## Supplementary material for "Characterization of shared and ancestry-specific signals driving complex traits using multi-ancestry fine-mapping": susiex_nc1.cs80.snp

```
BP	SNP	PIP(CS1)	LogBF(CS1,Pop1)	LogBF(CS1,Pop2)
122987038	chr7:122987038:C:T	1.19703e-11	-2.59283e-10	0.315162
122987610	chr7:122987610:AG:A	2.59806e-12	-2.59283e-10	-1.2125
122987715	chr7:122987715:G:C	6.27293e-13	-1.68779	-0.945815
122987724	chr7:122987724:C:G	1.15741e-11	-2.59283e-10	0.281507
122987842	chr7:122987842:T:A	4.75525e-13	-1.7213	-1.1893
122987931	chr7:122987931:T:C	7.23651e-13	-1.66776	-0.822952
122988115	chr7:122988115:T:C	2.86315e-12	-2.59283e-10	-1.11534
122988160	chr7:122988160:C:T	4.95822e-12	-2.59283e-10	-0.566216
122988571	chr7:122988571:G:A	1.82782e-12	-1.9735	0.409363
122988596	chr7:122988596:A:G	5.36868e-13	-1.67228	-1.11698
122988602	chr7:122988602:C:T	5.09868e-13	-1.97324	-0.86763
122988603	chr7:122988603:G:A	2.72208e-12	-2.59283e-10	-1.16587
122988657	chr7:122988657:G:A	1.82903e-11	-2.59283e-10	0.739107
122989444	chr7:122989444:A:G	4.78636e-13	-1.92732	-0.976755
122990126	chr7:122990126:A:C	6.10748e-13	-1.70064	-0.959697
122990492	chr7:122990492:G:A	6.01802e-13	-1.70202	-0.973071
122990503	chr7:122990503:A:T	5.62341e-12	-2.59283e-10	-0.440326
122990569	chr7:122990569:C:G	3.25537e-12	-2.59283e-10	-0.986957
122990782	chr7:122990782:C:T	5.82973e-12	-2.59283e-10	-0.404293
122991760	chr7:122991760:A:T	1.69117e-12	-1.64184	-2.60556e-10
122991866	chr7:122991866:T:C	4.52951e-13	-1.96761	-0.991621
122992369	chr7:122992369:T:A	1.1599e-11	-2.59283e-10	0.283657
122992437	chr7:122992437:C:T	4.50554e-13	-1.82175	-1.14279
122992490	chr7:122992490:G:A	1.16185e-11	-2.59283e-10	0.285332
122992505	chr7:122992505:A:G	4.5451e-13	-1.82422	-1.13158
122992589	chr7:122992589:T:C	4.20853e-11	-2.59283e-10	1.57243
122992684	chr7:122992684:C:G	2.61719e-12	-2.59283e-10	-1.20516
122992792	chr7:122992792:A:G	2.11507e-12	-1.41818	-2.60556e-10
122992820	chr7:122992820:G:A	3.83811e-11	-2.59283e-10	1.4803
122993210	chr7:122993210:A:G	4.63511e-13	-1.9592	-0.976985
122993384	chr7:122993384:G:T	1.12417e-11	-2.59283e-10	0.252367
122993398	chr7:122993398:T:C	1.22508e-12	-1.96426	-2.60556e-10
122993600	chr7:122993600:C:T	5.03564e-13	-1.79871	-1.0546
122994219	chr7:122994219:A:G	3.09859e-12	-2.59283e-10	-1.03632
122994237	chr7:122994237:G:T	4.58018e-13	-1.92567	-1.02245
122994355	chr7:122994355:G:T	4.4758e-12	-0.668578	-2.60556e-10
122994532	chr7:122994532:C:A	2.58698e-12	-2.59283e-10	-1.21677
122994789	chr7:122994789:C:T	1.02394e-10	1.37658	1.08498
122994970	chr7:122994970:C:T	4.93723e-13	-1.65834	-1.2147
122995119	chr7:122995119:A:C	3.86091e-11	-2.59283e-10	1.48622
122995175	chr7:122995175:A:G	5.96015e-12	-2.59283e-10	-0.382169
122995335	chr7:122995335:G:A	4.01677e-11	-2.59283e-10	1.5258
122996200	chr7:122996200:G:A	1.61468e-11	-2.59283e-10	0.61446
122996359	chr7:122996359:G:A	7.18715e-13	-1.68299	-0.814563
122996640	chr7:122996640:T:G	2.58915e-12	-2.59283e-10	-1.21593
122997140	chr7:122997140:A:T	1.32777e-12	-1.88376	-2.60556e-10
122997358	chr7:122997358:T:C	3.45236e-12	-2.59283e-10	-0.928206
122997549	chr7:122997549:C:T	5.57393e-12	-0.449163	-2.60556e-10
122997728	chr7:122997728:A:G	5.51259e-12	-2.59283e-10	-0.46023
122997820	chr7:122997820:A:G	2.65878e-12	-2.59283e-10	-1.1894
122997922	chr7:122997922:C:T	4.41633e-13	-1.96195	-1.02259
122998296	chr7:122998296:G:A	4.01391e-13	-1.97639	-1.10369
122998459	chr7:122998459:A:C	1.15457e-11	-2.59283e-10	0.279046
122998504	chr7:122998504:A:C	5.40012e-12	-2.59283e-10	-0.480842
122998966	chr7:122998966:A:G	4.50331e-12	-0.662452	-2.60556e-10
122999332	chr7:122999332:A:G	1.16365e-11	-2.59283e-10	0.286884
123000047	chr7:123000047:G:A	9.72283e-13	-1.65813	-0.537239
123000581	chr7:123000581:C:T	3.83366e-11	-2.59283e-10	1.47914
123000635	chr7:123000635:T:G	4.81661e-13	-1.75515	-1.14263
123000656	chr7:123000656:TA:T	5.62661e-13	-1.78357	-0.958769
123000705	chr7:123000705:A:G	3.57633e-11	-2.59283e-10	1.40966
123000888	chr7:123000888:T:G	5.58984e-12	-2.59283e-10	-0.446314
123000992	chr7:123000992:C:T	2.60335e-12	-2.59283e-10	-1.21046
123001314	chr7:123001314:C:A	4.70809e-12	-0.617981	-2.60556e-10
123001578	chr7:123001578:T:C	6.69899e-12	-2.59283e-10	-0.265306
123001774	chr7:123001774:A:T	2.59548e-12	-2.59283e-10	-1.21349
123001782	chr7:123001782:A:G	3.23678e-12	-2.59283e-10	-0.992685
123001984	chr7:123001984:C:A	2.62074e-12	-2.59283e-10	-1.20381
123002113	chr7:123002113:A:G	2.67224e-11	-2.59283e-10	1.11824
123002503	chr7:123002503:A:T	2.60717e-12	-2.59283e-10	-1.209
123003239	chr7:123003239:A:G	4.19787e-13	-1.97591	-1.05936
123003514	chr7:123003514:A:C	2.59223e-12	-2.59283e-10	-1.21474
123003545	chr7:123003545:A:T	2.59198e-12	-2.59283e-10	-1.21484
123003671	chr7:123003671:G:A	2.58745e-12	-2.59283e-10	-1.21659
123003727	chr7:123003727:C:T	1.25723e-12	-1.93835	-2.60556e-10
123003882	chr7:123003882:C:T	6.82868e-13	-1.95043	-0.598291
123004319	chr7:123004319:T:C	5.80199e-13	-1.90211	-0.80954
123004921	chr7:123004921:A:T	1.50845e-11	-2.59283e-10	0.546404
123005048	chr7:123005048:A:G	4.77558e-13	-1.87267	-1.03366
123005506	chr7:123005506:A:G	4.11539e-13	-1.84493	-1.21019
123005688	chr7:123005688:C:G	1.80125e-12	-1.57878	-2.60556e-10
123005805	chr7:123005805:A:T	1.21998e-12	-1.96843	-2.60556e-10
123006147	chr7:123006147:T:C	4.13569e-13	-1.83475	-1.21544
123006688	chr7:123006688:A:G	3.06888e-12	-2.59283e-10	-1.04595
123006850	chr7:123006850:A:G	4.10379e-13	-1.84607	-1.21187
123006881	chr7:123006881:A:G	2.6255e-12	-2.59283e-10	-1.20199
123007338	chr7:123007338:A:C	3.33572e-12	-2.59283e-10	-0.962574
123007489	chr7:123007489:GA:G	4.57517e-13	-1.87895	-1.07026
123007758	chr7:123007758:A:T	4.67209e-13	-1.86562	-1.06263
123007781	chr7:123007781:A:G	2.60923e-12	-2.59283e-10	-1.20821
123008008	chr7:123008008:A:G	5.88058e-13	-1.48903	-1.20916
123008027	chr7:123008027:A:G	2.60753e-12	-2.59283e-10	-1.20886
123008112	chr7:123008112:G:A	3.73502e-13	-1.96124	-1.19086
123008340	chr7:123008340:A:G	4.23911e-13	-1.81392	-1.21158
123008419	chr7:123008419:T:A	1.87014e-12	-1.54125	-2.60556e-10
123008655	chr7:123008655:C:T	4.5736e-13	-1.88005	-1.0695
123008894	chr7:123008894:G:A	2.59024e-12	-2.59283e-10	-1.21551
123008934	chr7:123008934:T:C	1.20919e-12	-1.97731	-2.60556e-10
123008943	chr7:123008943:T:C	3.7478e-13	-1.95746	-1.19122
123009111	chr7:123009111:T:C	6.5641e-12	-2.59283e-10	-0.285648
123009304	chr7:123009304:C:T	5.64128e-13	-1.60714	-1.1326
123009310	chr7:123009310:A:C	2.62909e-12	-2.59283e-10	-1.20063
123009873	chr7:123009873:G:A	2.60271e-12	-2.59283e-10	-1.21071
123010452	chr7:123010452:T:G	3.14405e-12	-2.59283e-10	-1.02175
123010535	chr7:123010535:G:A	4.50838e-13	-1.89493	-1.06898
123010939	chr7:123010939:C:T	2.58671e-12	-2.59283e-10	-1.21688
123010943	chr7:123010943:G:A	2.58901e-12	-2.59283e-10	-1.21599
123011023	chr7:123011023:C:G	1.35991e-12	-1.85984	-2.60556e-10
123011114	chr7:123011114:T:C	2.59228e-12	-2.59283e-10	-1.21472
123011146	chr7:123011146:G:A	1.05717e-12	-1.95132	-0.160352
123011188	chr7:123011188:C:A	2.59335e-12	-2.59283e-10	-1.21432
123011356	chr7:123011356:A:G	5.92756e-13	-1.51108	-1.17916
123011517	chr7:123011517:T:C	3.95508e-13	-1.87858	-1.21627
123011716	chr7:123011716:A:G	2.58694e-12	-2.59283e-10	-1.21679
123011818	chr7:123011818:T:C	4.35956e-12	-2.59283e-10	-0.694892
123011962	chr7:123011962:T:C	5.345e-13	-1.6289	-1.16479
123012244	chr7:123012244:A:G	2.58679e-12	-2.59283e-10	-1.21685
123012710	chr7:123012710:A:G	2.67788e-12	-2.59283e-10	-1.18224
123013092	chr7:123013092:T:A	2.62804e-12	-2.59283e-10	-1.20103
123013117	chr7:123013117:C:G	2.58689e-12	-2.59283e-10	-1.21681
123013191	chr7:123013191:G:T	6.18863e-13	-1.52743	-1.1197
123013214	chr7:123013214:TG:T	4.69901e-12	-2.59283e-10	-0.619912
123013224	chr7:123013224:G:T	4.70288e-12	-2.59283e-10	-0.619088
123013520	chr7:123013520:T:C	2.76041e-12	-2.59283e-10	-1.15189
123013532	chr7:123013532:A:G	5.38562e-13	-1.63579	-1.15032
123013660	chr7:123013660:T:C	1.20931e-12	-1.97721	-2.60556e-10
123013918	chr7:123013918:T:C	4.42357e-13	-1.79283	-1.19007
123013964	chr7:123013964:G:A	5.2994e-13	-1.59623	-1.20602
123014132	chr7:123014132:G:T	6.21336e-13	-1.76351	-0.87964
123014605	chr7:123014605:A:G	3.96907e-13	-1.96726	-1.12406
123014643	chr7:123014643:A:C	1.25807e-11	-2.59283e-10	0.364899
123015418	chr7:123015418:C:T	4.45282e-13	-1.79403	-1.18228
123015704	chr7:123015704:G:A	5.0096e-13	-1.65875	-1.19974
123015894	chr7:123015894:A:C	5.19439e-13	-1.62657	-1.1957
123015900	chr7:123015900:A:T	4.9533e-13	-1.6701	-1.19969
123015945	chr7:123015945:A:G	3.62726e-13	-1.9733	-1.20808
123016968	chr7:123016968:C:T	5.24345e-13	-1.61151	-1.20136
123017266	chr7:123017266:G:C	3.62126e-13	-1.9721	-1.21093
123017481	chr7:123017481:A:C	2.64089e-12	-2.59283e-10	-1.19615
123017887	chr7:123017887:T:G	4.79859e-13	-1.706	-1.19553
123018050	chr7:123018050:GC:G	4.93773e-13	-1.67419	-1.19875
123018275	chr7:123018275:T:A	2.6082e-12	-2.59283e-10	-1.2086
123018319	chr7:123018319:T:C	6.53798e-13	-1.89163	-0.700595
123018452	chr7:123018452:T:C	2.64901e-12	-2.59283e-10	-1.19308
123018605	chr7:123018605:G:A	5.11707e-13	-1.96014	-0.877124
123018796	chr7:123018796:A:G	5.95859e-13	-1.49272	-1.19229
123018849	chr7:123018849:G:A	5.38415e-13	-1.62	-1.16638
123019130	chr7:123019130:T:C	2.64615e-12	-2.59283e-10	-1.19416
123019157	chr7:123019157:C:G	3.03508e-12	-2.59283e-10	-1.05703
123019668	chr7:123019668:T:C	4.8248e-13	-1.68675	-1.20933
123020001	chr7:123020001:A:G	2.61876e-12	-2.59283e-10	-1.20456
123020015	chr7:123020015:C:T	1.22985e-12	-1.96037	-2.60556e-10
123020187	chr7:123020187:G:C	2.88967e-12	-2.59283e-10	-1.10612
123020189	chr7:123020189:G:T	2.62795e-12	-2.59283e-10	-1.20106
123021149	chr7:123021149:C:T	4.00328e-12	-2.59283e-10	-0.780148
123021296	chr7:123021296:T:C	2.64565e-12	-2.59283e-10	-1.19435
123022138	chr7:123022138:C:A	3.3519e-12	-2.59283e-10	-0.957736
123022140	chr7:123022140:A:G	2.62055e-12	-2.59283e-10	-1.20388
123022759	chr7:123022759:G:A	2.66262e-12	-2.59283e-10	-1.18795
123022817	chr7:123022817:T:G	2.62064e-12	-2.59283e-10	-1.20384
123023322	chr7:123023322:CAGAT:C	1.37485e-12	-1.84892	-2.60556e-10
123023426	chr7:123023426:C:T	5.02659e-13	-1.65486	-1.20025
123023852	chr7:123023852:T:C	5.87842e-13	-1.50764	-1.19092
123024080	chr7:123024080:A:G	2.61934e-12	-2.59283e-10	-1.20434
123024461	chr7:123024461:AT:A	2.61754e-12	-2.59283e-10	-1.20503
123025174	chr7:123025174:C:G	5.40875e-13	-1.62519	-1.15664
123025494	chr7:123025494:G:A	5.31366e-13	-1.63797	-1.16159
123025691	chr7:123025691:A:G	2.92465e-12	-2.59283e-10	-1.09409
123025734	chr7:123025734:G:A	3.60234e-12	-2.59283e-10	-0.88568
123025872	chr7:123025872:A:T	2.61978e-12	-2.59283e-10	-1.20417
123025954	chr7:123025954:T:C	2.66166e-12	-2.59283e-10	-1.18831
123026579	chr7:123026579:A:G	4.84674e-13	-1.69186	-1.19968
123026671	chr7:123026671:T:A	3.80505e-12	-2.59283e-10	-0.830935
123026857	chr7:123026857:A:G	5.32202e-12	-2.59283e-10	-0.495411
123027076	chr7:123027076:T:C	2.60637e-12	-2.59283e-10	-1.20931
123027297	chr7:123027297:G:T	3.7349e-12	-2.59283e-10	-0.849543
123027433	chr7:123027433:T:C	2.60496e-12	-2.59283e-10	-1.20985
123027447	chr7:123027447:T:G	2.6194e-12	-2.59283e-10	-1.20432
123027729	chr7:123027729:G:A	6.22757e-12	-2.59283e-10	-0.338277
123027851	chr7:123027851:A:G	6.12859e-13	-1.44191	-1.21497
123027871	chr7:123027871:C:T	1.16162e-12	-1.32645	-0.690999
123027939	chr7:123027939:G:A	2.60749e-12	-2.59283e-10	-1.20888
123027942	chr7:123027942:T:G	2.60763e-12	-2.59283e-10	-1.20882
123027959	chr7:123027959:C:G	2.66229e-12	-2.59283e-10	-1.18808
123028093	chr7:123028093:G:T	5.21793e-13	-1.61292	-1.20483
123028218	chr7:123028218:A:C	2.92163e-12	-2.59283e-10	-1.09512
123028282	chr7:123028282:T:G	4.49779e-13	-1.89535	-1.07091
123028433	chr7:123028433:A:G	5.23274e-13	-1.64715	-1.16777
123028704	chr7:123028704:T:C	2.60464e-12	-2.59283e-10	-1.20997
123029645	chr7:123029645:T:A	2.58725e-12	-2.59283e-10	-1.21667
123029787	chr7:123029787:C:T	3.63973e-13	-1.9666	-1.21134
123029877	chr7:123029877:T:C	2.59429e-12	-2.59283e-10	-1.21395
123029905	chr7:123029905:G:A	6.03121e-13	-1.4745	-1.1984
123030111	chr7:123030111:C:T	2.60188e-12	-2.59283e-10	-1.21103
123030406	chr7:123030406:G:A	5.20665e-12	-2.59283e-10	-0.517328
123030471	chr7:123030471:C:T	2.59548e-12	-2.59283e-10	-1.21349
123030664	chr7:123030664:T:C	6.16873e-13	-1.44994	-1.20042
123030809	chr7:123030809:A:C	2.59579e-12	-2.59283e-10	-1.21337
123030949	chr7:123030949:T:C	2.59545e-12	-2.59283e-10	-1.2135
123031162	chr7:123031162:G:T	5.28881e-13	-1.5966	-1.20766
123031315	chr7:123031315:C:T	2.89068e-12	-2.59283e-10	-1.10577
123031316	chr7:123031316:G:A	2.33269e-12	-1.32024	-2.60556e-10
123031907	chr7:123031907:G:A	2.69813e-12	-2.59283e-10	-1.17471
123032466	chr7:123032466:T:G	2.59579e-12	-2.59283e-10	-1.21337
123032486	chr7:123032486:G:A	2.60713e-12	-2.59283e-10	-1.20901
123032560	chr7:123032560:G:GA	3.67523e-13	-1.95995	-1.20828
123032800	chr7:123032800:C:G	2.59845e-12	-2.59283e-10	-1.21235
123032882	chr7:123032882:C:T	2.64245e-12	-2.59283e-10	-1.19556
123032904	chr7:123032904:T:A	4.09839e-13	-1.95276	-1.10649
123032921	chr7:123032921:C:T	4.31069e-13	-1.80093	-1.20782
123032976	chr7:123032976:G:A	2.60713e-12	-2.59283e-10	-1.20901
123033033	chr7:123033033:G:A	2.63127e-12	-2.59283e-10	-1.1998
123033061	chr7:123033061:C:T	6.10623e-13	-1.44685	-1.21369
123033397	chr7:123033397:T:C	2.59015e-12	-2.59283e-10	-1.21555
123033637	chr7:123033637:G:A	8.64385e-12	-0.010416	-2.60556e-10
123033962	chr7:123033962:C:T	3.98784e-13	-1.97738	-1.10922
123034210	chr7:123034210:G:A	3.63519e-13	-1.97014	-1.20904
123034243	chr7:123034243:G:A	4.10323e-13	-1.85441	-1.20366
123034354	chr7:123034354:C:A	2.68809e-12	-2.59283e-10	-1.17843
123034361	chr7:123034361:C:A	8.92693e-13	-1.11045	-1.17032
123034488	chr7:123034488:A:T	1.37862e-11	-2.59283e-10	0.456406
123034581	chr7:123034581:G:A	1.73219e-12	-1.61788	-2.60556e-10
123034772	chr7:123034772:A:G	5.08368e-13	-1.62758	-1.21624
123035179	chr7:123035179:T:C	9.64247e-13	-0.987971	-1.2157
123035341	chr7:123035341:G:C	2.70738e-12	-2.59283e-10	-1.17128
123035908	chr7:123035908:A:G	9.2003e-13	-1.03394	-1.21668
123036125	chr7:123036125:T:C	4.93661e-13	-1.79798	-1.07519
123036127	chr7:123036127:T:C	2.64435e-12	-2.59283e-10	-1.19484
123036515	chr7:123036515:C:T	6.88406e-12	-2.59283e-10	-0.238056
123036854	chr7:123036854:G:A	1.05929e-11	-2.59283e-10	0.192925
123036897	chr7:123036897:A:C	4.51025e-12	-2.59283e-10	-0.660911
123036899	chr7:123036899:T:C	2.86859e-12	-2.59283e-10	-1.11344
123037286	chr7:123037286:A:G	8.30007e-12	-2.59283e-10	-0.0509995
123037310	chr7:123037310:G:T	3.65019e-12	-2.59283e-10	-0.872483
123037543	chr7:123037543:TAAC:T	5.41502e-13	-1.57949	-1.20118
123037578	chr7:123037578:T:C	4.75466e-13	-1.73217	-1.17856
123037822	chr7:123037822:C:T	2.83877e-12	-2.59283e-10	-1.12389
123037856	chr7:123037856:C:T	4.8978e-13	-1.70282	-1.17824
123037857	chr7:123037857:A:T	4.53405e-12	-2.59283e-10	-0.655648
123037864	chr7:123037864:G:A	4.35524e-13	-1.86881	-1.12966
123038013	chr7:123038013:C:T	1.73607e-12	-0.855922	-0.759717
123038096	chr7:123038096:A:C	4.75455e-13	-1.72727	-1.18347
123038245	chr7:123038245:G:C	5.21492e-13	-1.9774	-0.840925
123038353	chr7:123038353:C:G	5.07708e-13	-1.707	-1.13811
123038483	chr7:123038483:C:A	8.00501e-13	-1.23457	-1.15521
123038719	chr7:123038719:A:G	4.71491e-13	-1.77729	-1.14182
123038776	chr7:123038776:T:TAC	4.84893e-13	-1.67621	-1.21489
123038812	chr7:123038812:T:G	4.92581e-13	-1.66254	-1.21282
123039802	chr7:123039802:A:C	1.26948e-11	-2.59283e-10	0.373931
123039865	chr7:123039865:G:A	4.5549e-13	-1.79727	-1.15637
123040092	chr7:123040092:T:C	5.70461e-13	-1.91175	-0.816828
123040434	chr7:123040434:G:A	4.96054e-13	-1.65188	-1.21645
123040482	chr7:123040482:G:A	5.47571e-12	-2.59283e-10	-0.466942
123040538	chr7:123040538:AG:A	4.05374e-12	-2.59283e-10	-0.767624
123040651	chr7:123040651:C:T	2.84161e-12	-2.59283e-10	-1.12289
123040825	chr7:123040825:T:C	4.8711e-13	-1.67792	-1.20861
123041286	chr7:123041286:G:A	4.08204e-13	-1.85099	-1.21226
123041486	chr7:123041486:CAT:C	1.22152e-11	-2.59283e-10	0.335421
123041523	chr7:123041523:C:T	5.00985e-13	-1.6421	-1.21634
123041656	chr7:123041656:T:C	2.93806e-12	-0.857864	-0.231651
123044277	chr7:123044277:C:T	1.02663e-12	-1.15378	-0.987209
123044335	chr7:123044335:A:G	4.85841e-13	-1.85682	-1.03232
123044522	chr7:123044522:A:G	3.77919e-12	-2.59283e-10	-0.837755
123044662	chr7:123044662:T:A	1.42154e-12	-1.81552	-2.60556e-10
123044915	chr7:123044915:C:T	4.94935e-13	-1.72165	-1.14894
123044918	chr7:123044918:A:T	6.60561e-13	-1.4179	-1.16403
123045522	chr7:123045522:G:A	2.78799e-12	-2.59283e-10	-1.14194
123046380	chr7:123046380:G:A	3.63491e-12	-2.59283e-10	-0.87668
123046485	chr7:123046485:C:A	2.78707e-12	-2.59283e-10	-1.14227
123046528	chr7:123046528:T:A	1.0508e-12	-1.11439	-1.00332
123046557	chr7:123046557:T:C	2.62365e-12	-2.59283e-10	-1.2027
123047150	chr7:123047150:C:T	1.26684e-11	-2.59283e-10	0.371849
123047486	chr7:123047486:T:C	5.46037e-13	-1.97557	-0.796763
123047619	chr7:123047619:T:C	5.20642e-13	-1.61532	-1.20464
123048163	chr7:123048163:A:G	4.6681e-12	-2.59283e-10	-0.626512
123048271	chr7:123048271:G:A	4.65347e-12	-2.59283e-10	-0.629651
123048303	chr7:123048303:A:G	3.90673e-12	-2.59283e-10	-0.804562
123048606	chr7:123048606:T:A	2.59876e-12	-2.59283e-10	-1.21223
123048660	chr7:123048660:T:C	5.15826e-13	-1.62542	-1.20383
123049165	chr7:123049165:C:T	8.83691e-13	-1.08758	-1.20333
123050125	chr7:123050125:G:A	2.64083e-12	-2.59283e-10	-1.19617
123050381	chr7:123050381:C:T	8.3698e-13	-1.13211	-1.21311
123050483	chr7:123050483:C:T	5.85639e-13	-1.87978	-0.822536
123050528	chr7:123050528:G:A	2.28908e-11	-2.59283e-10	0.963471
123050720	chr7:123050720:CA:C	5.33667e-13	-1.88018	-0.915063
123051102	chr7:123051102:C:T	4.77607e-13	-1.68942	-1.21681
123051152	chr7:123051152:T:G	2.84788e-12	-2.59283e-10	-1.12069
123051188	chr7:123051188:G:A	6.02492e-13	-1.46033	-1.21362
123051555	chr7:123051555:A:C	2.58677e-12	-2.59283e-10	-1.21685
123051836	chr7:123051836:G:T	3.23808e-12	-2.59283e-10	-0.992282
123051859	chr7:123051859:C:A	5.49646e-12	-2.59283e-10	-0.463159
123051872	chr7:123051872:T:C	5.26052e-13	-1.59834	-1.21128
123052301	chr7:123052301:A:G	4.4618e-12	-2.59283e-10	-0.671712
123052869	chr7:123052869:C:A	5.44781e-13	-1.57592	-1.19872
123052945	chr7:123052945:G:A	5.25276e-13	-1.61163	-1.19946
123053088	chr7:123053088:G:A	2.59199e-12	-2.59283e-10	-1.21484
123053106	chr7:123053106:G:A	4.82786e-13	-1.85455	-1.0409
123053303	chr7:123053303:A:G	5.07805e-13	-1.62807	-1.21685
123053592	chr7:123053592:C:T	5.19818e-13	-1.61896	-1.20258
123053713	chr7:123053713:A:G	4.9845e-13	-1.64742	-1.2161
123053766	chr7:123053766:C:A	8.69207e-13	-1.17497	-1.13246
123053875	chr7:123053875:T:A	5.35256e-13	-1.65386	-1.13841
123054045	chr7:123054045:C:T	5.83503e-13	-1.6039	-1.10207
123054399	chr7:123054399:A:G	1.13043e-12	-1.14266	-0.902011
123054616	chr7:123054616:C:T	2.58987e-12	-2.59283e-10	-1.21565
123054741	chr7:123054741:C:A	2.70023e-12	-2.59283e-10	-1.17393
123055636	chr7:123055636:C:T	9.2389e-12	-2.59283e-10	0.0561592
123055673	chr7:123055673:T:C	4.07161e-13	-1.96467	-1.10114
123055723	chr7:123055723:AATTCACTAAAGCATTGCTTGT:A	1.20938e-12	-1.97716	-2.60556e-10
123055889	chr7:123055889:T:C	3.00479e-12	-2.59283e-10	-1.06705
123056169	chr7:123056169:T:C	4.18458e-13	-1.94907	-1.08937
123056451	chr7:123056451:C:T	1.13011e-11	-2.59283e-10	0.257637
123056558	chr7:123056558:T:C	5.28039e-13	-1.97615	-0.829696
123056686	chr7:123056686:G:T	1.48748e-12	-1.77018	-2.60556e-10
123056957	chr7:123056957:A:G	1.37488e-12	-1.8724	0.0235076
123057591	chr7:123057591:G:A	2.59067e-12	-2.59283e-10	-1.21535
123057759	chr7:123057759:C:A	3.8333e-12	-2.59283e-10	-0.823539
123058185	chr7:123058185:G:A	7.36885e-13	-1.35285	-1.11974
123058701	chr7:123058701:T:C	4.12456e-13	-1.84214	-1.21075
123058723	chr7:123058723:A:T	2.62262e-12	-2.59283e-10	-1.20309
123059152	chr7:123059152:G:A	4.7553e-13	-1.94556	-0.965026
123059645	chr7:123059645:CTGAGA:C	3.15836e-12	-2.59283e-10	-1.01721
123059719	chr7:123059719:A:C	3.47262e-12	-2.59283e-10	-0.922353
123060151	chr7:123060151:C:A	1.13498e-12	-1.70763	-0.333022
123061071	chr7:123061071:G:A	2.19743e-12	-1.37997	-2.60556e-10
123061121	chr7:123061121:T:A	3.82076e-12	-2.59283e-10	-0.826815
123061310	chr7:123061310:A:G	5.6454e-13	-1.93634	-0.802667
123061327	chr7:123061327:C:T	3.02487e-12	-2.59283e-10	-1.0604
123061483	chr7:123061483:C:T	4.83299e-13	-1.9359	-0.958488
123061653	chr7:123061653:G:T	5.50395e-12	-2.59283e-10	-0.461798
123061730	chr7:123061730:T:G	2.63231e-12	-2.59283e-10	-1.1994
123062008	chr7:123062008:T:C	5.30969e-13	-1.93872	-0.861592
123062046	chr7:123062046:G:A	3.06429e-12	-2.59283e-10	-1.04745
123062117	chr7:123062117:G:A	1.2132e-12	-1.974	-2.60556e-10
123062269	chr7:123062269:G:A	1.30575e-12	-1.90049	-2.60556e-10
123062557	chr7:123062557:T:C	1.66409e-12	-1.81974	0.161751
123062599	chr7:123062599:G:A	4.75169e-13	-1.94604	-0.96531
123062760	chr7:123062760:G:A	2.5874e-12	-2.59283e-10	-1.21661
123062907	chr7:123062907:C:A	6.14033e-12	-0.352386	-2.60556e-10
123062926	chr7:123062926:G:T	4.83013e-13	-1.93428	-0.960699
123062929	chr7:123062929:A:G	2.87405e-12	-2.59283e-10	-1.11154
123063100	chr7:123063100:T:A	2.69248e-12	-2.59283e-10	-1.1768
123063483	chr7:123063483:A:G	3.08e-12	-2.59283e-10	-1.04233
123063544	chr7:123063544:G:A	3.07326e-12	-2.59283e-10	-1.04453
123064147	chr7:123064147:G:A	4.58952e-13	-1.77626	-1.16982
123064237	chr7:123064237:T:C	3.26136e-12	-2.59283e-10	-0.985119
123064352	chr7:123064352:A:G	3.97673e-12	-2.59283e-10	-0.786803
123064466	chr7:123064466:A:G	4.30558e-13	-1.81003	-1.19991
123064781	chr7:123064781:C:T	1.45524e-12	-1.79209	-2.60556e-10
123064979	chr7:123064979:T:C	2.81868e-12	-2.59283e-10	-1.131
123064992	chr7:123064992:T:C	2.62089e-12	-2.59283e-10	-1.20375
123065219	chr7:123065219:C:G	4.6577e-13	-1.94235	-0.988973
123065234	chr7:123065234:A:C	1.47579e-12	-1.87965	0.101582
123065440	chr7:123065440:T:C	2.8139e-12	-2.59283e-10	-1.13269
123065514	chr7:123065514:C:T	3.07443e-12	-2.59283e-10	-1.04414
123065520	chr7:123065520:T:C	2.6718e-12	-2.59283e-10	-1.18451
123065597	chr7:123065597:G:A	4.23146e-13	-1.96155	-1.06575
123065621	chr7:123065621:AG:A	2.73533e-12	-2.59283e-10	-1.16101
123065862	chr7:123065862:A:G	5.07106e-12	-0.543713	-2.60556e-10
123066024	chr7:123066024:G:A	1.13621e-12	-1.74474	-0.294827
123066082	chr7:123066082:A:G	8.07576e-12	-2.59283e-10	-0.0783961
123066323	chr7:123066323:T:C	4.54937e-12	-2.59283e-10	-0.652276
123066627	chr7:123066627:A:T	1.73054e-12	-1.81088	0.192051
123066635	chr7:123066635:T:G	5.24899e-13	-1.95467	-0.85714
123066739	chr7:123066739:T:A	3.27138e-12	-2.59283e-10	-0.982051
123066932	chr7:123066932:T:C	1.22658e-11	-2.59283e-10	0.339553
123066966	chr7:123066966:T:C	1.58659e-12	-1.95032	0.24464
123067063	chr7:123067063:T:A	3.32006e-12	-2.59283e-10	-0.967281
123067072	chr7:123067072:T:C	2.6637e-12	-2.59283e-10	-1.18755
123067234	chr7:123067234:T:G	2.64616e-12	-2.59283e-10	-1.19415
123067294	chr7:123067294:C:T	3.2875e-12	-2.59283e-10	-0.977136
123067559	chr7:123067559:A:G	5.97443e-13	-1.86156	-0.820801
123067889	chr7:123067889:G:A	2.66565e-12	-2.59283e-10	-1.18681
123068335	chr7:123068335:T:C	2.79137e-12	-2.59283e-10	-1.14073
123068445	chr7:123068445:G:A	6.50316e-12	-2.59283e-10	-0.294976
123068646	chr7:123068646:G:A	1.30701e-12	-1.76106	-0.138466
123068756	chr7:123068756:T:C	2.99396e-12	-2.59283e-10	-1.07067
123068792	chr7:123068792:C:G	4.44014e-12	-2.59283e-10	-0.676578
123068797	chr7:123068797:C:T	4.3946e-13	-1.80614	-1.18333
123069009	chr7:123069009:A:G	2.79038e-12	-2.59283e-10	-1.14109
123069364	chr7:123069364:T:A	5.02717e-12	-2.59283e-10	-0.552407
123070110	chr7:123070110:C:A	5.65406e-12	-0.434889	-2.60556e-10
123070135	chr7:123070135:G:T	7.0847e-13	-1.92741	-0.584502
123070196	chr7:123070196:C:T	5.17169e-13	-1.79824	-1.02841
123070469	chr7:123070469:C:T	3.11769e-12	-2.59283e-10	-1.03017
123070689	chr7:123070689:T:C	3.17248e-12	-2.59283e-10	-1.01275
123070747	chr7:123070747:G:A	1.41579e-12	-1.81958	-2.60556e-10
123070803	chr7:123070803:A:C	1.25485e-12	-1.94025	-2.60556e-10
123070860	chr7:123070860:C:A	1.10696e-11	-2.59283e-10	0.236938
123070903	chr7:123070903:C:T	1.22545e-11	-2.59283e-10	0.338629
123071304	chr7:123071304:C:T	7.02397e-13	-1.87824	-0.642284
123071808	chr7:123071808:G:C	3.71341e-13	-1.97627	-1.18163
123071846	chr7:123071846:C:T	9.24581e-13	-1.64528	-0.600394
123071877	chr7:123071877:C:T	6.61473e-13	-1.95044	-0.630106
123071935	chr7:123071935:C:T	6.11635e-13	-1.93737	-0.721516
123071948	chr7:123071948:T:C	2.71709e-12	-2.59283e-10	-1.1677
123072304	chr7:123072304:C:T	6.97717e-13	-1.88827	-0.63894
123073067	chr7:123073067:A:T	6.13307e-13	-1.95626	-0.699895
123073187	chr7:123073187:T:G	2.64362e-12	-2.59283e-10	-1.19511
123073794	chr7:123073794:T:A	1.66e-12	-1.81246	0.152009
123073813	chr7:123073813:A:G	1.63868e-12	-1.83425	0.160879
123073947	chr7:123073947:T:G	3.81235e-13	-1.97602	-1.15559
123074046	chr7:123074046:C:A	9.75037e-12	-2.59283e-10	0.110042
123074100	chr7:123074100:A:T	1.31106e-12	-1.9359	0.0394727
123074302	chr7:123074302:G:C	3.09652e-12	-2.59283e-10	-1.03699
123074658	chr7:123074658:A:G	6.1831e-12	-2.59283e-10	-0.345444
123074767	chr7:123074767:C:T	2.10845e-12	-1.84181	0.420497
123074773	chr7:123074773:T:C	2.11078e-12	-1.80799	0.387782
123074799	chr7:123074799:T:G	9.71869e-12	-2.59283e-10	0.106788
123075058	chr7:123075058:A:T	1.00088e-12	-1.93361	-0.232771
123075300	chr7:123075300:G:GAAA	3.1133e-12	-2.59283e-10	-1.03158
123075332	chr7:123075332:C:T	1.6028e-12	-1.69551	-2.60556e-10
123075384	chr7:123075384:C:T	6.78036e-13	-1.94545	-0.610373
123075409	chr7:123075409:G:A	1.64022e-12	-1.83474	0.162302
123075410	chr7:123075410:C:A	1.63345e-12	-1.83887	0.162302
123075449	chr7:123075449:C:T	4.58092e-12	-2.59283e-10	-0.645363
123075672	chr7:123075672:A:T	1.32271e-12	-1.88758	-2.60556e-10
123076112	chr7:123076112:G:A	1.26517e-12	-1.93206	-2.60556e-10
123076279	chr7:123076279:G:A	1.03915e-12	-1.85603	-0.272835
123076289	chr7:123076289:T:A	6.14957e-13	-1.87692	-0.77655
123076528	chr7:123076528:C:T	1.61668e-12	-1.85119	0.1643
123076532	chr7:123076532:G:C	1.60686e-12	-1.85528	0.162302
123076578	chr7:123076578:C:T	1.61684e-12	-1.84909	0.162302
123077144	chr7:123077144:T:C	4.95682e-13	-1.8699	-0.999182
123077318	chr7:123077318:T:C	1.01796e-11	-2.59283e-10	0.153125
123077738	chr7:123077738:T:C	3.22042e-12	-2.59283e-10	-0.997753
123077740	chr7:123077740:A:G	1.27484e-12	-1.92444	-2.60556e-10
123078013	chr7:123078013:T:C	3.41709e-12	-2.59283e-10	-0.938474
123078091	chr7:123078091:A:G	3.10833e-12	-2.59283e-10	-1.03318
123078248	chr7:123078248:A:G	1.04631e-11	-2.59283e-10	0.180591
123078579	chr7:123078579:A:G	9.60019e-12	-2.59283e-10	0.0945191
123078589	chr7:123078589:T:A	4.77445e-12	-0.603985	-2.60556e-10
123079022	chr7:123079022:G:T	6.5503e-13	-1.90056	-0.689775
123079040	chr7:123079040:C:A	5.14411e-13	-1.9436	-0.888394
123079391	chr7:123079391:G:A	4.8685e-12	-2.59283e-10	-0.584478
123079746	chr7:123079746:T:C	3.48661e-12	-2.59283e-10	-0.918334
123080143	chr7:123080143:T:C	1.57886e-12	-1.94793	0.237372
123080308	chr7:123080308:ATGG:A	4.44124e-12	-0.676329	-2.60556e-10
123080635	chr7:123080635:G:C	3.10095e-12	-2.59283e-10	-1.03556
123080754	chr7:123080754:A:G	3.13409e-12	-2.59283e-10	-1.02493
123080968	chr7:123080968:A:C	1.51391e-12	-1.94016	0.187594
123081279	chr7:123081279:A:G	2.62444e-12	-2.59283e-10	-1.2024
123081306	chr7:123081306:A:G	4.99753e-11	-2.59283e-10	1.74427
123081375	chr7:123081375:G:A	5.82007e-12	-0.405952	-2.60556e-10
123081683	chr7:123081683:A:G	4.94811e-12	-2.59283e-10	-0.568259
123081785	chr7:123081785:C:A	9.03422e-13	-1.86567	-0.403161
123082230	chr7:123082230:A:G	5.4633e-12	-2.59283e-10	-0.46921
123082353	chr7:123082353:A:G	2.63116e-12	-2.59283e-10	-1.19984
123082419	chr7:123082419:A:G	3.16238e-12	-2.59283e-10	-1.01594
123082680	chr7:123082680:C:A	4.60351e-12	-2.59283e-10	-0.640445
123082841	chr7:123082841:T:C	1.91659e-12	-1.51672	-2.60556e-10
123082925	chr7:123082925:T:C	4.31527e-12	-0.705105	-2.60556e-10
123083157	chr7:123083157:T:G	3.18988e-12	-2.59283e-10	-1.00728
123083158	chr7:123083158:C:A	3.13339e-12	-2.59283e-10	-1.02515
123083204	chr7:123083204:T:C	2.08106e-12	-1.81412	0.379736
123083315	chr7:123083315:T:G	2.32038e-12	-1.8275	0.501967
123083328	chr7:123083328:A:T	2.23223e-12	-1.82387	0.459609
123083805	chr7:123083805:G:A	3.00278e-12	-2.59283e-10	-1.06773
123084144	chr7:123084144:C:T	2.62365e-12	-2.59283e-10	-1.2027
123084159	chr7:123084159:G:A	8.63766e-13	-1.90616	-0.407555
123084187	chr7:123084187:A:G	1.02384e-12	-1.92568	-0.218023
123084249	chr7:123084249:T:G	2.63886e-12	-2.59283e-10	-1.19692
123085192	chr7:123085192:G:A	2.72482e-12	-2.59283e-10	-1.16486
123085276	chr7:123085276:C:T	9.43714e-13	-1.88729	-0.337903
123085299	chr7:123085299:G:T	4.48416e-13	-1.79157	-1.17773
123085436	chr7:123085436:G:C	6.57657e-13	-1.89057	-0.695762
123085550	chr7:123085550:G:A	1.42442e-12	-1.96882	0.155321
123085692	chr7:123085692:T:C	3.08345e-12	-2.59283e-10	-1.04122
123085702	chr7:123085702:T:C	2.69112e-12	-2.59283e-10	-1.17731
123085784	chr7:123085784:A:G	2.32811e-12	-1.8248	0.502594
123086021	chr7:123086021:A:C	9.41149e-12	-2.59283e-10	0.0746681
123086031	chr7:123086031:A:G	2.67207e-12	-2.59283e-10	-1.18441
123086370	chr7:123086370:A:G	5.14485e-12	-2.59283e-10	-0.529268
123086576	chr7:123086576:A:T	2.3443e-12	-1.82213	0.506847
123087195	chr7:123087195:C:T	2.75683e-12	-2.59283e-10	-1.15318
123087286	chr7:123087286:G:A	2.66035e-12	-2.59283e-10	-1.18881
123087312	chr7:123087312:A:G	1.70029e-12	-1.927	0.290533
123087497	chr7:123087497:T:C	3.17098e-12	-2.59283e-10	-1.01322
123087733	chr7:123087733:A:T	9.8654e-13	-1.8678	-0.313017
123087826	chr7:123087826:GTTT:G	2.75766e-12	-2.59283e-10	-1.15288
123087963	chr7:123087963:G:A	4.1663e-12	-2.59283e-10	-0.740236
123088048	chr7:123088048:T:C	1.04855e-12	-1.90861	-0.211243
123088425	chr7:123088425:T:G	2.64034e-12	-2.59283e-10	-1.19636
123088511	chr7:123088511:AG:A	2.79074e-12	-2.59283e-10	-1.14096
123088986	chr7:123088986:C:T	1.32014e-12	-1.88953	-2.60556e-10
123089012	chr7:123089012:C:T	3.26942e-12	-2.59283e-10	-0.982652
123089031	chr7:123089031:G:A	9.17659e-13	-1.83682	-0.41637
123089380	chr7:123089380:A:G	7.97925e-12	-0.090419	-2.60556e-10
123089479	chr7:123089479:A:G	7.36548e-12	-2.59283e-10	-0.17046
123089863	chr7:123089863:C:T	2.70654e-12	-2.59283e-10	-1.17159
123090575	chr7:123090575:A:G	6.72202e-13	-1.88103	-0.683425
123091223	chr7:123091223:G:A	1.39996e-12	-1.83082	-2.60556e-10
123091280	chr7:123091280:A:G	1.39701e-12	-1.8559	0.0229677
123092090	chr7:123092090:G:A	4.22621e-12	-2.59283e-10	-0.725957
123092133	chr7:123092133:A:G	5.33012e-12	-0.49389	-2.60556e-10
123092277	chr7:123092277:AAACTTT:A	1.38191e-12	-1.8438	-2.60556e-10
123093116	chr7:123093116:C:T	3.25139e-12	-2.59283e-10	-0.988181
123093451	chr7:123093451:T:C	5.97455e-12	-2.59283e-10	-0.379755
123093800	chr7:123093800:T:C	1.8867e-12	-1.8814	0.348965
123093908	chr7:123093908:C:T	1.68009e-12	-1.82749	0.179069
123093922	chr7:123093922:A:G	1.25889e-12	-1.7828	-0.154232
123094212	chr7:123094212:G:A	1.94705e-12	-1.87487	0.373921
123094462	chr7:123094462:C:A	1.86876e-12	-1.93142	0.389428
123094716	chr7:123094716:G:A	8.13171e-13	-1.96995	-0.404123
123095212	chr7:123095212:C:T	3.38528e-12	-2.59283e-10	-0.947828
123095469	chr7:123095469:C:G	1.57439e-12	-1.91503	0.20164
123095912	chr7:123095912:T:C	1.25214e-12	-1.97054	0.0281344
123096013	chr7:123096013:G:A	1.24598e-12	-1.9672	0.0198651
123096027	chr7:123096027:C:T	7.01793e-13	-1.86961	-0.65177
123096262	chr7:123096262:A:G	1.35171e-12	-1.8659	-2.60556e-10
123096282	chr7:123096282:G:A	2.0391e-12	-1.87498	0.420229
123096503	chr7:123096503:T:C	5.7583e-12	-2.59283e-10	-0.416621
123096885	chr7:123096885:C:A	2.94971e-12	-2.59283e-10	-1.08556
123096995	chr7:123096995:A:T	3.24986e-12	-2.59283e-10	-0.988651
123097090	chr7:123097090:A:C	3.15769e-12	-1.97721	0.959787
123097497	chr7:123097497:ACTTT:A	6.73062e-13	-1.90696	-0.656227
123097532	chr7:123097532:C:G	2.17953e-12	-1.97712	0.588967
123097635	chr7:123097635:A:T	1.62423e-12	-1.94341	0.261183
123097767	chr7:123097767:T:C	5.19887e-12	-2.59283e-10	-0.518822
123097995	chr7:123097995:A:G	2.79002e-12	-2.59283e-10	-1.14122
123098053	chr7:123098053:A:G	2.16052e-12	-1.97723	0.580314
123098182	chr7:123098182:T:G	5.89067e-13	-1.88661	-0.809866
123098624	chr7:123098624:G:A	2.31157e-12	-1.97095	0.641616
123098692	chr7:123098692:G:C	1.52393e-12	-1.85528	0.109315
123098704	chr7:123098704:C:T	9.17139e-12	-2.59283e-10	0.0488253
123098708	chr7:123098708:A:G	6.39173e-13	-1.9774	-0.637444
123098860	chr7:123098860:G:A	1.03267e-12	-1.83547	-0.299648
123098911	chr7:123098911:A:G	3.31227e-11	-2.59283e-10	1.33296
123099032	chr7:123099032:A:C	5.15478e-12	-2.59283e-10	-0.52734
123099168	chr7:123099168:A:T	3.06342e-12	-2.59283e-10	-1.04773
123099274	chr7:123099274:A:C	4.30987e-12	-2.59283e-10	-0.706355
123099839	chr7:123099839:C:T	3.08408e-12	-2.59283e-10	-1.04101
123100922	chr7:123100922:A:G	1.78354e-12	-1.87566	0.286992
123101026	chr7:123101026:G:T	6.10666e-13	-1.87153	-0.788937
123101248	chr7:123101248:T:C	2.12179e-12	-1.89402	0.479015
123101800	chr7:123101800:T:C	1.37214e-12	-1.85089	-2.60556e-10
123101914	chr7:123101914:C:T	4.10136e-13	-1.86701	-1.19152
123101970	chr7:123101970:A:C	1.87704e-12	-1.53757	-2.60556e-10
123102437	chr7:123102437:G:A	4.28027e-13	-1.84243	-1.1734
123102482	chr7:123102482:G:A	3.22188e-12	-2.59283e-10	-0.997298
123102722	chr7:123102722:A:G	2.78261e-12	-2.59283e-10	-1.14388
123102893	chr7:123102893:C:T	3.3862e-12	-2.59283e-10	-0.947554
123103262	chr7:123103262:A:G	2.66499e-12	-2.59283e-10	-1.18706
123103351	chr7:123103351:A:G	4.29887e-12	-2.59283e-10	-0.708912
123103539	chr7:123103539:G:C	4.30341e-12	-2.59283e-10	-0.707857
123103898	chr7:123103898:C:A	6.2964e-13	-1.8405	-0.789372
123104096	chr7:123104096:T:A	4.92578e-12	-2.59283e-10	-0.572781
123105539	chr7:123105539:A:G	2.65637e-12	-2.59283e-10	-1.1903
123105599	chr7:123105599:A:G	7.06923e-13	-1.78569	-0.728402
123105814	chr7:123105814:T:C	1.31466e-12	-1.57261	-0.321077
123106045	chr7:123106045:T:C	2.64874e-12	-2.59283e-10	-1.19318
123106940	chr7:123106940:C:T	3.36372e-12	-2.59283e-10	-0.954216
123107202	chr7:123107202:T:A	3.24114e-12	-2.59283e-10	-0.991338
123107550	chr7:123107550:A:T	3.30873e-12	-2.59283e-10	-0.970698
123107587	chr7:123107587:C:T	6.62383e-13	-1.92695	-0.652226
123107600	chr7:123107600:G:A	6.65762e-13	-1.92299	-0.651101
123107684	chr7:123107684:A:G	3.52257e-12	-0.908072	-2.60556e-10
123107753	chr7:123107753:C:G	2.60112e-12	-2.59283e-10	-1.21132
123107757	chr7:123107757:G:A	2.92525e-12	-2.59283e-10	-1.09388
123107762	chr7:123107762:C:T	2.03953e-12	-1.45454	-2.60556e-10
123108543	chr7:123108543:G:A	3.43428e-12	-2.59283e-10	-0.933456
123108592	chr7:123108592:A:G	2.64253e-12	-2.59283e-10	-1.19553
123108700	chr7:123108700:T:C	1.92881e-11	-2.59283e-10	0.792226
123108922	chr7:123108922:A:G	6.5683e-13	-1.9347	-0.652896
123109154	chr7:123109154:A:G	7.25171e-13	-1.7566	-0.732011
123109453	chr7:123109453:T:C	1.29893e-12	-1.90572	-2.60556e-10
123109566	chr7:123109566:T:C	2.91005e-12	-2.59283e-10	-1.09909
123109988	chr7:123109988:G:T	6.60906e-13	-1.93891	-0.642499
123110498	chr7:123110498:A:T	1.68437e-12	-1.9352	0.289324
123110508	chr7:123110508:T:C	1.33051e-12	-1.72547	-0.156233
123110930	chr7:123110930:GTTTGTA:G	7.23355e-13	-1.71306	-0.778057
123111097	chr7:123111097:G:C	1.38875e-12	-1.83886	-2.60556e-10
123111125	chr7:123111125:T:G	5.98501e-12	-2.59283e-10	-0.378005
123111551	chr7:123111551:C:T	2.61682e-12	-2.59283e-10	-1.20531
123111749	chr7:123111749:A:G	2.3937e-11	1.00816	-2.60556e-10
123111797	chr7:123111797:A:G	3.22152e-12	-2.59283e-10	-0.99741
123111962	chr7:123111962:G:C	2.97042e-12	-2.59283e-10	-1.07856
123111991	chr7:123111991:C:G	4.17848e-12	-0.733512	-0.00380436
123112096	chr7:123112096:A:T	9.43939e-13	-1.6848	-0.540158
123112132	chr7:123112132:G:C	4.68269e-13	-1.96182	-0.964161
123113068	chr7:123113068:A:G	7.02526e-13	-1.72954	-0.7908
123113284	chr7:123113284:A:T	3.13617e-12	-2.59283e-10	-1.02426
123113712	chr7:123113712:A:T	2.61138e-12	-2.59283e-10	-1.20739
123113994	chr7:123113994:G:A	1.43718e-12	-1.80458	-2.60556e-10
123114304	chr7:123114304:G:A	1.78063e-12	-1.9458	0.355497
123114586	chr7:123114586:A:G	3.2069e-12	-2.59283e-10	-1.00196
123114698	chr7:123114698:T:C	2.79684e-12	-2.59283e-10	-1.13877
123115290	chr7:123115290:CA:C	6.49449e-13	-1.86686	-0.73203
123115391	chr7:123115391:A:G	3.30073e-12	-2.59283e-10	-0.973119
123115825	chr7:123115825:A:T	4.46347e-12	-2.59283e-10	-0.671337
123115940	chr7:123115940:C:G	1.1072e-12	-0.850518	-1.21491
123116050	chr7:123116050:G:T	2.9156e-12	-2.59283e-10	-1.09719
123116127	chr7:123116127:C:T	1.20916e-12	-1.97734	-2.60556e-10
123116248	chr7:123116248:A:T	1.81943e-11	-2.59283e-10	0.733846
123116334	chr7:123116334:G:A	5.83286e-12	-2.59283e-10	-0.403757
123116345	chr7:123116345:C:T	3.34736e-12	-2.59283e-10	-0.959092
123116652	chr7:123116652:G:A	2.6587e-12	-2.59283e-10	-1.18943
123116707	chr7:123116707:T:C	2.94105e-12	-2.59283e-10	-1.0885
123116982	chr7:123116982:G:A	4.78519e-13	-1.942	-0.962323
123117032	chr7:123117032:G:C	8.24564e-13	-1.69272	-0.667449
123117389	chr7:123117389:G:A	3.20437e-12	-2.59283e-10	-1.00275
123117804	chr7:123117804:A:T	2.61159e-12	-2.59283e-10	-1.2073
123118136	chr7:123118136:T:G	6.89783e-13	-1.72452	-0.814124
123118386	chr7:123118386:A:C	2.96815e-12	-2.59283e-10	-1.07933
123119558	chr7:123119558:A:G	2.64908e-12	-2.59283e-10	-1.19305
123119822	chr7:123119822:T:C	1.77624e-12	-1.95413	0.361368
123119926	chr7:123119926:C:T	4.84402e-13	-1.95762	-0.934485
123120438	chr7:123120438:G:A	3.34987e-12	-2.59283e-10	-0.958343
123120639	chr7:123120639:C:A	1.30829e-12	-1.65388	-0.244665
123121069	chr7:123121069:G:A	3.16514e-12	-2.59283e-10	-1.01507
123121137	chr7:123121137:A:G	2.16728e-12	-0.66628	-0.727513
123121279	chr7:123121279:T:A	4.9835e-13	-1.94627	-0.917447
123121540	chr7:123121540:C:A	9.75545e-13	-1.69314	-0.498885
123121587	chr7:123121587:C:T	2.95222e-12	-2.59283e-10	-1.0847
123121886	chr7:123121886:G:T	5.19344e-13	-1.84029	-0.982161
123122398	chr7:123122398:T:C	1.38172e-12	-1.7182	-0.12573
123122485	chr7:123122485:G:A	9.42323e-13	-1.68653	-0.54014
123123359	chr7:123123359:G:A	1.45208e-12	-1.79426	-2.60556e-10
123123372	chr7:123123372:A:T	1.46571e-12	-1.78492	-2.60556e-10
123123570	chr7:123123570:C:A	9.6959e-13	-1.69615	-0.501997
123123733	chr7:123123733:A:G	6.81695e-13	-1.73754	-0.812895
123123901	chr7:123123901:T:A	9.43982e-13	-1.70108	-0.523831
123124077	chr7:123124077:A:T	9.20599e-13	-1.72576	-0.524234
123124198	chr7:123124198:G:A	4.78194e-13	-1.91046	-0.994543
123124210	chr7:123124210:T:A	2.70201e-12	-2.59283e-10	-1.17327
123124347	chr7:123124347:C:T	1.75089e-12	-1.95127	0.344127
123124490	chr7:123124490:A:T	3.13011e-12	-2.59283e-10	-1.0262
123124829	chr7:123124829:C:T	2.97753e-12	-2.59283e-10	-1.07617
123124979	chr7:123124979:A:T	6.27436e-12	-2.59283e-10	-0.330792
123125046	chr7:123125046:T:A	7.30439e-13	-1.75292	-0.72845
123126216	chr7:123126216:A:G	1.76019e-12	-1.96109	0.359248
123126484	chr7:123126484:C:A	1.63498e-12	-1.95245	0.276818
123126853	chr7:123126853:C:T	4.87668e-13	-1.96029	-0.925091
123127751	chr7:123127751:T:G	1.82998e-12	-1.96875	0.405787
123128159	chr7:123128159:A:G	1.00359e-12	-1.7227	-0.440987
123128439	chr7:123128439:T:G	3.17816e-12	-2.59283e-10	-1.01096
123128463	chr7:123128463:G:T	9.40611e-12	-2.59283e-10	0.0740954
123128568	chr7:123128568:T:G	9.63884e-13	-1.15242	-1.05163
123128972	chr7:123128972:C:T	6.08917e-12	-2.59283e-10	-0.360752
123129254	chr7:123129254:C:T	4.28918e-13	-1.80088	-1.21287
123129562	chr7:123129562:T:C	9.10285e-13	-1.79718	-0.46408
123129998	chr7:123129998:C:T	6.98882e-13	-1.97637	-0.549171
123130031	chr7:123130031:T:C	6.80927e-13	-1.8139	-0.737659
123130231	chr7:123130231:T:A	2.90094e-12	-2.59283e-10	-1.10223
123130378	chr7:123130378:G:A	3.1184e-12	-2.59283e-10	-1.02994
123130462	chr7:123130462:T:G	6.8023e-13	-1.84911	-0.703479
123130676	chr7:123130676:A:G	1.22276e-12	-1.96615	-2.60556e-10
123130813	chr7:123130813:G:T	9.79857e-13	-1.8028	-0.384813
123131301	chr7:123131301:T:C	4.50865e-13	-1.97712	-0.986732
123131357	chr7:123131357:C:T	5.15267e-13	-1.87817	-0.952167
123131485	chr7:123131485:C:G	8.5431e-13	-1.86455	-0.460172
123131486	chr7:123131486:T:A	8.56465e-13	-1.86591	-0.456294
123131586	chr7:123131586:A:T	4.2942e-11	-2.59283e-10	1.59259
123131653	chr7:123131653:C:T	4.58678e-13	-1.95723	-0.989439
123131738	chr7:123131738:AGCATGAATCTGTGCAGT:A	3.18752e-12	-2.59283e-10	-1.00802
123131777	chr7:123131777:A:G	3.11898e-12	-2.59283e-10	-1.02976
123131980	chr7:123131980:A:G	4.14244e-12	-2.59283e-10	-0.745979
123132293	chr7:123132293:G:A	2.59669e-12	-2.59283e-10	-1.21303
123132823	chr7:123132823:A:T	4.54215e-13	-1.96811	-0.98834
123132978	chr7:123132978:A:G	4.75115e-13	-1.91559	-0.995867
123133166	chr7:123133166:A:T	1.02861e-12	-1.84	-0.299055
123133357	chr7:123133357:C:A	4.19199e-12	-0.734089	-2.60556e-10
123133412	chr7:123133412:G:T	1.41167e-12	-0.843091	-0.979403
123133424	chr7:123133424:A:G	2.91867e-12	-2.59283e-10	-1.09614
123133426	chr7:123133426:T:TA	2.91929e-12	-2.59283e-10	-1.09592
123133619	chr7:123133619:C:A	2.39871e-12	-1.29233	-2.60556e-10
123133869	chr7:123133869:T:C	1.0353e-12	-1.8321	-0.300469
123134204	chr7:123134204:TTTAA:T	2.83637e-12	-2.59283e-10	-1.12474
123134675	chr7:123134675:C:A	8.68497e-13	-1.87925	-0.429007
123134931	chr7:123134931:G:A	8.73134e-13	-1.85477	-0.448158
123135290	chr7:123135290:C:A	5.61301e-12	-2.59283e-10	-0.442177
123135492	chr7:123135492:T:C	2.79207e-12	-2.59283e-10	-1.14048
123136011	chr7:123136011:A:G	4.65917e-13	-1.97211	-0.958904
123137171	chr7:123137171:G:A	4.67007e-11	-2.59283e-10	1.6765
123137281	chr7:123137281:C:T	7.03214e-12	-0.216773	-2.60556e-10
123137721	chr7:123137721:G:A	6.58604e-13	-1.96717	-0.617731
123137801	chr7:123137801:G:A	1.30717e-12	-1.8994	-2.60556e-10
123137992	chr7:123137992:T:C	9.41239e-13	-1.9282	-0.29962
123138025	chr7:123138025:C:T	1.12325e-11	-2.59283e-10	0.251547
123138424	chr7:123138424:G:A	2.84621e-12	-2.59283e-10	-1.12127
123138640	chr7:123138640:T:C	1.36107e-12	-1.85899	-2.60556e-10
123138684	chr7:123138684:T:C	4.7092e-13	-1.96269	-0.957643
123138779	chr7:123138779:A:G	6.44765e-12	-2.59283e-10	-0.303548
123138789	chr7:123138789:A:G	2.74039e-12	-2.59283e-10	-1.15916
123138858	chr7:123138858:C:T	5.15494e-12	-2.59283e-10	-0.527308
123138862	chr7:123138862:G:A	6.95647e-12	-2.59283e-10	-0.227591
123139005	chr7:123139005:A:G	4.52311e-13	-1.9666	-0.994052
123139018	chr7:123139018:G:A	4.61722e-13	-1.97177	-0.968287
123139503	chr7:123139503:G:C	7.48034e-13	-1.75523	-0.702343
123139973	chr7:123139973:C:T	1.79621e-12	-1.86214	0.280554
123140335	chr7:123140335:T:C	1.22302e-12	-1.96594	-2.60556e-10
123140798	chr7:123140798:AT:A	8.07914e-12	-2.59283e-10	-0.0779785
123141343	chr7:123141343:T:C	2.83158e-12	-2.59283e-10	-1.12643
123141419	chr7:123141419:A:G	4.82555e-11	-2.59283e-10	1.70925
123141483	chr7:123141483:G:A	2.83972e-12	-2.59283e-10	-1.12356
123141529	chr7:123141529:T:C	4.56639e-13	-1.96601	-0.98512
123141752	chr7:123141752:TC:T	1.59554e-11	1.38098	-0.778444
123141755	chr7:123141755:T:A	1.54998e-11	1.35368	-0.780122
123141805	chr7:123141805:G:C	6.80158e-13	-1.72708	-0.825616
123142474	chr7:123142474:C:T	4.93413e-13	-1.73885	-1.13482
123142779	chr7:123142779:G:A	1.59328e-12	-1.89207	0.190599
123142896	chr7:123142896:C:T	1.6168e-12	-1.89054	0.203724
123142959	chr7:123142959:C:A	7.07763e-13	-1.67003	-0.842875
123143585	chr7:123143585:G:A	1.20986e-12	-1.91182	-0.0649347
123143785	chr7:123143785:C:A	1.56434e-11	1.37054	-0.787758
123144755	chr7:123144755:C:T	1.1389e-11	0.265385	-2.60556e-10
123144822	chr7:123144822:C:T	2.84189e-12	-2.59283e-10	-1.12279
123145374	chr7:123145374:A:G	6.19793e-13	-1.97417	-0.671466
123145621	chr7:123145621:G:A	3.05482e-11	1.25204	-2.60556e-10
123145864	chr7:123145864:C:T	6.74827e-13	-1.69758	-0.862983
123146129	chr7:123146129:A:T	6.82984e-13	-1.70197	-0.846573
123146233	chr7:123146233:T:C	9.4217e-13	-1.90775	-0.319079
123146857	chr7:123146857:CTACCAT:C	2.11926e-12	-1.89898	0.482783
123146912	chr7:123146912:G:T	1.41008e-12	-1.82361	-2.60556e-10
123147838	chr7:123147838:T:G	2.60278e-12	-2.59283e-10	-1.21068
123148579	chr7:123148579:G:A	2.63552e-12	-2.59283e-10	-1.19818
123148611	chr7:123148611:G:A	7.43856e-13	-1.68161	-0.781565
123149325	chr7:123149325:C:T	1.41392e-12	-1.8209	-2.60556e-10
123149386	chr7:123149386:A:C	3.4835e-12	-2.59283e-10	-0.919225
123149930	chr7:123149930:C:T	6.60903e-12	-2.59283e-10	-0.278827
123150076	chr7:123150076:T:C	1.10413e-12	-1.93142	-0.136783
123150353	chr7:123150353:G:A	2.58827e-12	-2.59283e-10	-1.21627
123150358	chr7:123150358:T:C	2.99293e-12	-2.59283e-10	-1.07101
123150554	chr7:123150554:T:A	6.9202e-12	-2.59283e-10	-0.232819
123150776	chr7:123150776:A:G	8.81485e-13	-1.92814	-0.365275
123151690	chr7:123151690:G:A	3.13488e-12	-2.59283e-10	-1.02467
123151802	chr7:123151802:A:C	6.22062e-13	-1.79558	-0.846399
123151926	chr7:123151926:A:C	5.99954e-12	-0.375581	-2.60556e-10
123152013	chr7:123152013:CTGAAAGATT:C	5.10248e-13	-1.73378	-1.10634
123152068	chr7:123152068:T:TA	2.58948e-12	-2.59283e-10	-1.2158
123152420	chr7:123152420:G:A	2.59369e-12	-2.59283e-10	-1.21418
123152977	chr7:123152977:T:G	4.06047e-12	-2.59283e-10	-0.765965
123153128	chr7:123153128:T:C	6.78611e-13	-1.96624	-0.588734
123153624	chr7:123153624:C:T	2.5917e-12	-2.59283e-10	-1.21495
123154382	chr7:123154382:G:A	2.92059e-12	-2.59283e-10	-1.09548
123154387	chr7:123154387:C:T	2.7389e-12	-2.59283e-10	-1.15971
123155101	chr7:123155101:T:C	1.55647e-12	-1.72484	-2.60556e-10
123155948	chr7:123155948:C:T	2.61623e-12	-2.59283e-10	-1.20553
123156062	chr7:123156062:TC:T	2.94895e-12	-2.59283e-10	-1.08581
123156402	chr7:123156402:A:AT	2.88613e-12	-2.59283e-10	-1.10735
123156431	chr7:123156431:G:C	1.37255e-12	-1.85059	-2.60556e-10
123156643	chr7:123156643:T:G	2.59056e-12	-2.59283e-10	-1.21539
123157065	chr7:123157065:C:T	6.012e-13	-1.97152	-0.704569
123157997	chr7:123157997:T:G	2.89937e-12	-2.59283e-10	-1.10277
123158582	chr7:123158582:G:A	3.94318e-13	-1.97668	-1.12118
123158769	chr7:123158769:G:T	3.12418e-12	-2.59283e-10	-1.02809
123159636	chr7:123159636:T:C	2.76538e-12	-2.59283e-10	-1.15008
123159683	chr7:123159683:G:A	6.11384e-13	-1.97617	-0.683121
123159713	chr7:123159713:C:T	1.02469e-12	-1.89906	-0.243819
123160435	chr7:123160435:C:T	2.64569e-12	-2.59283e-10	-1.19433
123160609	chr7:123160609:A:G	6.08636e-13	-1.97097	-0.692826
123160629	chr7:123160629:T:C	1.21474e-12	-1.91203	-0.0607034
123161400	chr7:123161400:C:T	9.83877e-12	0.119067	-2.60556e-10
123161498	chr7:123161498:G:A	2.93764e-12	-1.08966	-2.60556e-10
123161744	chr7:123161744:A:G	2.73973e-12	-2.59283e-10	-1.1594
123161934	chr7:123161934:C:T	3.87328e-13	-1.97315	-1.1426
123161968	chr7:123161968:T:C	1.35096e-12	-1.91837	0.0519159
123162248	chr7:123162248:A:C	9.39998e-13	-1.84823	-0.380914
123162341	chr7:123162341:A:G	1.79588e-12	-1.58177	-2.60556e-10
123162537	chr7:123162537:A:G	2.62424e-12	-2.59283e-10	-1.20247
123162770	chr7:123162770:T:C	5.71264e-13	-1.77572	-0.951449
123162797	chr7:123162797:G:A	2.89982e-12	-2.59283e-10	-1.10262
123163003	chr7:123163003:C:G	1.34129e-12	-1.93049	0.0568578
123163834	chr7:123163834:G:A	7.07402e-12	-2.59283e-10	-0.210834
123163875	chr7:123163875:A:G	3.47375e-12	-2.59283e-10	-0.922028
123164047	chr7:123164047:T:A	1.32666e-12	-1.8846	-2.60556e-10
123164550	chr7:123164550:T:C	7.34527e-13	-1.84556	-0.630229
123164718	chr7:123164718:T:C	2.9016e-12	-2.59283e-10	-1.102
123164869	chr7:123164869:T:C	1.25566e-12	-1.9396	-2.60556e-10
123165230	chr7:123165230:T:C	2.93273e-12	-2.59283e-10	-1.09133
123165301	chr7:123165301:T:C	1.07992e-12	-1.83963	-0.250743
123165970	chr7:123165970:C:T	2.85262e-12	-2.59283e-10	-1.11903
123166475	chr7:123166475:T:C	3.95748e-12	-2.59283e-10	-0.791656
123166594	chr7:123166594:C:T	2.69306e-12	-2.59283e-10	-1.17658
123166629	chr7:123166629:G:C	3.81593e-11	-2.59283e-10	1.47451
123166664	chr7:123166664:G:A	1.26166e-12	-1.26618	-0.66865
123166735	chr7:123166735:G:T	2.43707e-12	-1.27647	-2.60556e-10
123166736	chr7:123166736:G:T	2.36401e-12	-1.30691	-2.60556e-10
123167027	chr7:123167027:TAA:T	3.76382e-12	-2.59283e-10	-0.841829
123167176	chr7:123167176:T:C	1.25635e-12	-1.38471	-0.554345
123167298	chr7:123167298:T:A	2.62845e-12	-2.59283e-10	-1.20087
123167557	chr7:123167557:C:T	5.4087e-13	-1.97049	-0.811352
123167593	chr7:123167593:G:A	1.26519e-12	-1.93204	-2.60556e-10
123167626	chr7:123167626:T:C	9.76913e-13	-1.90844	-0.282184
123168259	chr7:123168259:C:A	9.26594e-13	-1.9093	-0.334207
123168420	chr7:123168420:T:C	3.35289e-12	-2.59283e-10	-0.95744
123168474	chr7:123168474:A:G	5.83501e-13	-1.78307	-0.922904
123168951	chr7:123168951:A:C	1.88164e-12	-1.37433	-0.160791
123169057	chr7:123169057:T:C	5.85438e-13	-1.69845	-1.00421
123169103	chr7:123169103:G:A	3.28334e-12	-2.59283e-10	-0.978401
123169180	chr7:123169180:T:C	2.0755e-12	-1.70468	0.267622
123169510	chr7:123169510:A:G	1.07662e-12	-1.91253	-0.180912
123169796	chr7:123169796:A:G	2.64872e-12	-2.59283e-10	-1.19319
123170070	chr7:123170070:A:C	2.91385e-12	-2.59283e-10	-1.09779
123170378	chr7:123170378:A:G	2.94524e-12	-2.59283e-10	-1.08707
123170760	chr7:123170760:C:G	3.24564e-12	-1.60947	0.619517
123170885	chr7:123170885:A:G	5.51642e-12	-2.59283e-10	-0.459534
123171546	chr7:123171546:T:G	6.43035e-12	-2.59283e-10	-0.306235
123171722	chr7:123171722:T:C	4.43579e-11	-2.59283e-10	1.62503
123171982	chr7:123171982:T:A	4.27267e-13	-1.86785	-1.14975
123172150	chr7:123172150:T:C	2.65412e-12	-2.59283e-10	-1.19115
123172204	chr7:123172204:G:A	2.678e-12	-2.59283e-10	-1.18219
123172227	chr7:123172227:G:A	1.37394e-11	-1.59455	2.04755
123172298	chr7:123172298:T:C	2.65408e-12	-2.59283e-10	-1.19117
123172358	chr7:123172358:T:C	2.65119e-12	-2.59283e-10	-1.19225
123172576	chr7:123172576:G:A	5.14082e-12	-2.59283e-10	-0.530052
123172643	chr7:123172643:G:A	2.99408e-11	-2.59283e-10	1.23196
123172806	chr7:123172806:G:C	3.22748e-11	-2.59283e-10	1.30702
123172846	chr7:123172846:C:A	3.13626e-11	-2.59283e-10	1.27835
123172930	chr7:123172930:A:G	3.06042e-11	-2.59283e-10	1.25387
123173412	chr7:123173412:T:C	3.02226e-11	-2.59283e-10	1.24132
123173462	chr7:123173462:A:G	2.98864e-11	-2.59283e-10	1.23014
123173496	chr7:123173496:T:C	4.39103e-13	-1.79753	-1.19275
123173575	chr7:123173575:A:AT	4.30661e-13	-1.81687	-1.19283
123173777	chr7:123173777:A:AG	2.88336e-11	-2.59283e-10	1.19428
123173794	chr7:123173794:G:T	2.61942e-12	-2.59283e-10	-1.20431
123173892	chr7:123173892:C:T	2.91224e-11	-2.59283e-10	1.20424
123173961	chr7:123173961:C:T	2.63136e-12	-2.59283e-10	-1.19976
123174275	chr7:123174275:T:C	1.20929e-12	-1.97723	-2.60556e-10
123174336	chr7:123174336:A:G	6.28552e-12	-2.59283e-10	-0.329016
123174350	chr7:123174350:T:C	2.60437e-12	-2.59283e-10	-1.21007
123174469	chr7:123174469:A:G	4.99103e-12	-2.59283e-10	-0.559621
123174539	chr7:123174539:A:C	2.36848e-11	-2.59283e-10	0.997569
123174624	chr7:123174624:C:T	3.23268e-12	-2.59283e-10	-0.993951
123174626	chr7:123174626:T:C	2.85228e-11	-2.59283e-10	1.18344
123174700	chr7:123174700:T:C	5.21955e-12	-2.59283e-10	-0.514853
123174842	chr7:123174842:C:T	4.34346e-12	-2.59283e-10	-0.698593
123174877	chr7:123174877:C:T	2.58878e-12	-2.59283e-10	-1.21608
123175218	chr7:123175218:T:A	2.31146e-12	-1.32939	-2.60556e-10
123175495	chr7:123175495:G:A	2.60393e-12	-2.59283e-10	-1.21024
123175783	chr7:123175783:A:G	2.22558e-11	-2.59283e-10	0.935337
123176130	chr7:123176130:C:A	2.60457e-12	-2.59283e-10	-1.20999
123176153	chr7:123176153:C:T	2.60051e-12	-2.59283e-10	-1.21156
123176345	chr7:123176345:T:C	2.48393e-12	-1.25742	-2.60556e-10
123176387	chr7:123176387:A:G	2.60432e-12	-2.59283e-10	-1.21009
123176903	chr7:123176903:C:T	2.60451e-12	-2.59283e-10	-1.21002
123177211	chr7:123177211:C:T	2.59959e-12	-2.59283e-10	-1.21191
123177260	chr7:123177260:GTT:G	2.60432e-12	-2.59283e-10	-1.21009
123177362	chr7:123177362:C:A	2.61222e-12	-2.59283e-10	-1.20706
123177505	chr7:123177505:A:C	2.6048e-12	-2.59283e-10	-1.20991
123177550	chr7:123177550:T:C	2.60432e-12	-2.59283e-10	-1.21009
123177551	chr7:123177551:G:C	1.67662e-11	-2.59283e-10	0.6521
123177567	chr7:123177567:G:A	2.60432e-12	-2.59283e-10	-1.21009
123177595	chr7:123177595:C:T	2.61244e-12	-2.59283e-10	-1.20698
123177980	chr7:123177980:T:C	2.88518e-12	-1.10768	-2.60556e-10
123178051	chr7:123178051:C:A	2.58789e-12	-2.59283e-10	-1.21642
123178083	chr7:123178083:G:A	2.62625e-12	-2.59283e-10	-1.20171
123178118	chr7:123178118:TTAA:T	4.37788e-12	-2.59283e-10	-0.690699
123178124	chr7:123178124:C:T	2.60054e-12	-2.59283e-10	-1.21154
123178391	chr7:123178391:T:C	2.76943e-12	-2.59283e-10	-1.14862
123178671	chr7:123178671:C:T	4.21983e-13	-1.84628	-1.18377
123178730	chr7:123178730:G:A	1.51856e-12	-1.33987	-0.409628
123178859	chr7:123178859:G:A	2.66074e-12	-2.59283e-10	-1.18866
123178897	chr7:123178897:A:G	2.60544e-12	-2.59283e-10	-1.20966
123178919	chr7:123178919:T:C	2.61992e-12	-2.59283e-10	-1.20412
123178941	chr7:123178941:A:G	2.59814e-12	-2.59283e-10	-1.21247
123179383	chr7:123179383:T:A	2.60401e-12	-2.59283e-10	-1.21021
123179521	chr7:123179521:C:G	2.61126e-12	-2.59283e-10	-1.20743
123179552	chr7:123179552:A:G	2.618e-12	-2.59283e-10	-1.20485
123179782	chr7:123179782:C:T	2.60371e-12	-2.59283e-10	-1.21033
123179812	chr7:123179812:TAA:T	1.53987e-12	-1.76683	0.0312578
123179820	chr7:123179820:C:T	2.60432e-12	-2.59283e-10	-1.21009
123179825	chr7:123179825:G:A	4.01466e-13	-1.88188	-1.19802
123179845	chr7:123179845:C:T	2.60432e-12	-2.59283e-10	-1.21009
123179854	chr7:123179854:T:A	1.56592e-12	-1.71879	-2.60556e-10
123180225	chr7:123180225:T:C	2.6604e-12	-2.59283e-10	-1.18879
123180384	chr7:123180384:A:C	2.59023e-12	-2.59283e-10	-1.21552
123180386	chr7:123180386:T:G	2.59028e-12	-2.59283e-10	-1.2155
123180865	chr7:123180865:G:A	2.72638e-12	-2.59283e-10	-1.16429
123181441	chr7:123181441:T:C	1.21233e-12	-1.97472	-2.60556e-10
123181540	chr7:123181540:T:C	2.60333e-12	-2.59283e-10	-1.21047
123181541	chr7:123181541:A:AAG	2.58675e-12	-2.59283e-10	-1.21686
123181834	chr7:123181834:A:G	2.60483e-12	-2.59283e-10	-1.2099
123181972	chr7:123181972:A:C	2.60603e-12	-2.59283e-10	-1.20943
123182240	chr7:123182240:T:C	5.08268e-12	-0.541425	-2.60556e-10
123182492	chr7:123182492:G:A	6.11149e-12	-2.59283e-10	-0.357093
123183189	chr7:123183189:A:G	4.89069e-13	-1.7728	-1.10972
123183199	chr7:123183199:A:G	2.7768e-12	-2.59283e-10	-1.14597
123183271	chr7:123183271:A:G	2.60432e-12	-2.59283e-10	-1.21009
123183325	chr7:123183325:T:C	2.65377e-12	-2.59283e-10	-1.19128
123183338	chr7:123183338:T:G	2.71159e-12	-2.59283e-10	-1.16973
123183355	chr7:123183355:C:T	2.60495e-12	-2.59283e-10	-1.20985
123183529	chr7:123183529:C:T	2.59539e-12	-2.59283e-10	-1.21353
123183718	chr7:123183718:A:G	2.60413e-12	-2.59283e-10	-1.21016
123184011	chr7:123184011:G:A	2.5903e-12	-2.59283e-10	-1.21549
123184196	chr7:123184196:C:T	2.36913e-12	-1.30474	-2.60556e-10
123184463	chr7:123184463:A:G	4.49154e-12	-2.59283e-10	-0.665069
123184493	chr7:123184493:C:T	2.60514e-12	-2.59283e-10	-1.20978
123184807	chr7:123184807:T:C	2.60422e-12	-2.59283e-10	-1.21013
123185531	chr7:123185531:A:G	2.60067e-12	-2.59283e-10	-1.21149
123185538	chr7:123185538:T:C	4.23155e-12	-2.59283e-10	-0.724695
123185635	chr7:123185635:C:T	5.14529e-12	-0.529182	-2.60556e-10
123185710	chr7:123185710:G:A	4.52453e-12	-2.59283e-10	-0.65775
123185813	chr7:123185813:G:A	2.6041e-12	-2.59283e-10	-1.21018
123185902	chr7:123185902:C:T	5.26104e-13	-1.7211	-1.08842
123186336	chr7:123186336:G:A	2.60432e-12	-2.59283e-10	-1.21009
123186980	chr7:123186980:A:G	2.24354e-11	-2.59283e-10	0.943378
123187006	chr7:123187006:C:T	2.75721e-12	-2.59283e-10	-1.15304
123187314	chr7:123187314:T:A	2.60455e-12	-2.59283e-10	-1.21001
123187591	chr7:123187591:C:T	3.47544e-12	-2.59283e-10	-0.921544
123187708	chr7:123187708:T:C	2.93294e-12	-2.59283e-10	-1.09126
123187745	chr7:123187745:G:T	7.10384e-13	-1.97642	-0.532796
123188069	chr7:123188069:C:A	2.71989e-12	-2.59283e-10	-1.16667
123188375	chr7:123188375:G:GCTAT	2.68819e-12	-2.59283e-10	-1.1784
123188448	chr7:123188448:G:T	5.87853e-13	-1.69284	-1.0057
123188471	chr7:123188471:G:A	2.69278e-12	-2.59283e-10	-1.17669
123188580	chr7:123188580:T:G	2.6887e-12	-2.59283e-10	-1.17821
123188975	chr7:123188975:T:C	2.62162e-12	-2.59283e-10	-1.20347
123189286	chr7:123189286:C:T	5.94232e-12	-2.59283e-10	-0.385164
123190112	chr7:123190112:T:G	3.96169e-12	-2.59283e-10	-0.790594
123190522	chr7:123190522:C:T	7.53519e-12	-2.59283e-10	-0.14768
123190526	chr7:123190526:G:A	6.77846e-12	-2.59283e-10	-0.253514
123190821	chr7:123190821:A:G	3.415e-12	-2.59283e-10	-0.939087
123190872	chr7:123190872:G:A	2.57619e-12	-1.73775	0.516795
123191211	chr7:123191211:G:A	1.80484e-12	-1.57679	-2.60556e-10
123192436	chr7:123192436:A:G	4.83964e-12	-2.59283e-10	-0.590424
123193527	chr7:123193527:G:A	7.17949e-12	-2.59283e-10	-0.196036
123193667	chr7:123193667:G:T	1.88558e-12	-1.26674	-0.266288
123193984	chr7:123193984:C:T	3.27493e-12	-2.59283e-10	-0.980966
123194177	chr7:123194177:A:G	4.89672e-12	-2.59283e-10	-0.578697
123194425	chr7:123194425:G:A	5.72158e-12	-2.59283e-10	-0.423019
123194894	chr7:123194894:G:T	5.82771e-12	-2.59283e-10	-0.40464
123195101	chr7:123195101:A:G	5.28549e-13	-1.89534	-0.909541
123195448	chr7:123195448:T:C	1.65001e-11	-2.59283e-10	0.636101
123195688	chr7:123195688:C:A	1.08866e-12	-1.80918	-0.273143
123195971	chr7:123195971:G:C	6.83495e-12	-1.6207	1.37548
123196699	chr7:123196699:A:G	1.70165e-11	-2.59283e-10	0.666918
123196704	chr7:123196704:G:A	4.67388e-12	-0.625274	-2.60556e-10
123196943	chr7:123196943:A:T	3.01611e-12	-2.59283e-10	-1.0633
123196987	chr7:123196987:A:G	3.66021e-12	-2.59283e-10	-0.869743
123197061	chr7:123197061:T:C	5.4879e-12	-0.464719	-2.60556e-10
123197487	chr7:123197487:C:T	3.44757e-12	-2.59283e-10	-0.929594
123197546	chr7:123197546:T:C	3.01262e-12	-2.59283e-10	-1.06445
123197550	chr7:123197550:C:T	1.30867e-12	-1.89825	-2.60556e-10
123198035	chr7:123198035:T:C	4.83464e-12	-2.59283e-10	-0.591456
123198036	chr7:123198036:G:C	5.60759e-13	-1.6185	-1.12723
123198468	chr7:123198468:C:G	2.62637e-12	-2.59283e-10	-1.20166
123198533	chr7:123198533:A:G	4.48529e-12	-2.59283e-10	-0.66646
123198635	chr7:123198635:A:T	2.05397e-10	3.15768	-2.60556e-10
123198796	chr7:123198796:G:A	4.89117e-12	-2.59283e-10	-0.579832
123198878	chr7:123198878:G:A	2.3386e-12	-1.36926	0.0515529
123199511	chr7:123199511:C:T	2.48117e-12	-1.34458	0.086044
123199697	chr7:123199697:C:A	4.98688e-12	-2.59283e-10	-0.560454
123199712	chr7:123199712:C:A	4.32356e-12	-2.59283e-10	-0.703183
123200993	chr7:123200993:T:C	2.33133e-12	-1.43862	0.117792
123200999	chr7:123200999:T:C	2.64109e-12	-2.59283e-10	-1.19607
123201097	chr7:123201097:G:A	2.315e-12	-1.32786	-2.60556e-10
123201388	chr7:123201388:T:C	1.48451e-12	-1.77218	-2.60556e-10
123201435	chr7:123201435:T:C	4.37895e-12	-2.59283e-10	-0.690455
123201975	chr7:123201975:G:A	9.27935e-13	-1.85486	-0.387199
123202021	chr7:123202021:C:T	6.3574e-12	-1.66072	1.34308
123202469	chr7:123202469:AC:A	3.3888e-12	-2.59283e-10	-0.946787
123202645	chr7:123202645:G:A	3.22306e-12	-2.59283e-10	-0.996933
123202950	chr7:123202950:TA:T	2.64384e-12	-2.59283e-10	-1.19503
123202969	chr7:123202969:A:G	6.66889e-13	-1.60261	-0.969787
123203565	chr7:123203565:T:G	3.21941e-12	-2.59283e-10	-0.998064
123203573	chr7:123203573:A:G	3.22098e-12	-2.59283e-10	-0.997578
123203820	chr7:123203820:C:T	6.22829e-12	-1.67217	1.33401
123203823	chr7:123203823:A:T	3.32382e-12	-2.59283e-10	-0.966149
123203836	chr7:123203836:G:A	3.21679e-12	-2.59283e-10	-0.998881
123203902	chr7:123203902:CA:C	6.33272e-12	-2.59283e-10	-0.321534
123204149	chr7:123204149:A:G	5.31287e-13	-1.9242	-0.875512
123204310	chr7:123204310:G:A	5.2601e-12	-2.59283e-10	-0.507114
123204374	chr7:123204374:T:C	1.70821e-12	-1.65836	0.0265417
123204640	chr7:123204640:T:C	3.21862e-12	-2.59283e-10	-0.99831
123205261	chr7:123205261:G:A	1.47013e-12	-1.78191	-2.60556e-10
123205376	chr7:123205376:T:C	3.08433e-12	-2.59283e-10	-1.04093
123205459	chr7:123205459:T:C	1.76961e-11	-2.59283e-10	0.706082
123205582	chr7:123205582:A:G	6.91462e-12	-1.61318	1.37955
123206174	chr7:123206174:G:GA	3.14749e-12	-2.59283e-10	-1.02066
123206266	chr7:123206266:A:G	2.51505e-12	-1.31236	0.0673908
123206280	chr7:123206280:C:T	5.99095e-12	-1.6076	1.23059
123206438	chr7:123206438:C:T	3.09066e-12	-2.59283e-10	-1.03888
123206473	chr7:123206473:A:G	5.35668e-13	-1.90277	-0.888737
123206894	chr7:123206894:C:T	3.09448e-12	-2.59283e-10	-1.03764
123206895	chr7:123206895:A:G	3.21911e-12	-2.59283e-10	-0.998157
123207007	chr7:123207007:C:T	1.51201e-12	-1.75383	-2.60556e-10
123207642	chr7:123207642:T:C	5.85343e-12	-2.59283e-10	-0.400236
123207683	chr7:123207683:A:G	3.21775e-12	-2.59283e-10	-0.99858
123207784	chr7:123207784:A:G	3.49077e-12	-2.59283e-10	-0.917142
123208812	chr7:123208812:C:T	1.20909e-12	-1.97739	-2.60556e-10
123209089	chr7:123209089:C:A	3.21911e-12	-2.59283e-10	-0.998157
123209174	chr7:123209174:G:T	2.60321e-12	-2.59283e-10	-1.21052
123209609	chr7:123209609:T:C	3.20083e-12	-2.59283e-10	-1.00385
123209900	chr7:123209900:T:G	3.22337e-12	-2.59283e-10	-0.996835
123209943	chr7:123209943:G:A	6.91771e-12	-1.61234	1.37916
123210547	chr7:123210547:A:C	3.10032e-12	-2.59283e-10	-1.03576
123210688	chr7:123210688:G:A	3.21285e-12	-2.59283e-10	-1.00011
123210928	chr7:123210928:T:C	1.35008e-11	-2.59283e-10	0.435484
123210972	chr7:123210972:T:A	3.10732e-12	-2.59283e-10	-1.0335
123211552	chr7:123211552:A:G	1.2102e-12	-1.97648	-2.60556e-10
123211988	chr7:123211988:T:A	7.57042e-12	-2.59283e-10	-0.143015
123212064	chr7:123212064:A:G	3.23643e-12	-2.59283e-10	-0.992794
123212482	chr7:123212482:A:ATG	2.6889e-12	-2.59283e-10	-1.17813
123212751	chr7:123212751:A:T	2.54785e-11	-2.59283e-10	1.07057
123214396	chr7:123214396:C:G	2.65375e-12	-2.59283e-10	-1.19129
123215100	chr7:123215100:C:T	1.98187e-12	-1.48322	-2.60556e-10
123215118	chr7:123215118:A:T	3.34923e-11	-2.59283e-10	1.34405
123215123	chr7:123215123:C:G	3.30827e-11	-2.59283e-10	1.33175
123215163	chr7:123215163:G:T	1.06655e-12	-1.84995	-0.25288
123215285	chr7:123215285:C:T	4.45307e-11	-2.59283e-10	1.62892
123215605	chr7:123215605:C:T	6.36791e-11	-2.59283e-10	1.98659
123215758	chr7:123215758:A:G	9.09288e-11	-2.59283e-10	2.34281
123215828	chr7:123215828:A:G	4.1683e-12	-2.59283e-10	-0.739755
123216537	chr7:123216537:G:A	8.21478e-11	-2.59283e-10	2.24126
123216632	chr7:123216632:T:A	6.37578e-11	-2.59283e-10	1.98783
123216898	chr7:123216898:GA:G	1.09953e-11	-0.443843	0.674047
123216931	chr7:123216931:G:A	9.42639e-12	-1.75339	1.82964
123217196	chr7:123217196:G:A	6.14084e-13	-1.74248	-0.912409
123217278	chr7:123217278:C:G	7.87366e-11	-2.59283e-10	2.19884
123217606	chr7:123217606:A:G	7.8034e-12	-2.59283e-10	-0.112704
123217630	chr7:123217630:TA:T	7.62236e-11	-2.59283e-10	2.16641
123217704	chr7:123217704:G:A	8.65935e-12	-1.7443	1.73567
123217986	chr7:123217986:G:C	7.99442e-11	-2.59283e-10	2.21407
123218054	chr7:123218054:T:C	1.12392e-11	-2.59283e-10	0.252141
123218174	chr7:123218174:T:C	2.64243e-12	-2.59283e-10	-1.19556
123218556	chr7:123218556:A:G	8.19562e-11	-2.59283e-10	2.23892
123218722	chr7:123218722:A:G	8.62677e-12	-1.67089	1.65849
123219567	chr7:123219567:C:T	7.0803e-11	-2.59283e-10	2.09264
123219676	chr7:123219676:T:G	7.50258e-12	-2.59283e-10	-0.152017
123219845	chr7:123219845:C:T	4.34197e-12	-2.59283e-10	-0.698936
123219935	chr7:123219935:C:T	6.29432e-11	-2.59283e-10	1.97497
123220255	chr7:123220255:T:C	7.30108e-11	-2.59283e-10	2.12334
123220374	chr7:123220374:A:G	6.80112e-11	-2.59283e-10	2.05241
123220661	chr7:123220661:G:T	2.60418e-12	-2.59283e-10	-1.21015
123220854	chr7:123220854:A:G	9.25933e-12	-2.59283e-10	0.0583683
123221355	chr7:123221355:C:T	6.51015e-11	-0.0716308	2.08032
123221405	chr7:123221405:G:A	7.65649e-11	-2.59283e-10	2.17088
123221601	chr7:123221601:T:A	8.09556e-11	-2.59283e-10	2.22664
123221953	chr7:123221953:G:C	1.21008e-12	-1.97657	-2.60556e-10
123221962	chr7:123221962:C:T	1.55202e-12	-1.72771	-2.60556e-10
123222081	chr7:123222081:G:A	3.29864e-12	-2.59283e-10	-0.973752
123222267	chr7:123222267:T:C	4.96325e-13	-1.94691	-0.920875
123222471	chr7:123222471:T:C	5.95689e-12	-2.59283e-10	-0.382715
123222657	chr7:123222657:C:T	6.30268e-11	-2.59283e-10	1.9763
123222752	chr7:123222752:C:T	4.14933e-12	-0.744317	-2.60556e-10
123222933	chr7:123222933:A:G	5.78057e-13	-1.7306	-0.984749
123222989	chr7:123222989:TA:T	4.35955e-12	-2.59283e-10	-0.694895
123223233	chr7:123223233:A:G	1.8942e-11	-2.59283e-10	0.774119
123223242	chr7:123223242:G:T	1.21682e-12	-1.97102	-2.60556e-10
123223719	chr7:123223719:C:T	3.76851e-12	-1.75767	0.917088
123223871	chr7:123223871:A:G	1.43568e-12	-1.80562	-2.60556e-10
123224079	chr7:123224079:C:T	1.22093e-12	-1.96765	-2.60556e-10
123224083	chr7:123224083:A:T	3.81471e-12	-1.7106	0.882197
123224198	chr7:123224198:C:A	1.0183e-11	-2.59283e-10	0.153461
123224272	chr7:123224272:A:G	7.62249e-12	-1.70882	1.57266
123224334	chr7:123224334:C:T	4.437e-13	-1.92031	-1.05956
123224375	chr7:123224375:T:C	3.33795e-12	-1.70102	0.739117
123224378	chr7:123224378:C:T	1.20916e-12	-1.97733	-2.60556e-10
123224510	chr7:123224510:G:A	5.09635e-12	-2.59283e-10	-0.538739
123224528	chr7:123224528:G:T	2.83668e-12	-2.59283e-10	-1.12463
123224583	chr7:123224583:T:C	1.74287e-12	-1.61173	-2.60556e-10
123224682	chr7:123224682:A:C	1.17314e-11	-2.59283e-10	0.29501
123224726	chr7:123224726:A:G	1.17865e-11	-2.59283e-10	0.29969
123224765	chr7:123224765:AT:A	3.69646e-12	-1.75241	0.892523
123224870	chr7:123224870:C:A	3.39762e-12	-1.76609	0.821906
123225220	chr7:123225220:T:C	3.46018e-12	-1.76954	0.843598
123225895	chr7:123225895:C:T	3.1187e-12	-1.02985	-2.60556e-10
123225961	chr7:123225961:A:T	3.33144e-12	-1.77642	0.812561
123226108	chr7:123226108:G:T	2.65647e-12	-2.59283e-10	-1.19027
123226173	chr7:123226173:T:C	3.24078e-12	-2.59283e-10	-0.99145
123226409	chr7:123226409:T:C	1.01276e-10	-2.59283e-10	2.45059
123226738	chr7:123226738:C:T	5.82868e-12	-2.59283e-10	-0.404473
123226872	chr7:123226872:TA:T	3.42416e-12	-1.74842	0.812015
123226877	chr7:123226877:G:T	3.47269e-12	-1.74767	0.825334
123227098	chr7:123227098:A:AT	9.59362e-11	-2.59283e-10	2.39642
123227159	chr7:123227159:T:A	5.0508e-13	-1.94842	-0.901881
123227319	chr7:123227319:T:C	9.85575e-11	-2.59283e-10	2.42338
123227380	chr7:123227380:G:A	4.16379e-11	-0.606546	2.16829
123227564	chr7:123227564:C:T	6.06999e-11	-2.59283e-10	1.93868
123227637	chr7:123227637:T:A	1.00772e-10	-2.59283e-10	2.44559
123227844	chr7:123227844:G:C	1.00007e-10	-2.59283e-10	2.43798
123228090	chr7:123228090:G:A	7.65032e-12	-1.73452	1.602
123228185	chr7:123228185:T:C	5.06351e-13	-1.94011	-0.907684
123228266	chr7:123228266:G:A	4.95541e-13	-1.94282	-0.926547
123228277	chr7:123228277:T:C	4.95472e-13	-1.94266	-0.926845
123228278	chr7:123228278:G:A	2.92736e-12	-1.09316	-2.60556e-10
123228300	chr7:123228300:T:C	4.44626e-13	-1.94866	-1.02913
123228439	chr7:123228439:G:C	4.57794e-12	-1.73846	1.09244
123228625	chr7:123228625:C:T	3.37811e-12	-1.73647	0.786526
123228996	chr7:123228996:T:C	8.63171e-11	-2.59283e-10	2.29076
123229177	chr7:123229177:G:A	3.42156e-12	-1.75016	0.812995
123229683	chr7:123229683:A:C	7.87166e-12	-1.69412	1.59013
123229890	chr7:123229890:C:A	9.95194e-11	-2.59283e-10	2.43309
123230004	chr7:123230004:A:G	4.8822e-13	-1.93656	-0.947692
123230008	chr7:123230008:G:A	4.94975e-13	-1.93954	-0.930974
123230115	chr7:123230115:T:C	6.49682e-12	-2.59283e-10	-0.295952
123230292	chr7:123230292:T:C	4.10167e-12	-2.59283e-10	-0.755869
123230720	chr7:123230720:C:T	3.48675e-12	-1.7523	0.834002
123230827	chr7:123230827:G:A	3.47427e-12	-1.7363	0.81442
123231225	chr7:123231225:C:T	9.6328e-11	-2.59283e-10	2.4005
123231288	chr7:123231288:T:C	8.87345e-12	-2.59283e-10	0.0157996
123231330	chr7:123231330:G:A	3.37753e-12	-1.7537	0.803578
123231550	chr7:123231550:T:C	9.91741e-11	-2.59283e-10	2.42961
123231623	chr7:123231623:T:G	5.05979e-13	-1.91718	-0.931344
123231692	chr7:123231692:G:T	9.39121e-11	-2.59283e-10	2.3751
123231761	chr7:123231761:C:T	9.17145e-11	-2.59283e-10	2.35142
123231779	chr7:123231779:TTC:T	9.29737e-11	-2.59283e-10	2.36505
123231955	chr7:123231955:G:A	8.93361e-11	-2.59283e-10	2.32514
123232225	chr7:123232225:C:T	3.32308e-12	-2.59283e-10	-0.966373
123232253	chr7:123232253:G:T	1.10672e-11	-2.59283e-10	0.236719
123232280	chr7:123232280:C:G	4.4168e-12	-1.68379	1.00194
123232316	chr7:123232316:A:G	9.54303e-11	-2.59283e-10	2.39113
123232346	chr7:123232346:C:A	4.10646e-12	-2.59283e-10	-0.754702
123232367	chr7:123232367:T:C	8.65157e-11	-2.59283e-10	2.29306
123232449	chr7:123232449:T:C	8.82913e-11	-2.59283e-10	2.31338
123232638	chr7:123232638:A:G	3.4261e-12	-1.65191	0.716067
123232768	chr7:123232768:A:G	4.96508e-12	-2.59283e-10	-0.564834
123233347	chr7:123233347:T:C	1.21984e-11	-1.70029	2.03433
123233363	chr7:123233363:A:G	9.21204e-11	-2.59283e-10	2.35583
123233485	chr7:123233485:C:T	2.66692e-12	-2.59283e-10	-1.18634
123233611	chr7:123233611:C:T	4.20432e-12	-1.69898	0.967829
123233648	chr7:123233648:G:A	9.34134e-11	-2.59283e-10	2.36977
123233697	chr7:123233697:G:A	9.07571e-11	-2.59283e-10	2.34092
123234198	chr7:123234198:A:C	7.72737e-12	-0.101856	-0.0206385
123235072	chr7:123235072:T:C	3.34731e-12	-2.59283e-10	-0.959107
123235377	chr7:123235377:G:T	1.02094e-11	-1.71921	1.87525
123235589	chr7:123235589:G:A	7.33176e-12	-2.59283e-10	-0.175049
123235785	chr7:123235785:A:T	2.5867e-12	-2.59283e-10	-1.21688
123236364	chr7:123236364:G:A	4.86921e-13	-1.86434	-1.02258
123236569	chr7:123236569:T:C	1.84919e-12	-1.39815	-0.154363
123237583	chr7:123237583:G:A	1.05172e-12	-1.59959	-0.517244
123237664	chr7:123237664:T:C	5.86102e-12	-2.59283e-10	-0.39894
123237979	chr7:123237979:T:C	4.38139e-13	-1.88949	-1.10299
123238405	chr7:123238405:T:G	6.93555e-13	-1.52763	-1.00556
123239512	chr7:123239512:A:G	3.77616e-12	-2.59283e-10	-0.838557
123239596	chr7:123239596:C:T	5.10082e-13	-1.84974	-0.990708
123239884	chr7:123239884:T:G	1.22406e-12	-1.96509	-2.60556e-10
123241694	chr7:123241694:C:A	2.63718e-12	-2.59283e-10	-1.19755
123241701	chr7:123241701:T:TAATAATAATAATATAATATAAAATATATATATATATTTTATATATAATATAA	2.63708e-12	-2.59283e-10	-1.19759
123242282	chr7:123242282:C:T	4.6643e-12	-2.59283e-10	-0.627325
123243053	chr7:123243053:G:C	3.03677e-12	-2.59283e-10	-1.05647
123243236	chr7:123243236:T:G	4.19299e-12	-2.59283e-10	-0.73385
123243955	chr7:123243955:T:C	3.17785e-12	-2.59283e-10	-1.01106
123244001	chr7:123244001:T:C	7.08661e-12	-2.59283e-10	-0.209056
123244906	chr7:123244906:G:C	8.03759e-12	-2.59283e-10	-0.0831338
123244997	chr7:123244997:C:G	8.25847e-12	-2.59283e-10	-0.0560248
123245567	chr7:123245567:A:G	5.2246e-12	-2.59283e-10	-0.513886
123245993	chr7:123245993:T:C	3.85696e-13	-1.9375	-1.18247
123246047	chr7:123246047:G:A	5.57409e-12	-2.59283e-10	-0.449135
123246374	chr7:123246374:C:T	2.80695e-12	-2.59283e-10	-1.13517
123246620	chr7:123246620:A:G	6.22068e-12	-2.59283e-10	-0.339384
123246835	chr7:123246835:A:C	3.4511e-12	-2.59283e-10	-0.92857
123246933	chr7:123246933:T:C	9.3111e-13	-1.07746	-1.16118
123246999	chr7:123246999:G:C	3.14032e-12	-2.59283e-10	-1.02294
123247107	chr7:123247107:C:T	3.76995e-12	-2.59283e-10	-0.840202
123247250	chr7:123247250:C:T	3.32119e-12	-2.59283e-10	-0.966942
123247634	chr7:123247634:A:G	3.38513e-12	-2.59283e-10	-0.947871
123247772	chr7:123247772:A:G	4.34538e-13	-1.88515	-1.11559
123248244	chr7:123248244:T:C	6.99919e-12	-0.22147	-2.60556e-10
123248429	chr7:123248429:T:C	1.03247e-11	-2.59283e-10	0.167275
123248573	chr7:123248573:G:A	4.30103e-13	-1.87794	-1.13305
123249126	chr7:123249126:C:T	8.88754e-12	-2.59283e-10	0.017387
123249281	chr7:123249281:A:T	4.13299e-13	-1.83639	-1.21446
123249488	chr7:123249488:T:C	1.79758e-12	-1.58082	-2.60556e-10
123249646	chr7:123249646:A:G	7.30805e-13	-1.64223	-0.838641
123249903	chr7:123249903:ATAT:A	5.57726e-12	-2.59283e-10	-0.448567
123250110	chr7:123250110:T:C	4.31655e-13	-1.91817	-1.08922
123250412	chr7:123250412:G:A	4.82214e-12	-2.59283e-10	-0.594047
123250736	chr7:123250736:A:G	3.53281e-12	-2.59283e-10	-0.905169
123250756	chr7:123250756:A:G	3.85532e-12	-2.59283e-10	-0.817809
123250920	chr7:123250920:G:C	4.30352e-13	-1.87437	-1.13604
123250991	chr7:123250991:C:T	4.29076e-13	-1.87339	-1.13999
123251255	chr7:123251255:G:T	4.26948e-13	-1.8743	-1.14406
123251322	chr7:123251322:G:A	3.59979e-12	-2.59283e-10	-0.886389
123251363	chr7:123251363:T:C	3.92542e-12	-2.59283e-10	-0.79979
123251520	chr7:123251520:G:C	1.21125e-12	-1.97561	-2.60556e-10
123251626	chr7:123251626:G:A	1.12636e-11	0.254311	-2.60556e-10
123252004	chr7:123252004:A:C	3.95594e-13	-1.92625	-1.16839
123252026	chr7:123252026:T:A	5.90575e-12	-1.41048	1.01914
123252144	chr7:123252144:A:G	2.79561e-12	-1.38507	0.245856
123252224	chr7:123252224:A:G	6.27227e-13	-1.65868	-0.975032
123252285	chr7:123252285:A:G	5.23585e-13	-1.83337	-0.980953
123252856	chr7:123252856:T:C	5.62851e-13	-1.82484	-0.917165
123253422	chr7:123253422:C:G	4.86852e-12	-0.584474	-2.60556e-10
123253843	chr7:123253843:C:A	3.69964e-13	-1.96101	-1.2006
123254095	chr7:123254095:T:C	3.82306e-13	-1.95253	-1.17627
123254152	chr7:123254152:G:T	5.56657e-12	-0.450485	-2.60556e-10
123254414	chr7:123254414:A:G	3.90622e-13	-1.9171	-1.19018
123254453	chr7:123254453:A:G	3.7178e-13	-1.94944	-1.20728
123255254	chr7:123255254:C:A	6.81416e-13	-1.698	-0.852842
123255796	chr7:123255796:G:A	1.5803e-11	-1.8135	2.40643
123255897	chr7:123255897:T:C	2.58762e-12	-2.59283e-10	-1.21653
123255913	chr7:123255913:G:A	1.32457e-11	-1.79939	2.2158
123256001	chr7:123256001:A:G	4.44537e-13	-1.90243	-1.07555
123256028	chr7:123256028:C:T	4.58109e-11	-1.87059	3.52785
123256234	chr7:123256234:G:A	4.94027e-13	-1.8431	-1.02933
123256329	chr7:123256329:G:A	4.31663e-11	-1.89095	3.48875
123256361	chr7:123256361:G:C	4.24846e-11	-1.88892	3.4708
123256366	chr7:123256366:A:G	4.08106e-11	-1.88831	3.42999
123256406	chr7:123256406:T:C	2.82638e-12	-2.59283e-10	-1.12827
123256533	chr7:123256533:T:C	2.62699e-12	-2.59283e-10	-1.20143
123256702	chr7:123256702:C:T	4.29256e-11	-1.91123	3.50344
123256826	chr7:123256826:T:A	5.96835e-12	-1.88658	1.50578
123256829	chr7:123256829:T:C	4.3003e-11	-1.89797	3.49198
123256909	chr7:123256909:A:G	2.41864e-12	-1.44753	0.16347
123257299	chr7:123257299:A:G	8.00673e-12	-2.59283e-10	-0.086981
123257347	chr7:123257347:A:G	4.15654e-11	-1.90716	3.46716
123257399	chr7:123257399:T:C	5.57005e-12	-2.59283e-10	-0.449859
123258785	chr7:123258785:G:C	5.7006e-12	-1.88251	1.45582
123258862	chr7:123258862:A:G	5.30892e-12	-2.59283e-10	-0.497875
123258912	chr7:123258912:G:A	5.41607e-12	-1.90311	1.42522
123259147	chr7:123259147:TTATAA:T	2.61994e-12	-2.59283e-10	-1.20411
123259346	chr7:123259346:C:A	3.50155e-12	-2.59283e-10	-0.914057
123259522	chr7:123259522:G:A	4.76108e-12	-1.33045	0.723663
123259547	chr7:123259547:T:C	2.68167e-12	-2.59283e-10	-1.18083
123259770	chr7:123259770:T:C	7.41741e-12	-2.59283e-10	-0.163434
123259920	chr7:123259920:C:CA	3.6042e-12	-2.59283e-10	-0.885164
123260562	chr7:123260562:C:G	1.15582e-12	-1.70855	-0.313902
123260737	chr7:123260737:G:T	4.83918e-12	-1.89583	1.30532
123261043	chr7:123261043:T:C	4.30379e-12	-1.36068	0.652911
123261187	chr7:123261187:A:G	5.14804e-12	-1.89329	1.36465
123261443	chr7:123261443:A:AAAG	2.58801e-12	-2.59283e-10	-1.21638
123261484	chr7:123261484:C:T	3.87944e-11	-1.87593	3.36695
123262101	chr7:123262101:C:T	1.18296e-12	-1.08198	-0.917256
123262547	chr7:123262547:A:G	3.18195e-12	-2.59283e-10	-1.00977
123262741	chr7:123262741:T:A	2.77526e-11	-2.59283e-10	1.15607
123263516	chr7:123263516:G:T	4.26078e-13	-1.87976	-1.14064
123263909	chr7:123263909:A:G	2.6189e-12	-2.59283e-10	-1.20451
123264044	chr7:123264044:T:TC	3.20721e-12	-2.59283e-10	-1.00186
123264179	chr7:123264179:G:A	1.19237e-11	-2.59283e-10	0.311262
123264924	chr7:123264924:A:G	3.59891e-11	-2.59283e-10	1.41595
123264950	chr7:123264950:G:A	2.51188e-12	-1.24623	-2.60556e-10
123265129	chr7:123265129:C:T	6.09329e-12	-2.59283e-10	-0.360075
123265858	chr7:123265858:A:G	3.04267e-12	-2.59283e-10	-1.05453
123265945	chr7:123265945:C:T	1.19287e-11	-2.59283e-10	0.311687
123266078	chr7:123266078:G:A	1.74783e-12	-1.60889	-2.60556e-10
123266128	chr7:123266128:G:A	3.07907e-12	-2.59283e-10	-1.04264
123266423	chr7:123266423:C:T	6.42756e-13	-1.95255	-0.656708
123266593	chr7:123266593:G:C	4.90954e-12	-2.59283e-10	-0.576084
123267054	chr7:123267054:T:A	1.93389e-12	-1.87995	0.372218
123267143	chr7:123267143:A:G	4.45831e-12	-0.672493	-2.60556e-10
123267231	chr7:123267231:A:G	3.18443e-11	-2.59283e-10	1.2936
123267261	chr7:123267261:G:T	4.17547e-12	-2.59283e-10	-0.738037
123267394	chr7:123267394:C:T	6.58223e-13	-1.79214	-0.793332
123267449	chr7:123267449:C:T	3.08627e-12	-2.59283e-10	-1.0403
123267702	chr7:123267702:A:AG	2.60931e-12	-2.59283e-10	-1.20818
123267755	chr7:123267755:T:C	3.41268e-12	-2.59283e-10	-0.939765
123268025	chr7:123268025:A:G	1.21169e-12	-1.11316	-0.862087
123268091	chr7:123268091:G:T	1.78155e-11	-2.59283e-10	0.712805
123268176	chr7:123268176:A:G	6.1406e-13	-1.43961	-1.21531
123268234	chr7:123268234:A:C	5.89958e-12	-2.59283e-10	-0.392382
123268362	chr7:123268362:A:G	8.75337e-12	-2.59283e-10	0.00217546
123268373	chr7:123268373:TAA:T	3.39355e-12	-0.945386	-2.60556e-10
123268473	chr7:123268473:T:TACCC	8.97159e-13	-1.82034	-0.455444
123269081	chr7:123269081:A:G	4.41085e-12	-2.59283e-10	-0.683197
123269418	chr7:123269418:C:T	3.08867e-12	-2.59283e-10	-1.03952
123269553	chr7:123269553:G:A	2.64657e-12	-2.59283e-10	-1.194
123270383	chr7:123270383:C:T	1.78949e-11	-2.59283e-10	0.717255
123270795	chr7:123270795:C:G	5.9348e-13	-1.83115	-0.857864
123271050	chr7:123271050:T:C	3.76962e-13	-1.97414	-1.16873
123271240	chr7:123271240:T:A	1.722e-11	-2.59283e-10	0.678805
123271503	chr7:123271503:C:A	5.56353e-12	-2.59283e-10	-0.451032
123271781	chr7:123271781:C:T	1.70082e-11	-2.59283e-10	0.666434
123272685	chr7:123272685:T:A	6.74186e-13	-1.80079	-0.760722
123272936	chr7:123272936:G:A	1.06032e-12	-1.77015	-0.338543
123273170	chr7:123273170:T:C	5.68198e-12	-2.59283e-10	-0.429964
123274099	chr7:123274099:A:AT	1.26177e-12	-0.738492	-1.19626
123274189	chr7:123274189:G:A	1.201e-12	-1.19806	-0.786054
123274190	chr7:123274190:C:G	6.49106e-12	-2.59283e-10	-0.296837
123274695	chr7:123274695:C:T	2.64051e-12	-2.59283e-10	-1.19629
123275190	chr7:123275190:C:T	5.10014e-12	-2.59283e-10	-0.537995
123275401	chr7:123275401:G:A	4.99133e-12	-1.45966	0.900103
123275511	chr7:123275511:A:G	6.65595e-13	-1.79709	-0.777245
123275658	chr7:123275658:C:T	9.35741e-13	-1.38822	-0.845458
123275728	chr7:123275728:A:G	1.01501e-10	-2.59283e-10	2.4528
123275894	chr7:123275894:A:G	1.67031e-11	-2.59283e-10	0.64833
123276243	chr7:123276243:G:T	2.7582e-12	-1.75443	0.601747
123276278	chr7:123276278:C:T	9.16387e-12	-2.59283e-10	0.0480051
123276465	chr7:123276465:G:A	4.89496e-12	-2.59283e-10	-0.579057
123276766	chr7:123276766:C:T	9.67362e-13	-1.38003	-0.820416
123276883	chr7:123276883:G:A	9.38541e-13	-1.38181	-0.848886
123276933	chr7:123276933:T:TC	4.89111e-12	-2.59283e-10	-0.579844
123276984	chr7:123276984:C:T	8.32423e-12	-2.59283e-10	-0.0480931
123277006	chr7:123277006:G:A	7.99812e-13	-1.83179	-0.558848
123277549	chr7:123277549:C:T	9.29977e-13	-1.40344	-0.836421
123277671	chr7:123277671:T:C	8.98209e-13	-1.41312	-0.861498
123277902	chr7:123277902:A:G	3.19688e-11	-2.59283e-10	1.2975
123278014	chr7:123278014:G:A	9.35711e-13	-1.38196	-0.851754
123278195	chr7:123278195:A:C	6.60128e-13	-1.37217	-1.21041
123278344	chr7:123278344:A:G	2.83447e-12	-2.59283e-10	-1.12541
123278582	chr7:123278582:CTT:C	1.16252e-12	-1.17435	-0.842323
123278714	chr7:123278714:G:A	9.28156e-13	-1.3618	-0.88002
123278764	chr7:123278764:C:T	4.90954e-12	-2.59283e-10	-0.576084
123279082	chr7:123279082:G:T	9.13647e-13	-1.41259	-0.84499
123279236	chr7:123279236:C:T	1.31284e-11	-2.59283e-10	0.407512
123279344	chr7:123279344:A:G	9.65321e-13	-1.38296	-0.819594
123279826	chr7:123279826:A:C	1.85973e-12	-1.54683	-2.60556e-10
123280059	chr7:123280059:A:T	3.23955e-12	-2.59283e-10	-0.991828
123280612	chr7:123280612:C:T	9.061e-13	-1.38964	-0.876228
123280982	chr7:123280982:C:T	1.23847e-12	-1.95339	-2.60556e-10
123281252	chr7:123281252:A:G	2.89736e-12	-2.59283e-10	-1.10347
123281878	chr7:123281878:T:C	1.35435e-12	-1.86394	-2.60556e-10
123282612	chr7:123282612:T:C	4.12206e-12	-2.59283e-10	-0.750912
123282873	chr7:123282873:T:C	5.30307e-13	-1.74355	-1.05801
123283378	chr7:123283378:CTTTGAG:C	9.43899e-13	-1.07698	-1.14802
123283382	chr7:123283382:G:C	4.04683e-12	-2.59283e-10	-0.769329
123283468	chr7:123283468:T:A	7.15213e-13	-1.58034	-0.922093
123283571	chr7:123283571:G:A	1.86305e-11	-2.59283e-10	0.757536
123283798	chr7:123283798:T:C	2.63203e-12	-2.59283e-10	-1.19951
123284389	chr7:123284389:A:G	6.72182e-13	-1.34768	-1.21681
123284464	chr7:123284464:A:G	3.38509e-12	-1.28303	0.335143
123284485	chr7:123284485:T:C	1.70914e-12	-1.63127	-2.60556e-10
123286889	chr7:123286889:A:G	2.89715e-12	-2.59283e-10	-1.10354
123287562	chr7:123287562:C:T	5.03767e-12	-2.59283e-10	-0.550321
123287595	chr7:123287595:A:G	8.04486e-13	-1.27483	-1.10998
123288231	chr7:123288231:G:A	5.249e-13	-1.7514	-1.06041
123288800	chr7:123288800:G:T	3.15794e-12	-2.59283e-10	-1.01734
123289091	chr7:123289091:G:T	3.42331e-12	-2.59283e-10	-0.936655
123289488	chr7:123289488:G:A	2.81138e-12	-2.59283e-10	-1.13359
123289615	chr7:123289615:A:G	6.56486e-12	-2.59283e-10	-0.285532
123289961	chr7:123289961:A:G	1.98076e-11	-2.59283e-10	0.818803
123290298	chr7:123290298:T:C	5.02436e-12	-2.59283e-10	-0.552967
123291147	chr7:123291147:G:A	2.14247e-12	-1.40531	-2.60556e-10
123293026	chr7:123293026:G:A	3.37411e-12	-2.59283e-10	-0.951132
123293056	chr7:123293056:G:A	5.10492e-12	-2.59283e-10	-0.537058
123293206	chr7:123293206:A:G	4.17013e-12	-2.59283e-10	-0.739316
123293682	chr7:123293682:G:A	1.90149e-11	-2.59283e-10	0.777958
123294135	chr7:123294135:C:T	4.53676e-13	-1.7582	-1.19943
123294173	chr7:123294173:T:C	4.28011e-13	-1.887	-1.12887
123294193	chr7:123294193:G:A	4.53002e-13	-1.75773	-1.2014
123294215	chr7:123294215:G:A	4.54406e-13	-1.75746	-1.19857
123294283	chr7:123294283:C:T	5.98227e-11	1.92412	-2.60556e-10
123294521	chr7:123294521:T:G	4.41335e-13	-1.79659	-1.18863
123294702	chr7:123294702:C:T	6.6693e-12	-0.269749	-2.60556e-10
123294797	chr7:123294797:G:A	4.54539e-13	-1.76946	-1.18627
123294846	chr7:123294846:T:C	4.57944e-13	-1.73782	-1.21045
123294868	chr7:123294868:C:T	4.46307e-13	-1.79043	-1.18358
123295206	chr7:123295206:C:T	4.39581e-13	-1.79692	-1.19227
123295230	chr7:123295230:G:C	4.45393e-13	-1.78336	-1.1927
123295231	chr7:123295231:C:T	5.44089e-12	-2.59283e-10	-0.47332
123295272	chr7:123295272:A:G	4.37066e-13	-1.7998	-1.19514
123295434	chr7:123295434:C:T	4.44151e-13	-1.78227	-1.19659
123295449	chr7:123295449:C:A	4.49621e-13	-1.75938	-1.20723
123295520	chr7:123295520:A:G	4.41944e-13	-1.79243	-1.1914
123295531	chr7:123295531:G:A	1.2141e-12	-1.97326	-2.60556e-10
123295850	chr7:123295850:C:T	4.3668e-13	-1.79691	-1.1989
123296002	chr7:123296002:G:A	4.43772e-13	-1.78651	-1.1932
123296155	chr7:123296155:A:T	4.44331e-13	-1.78677	-1.19168
123296348	chr7:123296348:A:AG	4.48208e-13	-1.78254	-1.18722
123296493	chr7:123296493:A:G	4.29286e-13	-1.81361	-1.19928
123296547	chr7:123296547:T:C	4.66983e-13	-1.7491	-1.17963
123296602	chr7:123296602:C:T	4.48064e-13	-1.77917	-1.19091
123296944	chr7:123296944:A:C	4.40575e-13	-1.79645	-1.19049
123297068	chr7:123297068:T:C	4.43511e-13	-1.78765	-1.19265
123297140	chr7:123297140:T:C	4.42316e-13	-1.78905	-1.19395
123297579	chr7:123297579:T:A	1.83744e-11	-2.59283e-10	0.743694
123297643	chr7:123297643:C:T	4.37886e-13	-1.80025	-1.19281
123297793	chr7:123297793:T:C	3.21546e-12	-2.59283e-10	-0.999293
123297896	chr7:123297896:G:C	8.16844e-12	-2.59283e-10	-0.0669852
123298021	chr7:123298021:C:G	6.40585e-13	-1.77461	-0.838023
123298199	chr7:123298199:A:G	4.31524e-13	-1.8144	-1.19329
123298270	chr7:123298270:C:T	5.20096e-13	-1.74749	-1.07352
123298323	chr7:123298323:T:C	4.41177e-13	-1.7931	-1.19248
123298338	chr7:123298338:C:A	4.34069e-13	-1.81676	-1.18506
123298689	chr7:123298689:C:T	4.26945e-13	-1.83518	-1.18319
123298717	chr7:123298717:C:CA	4.32028e-13	-1.82334	-1.18319
123298917	chr7:123298917:A:G	4.46396e-13	-1.77494	-1.19887
123299189	chr7:123299189:C:T	4.6716e-12	-2.59283e-10	-0.625761
123299328	chr7:123299328:C:T	7.05627e-12	-1.60689	1.39355
123299519	chr7:123299519:C:A	4.42685e-13	-1.79278	-1.18938
123299530	chr7:123299530:T:C	2.63718e-12	-2.59283e-10	-1.19755
123299792	chr7:123299792:C:A	1.65146e-12	-1.15566	-0.509945
123300148	chr7:123300148:T:C	4.28979e-13	-1.83648	-1.17713
123300236	chr7:123300236:G:A	4.30537e-13	-1.8433	-1.16669
123300322	chr7:123300322:G:A	2.58997e-12	-2.59283e-10	-1.21562
123300750	chr7:123300750:C:A	2.8742e-12	-2.59283e-10	-1.11149
123300849	chr7:123300849:C:T	3.18998e-12	-1.00725	-2.60556e-10
123300897	chr7:123300897:A:G	2.62895e-12	-2.59283e-10	-1.20068
123301009	chr7:123301009:T:G	4.21618e-13	-1.85177	-1.17915
123301210	chr7:123301210:A:T	4.40828e-13	-1.79594	-1.19043
123301230	chr7:123301230:C:T	6.95608e-12	-2.59283e-10	-0.227648
123302064	chr7:123302064:T:C	4.42719e-13	-1.79969	-1.18239
123302127	chr7:123302127:G:A	1.3754e-12	-1.31907	-0.529449
123302308	chr7:123302308:A:G	2.87675e-12	-2.59283e-10	-1.1106
123302331	chr7:123302331:T:A	2.636e-12	-2.59283e-10	-1.198
123302398	chr7:123302398:T:C	1.23036e-12	-1.95995	-2.60556e-10
123302419	chr7:123302419:T:A	4.41429e-13	-1.79439	-1.19061
123302589	chr7:123302589:G:A	8.89609e-12	-2.59283e-10	0.0183477
123303208	chr7:123303208:C:T	2.59489e-12	-2.59283e-10	-1.21372
123303401	chr7:123303401:A:T	4.27899e-13	-1.83826	-1.17787
123303403	chr7:123303403:T:C	4.27066e-13	-1.84566	-1.17242
123303554	chr7:123303554:A:G	7.59717e-13	-1.93096	-0.511115
123303558	chr7:123303558:G:A	2.04778e-11	-2.59283e-10	0.852076
123303865	chr7:123303865:A:G	4.28441e-12	-0.712282	-2.60556e-10
123304053	chr7:123304053:A:C	4.32783e-13	-1.82319	-1.18159
123304347	chr7:123304347:T:A	4.23857e-13	-1.85077	-1.17485
123304359	chr7:123304359:AAG:A	6.29513e-12	-2.59283e-10	-0.327487
123304568	chr7:123304568:C:T	4.62172e-13	-1.73262	-1.20646
123304580	chr7:123304580:C:T	3.0096e-12	-2.59283e-10	-1.06546
123304638	chr7:123304638:G:A	4.33732e-13	-1.80547	-1.19712
123304740	chr7:123304740:T:G	1.22137e-12	-1.96729	-2.60556e-10
123304766	chr7:123304766:C:G	4.36003e-13	-1.80336	-1.19401
123304877	chr7:123304877:C:T	7.4286e-12	-2.59283e-10	-0.161926
123304896	chr7:123304896:T:C	1.05434e-12	-1.57009	-0.54426
123305066	chr7:123305066:T:G	4.87537e-12	-2.59283e-10	-0.583068
123305168	chr7:123305168:G:T	2.9482e-12	-2.59283e-10	-1.08607
123305575	chr7:123305575:C:T	1.99647e-11	-2.59283e-10	0.826702
123305640	chr7:123305640:G:T	5.66667e-13	-1.54038	-1.19486
123306429	chr7:123306429:C:T	5.76993e-12	-2.59283e-10	-0.414604
123306439	chr7:123306439:G:A	6.02988e-12	-2.59283e-10	-0.370536
123306581	chr7:123306581:T:C	7.40087e-12	-1.63659	1.47092
123306787	chr7:123306787:C:A	8.02016e-12	-1.60601	1.52071
123306806	chr7:123306806:G:C	5.62384e-12	-2.59283e-10	-0.440248
123306982	chr7:123306982:G:A	3.09726e-12	-2.59283e-10	-1.03675
123307196	chr7:123307196:G:A	1.73014e-12	-0.639953	-0.979109
123307391	chr7:123307391:TTTTATTA:T	2.67081e-12	-2.59283e-10	-1.18488
123307930	chr7:123307930:G:C	4.02493e-12	-2.59283e-10	-0.774757
123308052	chr7:123308052:C:T	2.74039e-12	-2.59283e-10	-1.15916
123308098	chr7:123308098:A:G	2.62221e-12	-2.59283e-10	-1.20324
123308170	chr7:123308170:A:G	2.62262e-12	-2.59283e-10	-1.20309
123308207	chr7:123308207:A:G	3.99489e-11	-2.59283e-10	1.52034
123308593	chr7:123308593:T:C	9.11391e-13	-1.04354	-1.21651
123308751	chr7:123308751:G:C	6.31427e-12	-2.59283e-10	-0.324452
123309953	chr7:123309953:T:G	6.38733e-13	-1.81904	-0.796489
123310206	chr7:123310206:A:G	5.73417e-12	-2.59283e-10	-0.42082
123310338	chr7:123310338:G:A	2.62295e-12	-2.59283e-10	-1.20296
123310577	chr7:123310577:G:T	5.05758e-12	-2.59283e-10	-0.546375
123310810	chr7:123310810:G:A	6.56762e-12	-2.59283e-10	-0.285112
123311051	chr7:123311051:G:A	6.61636e-12	-2.59283e-10	-0.277719
123311071	chr7:123311071:T:C	7.10949e-12	-2.59283e-10	-0.205833
123311084	chr7:123311084:G:A	1.12294e-11	-2.59283e-10	0.251273
123311129	chr7:123311129:T:A	6.44979e-12	-2.59283e-10	-0.303217
123311170	chr7:123311170:G:A	1.72304e-12	-0.673904	-0.949269
123311179	chr7:123311179:A:G	6.62351e-12	-2.59283e-10	-0.276638
123311241	chr7:123311241:A:G	6.64868e-12	-2.59283e-10	-0.272845
123311431	chr7:123311431:A:G	6.57541e-12	-2.59283e-10	-0.283926
123312053	chr7:123312053:A:G	6.69709e-12	-2.59283e-10	-0.26559
123312562	chr7:123312562:TC:T	2.69336e-12	-2.59283e-10	-1.17648
123312836	chr7:123312836:C:T	1.27283e-12	-1.92602	-2.60556e-10
123312945	chr7:123312945:A:T	6.73391e-12	-2.59283e-10	-0.260108
123313490	chr7:123313490:C:T	6.82479e-12	-2.59283e-10	-0.246702
123313539	chr7:123313539:T:C	6.89753e-12	-2.59283e-10	-0.2361
123313649	chr7:123313649:C:T	5.5105e-12	-2.59283e-10	-0.460608
123313690	chr7:123313690:G:A	2.69357e-12	-2.59283e-10	-1.1764
123313825	chr7:123313825:A:C	5.49707e-12	-2.59283e-10	-0.463049
123313836	chr7:123313836:A:G	9.65794e-13	-0.994379	-1.20769
123314784	chr7:123314784:A:G	2.60467e-11	-2.59283e-10	1.09263
123314859	chr7:123314859:C:T	8.82796e-13	-1.79781	-0.494117
123315147	chr7:123315147:T:C	5.743e-13	-1.6851	-1.03677
123315293	chr7:123315293:A:G	6.54993e-12	-1.62732	1.33951
123315454	chr7:123315454:T:G	5.79099e-12	-2.59283e-10	-0.41096
123315787	chr7:123315787:G:A	5.47778e-12	-2.59283e-10	-0.466564
123316064	chr7:123316064:A:G	3.53896e-11	-2.59283e-10	1.39915
123316234	chr7:123316234:C:T	7.38392e-12	-0.167959	-2.60556e-10
123316410	chr7:123316410:A:G	2.95462e-12	-2.59283e-10	-1.08389
123316843	chr7:123316843:G:A	6.45205e-13	-1.47693	-1.12852
123317326	chr7:123317326:T:C	4.93207e-13	-1.68058	-1.19351
123317684	chr7:123317684:C:T	2.08253e-12	-1.43368	-2.60556e-10
123317764	chr7:123317764:G:A	5.50989e-12	-2.59283e-10	-0.460718
123317874	chr7:123317874:T:A	1.82556e-11	-2.59283e-10	0.737207
123318074	chr7:123318074:C:T	1.71905e-11	-2.59283e-10	0.677092
123318075	chr7:123318075:G:A	1.79041e-12	-0.425904	-1.15891
123318111	chr7:123318111:T:G	6.66303e-12	-2.59283e-10	-0.27069
123318231	chr7:123318231:G:T	6.64822e-12	-2.59283e-10	-0.272915
123318447	chr7:123318447:T:G	2.67043e-12	-2.59283e-10	-1.18502
123318535	chr7:123318535:C:T	6.71519e-12	-2.59283e-10	-0.262891
123319136	chr7:123319136:T:A	2.72121e-12	-2.59283e-10	-1.16619
123319525	chr7:123319525:C:G	5.7416e-13	-1.50539	-1.21672
123319690	chr7:123319690:G:A	2.59178e-12	-2.59283e-10	-1.21492
123320063	chr7:123320063:C:T	5.50183e-12	-2.59283e-10	-0.462182
123320321	chr7:123320321:G:A	4.73674e-13	-1.71042	-1.20408
123320764	chr7:123320764:A:G	3.02818e-12	-2.59283e-10	-1.0593
123320816	chr7:123320816:C:T	1.28756e-12	-1.91451	-2.60556e-10
123320907	chr7:123320907:C:T	5.49968e-12	-2.59283e-10	-0.462573
123320971	chr7:123320971:A:T	5.18837e-12	-1.4813	0.960452
123321172	chr7:123321172:C:G	6.43608e-12	-1.76776	1.46242
123321184	chr7:123321184:G:A	2.75464e-12	-2.59283e-10	-1.15398
123321272	chr7:123321272:G:A	3.69334e-11	-2.59283e-10	1.44185
123321416	chr7:123321416:G:A	9.25035e-13	-1.07951	-1.16567
123321440	chr7:123321440:G:T	5.46957e-12	-2.59283e-10	-0.468064
123321481	chr7:123321481:A:G	3.68614e-12	-2.59283e-10	-0.862684
123321610	chr7:123321610:A:G	2.77543e-12	-2.59283e-10	-1.14646
123321896	chr7:123321896:T:C	2.14483e-11	-2.59283e-10	0.898381
123322274	chr7:123322274:A:G	9.04111e-13	-1.09512	-1.17294
123322601	chr7:123322601:C:T	2.59887e-12	-2.59283e-10	-1.21219
123322846	chr7:123322846:C:A	5.73122e-12	-2.59283e-10	-0.421335
123323140	chr7:123323140:C:T	3.94495e-12	-2.59283e-10	-0.794826
123323254	chr7:123323254:A:C	9.61493e-13	-1.81348	-0.393049
123323353	chr7:123323353:C:T	2.67176e-12	-2.59283e-10	-1.18453
123323745	chr7:123323745:C:T	2.65751e-12	-2.59283e-10	-1.18988
123323756	chr7:123323756:G:A	2.79776e-12	-2.59283e-10	-1.13845
123323829	chr7:123323829:T:C	4.10374e-12	-2.59283e-10	-0.755365
123323963	chr7:123323963:G:A	6.62398e-12	-1.6352	1.35863
123324022	chr7:123324022:C:T	2.9762e-11	-2.59283e-10	1.22597
123324207	chr7:123324207:G:T	3.33319e-12	-2.59283e-10	-0.963335
123324504	chr7:123324504:G:A	2.69033e-12	-2.59283e-10	-1.1776
123324745	chr7:123324745:A:G	5.27616e-13	-1.58978	-1.21687
123325070	chr7:123325070:C:T	2.92919e-12	-2.59283e-10	-1.09254
123325181	chr7:123325181:C:T	4.88574e-13	-1.69195	-1.19157
123325359	chr7:123325359:G:A	8.75007e-13	-1.08402	-1.21677
123325770	chr7:123325770:G:A	5.49177e-12	-0.464013	-2.60556e-10
123326232	chr7:123326232:A:G	8.90097e-13	-1.10518	-1.1785
123326324	chr7:123326324:A:G	9.25627e-13	-1.09903	-1.14552
123326420	chr7:123326420:C:T	2.89385e-12	-2.59283e-10	-1.10468
123326580	chr7:123326580:C:G	2.64851e-12	-2.59283e-10	-1.19326
123327183	chr7:123327183:G:A	5.87638e-12	-1.70583	1.3095
123327223	chr7:123327223:G:A	7.74766e-11	-2.59283e-10	2.18271
123327470	chr7:123327470:A:G	3.16639e-12	-2.59283e-10	-1.01467
123327693	chr7:123327693:T:G	3.60081e-12	-2.59283e-10	-0.886106
123327721	chr7:123327721:A:G	4.73294e-13	-1.72023	-1.19507
123328044	chr7:123328044:C:T	5.80161e-12	-1.70203	1.2929
123328303	chr7:123328303:C:T	2.06544e-12	-1.44192	-2.60556e-10
123328369	chr7:123328369:T:C	2.7736e-12	-2.59283e-10	-1.14712
123328389	chr7:123328389:G:T	5.73533e-12	-1.73804	1.31743
123328506	chr7:123328506:A:G	7.01176e-13	-1.67183	-0.850427
123328727	chr7:123328727:G:A	3.07688e-11	-2.59283e-10	1.25924
123328915	chr7:123328915:G:A	3.03899e-12	-2.59283e-10	-1.05574
123329083	chr7:123329083:A:G	3.34129e-12	-2.59283e-10	-0.960908
123329446	chr7:123329446:C:T	3.2294e-11	-2.59283e-10	1.30762
123329756	chr7:123329756:A:G	2.69234e-12	-2.59283e-10	-1.17685
123330283	chr7:123330283:G:T	4.80597e-13	-1.69529	-1.2047
123330530	chr7:123330530:G:A	7.35986e-13	-1.64872	-0.82509
123330550	chr7:123330550:A:G	1.83221e-12	-1.56174	-2.60556e-10
123330750	chr7:123330750:C:T	7.28818e-13	-1.76148	-0.722116
123330842	chr7:123330842:A:T	2.64552e-12	-2.59283e-10	-1.1944
123330900	chr7:123330900:C:G	2.86838e-11	-2.59283e-10	1.18907
123332318	chr7:123332318:A:G	1.95098e-11	-2.59283e-10	0.803652
123332366	chr7:123332366:T:C	5.01647e-13	-1.6545	-1.20262
123332517	chr7:123332517:G:A	3.80272e-13	-1.91833	-1.21581
123333654	chr7:123333654:A:G	1.29484e-12	-0.848793	-1.06008
123334221	chr7:123334221:C:T	8.23292e-13	-1.23176	-1.12995
123334479	chr7:123334479:A:G	2.62791e-12	-2.59283e-10	-1.20107
123334735	chr7:123334735:T:C	1.29478e-12	-1.76652	-0.142399
123335086	chr7:123335086:TAAATC:T	1.30686e-12	-0.820244	-1.07939
123335135	chr7:123335135:T:A	3.45595e-12	-1.65888	0.731715
123335613	chr7:123335613:G:A	8.01219e-13	-1.84989	-0.538991
123335624	chr7:123335624:G:A	8.08269e-13	-1.23961	-1.14051
123335947	chr7:123335947:C:T	3.70555e-13	-1.94487	-1.21515
123337377	chr7:123337377:T:C	3.18418e-12	-2.59283e-10	-1.00907
123337520	chr7:123337520:G:C	2.61054e-12	-2.59283e-10	-1.20771
123337580	chr7:123337580:T:G	1.96589e-11	-2.59283e-10	0.811268
123337710	chr7:123337710:TC:T	4.20482e-12	-1.68343	0.952396
123337872	chr7:123337872:G:A	8.39932e-13	-1.24683	-1.09487
123337924	chr7:123337924:G:C	2.61123e-12	-2.59283e-10	-1.20744
123338613	chr7:123338613:G:T	4.53789e-12	-1.66258	1.00778
123338874	chr7:123338874:A:C	5.64626e-13	-1.92039	-0.818469
123339347	chr7:123339347:A:G	1.99933e-11	-2.59283e-10	0.828131
123339635	chr7:123339635:A:G	1.40155e-11	-2.59283e-10	0.472899
123339996	chr7:123339996:G:A	6.48696e-13	-1.87039	-0.729667
123340111	chr7:123340111:T:A	4.81183e-13	-1.68801	-1.21076
123340606	chr7:123340606:G:T	2.72735e-12	-2.59283e-10	-1.16393
123340629	chr7:123340629:C:G	4.12349e-13	-1.85103	-1.20212
123340794	chr7:123340794:A:G	1.0771e-12	-1.00432	-1.08867
123340963	chr7:123340963:A:G	2.95292e-12	-2.59283e-10	-1.08447
123341193	chr7:123341193:T:C	5.79128e-13	-1.91082	-0.802672
123342258	chr7:123342258:C:G	2.96021e-12	-2.59283e-10	-1.082
123342405	chr7:123342405:T:A	1.15417e-12	-1.52542	-0.49846
123342795	chr7:123342795:G:A	2.62252e-12	-2.59283e-10	-1.20313
123343306	chr7:123343306:A:G	2.68344e-12	-2.59283e-10	-1.18016
123343655	chr7:123343655:T:C	4.06321e-13	-1.86788	-1.19999
123344134	chr7:123344134:T:C	5.06415e-13	-1.63102	-1.21664
123344593	chr7:123344593:C:T	2.75809e-12	-2.59283e-10	-1.15273
123344908	chr7:123344908:G:A	4.39136e-12	-2.59283e-10	-0.687625
123345910	chr7:123345910:T:C	3.29063e-12	-2.59283e-10	-0.976186
123346250	chr7:123346250:G:A	1.3493e-12	-1.56422	-0.303458
123346886	chr7:123346886:T:C	3.93375e-13	-1.88353	-1.21672
123347302	chr7:123347302:T:G	3.45739e-12	-2.59283e-10	-0.926749
123347339	chr7:123347339:A:G	4.3231e-12	-1.68694	0.983649
123347867	chr7:123347867:A:C	4.54186e-12	-2.59283e-10	-0.653927
123347939	chr7:123347939:CCAAA:C	3.2546e-12	-2.59283e-10	-0.987196
123348157	chr7:123348157:T:G	2.70796e-12	-2.59283e-10	-1.17107
123348326	chr7:123348326:ACAGT:A	5.46941e-12	-2.59283e-10	-0.468093
123349305	chr7:123349305:A:T	3.75424e-12	-2.59283e-10	-0.844378
123349563	chr7:123349563:G:C	1.61993e-12	-1.68488	-2.60556e-10
123349688	chr7:123349688:G:T	4.03936e-12	-2.59283e-10	-0.771177
123349748	chr7:123349748:T:C	3.01076e-12	-1.06507	-2.60556e-10
123350091	chr7:123350091:C:A	8.60327e-13	-1.10119	-1.21652
123350148	chr7:123350148:A:G	2.59072e-12	-2.59283e-10	-1.21533
123350925	chr7:123350925:C:T	6.53206e-13	-1.43737	-1.15576
123351338	chr7:123351338:T:G	3.6998e-12	-2.59283e-10	-0.858984
123351772	chr7:123351772:T:C	4.88978e-12	-2.59283e-10	-0.580116
123351831	chr7:123351831:G:A	4.88778e-12	-2.59283e-10	-0.580524
123352191	chr7:123352191:A:T	3.12195e-12	-2.59283e-10	-1.0288
123352342	chr7:123352342:A:G	3.83099e-12	-2.59283e-10	-0.82414
123352434	chr7:123352434:T:C	4.96436e-13	-1.74147	-1.12609
123352667	chr7:123352667:T:G	4.46912e-12	-2.59283e-10	-0.670071
123352883	chr7:123352883:C:T	4.95229e-13	-1.944	-0.926004
123352923	chr7:123352923:T:C	1.33133e-12	-0.795217	-1.08587
123353707	chr7:123353707:C:T	6.22952e-12	-2.59283e-10	-0.337964
123353786	chr7:123353786:A:G	1.63015e-11	-2.59283e-10	0.623993
123354547	chr7:123354547:T:A	5.93917e-12	0.684386	-1.07008
123354808	chr7:123354808:C:T	2.60669e-12	-2.59283e-10	-1.20918
123355063	chr7:123355063:A:C	1.9736e-12	-1.48741	-2.60556e-10
123355553	chr7:123355553:C:T	9.50605e-13	-1.39622	-0.8217
123355712	chr7:123355712:C:T	2.7076e-12	-2.59283e-10	-1.1712
123355750	chr7:123355750:A:G	1.14181e-12	-0.990835	-1.04381
123356086	chr7:123356086:A:G	3.32285e-12	-0.579069	-0.387372
123356650	chr7:123356650:TG:T	2.98036e-12	-2.59283e-10	-1.07522
123356731	chr7:123356731:G:GCACT	2.58986e-12	-2.59283e-10	-1.21566
123356749	chr7:123356749:G:T	2.79734e-12	-2.59283e-10	-1.1386
123357113	chr7:123357113:C:T	2.96565e-12	-2.59283e-10	-1.08017
123357179	chr7:123357179:G:A	2.69093e-12	-2.59283e-10	-1.17738
123357381	chr7:123357381:G:A	3.66193e-12	-2.59283e-10	-0.869272
123357452	chr7:123357452:G:A	1.22314e-11	-0.511956	0.848696
123357703	chr7:123357703:T:C	2.59014e-12	-2.59283e-10	-1.21555
123357755	chr7:123357755:G:A	7.0675e-13	-1.72909	-0.785256
123358422	chr7:123358422:A:G	2.60207e-12	-2.59283e-10	-1.21095
123358437	chr7:123358437:A:G	1.25362e-12	-1.94123	-2.60556e-10
123358636	chr7:123358636:A:G	5.39233e-12	-2.59283e-10	-0.482286
123358799	chr7:123358799:A:C	2.58695e-12	-2.59283e-10	-1.21678
123359158	chr7:123359158:C:G	1.16254e-11	-0.357707	0.643633
123359269	chr7:123359269:G:C	4.61866e-12	-2.59283e-10	-0.637159
123359376	chr7:123359376:A:G	2.90042e-12	-2.59283e-10	-1.10241
123360188	chr7:123360188:G:A	3.01722e-12	-0.752327	-0.310602
123360264	chr7:123360264:G:C	5.4395e-12	-2.59283e-10	-0.473577
123360754	chr7:123360754:A:G	2.85429e-12	-2.59283e-10	-1.11844
123360996	chr7:123360996:G:A	2.59935e-12	-2.59283e-10	-1.212
123361029	chr7:123361029:G:A	5.80138e-13	-1.86056	-0.851197
123361339	chr7:123361339:G:T	2.75881e-12	-2.59283e-10	-1.15247
123361546	chr7:123361546:T:C	5.95872e-13	-1.81029	-0.874701
123361761	chr7:123361761:C:T	2.96261e-12	-2.59283e-10	-1.08119
123362472	chr7:123362472:G:A	1.51984e-11	-2.59283e-10	0.553926
123363373	chr7:123363373:CA:C	2.83314e-12	-2.59283e-10	-1.12588
123363577	chr7:123363577:A:C	3.46417e-12	-0.775655	-0.149136
123364065	chr7:123364065:GAAAT:G	1.22035e-12	-1.24135	-0.726773
123364769	chr7:123364769:C:T	3.87113e-12	-2.59283e-10	-0.813716
123365057	chr7:123365057:A:G	2.62647e-12	-2.59283e-10	-1.20162
123365150	chr7:123365150:C:T	1.31265e-12	-1.89521	-2.60556e-10
123365245	chr7:123365245:G:A	5.04899e-11	-2.59283e-10	1.75451
123365435	chr7:123365435:G:A	1.22792e-12	-1.96194	-2.60556e-10
123365502	chr7:123365502:G:C	2.37108e-12	-0.831473	-0.472445
123365539	chr7:123365539:G:T	3.37362e-12	-2.59283e-10	-0.951277
123365595	chr7:123365595:C:T	5.64752e-12	-0.921284	0.485237
123365754	chr7:123365754:C:A	6.61957e-12	-2.59283e-10	-0.277234
123366026	chr7:123366026:C:T	4.99752e-11	-2.59283e-10	1.74426
123366083	chr7:123366083:A:C	2.62944e-12	-2.59283e-10	-1.20049
123366087	chr7:123366087:T:C	3.10377e-12	-2.59283e-10	-1.03464
123366300	chr7:123366300:A:G	3.09406e-12	-0.780967	-0.256812
123366324	chr7:123366324:A:G	5.82738e-12	-2.59283e-10	-0.404695
123366402	chr7:123366402:C:T	3.32312e-12	-2.59283e-10	-0.966359
123366521	chr7:123366521:G:A	7.7082e-13	-1.84532	-0.582242
123366673	chr7:123366673:G:A	6.42649e-13	-1.60607	-1.00335
123367858	chr7:123367858:A:G	2.59074e-12	-2.59283e-10	-1.21532
123368064	chr7:123368064:C:A	2.58746e-12	-2.59283e-10	-1.21659
123368310	chr7:123368310:G:A	3.98561e-12	-0.765833	-0.0187387
123368580	chr7:123368580:G:T	4.31625e-12	-0.71796	0.0130827
123368608	chr7:123368608:G:T	4.34864e-12	-0.700418	0.00301819
123368922	chr7:123368922:T:C	4.10315e-12	-0.720499	-0.0350093
123369079	chr7:123369079:A:G	2.60261e-12	-2.59283e-10	-1.21075
123369086	chr7:123369086:T:C	3.95005e-12	-0.788324	-0.00521066
123369106	chr7:123369106:CA:C	2.58676e-12	-2.59283e-10	-1.21686
123369228	chr7:123369228:G:C	3.78321e-12	-0.715314	-0.121376
123369928	chr7:123369928:G:A	3.69232e-12	-0.788388	-0.0726195
123370038	chr7:123370038:T:A	3.47457e-12	-0.826527	-0.0952654
123370302	chr7:123370302:A:C	1.92512e-12	-1.09212	-0.420156
123370410	chr7:123370410:G:A	3.63438e-12	-0.76379	-0.113036
123370447	chr7:123370447:T:C	3.25837e-12	-0.825436	-0.160602
123370719	chr7:123370719:C:A	6.86712e-13	-1.36706	-1.17604
123370803	chr7:123370803:T:A	3.03065e-12	-0.846135	-0.212353
123370976	chr7:123370976:G:A	2.8994e-12	-0.872473	-0.230287
123371031	chr7:123371031:G:A	3.06737e-12	-2.59283e-10	-1.04644
123371454	chr7:123371454:C:T	3.18913e-12	-0.838443	-0.169073
123371713	chr7:123371713:G:A	2.95746e-12	-0.910598	-0.172334
123371730	chr7:123371730:G:C	2.6e-12	-2.59283e-10	-1.21175
123372750	chr7:123372750:T:C	2.70022e-12	-2.59283e-10	-1.17393
123373306	chr7:123373306:T:C	5.43239e-12	-2.59283e-10	-0.474884
123373392	chr7:123373392:T:C	2.76997e-12	-0.781758	-0.366669
123373865	chr7:123373865:T:A	5.39439e-12	-2.59283e-10	-0.481903
123373898	chr7:123373898:T:C	2.59193e-12	-2.59283e-10	-1.21486
123374044	chr7:123374044:T:C	2.77794e-12	-0.914183	-0.231372
123374181	chr7:123374181:G:A	2.67886e-12	-0.993698	-0.188176
123374475	chr7:123374475:TTG:T	6.43212e-12	-0.705635	0.399676
123374512	chr7:123374512:G:T	2.96842e-12	-2.59283e-10	-1.07923
123374674	chr7:123374674:T:G	9.61357e-13	-1.74437	-0.462307
123375425	chr7:123375425:A:G	3.05886e-12	-0.946712	-0.10251
123375723	chr7:123375723:T:C	1.91041e-11	0.78264	-2.60556e-10
123375759	chr7:123375759:C:T	3.1238e-12	-0.929117	-0.0990976
123375820	chr7:123375820:GA:G	3.24377e-12	-0.914035	-0.0764926
123375876	chr7:123375876:T:C	3.19187e-12	-0.931292	-0.0753646
123375931	chr7:123375931:C:T	3.43783e-12	-2.59283e-10	-0.932424
123376005	chr7:123376005:G:A	2.3783e-12	-1.2532	-0.0476739
123376350	chr7:123376350:C:T	2.60007e-12	-2.59283e-10	-1.21173
123376887	chr7:123376887:A:G	9.25358e-12	-0.819519	0.877266
123377211	chr7:123377211:C:T	1.18743e-12	-1.72756	-0.267914
123377898	chr7:123377898:T:C	7.82459e-13	-1.5794	-0.833181
123378097	chr7:123378097:A:G	7.86746e-13	-1.57808	-0.829032
123378137	chr7:123378137:G:T	3.04641e-12	-2.59283e-10	-1.0533
123378420	chr7:123378420:G:T	7.0778e-13	-1.60607	-0.906811
123378494	chr7:123378494:G:C	2.01497e-11	-2.59283e-10	0.835924
123378557	chr7:123378557:T:C	3.21511e-12	-2.59283e-10	-0.999402
123378708	chr7:123378708:C:T	8.26672e-13	-1.53928	-0.818332
123378904	chr7:123378904:T:C	7.2132e-13	-1.6035	-0.89044
123379032	chr7:123379032:A:G	7.10613e-13	-1.59986	-0.909033
123379154	chr7:123379154:T:G	1.07355e-12	-1.27723	-0.819059
123379179	chr7:123379179:T:C	1.17752e-12	-1.27982	-0.724034
123379354	chr7:123379354:A:G	3.71799e-13	-1.9446	-1.21207
123379366	chr7:123379366:C:T	4.14423e-12	-1.19091	0.445361
123380069	chr7:123380069:T:C	3.8429e-13	-1.97434	-1.14928
123380300	chr7:123380300:G:A	4.64108e-12	-2.59283e-10	-0.632316
123380425	chr7:123380425:A:G	4.87256e-12	-2.59283e-10	-0.583644
123380820	chr7:123380820:G:T	3.80151e-13	-1.97213	-1.16232
123381206	chr7:123381206:G:A	3.98444e-13	-1.97392	-1.11354
123381482	chr7:123381482:T:C	3.80146e-13	-1.97554	-1.15892
123381502	chr7:123381502:A:G	3.81943e-13	-1.97513	-1.15462
123381604	chr7:123381604:T:C	2.3737e-12	-1.18679	-0.116026
123381636	chr7:123381636:G:A	2.59781e-12	-2.59283e-10	-1.21259
123381644	chr7:123381644:C:A	3.84474e-13	-1.97375	-1.14939
123382238	chr7:123382238:G:A	3.84198e-13	-1.9727	-1.15116
123382435	chr7:123382435:T:C	3.05661e-12	-2.59283e-10	-1.04996
123382685	chr7:123382685:G:A	3.82719e-13	-1.97323	-1.15449
123384273	chr7:123384273:C:T	1.93465e-12	-0.677009	-0.830326
123384340	chr7:123384340:T:C	2.64384e-12	-2.59283e-10	-1.19503
123384589	chr7:123384589:G:A	8.65226e-13	-1.48946	-0.822569
123384796	chr7:123384796:T:C	5.77695e-13	-1.95395	-0.762022
123385073	chr7:123385073:AAAGT:A	4.96051e-12	-2.59283e-10	-0.565756
123385218	chr7:123385218:T:A	4.69383e-12	-2.59283e-10	-0.621014
123385453	chr7:123385453:A:T	5.95915e-13	-1.94546	-0.739457
123386154	chr7:123386154:G:A	3.83972e-13	-1.97336	-1.15109
123386359	chr7:123386359:C:T	3.80754e-13	-1.97407	-1.15879
123386431	chr7:123386431:A:G	8.49574e-13	-1.51421	-0.816074
123386603	chr7:123386603:G:T	2.61459e-12	-2.59283e-10	-1.20616
123386730	chr7:123386730:A:G	3.81669e-13	-1.97492	-1.15555
123386744	chr7:123386744:A:T	4.74874e-12	-2.59283e-10	-0.609384
123387000	chr7:123387000:A:G	3.49224e-12	-2.59283e-10	-0.916721
123387335	chr7:123387335:A:G	6.71524e-12	-2.59283e-10	-0.262884
123387643	chr7:123387643:T:A	2.64242e-12	-2.59283e-10	-1.19557
123387711	chr7:123387711:T:C	2.65849e-12	-2.59283e-10	-1.18951
123388219	chr7:123388219:C:T	5.79814e-12	-2.59283e-10	-0.409726
123388254	chr7:123388254:A:G	3.78435e-13	-1.97743	-1.16155
123388766	chr7:123388766:A:G	2.67785e-12	-2.59283e-10	-1.18225
123389101	chr7:123389101:T:C	7.07542e-13	-1.54663	-0.966588
123389433	chr7:123389433:G:A	3.13888e-12	-2.59283e-10	-1.0234
123389620	chr7:123389620:C:T	2.73561e-12	-2.59283e-10	-1.16091
123390013	chr7:123390013:G:C	3.3443e-12	-2.59283e-10	-0.960007
123390417	chr7:123390417:G:A	1.26054e-12	-1.93572	-2.60556e-10
123390501	chr7:123390501:G:A	5.52789e-12	-2.59283e-10	-0.457457
123390506	chr7:123390506:C:T	5.5444e-12	-2.59283e-10	-0.454475
123390660	chr7:123390660:C:T	5.50607e-12	-2.59283e-10	-0.461412
123390668	chr7:123390668:AAAAC:A	2.84151e-12	-2.59283e-10	-1.12293
123391171	chr7:123391171:C:A	3.94089e-13	-1.97468	-1.12377
123391270	chr7:123391270:A:G	4.21402e-13	-1.97605	-1.05539
123391404	chr7:123391404:G:A	4.01566e-13	-1.97539	-1.10426
123391946	chr7:123391946:C:T	1.39218e-12	-1.83639	-2.60556e-10
123392331	chr7:123392331:A:G	2.03319e-12	-1.45766	-2.60556e-10
123392735	chr7:123392735:G:A	4.09678e-13	-1.97463	-1.08502
123392921	chr7:123392921:G:C	5.74192e-12	-2.59283e-10	-0.41947
123393816	chr7:123393816:AC:A	3.86643e-13	-1.96998	-1.14754
123393821	chr7:123393821:C:A	3.87994e-13	-1.97074	-1.14329
123393880	chr7:123393880:CAT:C	1.52579e-12	-1.74475	-2.60556e-10
123394156	chr7:123394156:T:C	2.59351e-12	-2.59283e-10	-1.21425
123394194	chr7:123394194:A:C	2.67292e-12	-2.59283e-10	-1.18409
123394607	chr7:123394607:C:T	3.26111e-12	-2.59283e-10	-0.985196
123394783	chr7:123394783:T:C	7.35868e-13	-1.49615	-0.97782
123394800	chr7:123394800:T:C	6.26636e-12	-2.59283e-10	-0.332068
123394910	chr7:123394910:T:C	4.01842e-13	-1.97068	-1.10828
123395525	chr7:123395525:T:C	4.11862e-13	-1.97026	-1.08407
123395794	chr7:123395794:G:A	2.59156e-12	-2.59283e-10	-1.21501
123395935	chr7:123395935:T:C	2.80221e-12	-2.59283e-10	-1.13685
123396196	chr7:123396196:G:A	3.99116e-13	-1.97518	-1.11058
123396293	chr7:123396293:G:A	1.25487e-12	-1.94023	-2.60556e-10
123396662	chr7:123396662:A:T	2.63191e-12	-2.59283e-10	-1.19955
123396735	chr7:123396735:C:A	2.62598e-12	-2.59283e-10	-1.20181
123396922	chr7:123396922:G:A	2.62755e-12	-2.59283e-10	-1.20121
123397103	chr7:123397103:C:T	4.03019e-13	-1.9749	-1.10114
123397117	chr7:123397117:G:A	2.77858e-12	-2.59283e-10	-1.14532
123397186	chr7:123397186:T:C	3.87426e-13	-1.97534	-1.14015
123397300	chr7:123397300:T:C	2.73054e-12	-2.59283e-10	-1.16277
123397506	chr7:123397506:G:A	7.25377e-13	-1.50578	-0.982545
123397521	chr7:123397521:C:G	5.89825e-13	-1.95669	-0.738505
123397630	chr7:123397630:G:A	2.59443e-12	-2.59283e-10	-1.2139
123397833	chr7:123397833:C:T	4.11511e-13	-1.97513	-1.08005
123397870	chr7:123397870:G:C	4.12197e-13	-1.97207	-1.08145
123398098	chr7:123398098:T:C	3.93508e-13	-1.97685	-1.12306
123398125	chr7:123398125:G:A	2.62587e-12	-2.59283e-10	-1.20185
123398691	chr7:123398691:G:A	2.76722e-12	-2.59283e-10	-1.14942
123399332	chr7:123399332:A:G	3.69264e-13	-1.96953	-1.19397
123399567	chr7:123399567:A:T	2.59408e-12	-2.59283e-10	-1.21403
123399742	chr7:123399742:T:C	4.68685e-13	-1.92477	-1.00032
123400093	chr7:123400093:A:C	7.84256e-13	-1.94331	-0.466977
123400234	chr7:123400234:T:C	3.69728e-13	-1.96746	-1.19479
123400320	chr7:123400320:T:C	4.80288e-13	-1.96781	-0.932823
123400732	chr7:123400732:T:C	5.67251e-12	-2.59283e-10	-0.431632
123400805	chr7:123400805:TTTA:T	9.96034e-12	-2.59283e-10	0.131347
123401277	chr7:123401277:C:A	4.44034e-13	-1.96666	-1.01246
123401583	chr7:123401583:C:T	4.82177e-13	-1.96712	-0.929589
123401599	chr7:123401599:C:G	8.02189e-13	-1.94222	-0.445452
123402284	chr7:123402284:A:C	2.03072e-12	-1.45887	-2.60556e-10
123402305	chr7:123402305:T:A	3.71536e-13	-1.96639	-1.19098
123402661	chr7:123402661:C:T	3.75351e-13	-1.96008	-1.18707
123402733	chr7:123402733:C:T	3.27295e-12	-2.59283e-10	-0.981571
123402774	chr7:123402774:G:A	7.00501e-12	-2.59283e-10	-0.220638
123403209	chr7:123403209:AC:A	8.05956e-13	-1.93032	-0.452665
123403474	chr7:123403474:A:C	3.2993e-12	-2.59283e-10	-0.973552
123403651	chr7:123403651:T:C	3.65596e-13	-1.96146	-1.21203
123403762	chr7:123403762:C:T	5.18372e-12	-2.59283e-10	-0.521741
123404416	chr7:123404416:A:T	2.75476e-12	-2.59283e-10	-1.15393
123404453	chr7:123404453:C:T	1.36999e-12	-1.85246	-2.60556e-10
123404478	chr7:123404478:C:T	4.89568e-13	-1.96203	-0.919467
123404512	chr7:123404512:C:T	3.83141e-13	-1.96622	-1.1604
123404940	chr7:123404940:G:A	6.65003e-12	-2.59283e-10	-0.272642
123405157	chr7:123405157:C:T	2.68479e-12	-2.59283e-10	-1.17966
123405408	chr7:123405408:C:A	4.8924e-13	-1.96228	-0.91989
123405881	chr7:123405881:C:T	4.69141e-13	-1.85287	-1.07124
123407772	chr7:123407772:T:C	6.31518e-12	-2.59283e-10	-0.324307
123408115	chr7:123408115:T:A	5.82567e-12	-2.59283e-10	-0.404989
123408309	chr7:123408309:C:T	2.9209e-12	-2.59283e-10	-1.09537
123408356	chr7:123408356:A:G	8.32108e-13	-1.96438	-0.386676
123408730	chr7:123408730:A:G	5.60148e-12	-2.59283e-10	-0.444232
123409111	chr7:123409111:A:G	6.03282e-12	-2.59283e-10	-0.370048
123410049	chr7:123410049:GGTAAAGAC:G	3.58924e-13	-1.97569	-1.21622
123410170	chr7:123410170:A:G	4.60467e-12	-2.59283e-10	-0.640193
123410173	chr7:123410173:G:C	2.59072e-12	-2.59283e-10	-1.21533
123410271	chr7:123410271:T:C	4.81939e-13	-1.96966	-0.927541
123410320	chr7:123410320:T:C	3.13272e-12	-2.59283e-10	-1.02536
123410321	chr7:123410321:C:T	3.13479e-12	-2.59283e-10	-1.0247
123410590	chr7:123410590:T:C	2.10169e-11	-2.59283e-10	0.878062
123410742	chr7:123410742:G:C	2.80585e-12	-2.59283e-10	-1.13556
123410759	chr7:123410759:C:T	5.77012e-12	-2.59283e-10	-0.414571
123411177	chr7:123411177:G:A	3.77372e-13	-1.95924	-1.18255
123411240	chr7:123411240:C:T	3.9795e-13	-1.95826	-1.13043
123411288	chr7:123411288:C:T	1.86616e-12	-1.34284	-0.20054
123411559	chr7:123411559:T:C	3.66288e-13	-1.9752	-1.1964
123411596	chr7:123411596:C:G	2.59226e-12	-2.59283e-10	-1.21473
123412172	chr7:123412172:C:CT	4.2266e-13	-1.93856	-1.08989
123412292	chr7:123412292:G:T	2.59754e-12	-2.59283e-10	-1.2127
123412510	chr7:123412510:G:T	3.00306e-12	-2.59283e-10	-1.06763
123412876	chr7:123412876:T:G	3.17962e-12	-2.59283e-10	-1.0105
123413266	chr7:123413266:G:T	3.20021e-12	-2.59283e-10	-1.00405
123413544	chr7:123413544:A:T	4.38885e-12	-2.59283e-10	-0.688197
123413977	chr7:123413977:A:C	2.58695e-12	-2.59283e-10	-1.21679
123414205	chr7:123414205:G:T	1.36217e-12	-1.85818	-2.60556e-10
123414732	chr7:123414732:A:G	2.90299e-12	-2.59283e-10	-1.10152
123414860	chr7:123414860:A:G	2.59087e-12	-2.59283e-10	-1.21527
123414931	chr7:123414931:T:C	5.26966e-13	-1.97247	-0.835412
123415121	chr7:123415121:G:T	2.74992e-12	-2.59283e-10	-1.15569
123415263	chr7:123415263:C:T	7.51256e-13	-1.64119	-0.812082
123415371	chr7:123415371:A:G	3.37664e-12	-2.59283e-10	-0.950383
123415501	chr7:123415501:G:A	5.31405e-13	-1.59743	-1.20207
123416708	chr7:123416708:A:G	1.60719e-12	-1.40432	-0.288459
123417023	chr7:123417023:C:T	3.4485e-11	-2.59283e-10	1.37326
123417040	chr7:123417040:A:G	3.88943e-12	-2.59283e-10	-0.809001
123417203	chr7:123417203:C:T	2.80107e-12	-2.59283e-10	-1.13726
123417227	chr7:123417227:C:T	1.94696e-12	-1.42087	-0.0801265
123417246	chr7:123417246:G:T	2.67562e-12	-2.59283e-10	-1.18308
123417264	chr7:123417264:T:C	6.79713e-13	-1.67978	-0.873568
123417514	chr7:123417514:G:C	2.86771e-12	-2.59283e-10	-1.11375
123418610	chr7:123418610:C:T	1.12354e-11	0.251805	-2.60556e-10
123419581	chr7:123419581:T:C	2.69074e-12	-2.59283e-10	-1.17745
123419844	chr7:123419844:C:G	7.76293e-13	-1.64051	-0.779983
123420431	chr7:123420431:T:C	2.77286e-12	-2.59283e-10	-1.14738
123420737	chr7:123420737:A:G	4.94393e-13	-1.96932	-0.902373
123420738	chr7:123420738:G:A	3.64705e-12	-2.59283e-10	-0.873345
123421097	chr7:123421097:G:A	9.73488e-13	-1.52971	-0.664425
123421603	chr7:123421603:A:G	2.61531e-12	-2.59283e-10	-1.20588
123421682	chr7:123421682:C:G	7.63713e-13	-1.634	-0.802826
123421703	chr7:123421703:CAAGTGTT:C	1.28293e-12	-1.91812	-2.60556e-10
123421791	chr7:123421791:T:G	1.22775e-12	-1.96208	-2.60556e-10
123421922	chr7:123421922:C:T	2.62411e-12	-2.59283e-10	-1.20252
123421980	chr7:123421980:C:A	1.52337e-12	-1.44375	-0.302591
123422246	chr7:123422246:C:T	2.83187e-10	-2.59283e-10	3.47884
123422490	chr7:123422490:CA:C	3.5304e-12	-2.59283e-10	-0.905851
123422737	chr7:123422737:C:A	3.53147e-12	-2.59283e-10	-0.905551
123422793	chr7:123422793:G:A	4.77461e-11	-2.59283e-10	1.69863
123423189	chr7:123423189:G:A	2.59716e-12	-2.59283e-10	-1.21285
123423533	chr7:123423533:T:G	1.34865e-12	-1.86816	-2.60556e-10
123423844	chr7:123423844:T:C	2.61726e-12	-2.59283e-10	-1.20514
123423926	chr7:123423926:T:C	1.29219e-11	-2.59283e-10	0.39166
123424003	chr7:123424003:T:C	5.01096e-13	-1.97711	-0.881115
123424012	chr7:123424012:TTATAG:T	1.58231e-11	0.594206	-2.60556e-10
123424407	chr7:123424407:T:C	2.58953e-12	-2.59283e-10	-1.21579
123424774	chr7:123424774:T:C	2.22348e-12	-1.36819	-2.60556e-10
123424850	chr7:123424850:G:C	2.75824e-12	-2.59283e-10	-1.15267
123424913	chr7:123424913:AC:A	3.45442e-11	-2.59283e-10	1.37498
123425036	chr7:123425036:A:C	7.46275e-13	-1.67806	-0.781868
123425590	chr7:123425590:C:A	1.7267e-12	-1.40929	-0.211767
123425688	chr7:123425688:T:C	4.25262e-12	-2.59283e-10	-0.719728
123425691	chr7:123425691:G:A	7.5915e-13	-1.66569	-0.777129
123425810	chr7:123425810:C:T	3.96013e-12	-2.59283e-10	-0.790987
123425988	chr7:123425988:A:G	6.81798e-13	-1.66979	-0.880494
123426192	chr7:123426192:A:G	1.52907e-12	-1.45252	-0.290081
123426656	chr7:123426656:A:G	5.16599e-13	-1.97648	-0.851271
123427500	chr7:123427500:C:T	1.28879e-11	-2.59283e-10	0.389023
123427820	chr7:123427820:G:A	5.9767e-13	-1.96966	-0.712324
123427822	chr7:123427822:A:G	5.96305e-13	-1.97048	-0.713786
123427870	chr7:123427870:G:C	2.74994e-12	-2.59283e-10	-1.15568
123427908	chr7:123427908:T:C	3.7458e-11	-2.59283e-10	1.45596
123428105	chr7:123428105:T:A	1.57713e-12	-1.43662	-0.275035
123428329	chr7:123428329:G:T	4.14701e-12	-2.59283e-10	-0.744875
123428641	chr7:123428641:A:G	2.59055e-12	-2.59283e-10	-1.21539
123428694	chr7:123428694:A:G	2.63652e-12	-2.59283e-10	-1.1978
123428865	chr7:123428865:C:T	7.01167e-12	-2.59283e-10	-0.219688
123428950	chr7:123428950:G:C	2.6885e-12	-2.59283e-10	-1.17828
123429223	chr7:123429223:C:T	4.35188e-12	-2.59283e-10	-0.696657
123429677	chr7:123429677:A:G	7.12695e-13	-1.66548	-0.840486
123429852	chr7:123429852:A:C	3.38072e-12	-2.59283e-10	-0.949175
123429854	chr7:123429854:A:ACAGTTGTAGAT	3.37599e-12	-2.59283e-10	-0.950575
123429859	chr7:123429859:T:TGTAGATA	3.37367e-12	-2.59283e-10	-0.951264
123429913	chr7:123429913:G:T	3.75293e-11	-2.59283e-10	1.45786
123430895	chr7:123430895:T:G	1.66952e-12	-1.65473	-2.60556e-10
123431240	chr7:123431240:T:C	1.46555e-12	-1.4795	-0.305532
123431396	chr7:123431396:G:C	1.96377e-12	-1.4924	-2.60556e-10
123431421	chr7:123431421:G:A	2.02681e-12	-1.4608	-2.60556e-10
123431515	chr7:123431515:T:C	3.07287e-12	-2.59283e-10	-1.04465
123431573	chr7:123431573:G:A	7.01843e-12	-2.59283e-10	-0.218724
123431635	chr7:123431635:G:A	3.37708e-12	-2.59283e-10	-0.950251
123432006	chr7:123432006:T:C	2.43901e-11	-2.59283e-10	1.02691
123432077	chr7:123432077:T:C	3.81318e-12	-2.59283e-10	-0.828801
123432428	chr7:123432428:G:A	1.30751e-12	-1.89914	-2.60556e-10
123432495	chr7:123432495:T:A	7.73175e-13	-1.60036	-0.824151
123432720	chr7:123432720:G:A	5.74309e-12	-2.59283e-10	-0.419266
123433008	chr7:123433008:A:G	3.09951e-12	-2.59283e-10	-1.03602
123433127	chr7:123433127:T:G	4.02894e-12	-2.59283e-10	-0.773759
123433133	chr7:123433133:C:A	3.86244e-11	-2.59283e-10	1.48662
123433137	chr7:123433137:A:G	2.60385e-12	-2.59283e-10	-1.21027
123433488	chr7:123433488:C:G	1.27423e-12	-0.770029	-1.15489
123433667	chr7:123433667:AC:A	1.14633e-12	-0.817824	-1.21288
123433933	chr7:123433933:T:G	8.13283e-13	-1.42474	-0.949203
123433966	chr7:123433966:G:A	4.11932e-12	-2.59283e-10	-0.751577
123434209	chr7:123434209:G:A	2.91223e-12	-2.59283e-10	-1.09835
123434330	chr7:123434330:A:T	4.26209e-12	-2.59283e-10	-0.717505
123434390	chr7:123434390:TTTTTA:T	5.24912e-12	-2.59283e-10	-0.509202
123434663	chr7:123434663:G:A	2.98597e-12	-2.59283e-10	-1.07334
123434807	chr7:123434807:G:A	2.75217e-12	-2.59283e-10	-1.15488
123434843	chr7:123434843:G:A	2.61033e-12	-2.59283e-10	-1.20779
123435007	chr7:123435007:T:TTCCTTAAGATATTA	4.17997e-12	-2.59283e-10	-0.736959
123435176	chr7:123435176:T:C	2.5867e-12	-2.59283e-10	-1.21688
123435931	chr7:123435931:CTAATA:C	2.73456e-12	-2.59283e-10	-1.16129
123435994	chr7:123435994:T:C	1.99667e-12	-1.32436	-0.151426
123436094	chr7:123436094:T:C	2.58958e-12	-2.59283e-10	-1.21577
123436159	chr7:123436159:T:C	1.86006e-12	-1.46979	-0.0768666
123436163	chr7:123436163:G:A	2.58984e-12	-2.59283e-10	-1.21567
123436274	chr7:123436274:T:C	1.01013e-12	-1.54895	-0.608231
123436572	chr7:123436572:A:G	2.94409e-12	-2.59283e-10	-1.08746
123437064	chr7:123437064:A:G	5.04729e-12	-2.59283e-10	-0.548413
123437086	chr7:123437086:C:T	2.74864e-12	-2.59283e-10	-1.15616
123437091	chr7:123437091:A:G	3.68876e-12	-2.59283e-10	-0.861974
123437119	chr7:123437119:C:T	2.76003e-12	-2.59283e-10	-1.15202
123437326	chr7:123437326:A:G	3.68627e-13	-1.96966	-1.19557
123438018	chr7:123438018:T:A	2.92831e-12	-2.59283e-10	-1.09284
123438046	chr7:123438046:G:C	1.86549e-12	-0.976869	-0.566873
123438982	chr7:123438982:T:A	2.89314e-12	-2.59283e-10	-1.10492
123439717	chr7:123439717:A:C	4.21384e-12	-2.59283e-10	-0.72889
123439840	chr7:123439840:T:C	2.65514e-12	-2.59283e-10	-1.19076
123440048	chr7:123440048:A:G	3.05564e-12	-2.59283e-10	-1.05027
123440328	chr7:123440328:C:G	4.71875e-12	-2.59283e-10	-0.615719
123440399	chr7:123440399:G:T	3.21138e-12	-2.59283e-10	-1.00056
123440436	chr7:123440436:C:T	4.72387e-12	-2.59283e-10	-0.614635
123440474	chr7:123440474:C:T	7.80193e-12	-2.59283e-10	-0.112892
123440799	chr7:123440799:A:G	2.58786e-12	-2.59283e-10	-1.21643
123440961	chr7:123440961:C:T	2.83502e-12	-2.59283e-10	-1.12521
123441136	chr7:123441136:T:A	2.58814e-12	-2.59283e-10	-1.21633
123441282	chr7:123441282:G:A	5.02217e-12	-2.59283e-10	-0.553402
123441400	chr7:123441400:C:G	5.73906e-12	-2.59283e-10	-0.419968
123441815	chr7:123441815:C:G	2.70324e-12	-2.59283e-10	-1.17281
123442046	chr7:123442046:A:G	6.942e-12	-2.59283e-10	-0.229674
123442078	chr7:123442078:G:A	6.90093e-12	-2.59283e-10	-0.235607
123442429	chr7:123442429:T:C	2.62686e-12	-2.59283e-10	-1.20147
123442433	chr7:123442433:A:G	6.79038e-13	-1.4779	-1.07645
123442686	chr7:123442686:C:T	6.80282e-12	-2.59283e-10	-0.249926
123442853	chr7:123442853:G:A	3.4983e-12	-2.59283e-10	-0.914987
123442856	chr7:123442856:C:T	5.08663e-13	-1.62643	-1.21681
123443116	chr7:123443116:G:A	5.08974e-12	-2.59283e-10	-0.540038
123443125	chr7:123443125:C:T	3.50114e-12	-2.59283e-10	-0.914174
123443290	chr7:123443290:C:T	2.90412e-12	-2.59283e-10	-1.10113
123443509	chr7:123443509:GTATT:G	6.65803e-13	-1.42014	-1.15388
123443576	chr7:123443576:G:A	3.07172e-12	-2.59283e-10	-1.04503
123443808	chr7:123443808:T:A	5.27106e-12	-2.59283e-10	-0.505032
123444491	chr7:123444491:G:C	2.64554e-12	-2.59283e-10	-1.19439
123444933	chr7:123444933:A:G	2.75011e-12	-2.59283e-10	-1.15562
123445112	chr7:123445112:A:C	2.95378e-12	-2.59283e-10	-1.08418
123445119	chr7:123445119:C:T	5.46696e-12	-2.59283e-10	-0.46854
123445186	chr7:123445186:TA:T	2.59719e-12	-2.59283e-10	-1.21283
123445639	chr7:123445639:A:G	3.08025e-12	-2.59283e-10	-1.04225
123445680	chr7:123445680:A:C	1.2092e-12	-1.97731	-2.60556e-10
123445714	chr7:123445714:G:T	5.79008e-12	-2.59283e-10	-0.411118
123445747	chr7:123445747:C:T	4.1815e-12	-2.59283e-10	-0.736593
123446180	chr7:123446180:C:T	5.42121e-12	-2.59283e-10	-0.476944
123446188	chr7:123446188:T:C	2.7953e-12	-2.59283e-10	-1.13933
123446276	chr7:123446276:T:C	6.44191e-12	-2.59283e-10	-0.304439
123446356	chr7:123446356:G:T	2.58688e-12	-2.59283e-10	-1.21681
123446399	chr7:123446399:CT:C	2.85306e-12	-2.59283e-10	-1.11887
123446452	chr7:123446452:T:G	4.56513e-12	-2.59283e-10	-0.648816
123446601	chr7:123446601:A:T	2.6554e-12	-2.59283e-10	-1.19067
123446763	chr7:123446763:G:A	9.55346e-12	-2.59283e-10	0.0896396
123447182	chr7:123447182:C:T	2.58727e-12	-2.59283e-10	-1.21666
123447358	chr7:123447358:A:G	1.02175e-12	-1.33658	-0.809167
123447535	chr7:123447535:A:G	6.57364e-12	-2.59283e-10	-0.284195
123447724	chr7:123447724:C:T	5.00778e-12	-2.59283e-10	-0.556271
123448760	chr7:123448760:C:T	4.56297e-12	-2.59283e-10	-0.649289
123449247	chr7:123449247:T:G	2.62923e-12	-2.59283e-10	-1.20057
123449310	chr7:123449310:T:C	2.7287e-12	-2.59283e-10	-1.16344
123449360	chr7:123449360:C:T	2.93885e-12	-2.59283e-10	-1.08925
123449375	chr7:123449375:T:G	2.99018e-12	-2.59283e-10	-1.07193
123449418	chr7:123449418:G:C	6.74164e-13	-1.50513	-1.05641
123449918	chr7:123449918:C:T	8.9235e-13	-1.24519	-1.03597
123449970	chr7:123449970:A:G	3.38596e-12	-2.59283e-10	-0.947627
123450413	chr7:123450413:T:C	9.78016e-13	-1.31526	-0.874235
123450919	chr7:123450919:G:A	2.59045e-12	-2.59283e-10	-1.21543
123451068	chr7:123451068:A:G	1.00014e-12	-1.35277	-0.814353
123451734	chr7:123451734:C:T	4.6822e-12	-2.59283e-10	-0.623496
123452248	chr7:123452248:C:T	9.72608e-13	-1.26603	-0.929005
123452258	chr7:123452258:C:CAAAG	2.63144e-12	-2.59283e-10	-1.19973
123453769	chr7:123453769:T:C	2.79692e-12	-2.59283e-10	-1.13874
123454880	chr7:123454880:GAT:G	1.69201e-11	1.76014	-1.0989
123455426	chr7:123455426:T:C	4.42332e-12	-2.59283e-10	-0.680373
123455914	chr7:123455914:T:C	4.67162e-12	-2.59283e-10	-0.625757
123456344	chr7:123456344:T:G	2.74052e-12	-2.59283e-10	-1.15912
123457140	chr7:123457140:A:G	9.47413e-13	-1.37197	-0.849313
123457326	chr7:123457326:C:T	9.05722e-13	-1.31026	-0.956025
123457414	chr7:123457414:T:C	9.62669e-13	-1.36119	-0.844115
123457503	chr7:123457503:C:T	3.42514e-12	-2.59283e-10	-0.936121
123457647	chr7:123457647:TTA:T	4.77744e-12	-2.59283e-10	-0.603359
123458331	chr7:123458331:A:T	6.02516e-13	-1.53956	-1.13434
123458589	chr7:123458589:A:G	4.55894e-13	-1.74429	-1.20846
123459012	chr7:123459012:C:A	4.94291e-12	-2.59283e-10	-0.56931
123459169	chr7:123459169:C:T	1.10899e-12	-1.17154	-0.89227
123459613	chr7:123459613:A:G	2.04186e-11	-2.59283e-10	0.849181
123460166	chr7:123460166:T:C	5.60738e-13	-1.59689	-1.14887
123460689	chr7:123460689:T:G	3.13669e-12	-2.59283e-10	-1.0241
123460855	chr7:123460855:G:A	1.09797e-12	-1.18472	-0.889079
123461451	chr7:123461451:C:T	5.80413e-12	-2.59283e-10	-0.408694
123462698	chr7:123462698:A:ATTAT	3.00316e-12	-2.59283e-10	-1.0676
123462775	chr7:123462775:G:A	7.59024e-13	-1.27076	-1.17223
123462839	chr7:123462839:T:C	1.27474e-12	-1.92452	-2.60556e-10
123463040	chr7:123463040:A:C	4.83816e-12	-2.59283e-10	-0.590729
123463149	chr7:123463149:T:C	8.30065e-12	-0.05093	-2.60556e-10
123463298	chr7:123463298:C:T	1.30624e-12	-1.90011	-2.60556e-10
123463656	chr7:123463656:C:A	1.29853e-12	-1.90603	-2.60556e-10
123463832	chr7:123463832:T:C	3.01582e-12	-2.59283e-10	-1.06339
123463937	chr7:123463937:C:T	5.44471e-13	-1.60767	-1.16754
123463981	chr7:123463981:C:T	4.7682e-12	-2.59283e-10	-0.605295
123464477	chr7:123464477:A:C	1.34221e-12	-1.87295	-2.60556e-10
123464727	chr7:123464727:C:T	4.34723e-12	-2.59283e-10	-0.697724
123464823	chr7:123464823:T:C	2.58737e-12	-2.59283e-10	-1.21662
123465718	chr7:123465718:T:C	2.62981e-12	-2.59283e-10	-1.20035
123465773	chr7:123465773:T:A	6.29712e-12	-2.59283e-10	-0.327172
123465887	chr7:123465887:T:C	2.58711e-12	-2.59283e-10	-1.21672
123465986	chr7:123465986:T:A	2.6075e-12	-2.59283e-10	-1.20887
123467377	chr7:123467377:C:T	3.02686e-12	-2.59283e-10	-1.05974
123467962	chr7:123467962:T:C	1.74909e-12	-1.81795	0.20978
123468425	chr7:123468425:C:T	2.74778e-12	-2.59283e-10	-1.15647
123468470	chr7:123468470:C:T	1.22914e-12	-1.189	-0.771942
123468864	chr7:123468864:A:G	2.34724e-12	-1.31402	-2.60556e-10
123469188	chr7:123469188:C:T	5.11216e-12	-2.59283e-10	-0.535642
123470020	chr7:123470020:A:G	3.29932e-12	-2.59283e-10	-0.973548
123470049	chr7:123470049:A:G	5.22207e-12	-2.59283e-10	-0.51437
123470159	chr7:123470159:A:T	3.01656e-12	-2.59283e-10	-1.06315
123470178	chr7:123470178:CTG:C	2.63127e-12	-2.59283e-10	-1.1998
123470679	chr7:123470679:G:A	2.59944e-12	-2.59283e-10	-1.21197
123471649	chr7:123471649:G:GC	6.17143e-12	-2.59283e-10	-0.347333
123472202	chr7:123472202:C:T	2.7155e-12	-2.59283e-10	-1.16829
123472260	chr7:123472260:A:T	3.03481e-12	-2.59283e-10	-1.05712
123472334	chr7:123472334:A:G	1.256e-12	-1.93933	-2.60556e-10
123472561	chr7:123472561:T:C	4.31384e-12	-2.59283e-10	-0.705435
123472615	chr7:123472615:G:A	4.79854e-12	-2.59283e-10	-0.598952
123472837	chr7:123472837:T:C	6.45068e-12	-2.59283e-10	-0.303078
123473256	chr7:123473256:A:G	4.24837e-12	-2.59283e-10	-0.720729
123473343	chr7:123473343:T:C	1.50954e-12	-1.75546	-2.60556e-10
123473645	chr7:123473645:G:A	6.80321e-11	1.43097	0.621743
123473721	chr7:123473721:A:G	6.12341e-11	1.23177	0.715672
123475219	chr7:123475219:C:T	1.21921e-12	-1.1989	-0.770155
123475235	chr7:123475235:G:A	2.77061e-12	-2.59283e-10	-1.1482
123476151	chr7:123476151:AAG:A	5.1967e-12	-2.59283e-10	-0.519239
123476461	chr7:123476461:G:T	2.7461e-12	-2.59283e-10	-1.15708
123476986	chr7:123476986:C:G	3.01765e-12	-2.59283e-10	-1.06278
123477618	chr7:123477618:G:A	2.61974e-12	-2.59283e-10	-1.20419
123477917	chr7:123477917:C:T	4.97178e-12	-2.59283e-10	-0.563485
123477919	chr7:123477919:A:G	9.6052e-12	1.16679	-1.07175
123478255	chr7:123478255:A:AGTTG	4.15876e-12	-2.59283e-10	-0.742047
123478259	chr7:123478259:TGA:T	4.78173e-12	-2.59283e-10	-0.60246
123478266	chr7:123478266:ACATCCTT:A	4.04006e-12	-2.59283e-10	-0.771003
123478585	chr7:123478585:A:G	9.16818e-13	-1.23231	-1.0218
123479031	chr7:123479031:A:C	3.27804e-12	-2.59283e-10	-0.980016
123479111	chr7:123479111:C:T	2.93526e-12	-2.59283e-10	-1.09047
123479264	chr7:123479264:T:C	5.1195e-12	-2.59283e-10	-0.534207
123479402	chr7:123479402:G:C	2.72375e-12	-2.59283e-10	-1.16525
123479936	chr7:123479936:T:C	9.27972e-13	-1.34811	-0.893911
123480016	chr7:123480016:C:T	1.20096e-12	-1.17716	-0.806978
123480026	chr7:123480026:C:A	5.84797e-12	-2.59283e-10	-0.401169
123480195	chr7:123480195:T:A	5.39854e-13	-1.59537	-1.18835
123480676	chr7:123480676:C:A	5.26213e-12	-2.59283e-10	-0.506728
123480743	chr7:123480743:TA:T	1.08441e-11	-2.59283e-10	0.216362
123480833	chr7:123480833:C:T	8.57218e-13	-1.36931	-0.952013
123481006	chr7:123481006:G:A	1.06798e-11	-2.59283e-10	0.201086
123482274	chr7:123482274:A:T	2.94222e-12	-2.59283e-10	-1.0881
123482319	chr7:123482319:T:C	8.53026e-13	-1.4202	-0.906032
123482353	chr7:123482353:C:T	9.16544e-12	-1.2691	1.31728
123482428	chr7:123482428:A:G	3.71494e-12	-1.45573	0.600827
123483596	chr7:123483596:A:G	4.84026e-12	-2.59283e-10	-0.590295
123483761	chr7:123483761:C:T	5.3623e-13	-1.6226	-1.16786
123483948	chr7:123483948:C:A	6.46457e-12	-2.59283e-10	-0.300928
123483985	chr7:123483985:C:T	3.91181e-12	-1.44991	0.646651
123484099	chr7:123484099:A:G	1.5777e-12	-1.71129	-2.60556e-10
123484259	chr7:123484259:T:C	5.1247e-12	-1.26647	0.733279
123484272	chr7:123484272:T:TA	5.1993e-13	-1.86678	-0.954541
123484455	chr7:123484455:AACTGAG:A	5.81699e-12	-1.21284	0.806363
123484834	chr7:123484834:T:C	2.81424e-12	-2.59283e-10	-1.13257
123484874	chr7:123484874:T:C	2.61127e-12	-2.59283e-10	-1.20743
123486514	chr7:123486514:A:C	6.42392e-12	-2.59283e-10	-0.307235
123486683	chr7:123486683:T:C	1.23865e-11	-2.59283e-10	0.349347
123487150	chr7:123487150:C:T	3.60344e-13	-1.97538	-1.21258
123487266	chr7:123487266:T:G	2.74669e-12	-2.59283e-10	-1.15687
123487895	chr7:123487895:C:A	2.86969e-12	-2.59283e-10	-1.11306
123488953	chr7:123488953:T:C	1.29026e-12	-1.91242	-2.60556e-10
123488966	chr7:123488966:T:C	5.03265e-13	-1.65973	-1.19417
123489245	chr7:123489245:A:T	1.50858e-12	-1.26113	-0.494964
123490498	chr7:123490498:T:G	7.14078e-13	-1.41586	-1.08816
123490520	chr7:123490520:AAAC:A	7.24825e-12	-2.59283e-10	-0.186503
123490568	chr7:123490568:A:G	2.65334e-12	-2.59283e-10	-1.19144
123490913	chr7:123490913:A:C	2.06404e-12	-1.4426	-2.60556e-10
123491282	chr7:123491282:A:C	2.63986e-12	-2.59283e-10	-1.19654
123491358	chr7:123491358:T:C	7.31256e-12	-2.59283e-10	-0.17767
123491539	chr7:123491539:A:G	2.59871e-12	-2.59283e-10	-1.21225
123491925	chr7:123491925:C:A	9.891e-13	-1.29325	-0.884977
123492194	chr7:123492194:A:G	2.85684e-12	-2.59283e-10	-1.11755
123492579	chr7:123492579:C:T	3.63103e-13	-1.96646	-1.21387
123493362	chr7:123493362:G:A	3.67683e-12	-2.59283e-10	-0.865212
123493670	chr7:123493670:G:A	1.59592e-12	-1.69981	-2.60556e-10
123494691	chr7:123494691:T:C	5.99227e-12	-2.59283e-10	-0.376793
123495048	chr7:123495048:G:A	2.65439e-12	-2.59283e-10	-1.19105
123495711	chr7:123495711:A:T	7.06246e-13	-1.42567	-1.08939
123496119	chr7:123496119:G:C	1.22159e-11	-2.59283e-10	0.335479
123497080	chr7:123497080:T:C	3.01689e-12	-2.59283e-10	-1.06304
123497259	chr7:123497259:A:G	1.01368e-11	-2.59283e-10	0.148907
123497652	chr7:123497652:C:T	2.59848e-12	-2.59283e-10	-1.21234
123497682	chr7:123497682:G:C	3.19511e-12	-2.59283e-10	-1.00564
123497693	chr7:123497693:T:C	2.97435e-12	-2.59283e-10	-1.07724
123498214	chr7:123498214:G:A	1.79822e-12	-1.58046	-2.60556e-10
123498422	chr7:123498422:A:G	2.98326e-12	-2.59283e-10	-1.07425
123498519	chr7:123498519:T:C	9.71815e-12	-0.598363	0.705094
123498679	chr7:123498679:A:T	8.61589e-13	-1.40466	-0.911584
123498831	chr7:123498831:C:A	2.72466e-12	-2.59283e-10	-1.16492
123498893	chr7:123498893:T:C	5.54112e-13	-1.58889	-1.16876
123499118	chr7:123499118:C:T	9.36549e-12	-1.19326	1.26303
123499810	chr7:123499810:G:A	1.84095e-12	-1.55698	-2.60556e-10
123501604	chr7:123501604:G:A	6.72425e-12	-2.59283e-10	-0.261544
123501607	chr7:123501607:AC:A	3.21817e-12	-2.59283e-10	-0.998452
123502315	chr7:123502315:G:A	5.12788e-12	-1.08297	0.550397
123502534	chr7:123502534:A:T	1.6766e-11	0.736945	-0.0848574
123503473	chr7:123503473:G:A	2.70737e-12	-2.59283e-10	-1.17129
123504180	chr7:123504180:C:T	7.73561e-12	-1.3298	1.20837
123504493	chr7:123504493:G:A	3.05083e-12	-2.59283e-10	-1.05185
123504691	chr7:123504691:C:T	9.99229e-12	-2.59283e-10	0.134551
123505381	chr7:123505381:T:C	1.27097e-12	-1.92749	-2.60556e-10
123505483	chr7:123505483:G:A	9.06267e-13	-1.38913	-0.876555
123505522	chr7:123505522:C:T	7.45192e-13	-1.36588	-1.09549
123505586	chr7:123505586:G:A	2.64021e-12	-2.59283e-10	-1.19641
123505659	chr7:123505659:C:A	3.64821e-13	-1.96314	-1.21248
123505780	chr7:123505780:C:T	1.38041e-12	-1.54107	-0.303812
123505968	chr7:123505968:A:G	3.05748e-12	-2.59283e-10	-1.04967
123506089	chr7:123506089:G:A	1.44496e-11	-2.59283e-10	0.503405
123506192	chr7:123506192:T:G	5.57213e-12	-2.59283e-10	-0.449486
123506242	chr7:123506242:C:T	1.2075e-11	-2.59283e-10	0.323871
123506694	chr7:123506694:G:A	4.99929e-12	-2.59283e-10	-0.557969
123506798	chr7:123506798:A:G	2.08439e-11	-2.59283e-10	0.869797
123506823	chr7:123506823:T:C	7.26319e-12	-2.59283e-10	-0.184445
123507387	chr7:123507387:AG:A	2.60258e-12	-2.59283e-10	-1.21076
123507667	chr7:123507667:G:A	2.05454e-11	0.855371	-2.60556e-10
123507674	chr7:123507674:A:T	1.83807e-11	0.855616	-0.111578
123507981	chr7:123507981:A:G	7.31171e-12	-2.59283e-10	-0.177786
123508125	chr7:123508125:T:C	1.30582e-12	-1.5088	-0.391626
123508506	chr7:123508506:A:C	2.53011e-12	-1.239	-2.60556e-10
123510095	chr7:123510095:C:T	2.72466e-12	-2.59283e-10	-1.16492
123510182	chr7:123510182:C:T	1.84329e-11	0.877956	-0.131082
123510348	chr7:123510348:T:C	2.68033e-12	-2.59283e-10	-1.18132
123510471	chr7:123510471:C:G	1.26597e-12	-1.57856	-0.352864
123510762	chr7:123510762:C:T	1.40293e-12	-1.56839	-0.260305
123510906	chr7:123510906:A:AT	3.77958e-12	-2.59283e-10	-0.83765
123511641	chr7:123511641:C:A	2.68713e-12	-2.59283e-10	-1.17879
123511965	chr7:123511965:C:T	7.73636e-12	-1.28238	1.16104
123511981	chr7:123511981:T:C	3.58588e-12	-1.48599	0.595731
123512377	chr7:123512377:T:C	3.36661e-12	-2.59283e-10	-0.953358
123512710	chr7:123512710:G:A	7.36665e-13	-1.38169	-1.09119
123512790	chr7:123512790:T:C	5.46305e-13	-1.86549	-0.906355
123512894	chr7:123512894:C:A	8.44942e-12	-2.59283e-10	-0.0331655
123513057	chr7:123513057:T:C	7.62447e-13	-1.24858	-1.18991
123513198	chr7:123513198:C:T	3.62214e-12	-1.48591	0.605716
123513393	chr7:123513393:T:C	6.62255e-12	-2.59283e-10	-0.276783
123514070	chr7:123514070:AT:A	2.72982e-12	-2.59283e-10	-1.16303
123514163	chr7:123514163:T:G	6.60556e-12	-2.59283e-10	-0.279352
123514543	chr7:123514543:GA:G	5.22409e-12	-2.59283e-10	-0.513983
123514964	chr7:123514964:T:C	4.42299e-13	-1.79278	-1.19026
123515398	chr7:123515398:T:C	7.91569e-12	-1.28816	1.18974
123515411	chr7:123515411:A:G	5.41051e-12	-2.59283e-10	-0.478921
123515898	chr7:123515898:C:T	4.3797e-13	-1.81067	-1.1822
123515911	chr7:123515911:A:G	3.34036e-12	-2.59283e-10	-0.961185
123516025	chr7:123516025:G:A	6.88176e-13	-1.42469	-1.11629
123517000	chr7:123517000:T:C	5.24485e-12	-2.59283e-10	-0.510017
123517303	chr7:123517303:G:A	6.85816e-12	-2.59283e-10	-0.241824
123517622	chr7:123517622:A:G	5.56252e-12	-2.59283e-10	-0.451213
123518192	chr7:123518192:G:A	1.01736e-12	-1.19524	-0.954813
123518269	chr7:123518269:C:T	2.58673e-12	-2.59283e-10	-1.21687
123518500	chr7:123518500:T:C	6.75345e-13	-1.46971	-1.09008
123519096	chr7:123519096:A:G	6.74997e-13	-1.37097	-1.18934
123520607	chr7:123520607:C:T	6.47131e-12	-2.59283e-10	-0.299885
123521409	chr7:123521409:G:A	1.0519e-12	-1.70082	-0.415842
123521427	chr7:123521427:G:A	1.54295e-11	-2.59283e-10	0.569016
123521996	chr7:123521996:A:G	5.44282e-13	-1.86484	-0.910714
123522095	chr7:123522095:T:C	5.20585e-12	-2.59283e-10	-0.517481
123522123	chr7:123522123:T:C	1.78826e-11	0.885008	-0.168442
123522337	chr7:123522337:C:T	5.46088e-13	-1.86909	-0.903148
123523182	chr7:123523182:A:G	2.58853e-12	-2.59283e-10	-1.21617
123523985	chr7:123523985:C:T	1.26344e-12	-1.93342	-2.60556e-10
123524063	chr7:123524063:ATC:A	5.58024e-13	-1.75618	-0.994441
123524208	chr7:123524208:A:T	2.01035e-12	-1.46895	-2.60556e-10
123524572	chr7:123524572:A:G	7.25571e-12	-1.7172	1.53173
123524907	chr7:123524907:T:C	2.05224e-11	1.03698	-0.18273
123525449	chr7:123525449:A:C	6.46252e-12	-2.59283e-10	-0.301244
123525616	chr7:123525616:C:T	2.65559e-12	-2.59283e-10	-1.1906
123525623	chr7:123525623:T:A	1.50197e-11	-0.132892	0.674992
123525745	chr7:123525745:T:G	3.06252e-12	-2.59283e-10	-1.04803
123525937	chr7:123525937:T:G	2.90697e-12	-2.59283e-10	-1.10015
123525951	chr7:123525951:T:C	8.49193e-13	-1.11573	-1.215
123525981	chr7:123525981:T:G	8.19518e-13	-1.15771	-1.2086
123526376	chr7:123526376:C:A	1.88132e-11	0.968143	-0.200846
123526666	chr7:123526666:T:TG	2.66531e-12	-2.59283e-10	-1.18694
123526712	chr7:123526712:T:C	3.24543e-12	-2.59283e-10	-0.990014
123527184	chr7:123527184:T:C	2.88019e-12	-2.59283e-10	-1.10941
123527188	chr7:123527188:T:G	2.82126e-12	-2.59283e-10	-1.13008
123527231	chr7:123527231:A:C	2.60214e-12	-2.59283e-10	-1.21093
123527277	chr7:123527277:G:A	4.88697e-12	-2.59283e-10	-0.580692
123527751	chr7:123527751:T:G	6.1244e-12	-1.28396	0.928974
123527756	chr7:123527756:T:C	2.59162e-12	-2.59283e-10	-1.21498
123527922	chr7:123527922:C:T	3.62722e-13	-1.96953	-1.21185
123527924	chr7:123527924:C:T	2.84887e-12	-2.59283e-10	-1.12034
123527962	chr7:123527962:G:T	1.37695e-12	-1.84739	-2.60556e-10
123529141	chr7:123529141:A:C	6.30149e-13	-1.52719	-1.10188
123529181	chr7:123529181:T:C	6.97345e-12	-2.59283e-10	-0.225153
123529450	chr7:123529450:T:C	2.60625e-12	-2.59283e-10	-1.20935
123529827	chr7:123529827:G:A	1.01673e-12	-1.79133	-0.359338
123530264	chr7:123530264:C:T	2.60061e-12	-2.59283e-10	-1.21152
123530659	chr7:123530659:T:C	2.59228e-12	-2.59283e-10	-1.21473
123530811	chr7:123530811:A:G	5.16445e-13	-1.67933	-1.14872
123530827	chr7:123530827:C:T	7.30893e-12	-2.59283e-10	-0.178167
123530868	chr7:123530868:G:A	2.62532e-12	-2.59283e-10	-1.20206
123531252	chr7:123531252:A:G	3.11899e-12	-2.59283e-10	-1.02975
123532512	chr7:123532512:T:G	6.2336e-12	-2.59283e-10	-0.33731
123533281	chr7:123533281:C:T	1.98625e-12	-1.48101	-2.60556e-10
123533367	chr7:123533367:A:C	2.58979e-12	-2.59283e-10	-1.21569
123533593	chr7:123533593:AACATAAAT:A	1.17153e-12	-1.55496	-0.454001
123533659	chr7:123533659:C:A	5.08847e-13	-1.93326	-0.909612
123534060	chr7:123534060:G:A	1.11278e-10	2.54477	-2.60556e-10
123534310	chr7:123534310:A:G	1.21917e-12	-1.69817	-0.270928
123534836	chr7:123534836:GAGA:G	3.05112e-12	-2.59283e-10	-1.05176
123535282	chr7:123535282:C:G	5.76941e-13	-1.51587	-1.20141
123535449	chr7:123535449:T:C	5.3981e-13	-1.93637	-0.847426
123535482	chr7:123535482:A:G	3.18574e-12	-2.59283e-10	-1.00858
123535850	chr7:123535850:G:A	7.9971e-13	-1.42387	-0.966903
123536241	chr7:123536241:A:G	5.6847e-13	-1.53043	-1.20164
123536721	chr7:123536721:C:T	2.66909e-12	-2.59283e-10	-1.18553
123536865	chr7:123536865:T:A	4.97128e-13	-1.95132	-0.914849
123537075	chr7:123537075:A:T	5.72302e-13	-1.59231	-1.13304
123537642	chr7:123537642:G:A	1.11016e-12	-1.52553	-0.537227
123538189	chr7:123538189:C:T	5.41366e-12	-2.59283e-10	-0.478339
123538427	chr7:123538427:G:T	2.59033e-12	-2.59283e-10	-1.21548
123538642	chr7:123538642:G:A	1.30125e-12	-1.90393	-2.60556e-10
123538769	chr7:123538769:A:G	5.40196e-12	-2.59283e-10	-0.480503
123539635	chr7:123539635:T:A	3.96933e-12	-2.59283e-10	-0.788667
123539733	chr7:123539733:T:G	1.14452e-12	-1.5302	-0.502085
123540906	chr7:123540906:A:G	2.69083e-12	-2.59283e-10	-1.17741
123540908	chr7:123540908:A:G	2.89453e-12	-2.59283e-10	-1.10444
123541212	chr7:123541212:C:G	1.47544e-11	0.52428	-2.60556e-10
123542437	chr7:123542437:T:C	4.88066e-13	-1.94634	-0.938229
123544829	chr7:123544829:A:T	4.30397e-11	1.59486	-2.60556e-10
123544899	chr7:123544899:A:T	1.40455e-12	-1.82755	-2.60556e-10
123544950	chr7:123544950:C:T	2.67709e-12	-2.59283e-10	-1.18253
123545005	chr7:123545005:C:T	1.66413e-11	0.644623	-2.60556e-10
123545155	chr7:123545155:C:A	2.60816e-12	-2.59283e-10	-1.20862
123545723	chr7:123545723:T:G	4.44344e-12	-2.59283e-10	-0.675835
123545735	chr7:123545735:CTA:C	1.64644e-12	-1.61348	-0.0551672
123545803	chr7:123545803:A:T	1.12783e-12	-1.49023	-0.55674
123545883	chr7:123545883:T:G	2.80577e-12	-2.59283e-10	-1.13559
123546090	chr7:123546090:T:C	4.89077e-13	-1.75928	-1.12321
123546976	chr7:123546976:T:C	8.43312e-13	-1.37301	-0.964668
123547355	chr7:123547355:C:A	3.60713e-13	-1.97525	-1.21168
123547356	chr7:123547356:T:A	4.92784e-13	-1.76651	-1.10844
123547409	chr7:123547409:T:C	2.59898e-12	-2.59283e-10	-1.21214
123547503	chr7:123547503:A:C	3.61538e-12	-2.59283e-10	-0.882068
123547888	chr7:123547888:C:G	2.80812e-12	-2.59283e-10	-1.13475
123548315	chr7:123548315:C:G	1.04925e-12	-1.54098	-0.578213
123548768	chr7:123548768:C:T	1.51876e-12	-1.60333	-0.146041
123548804	chr7:123548804:ACT:A	1.91892e-12	-1.5155	-2.60556e-10
123548808	chr7:123548808:A:AAG	1.90723e-12	-1.52161	-2.60556e-10
123549020	chr7:123549020:AG:A	1.09632e-12	-1.51639	-0.558922
123549501	chr7:123549501:T:C	5.20569e-12	-2.59283e-10	-0.517512
123549998	chr7:123549998:T:C	3.10155e-12	-2.59283e-10	-1.03536
123550041	chr7:123550041:ACT:A	1.20861e-11	0.576076	-0.251285
123550686	chr7:123550686:T:G	5.23572e-13	-1.9713	-0.843048
123550874	chr7:123550874:C:T	3.61014e-13	-1.97327	-1.21283
123551029	chr7:123551029:G:A	9.00699e-12	-2.59283e-10	0.0307368
123551129	chr7:123551129:A:G	1.58855e-12	-1.61826	-0.0861872
123551199	chr7:123551199:TTTTC:T	6.77445e-13	-1.34128	-1.21541
123551264	chr7:123551264:A:C	1.18703e-12	-1.53086	-0.46495
123551415	chr7:123551415:G:A	3.40298e-12	-2.59283e-10	-0.942613
123551519	chr7:123551519:T:C	2.9588e-12	-2.59283e-10	-1.08248
123551588	chr7:123551588:AAC:A	2.60868e-12	-2.59283e-10	-1.20842
123551817	chr7:123551817:T:C	1.14846e-12	-1.54283	-0.486017
123552359	chr7:123552359:C:A	1.37476e-12	-1.84899	-2.60556e-10
123553082	chr7:123553082:A:G	3.60431e-13	-1.9757	-1.21202
123553207	chr7:123553207:C:T	2.70661e-12	-2.59283e-10	-1.17157
123553306	chr7:123553306:G:A	9.81826e-13	-1.07359	-1.11201
123553961	chr7:123553961:T:A	5.28277e-13	-1.60571	-1.19969
123554176	chr7:123554176:G:A	2.72949e-12	-2.59283e-10	-1.16315
123554367	chr7:123554367:C:T	3.93674e-12	-2.59283e-10	-0.79691
123554756	chr7:123554756:T:C	2.59379e-12	-2.59283e-10	-1.21415
123555538	chr7:123555538:A:G	6.90496e-12	-2.59283e-10	-0.235023
123555572	chr7:123555572:G:A	2.59228e-12	-2.59283e-10	-1.21473
123555736	chr7:123555736:C:T	1.14509e-12	-1.5375	-0.494276
123556268	chr7:123556268:C:CT	8.23446e-13	-1.40356	-0.957958
123556490	chr7:123556490:A:G	2.39869e-11	-2.59283e-10	1.01024
123556524	chr7:123556524:G:A	1.91772e-12	-1.51613	-2.60556e-10
123556664	chr7:123556664:T:C	1.12542e-11	0.452513	-0.199036
123557161	chr7:123557161:T:C	2.73119e-12	-2.59283e-10	-1.16253
123557338	chr7:123557338:A:C	1.69303e-11	-2.59283e-10	0.661839
123557505	chr7:123557505:A:C	4.61099e-13	-1.95373	-0.987672
123558655	chr7:123558655:G:T	3.63502e-12	-1.27238	0.395733
123558797	chr7:123558797:G:C	5.28846e-12	-2.59283e-10	-0.501737
123559666	chr7:123559666:G:A	1.95247e-12	-1.4982	3.42783e-05
123560117	chr7:123560117:T:C	4.81086e-13	-1.96321	-0.935766
123560493	chr7:123560493:G:A	1.82396e-12	-1.44664	-0.119615
123560553	chr7:123560553:A:G	2.63106e-12	-2.59283e-10	-1.19988
123560895	chr7:123560895:C:T	2.27955e-12	-1.38682	0.0435366
123561430	chr7:123561430:C:T	5.17411e-13	-1.87782	-0.948361
123561724	chr7:123561724:A:C	4.87877e-13	-1.96484	-0.920115
123561775	chr7:123561775:C:T	8.92995e-13	-1.20032	-1.08012
123562099	chr7:123562099:C:T	4.72327e-13	-1.72239	-1.19496
123562102	chr7:123562102:G:C	5.33819e-12	-2.59283e-10	-0.492377
123562252	chr7:123562252:A:T	2.16283e-12	-0.217334	-1.17851
123563498	chr7:123563498:T:C	5.52147e-13	-1.60099	-1.16021
123563613	chr7:123563613:G:A	1.33344e-12	-0.987739	-0.891764
123563817	chr7:123563817:C:G	5.05516e-13	-1.6536	-1.19584
123564071	chr7:123564071:T:A	4.95352e-13	-1.95948	-0.910265
123564555	chr7:123564555:A:C	2.5985e-12	-2.59283e-10	-1.21233
123564968	chr7:123564968:C:CAT	5.97567e-12	-2.59283e-10	-0.379568
123566018	chr7:123566018:A:G	5.89838e-13	-1.49514	-1.20003
123566019	chr7:123566019:A:G	2.64549e-12	-2.59283e-10	-1.19441
123566393	chr7:123566393:A:G	9.23258e-13	-1.16709	-1.08003
123566397	chr7:123566397:G:A	5.29765e-13	-1.6344	-1.16819
123567257	chr7:123567257:C:G	9.39998e-12	-2.59283e-10	0.0734435
123567406	chr7:123567406:G:A	4.78024e-13	-1.96296	-0.942397
123567437	chr7:123567437:T:G	8.35952e-13	-1.24364	-1.10281
123567555	chr7:123567555:A:G	4.63256e-13	-1.83291	-1.10383
123567604	chr7:123567604:C:T	4.05686e-12	-2.59283e-10	-0.766855
123568003	chr7:123568003:C:T	1.24113e-12	-1.95124	-2.60556e-10
123568241	chr7:123568241:G:A	5.30672e-13	-1.60355	-1.19733
123568364	chr7:123568364:T:A	2.65487e-12	-2.59283e-10	-1.19087
123568444	chr7:123568444:C:T	2.99863e-12	-2.59283e-10	-1.06911
123568775	chr7:123568775:A:G	7.99111e-13	-1.27004	-1.12148
123568962	chr7:123568962:G:A	5.23951e-12	-2.59283e-10	-0.511036
123568977	chr7:123568977:G:A	3.88198e-12	-2.59283e-10	-0.810917
123569486	chr7:123569486:C:T	2.58711e-12	-2.59283e-10	-1.21672
123570414	chr7:123570414:C:A	3.07515e-12	-2.59283e-10	-1.04391
123570489	chr7:123570489:G:T	6.71583e-13	-1.48785	-1.07754
123570563	chr7:123570563:G:A	5.23538e-13	-1.61999	-1.19442
123570570	chr7:123570570:C:A	4.5111e-13	-1.76811	-1.1952
123570628	chr7:123570628:G:A	6.80818e-13	-1.46281	-1.08891
123570717	chr7:123570717:TCAGA:T	1.28947e-12	-1.08776	-0.825271
123570751	chr7:123570751:G:C	9.60735e-12	-2.59283e-10	0.0952652
123570847	chr7:123570847:A:G	1.40115e-11	-2.59283e-10	0.472613
123571011	chr7:123571011:T:C	3.10394e-12	-2.59283e-10	-1.03459
123571112	chr7:123571112:T:C	2.59617e-12	-2.59283e-10	-1.21323
123571166	chr7:123571166:A:G	2.70692e-12	-2.59283e-10	-1.17145
123571451	chr7:123571451:G:T	2.60649e-12	-2.59283e-10	-1.20926
123571518	chr7:123571518:T:C	9.73764e-13	-1.70904	-0.484809
123571544	chr7:123571544:G:A	1.52141e-11	-2.59283e-10	0.554962
123571986	chr7:123571986:G:A	2.99709e-12	-2.59283e-10	-1.06962
123572507	chr7:123572507:T:C	2.13451e-10	2.67126	0.524885
123572511	chr7:123572511:G:A	2.92669e-12	-2.59283e-10	-1.09339
123572658	chr7:123572658:C:T	9.68726e-13	-1.16901	-1.03002
123572666	chr7:123572666:T:A	2.6631e-12	-2.59283e-10	-1.18777
123572700	chr7:123572700:CTA:C	1.35929e-12	-1.8603	-2.60556e-10
123572785	chr7:123572785:T:C	9.32637e-13	-1.03832	-1.19868
123573649	chr7:123573649:A:T	3.10222e-12	-0.269395	-0.76575
123573787	chr7:123573787:T:C	1.36034e-12	-1.85953	-2.60556e-10
123573845	chr7:123573845:A:T	6.40058e-13	-1.55442	-1.05904
123574026	chr7:123574026:C:T	1.29315e-11	-2.59283e-10	0.392402
123574408	chr7:123574408:C:A	2.7551e-12	-2.59283e-10	-1.15381
123574537	chr7:123574537:G:A	6.1324e-12	-2.59283e-10	-0.353678
123574781	chr7:123574781:C:T	5.49658e-10	2.70712	1.43491
123574811	chr7:123574811:A:G	2.90283e-12	-2.59283e-10	-1.10158
123575124	chr7:123575124:G:A	1.30185e-12	-1.90348	-2.60556e-10
123575586	chr7:123575586:A:G	1.22852e-12	-1.96146	-2.60556e-10
123575957	chr7:123575957:G:C	3.36607e-12	-0.207721	-0.745797
123576123	chr7:123576123:T:C	2.67815e-12	-2.59283e-10	-1.18214
123577152	chr7:123577152:A:C	6.48892e-13	-1.42004	-1.17971
123577204	chr7:123577204:T:C	5.09426e-12	-2.59283e-10	-0.539149
123577775	chr7:123577775:C:A	2.83806e-12	-1.12414	-2.60556e-10
123577923	chr7:123577923:G:A	2.82702e-12	-2.59283e-10	-1.12804
123577968	chr7:123577968:G:A	1.72287e-11	-2.59283e-10	0.679315
123578582	chr7:123578582:AT:A	2.62499e-12	-2.59283e-10	-1.20219
123578640	chr7:123578640:G:GTTT	2.62578e-12	-2.59283e-10	-1.20188
123578641	chr7:123578641:C:A	2.62499e-12	-2.59283e-10	-1.20219
123578756	chr7:123578756:T:C	3.60599e-12	-0.884668	-2.60556e-10
123578881	chr7:123578881:G:T	2.65902e-12	-2.59283e-10	-1.18931
123579159	chr7:123579159:T:G	1.49971e-12	-0.732542	-1.02945
123579369	chr7:123579369:T:C	3.35817e-12	-2.59283e-10	-0.955869
123579918	chr7:123579918:T:C	1.51099e-12	-0.743653	-1.01085
123580580	chr7:123580580:T:C	2.58776e-12	-2.59283e-10	-1.21647
123580736	chr7:123580736:G:A	2.62885e-12	-2.59283e-10	-1.20072
123580894	chr7:123580894:G:A	6.40775e-13	-1.49562	-1.11672
123581125	chr7:123581125:C:T	2.58713e-12	-2.59283e-10	-1.21671
123581180	chr7:123581180:T:A	1.76421e-12	-1.59956	-2.60556e-10
123581368	chr7:123581368:G:T	2.59457e-12	-2.59283e-10	-1.21384
123581609	chr7:123581609:T:G	1.56683e-12	-0.658068	-1.06014
123581866	chr7:123581866:G:T	6.11975e-10	2.90972	1.33971
123581929	chr7:123581929:G:A	2.65539e-12	-2.59283e-10	-1.19067
123582236	chr7:123582236:G:A	6.37815e-13	-1.40165	-1.21532
123582411	chr7:123582411:C:T	3.24624e-12	-2.59283e-10	-0.989766
123582845	chr7:123582845:T:C	4.49801e-13	-1.75231	-1.21391
123583099	chr7:123583099:T:C	2.61545e-12	-2.59283e-10	-1.20583
123583294	chr7:123583294:G:C	2.67152e-12	-2.59283e-10	-1.18462
123583932	chr7:123583932:T:A	5.36778e-12	-2.59283e-10	-0.486849
123583978	chr7:123583978:C:T	6.09514e-13	-1.49136	-1.171
123584461	chr7:123584461:G:A	1.21002e-12	-1.97663	-2.60556e-10
123585115	chr7:123585115:T:TA	2.62861e-12	-2.59283e-10	-1.20081
123585251	chr7:123585251:A:G	2.69453e-12	-2.59283e-10	-1.17604
123586493	chr7:123586493:T:G	2.60947e-12	-2.59283e-10	-1.20812
123586809	chr7:123586809:G:A	1.2259e-11	-2.59283e-10	0.339
123586830	chr7:123586830:T:C	4.53528e-13	-1.75007	-1.2079
123586931	chr7:123586931:C:T	1.32881e-11	-2.59283e-10	0.419606
123587099	chr7:123587099:T:C	3.38422e-12	-2.59283e-10	-0.948141
123587415	chr7:123587415:A:T	7.07058e-13	-1.29702	-1.21688
123588155	chr7:123588155:A:G	2.70197e-12	-2.59283e-10	-1.17328
123588295	chr7:123588295:G:T	4.00575e-12	-2.59283e-10	-0.779532
123588932	chr7:123588932:A:T	1.95976e-12	-1.49444	-2.60556e-10
123589005	chr7:123589005:A:G	4.24543e-13	-1.80724	-1.21677
123589275	chr7:123589275:C:A	2.89406e-12	-2.59283e-10	-1.1046
123589602	chr7:123589602:A:G	2.63381e-12	-2.59283e-10	-1.19883
123589697	chr7:123589697:C:T	1.07611e-11	-2.59283e-10	0.208677
123590094	chr7:123590094:G:GT	2.68189e-12	-2.59283e-10	-1.18074
123590359	chr7:123590359:C:T	4.33007e-13	-1.78888	-1.21539
123590731	chr7:123590731:G:A	4.58211e-13	-1.76081	-1.18688
123590907	chr7:123590907:G:A	4.35054e-13	-1.78337	-1.21618
123591155	chr7:123591155:C:CTGAGACTTTGCTGAAGT	5.38053e-12	-2.59283e-10	-0.484476
123591479	chr7:123591479:C:T	4.31582e-13	-1.79077	-1.21679
123591683	chr7:123591683:T:C	4.38118e-13	-1.77566	-1.21687
123591883	chr7:123591883:T:C	2.59183e-12	-2.59283e-10	-1.2149
123591884	chr7:123591884:T:C	2.59316e-12	-2.59283e-10	-1.21439
123592441	chr7:123592441:C:T	1.21957e-09	2.7002	2.23879
123592479	chr7:123592479:G:A	6.24504e-13	-1.83115	-0.806915
123592540	chr7:123592540:G:T	4.30429e-13	-1.79368	-1.21656
123592720	chr7:123592720:C:T	4.29551e-13	-1.79601	-1.21627
123593036	chr7:123593036:G:C	5.67583e-12	-2.59283e-10	-0.431047
123593113	chr7:123593113:C:T	1.42832e-11	0.491823	-2.60556e-10
123593528	chr7:123593528:A:G	4.2822e-13	-1.7985	-1.21688
123593792	chr7:123593792:G:A	2.68909e-12	-2.59283e-10	-1.17806
123593899	chr7:123593899:G:A	4.34108e-13	-1.78576	-1.21597
123594258	chr7:123594258:C:T	6.80503e-13	-1.33632	-1.21586
123594382	chr7:123594382:C:A	4.31918e-13	-1.79095	-1.21584
123594390	chr7:123594390:C:T	3.30073e-12	-2.59283e-10	-0.973121
123595551	chr7:123595551:C:A	2.77465e-12	-2.59283e-10	-1.14674
123596020	chr7:123596020:A:G	2.76124e-12	-2.59283e-10	-1.15158
123596305	chr7:123596305:G:A	4.31966e-13	-1.8014	-1.20527
123596306	chr7:123596306:G:T	3.34007e-12	-2.59283e-10	-0.961272
123596560	chr7:123596560:C:A	4.34925e-13	-1.79406	-1.20578
123596599	chr7:123596599:G:C	7.22676e-13	-1.33959	-1.15247
123597016	chr7:123597016:C:T	4.32299e-13	-1.79793	-1.20798
123597367	chr7:123597367:A:G	6.47293e-10	2.63602	1.66952
123597558	chr7:123597558:G:A	5.74777e-12	-2.59283e-10	-0.418452
123597648	chr7:123597648:A:G	3.47962e-12	-2.59283e-10	-0.920339
123597649	chr7:123597649:T:C	1.07287e-12	-1.65084	-0.446087
123597700	chr7:123597700:A:G	3.70633e-12	0.223372	-1.08059
123597740	chr7:123597740:A:G	4.27507e-13	-1.80082	-1.21623
123597924	chr7:123597924:G:GTGTGTA	4.60804e-13	-1.90802	-1.03403
123598362	chr7:123598362:A:G	3.61418e-13	-1.9681	-1.21688
123599027	chr7:123599027:T:C	4.5055e-13	-1.76751	-1.19704
123599502	chr7:123599502:C:G	5.19784e-12	-2.59283e-10	-0.519021
123599952	chr7:123599952:A:C	3.62843e-13	-1.96581	-1.21524
123600220	chr7:123600220:C:T	5.68893e-12	-2.59283e-10	-0.428741
123600269	chr7:123600269:A:G	4.78051e-13	-1.74804	-1.15726
123600769	chr7:123600769:G:A	3.88279e-12	-2.59283e-10	-0.810708
123601241	chr7:123601241:T:G	2.61085e-12	-2.59283e-10	-1.20759
123602108	chr7:123602108:A:G	5.5988e-12	-2.59283e-10	-0.444711
123602379	chr7:123602379:T:A	4.34949e-13	-1.79417	-1.20562
123602472	chr7:123602472:G:A	4.34053e-13	-1.79323	-1.20862
123602629	chr7:123602629:T:C	2.65648e-12	-2.59283e-10	-1.19026
123602825	chr7:123602825:T:A	6.8585e-13	-1.3762	-1.16816
123603207	chr7:123603207:C:T	1.58994e-12	-0.752487	-0.951084
123603266	chr7:123603266:G:A	7.8096e-12	0.499153	-0.611062
123603289	chr7:123603289:A:G	5.29906e-12	-2.59283e-10	-0.499735
123603325	chr7:123603325:T:C	3.15958e-12	-2.59283e-10	-1.01683
123603399	chr7:123603399:T:C	7.00375e-13	-1.75859	-0.764808
123603460	chr7:123603460:A:G	5.89108e-12	-2.59283e-10	-0.393825
123603492	chr7:123603492:T:TGGTGTCTTTAAGAGGGTTTGTA	2.92373e-12	-2.59283e-10	-1.0944
123603508	chr7:123603508:G:A	6.28006e-13	-1.52283	-1.10964
123603612	chr7:123603612:T:C	5.20525e-12	-2.59283e-10	-0.517595
123603696	chr7:123603696:C:T	2.1041e-12	-1.42337	-2.60556e-10
123603792	chr7:123603792:A:G	6.43014e-12	-2.59283e-10	-0.306267
123603829	chr7:123603829:T:G	1.20905e-12	-1.97743	-2.60556e-10
123604057	chr7:123604057:G:A	5.55104e-12	-2.59283e-10	-0.453278
123604184	chr7:123604184:G:A	5.31692e-12	-2.59283e-10	-0.49637
123604657	chr7:123604657:A:G	5.32675e-12	-2.59283e-10	-0.494523
123604956	chr7:123604956:G:A	6.02562e-12	0.463938	-0.83518
123605311	chr7:123605311:C:T	4.45529e-13	-1.81393	-1.16182
123605543	chr7:123605543:C:T	5.50868e-12	-2.59283e-10	-0.460939
123606554	chr7:123606554:C:T	7.25017e-13	-1.3411	-1.14772
123606627	chr7:123606627:C:T	3.02517e-12	-2.59283e-10	-1.0603
123606812	chr7:123606812:T:C	2.59427e-12	-2.59283e-10	-1.21396
123606837	chr7:123606837:C:T	5.51945e-12	-2.59283e-10	-0.458986
123607544	chr7:123607544:TG:T	2.59896e-12	-2.59283e-10	-1.21215
123607801	chr7:123607801:A:G	1.66024e-12	-1.6603	-2.60556e-10
123608036	chr7:123608036:T:C	5.40722e-12	-2.59283e-10	-0.479528
123608133	chr7:123608133:A:G	2.65057e-12	-2.59283e-10	-1.19249
123608176	chr7:123608176:AG:A	5.51858e-12	-2.59283e-10	-0.459144
123608557	chr7:123608557:C:T	2.74847e-12	-2.59283e-10	-1.15622
123608584	chr7:123608584:T:C	5.53309e-12	-2.59283e-10	-0.456517
123608684	chr7:123608684:A:G	3.93606e-13	-1.92468	-1.17499
123608724	chr7:123608724:T:G	5.53273e-12	-2.59283e-10	-0.456582
123608798	chr7:123608798:C:T	5.53697e-12	-2.59283e-10	-0.455817
123608884	chr7:123608884:A:C	3.78198e-11	1.46557	-2.60556e-10
123609154	chr7:123609154:C:A	3.92004e-13	-1.92089	-1.18285
123609199	chr7:123609199:TA:T	7.18995e-13	-1.33734	-1.15983
123609269	chr7:123609269:G:A	2.68586e-12	-2.59283e-10	-1.17926
123610598	chr7:123610598:A:G	2.70163e-12	-2.59283e-10	-1.17341
123610614	chr7:123610614:C:T	4.84037e-13	-1.74235	-1.1505
123610670	chr7:123610670:T:C	5.8875e-12	-2.59283e-10	-0.394431
123610695	chr7:123610695:C:T	5.49965e-12	-2.59283e-10	-0.46258
123610899	chr7:123610899:T:C	2.65451e-12	-2.59283e-10	-1.191
123611000	chr7:123611000:C:T	4.94812e-13	-1.70018	-1.17066
123611054	chr7:123611054:A:G	3.98584e-13	-1.93332	-1.15378
123611101	chr7:123611101:A:G	1.38067e-11	-2.59283e-10	0.457894
123611150	chr7:123611150:C:T	5.26283e-12	-2.59283e-10	-0.506594
123611249	chr7:123611249:C:T	5.44939e-12	-2.59283e-10	-0.47176
123611293	chr7:123611293:A:C	5.50632e-12	-2.59283e-10	-0.461368
123611334	chr7:123611334:G:T	4.11509e-12	-0.752604	-2.60556e-10
123611444	chr7:123611444:G:A	5.53944e-12	-2.59283e-10	-0.45537
123611452	chr7:123611452:A:G	5.51278e-12	-2.59283e-10	-0.460194
123611453	chr7:123611453:C:CCTGA	5.76417e-12	-2.59283e-10	-0.415603
123611460	chr7:123611460:T:A	2.69498e-12	-2.59283e-10	-1.17587
123611580	chr7:123611580:G:C	3.07343e-12	-2.59283e-10	-1.04447
123611694	chr7:123611694:G:A	2.07382e-12	-1.74479	0.306916
123611756	chr7:123611756:T:A	1.20929e-12	-1.97723	-2.60556e-10
123611971	chr7:123611971:A:G	3.8332e-12	-0.823562	-2.60556e-10
123612233	chr7:123612233:C:T	2.66821e-12	-2.59283e-10	-1.18585
123612309	chr7:123612309:C:T	5.45703e-12	-2.59283e-10	-0.470358
123612335	chr7:123612335:T:C	5.47502e-12	-2.59283e-10	-0.467068
123612563	chr7:123612563:A:G	5.46534e-12	-2.59283e-10	-0.468837
123612812	chr7:123612812:G:A	7.85477e-13	-1.19675	-1.21198
123613135	chr7:123613135:T:C	2.71423e-12	-2.59283e-10	-1.16876
123613223	chr7:123613223:C:T	8.09961e-13	-1.16288	-1.21515
123613440	chr7:123613440:T:C	6.48305e-12	0.854846	-1.15292
123613686	chr7:123613686:A:C	5.459e-12	-2.59283e-10	-0.469997
123613975	chr7:123613975:G:A	5.77247e-12	-2.59283e-10	-0.414164
123613995	chr7:123613995:G:A	2.60352e-12	-2.59283e-10	-1.2104
123614002	chr7:123614002:T:C	5.72672e-12	-2.59283e-10	-0.422121
123614020	chr7:123614020:C:T	5.65997e-12	-2.59283e-10	-0.433846
123614052	chr7:123614052:C:A	5.14724e-13	-1.85672	-0.974664
123614253	chr7:123614253:T:C	5.17977e-12	-2.59283e-10	-0.522502
123614342	chr7:123614342:A:T	5.80752e-12	-2.59283e-10	-0.40811
123614482	chr7:123614482:C:T	2.87396e-12	-2.59283e-10	-1.11157
123614826	chr7:123614826:A:G	1.2971e-12	-0.823067	-1.08407
123615160	chr7:123615160:T:C	3.79187e-12	-2.59283e-10	-0.834403
123615168	chr7:123615168:C:A	2.59075e-12	-2.59283e-10	-1.21532
123615208	chr7:123615208:T:C	6.71943e-13	-1.35019	-1.21466
123615234	chr7:123615234:A:T	5.65262e-12	-2.59283e-10	-0.435144
123615417	chr7:123615417:G:A	2.14993e-12	-1.76253	0.360699
123615563	chr7:123615563:C:T	5.02067e-12	-2.59283e-10	-0.553701
123616375	chr7:123616375:G:A	2.59133e-12	-2.59283e-10	-1.21509
123616589	chr7:123616589:G:T	1.48062e-12	-0.608179	-1.16663
123616609	chr7:123616609:T:C	5.58981e-12	-2.59283e-10	-0.446319
123616719	chr7:123616719:G:A	5.4343e-12	-2.59283e-10	-0.474532
123616738	chr7:123616738:A:G	5.45037e-12	-2.59283e-10	-0.47158
123616747	chr7:123616747:T:G	2.64727e-12	-2.59283e-10	-1.19373
123616804	chr7:123616804:A:ACT	5.31816e-13	-1.83707	-0.96165
123616938	chr7:123616938:A:G	8.02251e-12	-2.59283e-10	-0.0850118
123617114	chr7:123617114:A:T	5.48276e-12	-2.59283e-10	-0.465656
123617314	chr7:123617314:G:A	7.59454e-13	-1.23009	-1.21233
123617338	chr7:123617338:A:G	2.81677e-12	-0.672514	-0.459159
123617801	chr7:123617801:C:T	1.2664e-12	-1.93109	-2.60556e-10
123618135	chr7:123618135:A:G	2.83218e-12	-2.59283e-10	-1.12622
123618220	chr7:123618220:G:A	6.5877e-12	-2.59283e-10	-0.282059
123618328	chr7:123618328:G:A	6.27375e-12	-2.59283e-10	-0.330889
123618339	chr7:123618339:C:T	2.58765e-12	-2.59283e-10	-1.21651
123618620	chr7:123618620:A:G	7.02677e-13	-1.80409	-0.716034
123618945	chr7:123618945:G:A	6.90782e-13	-1.97706	-0.560138
123619422	chr7:123619422:C:G	2.59079e-12	-2.59283e-10	-1.2153
123619583	chr7:123619583:G:A	4.63139e-12	-2.59283e-10	-0.634406
123619713	chr7:123619713:T:C	1.14846e-11	-2.59283e-10	0.273743
123620085	chr7:123620085:C:T	2.81461e-11	-2.59283e-10	1.17015
123620174	chr7:123620174:C:T	7.16302e-11	1.88305	0.221198
123620687	chr7:123620687:C:T	1.76875e-11	-2.59283e-10	0.705593
123620719	chr7:123620719:T:C	9.4674e-13	-1.96672	-0.255273
123620914	chr7:123620914:G:A	6.17658e-10	4.19783	0.0608414
123622116	chr7:123622116:T:C	2.58672e-12	-2.59283e-10	-1.21687
123622657	chr7:123622657:A:G	7.66035e-13	-1.96711	-0.466679
123622910	chr7:123622910:CA:C	1.66163e-11	-2.59283e-10	0.64312
123622987	chr7:123622987:C:G	2.58936e-12	-2.59283e-10	-1.21585
123623210	chr7:123623210:T:C	1.45154e-12	-1.79464	-2.60556e-10
123623434	chr7:123623434:T:C	2.82248e-11	-2.59283e-10	1.17294
123623454	chr7:123623454:C:T	2.58749e-12	-2.59283e-10	-1.21657
123624750	chr7:123624750:C:T	8.83832e-13	-1.97718	-0.313567
123625724	chr7:123625724:C:T	2.58768e-12	-2.59283e-10	-1.2165
123625816	chr7:123625816:A:C	2.46639e-11	-2.59283e-10	1.03808
123626040	chr7:123626040:G:A	4.658e-10	3.10782	0.868674
123626177	chr7:123626177:T:C	1.21206e-12	-1.97494	-2.60556e-10
123626215	chr7:123626215:T:G	2.81778e-12	-2.59283e-10	-1.13131
123626325	chr7:123626325:G:A	4.89778e-07	10.4516	0.482824
123626435	chr7:123626435:G:A	1.26023e-12	-1.93561	-0.000363586
123626776	chr7:123626776:T:C	1.49402e-11	-2.59283e-10	0.536791
123627027	chr7:123627027:C:T	1.24108e-11	-2.59283e-10	0.351303
123627083	chr7:123627083:T:C	1.2798e-11	-2.59283e-10	0.382022
123627146	chr7:123627146:C:T	2.59918e-12	-2.59283e-10	-1.21207
123628018	chr7:123628018:T:A	2.85538e-12	-2.59283e-10	-1.11806
123628635	chr7:123628635:A:T	2.58844e-12	-2.59283e-10	-1.21621
123629064	chr7:123629064:G:C	3.40867e-10	2.6207	1.04353
123629226	chr7:123629226:T:C	2.61303e-12	-2.59283e-10	-1.20675
123629472	chr7:123629472:T:C	2.82492e-12	-2.59283e-10	-1.12878
123629504	chr7:123629504:A:T	1.4934e-11	-2.59283e-10	0.536374
123629765	chr7:123629765:A:G	7.83067e-13	-1.91883	-0.492969
123629947	chr7:123629947:A:G	2.59063e-12	-2.59283e-10	-1.21536
123630333	chr7:123630333:A:T	6.79725e-13	-1.93004	-0.623287
123630446	chr7:123630446:G:A	1.31032e-12	-0.881724	-1.01527
123631138	chr7:123631138:T:C	5.56636e-07	10.5773	0.485111
123631166	chr7:123631166:T:C	4.99002e-12	-2.59283e-10	-0.559825
123631825	chr7:123631825:T:A	3.10706e-12	-2.59283e-10	-1.03359
123632224	chr7:123632224:T:C	3.80728e-10	2.75483	1.01999
123632502	chr7:123632502:T:TA	3.69551e-13	-1.94939	-1.21334
123632575	chr7:123632575:T:TAC	1.83776e-11	-2.59283e-10	0.743869
123632599	chr7:123632599:T:A	8.05008e-12	-0.0815813	-2.60556e-10
123632841	chr7:123632841:A:G	7.03186e-13	-1.33808	-1.18132
123633041	chr7:123633041:T:C	7.25638e-13	-1.89202	-0.595947
123633088	chr7:123633088:G:A	8.63589e-13	-1.95909	-0.354832
123633170	chr7:123633170:A:C	1.84307e-11	-2.59283e-10	0.746756
123633601	chr7:123633601:G:A	2.58685e-12	-2.59283e-10	-1.21682
123633952	chr7:123633952:T:C	2.60569e-12	-2.59283e-10	-1.20956
123634256	chr7:123634256:G:A	6.36743e-12	-2.59283e-10	-0.316068
123634782	chr7:123634782:G:A	8.0767e-12	-2.59283e-10	-0.0782806
123634938	chr7:123634938:A:G	8.39331e-13	-1.92456	-0.417857
123635448	chr7:123635448:T:A	1.8177e-11	-2.59283e-10	0.732893
123636143	chr7:123636143:G:A	8.36111e-10	3.92946	0.632037
123636557	chr7:123636557:C:T	3.62237e-12	-0.880134	-2.60556e-10
123636869	chr7:123636869:A:G	1.99014e-11	-2.59283e-10	0.823526
123636997	chr7:123636997:T:C	4.02331e-12	-2.59283e-10	-0.775158
123637631	chr7:123637631:A:G	3.54118e-12	-2.59283e-10	-0.902804
123637700	chr7:123637700:C:T	1.21304e-12	-1.97413	-2.60556e-10
123638303	chr7:123638303:T:G	2.61247e-12	-2.59283e-10	-1.20697
123638305	chr7:123638305:C:T	2.30022e-11	0.968327	-2.60556e-10
123638831	chr7:123638831:G:A	2.7112e-12	-2.59283e-10	-1.16987
123639543	chr7:123639543:A:G	2.70498e-12	-2.59283e-10	-1.17217
123640258	chr7:123640258:G:A	5.59744e-12	-0.444954	-2.60556e-10
123640421	chr7:123640421:C:T	2.51227e-09	4.60578	1.05589
123640911	chr7:123640911:A:T	2.84543e-12	-2.59283e-10	-1.12155
123641075	chr7:123641075:A:T	2.59198e-12	-2.59283e-10	-1.21484
123641226	chr7:123641226:G:A	2.60636e-12	-2.59283e-10	-1.20931
123641259	chr7:123641259:T:A	4.46524e-12	-2.59283e-10	-0.670941
123641293	chr7:123641293:G:A	3.95444e-12	-2.59283e-10	-0.792423
123641523	chr7:123641523:T:C	2.76498e-12	-2.59283e-10	-1.15023
123642113	chr7:123642113:G:A	2.60879e-12	-2.59283e-10	-1.20838
123642443	chr7:123642443:G:A	2.7077e-12	-2.59283e-10	-1.17117
123642444	chr7:123642444:C:A	2.73356e-12	-2.59283e-10	-1.16166
123643180	chr7:123643180:G:A	5.69815e-13	-1.94512	-0.784583
123643895	chr7:123643895:T:C	9.84688e-05	16.238	-2.60556e-10
123645424	chr7:123645424:A:T	7.2662e-13	-1.69651	-0.790103
123645524	chr7:123645524:T:C	8.1484e-13	-1.93233	-0.439692
123645647	chr7:123645647:G:A	2.7097e-12	-2.59283e-10	-1.17043
123646358	chr7:123646358:T:C	5.27333e-13	-1.88459	-0.922594
123646359	chr7:123646359:G:A	2.60119e-12	-2.59283e-10	-1.21129
123646729	chr7:123646729:C:T	2.5867e-12	-2.59283e-10	-1.21688
123647180	chr7:123647180:AG:A	2.62955e-12	-2.59283e-10	-1.20045
123647591	chr7:123647591:T:G	2.62955e-12	-2.59283e-10	-1.20045
123647950	chr7:123647950:G:T	2.69299e-12	-2.59283e-10	-1.17661
123647951	chr7:123647951:GACAT:G	2.62958e-12	-2.59283e-10	-1.20044
123647955	chr7:123647955:T:C	1.82202e-11	0.735268	-2.60556e-10
123648803	chr7:123648803:T:C	2.76142e-12	-2.59283e-10	-1.15152
123649087	chr7:123649087:A:G	7.59671e-13	-1.92807	-0.514063
123649658	chr7:123649658:A:G	1.57311e-11	-2.59283e-10	0.588378
123650376	chr7:123650376:A:G	2.62135e-12	-2.59283e-10	-1.20357
123650600	chr7:123650600:T:C	2.60505e-12	-2.59283e-10	-1.20981
123650642	chr7:123650642:T:C	2.5867e-12	-2.59283e-10	-1.21688
123650799	chr7:123650799:G:A	2.63621e-12	-2.59283e-10	-1.19792
123651029	chr7:123651029:A:G	2.79676e-12	-2.59283e-10	-1.1388
123651260	chr7:123651260:C:T	1.31804e-12	-1.75961	-0.131509
123651591	chr7:123651591:T:C	2.59546e-12	-2.59283e-10	-1.2135
123651619	chr7:123651619:G:A	2.09042e-12	-1.4299	-2.60556e-10
123652101	chr7:123652101:TCTTC:T	2.64355e-12	-2.59283e-10	-1.19514
123653045	chr7:123653045:C:T	2.8403e-12	-2.59283e-10	-1.12335
123653098	chr7:123653098:A:C	4.78529e-13	-1.91236	-0.991939
123653148	chr7:123653148:A:G	2.63662e-12	-2.59283e-10	-1.19776
123653288	chr7:123653288:A:T	4.69451e-13	-1.94688	-0.976577
123653475	chr7:123653475:T:C	1.84828e-12	-1.55301	-2.60556e-10
123653520	chr7:123653520:T:C	2.83847e-12	-2.59283e-10	-1.124
123654677	chr7:123654677:C:A	1.39837e-11	-2.59283e-10	0.47063
123655362	chr7:123655362:G:A	2.62584e-12	-2.59283e-10	-1.20186
123655818	chr7:123655818:G:A	2.94454e-12	-2.59283e-10	-1.08731
123655910	chr7:123655910:C:T	5.79216e-09	6.64157	-0.144576
123656266	chr7:123656266:C:A	1.35207e-12	-1.79357	-0.07206
123656328	chr7:123656328:C:A	1.36608e-11	-2.59283e-10	0.447263
123656551	chr7:123656551:T:A	6.13285e-09	6.68735	-0.133199
123656748	chr7:123656748:C:T	2.62731e-12	-1.2013	-2.60556e-10
123657028	chr7:123657028:G:A	1.30139e-12	-1.90383	-2.60556e-10
123657088	chr7:123657088:G:A	1.76725e-12	-1.59784	-2.60556e-10
123657406	chr7:123657406:C:G	5.64477e-09	6.632	-0.160784
123657739	chr7:123657739:C:T	6.60993e-12	-0.278691	-2.60556e-10
123657976	chr7:123657976:A:G	2.59041e-12	-2.59283e-10	-1.21545
123658106	chr7:123658106:G:A	8.6884e-13	-1.89229	-0.415567
123658830	chr7:123658830:A:G	2.94927e-12	-2.59283e-10	-1.08571
123659063	chr7:123659063:C:T	2.58816e-12	-2.59283e-10	-1.21632
123659250	chr7:123659250:T:C	1.81021e-12	-1.83713	0.263313
123659801	chr7:123659801:A:G	6.63086e-13	-1.80122	-0.77689
123660108	chr7:123660108:G:A	4.63348e-07	10.2383	0.640637
123660252	chr7:123660252:T:G	2.59871e-12	-2.59283e-10	-1.21225
123660763	chr7:123660763:GAA:G	1.56517e-11	-2.59283e-10	0.583317
123661337	chr7:123661337:T:A	1.24741e-12	-1.94619	-2.60556e-10
123661753	chr7:123661753:T:A	6.63786e-13	-1.96781	-0.609245
123661886	chr7:123661886:A:G	7.00001e-13	-1.84415	-0.679785
123662048	chr7:123662048:T:C	1.22104e-12	-1.96756	-2.60556e-10
123663351	chr7:123663351:A:G	3.23126e-12	-2.59283e-10	-0.994392
123663423	chr7:123663423:A:G	7.18682e-13	-1.85977	-0.637834
123664314	chr7:123664314:C:A	1.20982e-12	-1.97679	-2.60556e-10
123664555	chr7:123664555:G:A	7.58181e-13	-1.86322	-0.580873
123664667	chr7:123664667:G:A	2.84061e-12	-2.59283e-10	-1.12325
123664781	chr7:123664781:C:A	4.16459e-12	-2.59283e-10	-0.740645
123665263	chr7:123665263:C:T	8.00145e-12	-2.59283e-10	-0.087641
123665390	chr7:123665390:A:C	3.69694e-13	-1.94978	-1.21256
123665782	chr7:123665782:A:T	7.15494e-13	-1.86087	-0.641178
123665940	chr7:123665940:G:A	2.74096e-12	-2.59283e-10	-1.15895
123666416	chr7:123666416:G:A	7.23888e-13	-1.85098	-0.639406
123666558	chr7:123666558:T:C	3.70576e-09	4.89867	1.15171
123666694	chr7:123666694:C:T	2.65981e-12	-2.59283e-10	-1.18901
123667454	chr7:123667454:A:T	3.33295e-07	10.0223	0.527201
123668141	chr7:123668141:A:G	6.82587e-13	-1.84455	-0.704579
123668921	chr7:123668921:A:G	5.60987e-12	-2.59283e-10	-0.442736
123669484	chr7:123669484:A:T	6.26324e-09	6.72362	-0.148436
123669788	chr7:123669788:G:C	2.18791e-10	4.43308	-1.21223
123669900	chr7:123669900:A:G	4.19392e-12	-2.59283e-10	-0.733628
123670029	chr7:123670029:T:C	2.44942e-07	9.87478	0.366735
123670574	chr7:123670574:G:A	6.6404e-09	6.75656	-0.122899
123670882	chr7:123670882:C:T	2.58669e-12	-2.59283e-10	-1.21688
123671353	chr7:123671353:T:A	2.73835e-12	-2.59283e-10	-1.15991
123671730	chr7:123671730:TCTATCC:T	1.31276e-12	-1.89513	-2.60556e-10
123671995	chr7:123671995:C:A	1.2101e-12	-1.97656	-2.60556e-10
123672338	chr7:123672338:T:C	1.37252e-12	-1.86297	0.0123499
123672561	chr7:123672561:C:G	2.72829e-12	-2.59283e-10	-1.16359
123672793	chr7:123672793:T:G	3.52652e-07	9.96667	0.639304
123672913	chr7:123672913:T:G	2.74005e-12	-2.59283e-10	-1.15929
123673160	chr7:123673160:C:T	2.82236e-12	-2.59283e-10	-1.12969
123673519	chr7:123673519:T:C	6.53613e-13	-1.88309	-0.709413
123673729	chr7:123673729:G:T	2.62852e-12	-2.59283e-10	-1.20084
123673910	chr7:123673910:T:C	2.60366e-12	-2.59283e-10	-1.21034
123674392	chr7:123674392:T:C	1.33967e-12	-1.8692	-0.00564054
123674564	chr7:123674564:G:T	6.6017e-13	-1.88604	-0.696485
123675120	chr7:123675120:T:C	6.58013e-13	-1.87199	-0.713804
123675168	chr7:123675168:G:A	6.76261e-09	6.11975	0.532147
123675223	chr7:123675223:T:C	3.20109e-12	-2.59283e-10	-1.00377
123676467	chr7:123676467:T:C	2.61317e-12	-2.59283e-10	-1.2067
123677086	chr7:123677086:A:G	2.36562e-10	3.75845	-0.459507
123677130	chr7:123677130:C:T	7.21224e-13	-1.8343	-0.659774
123678424	chr7:123678424:G:T	6.04824e-09	6.66368	-0.123421
123678503	chr7:123678503:AC:A	1.24171e-12	-1.90236	-0.0484161
123678642	chr7:123678642:C:A	6.36986e-13	-1.87255	-0.745725
123678830	chr7:123678830:CAAAG:C	5.32026e-12	-2.59283e-10	-0.495741
123679029	chr7:123679029:G:A	2.74451e-12	-2.59283e-10	-1.15766
123679259	chr7:123679259:AAAAT:A	1.10304e-12	-1.8315	-0.237688
123679583	chr7:123679583:T:C	6.69951e-13	-1.97593	-0.59188
123680106	chr7:123680106:C:T	6.91871e-13	-1.97721	-0.55841
123680381	chr7:123680381:C:T	5.56599e-09	5.22608	1.23109
123680485	chr7:123680485:T:C	3.56122e-07	10.1175	0.49827
123680824	chr7:123680824:T:C	1.35172e-11	-2.59283e-10	0.436699
123681112	chr7:123681112:G:A	2.95786e-12	-1.0828	-2.60556e-10
123681504	chr7:123681504:CAG:C	1.27849e-06	9.98518	1.90875
123681924	chr7:123681924:C:A	7.48463e-09	6.86287	-0.109527
123681982	chr7:123681982:G:T	1.20949e-12	-1.97707	-2.60556e-10
123682134	chr7:123682134:G:A	1.34354e-11	-2.59283e-10	0.430629
123682209	chr7:123682209:A:C	3.67493e-12	-2.59283e-10	-0.86573
123682662	chr7:123682662:T:A	6.86788e-13	-1.84921	-0.693785
123682725	chr7:123682725:G:C	3.96362e-07	10.0743	0.648505
123683030	chr7:123683030:C:G	3.38213e-12	-0.948758	-2.60556e-10
123683624	chr7:123683624:T:C	2.73921e-12	-2.59283e-10	-1.15959
123684691	chr7:123684691:CCAG:C	6.56003e-13	-1.87932	-0.709529
123684903	chr7:123684903:T:C	2.71508e-12	-2.59283e-10	-1.16844
123685285	chr7:123685285:A:G	6.18268e-13	-1.88376	-0.764332
123685297	chr7:123685297:A:T	2.19061e-11	0.919503	-2.60556e-10
123685405	chr7:123685405:C:T	7.05577e-13	-1.84187	-0.674135
123685805	chr7:123685805:A:G	8.60142e-12	-2.59283e-10	-0.0153366
123685905	chr7:123685905:T:C	2.66684e-12	-2.59283e-10	-1.18637
123686001	chr7:123686001:T:C	1.35167e-11	-2.59283e-10	0.436664
123686281	chr7:123686281:T:C	4.14162e-12	-0.746177	-2.60556e-10
123687806	chr7:123687806:T:C	6.07661e-13	-1.89435	-0.771054
123688485	chr7:123688485:C:T	2.72825e-12	-2.59283e-10	-1.1636
123689029	chr7:123689029:TC:T	3.13623e-12	-2.59283e-10	-1.02424
123689570	chr7:123689570:T:C	3.03274e-12	-2.59283e-10	-1.0578
123689796	chr7:123689796:ATAAT:A	6.15142e-13	-1.87639	-0.776774
123690071	chr7:123690071:T:C	3.74114e-12	-2.59283e-10	-0.847873
123690293	chr7:123690293:C:T	6.16617e-12	-0.348185	-2.60556e-10
123691156	chr7:123691156:C:G	1.06937e-12	-1.55831	-0.541889
123691340	chr7:123691340:T:C	2.65207e-12	-2.59283e-10	-1.19192
123691399	chr7:123691399:A:T	2.71273e-12	-2.59283e-10	-1.16931
123691603	chr7:123691603:C:CATACT	2.74016e-12	-2.59283e-10	-1.15925
123691914	chr7:123691914:C:G	2.71266e-12	-2.59283e-10	-1.16933
123692094	chr7:123692094:A:G	1.03108e-11	-2.59283e-10	0.16593
123693074	chr7:123693074:T:C	1.34222e-11	-2.59283e-10	0.429646
123693079	chr7:123693079:C:T	3.71226e-12	-2.59283e-10	-0.855622
123693235	chr7:123693235:A:G	3.06123e-12	-2.59283e-10	-1.04845
123694190	chr7:123694190:T:A	3.32732e-12	-2.59283e-10	-0.965098
123694208	chr7:123694208:A:G	3.04903e-12	-2.59283e-10	-1.05244
123694278	chr7:123694278:T:G	4.12299e-07	10.1649	0.597302
123694642	chr7:123694642:GT:G	6.73041e-13	-1.82496	-0.738252
123694693	chr7:123694693:G:A	2.74899e-12	-2.59283e-10	-1.15603
123694911	chr7:123694911:T:C	7.14418e-13	-1.31336	-1.19019
123695296	chr7:123695296:A:G	1.31105e-12	-1.85811	-0.0383178
123695630	chr7:123695630:C:T	1.22682e-12	-1.96284	-2.60556e-10
123696750	chr7:123696750:G:A	5.6167e-09	5.21811	1.24812
123697119	chr7:123697119:GAAAGT:G	1.08683e-06	9.96056	1.77094
123697267	chr7:123697267:T:C	2.94484e-12	-1.08721	-2.60556e-10
123697680	chr7:123697680:G:C	6.53287e-13	-1.86796	-0.72504
123697819	chr7:123697819:C:T	6.48273e-13	-1.81033	-0.79038
123698234	chr7:123698234:A:G	2.62077e-12	-2.59283e-10	-1.20379
123698586	chr7:123698586:C:T	2.94767e-12	-1.08625	-2.60556e-10
123698659	chr7:123698659:G:C	1.25997e-12	-1.87012	-0.0660588
123699123	chr7:123699123:C:T	6.82269e-13	-1.84519	-0.704401
123699223	chr7:123699223:C:T	2.78455e-12	-2.59283e-10	-1.14318
123699867	chr7:123699867:C:T	5.22879e-09	5.17233	1.22234
123701068	chr7:123701068:A:G	2.58852e-12	-2.59283e-10	-1.21618
123701069	chr7:123701069:G:C	4.52132e-09	5.25918	0.990115
123701270	chr7:123701270:A:C	2.89074e-12	-2.59283e-10	-1.10575
123701456	chr7:123701456:A:C	3.42354e-12	-2.59283e-10	-0.936588
123701884	chr7:123701884:T:G	3.19265e-07	9.86214	0.644377
123703034	chr7:123703034:T:C	1.47844e-11	-2.59283e-10	0.526309
123703665	chr7:123703665:A:G	6.9174e-13	-1.85014	-0.685667
123705835	chr7:123705835:T:C	6.60871e-13	-1.97734	-0.604125
123705843	chr7:123705843:T:C	1.51783e-11	-2.59283e-10	0.5526
123707009	chr7:123707009:A:C	6.0677e-09	6.60063	-0.0571615
123707179	chr7:123707179:T:C	3.71345e-12	-2.59283e-10	-0.855302
123707214	chr7:123707214:C:T	3.5536e-12	0.287286	-1.18659
123707439	chr7:123707439:T:C	5.81687e-12	-2.59283e-10	-0.406501
123708302	chr7:123708302:G:T	8.28198e-13	-1.96358	-0.392189
123708357	chr7:123708357:G:A	1.22004e-12	-1.96838	-2.60556e-10
123708690	chr7:123708690:C:T	6.69951e-09	6.68205	-0.0395259
123708935	chr7:123708935:G:A	1.87403e-11	0.763414	-2.60556e-10
123709523	chr7:123709523:A:T	2.71872e-12	-1.1671	-2.60556e-10
123709572	chr7:123709572:G:T	6.68089e-12	-2.59283e-10	-0.268012
123709573	chr7:123709573:T:G	6.98039e-09	6.81459	-0.130992
123709870	chr7:123709870:G:A	6.96604e-13	-1.80353	-0.72527
123710006	chr7:123710006:C:T	7.18807e-13	-1.8429	-0.654526
123710481	chr7:123710481:T:C	7.1606e-13	-1.82186	-0.679398
123711165	chr7:123711165:G:C	2.66934e-12	-2.59283e-10	-1.18543
123711468	chr7:123711468:A:G	2.7409e-12	-1.15898	-2.60556e-10
123711554	chr7:123711554:C:A	2.88138e-12	-2.59283e-10	-1.10899
123711766	chr7:123711766:C:T	1.34715e-11	-2.59283e-10	0.433314
123711818	chr7:123711818:G:A	3.77435e-12	-2.59283e-10	-0.839035
123712253	chr7:123712253:T:C	1.01062e-06	9.71615	1.94266
123713083	chr7:123713083:TTAA:T	1.21478e-12	-1.9727	-2.60556e-10
123713360	chr7:123713360:G:A	1.31853e-12	-1.84748	-0.0432697
123713432	chr7:123713432:T:C	2.70592e-12	-2.59283e-10	-1.17182
123713643	chr7:123713643:C:T	4.73474e-12	-0.612337	-2.60556e-10
123713654	chr7:123713654:G:C	6.99893e-13	-1.84065	-0.68344
123714482	chr7:123714482:A:G	7.16052e-09	6.82813	-0.119052
123714753	chr7:123714753:T:C	1.26765e-12	-1.83805	-0.092053
123714849	chr7:123714849:T:C	3.05888e-12	-2.59283e-10	-1.04921
123715429	chr7:123715429:T:C	6.57575e-09	6.79216	-0.168281
123715640	chr7:123715640:C:G	1.40768e-12	-1.82532	-2.60556e-10
123715723	chr7:123715723:G:C	2.60409e-12	-2.59283e-10	-1.21018
123715920	chr7:123715920:A:G	3.76754e-12	-2.59283e-10	-0.840841
123716008	chr7:123716008:C:T	6.85117e-09	6.7575	-0.092586
123716586	chr7:123716586:A:G	3.90369e-13	-1.9198	-1.18812
123716588	chr7:123716588:C:G	1.26925e-12	-1.86486	-0.0639732
123716673	chr7:123716673:G:A	2.79417e-12	-2.59283e-10	-1.13973
123716841	chr7:123716841:A:G	7.354e-12	-0.172019	-2.60556e-10
123716867	chr7:123716867:A:C	5.97796e-09	6.58947	-0.0609042
123717224	chr7:123717224:C:A	3.68018e-12	-2.59283e-10	-0.864303
123717455	chr7:123717455:C:T	4.62962e-12	-2.59283e-10	-0.634789
123717574	chr7:123717574:T:C	3.82187e-12	-2.59283e-10	-0.826523
123717592	chr7:123717592:A:G	6.57512e-09	6.6498	-0.026017
123718093	chr7:123718093:GTTAA:G	1.2679e-12	-1.85453	-0.0753708
123718295	chr7:123718295:G:C	3.42354e-12	-2.59283e-10	-0.936588
123718484	chr7:123718484:AAGAT:A	8.86888e-12	-2.59283e-10	0.0152845
123718700	chr7:123718700:T:C	2.94412e-07	9.71046	0.715007
123719011	chr7:123719011:T:G	4.92902e-13	-1.9637	-0.911009
123719218	chr7:123719218:A:G	3.75939e-12	-2.59283e-10	-0.843007
123719225	chr7:123719225:T:C	3.35495e-12	-2.59283e-10	-0.956828
123719953	chr7:123719953:A:C	5.28253e-09	5.10882	1.29608
123720123	chr7:123720123:A:C	2.61304e-12	-2.59283e-10	-1.20675
123720298	chr7:123720298:T:C	1.68958e-07	9.48432	0.385827
123720673	chr7:123720673:T:C	2.71404e-12	-2.59283e-10	-1.16882
123720681	chr7:123720681:C:G	2.66975e-12	-1.18528	-2.60556e-10
123721226	chr7:123721226:T:C	2.7e-12	-2.59283e-10	-1.17401
123721318	chr7:123721318:C:CTT	5.73254e-12	-2.59283e-10	-0.421105
123721391	chr7:123721391:T:C	1.35354e-11	-2.59283e-10	0.438045
123721719	chr7:123721719:C:T	1.2589e-12	-1.84311	-0.0939178
123721856	chr7:123721856:C:T	7.15288e-13	-1.82178	-0.680552
123721882	chr7:123721882:A:ATAACT	6.93698e-13	-1.77783	-0.755157
123722016	chr7:123722016:G:A	1.3391e-12	-1.84508	-0.0301861
123722365	chr7:123722365:A:T	2.69018e-12	-1.17766	-2.60556e-10
123722638	chr7:123722638:C:T	3.4226e-12	-2.59283e-10	-0.936864
123723058	chr7:123723058:T:C	5.63176e-12	-2.59283e-10	-0.438841
123723105	chr7:123723105:T:C	6.71283e-12	-2.59283e-10	-0.263243
123723604	chr7:123723604:A:G	6.38027e-09	6.76356	-0.169859
123724003	chr7:123724003:T:C	2.62678e-12	-2.59283e-10	-1.20151
123724073	chr7:123724073:T:C	7.43411e-13	-1.82303	-0.640738
123724290	chr7:123724290:CAATT:C	2.71752e-12	-2.59283e-10	-1.16754
123724318	chr7:123724318:C:T	3.50082e-12	-2.59283e-10	-0.914266
123724372	chr7:123724372:T:C	2.59514e-12	-2.59283e-10	-1.21362
123725068	chr7:123725068:G:A	6.4359e-09	6.7974	-0.195015
123725652	chr7:123725652:C:T	1.28085e-11	-2.59283e-10	0.382844
123725734	chr7:123725734:C:T	1.27623e-12	-1.86711	-0.0562363
123726803	chr7:123726803:T:C	2.88441e-12	-2.59283e-10	-1.10794
123727130	chr7:123727130:A:G	1.25065e-12	-1.9436	-2.60556e-10
123727639	chr7:123727639:C:T	4.78803e-13	-1.97186	-0.931873
123727967	chr7:123727967:TTAATG:T	2.63086e-12	-2.59283e-10	-1.19995
123728015	chr7:123728015:A:G	1.22249e-12	-1.96637	-2.60556e-10
123728434	chr7:123728434:G:A	1.30656e-12	-1.83257	-0.0673013
123728990	chr7:123728990:T:C	6.22994e-13	-1.85279	-0.787695
123729106	chr7:123729106:G:C	2.58884e-12	-2.59283e-10	-1.21605
123729420	chr7:123729420:A:G	3.69418e-12	-2.59283e-10	-0.860505
123729458	chr7:123729458:G:A	1.01664e-11	0.151826	-2.60556e-10
123729485	chr7:123729485:T:C	6.59696e-13	-1.7845	-0.798739
123730656	chr7:123730656:A:G	1.33487e-12	-1.82692	-0.0515138
123730972	chr7:123730972:C:A	1.24376e-12	-1.84508	-0.104043
123731448	chr7:123731448:T:C	6.57999e-12	-2.59283e-10	-0.28323
123731833	chr7:123731833:A:G	2.74997e-12	-2.59283e-10	-1.15567
123732046	chr7:123732046:G:A	2.96115e-12	-2.59283e-10	-1.08168
123732199	chr7:123732199:G:A	2.97858e-12	-1.07582	-2.60556e-10
123733568	chr7:123733568:T:C	1.30136e-12	-1.85075	-0.053104
123734070	chr7:123734070:G:A	7.0477e-12	-2.59283e-10	-0.214562
123734358	chr7:123734358:A:G	7.14638e-13	-1.80644	-0.696806
123734666	chr7:123734666:G:T	4.18821e-12	-2.59283e-10	-0.73499
123734712	chr7:123734712:A:G	1.30694e-12	-1.83602	-0.0635587
123735337	chr7:123735337:T:C	2.74333e-12	-2.59283e-10	-1.15809
123736240	chr7:123736240:A:G	2.66233e-12	-2.59283e-10	-1.18806
123736298	chr7:123736298:TCTC:T	2.37112e-10	4.50926	-1.20799
123736506	chr7:123736506:G:A	1.27292e-12	-1.82511	-0.100838
123736801	chr7:123736801:A:T	7.4174e-09	6.91315	-0.168826
123736861	chr7:123736861:T:C	1.34533e-12	-1.87063	-2.60556e-10
123737012	chr7:123737012:G:A	1.32178e-12	-1.88177	-0.00651422
123737159	chr7:123737159:A:G	1.2665e-12	-1.83568	-0.09532
123737466	chr7:123737466:C:T	3.57185e-12	-2.59283e-10	-0.89418
123737990	chr7:123737990:A:C	3.34275e-12	-2.59283e-10	-0.960469
123738417	chr7:123738417:C:A	1.2297e-12	-1.90263	-0.0578597
123738723	chr7:123738723:G:T	2.09869e-12	-1.42595	-2.60556e-10
123738977	chr7:123738977:C:T	1.39459e-12	-1.83466	-2.60556e-10
123739138	chr7:123739138:T:G	3.77728e-12	-2.59283e-10	-0.838259
123739463	chr7:123739463:A:C	6.84446e-12	-2.59283e-10	-0.243824
123739512	chr7:123739512:TCAGTA:T	2.8687e-12	-2.59283e-10	-1.1134
123739557	chr7:123739557:T:C	6.43307e-09	5.43005	1.17189
123739623	chr7:123739623:T:C	3.01e-12	-2.59283e-10	-1.06532
123740135	chr7:123740135:A:C	2.74523e-12	-2.59283e-10	-1.1574
123740174	chr7:123740174:A:G	8.64677e-12	-2.59283e-10	-0.0100775
123740454	chr7:123740454:GATTT:G	4.98616e-13	-1.78901	-1.07417
123740490	chr7:123740490:T:G	5.94646e-12	-2.59283e-10	-0.384468
123740627	chr7:123740627:C:G	7.07322e-13	-1.83949	-0.674039
123740767	chr7:123740767:T:C	1.26301e-12	-1.85545	-0.078318
123741149	chr7:123741149:T:C	2.72094e-12	-2.59283e-10	-1.16629
123741262	chr7:123741262:T:C	2.61415e-12	-2.59283e-10	-1.20633
123741476	chr7:123741476:G:C	6.12822e-09	5.31829	1.2351
123742098	chr7:123742098:A:C	1.08025e-12	-1.84273	-0.247341
123742236	chr7:123742236:C:T	1.02877e-12	-1.85752	-0.28138
123742264	chr7:123742264:A:G	2.66084e-12	-2.59283e-10	-1.18862
123742375	chr7:123742375:A:T	6.40139e-12	-2.59283e-10	-0.310749
123742455	chr7:123742455:C:T	6.55157e-13	-1.9662	-0.623938
123742662	chr7:123742662:CA:C	2.7187e-12	-2.59283e-10	-1.16711
123742867	chr7:123742867:A:G	2.71772e-12	-2.59283e-10	-1.16747
123742878	chr7:123742878:G:A	1.20952e-12	-1.97704	-2.60556e-10
123743407	chr7:123743407:G:A	8.99405e-11	3.54614	-1.21426
123743835	chr7:123743835:T:G	2.66565e-12	-2.59283e-10	-1.18681
123743922	chr7:123743922:G:A	2.33179e-12	-1.32063	-2.60556e-10
123744262	chr7:123744262:A:G	2.1473e-12	-1.40305	-2.60556e-10
123744282	chr7:123744282:A:C	2.74172e-12	-2.59283e-10	-1.15868
123744290	chr7:123744290:C:T	2.67304e-12	-2.59283e-10	-1.18405
123744392	chr7:123744392:T:C	2.73874e-12	-2.59283e-10	-1.15976
123744513	chr7:123744513:G:A	2.9475e-12	-2.59283e-10	-1.08631
123744727	chr7:123744727:T:C	3.63591e-09	5.04557	0.985776
123745862	chr7:123745862:G:A	7.72474e-12	-0.122836	-2.60556e-10
123746428	chr7:123746428:T:C	3.67221e-12	-2.59283e-10	-0.866471
123747900	chr7:123747900:C:G	7.51928e-12	-2.59283e-10	-0.149793
123748422	chr7:123748422:G:C	4.16978e-12	-0.7394	-2.60556e-10
123748458	chr7:123748458:C:T	3.86724e-12	-2.59283e-10	-0.814723
123748954	chr7:123748954:C:A	7.71348e-12	-0.124295	-2.60556e-10
123749452	chr7:123749452:T:C	4.00466e-12	-2.59283e-10	-0.779806
123750004	chr7:123750004:A:G	1.06235e-12	-1.88333	-0.223456
123750240	chr7:123750240:T:C	2.90687e-12	-2.59283e-10	-1.10019
123750502	chr7:123750502:G:A	2.7474e-12	-2.59283e-10	-1.15661
123751005	chr7:123751005:C:T	7.73342e-13	-1.41744	-1.00685
123751312	chr7:123751312:C:T	1.81698e-12	-1.57009	-2.60556e-10
123751502	chr7:123751502:A:G	2.93309e-12	-2.59283e-10	-1.09121
123751587	chr7:123751587:C:T	5.84837e-13	-1.93074	-0.772945
123751966	chr7:123751966:A:T	2.69889e-12	-2.59283e-10	-1.17442
123752078	chr7:123752078:T:TG	1.20906e-12	-1.97742	-2.60556e-10
123752670	chr7:123752670:AC:A	4.32881e-12	-2.59283e-10	-0.70197
123752711	chr7:123752711:C:T	3.44691e-12	-2.59283e-10	-0.929786
123753277	chr7:123753277:A:T	2.96021e-12	-2.59283e-10	-1.082
123753422	chr7:123753422:G:C	3.39609e-12	-2.59283e-10	-0.944638
123754210	chr7:123754210:T:C	3.01804e-12	-2.59283e-10	-1.06266
123754406	chr7:123754406:C:T	3.58998e-07	10.6848	-0.061007
123754556	chr7:123754556:C:G	5.07823e-09	6.56569	-0.20024
123754687	chr7:123754687:T:A	2.75128e-12	-2.59283e-10	-1.1552
123754688	chr7:123754688:C:T	2.75346e-12	-2.59283e-10	-1.1544
123755146	chr7:123755146:A:G	7.58188e-09	5.53877	1.22748
123755152	chr7:123755152:G:A	2.17267e-12	-1.39131	-2.60556e-10
123755401	chr7:123755401:G:A	3.01711e-12	-2.59283e-10	-1.06296
123755469	chr7:123755469:C:T	2.64739e-12	-2.59283e-10	-1.19369
123755929	chr7:123755929:A:G	6.44781e-13	-1.91381	-0.692295
123756207	chr7:123756207:A:G	4.12283e-12	-2.59283e-10	-0.750725
123756325	chr7:123756325:C:T	2.34125e-12	-1.31658	-2.60556e-10
123756460	chr7:123756460:A:G	1.10088e-08	5.80627	1.33292
123757048	chr7:123757048:A:T	4.90227e-09	6.56746	-0.237272
123757247	chr7:123757247:A:G	2.58728e-12	-2.59283e-10	-1.21666
123757677	chr7:123757677:C:A	7.21477e-13	-1.97204	-0.521677
123757777	chr7:123757777:G:A	5.81688e-09	6.75112	-0.249863
123758230	chr7:123758230:C:T	3.01711e-12	-2.59283e-10	-1.06296
123758260	chr7:123758260:T:C	4.14702e-12	-2.59283e-10	-0.744874
123758319	chr7:123758319:C:CA	1.28194e-08	5.83994	1.45151
123758691	chr7:123758691:TAGG:T	7.47563e-12	-2.59283e-10	-0.155616
123759114	chr7:123759114:G:A	2.75624e-12	-2.59283e-10	-1.1534
123759405	chr7:123759405:C:T	3.95992e-12	-2.59283e-10	-0.791039
123759630	chr7:123759630:C:T	6.37028e-09	6.95825	-0.366114
123760196	chr7:123760196:A:G	2.67221e-12	-2.59283e-10	-1.18436
123760440	chr7:123760440:C:G	2.58729e-12	-2.59283e-10	-1.21665
123760489	chr7:123760489:A:G	6.89488e-13	-1.87891	-0.660159
123760633	chr7:123760633:C:T	4.14398e-12	-2.59283e-10	-0.745607
123760819	chr7:123760819:C:T	6.79078e-09	6.93926	-0.283205
123761183	chr7:123761183:G:T	8.23661e-09	7.18986	-0.340778
123761483	chr7:123761483:A:G	1.04725e-06	11.2769	0.417493
123761639	chr7:123761639:T:C	1.06613e-08	5.84113	1.26598
123761710	chr7:123761710:G:A	8.1287e-09	7.19857	-0.362677
123762042	chr7:123762042:G:A	4.33194e-12	-2.59283e-10	-0.701247
123762484	chr7:123762484:A:T	6.61059e-13	-1.91419	-0.666986
123762493	chr7:123762493:A:G	2.73993e-12	-2.59283e-10	-1.15933
123762525	chr7:123762525:G:A	6.76061e-13	-1.97668	-0.582055
123762707	chr7:123762707:T:C	2.08873e-12	-1.43071	-2.60556e-10
123763004	chr7:123763004:T:C	7.17019e-13	-1.93054	-0.569374
123763201	chr7:123763201:G:A	7.95186e-09	7.20927	-0.395377
123763203	chr7:123763203:G:T	1.21683e-12	-1.97101	-2.60556e-10
123763243	chr7:123763243:G:T	2.74331e-12	-2.59283e-10	-1.1581
123763568	chr7:123763568:C:T	4.0218e-12	-2.59283e-10	-0.775535
123763705	chr7:123763705:C:G	1.06393e-11	-2.59283e-10	0.19729
123764032	chr7:123764032:G:C	2.67059e-12	-2.59283e-10	-1.18497
123764161	chr7:123764161:G:A	2.67188e-12	-2.59283e-10	-1.18448
123764506	chr7:123764506:A:G	2.695e-12	-2.59283e-10	-1.17586
123765054	chr7:123765054:G:A	6.16424e-13	-1.96671	-0.684374
123765888	chr7:123765888:A:G	0.00386627	20.6915	-0.783247
123765980	chr7:123765980:C:T	9.98013e-09	7.36861	-0.327522
123766007	chr7:123766007:C:A	0.030309	21.6225	0.344917
123766038	chr7:123766038:G:A	4.82916e-13	-1.75831	-1.13687
123766470	chr7:123766470:C:T	0.00531512	21.4196	-1.19309
123766539	chr7:123766539:G:A	0.0302273	21.6595	0.305252
123766800	chr7:123766800:C:T	2.76589e-12	-2.59283e-10	-1.1499
123766810	chr7:123766810:C:T	2.64708e-12	-2.59283e-10	-1.19381
123766966	chr7:123766966:A:T	0.00621205	21.547	-1.16448
123767221	chr7:123767221:C:T	3.08174e-12	-1.91068	0.868908
123767682	chr7:123767682:A:G	0.00411331	20.7382	-0.76794
123767996	chr7:123767996:G:A	6.07567e-13	-1.92305	-0.742511
123768237	chr7:123768237:A:G	1.92359e-11	-2.59283e-10	0.789516
123768270	chr7:123768270:A:G	3.3538e-12	-2.59283e-10	-0.957171
123768520	chr7:123768520:C:T	2.75547e-12	-2.59283e-10	-1.15367
123768522	chr7:123768522:G:A	2.67349e-12	-2.59283e-10	-1.18388
123769053	chr7:123769053:T:C	3.40643e-12	-2.59283e-10	-0.9416
123769109	chr7:123769109:T:C	1.65836e-12	-0.549245	-1.11219
123769242	chr7:123769242:T:C	2.67233e-12	-2.59283e-10	-1.18431
123769357	chr7:123769357:T:G	3.4521e-12	-2.59283e-10	-0.92828
123769944	chr7:123769944:A:G	3.39616e-12	-2.59283e-10	-0.944618
123770346	chr7:123770346:G:A	2.26217e-12	-1.35094	-2.60556e-10
123770471	chr7:123770471:A:G	0.0120285	20.6433	0.399974
123770472	chr7:123770472:G:A	3.37091e-12	-2.59283e-10	-0.952081
123770864	chr7:123770864:A:G	0.0517426	22.3605	0.141751
123771126	chr7:123771126:G:A	1.93174e-11	-2.59283e-10	0.793743
123771169	chr7:123771169:A:C	0.0323879	21.9442	0.0895963
123771546	chr7:123771546:A:G	3.58491e-12	-2.59283e-10	-0.89053
123771613	chr7:123771613:T:C	0.0357862	22.023	0.110581
123772149	chr7:123772149:C:G	0.0327254	21.8043	0.239859
123772299	chr7:123772299:G:A	1.29612e-12	-1.49188	-0.416002
123772614	chr7:123772614:A:C	2.64097e-12	-2.59283e-10	-1.19612
123772910	chr7:123772910:A:G	0.0311593	21.8473	0.147854
123772987	chr7:123772987:CTCCTAAGATTCAGTGGTGG:C	2.63241e-12	-2.59283e-10	-1.19937
123773196	chr7:123773196:T:G	5.77625e-13	-1.97631	-0.73978
123773496	chr7:123773496:G:A	0.0322918	21.8888	0.141985
123773653	chr7:123773653:A:G	4.54617e-13	-1.91196	-1.0436
123773808	chr7:123773808:T:G	1.69266e-12	-1.82685	0.185891
123774607	chr7:123774607:A:G	2.6676e-12	-2.59283e-10	-1.18609
123775386	chr7:123775386:G:A	2.11712e-11	-2.59283e-10	0.885377
123775448	chr7:123775448:TGAAA:T	2.70137e-12	-2.59283e-10	-1.1735
123775498	chr7:123775498:G:A	8.37085e-12	-2.59283e-10	-0.0425086
123776519	chr7:123776519:T:G	0.0331016	21.9118	0.143791
123776728	chr7:123776728:A:G	0.036784	22.0083	0.152722
123777025	chr7:123777025:T:C	0.0336648	21.9369	0.135512
123777082	chr7:123777082:T:G	2.64224e-12	-2.59283e-10	-1.19563
123777272	chr7:123777272:A:G	0.0333545	21.929	0.134238
123777546	chr7:123777546:C:T	3.45316e-12	-2.59283e-10	-0.927973
123777588	chr7:123777588:G:A	2.75224e-12	-2.59283e-10	-1.15485
123777705	chr7:123777705:A:G	1.10856e-08	7.51496	-0.368825
123777973	chr7:123777973:A:G	1.12059e-08	7.64423	-0.487301
123778317	chr7:123778317:C:T	2.64824e-12	-2.59283e-10	-1.19337
123779490	chr7:123779490:TATG:T	0.0401477	22.1377	0.110896
123779588	chr7:123779588:A:C	4.30407e-12	-2.59283e-10	-0.707702
123779671	chr7:123779671:A:T	2.60285e-12	-2.59283e-10	-1.21066
123779693	chr7:123779693:CTT:C	2.72434e-12	-2.59283e-10	-1.16504
123779956	chr7:123779956:G:A	0.0363317	21.9699	0.17882
123780456	chr7:123780456:C:T	2.67187e-12	-2.59283e-10	-1.18449
123781608	chr7:123781608:G:A	4.3047e-13	-1.92794	-1.08221
123781920	chr7:123781920:T:C	2.68696e-12	-2.59283e-10	-1.17885
123782131	chr7:123782131:T:C	2.63049e-12	-2.59283e-10	-1.20009
123782191	chr7:123782191:A:G	2.65623e-12	-2.59283e-10	-1.19036
123782303	chr7:123782303:A:G	0.0432309	22.1788	0.143791
123782390	chr7:123782390:T:A	4.57802e-13	-1.93382	-1.01477
123782391	chr7:123782391:A:T	4.55323e-13	-1.93791	-1.01611
123782707	chr7:123782707:CT:C	0.0307357	21.8306	0.150852
123783032	chr7:123783032:T:C	2.65059e-12	-2.59283e-10	-1.19248
123783051	chr7:123783051:G:A	2.61224e-12	-2.59283e-10	-1.20706
123783113	chr7:123783113:T:C	2.65966e-12	-2.59283e-10	-1.18907
123783446	chr7:123783446:TATAAC:T	0.0315695	21.8616	0.146633
123783510	chr7:123783510:A:G	1.26479e-12	-1.93235	-2.60556e-10
123783533	chr7:123783533:C:T	0.0223979	21.7968	-0.131832
123783617	chr7:123783617:G:T	8.16249e-09	7.24327	-0.403225
123783869	chr7:123783869:G:A	0.0257217	21.7559	0.0474336
123784296	chr7:123784296:A:G	9.82125e-09	7.35712	-0.332083
123784445	chr7:123784445:A:T	8.16582e-12	-2.59283e-10	-0.0673067
123784471	chr7:123784471:A:C	1.02471e-08	7.42276	-0.355276
123784647	chr7:123784647:T:C	3.80748e-12	-2.59283e-10	-0.830296
123784654	chr7:123784654:C:A	1.25713e-12	-1.97688	0.0384436
123784655	chr7:123784655:T:C	0.0360008	22.0798	0.0597465
123784902	chr7:123784902:C:T	0.0377797	22.1398	0.0479842
123785172	chr7:123785172:G:A	1.64276e-12	-1.67088	-2.60556e-10
123785293	chr7:123785293:C:T	2.70173e-12	-2.59283e-10	-1.17337
123785859	chr7:123785859:C:T	0.0316983	21.9698	0.042479
123786263	chr7:123786263:A:T	9.8386e-09	7.38754	-0.360737
123786873	chr7:123786873:T:C	0.0299003	21.9157	0.0381264
123786895	chr7:123786895:A:G	4.4983e-13	-1.93347	-1.03268
123786937	chr7:123786937:G:A	9.15575e-09	7.4728	-0.517924
123787514	chr7:123787514:G:A	4.56437e-13	-1.95121	-1.00036
123788093	chr7:123788093:G:A	3.44909e-12	-2.59283e-10	-0.929153
123788796	chr7:123788796:T:C	0.0290497	22.1398	-0.214742
123788862	chr7:123788862:G:T	0.0346087	22.4015	-0.301439
123789091	chr7:123789091:A:G	2.67472e-12	-2.59283e-10	-1.18342
123789528	chr7:123789528:G:A	6.45637e-13	-1.79487	-0.809908
123789546	chr7:123789546:T:C	3.88336e-12	-2.59283e-10	-0.810563
123789643	chr7:123789643:A:C	0.00733329	20.5897	-0.0412233
123789652	chr7:123789652:A:G	8.15724e-13	-1.53214	-0.838799
123789958	chr7:123789958:A:G	3.66605e-13	-1.96494	-1.2058
123790128	chr7:123790128:C:T	2.594e-12	-2.59283e-10	-1.21406
123790652	chr7:123790652:G:C	2.50953e-12	-1.24717	-2.60556e-10
123790700	chr7:123790700:C:T	3.67311e-12	-2.59283e-10	-0.866225
123790759	chr7:123790759:T:C	2.71759e-12	-2.59283e-10	-1.16752
123790786	chr7:123790786:A:G	2.29012e-12	-1.33866	-2.60556e-10
123790966	chr7:123790966:T:C	5.30922e-13	-1.93354	-0.866859
123791063	chr7:123791063:C:T	0.00591223	21.1035	-0.770512
123792046	chr7:123792046:C:T	0.00839848	21.4675	-0.783421
123792734	chr7:123792734:T:G	4.84647e-13	-1.7873	-1.1043
123793316	chr7:123793316:G:T	3.94156e-12	-2.59283e-10	-0.795688
123793721	chr7:123793721:A:G	1.74928e-11	0.694524	-2.60556e-10
123794044	chr7:123794044:G:A	3.55637e-12	-2.59283e-10	-0.898524
123794904	chr7:123794904:A:G	4.37986e-12	-2.59283e-10	-0.690246
123795487	chr7:123795487:G:A	0.0110897	21.7083	-0.746278
123796199	chr7:123796199:G:C	1.99935e-12	-1.47444	-2.60556e-10
123796793	chr7:123796793:A:G	4.00043e-11	-2.59283e-10	1.52172
123796796	chr7:123796796:A:G	0.0197575	21.4645	0.0750158
123797575	chr7:123797575:A:C	1.47121e-12	-0.590514	-1.19067
123797711	chr7:123797711:T:C	1.9481e-08	8.81276	-1.10283
123798424	chr7:123798424:A:C	3.94156e-12	-2.59283e-10	-0.795688
123798485	chr7:123798485:A:G	1.31105e-11	0.406149	-2.60556e-10
123799028	chr7:123799028:G:A	1.42992e-08	8.45014	-1.04944
123799190	chr7:123799190:G:T	1.1535e-11	-1.76225	2.04037
123799215	chr7:123799215:CTCTT:C	0.00816018	21.3563	-0.700983
123799571	chr7:123799571:C:T	3.88564e-12	-2.59283e-10	-0.809977
123800759	chr7:123800759:C:T	3.47935e-12	-2.59283e-10	-0.920418
123801208	chr7:123801208:T:A	7.85299e-09	7.89565	-1.09427
123801505	chr7:123801505:A:G	0.0357996	23.1262	-0.992249
123801942	chr7:123801942:C:T	9.0314e-13	-1.30608	-0.963062
123802017	chr7:123802017:C:T	1.25119e-11	-2.59283e-10	0.359416
123802252	chr7:123802252:CTTAAA:C	0.0228375	22.8948	-1.21038
123802295	chr7:123802295:T:C	6.56686e-09	7.70636	-1.08383
123802440	chr7:123802440:CT:C	0.00636115	20.9524	-0.546195
123803185	chr7:123803185:G:A	2.55031e-11	2.21292	-1.14138
123803634	chr7:123803634:T:C	6.56529e-11	3.23016	-1.21304
123803927	chr7:123803927:T:C	4.54883e-12	-2.59283e-10	-0.652394
123804317	chr7:123804317:C:A	1.37336e-11	-2.59283e-10	0.452579
123804346	chr7:123804346:CT:C	3.4e-11	-2.59283e-10	1.3591
123804591	chr7:123804591:C:T	9.64329e-11	3.55121	-1.14963
123804739	chr7:123804739:G:T	1.38242e-12	-1.84343	-2.60556e-10
123804833	chr7:123804833:A:G	1.54324e-11	0.569207	-2.60556e-10
123804907	chr7:123804907:A:G	3.64821e-12	-2.59283e-10	-0.873026
123805232	chr7:123805232:C:T	1.31442e-10	3.76385	-1.05255
123805620	chr7:123805620:G:T	8.02354e-13	-1.60077	-0.786698
123805943	chr7:123805943:G:A	5.47151e-12	-2.59283e-10	-0.46771
123806334	chr7:123806334:T:C	6.95592e-13	-1.67628	-0.853972
123806460	chr7:123806460:T:G	6.13434e-12	-2.59283e-10	-0.353361
123806519	chr7:123806519:C:T	3.64201e-13	-1.97721	-1.2001
123806593	chr7:123806593:G:A	9.64817e-11	3.57212	-1.17003
123807187	chr7:123807187:T:A	6.23202e-12	-2.59283e-10	-0.337564
123807192	chr7:123807192:A:C	1.28773e-10	3.44283	-0.752039
123807260	chr7:123807260:A:G	1.15845e-10	3.60684	-1.02185
123807398	chr7:123807398:A:T	1.08166e-10	3.67302	-1.15662
123807706	chr7:123807706:G:A	4.36239e-12	-2.59283e-10	-0.694244
123808558	chr7:123808558:G:A	1.68697e-10	3.45736	-0.49652
123808732	chr7:123808732:C:G	2.58967e-12	-2.59283e-10	-1.21573
123810514	chr7:123810514:T:G	2.93198e-12	-2.59283e-10	-1.09159
123810614	chr7:123810614:A:G	5.01431e-12	-2.59283e-10	-0.554969
123811046	chr7:123811046:A:G	2.61531e-12	-2.59283e-10	-1.20588
123811428	chr7:123811428:C:T	2.74227e-12	-2.59283e-10	-1.15848
123811533	chr7:123811533:T:G	1.73826e-11	-2.59283e-10	0.688206
123811641	chr7:123811641:T:C	2.59096e-12	-2.59283e-10	-1.21524
123811738	chr7:123811738:A:C	2.73972e-12	-2.59283e-10	-1.15941
123811838	chr7:123811838:G:T	2.96072e-12	-2.59283e-10	-1.08183
123811928	chr7:123811928:A:G	8.35837e-11	3.36412	-1.10554
123812200	chr7:123812200:C:T	1.23416e-12	-1.95687	-2.60556e-10
123812363	chr7:123812363:G:GTAAT	6.14349e-11	3.1211	-1.17039
123812491	chr7:123812491:A:G	5.72254e-12	-2.59283e-10	-0.422852
123812694	chr7:123812694:G:A	5.67869e-12	-2.59283e-10	-0.430542
123812707	chr7:123812707:G:A	2.4651e-12	-1.09765	-0.16738
123812981	chr7:123812981:A:G	3.04726e-12	-2.59283e-10	-1.05302
123812984	chr7:123812984:G:A	1.05925e-10	3.58336	-1.08789
123813410	chr7:123813410:G:A	2.59102e-12	-2.59283e-10	-1.21521
123813535	chr7:123813535:C:T	5.69379e-12	-2.59283e-10	-0.427887
123813742	chr7:123813742:A:G	6.13762e-11	3.13578	-1.18602
123813979	chr7:123813979:C:T	2.74218e-12	-2.59283e-10	-1.15851
123814172	chr7:123814172:C:T	2.74293e-12	-2.59283e-10	-1.15824
123814638	chr7:123814638:C:T	6.47634e-12	-2.59283e-10	-0.299109
123814882	chr7:123814882:C:A	5.49636e-12	-2.59283e-10	-0.463178
123814922	chr7:123814922:G:A	8.40405e-11	3.41038	-1.14634
123814984	chr7:123814984:AT:A	9.17864e-11	3.513	-1.1608
123815211	chr7:123815211:A:T	1.43589e-12	-1.80548	-2.60556e-10
123815375	chr7:123815375:A:G	1.29311e-10	3.78059	-1.08563
123815690	chr7:123815690:C:A	8.75932e-11	3.46387	-1.15843
123815712	chr7:123815712:C:A	1.13598e-10	3.64866	-1.08326
123816043	chr7:123816043:G:C	5.72641e-12	-2.59283e-10	-0.422175
123816183	chr7:123816183:A:G	1.15716e-10	3.66624	-1.08237
123816270	chr7:123816270:C:G	2.59065e-12	-2.59283e-10	-1.21535
123817513	chr7:123817513:T:C	6.77281e-12	-2.59283e-10	-0.254347
123817670	chr7:123817670:C:T	1.74211e-12	-1.18076	-0.431406
123817796	chr7:123817796:A:G	6.17889e-12	-2.59283e-10	-0.346125
123818237	chr7:123818237:A:G	6.24688e-12	-2.59283e-10	-0.335181
123818310	chr7:123818310:G:T	1.2189e-12	-1.96931	-2.60556e-10
123818425	chr7:123818425:C:G	6.23245e-12	-2.59283e-10	-0.337494
123818440	chr7:123818440:CAT:C	2.63824e-12	-2.59283e-10	-1.19715
123818473	chr7:123818473:C:T	2.70227e-12	-1.17317	-2.60556e-10
123818724	chr7:123818724:A:G	1.73181e-12	-1.6181	-2.60556e-10
123818923	chr7:123818923:GTTATTT:G	2.63791e-12	-2.59283e-10	-1.19728
123819183	chr7:123819183:C:T	1.10824e-10	3.62501	-1.08433
123819445	chr7:123819445:C:T	2.78599e-12	-2.59283e-10	-1.14266
123820266	chr7:123820266:AG:A	1.83823e-12	-1.2179	-0.340563
123820848	chr7:123820848:T:C	7.57442e-13	-1.44106	-1.00401
123820941	chr7:123820941:G:A	5.76197e-12	-2.59283e-10	-0.415984
123821414	chr7:123821414:G:A	2.99953e-12	-2.59283e-10	-1.06881
123821715	chr7:123821715:T:G	9.9449e-13	-0.960621	-1.21217
123822235	chr7:123822235:T:C	8.72219e-11	3.48126	-1.18007
123822653	chr7:123822653:C:T	1.20687e-10	3.69395	-1.06801
123822819	chr7:123822819:G:A	2.61634e-12	-2.59283e-10	-1.20549
123823061	chr7:123823061:CATT:C	4.57664e-13	-1.82137	-1.12751
123823105	chr7:123823105:G:A	1.09594e-12	-0.859858	-1.21579
123824062	chr7:123824062:A:G	1.52778e-12	-1.74345	-2.60556e-10
123824199	chr7:123824199:C:CT	2.89544e-12	-2.59283e-10	-1.10413
123824482	chr7:123824482:T:C	6.05384e-12	-2.59283e-10	-0.36657
123824535	chr7:123824535:A:T	2.61587e-12	-2.59283e-10	-1.20567
123824948	chr7:123824948:T:G	9.97281e-11	3.5388	-1.10362
123825288	chr7:123825288:A:G	2.78326e-11	2.16408	-1.00514
123825720	chr7:123825720:G:GTCAA	6.12996e-12	-2.59283e-10	-0.354075
123825726	chr7:123825726:C:G	2.74317e-12	-2.59283e-10	-1.15815
123825824	chr7:123825824:A:G	7.24306e-11	3.32254	-1.20718
123826429	chr7:123826429:C:T	3.4947e-12	-2.59283e-10	-0.916016
123826474	chr7:123826474:G:A	1.53458e-12	-1.20834	-0.53067
123826780	chr7:123826780:G:A	3.43649e-11	-2.59283e-10	1.36977
123826902	chr7:123826902:T:C	1.80847e-11	0.727802	-2.60556e-10
123827172	chr7:123827172:C:T	5.12702e-12	-2.59283e-10	-0.532739
123827325	chr7:123827325:C:T	2.32657e-11	-2.59283e-10	0.979717
123827940	chr7:123827940:G:A	3.44516e-12	-2.59283e-10	-0.930295
123827952	chr7:123827952:G:A	2.72638e-12	-2.59283e-10	-1.16429
123828061	chr7:123828061:T:C	3.97465e-13	-1.92503	-1.16488
123829312	chr7:123829312:T:C	1.2609e-12	-1.93544	-2.60556e-10
123829606	chr7:123829606:G:A	7.86861e-11	3.35979	-1.16158
123829642	chr7:123829642:C:T	4.70037e-12	-2.59283e-10	-0.619621
123830253	chr7:123830253:G:T	2.62042e-12	-2.59283e-10	-1.20393
123832930	chr7:123832930:G:A	2.34346e-11	-2.59283e-10	0.986948
123832957	chr7:123832957:C:T	3.4963e-12	-2.59283e-10	-0.915557
123833049	chr7:123833049:C:T	7.14532e-11	3.28168	-1.1799
123833403	chr7:123833403:C:CT	9.75132e-13	-1.00346	-1.18899
123833488	chr7:123833488:C:T	1.20935e-12	-1.97718	-2.60556e-10
123833983	chr7:123833983:G:A	4.78604e-12	-2.59283e-10	-0.601559
123833987	chr7:123833987:G:A	5.03806e-12	-2.59283e-10	-0.550242
123834515	chr7:123834515:G:A	3.28268e-10	4.67342	-1.04686
123834544	chr7:123834544:C:T	1.25641e-12	-1.93901	-2.60556e-10
123834579	chr7:123834579:C:G	5.07068e-12	-2.59283e-10	-0.543789
123835613	chr7:123835613:A:G	5.10647e-12	-2.59283e-10	-0.536756
123836386	chr7:123836386:T:C	1.71606e-11	0.67535	-2.60556e-10
123836464	chr7:123836464:A:G	5.05187e-12	-2.59283e-10	-0.547505
123836608	chr7:123836608:G:A	4.67196e-12	-2.59283e-10	-0.625686
123837056	chr7:123837056:A:G	7.45269e-11	3.33535	-1.19145
123837536	chr7:123837536:T:A	1.69266e-12	-1.37712	-0.263839
123838603	chr7:123838603:A:G	4.91614e-12	-2.59283e-10	-0.574739
123838722	chr7:123838722:G:A	2.87842e-12	-2.59283e-10	-1.11002
123838763	chr7:123838763:G:A	4.74149e-12	-2.59283e-10	-0.610913
123838804	chr7:123838804:T:C	6.31083e-12	-2.59283e-10	-0.324996
123839086	chr7:123839086:A:T	1.00541e-11	-2.59283e-10	0.140721
123839145	chr7:123839145:A:G	6.0733e-11	2.96712	-1.0279
123839249	chr7:123839249:TC:T	7.5943e-11	3.30268	-1.13996
123839359	chr7:123839359:G:A	2.70408e-12	-2.59283e-10	-1.1725
123839404	chr7:123839404:A:G	3.55364e-10	4.75883	-1.05295
123839568	chr7:123839568:C:T	4.67553e-12	-2.59283e-10	-0.624921
123840628	chr7:123840628:A:G	4.79392e-12	-2.59283e-10	-0.599915
123841249	chr7:123841249:A:G	5.05293e-11	2.68926	-0.933967
123842111	chr7:123842111:C:T	5.09681e-12	-2.59283e-10	-0.53865
123842128	chr7:123842128:G:T	4.1926e-13	-1.88488	-1.15164
123842745	chr7:123842745:T:C	4.87933e-12	-2.59283e-10	-0.582255
123842755	chr7:123842755:C:T	1.7365e-12	-1.61539	-2.60556e-10
123842864	chr7:123842864:T:C	1.53079e-12	-0.651418	-1.09006
123842913	chr7:123842913:C:T	1.22882e-12	-1.96121	-2.60556e-10
123843583	chr7:123843583:G:A	2.22594e-11	0.935501	-2.60556e-10
123843676	chr7:123843676:C:T	1.50472e-12	-1.75866	-2.60556e-10
123844055	chr7:123844055:G:A	2.63579e-12	-2.59283e-10	-1.19808
123844340	chr7:123844340:A:G	2.73449e-12	-1.16132	-2.60556e-10
123844480	chr7:123844480:C:T	2.89544e-12	-2.59283e-10	-1.10413
123844640	chr7:123844640:A:G	2.80753e-10	4.55436	-1.08415
123844740	chr7:123844740:G:A	3.75802e-13	-1.9403	-1.20565
123844779	chr7:123844779:A:C	2.58724e-12	-2.59283e-10	-1.21667
123844821	chr7:123844821:C:T	1.26191e-12	-1.93464	-2.60556e-10
123844830	chr7:123844830:C:A	1.9973e-12	-1.24297	-0.232499
123845094	chr7:123845094:C:T	5.08631e-12	-2.59283e-10	-0.540711
123845137	chr7:123845137:T:G	4.60348e-12	-2.59283e-10	-0.640451
123845900	chr7:123845900:T:C	3.28377e-10	4.70896	-1.08206
123846016	chr7:123846016:C:G	8.17238e-11	3.41761	-1.18153
123846881	chr7:123846881:G:A	3.70806e-12	-2.59283e-10	-0.856755
123847684	chr7:123847684:A:T	2.58764e-12	-2.59283e-10	-1.21652
123848704	chr7:123848704:A:G	2.48672e-11	1.82536	-0.779073
123848756	chr7:123848756:A:T	3.71444e-13	-1.94608	-1.21154
123848931	chr7:123848931:G:A	3.24409e-10	4.59413	-0.979386
123849273	chr7:123849273:CT:C	2.69386e-12	-2.59283e-10	-1.17629
123849275	chr7:123849275:CT:C	2.68404e-12	-2.59283e-10	-1.17994
123849443	chr7:123849443:G:A	4.69057e-12	-2.59283e-10	-0.621709
123849444	chr7:123849444:G:A	4.04099e-13	-1.90891	-1.16445
123850825	chr7:123850825:C:T	1.07419e-10	3.61766	-1.10818
123850919	chr7:123850919:TG:T	4.67383e-12	-2.59283e-10	-0.625285
123851294	chr7:123851294:G:A	1.54495e-12	-1.73227	-2.60556e-10
123851518	chr7:123851518:G:T	3.20301e-10	4.6537	-1.0517
123852223	chr7:123852223:G:A	4.64041e-12	-2.59283e-10	-0.632462
123852943	chr7:123852943:G:A	2.66486e-12	-1.0545	-0.132617
123853105	chr7:123853105:T:G	2.75917e-12	-2.59283e-10	-1.15233
123853390	chr7:123853390:G:A	1.49303e-12	-0.842359	-0.924096
123853392	chr7:123853392:A:T	8.13039e-13	-1.15937	-1.21487
123854131	chr7:123854131:G:C	8.69886e-11	3.46627	-1.16776
123854210	chr7:123854210:G:A	4.57067e-12	-2.59283e-10	-0.647605
123854532	chr7:123854532:T:G	9.96585e-11	3.55023	-1.11575
123854766	chr7:123854766:A:T	3.26824e-10	4.67313	-1.05097
123857139	chr7:123857139:G:A	4.61656e-12	-2.59283e-10	-0.637613
123857883	chr7:123857883:G:A	1.34951e-12	-1.86752	-2.60556e-10
123857899	chr7:123857899:A:G	3.14254e-12	-2.59283e-10	-1.02223
123857983	chr7:123857983:G:A	1.22607e-12	-1.96345	-2.60556e-10
123858346	chr7:123858346:C:T	2.95251e-10	4.57413	-1.05356
123859239	chr7:123859239:A:G	2.74811e-12	-1.15635	-2.60556e-10
123860034	chr7:123860034:G:A	7.65051e-12	-2.59283e-10	-0.132492
123860234	chr7:123860234:A:G	2.45883e-12	-0.952763	-0.314813
123860594	chr7:123860594:G:A	4.88746e-12	-2.59283e-10	-0.58059
123861294	chr7:123861294:A:G	8.81847e-12	-2.59283e-10	0.00958419
123861391	chr7:123861391:A:G	3.19443e-12	-2.59283e-10	-1.00586
123861563	chr7:123861563:G:A	9.29864e-12	0.0626048	-2.60556e-10
123861575	chr7:123861575:A:C	3.19574e-12	-2.59283e-10	-1.00545
123862514	chr7:123862514:A:G	2.59992e-12	-2.59283e-10	-1.21178
123862690	chr7:123862690:AC:A	1.88705e-11	1.97149	-1.20115
123862772	chr7:123862772:C:G	3.37125e-11	2.44465	-1.09404
123863337	chr7:123863337:TTCA:T	4.02036e-12	-2.59283e-10	-0.775892
123863490	chr7:123863490:G:A	2.59752e-12	-2.59283e-10	-1.21271
123863884	chr7:123863884:A:C	2.63974e-12	-2.59283e-10	-1.19658
123864091	chr7:123864091:C:T	1.05256e-12	-1.88888	-0.227158
123864202	chr7:123864202:G:T	3.11023e-12	-2.59283e-10	-1.03257
123864266	chr7:123864266:G:A	2.19079e-12	-1.46201	0.0790052
123864522	chr7:123864522:AG:A	2.85034e-12	-2.59283e-10	-1.11982
123865059	chr7:123865059:CTG:C	4.53403e-12	-0.697366	0.0417146
123865099	chr7:123865099:C:T	2.79927e-12	-2.59283e-10	-1.1379
123865406	chr7:123865406:A:G	2.7412e-12	-2.59283e-10	-1.15887
123865538	chr7:123865538:T:C	2.98707e-12	-2.59283e-10	-1.07297
123865632	chr7:123865632:G:A	1.70661e-12	-1.63276	-2.60556e-10
123865690	chr7:123865690:C:T	6.15398e-13	-1.44157	-1.21118
123867084	chr7:123867084:T:A	2.6027e-12	-2.59283e-10	-1.21071
123867674	chr7:123867674:T:C	2.72766e-12	-2.59283e-10	-1.16382
123868051	chr7:123868051:A:T	2.71878e-12	-2.59283e-10	-1.16708
123868255	chr7:123868255:G:A	2.79033e-12	-0.709572	-0.431532
123868274	chr7:123868274:A:G	1.20905e-12	-1.97743	-2.60556e-10
123869113	chr7:123869113:T:C	3.64616e-12	-2.59283e-10	-0.873588
123869690	chr7:123869690:T:TG	3.64176e-12	-0.861157	-0.0136396
123869697	chr7:123869697:T:C	1.90226e-11	-2.59283e-10	0.778362
123870113	chr7:123870113:T:G	5.25181e-13	-1.67362	-1.13766
123870429	chr7:123870429:A:G	1.65661e-11	1.33113	-0.691029
123870676	chr7:123870676:C:T	1.22606e-12	-1.96346	-2.60556e-10
123870683	chr7:123870683:T:C	1.37406e-12	-0.719291	-1.1302
123870717	chr7:123870717:G:A	4.12298e-12	-0.758389	0.00770206
123871199	chr7:123871199:T:A	2.24742e-11	-2.59283e-10	0.945106
123871761	chr7:123871761:C:CAT	1.5243e-12	-1.74573	-2.60556e-10
123872250	chr7:123872250:C:T	1.5932e-12	-0.566569	-1.13495
123872294	chr7:123872294:A:G	2.63171e-12	-2.59283e-10	-1.19963
123873434	chr7:123873434:T:C	4.10535e-12	-0.776064	0.0210903
123873546	chr7:123873546:T:C	1.27656e-11	-2.59283e-10	0.379494
123873582	chr7:123873582:C:T	2.71558e-12	-2.59283e-10	-1.16826
123873860	chr7:123873860:G:A	3.58465e-12	-2.59283e-10	-0.890603
123874563	chr7:123874563:T:C	7.2227e-13	-1.27806	-1.21456
123874695	chr7:123874695:G:A	4.08653e-12	-2.59283e-10	-0.759568
123874842	chr7:123874842:G:T	1.43389e-12	-0.689624	-1.11725
123875059	chr7:123875059:G:A	2.6484e-12	-2.59283e-10	-1.19331
123875093	chr7:123875093:T:G	2.84932e-12	-2.59283e-10	-1.12018
123875910	chr7:123875910:A:AG	3.10707e-12	-2.59283e-10	-1.03358
123876252	chr7:123876252:A:G	2.22928e-11	-2.59283e-10	0.936999
123877938	chr7:123877938:G:A	7.3554e-13	-1.2628	-1.21162
123878124	chr7:123878124:A:T	1.11593e-11	1.44838	-1.20337
123878458	chr7:123878458:C:T	2.70692e-12	-2.59283e-10	-1.17145
123878466	chr7:123878466:TTTTCTC:T	2.70511e-12	-2.59283e-10	-1.17212
123878718	chr7:123878718:A:T	2.59846e-12	-2.59283e-10	-1.21235
123878800	chr7:123878800:A:C	2.86467e-12	-0.0089018	-1.10591
123879065	chr7:123879065:A:G	3.91689e-12	-0.837209	0.0352427
123880033	chr7:123880033:A:G	3.92649e-11	-2.59283e-10	1.50307
123880099	chr7:123880099:A:T	1.57682e-12	-1.71186	-2.60556e-10
123881590	chr7:123881590:G:A	2.69928e-12	-2.59283e-10	-1.17428
123882030	chr7:123882030:T:C	7.31883e-13	-1.83975	-0.639651
123882436	chr7:123882436:C:G	2.59825e-12	-2.59283e-10	-1.21243
123882711	chr7:123882711:G:A	1.21974e-12	-0.784872	-1.18376
123883031	chr7:123883031:C:T	5.6187e-12	-2.59283e-10	-0.441163
123883262	chr7:123883262:C:A	2.68394e-12	-2.59283e-10	-1.17998
123883430	chr7:123883430:CAT:C	1.46542e-12	-1.78512	-2.60556e-10
123883568	chr7:123883568:C:T	4.88653e-12	-2.59283e-10	-0.580781
123884754	chr7:123884754:G:A	4.15106e-12	-0.790142	0.0462416
123885395	chr7:123885395:G:A	9.51978e-12	0.0861084	-2.60556e-10
123885505	chr7:123885505:T:C	5.8946e-12	-0.27565	-0.117576
123886905	chr7:123886905:G:A	6.24962e-12	0.498462	-0.833206
123887070	chr7:123887070:A:G	3.80891e-11	-2.59283e-10	1.47267
123887466	chr7:123887466:G:A	2.62967e-12	-2.59283e-10	-1.20041
123887566	chr7:123887566:AAC:A	1.09626e-11	1.42774	-1.20051
123888568	chr7:123888568:A:C	2.58735e-12	-2.59283e-10	-1.21663
123888707	chr7:123888707:C:T	2.8755e-12	-2.59283e-10	-1.11104
123888834	chr7:123888834:AAAAG:A	3.87283e-11	-2.59283e-10	1.48931
123888875	chr7:123888875:G:A	3.98259e-13	-1.91352	-1.1744
123889665	chr7:123889665:C:A	2.87173e-12	-2.59283e-10	-1.11235
123889832	chr7:123889832:C:T	4.82089e-12	-0.662609	0.0683043
123890220	chr7:123890220:C:T	1.33869e-12	-1.87557	-2.60556e-10
123890886	chr7:123890886:G:T	1.36632e-12	-0.700184	-1.15496
123891332	chr7:123891332:CTA:C	2.28838e-11	-2.59283e-10	0.963166
123892317	chr7:123892317:T:C	3.71722e-12	0.151058	-1.00534
123892371	chr7:123892371:C:T	2.66608e-12	-2.59283e-10	-1.18666
123892420	chr7:123892420:T:C	6.90857e-13	-1.47405	-1.06304
123892529	chr7:123892529:A:T	4.2926e-12	-0.895232	0.184862
123892990	chr7:123892990:G:A	7.49359e-13	-1.81259	-0.643209
123893186	chr7:123893186:C:T	1.58969e-12	-0.548212	-1.15551
123893267	chr7:123893267:G:A	1.97626e-11	1.29946	-0.482934
123893666	chr7:123893666:T:A	2.35695e-12	-1.30989	-2.60556e-10
123894504	chr7:123894504:G:A	4.26375e-12	-0.763357	0.0462416
123894569	chr7:123894569:G:A	3.49963e-12	-2.59283e-10	-0.914607
123894662	chr7:123894662:T:C	1.60017e-12	-0.538197	-1.15896
123894771	chr7:123894771:A:G	1.26218e-12	-0.768021	-1.16641
123894817	chr7:123894817:G:A	2.27415e-12	-1.34566	-2.60556e-10
123895090	chr7:123895090:C:T	1.86133e-11	-2.59283e-10	0.756612
123895198	chr7:123895198:C:A	3.87283e-11	-2.59283e-10	1.48931
123895231	chr7:123895231:G:A	3.88694e-11	-2.59283e-10	1.49294
123895414	chr7:123895414:A:C	4.07184e-12	-0.811652	0.0484832
123895432	chr7:123895432:C:T	2.40749e-11	2.10327	-1.08936
123895500	chr7:123895500:T:A	2.80501e-12	-2.59283e-10	-1.13586
123895678	chr7:123895678:T:C	3.1176e-12	-2.59283e-10	-1.0302
123896488	chr7:123896488:T:C	1.41254e-12	-0.624688	-1.19719
123896722	chr7:123896722:T:A	2.61353e-12	-2.59283e-10	-1.20656
123897220	chr7:123897220:C:A	1.47485e-12	-0.604214	-1.1745
123897471	chr7:123897471:A:G	1.38351e-11	-2.59283e-10	0.459942
123897929	chr7:123897929:C:G	3.99617e-13	-1.88561	-1.1989
123898717	chr7:123898717:T:C	1.30711e-12	-0.732133	-1.16731
123898739	chr7:123898739:T:C	1.23294e-11	-2.59283e-10	0.34472
123898740	chr7:123898740:G:A	1.08365e-11	-2.59283e-10	0.215659
123898932	chr7:123898932:A:G	1.25903e-12	-0.76943	-1.16749
123899255	chr7:123899255:C:T	1.50388e-12	-1.75921	-2.60556e-10
123899274	chr7:123899274:T:G	1.44059e-12	-1.80221	-2.60556e-10
123899411	chr7:123899411:T:C	4.02916e-12	-0.944504	0.170798
123899442	chr7:123899442:T:C	1.39517e-12	-0.686862	-1.14738
123899459	chr7:123899459:A:C	2.57807e-11	-2.59283e-10	1.08236
123899680	chr7:123899680:C:T	6.00169e-12	-0.470241	0.0950185
123899834	chr7:123899834:C:G	4.62539e-12	-0.692291	0.0565885
123899992	chr7:123899992:G:C	2.60368e-12	-1.21034	-2.60556e-10
123900005	chr7:123900005:T:C	5.34303e-12	-2.59283e-10	-0.491471
123900207	chr7:123900207:C:T	5.61827e-13	-1.91414	-0.829683
123900264	chr7:123900264:A:G	1.2631e-11	1.57692	-1.20803
123900506	chr7:123900506:G:A	4.09829e-12	-0.756693	-2.60556e-10
123901203	chr7:123901203:T:C	3.36727e-12	-0.953162	-2.60556e-10
123901391	chr7:123901391:A:C	3.93351e-11	-2.59283e-10	1.50485
123901554	chr7:123901554:C:T	4.52842e-12	-0.703132	0.0462416
123901584	chr7:123901584:A:C	2.58962e-12	-2.59283e-10	-1.21575
123902140	chr7:123902140:A:G	2.62269e-12	-2.59283e-10	-1.20306
123902321	chr7:123902321:C:G	3.86318e-12	-0.817558	0.00178597
123902614	chr7:123902614:C:T	1.33166e-12	-0.717431	-1.1634
123903111	chr7:123903111:C:T	3.86505e-11	-2.59283e-10	1.4873
123903596	chr7:123903596:C:T	2.58832e-12	-2.59283e-10	-1.21626
123903642	chr7:123903642:T:C	1.33613e-12	-0.718098	-1.15939
123904543	chr7:123904543:C:T	1.37157e-12	-0.674688	-1.17662
123904544	chr7:123904544:T:C	1.39847e-12	-0.661886	-1.17
123904836	chr7:123904836:G:A	1.36501e-12	-0.697613	-1.15849
123905507	chr7:123905507:G:A	1.34285e-12	-1.87247	-2.60556e-10
123906337	chr7:123906337:AG:A	2.6144e-12	-2.59283e-10	-1.20623
123906942	chr7:123906942:G:A	2.84174e-12	-2.59283e-10	-1.12285
123907165	chr7:123907165:T:C	2.61255e-12	-2.59283e-10	-1.20694
123907321	chr7:123907321:A:C	1.37351e-12	-0.692267	-1.15763
123907742	chr7:123907742:C:T	1.24577e-12	-1.94751	-2.60556e-10
123908408	chr7:123908408:T:C	1.25237e-12	-1.94222	-2.60556e-10
123909697	chr7:123909697:A:G	2.6413e-12	-2.59283e-10	-1.19599
123909772	chr7:123909772:C:T	4.22651e-12	-0.827315	0.101429
123909969	chr7:123909969:A:G	2.24808e-11	-2.59283e-10	0.945399
123909978	chr7:123909978:C:T	1.09593e-12	-1.89027	-0.185393
123910519	chr7:123910519:T:C	1.39497e-12	-0.678364	-1.15603
123911478	chr7:123911478:A:G	4.19783e-11	-2.59283e-10	1.56989
123911666	chr7:123911666:G:A	2.9971e-12	-2.59283e-10	-1.06962
123912517	chr7:123912517:C:G	2.6554e-12	-2.59283e-10	-1.19067
123913061	chr7:123913061:G:A	1.93645e-11	-2.59283e-10	0.796178
123913845	chr7:123913845:T:C	1.77606e-11	-2.59283e-10	0.709722
123913962	chr7:123913962:G:A	3.12135e-12	-2.59283e-10	-1.029
123914034	chr7:123914034:C:A	6.44096e-12	-2.59283e-10	-0.304586
123914147	chr7:123914147:G:A	1.02619e-10	-2.59283e-10	2.46376
123914410	chr7:123914410:G:A	1.8742e-12	-0.610984	-0.928098
123914477	chr7:123914477:T:C	2.78679e-12	-2.59283e-10	-1.14237
123914545	chr7:123914545:GATTA:G	2.58691e-12	-2.59283e-10	-1.2168
123914904	chr7:123914904:AAAAG:A	2.64463e-12	-2.59283e-10	-1.19473
123915276	chr7:123915276:G:A	2.58824e-12	-2.59283e-10	-1.21629
123915321	chr7:123915321:G:T	2.58735e-12	-2.59283e-10	-1.21663
123915463	chr7:123915463:A:G	2.58752e-12	-2.59283e-10	-1.21656
123915651	chr7:123915651:G:A	3.57832e-12	-2.59283e-10	-0.89237
123915652	chr7:123915652:A:G	3.57737e-12	-2.59283e-10	-0.892636
123915898	chr7:123915898:G:C	1.73507e-12	-1.61622	-2.60556e-10
123916491	chr7:123916491:G:T	2.62989e-12	-2.59283e-10	-1.20032
123916497	chr7:123916497:C:T	3.74964e-12	-2.59283e-10	-0.845605
123917369	chr7:123917369:T:C	2.59412e-12	-2.59283e-10	-1.21402
123917549	chr7:123917549:C:T	1.46407e-12	-0.57751	-1.20854
123917964	chr7:123917964:A:G	6.03462e-12	-2.59283e-10	-0.36975
123918047	chr7:123918047:G:A	5.15364e-13	-1.79367	-1.03648
123918255	chr7:123918255:G:A	1.29299e-12	-0.701265	-1.20904
123918299	chr7:123918299:G:T	2.69532e-12	-2.59283e-10	-1.17575
123918366	chr7:123918366:G:A	2.60381e-12	-2.59283e-10	-1.21029
123918576	chr7:123918576:T:C	2.81362e-12	-2.59283e-10	-1.13279
123918837	chr7:123918837:A:G	2.82755e-12	-2.59283e-10	-1.12785
123919214	chr7:123919214:C:CACA	1.7241e-12	-0.718309	-0.904248
123920094	chr7:123920094:A:C	2.81377e-12	-2.59283e-10	-1.13274
123920101	chr7:123920101:G:T	2.81362e-12	-2.59283e-10	-1.13279
123920362	chr7:123920362:G:T	2.68392e-12	-2.59283e-10	-1.17999
123921121	chr7:123921121:G:C	1.18568e-11	-2.59283e-10	0.305636
123921657	chr7:123921657:A:G	7.73476e-12	-2.59283e-10	-0.121539
123921770	chr7:123921770:G:A	3.04563e-12	-2.59283e-10	-1.05356
123921840	chr7:123921840:G:T	1.24247e-12	-1.95016	-2.60556e-10
123923463	chr7:123923463:C:A	2.8262e-11	1.57533	-0.401081
123923604	chr7:123923604:G:A	2.70478e-12	-2.59283e-10	-1.17224
123923872	chr7:123923872:C:T	2.68716e-12	-2.59283e-10	-1.17878
123924480	chr7:123924480:T:C	4.56725e-11	-2.59283e-10	1.65423
123924846	chr7:123924846:A:G	3.47672e-12	-2.59283e-10	-0.921174
123926291	chr7:123926291:C:T	1.27552e-12	-0.708806	-1.2151
123926337	chr7:123926337:A:G	2.79212e-12	-2.59283e-10	-1.14046
123926346	chr7:123926346:T:C	1.42753e-12	-1.81132	-2.60556e-10
123926413	chr7:123926413:T:C	2.58784e-12	-2.59283e-10	-1.21644
123927203	chr7:123927203:GAT:G	1.31496e-12	-1.89346	-2.60556e-10
123927292	chr7:123927292:A:G	1.85642e-11	-2.59283e-10	0.753969
123927390	chr7:123927390:G:A	7.42921e-12	-2.59283e-10	-0.161844
123927493	chr7:123927493:G:T	1.85642e-11	-2.59283e-10	0.753969
123927622	chr7:123927622:T:C	1.95295e-12	-0.59257	-0.905352
123927798	chr7:123927798:A:C	1.85417e-11	-2.59283e-10	0.752757
123928220	chr7:123928220:C:T	1.32864e-12	-1.88311	-2.60556e-10
123928546	chr7:123928546:G:A	1.17818e-11	-2.59283e-10	0.299292
123929596	chr7:123929596:T:C	1.35053e-12	-0.747049	-1.11971
123930390	chr7:123930390:A:G	1.33778e-10	-2.59283e-10	2.72892
123930620	chr7:123930620:T:C	7.76351e-12	-2.59283e-10	-0.117829
123930890	chr7:123930890:G:C	8.00065e-13	-1.20667	-1.18366
123930984	chr7:123930984:C:T	1.6223e-11	-2.59283e-10	0.619169
123931063	chr7:123931063:TC:T	1.22929e-12	-1.96083	-2.60556e-10
123931370	chr7:123931370:A:T	1.85253e-11	-2.59283e-10	0.751876
123933064	chr7:123933064:T:A	2.92037e-12	-2.59283e-10	-1.09555
123933426	chr7:123933426:C:T	1.98211e-12	-0.554801	-0.928298
123934175	chr7:123934175:A:T	6.14049e-13	-1.43868	-1.21626
123934323	chr7:123934323:T:C	1.2629e-11	-2.59283e-10	0.368735
123934628	chr7:123934628:GTATA:G	2.90709e-11	1.46455	-0.262076
123935070	chr7:123935070:C:T	7.81126e-13	-1.21989	-1.19439
123935071	chr7:123935071:G:A	2.8277e-12	-2.59283e-10	-1.1278
123935508	chr7:123935508:A:C	1.44968e-12	-0.688442	-1.10748
123936448	chr7:123936448:A:G	7.01907e-12	-2.59283e-10	-0.218633
123937255	chr7:123937255:G:A	3.97368e-13	-1.92835	-1.1618
123937368	chr7:123937368:A:G	1.33542e-12	-0.672567	-1.20545
123937425	chr7:123937425:T:C	1.32608e-12	-1.88504	-2.60556e-10
123937473	chr7:123937473:C:T	2.83525e-12	-2.59283e-10	-1.12513
123938047	chr7:123938047:G:A	1.95266e-11	0.88737	-0.0828534
123938693	chr7:123938693:C:T	2.6643e-12	-2.59283e-10	-1.18732
123939685	chr7:123939685:G:A	2.64185e-12	-2.59283e-10	-1.19578
123939962	chr7:123939962:G:T	1.47355e-12	-0.580486	-1.1991
123940191	chr7:123940191:G:A	2.63412e-11	1.10387	-2.60556e-10
123940288	chr7:123940288:C:T	2.09682e-12	-1.25245	-0.174391
123941175	chr7:123941175:T:C	3.32928e-12	-2.59283e-10	-0.964509
123941267	chr7:123941267:G:A	4.1652e-13	-1.91206	-1.13102
123941767	chr7:123941767:T:G	1.11218e-12	-1.85038	-0.21056
123942274	chr7:123942274:A:G	1.56461e-12	-1.65286	-0.0667675
123942350	chr7:123942350:T:C	2.59845e-12	-2.59283e-10	-1.21235
123942677	chr7:123942677:C:T	2.6268e-12	-2.59283e-10	-1.2015
123943166	chr7:123943166:T:A	3.13124e-12	-2.59283e-10	-1.02583
123943872	chr7:123943872:A:T	3.21877e-12	-2.59283e-10	-0.998263
123943953	chr7:123943953:A:C	6.08519e-13	-1.58336	-1.08063
123944333	chr7:123944333:G:A	1.24785e-10	3.86433	-1.205
123944692	chr7:123944692:A:G	6.07656e-13	-1.58126	-1.08415
123945080	chr7:123945080:C:G	2.57327e-12	-1.22153	-0.000552997
123945131	chr7:123945131:G:A	1.5564e-12	-1.3499	-0.374992
123945883	chr7:123945883:T:C	8.13308e-11	2.43243	-0.201168
123947175	chr7:123947175:G:A	3.24052e-12	-2.59283e-10	-0.991529
123947577	chr7:123947577:A:G	3.17389e-12	-2.59283e-10	-1.01231
123947842	chr7:123947842:T:A	3.28964e-12	-2.59283e-10	-0.976485
123948390	chr7:123948390:A:C	3.67718e-11	1.67292	-0.235452
123948839	chr7:123948839:A:G	1.95941e-12	-1.54504	0.0504211
123950183	chr7:123950183:G:A	2.81416e-12	-2.59283e-10	-1.1326
123950433	chr7:123950433:G:A	7.73824e-12	-2.59283e-10	-0.121089
123950435	chr7:123950435:G:A	1.6695e-12	-1.54775	-0.106991
123950922	chr7:123950922:T:A	3.17768e-12	-2.59283e-10	-1.01111
123951098	chr7:123951098:A:G	2.58982e-12	-2.59283e-10	-1.21568
123951292	chr7:123951292:T:C	2.6539e-12	-2.59283e-10	-1.19124
123951293	chr7:123951293:G:A	3.35365e-12	-2.59283e-10	-0.957214
123951523	chr7:123951523:G:A	2.77849e-12	-2.59283e-10	-1.14535
123952444	chr7:123952444:A:G	1.33313e-12	-1.87973	-2.60556e-10
123952909	chr7:123952909:GT:G	2.71388e-12	-2.59283e-10	-1.16888
123953032	chr7:123953032:G:A	3.70061e-13	-1.94796	-1.21339
123953206	chr7:123953206:C:T	3.18236e-12	-2.59283e-10	-1.00964
123953579	chr7:123953579:G:A	3.7119e-13	-1.94491	-1.21339
123953710	chr7:123953710:T:C	3.6996e-13	-1.94827	-1.21336
123954152	chr7:123954152:G:A	2.06389e-11	1.31743	-0.457522
123954584	chr7:123954584:T:C	2.86011e-12	-2.59283e-10	-1.1164
123954671	chr7:123954671:T:C	2.82021e-12	-2.59283e-10	-1.13045
123955032	chr7:123955032:T:C	3.74954e-13	-1.94598	-1.20223
123956109	chr7:123956109:T:C	1.3838e-12	-1.84243	-2.60556e-10
123956206	chr7:123956206:C:T	3.72052e-13	-1.94259	-1.21339
123957067	chr7:123957067:A:G	1.56754e-12	-0.528644	-1.18911
123957341	chr7:123957341:C:T	3.17297e-12	-2.59283e-10	-1.01259
123957653	chr7:123957653:A:G	3.25482e-12	-2.59283e-10	-0.987128
123957715	chr7:123957715:A:T	3.71064e-13	-1.94525	-1.21339
123958060	chr7:123958060:A:G	1.40924e-12	-1.82421	-2.60556e-10
123958254	chr7:123958254:C:G	2.91668e-12	-2.59283e-10	-1.09682
123958449	chr7:123958449:C:T	5.09211e-11	2.6596	-0.896588
123958479	chr7:123958479:C:T	1.2213e-12	-1.96735	-2.60556e-10
123959791	chr7:123959791:A:T	4.32307e-12	-0.703298	-2.60556e-10
123960553	chr7:123960553:C:G	5.29946e-11	2.72581	-0.922882
123961028	chr7:123961028:AT:A	3.36418e-12	-2.59283e-10	-0.95408
123961480	chr7:123961480:T:C	1.06141e-12	-1.07915	-1.02852
123961589	chr7:123961589:C:T	4.47136e-12	-2.59283e-10	-0.669571
123962134	chr7:123962134:T:A	4.01619e-13	-1.94893	-1.13058
123962276	chr7:123962276:T:C	7.19742e-13	-1.28146	-1.21467
123962451	chr7:123962451:T:C	5.57709e-13	-1.65303	-1.09815
123962771	chr7:123962771:T:C	1.11898e-11	-2.59283e-10	0.247735
123964052	chr7:123964052:TA:T	5.67081e-13	-1.64102	-1.0935
123964104	chr7:123964104:A:T	5.69371e-13	-1.63299	-1.0975
123964667	chr7:123964667:GGTGTGACCACAA:G	2.75974e-12	-2.59283e-10	-1.15213
123964984	chr7:123964984:TCAC:T	3.5323e-12	-2.59283e-10	-0.905315
123965192	chr7:123965192:C:T	7.5167e-13	-1.2792	-1.17352
123965280	chr7:123965280:C:A	6.54193e-12	-2.59283e-10	-0.289031
123965508	chr7:123965508:A:G	6.30285e-13	-1.64216	-0.986688
123965609	chr7:123965609:C:T	4.12514e-13	-1.94792	-1.10483
123965688	chr7:123965688:T:C	4.20683e-13	-1.94414	-1.08899
123965909	chr7:123965909:C:T	1.86418e-12	-1.057	-0.487438
123966040	chr7:123966040:T:C	4.12229e-13	-1.9375	-1.11594
123966571	chr7:123966571:T:C	6.16433e-13	-1.66771	-0.983363
123966762	chr7:123966762:G:A	4.12502e-12	-2.59283e-10	-0.750193
123966798	chr7:123966798:A:C	7.66438e-13	-1.26675	-1.16651
123967104	chr7:123967104:A:G	2.42946e-11	1.36214	-0.339153
123967283	chr7:123967283:A:G	5.58366e-12	-2.59283e-10	-0.447419
123967503	chr7:123967503:G:A	7.43336e-13	-1.29648	-1.16739
123967572	chr7:123967572:A:G	1.8187e-12	-1.07683	-0.492314
123967601	chr7:123967601:T:C	2.60415e-12	-2.59283e-10	-1.21016
123968398	chr7:123968398:T:C	6.28411e-13	-1.65211	-0.979715
123968781	chr7:123968781:G:T	2.89044e-12	-2.59283e-10	-1.10586
123968917	chr7:123968917:C:T	1.45191e-10	2.81078	-2.60556e-10
123969020	chr7:123969020:T:A	1.06731e-12	-0.995723	-1.1064
123969096	chr7:123969096:G:T	3.44661e-12	-2.59283e-10	-0.929872
123969130	chr7:123969130:G:A	2.86558e-12	-2.59283e-10	-1.11449
123969280	chr7:123969280:A:C	4.00574e-13	-1.95043	-1.13169
123969352	chr7:123969352:A:G	2.73408e-12	-2.59283e-10	-1.16147
123969691	chr7:123969691:A:C	2.59216e-12	-2.59283e-10	-1.21477
123969916	chr7:123969916:G:A	8.69879e-11	-2.59283e-10	2.29851
123969996	chr7:123969996:A:G	6.7417e-13	-1.48469	-1.07685
123970023	chr7:123970023:A:G	6.59182e-13	-1.73887	-0.845153
123970294	chr7:123970294:C:T	6.8459e-13	-1.92548	-0.620723
123970334	chr7:123970334:T:C	4.48995e-13	-1.75497	-1.21304
123970610	chr7:123970610:T:TAA	2.64925e-12	-2.59283e-10	-1.19299
123970841	chr7:123970841:C:T	7.69249e-13	-1.97312	-0.456489
123970970	chr7:123970970:A:G	2.5922e-12	-2.59283e-10	-1.21476
123971012	chr7:123971012:G:GA	3.97802e-13	-1.87348	-1.21559
123971033	chr7:123971033:A:C	2.59174e-12	-2.59283e-10	-1.21494
123971376	chr7:123971376:T:A	4.95575e-13	-1.96726	-0.902044
123971445	chr7:123971445:T:C	4.59302e-13	-1.74235	-1.20296
123971795	chr7:123971795:G:C	6.75137e-13	-1.92453	-0.635571
123971960	chr7:123971960:G:A	5.34611e-12	-2.59283e-10	-0.490894
123972033	chr7:123972033:T:A	4.37046e-12	-2.59283e-10	-0.692396
123972271	chr7:123972271:A:G	6.77546e-13	-1.93034	-0.626201
123972646	chr7:123972646:C:T	4.65995e-13	-1.72141	-1.20944
123972756	chr7:123972756:C:T	5.53802e-12	-2.59283e-10	-0.455626
123973264	chr7:123973264:A:G	4.53668e-13	-1.81336	-1.14429
123973445	chr7:123973445:G:A	5.74095e-12	-2.59283e-10	-0.419639
123973593	chr7:123973593:A:G	2.63277e-12	-2.59283e-10	-1.19923
123973709	chr7:123973709:G:T	8.27454e-13	-1.94723	-0.409438
123974019	chr7:123974019:G:C	6.8914e-13	-1.9362	-0.603377
123974753	chr7:123974753:T:C	6.8951e-13	-1.91975	-0.619291
123974884	chr7:123974884:C:T	4.504e-13	-1.78113	-1.18376
123975905	chr7:123975905:T:C	4.36984e-13	-1.78337	-1.21176
123976376	chr7:123976376:G:T	2.59719e-12	-2.59283e-10	-1.21283
123976398	chr7:123976398:C:T	2.78194e-12	-2.59283e-10	-1.14411
123976712	chr7:123976712:A:C	1.27443e-12	-1.92476	-2.60556e-10
123976980	chr7:123976980:C:T	4.56921e-12	-0.647922	-2.60556e-10
123977439	chr7:123977439:A:G	2.65186e-12	-2.59283e-10	-1.192
123978146	chr7:123978146:C:A	3.04366e-12	-2.59283e-10	-1.0542
123978782	chr7:123978782:ATATT:A	3.4363e-12	-2.59283e-10	-0.932869
123978855	chr7:123978855:G:A	4.15574e-13	-1.83052	-1.21484
123979037	chr7:123979037:G:A	3.61738e-12	-2.59283e-10	-0.881515
123979158	chr7:123979158:C:G	2.67048e-12	-2.59283e-10	-1.18501
123979670	chr7:123979670:C:T	4.70082e-12	-2.59283e-10	-0.619527
123979701	chr7:123979701:G:A	4.79324e-13	-1.71298	-1.18967
123980538	chr7:123980538:T:C	6.07673e-12	-2.59283e-10	-0.362798
123980552	chr7:123980552:A:C	4.2028e-12	-2.59283e-10	-0.731513
123980683	chr7:123980683:T:G	3.96603e-13	-1.88168	-1.21041
123980753	chr7:123980753:C:G	5.01655e-12	-2.59283e-10	-0.554522
123980900	chr7:123980900:C:T	2.62031e-12	-2.59283e-10	-1.20397
123981281	chr7:123981281:T:C	3.88196e-12	-2.59283e-10	-0.810924
123981316	chr7:123981316:A:T	3.29935e-12	-2.59283e-10	-0.973538
123981544	chr7:123981544:C:T	2.58912e-12	-2.59283e-10	-1.21595
123981954	chr7:123981954:A:G	5.11181e-12	-1.33144	0.79573
123981982	chr7:123981982:G:A	3.72329e-12	-2.59283e-10	-0.852655
123982010	chr7:123982010:C:T	6.97703e-12	-2.59283e-10	-0.22464
123982318	chr7:123982318:A:T	4.83204e-13	-1.72747	-1.16711
123982454	chr7:123982454:C:T	4.84463e-13	-1.76017	-1.13181
123982657	chr7:123982657:A:G	6.06067e-12	-2.59283e-10	-0.365444
123982852	chr7:123982852:T:C	3.70978e-12	-2.59283e-10	-0.856291
123983349	chr7:123983349:T:C	3.35657e-12	-0.241786	-0.714558
123984135	chr7:123984135:T:C	4.44409e-12	-2.59283e-10	-0.675689
123984173	chr7:123984173:A:T	1.79841e-11	-2.59283e-10	0.722224
123984307	chr7:123984307:C:A	4.95786e-13	-1.88318	-0.985696
123984830	chr7:123984830:A:T	2.72407e-12	-2.59283e-10	-1.16514
123985023	chr7:123985023:T:C	1.74574e-10	2.27223	0.722851
123985401	chr7:123985401:A:C	2.92339e-12	-2.59283e-10	-1.09452
123985461	chr7:123985461:G:A	2.62437e-12	-2.59283e-10	-1.20242
123985494	chr7:123985494:A:G	5.15231e-13	-1.9485	-0.881901
123985496	chr7:123985496:G:A	4.69857e-13	-1.97573	-0.946858
123985953	chr7:123985953:C:G	2.82813e-12	-2.59283e-10	-1.12765
123986031	chr7:123986031:C:G	7.15449e-12	-2.59283e-10	-0.199524
123986635	chr7:123986635:C:T	2.60697e-12	-2.59283e-10	-1.20908
123986819	chr7:123986819:G:A	6.67914e-13	-1.77078	-0.800084
123986933	chr7:123986933:C:T	4.57354e-12	-2.59283e-10	-0.646976
123986953	chr7:123986953:G:A	5.29263e-13	-1.79084	-1.0127
123986977	chr7:123986977:C:T	7.72538e-13	-1.84189	-0.583444
123987041	chr7:123987041:A:G	5.22234e-13	-1.77403	-1.04288
123987123	chr7:123987123:T:G	2.84984e-12	-2.59283e-10	-1.12
123987141	chr7:123987141:AG:A	2.64709e-12	-2.59283e-10	-1.1938
123987972	chr7:123987972:A:G	1.05305e-12	-1.82293	-0.29264
123988617	chr7:123988617:A:C	7.01152e-13	-1.77073	-0.751565
123988727	chr7:123988727:T:C	2.95382e-12	-2.59283e-10	-1.08417
123988865	chr7:123988865:C:T	3.00839e-12	-2.59283e-10	-1.06586
123989545	chr7:123989545:G:C	1.58765e-12	-1.70501	-2.60556e-10
123989756	chr7:123989756:C:G	5.15849e-13	-1.82785	-1.00135
123989806	chr7:123989806:A:C	6.97521e-13	-1.74839	-0.779094
123989984	chr7:123989984:C:T	3.22598e-12	-1.63473	0.6387
123990100	chr7:123990100:G:A	2.89039e-12	-2.59283e-10	-1.10587
123990190	chr7:123990190:G:A	2.63782e-12	-2.59283e-10	-1.19731
123990204	chr7:123990204:G:T	2.73267e-12	-1.63999	0.478004
123991394	chr7:123991394:A:T	2.68117e-12	-2.59283e-10	-1.18101
123991856	chr7:123991856:G:T	3.60134e-12	-2.59283e-10	-0.885957
123992156	chr7:123992156:A:G	5.34321e-13	-1.83086	-0.963157
123992499	chr7:123992499:T:C	1.45291e-11	-2.59283e-10	0.508889
123992831	chr7:123992831:C:T	3.92097e-12	-2.59283e-10	-0.800925
123993038	chr7:123993038:C:A	2.60272e-12	-2.59283e-10	-1.21071
123993179	chr7:123993179:A:G	6.75153e-13	-1.76894	-0.791143
123993404	chr7:123993404:G:A	3.89882e-13	-1.9218	-1.18737
123993852	chr7:123993852:A:T	3.21363e-12	-2.59283e-10	-0.999862
123994462	chr7:123994462:C:T	2.91188e-12	-2.59283e-10	-1.09847
123995322	chr7:123995322:G:T	6.98988e-13	-1.77569	-0.749699
123997394	chr7:123997394:C:T	7.54803e-13	-1.74608	-0.702479
123997672	chr7:123997672:G:A	2.62882e-12	-2.59283e-10	-1.20073
123998151	chr7:123998151:G:T	7.72197e-13	-1.72568	-0.700095
123998940	chr7:123998940:C:T	5.53573e-11	2.48893	-0.642385
123999062	chr7:123999062:G:A	7.46495e-13	-1.74605	-0.713578
123999233	chr7:123999233:A:G	1.21864e-12	-1.96953	-2.60556e-10
123999241	chr7:123999241:G:GA	7.6546e-13	-1.73039	-0.704151
123999253	chr7:123999253:C:T	7.73971e-13	-1.72243	-0.701055
123999739	chr7:123999739:G:A	7.3284e-13	-1.74713	-0.73096
123999958	chr7:123999958:GACT:G	2.63497e-12	-2.59283e-10	-1.19839
124000187	chr7:124000187:T:C	7.60617e-13	-1.72044	-0.720447
124000248	chr7:124000248:T:C	3.9413e-12	-2.59283e-10	-0.795752
124000316	chr7:124000316:G:A	7.28575e-13	-1.73314	-0.750787
124000378	chr7:124000378:T:C	3.72403e-11	-2.59283e-10	1.45013
124001190	chr7:124001190:A:C	7.41493e-13	-1.74941	-0.716944
124001522	chr7:124001522:G:T	3.90004e-12	-2.59283e-10	-0.806278
124001841	chr7:124001841:C:G	3.57315e-12	-2.59283e-10	-0.893816
124001857	chr7:124001857:G:A	3.57202e-12	-2.59283e-10	-0.894132
124002001	chr7:124002001:A:C	3.6176e-12	-2.59283e-10	-0.881453
124002108	chr7:124002108:C:G	2.85243e-12	-2.59283e-10	-1.11909
124002178	chr7:124002178:A:G	2.95929e-12	-2.59283e-10	-1.08231
124002337	chr7:124002337:T:C	1.0152e-12	-1.86739	-0.284786
124002344	chr7:124002344:C:T	7.38773e-13	-1.74047	-0.729553
124002366	chr7:124002366:A:T	7.3888e-13	-1.74794	-0.721948
124002838	chr7:124002838:G:A	3.57752e-12	-2.59283e-10	-0.892594
124003529	chr7:124003529:T:C	9.71642e-13	-1.85764	-0.338395
124004120	chr7:124004120:G:A	4.60928e-12	-0.639192	-2.60556e-10
124004246	chr7:124004246:C:A	5.41837e-12	-2.59283e-10	-0.477469
124004502	chr7:124004502:A:G	3.64174e-12	-2.59283e-10	-0.874802
124004637	chr7:124004637:C:A	3.02386e-12	-2.59283e-10	-1.06073
124004711	chr7:124004711:T:C	1.50678e-12	-1.75729	-2.60556e-10
124004788	chr7:124004788:G:A	6.49041e-13	-1.73469	-0.864829
124005071	chr7:124005071:G:A	9.99723e-13	-1.84224	-0.325305
124005306	chr7:124005306:G:C	3.75023e-12	-0.845446	-2.60556e-10
124005715	chr7:124005715:G:A	3.01066e-12	-2.59283e-10	-1.06511
124005895	chr7:124005895:A:G	6.00202e-13	-1.7503	-0.92745
124006452	chr7:124006452:A:C	5.15601e-12	-2.59283e-10	-0.527101
124006856	chr7:124006856:T:C	3.24479e-12	-2.59283e-10	-0.990212
124007161	chr7:124007161:C:T	8.3033e-11	3.00157	-0.749592
124007404	chr7:124007404:G:A	7.54371e-13	-1.33944	-1.10969
124007487	chr7:124007487:T:C	3.30343e-12	-2.59283e-10	-0.972302
124008200	chr7:124008200:T:C	5.27171e-13	-1.95855	-0.848944
124008716	chr7:124008716:C:T	4.36252e-12	-2.59283e-10	-0.694213
124008953	chr7:124008953:G:A	2.69626e-12	-2.59283e-10	-1.1754
124008981	chr7:124008981:A:G	4.53104e-12	-2.59283e-10	-0.656313
124009068	chr7:124009068:C:T	1.08479e-11	-2.59283e-10	0.21671
124009215	chr7:124009215:T:C	2.70745e-12	-2.59283e-10	-1.17125
124009339	chr7:124009339:G:A	4.97497e-12	-2.59283e-10	-0.562844
124009447	chr7:124009447:G:A	1.66976e-12	-1.65458	-2.60556e-10
124009754	chr7:124009754:C:T	4.8214e-12	-2.59283e-10	-0.594199
124010123	chr7:124010123:C:T	1.93108e-12	-1.27248	-0.236709
124010298	chr7:124010298:T:C	1.33179e-12	-1.96676	0.0860154
124010408	chr7:124010408:G:T	4.32192e-12	-2.59283e-10	-0.703564
124010529	chr7:124010529:T:G	2.61182e-12	-2.59283e-10	-1.20722
124011023	chr7:124011023:G:A	1.65553e-12	-1.87178	0.208632
124011751	chr7:124011751:T:G	5.55338e-13	-1.77778	-0.977659
124012033	chr7:124012033:G:A	9.29017e-13	-1.76657	-0.474322
124012755	chr7:124012755:C:T	4.25149e-12	-2.59283e-10	-0.719995
124012992	chr7:124012992:T:A	4.71433e-12	-2.59283e-10	-0.616657
124013004	chr7:124013004:T:C	4.5806e-12	-2.59283e-10	-0.645433
124013373	chr7:124013373:A:T	4.9041e-12	-2.59283e-10	-0.577193
124014077	chr7:124014077:T:A	9.90898e-12	-2.59283e-10	0.126178
124014177	chr7:124014177:G:A	4.03667e-12	-2.59283e-10	-0.771844
124014209	chr7:124014209:C:T	3.61587e-12	-2.59283e-10	-0.88193
124014338	chr7:124014338:A:G	4.41964e-12	-2.59283e-10	-0.681206
124014573	chr7:124014573:C:T	4.45526e-12	-2.59283e-10	-0.673177
124014998	chr7:124014998:T:C	3.2359e-12	-2.59283e-10	-0.992957
124015236	chr7:124015236:C:T	4.49737e-13	-1.9773	-0.989061
124015319	chr7:124015319:C:G	2.63204e-12	-2.59283e-10	-1.1995
124015451	chr7:124015451:T:C	2.88456e-12	-2.59283e-10	-1.10789
124015531	chr7:124015531:A:T	4.27107e-12	-2.59283e-10	-0.715398
124015719	chr7:124015719:C:T	4.04575e-12	-2.59283e-10	-0.769597
124015778	chr7:124015778:C:T	2.66794e-12	-2.59283e-10	-1.18596
124016084	chr7:124016084:G:A	3.82772e-12	-2.59283e-10	-0.824995
124016232	chr7:124016232:A:C	2.888e-12	-2.59283e-10	-1.1067
124016309	chr7:124016309:G:C	1.31714e-12	-1.9373	0.0455021
124017735	chr7:124017735:G:C	4.89214e-13	-1.95357	-0.92865
124018621	chr7:124018621:A:G	8.42005e-13	-1.27715	-1.06208
124019121	chr7:124019121:C:T	4.86931e-13	-1.95315	-0.933742
124019182	chr7:124019182:T:A	4.76226e-13	-1.95737	-0.951757
124020032	chr7:124020032:C:A	2.08634e-12	-1.43185	-2.60556e-10
124020077	chr7:124020077:C:G	3.65502e-12	-2.59283e-10	-0.871162
124020161	chr7:124020161:A:T	5.69949e-13	-1.87155	-0.857918
124020482	chr7:124020482:G:T	8.51382e-13	-1.26797	-1.06019
124020547	chr7:124020547:G:A	9.78775e-13	-1.27097	-0.917743
124021521	chr7:124021521:A:G	1.17268e-12	-1.93317	-0.0747959
124021557	chr7:124021557:T:A	1.23891e-11	-2.59283e-10	0.34955
124022001	chr7:124022001:A:T	7.99592e-13	-1.24872	-1.14219
124022267	chr7:124022267:A:G	5.64969e-13	-1.88282	-0.855433
124022406	chr7:124022406:A:G	3.09814e-12	-2.59283e-10	-1.03646
124022693	chr7:124022693:C:A	7.78388e-13	-1.93817	-0.479625
124022778	chr7:124022778:C:T	7.69562e-13	-1.28734	-1.14185
124022812	chr7:124022812:G:A	7.94513e-13	-1.93624	-0.461054
124022974	chr7:124022974:A:T	1.2447e-12	-1.91419	-0.0341847
124023023	chr7:124023023:T:C	7.66892e-13	-1.94131	-0.491362
124023045	chr7:124023045:A:G	7.67022e-13	-1.9383	-0.494199
124023174	chr7:124023174:T:C	7.70723e-13	-1.9482	-0.479489
124023281	chr7:124023281:C:T	5.20276e-13	-1.8557	-0.964964
124023320	chr7:124023320:A:G	4.34341e-12	-2.59283e-10	-0.698604
124023334	chr7:124023334:A:G	1.22581e-12	-1.96366	-2.60556e-10
124023509	chr7:124023509:C:A	3.26032e-12	-2.59283e-10	-0.985437
124023876	chr7:124023876:A:G	2.88327e-12	-2.59283e-10	-1.10834
124023976	chr7:124023976:T:C	4.26454e-12	-2.59283e-10	-0.716929
124024340	chr7:124024340:T:C	3.71192e-12	-2.59283e-10	-0.855714
124024570	chr7:124024570:A:G	2.62672e-12	-2.59283e-10	-1.20153
124024643	chr7:124024643:C:T	2.81729e-12	-2.59283e-10	-1.13149
124024863	chr7:124024863:G:A	1.20905e-12	-1.97742	-2.60556e-10
124024954	chr7:124024954:G:A	6.70463e-13	-1.94971	-0.617344
124025150	chr7:124025150:A:G	3.63844e-12	-2.59283e-10	-0.875709
124025664	chr7:124025664:A:G	6.77518e-13	-1.94688	-0.609704
124026239	chr7:124026239:T:A	5.35991e-13	-1.85021	-0.940693
124026583	chr7:124026583:A:G	3.97391e-12	-2.59283e-10	-0.787513
124026684	chr7:124026684:T:A	2.97054e-12	-2.59283e-10	-1.07852
124027037	chr7:124027037:C:T	2.92427e-12	-2.59283e-10	-1.09422
124027077	chr7:124027077:GA:G	5.18722e-13	-1.82734	-0.996307
124027189	chr7:124027189:C:T	2.97232e-12	-2.59283e-10	-1.07792
124027651	chr7:124027651:AC:A	5.34173e-13	-1.86825	-0.926048
124028766	chr7:124028766:C:T	3.26278e-12	-2.59283e-10	-0.984685
124028932	chr7:124028932:G:A	1.22585e-12	-1.96363	-2.60556e-10
124030365	chr7:124030365:G:T	5.39478e-13	-1.81698	-0.967436
124030494	chr7:124030494:T:C	3.76495e-12	-2.59283e-10	-0.841529
124030575	chr7:124030575:T:A	4.81474e-12	-2.59283e-10	-0.595581
124030576	chr7:124030576:G:T	4.82367e-12	-2.59283e-10	-0.593729
124031392	chr7:124031392:T:A	2.61786e-12	-2.59283e-10	-1.20491
124031617	chr7:124031617:T:C	6.4441e-13	-1.97533	-0.631359
124031764	chr7:124031764:A:G	2.87729e-12	-2.59283e-10	-1.11041
124032125	chr7:124032125:C:T	2.60538e-12	-2.59283e-10	-1.20968
124032447	chr7:124032447:C:T	4.36634e-12	-2.59283e-10	-0.693339
124032950	chr7:124032950:C:T	1.04805e-12	-1.07278	-1.04755
124033514	chr7:124033514:C:T	5.59948e-13	-1.73065	-1.01653
124033806	chr7:124033806:T:G	4.97288e-12	-2.59283e-10	-0.563265
124033898	chr7:124033898:G:T	6.01014e-13	-1.6869	-0.989497
124033992	chr7:124033992:A:G	5.75188e-13	-1.74139	-0.978931
124034773	chr7:124034773:A:T	6.22617e-13	-1.68702	-0.954066
124035114	chr7:124035114:A:G	1.34398e-12	-1.83801	-0.0336248
124035340	chr7:124035340:C:T	9.83022e-13	-1.03737	-1.14702
124035641	chr7:124035641:T:C	1.14413e-12	-1.05035	-0.982272
124036116	chr7:124036116:G:T	1.17109e-12	-0.96769	-1.04164
124036471	chr7:124036471:C:T	1.09482e-12	-1.04428	-1.03239
124036858	chr7:124036858:C:T	9.40748e-13	-1.09025	-1.1381
124036870	chr7:124036870:A:G	6.65386e-13	-1.68261	-0.892039
124037337	chr7:124037337:C:A	1.45289e-12	-1.86445	0.0707385
124037445	chr7:124037445:TTTTTTCTTTTC:T	1.28501e-12	-1.9165	-2.60556e-10
124037455	chr7:124037455:TC:T	2.79339e-12	-1.14001	-2.60556e-10
124037513	chr7:124037513:A:G	5.06639e-13	-1.79168	-1.05554
124037753	chr7:124037753:C:T	6.65894e-13	-1.68373	-0.890163
124037817	chr7:124037817:C:G	1.18251e-12	-1.01165	-0.987973
124038064	chr7:124038064:G:C	3.85144e-12	-0.818816	-2.60556e-10
124038117	chr7:124038117:A:G	7.23155e-13	-1.9769	-0.514493
124038297	chr7:124038297:A:C	7.22753e-13	-1.97742	-0.514535
124038485	chr7:124038485:C:G	1.48517e-12	-1.77174	-2.60556e-10
124038757	chr7:124038757:C:T	7.23318e-13	-1.84121	-0.649963
124038996	chr7:124038996:G:A	1.03908e-12	-1.32984	-0.799091
124039189	chr7:124039189:T:C	1.5004e-12	-1.87213	0.110599
124039689	chr7:124039689:T:C	2.6254e-11	0.500415	0.60014
124039963	chr7:124039963:T:C	1.80497e-11	-2.59283e-10	0.725867
124040550	chr7:124040550:A:G	6.50549e-13	-1.96706	-0.630141
124040687	chr7:124040687:T:C	3.62829e-12	-2.59283e-10	-0.878501
124040738	chr7:124040738:G:A	7.42787e-11	1.35864	0.781922
124040744	chr7:124040744:C:T	6.965e-12	0.956232	-1.1826
124041183	chr7:124041183:A:G	4.26426e-13	-1.80472	-1.21486
124041551	chr7:124041551:T:C	2.35922e-11	-2.59283e-10	0.993652
124042036	chr7:124042036:T:A	2.9304e-12	-2.59283e-10	-1.09213
124042143	chr7:124042143:A:G	2.7725e-12	-2.59283e-10	-1.14752
124042422	chr7:124042422:G:C	1.33555e-12	-1.87792	-2.60556e-10
124042750	chr7:124042750:G:A	4.84485e-11	1.7225	-0.00926042
124042787	chr7:124042787:A:C	4.94818e-13	-1.67191	-1.19892
124042867	chr7:124042867:C:T	2.76529e-12	-2.59283e-10	-1.15012
124042921	chr7:124042921:C:CT	6.83039e-11	1.69722	0.359481
124043238	chr7:124043238:A:G	2.71275e-12	-2.59283e-10	-1.1693
124043404	chr7:124043404:C:T	4.16778e-12	-2.59283e-10	-0.739879
124043532	chr7:124043532:G:T	8.71747e-13	-1.33855	-0.965973
124043636	chr7:124043636:C:A	3.72316e-12	-2.59283e-10	-0.85269
124043794	chr7:124043794:C:T	3.47727e-12	-2.59283e-10	-0.921016
124044011	chr7:124044011:A:G	4.0797e-13	-1.89238	-1.17145
124044334	chr7:124044334:C:T	2.19326e-11	-2.59283e-10	0.92071
124044821	chr7:124044821:C:T	8.49115e-13	-1.28248	-1.04835
124045044	chr7:124045044:G:A	6.82044e-11	1.71953	0.335715
124046070	chr7:124046070:T:C	4.80789e-13	-1.69985	-1.19974
124046383	chr7:124046383:A:G	2.5867e-12	-2.59283e-10	-1.21688
124046403	chr7:124046403:A:G	2.7024e-12	-2.59283e-10	-1.17313
124046617	chr7:124046617:C:T	5.36053e-11	1.53645	0.277929
124047107	chr7:124047107:A:T	4.44031e-11	1.5978	0.028242
124047146	chr7:124047146:C:A	4.30959e-11	1.56526	0.0309074
124047312	chr7:124047312:T:A	4.9381e-13	-1.68052	-1.19235
124047445	chr7:124047445:A:ATATATGTGCCATG	1.40192e-12	-1.82942	-2.60556e-10
124047833	chr7:124047833:T:C	1.13533e-11	0.0876475	0.174596
124047956	chr7:124047956:G:A	4.27067e-12	-2.59283e-10	-0.715493
124048274	chr7:124048274:T:G	8.59858e-13	-1.26808	-1.05017
124049140	chr7:124049140:T:A	5.38724e-11	1.7273	0.092051
124049234	chr7:124049234:C:A	8.51595e-11	1.7844	0.492862
124049841	chr7:124049841:G:A	8.52007e-11	1.74645	0.531293
124050113	chr7:124050113:G:A	5.38369e-12	-2.59283e-10	-0.48389
124050775	chr7:124050775:G:A	3.59119e-12	-2.59283e-10	-0.88878
124051626	chr7:124051626:A:C	4.78975e-13	-1.71137	-1.192
124052209	chr7:124052209:T:G	1.22026e-12	-1.9682	-2.60556e-10
124052363	chr7:124052363:G:T	1.30325e-11	0.306483	0.093701
124052671	chr7:124052671:C:T	1.3337e-11	0.277245	0.146033
124052871	chr7:124052871:T:A	9.85648e-13	-1.3215	-0.860222
124052998	chr7:124052998:CAT:C	1.50657e-11	1.45756	-0.912403
124053764	chr7:124053764:T:C	6.97562e-11	1.83762	0.240119
124053904	chr7:124053904:A:G	4.78563e-13	-1.69929	-1.20494
124054464	chr7:124054464:CTG:C	9.24158e-13	-1.40308	-0.843057
124054720	chr7:124054720:G:A	1.72251e-11	1.50603	-0.826931
124054845	chr7:124054845:T:A	3.08161e-12	-2.59283e-10	-1.04181
124055007	chr7:124055007:G:A	7.78523e-11	1.68318	0.50437
124055052	chr7:124055052:A:G	4.67698e-13	-1.72562	-1.20157
124055067	chr7:124055067:G:A	3.2553e-12	-2.59283e-10	-0.98698
124055198	chr7:124055198:A:G	1.54648e-12	-1.73128	-2.60556e-10
124055700	chr7:124055700:G:A	7.04355e-11	1.83021	0.257225
124056307	chr7:124056307:T:C	2.80414e-12	-2.59283e-10	-1.13617
124057275	chr7:124057275:A:G	4.82021e-13	-1.69715	-1.19988
124057340	chr7:124057340:G:A	7.25017e-11	1.86699	0.249359
124057360	chr7:124057360:T:G	2.67206e-11	1.11817	-2.60556e-10
124057818	chr7:124057818:G:A	2.76318e-12	-2.59283e-10	-1.15088
124058071	chr7:124058071:G:C	8.84192e-11	1.79183	0.522994
124058990	chr7:124058990:C:A	9.71483e-11	1.91849	0.490484
124059088	chr7:124059088:A:C	2.70514e-12	-2.59283e-10	-1.17211
124059447	chr7:124059447:T:A	1.02539e-10	1.94683	0.516157
124060065	chr7:124060065:TA:T	8.82076e-11	1.83673	0.475702
124060223	chr7:124060223:A:C	3.82584e-12	-2.59283e-10	-0.825484
124060225	chr7:124060225:A:G	3.49331e-12	-2.59283e-10	-0.916415
124060368	chr7:124060368:TAGAGTC:T	5.06101e-12	-2.59283e-10	-0.545698
124060462	chr7:124060462:A:C	3.45674e-12	-2.59283e-10	-0.926938
124060465	chr7:124060465:G:A	1.7102e-10	2.56251	0.412004
124060580	chr7:124060580:C:T	2.76408e-12	-2.59283e-10	-1.15056
124060793	chr7:124060793:G:T	3.62406e-12	-2.59283e-10	-0.879668
124060799	chr7:124060799:G:A	1.21948e-10	2.5003	0.136024
124060805	chr7:124060805:T:C	1.5722e-10	2.49492	0.395464
124060859	chr7:124060859:T:C	2.17014e-11	0.817228	0.0928858
124061019	chr7:124061019:TTA:T	4.92831e-13	-1.68021	-1.19464
124061291	chr7:124061291:C:T	2.22633e-11	0.828443	0.107233
124061462	chr7:124061462:T:C	9.49236e-13	-1.41098	-0.808379
124061488	chr7:124061488:A:G	9.11601e-13	-1.37951	-0.880304
124061793	chr7:124061793:A:G	2.61438e-12	-2.59283e-10	-1.20624
124062510	chr7:124062510:G:T	8.25482e-13	-1.38103	-0.978018
124062644	chr7:124062644:G:T	1.97579e-11	0.750726	0.0655658
124063123	chr7:124063123:TAC:T	3.52731e-12	-2.59283e-10	-0.906728
124063197	chr7:124063197:G:A	2.09883e-11	0.75484	0.121864
124063441	chr7:124063441:C:T	6.70623e-13	-1.38313	-1.18368
124063789	chr7:124063789:A:G	3.76625e-12	-0.841185	-2.60556e-10
124063936	chr7:124063936:G:A	2.01607e-11	0.745155	0.0913184
124064107	chr7:124064107:CCT:C	4.78638e-10	2.40412	1.59956
124064692	chr7:124064692:G:A	1.51853e-10	2.54222	0.313435
124064763	chr7:124064763:T:C	9.40994e-13	-1.16069	-1.06739
124065018	chr7:124065018:T:G	1.11647e-11	-2.59283e-10	0.245492
124065213	chr7:124065213:C:G	1.31184e-12	-1.89583	-2.60556e-10
124065260	chr7:124065260:G:A	3.08308e-11	2.23294	-0.971693
124065307	chr7:124065307:C:T	2.68376e-12	-2.59283e-10	-1.18004
124066868	chr7:124066868:T:C	6.15235e-13	-1.43657	-1.21645
124067024	chr7:124067024:A:G	3.42226e-12	-2.59283e-10	-0.936964
124067031	chr7:124067031:G:T	2.49137e-11	0.814801	0.233352
124067038	chr7:124067038:T:C	1.68849e-12	-1.64343	-2.60556e-10
124067140	chr7:124067140:AACAT:A	5.02427e-13	-1.66377	-1.1918
124067234	chr7:124067234:T:C	3.42809e-12	-2.59283e-10	-0.935261
124067468	chr7:124067468:T:C	1.57436e-10	2.52702	0.364736
124067615	chr7:124067615:C:T	2.87197e-11	1.19032	-2.60556e-10
124068042	chr7:124068042:C:T	6.69197e-13	-1.49303	-1.07591
124068195	chr7:124068195:G:T	3.59522e-13	-1.97427	-1.21597
124068467	chr7:124068467:G:A	2.68512e-12	-2.59283e-10	-1.17954
124069239	chr7:124069239:A:G	2.31523e-12	-1.32776	-2.60556e-10
124069740	chr7:124069740:G:A	2.59529e-12	-2.59283e-10	-1.21356
124069775	chr7:124069775:T:C	4.93051e-13	-1.68087	-1.19353
124069778	chr7:124069778:A:G	5.5802e-12	-2.59283e-10	-0.44804
124070191	chr7:124070191:A:G	6.74642e-13	-1.37834	-1.1825
124070272	chr7:124070272:A:G	2.76318e-12	-2.59283e-10	-1.15088
124070805	chr7:124070805:A:G	2.59149e-12	-2.59283e-10	-1.21503
124071299	chr7:124071299:TATG:T	1.22185e-10	2.36953	0.268738
124071609	chr7:124071609:T:C	4.44839e-13	-1.78193	-1.19537
124071633	chr7:124071633:A:G	3.01524e-12	-2.59283e-10	-1.06358
124071710	chr7:124071710:A:T	1.78054e-12	-1.59034	-2.60556e-10
124072508	chr7:124072508:T:C	1.14467e-10	2.57276	0.000259631
124072516	chr7:124072516:A:G	3.34516e-12	-0.95975	-2.60556e-10
124072543	chr7:124072543:C:T	6.56853e-13	-1.38263	-1.20492
124073316	chr7:124073316:T:C	1.05994e-10	2.48908	0.00703737
124074424	chr7:124074424:C:CT	2.58708e-12	-2.59283e-10	-1.21673
124074880	chr7:124074880:G:A	2.93756e-12	-2.59283e-10	-1.08968
124075027	chr7:124075027:G:A	1.22818e-12	-1.96173	-2.60556e-10
124075082	chr7:124075082:T:C	7.56668e-12	-0.190004	0.0464949
124075229	chr7:124075229:T:C	2.46317e-11	0.821183	0.215588
124075777	chr7:124075777:A:G	1.16126e-12	-1.07884	-0.938914
124075800	chr7:124075800:A:G	1.76541e-12	-1.59888	-2.60556e-10
124075956	chr7:124075956:A:G	6.84434e-12	-0.243841	-2.60556e-10
124076413	chr7:124076413:G:A	7.37548e-12	-2.59283e-10	-0.169102
124076447	chr7:124076447:C:T	7.98184e-13	-1.3572	-1.03548
124076512	chr7:124076512:G:T	7.49677e-12	-2.59283e-10	-0.152791
124076526	chr7:124076526:G:A	8.40633e-13	-1.33733	-1.00353
124076687	chr7:124076687:C:T	1.40562e-12	-1.82679	-2.60556e-10
124077786	chr7:124077786:C:T	2.16854e-11	2.00932	-1.09995
124077875	chr7:124077875:T:C	1.75382e-10	2.76139	0.238315
124077920	chr7:124077920:T:C	2.67244e-12	-2.59283e-10	-1.18427
124077970	chr7:124077970:C:T	4.35229e-10	3.90861	-2.60556e-10
124078003	chr7:124078003:C:T	3.13966e-12	-2.59283e-10	-1.02315
124078013	chr7:124078013:C:T	2.58704e-12	-2.59283e-10	-1.21675
124078028	chr7:124078028:G:C	2.60467e-12	-2.59283e-10	-1.20996
124079042	chr7:124079042:G:A	4.21959e-13	-1.83875	-1.19136
124079101	chr7:124079101:G:A	4.34579e-12	-2.59283e-10	-0.698057
124079128	chr7:124079128:T:C	1.17683e-12	-1.39013	-0.614301
124079248	chr7:124079248:CA:C	5.26691e-13	-1.67404	-1.13437
124079253	chr7:124079253:G:T	5.29283e-13	-1.66694	-1.13655
124079353	chr7:124079353:C:A	5.10008e-13	-1.67611	-1.16448
124079527	chr7:124079527:A:G	6.81129e-13	-1.53963	-1.01163
124080026	chr7:124080026:C:T	5.28241e-13	-1.6362	-1.16927
124080157	chr7:124080157:G:A	6.43668e-12	-2.59283e-10	-0.30525
124080436	chr7:124080436:C:T	2.87539e-12	-2.59283e-10	-1.11108
124080659	chr7:124080659:G:A	2.38196e-12	-1.29934	-2.60556e-10
124080741	chr7:124080741:G:C	1.19462e-12	-1.375	-0.614431
124080774	chr7:124080774:T:C	5.48425e-13	-1.65103	-1.11694
124081109	chr7:124081109:T:C	1.33831e-12	-1.35603	-0.519826
124081509	chr7:124081509:G:A	5.54615e-11	1.87791	-0.02948
124081761	chr7:124081761:A:C	5.39108e-13	-1.65701	-1.1281
124082078	chr7:124082078:C:G	2.98548e-12	-2.59283e-10	-1.0735
124082315	chr7:124082315:A:G	3.52699e-12	-2.59283e-10	-0.906819
124082527	chr7:124082527:G:A	5.19721e-13	-1.64692	-1.17481
124082623	chr7:124082623:C:T	2.72513e-12	-2.59283e-10	-1.16475
124082948	chr7:124082948:G:A	5.03274e-12	-2.59283e-10	-0.551299
124083217	chr7:124083217:C:T	2.65776e-12	-2.59283e-10	-1.18978
124083561	chr7:124083561:C:A	5.54714e-13	-1.67099	-1.08558
124083695	chr7:124083695:C:T	9.8301e-12	-2.59283e-10	0.118185
124083855	chr7:124083855:C:T	3.36391e-12	-2.59283e-10	-0.954159
124084103	chr7:124084103:G:A	5.47787e-13	-1.72293	-1.0462
124084268	chr7:124084268:C:T	5.85842e-12	-2.59283e-10	-0.399384
124084928	chr7:124084928:G:A	6.46703e-13	-1.58594	-1.01719
124085175	chr7:124085175:C:T	2.59622e-12	-2.59283e-10	-1.21321
124085392	chr7:124085392:ACT:A	1.2272e-12	-1.32451	-0.638023
124086042	chr7:124086042:G:A	6.33832e-12	-2.59283e-10	-0.32065
124086863	chr7:124086863:G:C	5.19697e-13	-1.67431	-1.14746
124087294	chr7:124087294:T:C	2.91442e-12	-2.59283e-10	-1.09759
124088850	chr7:124088850:T:C	5.80435e-13	-1.62431	-1.08693
124088981	chr7:124088981:G:A	1.26581e-12	-1.36531	-0.566241
124089336	chr7:124089336:G:A	4.67196e-11	1.99313	-0.316226
124089916	chr7:124089916:C:T	2.62928e-12	-2.59283e-10	-1.20056
124090453	chr7:124090453:TATC:T	2.65776e-12	-2.59283e-10	-1.18978
124090661	chr7:124090661:C:T	3.16871e-12	-2.59283e-10	-1.01394
124091222	chr7:124091222:A:G	4.5274e-11	2.0002	-0.354735
124091497	chr7:124091497:T:A	4.36263e-13	-1.81409	-1.18268
124091504	chr7:124091504:G:A	5.67157e-13	-1.6823	-1.05208
124091588	chr7:124091588:A:G	5.5328e-13	-1.659	-1.10016
124091842	chr7:124091842:A:G	5.63748e-13	-1.83296	-0.907448
124092415	chr7:124092415:G:A	4.43595e-13	-1.80368	-1.17642
124092745	chr7:124092745:CCAAA:C	5.44789e-13	-1.71476	-1.05986
124092881	chr7:124092881:C:A	1.89391e-11	1.70436	-0.930394
124093149	chr7:124093149:G:A	2.71841e-12	-2.59283e-10	-1.16721
124093154	chr7:124093154:T:A	5.38966e-13	-1.68544	-1.09993
124094552	chr7:124094552:G:A	2.71848e-12	-2.59283e-10	-1.16719
124094560	chr7:124094560:G:A	5.90456e-13	-1.79058	-0.903539
124095190	chr7:124095190:C:A	1.54693e-12	-1.14852	-0.582476
124095357	chr7:124095357:C:T	1.2307e-12	-1.95968	-2.60556e-10
124095455	chr7:124095455:T:G	1.3769e-12	-1.26138	-0.586054
124095523	chr7:124095523:G:A	5.82809e-13	-1.72527	-0.981886
124095527	chr7:124095527:T:C	5.5763e-12	-2.59283e-10	-0.448738
124095723	chr7:124095723:G:C	2.73294e-12	-2.59283e-10	-1.16189
124096011	chr7:124096011:T:G	1.49645e-11	1.51823	-0.979813
124096402	chr7:124096402:G:A	2.59027e-12	-2.59283e-10	-1.2155
124096773	chr7:124096773:A:T	3.25336e-12	-2.59283e-10	-0.987577
124097265	chr7:124097265:T:C	2.98431e-12	-2.59283e-10	-1.07389
124097497	chr7:124097497:T:A	2.86749e-12	-2.59283e-10	-1.11383
124097499	chr7:124097499:CT:C	3.88007e-12	-2.59283e-10	-0.811411
124097960	chr7:124097960:C:G	5.00879e-13	-1.65953	-1.19913
124098094	chr7:124098094:TA:T	1.36839e-12	-1.85363	-2.60556e-10
124098674	chr7:124098674:T:A	5.74696e-11	1.78528	0.0987181
124098712	chr7:124098712:G:A	2.99452e-12	-2.59283e-10	-1.07048
124098779	chr7:124098779:C:G	4.37839e-11	1.612	-2.60556e-10
124099009	chr7:124099009:C:T	2.9717e-12	-2.59283e-10	-1.07813
124099107	chr7:124099107:G:A	3.89848e-12	-2.59283e-10	-0.806678
124099449	chr7:124099449:A:G	4.17892e-13	-1.85359	-1.18621
124100514	chr7:124100514:C:G	2.58694e-12	-2.59283e-10	-1.21679
124100791	chr7:124100791:CA:C	3.24599e-12	-0.989842	-2.60556e-10
124100855	chr7:124100855:T:C	4.24039e-13	-1.84035	-1.18484
124100955	chr7:124100955:G:A	1.24335e-12	-1.94945	-2.60556e-10
124101129	chr7:124101129:G:A	7.12243e-13	-1.66961	-0.836989
124101322	chr7:124101322:A:G	4.32864e-13	-1.85273	-1.15186
124101453	chr7:124101453:C:T	4.31875e-13	-1.85592	-1.15096
124101505	chr7:124101505:G:A	2.71707e-12	-2.59283e-10	-1.16771
124101646	chr7:124101646:G:T	4.22624e-13	-1.86281	-1.16572
124102100	chr7:124102100:G:A	1.64284e-10	2.83153	0.102802
124102376	chr7:124102376:T:C	4.23073e-13	-1.84505	-1.18242
124102836	chr7:124102836:A:G	4.35945e-13	-1.85212	-1.14539
124103011	chr7:124103011:A:G	4.24446e-13	-1.83967	-1.18456
124103133	chr7:124103133:C:T	5.95613e-13	-1.79907	-0.886355
124103145	chr7:124103145:A:C	5.79126e-11	1.79809	0.0935853
124103261	chr7:124103261:C:T	2.84816e-12	-2.59283e-10	-1.12059
124103423	chr7:124103423:G:A	4.69607e-12	-2.59283e-10	-0.620537
124103683	chr7:124103683:C:T	4.26979e-12	-0.715699	-2.60556e-10
124104046	chr7:124104046:G:C	4.16173e-13	-1.86747	-1.17645
124104510	chr7:124104510:T:G	4.02533e-12	-2.59283e-10	-0.774656
124104768	chr7:124104768:G:A	2.7042e-12	-2.59283e-10	-1.17246
124104972	chr7:124104972:C:T	2.73722e-12	-2.59283e-10	-1.16032
124105410	chr7:124105410:C:CT	1.04816e-12	-1.271	-0.849223
124105533	chr7:124105533:G:C	6.26404e-13	-1.75579	-0.879234
124105730	chr7:124105730:A:T	3.61278e-11	1.4198	-2.60556e-10
124106654	chr7:124106654:A:T	1.07047e-12	-1.24193	-0.857237
124106733	chr7:124106733:C:G	2.61281e-12	-2.59283e-10	-1.20684
124106741	chr7:124106741:C:T	2.87961e-11	1.50951	-0.316533
124107059	chr7:124107059:T:G	4.18093e-13	-1.86036	-1.17896
124107444	chr7:124107444:G:T	1.27428e-11	1.40069	-1.02298
124107479	chr7:124107479:AC:A	6.53812e-12	-2.59283e-10	-0.289614
124107482	chr7:124107482:AGGCTGACTATATTTT:A	6.53215e-12	-2.59283e-10	-0.290527
124107830	chr7:124107830:T:G	1.27576e-10	2.76894	-0.0874874
124107918	chr7:124107918:T:C	2.6394e-12	-2.59283e-10	-1.19671
124108240	chr7:124108240:T:C	4.36873e-13	-1.78725	-1.20812
124108393	chr7:124108393:C:T	4.49619e-13	-1.76223	-1.20439
124108484	chr7:124108484:CATCT:C	3.21501e-12	-2.59283e-10	-0.999434
124108531	chr7:124108531:TCTAA:T	1.32249e-12	-1.88775	-2.60556e-10
124108565	chr7:124108565:G:A	2.83736e-12	-2.59283e-10	-1.12439
124108970	chr7:124108970:C:T	4.35243e-13	-1.79465	-1.20447
124109103	chr7:124109103:T:C	4.5809e-12	-2.59283e-10	-0.645368
124109454	chr7:124109454:T:G	3.20061e-12	-2.59283e-10	-1.00392
124109661	chr7:124109661:G:A	4.97383e-11	1.7662	-0.0266848
124110764	chr7:124110764:G:A	3.69525e-12	-2.59283e-10	-0.860216
124111083	chr7:124111083:G:A	5.2823e-11	1.83871	-0.0390316
124111419	chr7:124111419:T:C	2.81074e-12	-2.59283e-10	-1.13382
124111523	chr7:124111523:CTG:C	2.75342e-12	-2.59283e-10	-1.15442
124111796	chr7:124111796:A:G	4.84933e-13	-1.67415	-1.21686
124111804	chr7:124111804:C:T	3.96999e-12	-2.59283e-10	-0.788501
124112310	chr7:124112310:C:G	4.94508e-12	-2.59283e-10	-0.568871
124112332	chr7:124112332:C:T	7.33967e-12	-2.59283e-10	-0.17397
124112490	chr7:124112490:T:C	2.34189e-11	-2.59283e-10	0.98628
124113813	chr7:124113813:G:C	6.48872e-12	0.683514	-0.980712
124113925	chr7:124113925:T:C	2.58726e-12	-2.59283e-10	-1.21666
124114137	chr7:124114137:C:G	5.85498e-13	-1.81244	-0.89012
124114562	chr7:124114562:A:C	1.35583e-11	0.694776	-0.255038
124114995	chr7:124114995:C:G	3.66295e-11	-2.59283e-10	1.43359
124115148	chr7:124115148:C:T	5.25936e-13	-1.85665	-0.953185
124115849	chr7:124115849:G:GA	9.70885e-12	-2.59283e-10	0.105774
124116025	chr7:124116025:G:T	3.08198e-12	-2.59283e-10	-1.04169
124116163	chr7:124116163:AAGCTTCAGCAC:A	5.92247e-12	-2.59283e-10	-0.388509
124116694	chr7:124116694:T:G	2.89048e-12	-2.59283e-10	-1.10584
124117500	chr7:124117500:C:T	2.60191e-12	-2.59283e-10	-1.21102
124117569	chr7:124117569:T:A	4.20472e-13	-1.85048	-1.18316
124117829	chr7:124117829:T:C	1.70098e-11	1.4364	-0.769874
124118299	chr7:124118299:T:C	2.78497e-12	-2.59283e-10	-1.14303
124118332	chr7:124118332:A:G	1.81404e-11	1.43692	-0.706044
124118502	chr7:124118502:T:A	5.17058e-13	-1.85619	-0.970678
124118831	chr7:124118831:A:G	2.59148e-12	-2.59283e-10	-1.21503
124119001	chr7:124119001:G:T	3.25739e-12	-2.59283e-10	-0.986336
124119028	chr7:124119028:G:A	1.62316e-11	1.03314	-0.41344
124119215	chr7:124119215:C:T	2.78874e-12	-2.59283e-10	-1.14167
124119257	chr7:124119257:A:G	1.38819e-12	-1.83926	-2.60556e-10
124119263	chr7:124119263:A:G	5.6747e-13	-1.8469	-0.886931
124120147	chr7:124120147:A:G	1.73409e-11	1.40253	-0.716722
124120249	chr7:124120249:C:T	2.66074e-12	-2.59283e-10	-1.18866
124120400	chr7:124120400:G:A	2.91085e-12	-2.59283e-10	-1.09882
124120543	chr7:124120543:TAACTA:T	6.06028e-13	-1.87528	-0.792815
124120768	chr7:124120768:G:T	3.26148e-12	-2.59283e-10	-0.985082
124121008	chr7:124121008:A:G	4.55772e-13	-1.76769	-1.18534
124121351	chr7:124121351:G:A	4.50364e-13	-1.8338	-1.13116
124121970	chr7:124121970:A:T	2.90764e-12	-2.59283e-10	-1.09992
124122294	chr7:124122294:A:G	3.66041e-13	-1.96076	-1.21151
124122327	chr7:124122327:A:G	1.03398e-11	-2.59283e-10	0.16874
124122670	chr7:124122670:C:G	5.30305e-12	0.664546	-1.16353
124122710	chr7:124122710:AAG:A	2.60092e-12	-2.59283e-10	-1.2114
124122711	chr7:124122711:AG:A	2.30579e-12	-1.88036	0.548514
124122747	chr7:124122747:G:T	4.54152e-12	0.462203	-1.11621
124123364	chr7:124123364:A:C	2.99973e-12	-2.59283e-10	-1.06874
124123991	chr7:124123991:T:A	9.24356e-13	-1.86003	-0.38589
124124009	chr7:124124009:A:G	3.86992e-12	-2.59283e-10	-0.814029
124124198	chr7:124124198:C:A	3.25877e-11	2.53292	-1.21625
124124695	chr7:124124695:A:G	2.69178e-12	-2.59283e-10	-1.17706
124124706	chr7:124124706:T:A	3.29456e-12	-2.59283e-10	-0.974991
124125036	chr7:124125036:T:C	2.06414e-12	-1.86941	0.426858
124125662	chr7:124125662:G:T	1.28562e-12	-1.91602	-2.60556e-10
124125745	chr7:124125745:T:G	6.15977e-13	-1.94422	-0.707588
124126106	chr7:124126106:G:A	4.22261e-12	-2.59283e-10	-0.726811
124126123	chr7:124126123:T:G	6.30432e-13	-1.94963	-0.678981
124126783	chr7:124126783:T:C	4.06931e-12	-2.59283e-10	-0.763789
124127031	chr7:124127031:T:G	2.59562e-12	-2.59283e-10	-1.21344
124127347	chr7:124127347:C:A	6.29935e-11	2.35425	-0.378487
124127588	chr7:124127588:A:T	6.38752e-13	-1.94957	-0.665928
124128099	chr7:124128099:T:C	6.25417e-13	-1.94987	-0.686727
124128661	chr7:124128661:G:A	2.74388e-12	-2.59283e-10	-1.15789
124128837	chr7:124128837:C:T	2.56954e-12	-1.85045	0.626913
124129081	chr7:124129081:C:T	6.46765e-13	-1.75543	-0.847604
124129278	chr7:124129278:A:T	6.5839e-13	-1.74063	-0.844588
124129723	chr7:124129723:G:A	5.21277e-13	-1.78176	-1.03697
124130125	chr7:124130125:T:C	3.08982e-12	-2.59283e-10	-1.03915
124130355	chr7:124130355:T:C	3.00598e-12	-2.59283e-10	-1.06666
124130425	chr7:124130425:C:T	4.48547e-13	-1.96326	-1.00574
124130877	chr7:124130877:C:A	6.69995e-13	-1.67605	-0.8917
124130979	chr7:124130979:T:C	5.67532e-13	-1.72662	-1.00711
124130980	chr7:124130980:A:G	5.649e-13	-1.7266	-1.01177
124131216	chr7:124131216:C:T	5.64546e-13	-1.74328	-0.995713
124131217	chr7:124131217:C:G	5.69194e-13	-1.72099	-1.00981
124131329	chr7:124131329:A:T	5.61448e-13	-1.73142	-1.01308
124131411	chr7:124131411:A:G	5.64691e-13	-1.72082	-1.01792
124131413	chr7:124131413:T:G	1.60168e-12	-1.87467	0.178457
124131485	chr7:124131485:T:G	5.67528e-13	-1.7199	-1.01383
124131865	chr7:124131865:C:T	5.77631e-13	-1.72563	-0.990457
124131893	chr7:124131893:T:G	5.75485e-13	-1.72695	-0.992856
124132069	chr7:124132069:C:T	5.73925e-13	-1.71816	-1.00436
124132268	chr7:124132268:C:T	5.71244e-13	-1.72968	-0.997523
124132908	chr7:124132908:G:A	6.00507e-11	3.09094	-1.16301
124132920	chr7:124132920:T:A	2.58714e-12	-2.59283e-10	-1.21671
124133445	chr7:124133445:C:T	5.72919e-13	-1.70567	-1.01861
124133508	chr7:124133508:C:T	5.26443e-13	-1.75304	-1.05584
124133759	chr7:124133759:G:A	5.31409e-13	-1.75498	-1.0445
124133765	chr7:124133765:A:G	5.72705e-13	-1.71586	-1.00879
124134198	chr7:124134198:C:T	5.6954e-13	-1.70316	-1.02703
124134341	chr7:124134341:A:G	5.66969e-13	-1.72207	-1.01265
124134580	chr7:124134580:A:T	1.4885e-12	-1.76949	-2.60556e-10
124134840	chr7:124134840:G:A	5.71401e-13	-1.7175	-1.00943
124134961	chr7:124134961:C:T	5.8479e-13	-1.72432	-0.97945
124135115	chr7:124135115:T:C	5.25984e-13	-1.7792	-1.03054
124135198	chr7:124135198:A:G	5.62445e-13	-1.68705	-1.05568
124135456	chr7:124135456:AT:A	5.56323e-13	-1.732	-1.02167
124135464	chr7:124135464:AAAT:A	5.67038e-13	-1.75007	-0.984517
124135478	chr7:124135478:C:T	5.40737e-13	-1.74952	-1.03257
124135685	chr7:124135685:C:A	5.56964e-13	-1.73911	-1.01341
124135783	chr7:124135783:G:A	5.6914e-13	-1.72368	-1.00722
124136003	chr7:124136003:T:C	3.42831e-11	2.32444	-0.957053
124136157	chr7:124136157:A:C	5.42074e-13	-1.75328	-1.02634
124136262	chr7:124136262:C:T	5.60555e-13	-1.73419	-1.0119
124136360	chr7:124136360:T:G	5.55734e-13	-1.74427	-1.01046
124136414	chr7:124136414:G:GC	5.53812e-13	-1.74443	-1.01377
124136559	chr7:124136559:C:T	6.97036e-12	-2.59283e-10	-0.225596
124136613	chr7:124136613:A:G	5.66644e-13	-1.73036	-1.00493
124136647	chr7:124136647:A:G	5.69205e-13	-1.71509	-1.01569
124137028	chr7:124137028:C:A	2.38769e-12	-1.29694	-2.60556e-10
124137072	chr7:124137072:C:T	5.20664e-13	-1.75331	-1.0666
124137097	chr7:124137097:T:C	1.35781e-12	-1.86139	-2.60556e-10
124137189	chr7:124137189:A:C	5.70592e-13	-1.72607	-1.00228
124137322	chr7:124137322:C:T	5.16531e-13	-1.76345	-1.06443
124137357	chr7:124137357:C:T	5.52666e-13	-1.7296	-1.03067
124137363	chr7:124137363:C:T	5.59661e-13	-1.73776	-1.00992
124137372	chr7:124137372:A:C	5.59912e-13	-1.72464	-1.0226
124137398	chr7:124137398:G:A	5.6195e-13	-1.72931	-1.0143
124137471	chr7:124137471:G:A	5.59785e-13	-1.74099	-1.00648
124137913	chr7:124137913:T:C	5.5973e-13	-1.74415	-1.00342
124138119	chr7:124138119:T:C	5.88291e-13	-1.70599	-0.991807
124138509	chr7:124138509:G:C	5.52785e-13	-1.72683	-1.03322
124138570	chr7:124138570:G:A	5.72951e-13	-1.72932	-0.994899
124138612	chr7:124138612:C:G	5.75468e-13	-1.71263	-1.0072
124138653	chr7:124138653:A:G	2.61406e-12	-2.59283e-10	-1.20636
124138660	chr7:124138660:G:A	4.3106e-12	-2.59283e-10	-0.706187
124139897	chr7:124139897:T:G	2.5867e-12	-2.59283e-10	-1.21688
124139915	chr7:124139915:G:C	5.65499e-13	-1.72393	-1.01338
124139917	chr7:124139917:A:G	5.66027e-13	-1.72282	-1.01356
124140160	chr7:124140160:C:T	5.66385e-13	-1.72592	-1.00982
124140244	chr7:124140244:A:G	5.6049e-13	-1.7322	-1.01401
124140377	chr7:124140377:GAAGCCAGC:G	1.62456e-12	-1.89708	0.215053
124140632	chr7:124140632:T:G	5.67189e-13	-1.71754	-1.01679
124140963	chr7:124140963:A:T	9.06602e-13	-1.69467	-0.570645
124141033	chr7:124141033:T:G	5.80207e-13	-1.6876	-1.02403
124141451	chr7:124141451:T:C	5.59754e-13	-1.71041	-1.03711
124141742	chr7:124141742:T:C	4.20389e-12	-2.59283e-10	-0.731254
124142028	chr7:124142028:A:G	5.63082e-13	-1.72905	-1.01254
124142313	chr7:124142313:C:G	5.50825e-13	-1.75555	-1.00805
124142314	chr7:124142314:G:A	1.49159e-12	-1.74423	-0.0231977
124142320	chr7:124142320:A:G	9.31297e-13	-1.65699	-0.581451
124142643	chr7:124142643:G:C	2.75941e-12	-2.59283e-10	-1.15225
124142660	chr7:124142660:G:A	5.31771e-13	-1.75809	-1.04072
124142673	chr7:124142673:T:C	4.77604e-13	-1.79372	-1.11252
124142899	chr7:124142899:G:A	5.09596e-13	-1.75175	-1.08965
124142970	chr7:124142970:C:G	1.50962e-12	-1.75541	-2.60556e-10
124143114	chr7:124143114:T:G	5.49397e-13	-1.72444	-1.04176
124143168	chr7:124143168:TCTTTAAG:T	5.69533e-13	-1.70899	-1.02122
124143368	chr7:124143368:A:G	3.04122e-12	-2.59283e-10	-1.055
124143798	chr7:124143798:C:G	2.60028e-12	-2.59283e-10	-1.21165
124144053	chr7:124144053:G:C	6.16386e-13	-1.63509	-1.01605
124144055	chr7:124144055:T:C	2.38479e-12	-1.29815	-2.60556e-10
124144196	chr7:124144196:A:G	1.29718e-12	-1.43884	-0.468231
124144220	chr7:124144220:A:G	5.42024e-13	-1.68229	-1.09742
124144308	chr7:124144308:T:C	1.97439e-12	-1.48701	-2.60556e-10
124144667	chr7:124144667:C:A	6.03639e-13	-1.66039	-1.01165
124144891	chr7:124144891:C:A	6.19087e-13	-1.62886	-1.01792
124145124	chr7:124145124:T:G	3.01753e-11	2.41478	-1.17502
124145235	chr7:124145235:T:C	1.10819e-12	-1.60043	-0.464112
124145335	chr7:124145335:C:T	5.98007e-13	-1.66333	-1.01809
124145471	chr7:124145471:A:G	6.24228e-13	-1.64377	-0.994737
124145512	chr7:124145512:G:A	6.1332e-13	-1.64277	-1.01336
124145678	chr7:124145678:G:T	2.59641e-12	-2.59283e-10	-1.21313
124145890	chr7:124145890:A:G	6.09329e-13	-1.6427	-1.01996
124146030	chr7:124146030:A:G	6.1962e-13	-1.63999	-1.00592
124146321	chr7:124146321:A:G	6.13878e-13	-1.64024	-1.01498
124146327	chr7:124146327:G:A	6.07498e-13	-1.65107	-1.0146
124146396	chr7:124146396:C:T	5.99166e-13	-1.66567	-1.01381
124146420	chr7:124146420:A:T	6.04133e-13	-1.65787	-1.01335
124146477	chr7:124146477:C:G	5.97464e-13	-1.66355	-1.01877
124146482	chr7:124146482:A:G	6.01882e-13	-1.663	-1.01195
124146688	chr7:124146688:A:G	5.89266e-13	-1.64229	-1.05385
124146847	chr7:124146847:A:G	5.85713e-13	-1.64379	-1.0584
124146870	chr7:124146870:G:A	4.6722e-13	-1.91664	-1.01158
124147083	chr7:124147083:C:T	5.78799e-13	-1.6474	-1.06666
124147137	chr7:124147137:A:G	1.39549e-12	-0.866423	-0.967592
124147158	chr7:124147158:C:T	5.6935e-13	-1.66909	-1.06144
124147322	chr7:124147322:G:C	5.73706e-13	-1.66135	-1.06155
124147529	chr7:124147529:A:G	5.85641e-13	-1.63751	-1.0648
124147619	chr7:124147619:T:C	3.15621e-11	2.47131	-1.18662
124147781	chr7:124147781:T:C	2.22845e-12	-1.31751	-0.0484437
124147803	chr7:124147803:C:T	6.0097e-13	-1.65166	-1.02482
124147971	chr7:124147971:G:T	3.43503e-12	-0.933239	-2.60556e-10
124148483	chr7:124148483:T:C	3.20581e-12	-2.59283e-10	-1.0023
124148901	chr7:124148901:T:C	5.16456e-13	-1.68834	-1.13969
124149018	chr7:124149018:C:A	4.36874e-12	-0.69279	-2.60556e-10
124149052	chr7:124149052:T:A	5.02408e-13	-1.71721	-1.1384
124149676	chr7:124149676:T:C	5.9369e-13	-1.62914	-1.05952
124149921	chr7:124149921:T:C	1.10983e-12	-1.06833	-0.994728
124150024	chr7:124150024:G:A	5.83827e-13	-1.63886	-1.06655
124150235	chr7:124150235:C:G	1.80772e-11	1.93877	-1.21139
124150260	chr7:124150260:C:T	4.14591e-12	-2.59283e-10	-0.745141
124150283	chr7:124150283:C:T	5.41178e-13	-1.72523	-1.05604
124150347	chr7:124150347:C:T	5.47785e-13	-1.71332	-1.05581
124150806	chr7:124150806:G:A	4.90871e-13	-1.81687	-1.06196
124150882	chr7:124150882:T:C	5.01294e-13	-1.71923	-1.1386
124151279	chr7:124151279:C:T	4.96016e-13	-1.72735	-1.14106
124151357	chr7:124151357:T:G	4.94598e-13	-1.73616	-1.13511
124151371	chr7:124151371:T:C	4.92407e-13	-1.74021	-1.13551
124151672	chr7:124151672:C:T	2.0911e-11	2.08502	-1.21201
124151712	chr7:124151712:T:C	4.70381e-13	-1.96515	-0.956323
124151824	chr7:124151824:A:G	4.97465e-13	-1.73398	-1.13152
124151832	chr7:124151832:C:T	3.89967e-12	-2.59283e-10	-0.806373
124151834	chr7:124151834:T:G	4.93739e-13	-1.73729	-1.13572
124151929	chr7:124151929:G:T	4.96599e-13	-1.7314	-1.13583
124152112	chr7:124152112:T:A	3.58947e-12	-2.59283e-10	-0.889259
124152551	chr7:124152551:G:T	1.07586e-11	-2.59283e-10	0.208438
124152660	chr7:124152660:G:A	4.96948e-13	-1.75286	-1.11368
124152741	chr7:124152741:A:C	4.96993e-13	-1.74276	-1.12368
124153401	chr7:124153401:A:G	4.95574e-13	-1.74769	-1.12162
124153551	chr7:124153551:T:C	2.64004e-12	-2.59283e-10	-1.19647
124153809	chr7:124153809:T:C	5.71687e-13	-1.70108	-1.02535
124153983	chr7:124153983:G:A	1.21087e-12	-1.47931	-0.496616
124154195	chr7:124154195:C:A	1.3322e-12	-0.893728	-0.986706
124154348	chr7:124154348:C:T	1.52889e-12	-1.74272	-2.60556e-10
124155220	chr7:124155220:T:C	1.14728e-12	-0.962872	-1.067
124155229	chr7:124155229:TATTTTA:T	1.48774e-12	-1.77001	-2.60556e-10
124155251	chr7:124155251:A:G	2.70708e-12	-2.59283e-10	-1.17139
124155342	chr7:124155342:G:A	2.17525e-12	-1.4297	0.0395855
124155367	chr7:124155367:C:T	2.6835e-12	-2.59283e-10	-1.18014
124155451	chr7:124155451:A:G	2.60391e-12	-2.59283e-10	-1.21025
124155881	chr7:124155881:T:C	3.99517e-13	-1.96622	-1.11854
124156589	chr7:124156589:T:A	2.60508e-12	-2.59283e-10	-1.2098
124156762	chr7:124156762:T:C	2.60502e-12	-2.59283e-10	-1.20982
124156769	chr7:124156769:C:A	1.75847e-11	1.91433	-1.21457
124157587	chr7:124157587:G:A	1.83447e-11	1.94756	-1.20548
124157617	chr7:124157617:G:C	5.63756e-12	-2.59283e-10	-0.437812
124157654	chr7:124157654:T:G	5.06987e-13	-1.72051	-1.12603
124157791	chr7:124157791:A:T	1.55232e-11	1.74499	-1.16992
124158939	chr7:124158939:G:T	5.64665e-13	-1.68585	-1.05294
124159418	chr7:124159418:T:C	5.82214e-13	-1.65745	-1.05073
124159515	chr7:124159515:G:A	2.64135e-12	-2.59283e-10	-1.19597
124160121	chr7:124160121:A:T	1.18622e-12	-1.46988	-0.526611
124160229	chr7:124160229:A:T	1.33619e-12	-1.44737	-0.430072
124160634	chr7:124160634:T:C	2.7521e-12	-1.34965	0.194751
124160808	chr7:124160808:C:A	1.24103e-12	-1.48047	-0.470854
124160877	chr7:124160877:T:A	2.76802e-12	-2.59283e-10	-1.14913
124160907	chr7:124160907:T:C	2.85054e-12	-2.59283e-10	-1.11976
124161151	chr7:124161151:C:T	1.22399e-12	-1.47536	-0.489787
124161303	chr7:124161303:G:A	2.82412e-12	-2.59283e-10	-1.12907
124161434	chr7:124161434:C:A	1.12304e-12	-1.71247	-0.338756
124161708	chr7:124161708:T:C	9.46761e-13	-1.73716	-0.48481
124161811	chr7:124161811:T:A	2.63754e-12	-2.59283e-10	-1.19742
124161982	chr7:124161982:A:T	2.85342e-12	-2.59283e-10	-1.11874
124162280	chr7:124162280:C:T	5.84182e-13	-1.65802	-1.04678
124162484	chr7:124162484:G:A	2.97921e-12	-2.59283e-10	-1.07561
124162590	chr7:124162590:A:G	1.44624e-12	-1.44951	-0.348783
124162637	chr7:124162637:AG:A	1.5376e-12	-1.73704	-2.60556e-10
124162667	chr7:124162667:C:A	1.50411e-12	-1.75906	-2.60556e-10
124162967	chr7:124162967:C:T	2.60061e-12	-2.59283e-10	-1.21152
124164701	chr7:124164701:A:G	2.79469e-12	-1.13954	-2.60556e-10
124164709	chr7:124164709:A:C	1.03174e-12	-1.06529	-1.07073
124164726	chr7:124164726:A:T	7.26329e-13	-1.55204	-0.934972
124165004	chr7:124165004:A:G	9.33967e-13	-1.74883	-0.486746
124165026	chr7:124165026:T:C	5.78648e-13	-1.67016	-1.04417
124165248	chr7:124165248:C:T	5.25234e-12	-2.59283e-10	-0.508591
124165279	chr7:124165279:G:A	2.42941e-12	-1.37392	0.0943046
124166783	chr7:124166783:C:T	5.8195e-13	-1.70174	-1.00689
124166847	chr7:124166847:A:G	2.99929e-11	1.2337	-2.60556e-10
124166967	chr7:124166967:G:T	7.22426e-13	-1.59127	-0.901132
124167138	chr7:124167138:C:T	2.73524e-12	-2.59283e-10	-1.16104
124167340	chr7:124167340:T:C	2.49061e-12	-1.36042	0.105688
124167866	chr7:124167866:C:T	3.03973e-12	-2.59283e-10	-1.05549
124168046	chr7:124168046:G:A	3.03586e-12	-2.59283e-10	-1.05677
124168109	chr7:124168109:T:A	2.67822e-12	-2.59283e-10	-1.18211
124168111	chr7:124168111:A:G	2.6825e-12	-2.59283e-10	-1.18051
124168294	chr7:124168294:A:G	3.80311e-13	-1.9748	-1.15923
124168725	chr7:124168725:A:G	3.03571e-12	-2.59283e-10	-1.05682
124168757	chr7:124168757:T:C	1.01949e-12	-1.06997	-1.07799
124168994	chr7:124168994:C:T	6.83807e-13	-1.55177	-0.995576
124169139	chr7:124169139:G:A	9.45419e-12	-2.59283e-10	0.0791939
124169261	chr7:124169261:G:A	2.43976e-12	-1.38255	0.107187
124169328	chr7:124169328:A:G	1.52751e-12	-1.67109	-0.0725308
124170106	chr7:124170106:C:T	1.42762e-12	-1.69557	-0.115687
124170126	chr7:124170126:C:T	3.81044e-11	1.47307	-2.60556e-10
124170304	chr7:124170304:G:A	2.58992e-12	-2.59283e-10	-1.21564
124171206	chr7:124171206:G:A	1.26552e-12	-1.93178	-2.60556e-10
124171571	chr7:124171571:G:T	3.04098e-12	-2.59283e-10	-1.05509
124171738	chr7:124171738:C:T	6.68327e-13	-1.54202	-1.02822
124171915	chr7:124171915:G:A	7.9218e-13	-1.30107	-1.09916
124172754	chr7:124172754:G:A	3.0377e-12	-2.59283e-10	-1.05616
124172822	chr7:124172822:T:C	7.84204e-13	-1.75838	-0.651974
124172954	chr7:124172954:CAG:C	1.54168e-12	-1.72919	-0.00520188
124173225	chr7:124173225:T:C	1.79588e-12	-1.70147	0.119702
124173544	chr7:124173544:C:G	2.89044e-12	-1.10586	-2.60556e-10
124173635	chr7:124173635:A:C	2.71956e-12	-2.59283e-10	-1.16679
124174020	chr7:124174020:T:C	1.21252e-12	-1.97456	-2.60556e-10
124174433	chr7:124174433:T:A	1.60813e-11	1.81771	-1.20732
124174653	chr7:124174653:G:A	2.41515e-12	-1.2855	-2.60556e-10
124174986	chr7:124174986:A:T	5.42039e-13	-1.66535	-1.11433
124175014	chr7:124175014:C:T	6.76683e-13	-1.55954	-0.998274
124175453	chr7:124175453:T:A	2.58673e-12	-2.59283e-10	-1.21687
124176388	chr7:124176388:C:CT	2.92372e-12	-2.59283e-10	-1.09441
124176595	chr7:124176595:C:T	1.0732e-10	2.50855	-2.60556e-10
124177018	chr7:124177018:G:A	5.71314e-13	-1.62002	-1.10706
124177180	chr7:124177180:CTA:C	2.60482e-12	-2.59283e-10	-1.2099
124177470	chr7:124177470:C:A	4.2124e-12	-2.59283e-10	-0.729231
124177576	chr7:124177576:C:T	7.59797e-13	-1.32124	-1.12073
124178064	chr7:124178064:G:A	3.72528e-12	-2.59283e-10	-0.852123
124178416	chr7:124178416:A:T	5.63636e-13	-1.61871	-1.1219
124178621	chr7:124178621:G:A	2.35985e-12	-0.820136	-0.488529
124178805	chr7:124178805:A:G	5.531e-13	-1.63617	-1.12331
124178985	chr7:124178985:A:G	2.49473e-12	-1.378	0.124915
124179101	chr7:124179101:G:T	1.09629e-12	-1.1707	-0.904633
124179513	chr7:124179513:A:G	6.61147e-13	-1.55751	-1.02353
124179552	chr7:124179552:CTT:C	1.15974e-12	-1.76185	-0.257221
124179787	chr7:124179787:C:T	2.66768e-12	-2.59283e-10	-1.18605
124180154	chr7:124180154:A:G	1.12355e-12	-0.990991	-1.05978
124180687	chr7:124180687:G:A	5.63408e-13	-1.53003	-1.21099
124180942	chr7:124180942:T:G	1.49552e-12	-1.76479	-2.60556e-10
124181349	chr7:124181349:C:T	2.71471e-12	-2.59283e-10	-1.16858
124181623	chr7:124181623:G:A	1.35213e-12	-1.55851	-0.307076
124181946	chr7:124181946:AT:A	3.66241e-13	-1.96317	-1.20856
124182086	chr7:124182086:C:T	2.99642e-12	-2.59283e-10	-1.06985
124182252	chr7:124182252:G:A	3.67725e-13	-1.95881	-1.20887
124182333	chr7:124182333:G:A	2.67128e-12	-2.59283e-10	-1.1847
124182559	chr7:124182559:C:T	1.20078e-12	-1.75577	-0.22852
124182651	chr7:124182651:G:T	3.00191e-12	-1.06802	-2.60556e-10
124183401	chr7:124183401:G:A	2.65925e-12	-2.59283e-10	-1.18922
124183423	chr7:124183423:C:T	1.44965e-12	-1.79594	-2.60556e-10
124184807	chr7:124184807:G:T	3.38689e-12	-2.59283e-10	-0.947353
124184853	chr7:124184853:T:C	2.58754e-12	-2.59283e-10	-1.21656
124184983	chr7:124184983:G:C	3.67453e-13	-1.95719	-1.21124
124184998	chr7:124184998:G:T	2.98452e-12	-2.59283e-10	-1.07383
124185183	chr7:124185183:T:A	1.21254e-12	-1.97455	-2.60556e-10
124185295	chr7:124185295:A:G	1.499e-12	-1.4959	-0.266567
124185351	chr7:124185351:C:T	4.91493e-12	-2.59283e-10	-0.574986
124185448	chr7:124185448:G:A	1.57627e-12	-1.48887	-0.223333
124186164	chr7:124186164:A:T	3.88778e-12	-0.809427	-2.60556e-10
124186489	chr7:124186489:C:T	4.85356e-12	-2.59283e-10	-0.587552
124186497	chr7:124186497:G:A	1.84958e-12	-1.42188	-0.130424
124186828	chr7:124186828:A:G	2.64149e-12	-2.59283e-10	-1.19592
124186885	chr7:124186885:C:T	1.42692e-12	-1.59933	-0.212417
124186916	chr7:124186916:C:T	2.71568e-12	-2.59283e-10	-1.16822
124187038	chr7:124187038:G:T	8.38818e-12	-2.59283e-10	-0.0404398
124187039	chr7:124187039:CTGTG:C	2.63463e-12	-2.59283e-10	-1.19852
124187628	chr7:124187628:C:T	2.69808e-12	-2.59283e-10	-1.17472
124187815	chr7:124187815:A:G	2.62276e-12	-2.59283e-10	-1.20304
124189141	chr7:124189141:G:A	1.93806e-12	-1.43572	-0.069854
124189190	chr7:124189190:C:T	9.06316e-13	-1.13304	-1.13259
124189552	chr7:124189552:C:T	1.15091e-11	0.275872	-2.60556e-10
124189717	chr7:124189717:G:A	2.90864e-12	-2.59283e-10	-1.09958
124190015	chr7:124190015:G:T	3.23806e-12	-2.59283e-10	-0.992289
124190071	chr7:124190071:C:T	2.6585e-12	-2.59283e-10	-1.1895
124190164	chr7:124190164:G:A	3.67918e-13	-1.95308	-1.21408
124190217	chr7:124190217:C:T	2.86132e-12	-2.59283e-10	-1.11598
124190676	chr7:124190676:A:G	1.40636e-12	-1.49883	-0.327432
124190759	chr7:124190759:G:T	2.67669e-12	-2.59283e-10	-1.18268
124190994	chr7:124190994:C:G	1.24837e-12	-1.94542	-2.60556e-10
124191159	chr7:124191159:C:T	1.81252e-12	-1.41453	-0.158018
124191331	chr7:124191331:C:T	1.35993e-12	-1.52013	-0.339702
124191866	chr7:124191866:G:A	1.80601e-12	-1.45169	-0.124456
124192303	chr7:124192303:A:T	3.65444e-13	-1.95726	-1.21664
124192650	chr7:124192650:T:G	2.69724e-12	-2.59283e-10	-1.17503
124192703	chr7:124192703:C:T	2.1366e-11	2.06693	-1.17239
124193112	chr7:124193112:G:A	1.46427e-12	-1.78591	-2.60556e-10
124193482	chr7:124193482:G:A	2.67476e-12	-2.59283e-10	-1.1834
124193694	chr7:124193694:C:A	1.28714e-12	-1.91484	-2.60556e-10
124193695	chr7:124193695:C:A	1.28775e-12	-1.91437	-2.60556e-10
124195024	chr7:124195024:T:C	3.67736e-13	-1.95077	-1.21688
124195576	chr7:124195576:G:T	2.59034e-12	-2.59283e-10	-1.21548
124196134	chr7:124196134:T:C	4.74039e-12	-2.59283e-10	-0.611143
124196148	chr7:124196148:T:G	2.74462e-12	-2.59283e-10	-1.15762
124196495	chr7:124196495:T:C	3.71013e-13	-1.94611	-1.21268
124196625	chr7:124196625:C:T	2.6686e-12	-2.59283e-10	-1.18571
124196635	chr7:124196635:T:C	3.72181e-13	-1.94033	-1.21531
124196657	chr7:124196657:T:C	7.99097e-13	-1.77165	-0.619891
124196938	chr7:124196938:A:G	3.74062e-13	-1.934	-1.2166
124197100	chr7:124197100:T:C	5.83163e-12	-0.403968	-2.60556e-10
124197146	chr7:124197146:G:A	1.32205e-12	-1.44892	-0.439167
124197413	chr7:124197413:A:G	2.65157e-12	-2.59283e-10	-1.19211
124197728	chr7:124197728:T:C	2.66518e-12	-2.59283e-10	-1.18699
124198044	chr7:124198044:C:T	2.69294e-12	-2.59283e-10	-1.17663
124198307	chr7:124198307:G:A	3.70451e-13	-1.94832	-1.21197
124198614	chr7:124198614:G:A	8.06257e-13	-1.78093	-0.601692
124199059	chr7:124199059:T:A	1.22167e-12	-1.59481	-0.372234
124199636	chr7:124199636:A:G	2.7582e-12	-2.59283e-10	-1.15269
124199763	chr7:124199763:G:A	1.04382e-12	-1.28875	-0.835622
124199843	chr7:124199843:G:A	4.36412e-12	0.24484	-0.938687
124199850	chr7:124199850:G:A	9.33161e-13	-1.77797	-0.458469
124199929	chr7:124199929:A:G	9.80619e-12	-2.59283e-10	0.115751
124199979	chr7:124199979:G:A	9.25491e-13	-1.55377	-0.690925
124200263	chr7:124200263:C:T	3.70798e-13	-1.94719	-1.21217
124200393	chr7:124200393:C:A	1.29025e-12	-1.4896	-0.422822
124200622	chr7:124200622:C:A	9.51729e-12	1.28073	-1.19489
124200633	chr7:124200633:G:A	2.62455e-12	-2.59283e-10	-1.20235
124200881	chr7:124200881:C:T	2.58811e-12	-2.59283e-10	-1.21633
124201131	chr7:124201131:G:A	3.6765e-13	-1.95124	-1.21665
124201290	chr7:124201290:G:A	7.44018e-13	-1.31366	-1.14929
124201682	chr7:124201682:T:A	3.7346e-13	-1.94233	-1.20988
124201683	chr7:124201683:C:G	3.75563e-13	-1.93666	-1.20993
124201887	chr7:124201887:G:T	2.75011e-12	-2.59283e-10	-1.15562
124202004	chr7:124202004:A:G	2.66779e-12	-2.59283e-10	-1.18601
124202435	chr7:124202435:T:C	2.21984e-12	-0.67509	-0.694737
124202830	chr7:124202830:A:G	1.22094e-12	-1.28083	-0.686808
124203182	chr7:124203182:A:G	4.36415e-12	-2.59283e-10	-0.693841
124203257	chr7:124203257:A:C	1.36551e-12	-1.49204	-0.363696
124203322	chr7:124203322:C:T	4.89451e-12	-2.59283e-10	-0.57915
124203511	chr7:124203511:G:A	3.6781e-13	-1.95108	-1.21637
124203854	chr7:124203854:G:T	2.90464e-12	-2.59283e-10	-1.10096
124203894	chr7:124203894:C:T	4.89451e-12	-2.59283e-10	-0.57915
124203988	chr7:124203988:G:A	2.9149e-12	-2.59283e-10	-1.09743
124205296	chr7:124205296:A:T	2.59697e-12	-2.59283e-10	-1.21292
124205448	chr7:124205448:T:A	1.19004e-12	-1.35627	-0.637009
124205730	chr7:124205730:T:C	8.87299e-13	-1.71874	-0.568094
124205909	chr7:124205909:G:A	2.59113e-12	-2.59283e-10	-1.21517
124206505	chr7:124206505:TA:T	1.37466e-12	-1.42345	-0.425604
124206576	chr7:124206576:G:T	3.65392e-13	-1.96244	-1.21161
124206724	chr7:124206724:C:A	7.94566e-13	-1.2911	-1.10613
124206791	chr7:124206791:T:C	2.66974e-12	-2.59283e-10	-1.18528
124207337	chr7:124207337:T:C	3.61551e-13	-1.96794	-1.21667
124207618	chr7:124207618:A:G	3.74504e-13	-1.97023	-1.17919
124207863	chr7:124207863:A:G	3.72916e-13	-1.96262	-1.19104
124207908	chr7:124207908:G:A	4.52648e-12	-2.59283e-10	-0.65732
124207947	chr7:124207947:C:T	8.34994e-13	-1.23749	-1.1101
124208253	chr7:124208253:C:T	2.61515e-12	-2.59283e-10	-1.20594
124208335	chr7:124208335:G:C	8.60629e-13	-1.18597	-1.13138
124208623	chr7:124208623:A:G	3.45595e-12	-2.59283e-10	-0.927167
124208667	chr7:124208667:C:T	4.51153e-12	-2.59283e-10	-0.660627
124209186	chr7:124209186:C:T	7.90449e-13	-1.19961	-1.20281
124209285	chr7:124209285:C:A	2.90939e-12	-2.59283e-10	-1.09932
124209415	chr7:124209415:G:A	6.71717e-12	-2.59283e-10	-0.262596
124209437	chr7:124209437:G:A	1.14125e-12	-1.51143	-0.523712
124209494	chr7:124209494:C:G	3.78517e-13	-1.92246	-1.2163
124209533	chr7:124209533:C:T	2.68917e-12	-2.59283e-10	-1.17803
124210083	chr7:124210083:C:G	2.39806e-11	2.16224	-1.15226
124210365	chr7:124210365:C:T	2.99283e-12	-0.176906	-0.894139
124210474	chr7:124210474:C:T	2.68568e-12	-2.59283e-10	-1.17933
124210701	chr7:124210701:T:C	1.12152e-12	-0.931924	-1.12065
124210891	chr7:124210891:T:C	1.08641e-12	-0.93516	-1.14922
124211225	chr7:124211225:A:G	2.63116e-12	-2.59283e-10	-1.19984
124211338	chr7:124211338:G:T	2.261e-11	2.14285	-1.19172
124211354	chr7:124211354:T:C	4.83051e-12	-2.59283e-10	-0.592313
124211403	chr7:124211403:G:A	2.62371e-12	-2.59283e-10	-1.20267
124212121	chr7:124212121:T:C	1.11036e-12	-0.91795	-1.14463
124212308	chr7:124212308:A:G	2.59077e-12	-2.59283e-10	-1.21531
124212646	chr7:124212646:C:T	1.05585e-12	-1.00789	-1.10503
124212651	chr7:124212651:G:A	1.18719e-12	-0.853879	-1.1418
124212673	chr7:124212673:T:C	2.58782e-12	-2.59283e-10	-1.21645
124212746	chr7:124212746:G:A	1.51938e-12	-0.885705	-0.863259
124213174	chr7:124213174:A:G	9.87124e-13	-0.986846	-1.19338
124213393	chr7:124213393:AAAT:A	1.08431e-12	-0.875109	-1.21121
124213471	chr7:124213471:T:C	2.61463e-12	-2.59283e-10	-1.20614
124213605	chr7:124213605:A:T	1.01686e-12	-1.75177	-0.398781
124213739	chr7:124213739:T:C	1.06392e-12	-0.907175	-1.19813
124214392	chr7:124214392:T:C	3.83117e-13	-1.91971	-1.20697
124214518	chr7:124214518:T:C	1.29875e-12	-0.700054	-1.2058
124214783	chr7:124214783:T:A	2.86538e-12	-2.59283e-10	-1.11456
124215028	chr7:124215028:C:T	2.58674e-12	-2.59283e-10	-1.21687
124215341	chr7:124215341:C:T	2.60045e-12	-2.59283e-10	-1.21158
124215453	chr7:124215453:A:G	1.2969e-12	-0.707891	-1.1994
124215552	chr7:124215552:T:C	1.20394e-12	-0.881582	-1.10008
124215817	chr7:124215817:T:C	1.34115e-12	-0.680104	-1.19363
124216077	chr7:124216077:A:G	1.46419e-12	-0.989113	-0.796848
124216080	chr7:124216080:T:TA	1.26897e-12	-0.7305	-1.19855
124216404	chr7:124216404:T:C	3.01836e-11	2.07585	-0.835821
124216594	chr7:124216594:G:C	1.23648e-12	-0.752209	-1.20278
124217051	chr7:124217051:T:C	4.00847e-13	-1.89279	-1.18865
124217080	chr7:124217080:C:T	4.34769e-12	-2.59283e-10	-0.697618
124217126	chr7:124217126:T:C	7.51703e-12	0.510332	-0.660425
124217326	chr7:124217326:TC:T	1.31044e-12	-0.707677	-1.18922
124217397	chr7:124217397:C:T	3.82671e-13	-1.92436	-1.20348
124217461	chr7:124217461:G:A	3.58503e-13	-1.9762	-1.21688
124217469	chr7:124217469:T:C	3.84561e-12	-2.59283e-10	-0.820331
124217599	chr7:124217599:C:T	1.18327e-12	-0.878072	-1.12091
124217633	chr7:124217633:C:G	1.28303e-12	-0.701464	-1.21658
124218005	chr7:124218005:C:T	3.30447e-12	-0.336577	-0.635412
124218552	chr7:124218552:G:A	1.13932e-12	-1.82263	-0.2142
124218666	chr7:124218666:A:C	5.07916e-13	-1.72853	-1.11617
124218861	chr7:124218861:C:T	5.93268e-13	-1.93934	-0.750032
124219142	chr7:124219142:T:C	4.4736e-13	-1.77566	-1.196
124219285	chr7:124219285:A:G	5.84537e-13	-1.60539	-1.09881
124219408	chr7:124219408:T:C	3.74749e-12	-2.59283e-10	-0.846176
124219774	chr7:124219774:T:A	1.68564e-12	-1.8958	0.250687
124219787	chr7:124219787:C:T	2.77277e-12	-2.59283e-10	-1.14742
124219904	chr7:124219904:G:A	2.8808e-12	-2.59283e-10	-1.1092
124219906	chr7:124219906:A:G	2.69261e-12	-2.59283e-10	-1.17675
124220160	chr7:124220160:T:C	5.79357e-13	-1.49946	-1.21364
124220223	chr7:124220223:C:T	5.44255e-13	-1.96626	-0.809341
124220224	chr7:124220224:G:A	8.30489e-13	-1.40632	-0.946689
124220309	chr7:124220309:T:A	3.68027e-12	-2.59283e-10	-0.864277
124220449	chr7:124220449:C:G	2.8239e-12	-2.59283e-10	-1.12914
124220804	chr7:124220804:C:T	1.1085e-12	-1.9223	-0.141959
124221593	chr7:124221593:CAAGAA:C	2.6326e-12	-2.59283e-10	-1.19929
124222404	chr7:124222404:T:G	2.68979e-12	-2.59283e-10	-1.1778
124222527	chr7:124222527:C:T	3.85225e-12	-2.59283e-10	-0.818605
124222575	chr7:124222575:T:A	2.69285e-12	-2.59283e-10	-1.17666
124222579	chr7:124222579:T:A	3.78119e-12	-2.59283e-10	-0.837224
124222625	chr7:124222625:A:T	2.42594e-12	-1.88126	0.60021
124222787	chr7:124222787:G:A	2.63095e-12	-2.59283e-10	-1.19992
124222863	chr7:124222863:T:C	3.09519e-12	-2.59283e-10	-1.03741
124223016	chr7:124223016:A:G	2.48907e-12	-0.499874	-0.755481
124223075	chr7:124223075:T:A	2.67713e-12	-2.59283e-10	-1.18252
124223090	chr7:124223090:A:G	9.89349e-13	-0.967449	-1.21052
124223141	chr7:124223141:T:C	3.15873e-12	-2.59283e-10	-1.01709
124223557	chr7:124223557:G:C	8.69059e-13	-1.17641	-1.1312
124223646	chr7:124223646:A:G	9.01844e-13	-1.64303	-0.627545
124223716	chr7:124223716:G:A	8.69111e-13	-1.18625	-1.1213
124223859	chr7:124223859:G:A	2.83032e-12	-2.59283e-10	-1.12687
124224093	chr7:124224093:C:T	1.95525e-12	-0.912269	-0.584477
124224131	chr7:124224131:G:T	6.4111e-13	-1.53043	-1.08139
124224321	chr7:124224321:C:T	2.0586e-12	-1.44524	-2.60556e-10
124224489	chr7:124224489:C:T	1.31399e-12	-1.89419	-2.60556e-10
124224632	chr7:124224632:G:A	2.41616e-12	-0.849544	-0.435538
124224675	chr7:124224675:G:A	5.27876e-13	-1.97677	-0.829386
124224724	chr7:124224724:G:A	2.97636e-12	-2.59283e-10	-1.07656
124225171	chr7:124225171:G:T	5.37049e-13	-1.96396	-0.824971
124225559	chr7:124225559:G:T	2.60063e-12	-0.0381909	-1.17332
124225733	chr7:124225733:T:C	1.62173e-12	-0.976035	-0.707732
124225872	chr7:124225872:T:C	1.2575e-12	-1.67977	-0.258364
124226178	chr7:124226178:G:C	2.98348e-12	0.0978714	-1.17205
124226461	chr7:124226461:C:T	1.94253e-12	-0.289803	-1.21347
124226674	chr7:124226674:A:G	4.83494e-12	0.59296	-1.18435
124226806	chr7:124226806:C:A	4.13417e-12	0.0263363	-0.774314
124226891	chr7:124226891:T:A	5.2849e-12	0.555691	-1.0581
124227258	chr7:124227258:C:T	1.32822e-12	-1.16177	-0.721659
124227268	chr7:124227268:T:C	1.43236e-12	-1.80794	-2.60556e-10
124227292	chr7:124227292:G:T	5.48681e-13	-1.55751	-1.20999
124227417	chr7:124227417:A:G	2.6679e-12	-2.59283e-10	-1.18597
124227702	chr7:124227702:A:G	1.25535e-11	0.362734	-2.60556e-10
124227713	chr7:124227713:A:G	4.05764e-12	-2.59283e-10	-0.766663
124227810	chr7:124227810:T:C	1.79896e-12	-0.431134	-1.14892
124228316	chr7:124228316:G:A	1.86555e-12	-1.54371	-2.60556e-10
124229164	chr7:124229164:A:G	1.32085e-11	-2.59283e-10	0.413595
124229457	chr7:124229457:G:A	9.25347e-12	-2.59283e-10	0.0577351
124229513	chr7:124229513:A:G	9.3686e-13	-1.81366	-0.418821
124229789	chr7:124229789:T:C	3.74236e-12	-2.59283e-10	-0.847547
124229858	chr7:124229858:C:A	6.44877e-13	-1.95654	-0.649415
124230097	chr7:124230097:A:G	4.98458e-13	-1.97704	-0.886454
124230326	chr7:124230326:T:TA	1.3371e-12	-1.75463	-0.122132
124230462	chr7:124230462:T:G	2.60977e-12	-2.59283e-10	-1.208
124230814	chr7:124230814:G:A	5.15873e-13	-1.96215	-0.867011
124231534	chr7:124231534:G:A	7.63452e-13	-1.65812	-0.779048
124231890	chr7:124231890:T:G	2.6111e-12	-2.59283e-10	-1.20749
124231928	chr7:124231928:T:C	2.64452e-12	-2.59283e-10	-1.19477
124232422	chr7:124232422:AC:A	5.04816e-13	-1.72641	-1.12441
124233252	chr7:124233252:C:T	6.72723e-13	-1.96236	-0.601326
124233808	chr7:124233808:T:C	1.4009e-12	-1.73792	-0.0922308
124234297	chr7:124234297:G:A	1.41035e-12	-1.76039	-0.063036
124234852	chr7:124234852:T:C	3.63934e-12	-2.59283e-10	-0.875462
124235128	chr7:124235128:G:C	1.46037e-12	-1.76523	-0.0233436
124235231	chr7:124235231:T:C	2.5868e-12	-2.59283e-10	-1.21684
124235311	chr7:124235311:T:G	2.90367e-12	-2.59283e-10	-1.10129
124235558	chr7:124235558:A:G	1.21953e-12	-1.9688	-2.60556e-10
124235612	chr7:124235612:C:T	4.8817e-13	-1.97484	-0.909515
124235664	chr7:124235664:A:C	6.84903e-13	-1.94023	-0.60551
124235733	chr7:124235733:T:G	3.46154e-12	-2.59283e-10	-0.925551
124235742	chr7:124235742:T:C	1.33295e-12	-1.75048	-0.129388
124235837	chr7:124235837:G:A	6.5182e-13	-1.96401	-0.631241
124236192	chr7:124236192:C:T	3.77209e-13	-1.93581	-1.2064
124236194	chr7:124236194:A:G	3.98522e-12	-2.59283e-10	-0.784672
124236626	chr7:124236626:T:C	4.97182e-12	-2.59283e-10	-0.563478
124236813	chr7:124236813:T:C	3.60226e-12	-2.59283e-10	-0.885701
124237447	chr7:124237447:T:C	1.7581e-12	-1.60303	-2.60556e-10
124237455	chr7:124237455:CTTCA:C	1.36267e-12	-1.85782	-2.60556e-10
124237825	chr7:124237825:A:G	3.77807e-13	-1.93829	-1.20235
124238016	chr7:124238016:C:T	4.13672e-13	-1.96677	-1.08318
124238153	chr7:124238153:T:C	2.83155e-12	-2.59283e-10	-1.12644
124238160	chr7:124238160:C:G	3.95763e-13	-1.87987	-1.21434
124238349	chr7:124238349:G:A	5.80789e-12	-2.59283e-10	-0.408047
124238483	chr7:124238483:T:C	4.22947e-13	-1.96908	-1.05869
124238533	chr7:124238533:C:T	2.59323e-12	-2.59283e-10	-1.21436
124239062	chr7:124239062:A:C	2.77986e-12	-2.59283e-10	-1.14486
124239403	chr7:124239403:C:A	9.19468e-13	-1.79286	-0.458368
124239776	chr7:124239776:C:T	1.93302e-12	-1.50818	-2.60556e-10
124240011	chr7:124240011:A:G	2.5872e-12	-2.59283e-10	-1.21669
124240079	chr7:124240079:G:A	1.12892e-12	-0.838151	-1.20785
124240177	chr7:124240177:G:A	2.85039e-12	-2.59283e-10	-1.11981
124240220	chr7:124240220:A:G	2.7171e-12	-2.59283e-10	-1.1677
124240234	chr7:124240234:G:A	3.84241e-13	-1.93902	-1.18473
124240500	chr7:124240500:C:T	1.47103e-12	-1.66328	-0.118022
124240501	chr7:124240501:G:A	4.92287e-12	-2.59283e-10	-0.573372
124240703	chr7:124240703:G:A	7.82566e-13	-1.64071	-0.771727
124240785	chr7:124240785:C:G	1.33298e-12	-1.74153	-0.138311
124240867	chr7:124240867:G:C	5.16341e-12	-2.59283e-10	-0.525667
124241143	chr7:124241143:T:C	4.52714e-13	-1.97667	-0.983092
124241440	chr7:124241440:G:T	1.21527e-12	-1.9723	-2.60556e-10
124241444	chr7:124241444:T:C	3.19629e-12	-2.59283e-10	-1.00527
124241637	chr7:124241637:T:C	1.01341e-12	-1.74815	-0.405787
124241714	chr7:124241714:C:G	1.82872e-12	-0.7949	-0.76875
124241716	chr7:124241716:A:G	2.71573e-12	-1.1682	-2.60556e-10
124241746	chr7:124241746:T:C	3.21328e-12	-2.59283e-10	-0.999973
124241753	chr7:124241753:G:A	3.31782e-12	-2.59283e-10	-0.967957
124241773	chr7:124241773:T:G	1.20452e-12	-0.77198	-1.2092
124241832	chr7:124241832:A:G	3.16655e-12	-2.59283e-10	-1.01462
124242026	chr7:124242026:C:G	6.03937e-12	-2.59283e-10	-0.368964
124242682	chr7:124242682:T:C	2.62707e-12	-2.59283e-10	-1.20139
124242883	chr7:124242883:T:C	1.29126e-12	-1.80024	-0.111408
124243153	chr7:124243153:G:A	1.23715e-12	-1.95445	-2.60556e-10
124243595	chr7:124243595:C:A	4.18854e-13	-1.95374	-1.08376
124243624	chr7:124243624:A:G	1.19477e-12	-0.781928	-1.20738
124243799	chr7:124243799:A:G	1.24793e-12	-1.94577	-2.60556e-10
124243991	chr7:124243991:G:T	4.7181e-12	-2.59283e-10	-0.615858
124244221	chr7:124244221:A:G	2.60536e-12	-2.59283e-10	-1.20969
124245172	chr7:124245172:T:C	2.61229e-12	-2.59283e-10	-1.20703
124246195	chr7:124246195:G:A	3.55545e-12	-2.59283e-10	-0.898783
124246419	chr7:124246419:A:G	5.93933e-13	-1.78577	-0.902487
124246699	chr7:124246699:A:G	1.56891e-12	-1.71688	-2.60556e-10
124247789	chr7:124247789:C:T	4.76988e-13	-1.93332	-0.974205
124247906	chr7:124247906:C:T	3.35535e-12	-2.59283e-10	-0.956707
124247946	chr7:124247946:C:T	3.64905e-13	-1.95855	-1.21683
124248866	chr7:124248866:A:G	4.24915e-13	-1.9505	-1.07263
124249050	chr7:124249050:C:T	1.22658e-12	-1.09036	-0.872674
124249291	chr7:124249291:A:G	9.65149e-13	-1.86398	-0.338761
124249393	chr7:124249393:T:A	1.23356e-12	-1.95736	-2.60556e-10
124249432	chr7:124249432:A:T	3.08421e-12	-2.59283e-10	-1.04097
124249653	chr7:124249653:G:A	4.9779e-12	-2.59283e-10	-0.562255
124250318	chr7:124250318:T:C	1.21842e-12	-1.96971	-2.60556e-10
124250420	chr7:124250420:A:T	8.81384e-13	-1.84426	-0.449269
124250807	chr7:124250807:G:T	5.75113e-13	-1.7898	-0.930653
124250908	chr7:124250908:T:C	9.60065e-13	-1.84892	-0.359102
124250938	chr7:124250938:C:T	3.1983e-12	-2.59283e-10	-1.00464
124251207	chr7:124251207:G:A	8.631e-13	-1.89524	-0.419247
124251372	chr7:124251372:G:A	2.84073e-12	-2.59283e-10	-1.1232
124251637	chr7:124251637:G:T	1.19791e-11	-2.59283e-10	0.315898
124251869	chr7:124251869:C:T	1.87985e-12	-1.76868	0.232608
124252108	chr7:124252108:T:C	6.54591e-13	-1.8122	-0.778807
124252117	chr7:124252117:G:T	4.21786e-13	-1.91811	-1.11241
124252181	chr7:124252181:G:A	6.38135e-13	-1.82103	-0.795435
124252221	chr7:124252221:A:G	6.32312e-13	-1.81607	-0.809569
124252376	chr7:124252376:T:C	2.90057e-12	-2.59283e-10	-1.10236
124252465	chr7:124252465:T:C	6.63896e-13	-1.83032	-0.746575
124252469	chr7:124252469:A:G	3.02635e-12	-1.05991	-2.60556e-10
124252614	chr7:124252614:C:T	2.58821e-12	-2.59283e-10	-1.2163
124252695	chr7:124252695:G:T	4.8176e-12	-2.59283e-10	-0.594989
124253139	chr7:124253139:T:C	2.84925e-12	-2.59283e-10	-1.12021
124253199	chr7:124253199:G:T	1.26295e-12	-1.87591	-0.0579018
124253784	chr7:124253784:C:T	1.16334e-12	-1.86796	-0.148008
124253984	chr7:124253984:C:T	8.19724e-13	-1.82875	-0.537299
124254891	chr7:124254891:T:C	7.18855e-13	-1.28894	-1.20842
124254965	chr7:124254965:G:A	7.82596e-13	-1.81359	-0.59881
124255044	chr7:124255044:C:T	7.69268e-13	-1.8319	-0.59768
124255275	chr7:124255275:G:T	2.64965e-12	-2.59283e-10	-1.19284
124255309	chr7:124255309:C:T	2.62868e-12	-2.59283e-10	-1.20078
124255437	chr7:124255437:A:G	2.63967e-12	-2.59283e-10	-1.19661
124255622	chr7:124255622:G:A	7.78082e-13	-1.68624	-0.731949
124255820	chr7:124255820:T:C	2.63845e-12	-2.59283e-10	-1.19707
124256532	chr7:124256532:G:A	2.59392e-12	-2.59283e-10	-1.21409
124256557	chr7:124256557:A:C	4.23088e-12	-2.59283e-10	-0.724853
124256629	chr7:124256629:C:T	5.09816e-12	-2.59283e-10	-0.538384
124256630	chr7:124256630:G:A	1.76843e-12	-1.86702	0.269847
124256658	chr7:124256658:A:G	1.8725e-12	-1.53999	-2.60556e-10
124256682	chr7:124256682:G:A	6.81442e-13	-1.83951	-0.7113
124256709	chr7:124256709:G:A	4.07955e-12	-2.59283e-10	-0.761276
124257180	chr7:124257180:T:A	2.53256e-12	-1.76938	0.531345
124257634	chr7:124257634:T:C	2.24555e-12	-1.7834	0.425085
124257958	chr7:124257958:C:G	4.93011e-12	-2.59283e-10	-0.571902
124258015	chr7:124258015:C:T	3.88603e-13	-1.93925	-1.17321
124258364	chr7:124258364:T:C	4.39175e-13	-1.96426	-1.02586
124258932	chr7:124258932:T:C	3.0933e-12	-2.59283e-10	-1.03803
124258962	chr7:124258962:T:A	2.23349e-12	-1.7812	0.4175
124258995	chr7:124258995:T:A	2.82799e-12	-2.59283e-10	-1.1277
124259622	chr7:124259622:G:C	4.13494e-12	-2.59283e-10	-0.74779
124259865	chr7:124259865:T:G	3.95127e-12	-2.59283e-10	-0.793226
124260150	chr7:124260150:A:G	4.55783e-13	-1.96717	-0.985834
124260151	chr7:124260151:T:C	2.82995e-12	-2.59283e-10	-1.127
124260691	chr7:124260691:C:T	7.6074e-13	-1.84935	-0.591374
124260790	chr7:124260790:G:C	2.71374e-12	-2.59283e-10	-1.16893
124261121	chr7:124261121:A:C	2.82799e-12	-2.59283e-10	-1.1277
124261704	chr7:124261704:A:C	2.58793e-12	-2.59283e-10	-1.21641
124261797	chr7:124261797:G:A	4.18631e-12	-2.59283e-10	-0.735445
124261989	chr7:124261989:C:A	2.58808e-12	-2.59283e-10	-1.21635
124262180	chr7:124262180:C:G	3.33757e-12	-2.59283e-10	-0.96202
124262262	chr7:124262262:T:C	2.60898e-12	-2.59283e-10	-1.2083
124262525	chr7:124262525:C:T	2.21341e-12	-1.69278	0.320053
124262618	chr7:124262618:A:G	2.58818e-12	-2.59283e-10	-1.21631
124262916	chr7:124262916:A:C	3.73004e-13	-1.95389	-1.19954
124263122	chr7:124263122:T:C	2.1393e-12	-1.70964	0.302852
124263654	chr7:124263654:G:A	3.69292e-13	-1.95324	-1.21019
124263873	chr7:124263873:T:A	4.72698e-13	-1.93178	-0.984778
124263968	chr7:124263968:G:A	3.76662e-13	-1.95728	-1.18639
124264195	chr7:124264195:C:T	2.96211e-12	-2.59283e-10	-1.08136
124264293	chr7:124264293:T:C	2.11663e-12	-1.69958	0.282145
124264323	chr7:124264323:C:T	1.39999e-12	-1.8308	-2.60556e-10
124264766	chr7:124264766:C:T	3.54734e-12	-2.59283e-10	-0.901067
124265121	chr7:124265121:A:G	1.25244e-12	-1.94217	-2.60556e-10
124265285	chr7:124265285:T:G	7.04589e-13	-1.87196	-0.645445
124265445	chr7:124265445:A:C	7.26477e-13	-1.91599	-0.570819
124265453	chr7:124265453:G:A	4.43884e-13	-1.81505	-1.1644
124265604	chr7:124265604:A:G	9.16018e-13	-1.86247	-0.392515
124266123	chr7:124266123:A:T	6.84043e-13	-1.35353	-1.19347
124266175	chr7:124266175:A:G	6.82985e-13	-1.33194	-1.2166
124266603	chr7:124266603:T:G	1.43898e-12	-1.17775	-0.625585
124266730	chr7:124266730:A:T	2.33113e-12	-1.66093	0.340019
124267115	chr7:124267115:C:T	1.70423e-12	-0.585073	-1.04908
124267425	chr7:124267425:C:T	9.63687e-12	-2.59283e-10	0.0983325
124267503	chr7:124267503:G:A	2.07927e-12	-1.66511	0.229861
124267567	chr7:124267567:A:G	2.59555e-12	-2.59283e-10	-1.21347
124267664	chr7:124267664:C:T	1.02673e-12	-1.81797	-0.322916
124268158	chr7:124268158:C:T	4.58746e-12	-2.59283e-10	-0.643937
124268576	chr7:124268576:G:A	4.53816e-13	-1.91683	-1.0405
124268663	chr7:124268663:T:C	6.98123e-13	-1.35268	-1.17395
124268768	chr7:124268768:T:C	3.76236e-13	-1.9484	-1.1964
124269430	chr7:124269430:T:C	2.42124e-12	-1.65503	0.372042
124269604	chr7:124269604:A:AATC	2.58817e-12	-2.59283e-10	-1.21631
124269650	chr7:124269650:T:G	4.32587e-12	-2.59283e-10	-0.702651
124270025	chr7:124270025:G:C	2.73549e-12	-2.59283e-10	-1.16095
124270991	chr7:124270991:CT:C	6.79229e-13	-1.38431	-1.16975
124270995	chr7:124270995:T:C	2.3557e-12	-1.63953	0.329102
124271163	chr7:124271163:T:C	1.69948e-12	-1.63694	-2.60556e-10
124271204	chr7:124271204:C:T	2.58821e-12	-2.59283e-10	-1.2163
124271544	chr7:124271544:A:T	4.20187e-12	-2.59283e-10	-0.731734
124271628	chr7:124271628:T:C	6.75872e-13	-1.8913	-0.667718
124271837	chr7:124271837:T:G	5.4841e-12	-2.59283e-10	-0.46541
124271875	chr7:124271875:C:T	3.92985e-12	-2.59283e-10	-0.798662
124271890	chr7:124271890:A:T	7.26813e-13	-1.36101	-1.12534
124272068	chr7:124272068:T:A	7.17143e-13	-1.37133	-1.12842
124272552	chr7:124272552:T:G	3.15478e-12	-2.59283e-10	-1.01834
124272643	chr7:124272643:T:C	6.93484e-13	-1.40601	-1.12728
124273079	chr7:124273079:A:G	2.28204e-12	-1.66641	0.324217
124273314	chr7:124273314:G:A	6.90424e-13	-1.8725	-0.665212
124273623	chr7:124273623:A:G	2.24179e-12	-1.66362	0.303628
124273649	chr7:124273649:A:G	2.79639e-12	-2.59283e-10	-1.13893
124274275	chr7:124274275:A:G	7.13569e-13	-1.37891	-1.12583
124274345	chr7:124274345:G:A	4.75519e-12	-2.59283e-10	-0.608026
124274569	chr7:124274569:A:T	2.58817e-12	-2.59283e-10	-1.21631
124274634	chr7:124274634:T:C	3.90546e-12	-2.59283e-10	-0.804888
124274869	chr7:124274869:A:G	4.32677e-12	-2.59283e-10	-0.702442
124274902	chr7:124274902:T:C	7.10181e-13	-1.3878	-1.1217
124274933	chr7:124274933:G:A	2.33802e-12	-1.66404	0.346077
124275542	chr7:124275542:T:A	1.22212e-12	-1.96668	-2.60556e-10
124275674	chr7:124275674:G:A	7.49383e-13	-1.33232	-1.12345
124275840	chr7:124275840:C:T	7.4162e-13	-1.87262	-0.593561
124276271	chr7:124276271:T:G	3.9187e-13	-1.90882	-1.19526
124276371	chr7:124276371:C:T	4.05348e-13	-1.86163	-1.20865
124276877	chr7:124276877:C:T	1.31313e-12	-1.81696	-0.0778968
124276993	chr7:124276993:G:A	3.49565e-12	-0.915744	-2.60556e-10
124277004	chr7:124277004:AAGG:A	6.93998e-13	-1.84328	-0.689268
124277020	chr7:124277020:T:C	3.20129e-12	-2.59283e-10	-1.00371
124277236	chr7:124277236:T:G	3.75921e-12	-2.59283e-10	-0.843054
124277925	chr7:124277925:C:G	1.43915e-12	-1.86699	0.0637834
124277941	chr7:124277941:A:C	2.77185e-12	-2.59283e-10	-1.14775
124277948	chr7:124277948:C:T	4.87664e-13	-1.69331	-1.19209
124278087	chr7:124278087:C:T	1.30058e-12	-1.87046	-0.0339932
124278587	chr7:124278587:T:C	2.58618e-12	-1.68747	0.470388
124278716	chr7:124278716:T:A	3.98573e-13	-1.8796	-1.20753
124278762	chr7:124278762:T:C	3.95523e-12	-2.59283e-10	-0.792225
124278868	chr7:124278868:A:G	3.03386e-12	0.0540688	-1.1115
124278911	chr7:124278911:G:A	2.84396e-12	-2.59283e-10	-1.12206
124279083	chr7:124279083:A:G	1.41161e-12	-1.8485	0.0259661
124279173	chr7:124279173:T:G	3.19874e-12	-2.59283e-10	-1.00451
124279757	chr7:124279757:G:C	1.35379e-12	-1.86436	-2.60556e-10
124280362	chr7:124280362:G:A	2.64937e-12	-1.6822	0.48926
124280730	chr7:124280730:T:C	1.56547e-12	-0.754056	-0.965021
124280776	chr7:124280776:C:T	4.06997e-13	-1.86361	-1.2026
124280828	chr7:124280828:T:A	1.66384e-12	-1.14833	-0.509802
124280885	chr7:124280885:ACAGT:A	3.19976e-12	-2.59283e-10	-1.00419
124281175	chr7:124281175:A:T	3.38238e-12	0.108523	-1.05721
124281580	chr7:124281580:C:A	4.10372e-13	-1.85924	-1.19871
124281627	chr7:124281627:C:T	1.23755e-11	1.35812	-1.00967
124281635	chr7:124281635:A:T	3.21093e-12	-2.59283e-10	-1.0007
124282213	chr7:124282213:A:G	3.59975e-12	-2.59283e-10	-0.886398
124282494	chr7:124282494:C:T	2.55644e-12	-1.22865	-2.60556e-10
124282584	chr7:124282584:A:G	5.85882e-12	-2.59283e-10	-0.399315
124282700	chr7:124282700:C:T	3.63778e-12	-2.59283e-10	-0.875891
124282917	chr7:124282917:G:T	2.81049e-12	0.00486793	-1.13877
124282953	chr7:124282953:G:A	1.68227e-12	-1.64712	-2.60556e-10
124282954	chr7:124282954:T:C	4.75202e-13	-1.69552	-1.21576
124283443	chr7:124283443:ATTTAATTT:A	4.28596e-13	-1.8831	-1.1314
124283496	chr7:124283496:T:C	4.03524e-13	-1.87114	-1.20364
124283932	chr7:124283932:A:T	2.44907e-12	-1.82098	0.549427
124284108	chr7:124284108:T:C	3.42553e-12	-2.59283e-10	-0.936008
124284153	chr7:124284153:T:C	3.81018e-12	-2.59283e-10	-0.829586
124284196	chr7:124284196:C:T	4.03941e-13	-1.86824	-1.20551
124284556	chr7:124284556:A:T	3.19821e-12	-2.59283e-10	-1.00467
124284609	chr7:124284609:T:C	6.83134e-13	-1.69232	-0.856003
124284739	chr7:124284739:G:A	3.90951e-12	-2.59283e-10	-0.803852
124284869	chr7:124284869:C:A	3.30802e-12	-2.59283e-10	-0.970913
124284872	chr7:124284872:T:C	1.75626e-12	-1.84544	0.241361
124284920	chr7:124284920:G:A	6.78324e-13	-1.69742	-0.857977
124285119	chr7:124285119:G:A	2.60662e-12	-2.59283e-10	-1.20921
124285192	chr7:124285192:G:A	2.49823e-12	-1.68834	0.436656
124285223	chr7:124285223:C:T	3.38848e-12	-2.59283e-10	-0.946883
124285830	chr7:124285830:A:G	2.60725e-12	-2.59283e-10	-1.20897
124286066	chr7:124286066:C:T	2.66669e-12	-1.66216	0.475733
124286317	chr7:124286317:G:T	4.07663e-12	-2.59283e-10	-0.761993
124287013	chr7:124287013:T:G	4.05328e-13	-1.86731	-1.20301
124287076	chr7:124287076:T:C	6.70113e-13	-1.71157	-0.856003
124287325	chr7:124287325:G:A	3.30074e-12	-2.59283e-10	-0.973118
124287803	chr7:124287803:C:T	3.24147e-12	-2.59283e-10	-0.991237
124288110	chr7:124288110:G:T	3.90144e-12	-2.59283e-10	-0.805918
124288275	chr7:124288275:C:T	6.15183e-13	-1.71959	-0.933513
124288816	chr7:124288816:T:G	3.10932e-12	-2.59283e-10	-1.03286
124288887	chr7:124288887:G:A	1.69592e-12	-0.657901	-0.981135
124289110	chr7:124289110:C:T	3.36741e-12	-2.59283e-10	-0.953121
124289255	chr7:124289255:A:AT	1.9051e-12	-0.579891	-0.942837
124289494	chr7:124289494:C:T	2.50314e-12	-0.643324	-0.606392
124289897	chr7:124289897:G:A	2.12842e-12	-0.455675	-0.95621
124290088	chr7:124290088:C:T	3.32621e-12	-2.59283e-10	-0.96543
124290495	chr7:124290495:G:A	4.02237e-12	0.411857	-1.18725
124290646	chr7:124290646:GT:G	2.679e-12	-2.59283e-10	-1.18182
124290743	chr7:124290743:C:G	3.39416e-12	-1.95203	1.00682
124290858	chr7:124290858:C:A	1.88642e-12	-0.425085	-1.1075
124291131	chr7:124291131:T:G	1.8714e-12	-1.94785	0.407272
124291436	chr7:124291436:A:G	1.64407e-11	1.73241	-1.09991
124291573	chr7:124291573:T:G	1.93011e-12	-0.401926	-1.10776
124291613	chr7:124291613:TACTC:T	2.5286e-12	-0.700054	-0.539543
124292032	chr7:124292032:T:G	2.99604e-12	-2.59283e-10	-1.06997
124292117	chr7:124292117:ATG:A	2.34295e-12	-0.750613	-0.565239
124292552	chr7:124292552:T:C	4.92047e-12	0.625152	-1.19901
124292747	chr7:124292747:T:G	3.12798e-12	-2.59283e-10	-1.02688
124292841	chr7:124292841:A:G	1.42959e-12	-1.94725	0.137371
124293161	chr7:124293161:C:T	4.22276e-13	-1.83496	-1.1944
124293256	chr7:124293256:A:T	3.04693e-12	-2.59283e-10	-1.05313
124293365	chr7:124293365:T:A	2.59065e-12	-2.59283e-10	-1.21535
124293553	chr7:124293553:A:G	1.70674e-12	-0.521051	-1.11163
124293671	chr7:124293671:G:A	4.90187e-12	0.638367	-1.21601
124294272	chr7:124294272:C:A	4.72094e-12	0.58438	-1.19964
124294756	chr7:124294756:A:G	1.7468e-12	-0.506499	-1.10298
124295328	chr7:124295328:C:T	3.81919e-12	-2.59283e-10	-0.827224
124295878	chr7:124295878:C:T	3.26043e-12	-2.59283e-10	-0.985403
124296164	chr7:124296164:T:C	5.00414e-13	-1.72196	-1.13763
124296285	chr7:124296285:A:G	2.71861e-12	-2.59283e-10	-1.16714
124296432	chr7:124296432:T:C	4.19782e-13	-1.84683	-1.18845
124297522	chr7:124297522:A:G	1.5093e-12	-1.94389	0.188271
124297620	chr7:124297620:C:T	3.94061e-13	-1.89077	-1.20774
124297933	chr7:124297933:A:T	3.73857e-13	-1.94961	-1.20154
124298014	chr7:124298014:AAAAAC:A	3.81447e-13	-1.92367	-1.20737
124298159	chr7:124298159:G:T	4.03572e-13	-1.88987	-1.1848
124298455	chr7:124298455:A:G	2.99492e-12	-2.59283e-10	-1.07035
124298472	chr7:124298472:T:C	2.58798e-12	-2.59283e-10	-1.21639
124298585	chr7:124298585:A:T	2.81215e-12	-0.56831	-0.565003
124299177	chr7:124299177:C:A	1.04126e-11	0.175756	-2.60556e-10
124299221	chr7:124299221:T:G	4.66834e-13	-1.79044	-1.1386
124299524	chr7:124299524:T:A	3.04298e-12	-2.59283e-10	-1.05443
124299577	chr7:124299577:T:C	3.05096e-12	-2.59283e-10	-1.05181
124299580	chr7:124299580:A:C	6.54198e-12	-2.59283e-10	-0.289023
124299607	chr7:124299607:G:A	2.87232e-12	-2.59283e-10	-1.11214
124299644	chr7:124299644:A:G	1.61496e-11	1.68927	-1.07464
124299761	chr7:124299761:C:T	3.12813e-12	-2.59283e-10	-1.02683
124299891	chr7:124299891:C:T	7.04479e-13	-1.91419	-0.603366
124299977	chr7:124299977:C:T	4.15576e-13	-1.87253	-1.17283
124300029	chr7:124300029:G:T	3.08194e-12	-0.432152	-0.609552
124300135	chr7:124300135:C:T	2.46161e-12	-0.336596	-0.929852
124300602	chr7:124300602:C:T	9.24578e-13	-1.24007	-1.00561
124300637	chr7:124300637:C:A	5.10858e-12	-2.59283e-10	-0.536342
124301098	chr7:124301098:C:A	1.55523e-12	-1.94939	0.223755
124301236	chr7:124301236:C:T	1.5899e-11	1.67329	-1.0743
124301243	chr7:124301243:A:G	3.85659e-13	-1.90544	-1.21462
```
