## Supplementary material for "Characterization of shared and ancestry-specific signals driving complex traits using multi-ancestry fine-mapping": susiex_nc2.cs80.cs

```
CS_ID	SNP	BP	REF_ALLELE	ALT_ALLELE	REF_FRQ	BETA	SE	-LOG10P	CS_PIP	OVRL_PIP
1	chr7:123770864:A:G	123770864	G,G	A,A	1,1	-inf,-inf	inf,inf	11.7253,1.07371	0.0534842	0.0534922
1	chr7:123782303:A:G	123782303	G,G	A,A	1,1	-inf,-inf	inf,inf	11.6433,1.07491	0.0446692	0.0446772
1	chr7:123779490:TATG:T	123779490	T,T	TATG,TATG	1,1	-inf,-inf	inf,inf	11.6247,1.05553	0.0413287	0.0413367
1	chr7:123784902:C:T	123784902	T,T	C,C	1,1	-inf,-inf	inf,inf	11.6257,1.01825	0.0389645	0.0389724
1	chr7:123776728:A:G	123776728	G,G	A,A	1,1	-inf,-inf	inf,inf	11.5664,1.08016	0.0378641	0.0378721
1	chr7:123779956:G:A	123779956	A,A	G,G	1,1	-inf,-inf	inf,inf	11.549,1.09547	0.0373705	0.0373786
1	chr7:123784655:T:C	123784655	C,C	T,T	1,1	-inf,-inf	inf,inf	11.5986,1.02524	0.0371035	0.0371115
1	chr7:123771613:T:C	123771613	C,C	T,T	1,1	-inf,-inf	inf,inf	11.573,1.05534	0.0368111	0.0368191
1	chr7:123777025:T:C	123777025	C,C	T,T	1,1	-inf,-inf	inf,inf	11.5341,1.07003	0.0346191	0.0346271
1	chr7:123777272:A:G	123777272	G,G	A,A	1,1	-inf,-inf	inf,inf	11.5305,1.06928	0.0342984	0.0343065
1	chr7:123776519:T:G	123776519	G,G	T,T	1,1	-inf,-inf	inf,inf	11.5228,1.07491	0.0340223	0.0340303
1	chr7:123772149:C:G	123772149	G,G	C,C	1,1	-inf,-inf	inf,inf	11.4743,1.13112	0.0336297	0.0336379
1	chr7:123771169:A:C	123771169	C,C	A,A	1,1	-inf,-inf	inf,inf	11.5374,1.04294	0.0333403	0.0333482
1	chr7:123773496:G:A	123773496	A,A	G,G	1,1	-inf,-inf	inf,inf	11.5124,1.07384	0.0331885	0.0331966
1	chr7:123785859:C:T	123785859	T,T	C,C	1,1	-inf,-inf	inf,inf	11.549,1.01498	0.0326433	0.0326512
1	chr7:123783446:TATAAC:T	123783446	T,T	TATAAC,TATAAC	1,1	-inf,-inf	inf,inf	11.5001,1.07658	0.0324965	0.0325046
1	chr7:123772910:A:G	123772910	G,G	A,A	1,1	-inf,-inf	inf,inf	11.4937,1.0773	0.0320133	0.0320213
1	chr7:123782707:CT:C	123782707	C,C	CT,CT	1,1	-inf,-inf	inf,inf	11.4861,1.07906	0.0316362	0.0316443
1	chr7:123766007:C:A	123766007	A,A	C,C	1,1	-inf,-inf	inf,inf	11.3922,1.19199	0.0308532	0.0308616
1	chr7:123766539:G:A	123766539	A,A	G,G	1,1	-inf,-inf	inf,inf	11.4089,1.16908	0.0308217	0.0308301
1	chr7:123786873:T:C	123786873	C,C	T,T	1,1	-inf,-inf	inf,inf	11.5246,1.01239	0.0307742	0.0307822
1	chr7:123788796:T:C	123788796	C,C	T,T	1,1	-inf,-inf	inf,inf	11.6257,0.859181	0.0299058	0.0299135
1	chr7:123788862:G:T	123788862	T,T	G,G	1,1	-inf,-inf	inf,inf	11.7438,0.805203	0.0297005	0.0297096
2	chr7:124064107:CCT:C	124064107	C,C	CCT,CCT	1,1	-inf,inf	inf,inf	2.55202,1.88723	0.0514025	0.0514025
2	chr7:124060465:G:A	124060465	A,A	G,G	1,1	-inf,inf	inf,inf	2.62868,1.23056	0.019193	0.019193
2	chr7:124067468:T:C	124067468	C,C	T,T	1,1	-inf,inf	inf,inf	2.61152,1.20341	0.0176238	0.0176238
2	chr7:124060805:T:C	124060805	C,C	T,T	1,1	-inf,inf	inf,inf	2.59599,1.22107	0.017444	0.017444
2	chr7:124064692:G:A	124064692	A,A	G,G	1,1	-inf,inf	inf,inf	2.61886,1.17381	0.0170898	0.0170898
2	chr7:124060799:G:A	124060799	A,A	G,G	1,1	-inf,inf	inf,inf	2.59859,1.07034	0.0136644	0.0136644
2	chr7:124071299:TATG:T	124071299	T,T	TATG,TATG	1,1	-inf,inf	inf,inf	2.53525,1.14791	0.0131363	0.0131363
2	chr7:124072508:T:C	124072508	C,C	T,T	1,1	-inf,inf	inf,inf	2.63363,0.989789	0.0127987	0.0127987
2	chr7:124073316:T:C	124073316	C,C	T,T	1,1	-inf,inf	inf,inf	2.59316,0.993842	0.011666	0.011666
2	chr7:124059447:T:A	124059447	A,A	T,T	1,1	-inf,inf	inf,inf	2.32947,1.29002	0.011657	0.011657
2	chr7:124058990:C:A	124058990	A,A	C,C	1,1	-inf,inf	inf,inf	2.31562,1.27541	0.0110013	0.0110013
2	chr7:124060065:TA:T	124060065	T,T	TA,TA	1,1	-inf,inf	inf,inf	2.27559,1.26698	0.0098162	0.0098162
2	chr7:124058071:G:C	124058071	C,C	G,G	1,1	-inf,inf	inf,inf	2.25358,1.29391	0.00967125	0.00967125
2	chr7:124049234:C:A	124049234	A,A	C,C	1,1	-inf,inf	inf,inf	2.24994,1.27676	0.00937014	0.00937014
2	chr7:124049841:G:A	124049841	A,A	G,G	1,1	-inf,inf	inf,inf	2.23131,1.29862	0.00927478	0.00927478
2	chr7:124055007:G:A	124055007	A,A	G,G	1,1	-inf,inf	inf,inf	2.20022,1.28331	0.00838689	0.00838689
2	chr7:124057340:G:A	124057340	A,A	G,G	1,1	-inf,inf	inf,inf	2.29041,1.13665	0.00814094	0.00814094
2	chr7:124055700:G:A	124055700	A,A	G,G	1,1	-inf,inf	inf,inf	2.2724,1.14122	0.00786304	0.00786304
2	chr7:124053764:T:C	124053764	C,C	T,T	1,1	-inf,inf	inf,inf	2.27603,1.13127	0.0077844	0.0077844
2	chr7:124045044:G:A	124045044	A,A	G,G	1,1	-inf,inf	inf,inf	2.21809,1.18668	0.00763058	0.00763058
2	chr7:124042921:C:CT	124042921	CT,CT	C,C	1,1	-inf,inf	inf,inf	2.20713,1.20038	0.0075022	0.0075022
2	chr7:124049140:T:A	124049140	A,A	T,T	1,1	-inf,inf	inf,inf	2.22191,1.04439	0.00594514	0.00594514
2	chr7:124046617:C:T	124046617	T,T	C,C	1,1	-inf,inf	inf,inf	2.12795,1.15325	0.00579466	0.00579466
2	chr7:123422246:C:T	123422246	NA,T	NA,C	NA,1	NA,inf	NA,inf	NA,2.87451	0.00571934	0.00571934
2	chr7:124042750:G:A	124042750	A,A	G,G	1,1	-inf,inf	inf,inf	2.21955,0.984091	0.00548719	0.00548719
2	chr7:124077970:C:T	124077970	T,NA	C,NA	1,NA	inf,NA	inf,NA	3.27321,NA	0.0054617	0.0054617
2	chr7:124047107:A:T	124047107	T,T	A,A	1,1	-inf,inf	inf,inf	2.1582,1.0065	0.00489005	0.00489005
2	chr7:124047146:C:A	124047146	A,A	C,C	1,1	-inf,inf	inf,inf	2.14216,1.00809	0.00471555	0.00471555
2	chr7:124103145:A:C	124103145	C,C	A,A	1,1	-inf,inf	inf,inf	2.25665,1.0453	0.00456501	0.00456501
2	chr7:124098674:T:A	124098674	A,A	T,T	1,1	-inf,inf	inf,inf	2.25037,1.04833	0.00450281	0.00450281
2	chr7:124111083:G:A	124111083	A,A	G,G	1,1	-inf,inf	inf,inf	2.27656,0.966223	0.00417708	0.00417708
2	chr7:124102100:G:A	124102100	A,A	G,G	1,1	-inf,inf	inf,inf	2.75842,1.05075	0.00406079	0.00406079
2	chr7:124081509:G:A	124081509	A,A	G,G	1,1	-inf,inf	inf,inf	2.29576,0.971963	0.00396662	0.00396662
2	chr7:124109661:G:A	124109661	A,A	G,G	1,1	-inf,inf	inf,inf	2.241,0.973642	0.00390027	0.00390027
2	chr7:123797711:T:C	123797711	C,C	T,T	1,1	inf,inf	inf,inf	5.56243,0.209671	0.00381586	0.00381586
2	chr7:124089336:G:A	124089336	A,A	G,G	1,1	-inf,inf	inf,inf	2.3521,0.795908	0.0033677	0.0033677
2	chr7:124091222:A:G	124091222	G,G	A,A	1,1	-inf,inf	inf,inf	2.35555,0.771568	0.00326821	0.00326821
2	chr7:124107830:T:G	124107830	G,G	T,T	1,1	-inf,inf	inf,inf	2.72828,0.936985	0.00312047	0.00312047
2	chr7:124065260:G:A	124065260	A,A	G,G	1,1	-inf,inf	inf,inf	2.46894,0.33397	0.00311558	0.00311558
2	chr7:123799028:G:A	123799028	A,A	G,G	1,1	inf,inf	inf,inf	5.39509,0.263906	0.00310015	0.00310015
2	chr7:123226409:T:C	123226409	NA,C	NA,T	NA,1	NA,-inf	NA,inf	NA,2.33942	0.00280371	0.00280371
2	chr7:123227637:T:A	123227637	NA,A	NA,T	NA,1	NA,-inf	NA,inf	NA,2.33679	0.00278917	0.00278917
2	chr7:123930390:A:G	123930390	NA,G	NA,A	NA,1	NA,inf	NA,inf	NA,2.48526	0.00277586	0.00277586
2	chr7:123227844:G:C	123227844	NA,C	NA,G	NA,1	NA,-inf	NA,inf	NA,2.33279	0.00276748	0.00276748
2	chr7:123229890:C:A	123229890	NA,A	NA,C	NA,1	NA,-inf	NA,inf	NA,2.33022	0.00275297	0.00275297
2	chr7:123231550:T:C	123231550	NA,C	NA,T	NA,1	NA,-inf	NA,inf	NA,2.32839	0.00274425	0.00274425
2	chr7:123227319:T:C	123227319	NA,C	NA,T	NA,1	NA,-inf	NA,inf	NA,2.32511	0.00272599	0.00272599
2	chr7:123231225:C:T	123231225	NA,T	NA,C	NA,1	NA,-inf	NA,inf	NA,2.31308	0.00266296	0.00266296
2	chr7:123227098:A:AT	123227098	NA,AT	NA,A	NA,1	NA,-inf	NA,inf	NA,2.31093	0.00265114	0.00265114
2	chr7:123232316:A:G	123232316	NA,G	NA,A	NA,1	NA,-inf	NA,inf	NA,2.30815	0.00263448	0.00263448
2	chr7:123221355:C:T	123221355	T,T	C,C	1,1	-inf,-inf	inf,inf	1.31209,2.14397	0.00261555	0.00261555
2	chr7:123231692:G:T	123231692	NA,T	NA,G	NA,1	NA,-inf	NA,inf	NA,2.29971	0.00259412	0.00259412
2	chr7:123233648:G:A	123233648	NA,A	NA,G	NA,1	NA,-inf	NA,inf	NA,2.29691	0.00257831	0.00257831
2	chr7:123231779:TTC:T	123231779	NA,T	NA,TTC	NA,1	NA,-inf	NA,inf	NA,2.29442	0.00256746	0.00256746
2	chr7:124105730:A:T	124105730	T,NA	A,NA	1,NA	-inf,NA	inf,NA	2.0703,NA	0.00255354	0.00255354
2	chr7:123233363:A:G	123233363	NA,G	NA,A	NA,1	NA,-inf	NA,inf	NA,2.28957	0.00254161	0.00254161
2	chr7:123231761:C:T	123231761	NA,T	NA,C	NA,1	NA,-inf	NA,inf	NA,2.28724	0.00253147	0.00253147
2	chr7:123215758:A:G	123215758	NA,G	NA,A	NA,1	NA,-inf	NA,inf	NA,2.28271	0.00252341	0.00252341
2	chr7:123233697:G:A	123233697	NA,A	NA,G	NA,1	NA,-inf	NA,inf	NA,2.28171	0.00250269	0.00250269
2	chr7:123231955:G:A	123231955	NA,A	NA,G	NA,1	NA,-inf	NA,inf	NA,2.2734	0.00246375	0.00246375
2	chr7:123232449:T:C	123232449	NA,C	NA,T	NA,1	NA,-inf	NA,inf	NA,2.26719	0.0024323	0.0024323
2	chr7:123232367:T:C	123232367	NA,C	NA,T	NA,1	NA,-inf	NA,inf	NA,2.25648	0.00238219	0.00238219
2	chr7:123228996:T:C	123228996	NA,C	NA,T	NA,1	NA,-inf	NA,inf	NA,2.25527	0.00238109	0.00238109
2	chr7:123777705:A:G	123777705	G,G	A,A	1,1	inf,inf	inf,inf	4.96245,0.762613	0.00237998	0.00237998
2	chr7:123777973:A:G	123777973	G,G	A,A	1,1	inf,inf	inf,inf	5.02235,0.686131	0.00235266	0.00235266
2	chr7:123534060:G:A	123534060	A,NA	G,NA	1,NA	-inf,NA	inf,NA	2.6201,NA	0.00234456	0.00234456
2	chr7:123216537:G:A	123216537	NA,A	NA,G	NA,1	NA,-inf	NA,inf	NA,2.22914	0.00227329	0.00227329
2	chr7:123218556:A:G	123218556	NA,G	NA,A	NA,1	NA,-inf	NA,inf	NA,2.22791	0.00226767	0.00226767
2	chr7:123784471:A:C	123784471	C,C	A,A	1,1	inf,inf	inf,inf	4.9197,0.771225	0.00225377	0.00225377
2	chr7:123221601:T:A	123221601	NA,A	NA,T	NA,1	NA,-inf	NA,inf	NA,2.22142	0.00223797	0.00223797
2	chr7:124007161:C:T	124007161	T,T	C,C	1,1	inf,-inf	inf,inf	2.84017,0.506555	0.00222314	0.00222314
2	chr7:123217986:G:C	123217986	NA,C	NA,G	NA,1	NA,-inf	NA,inf	NA,2.21477	0.00221048	0.00221048
2	chr7:123765980:C:T	123765980	T,T	C,C	1,1	inf,inf	inf,inf	4.89459,0.788789	0.0022099	0.0022099
2	chr7:123784296:A:G	123784296	G,G	A,A	1,1	inf,inf	inf,inf	4.88926,0.785909	0.00219238	0.00219238
2	chr7:123786263:A:T	123786263	T,T	A,A	1,1	inf,inf	inf,inf	4.90337,0.767757	0.00218611	0.00218611
2	chr7:123217278:C:G	123217278	NA,G	NA,C	NA,1	NA,-inf	NA,inf	NA,2.20673	0.00217578	0.00217578
2	chr7:123914147:G:A	123914147	NA,A	NA,G	NA,1	NA,inf	NA,inf	NA,2.34634	0.00213516	0.00213516
2	chr7:123221405:G:A	123221405	NA,A	NA,G	NA,1	NA,-inf	NA,inf	NA,2.19194	0.00211105	0.00211105
2	chr7:123217630:TA:T	123217630	NA,T	NA,TA	NA,1	NA,-inf	NA,inf	NA,2.18957	0.00210392	0.00210392
2	chr7:124077786:C:T	124077786	T,T	C,C	1,1	-inf,inf	inf,inf	2.36001,0.212788	0.00208609	0.00208609
2	chr7:124106741:C:T	124106741	T,T	C,C	1,1	-inf,inf	inf,inf	2.11465,0.795714	0.00208287	0.00208287
2	chr7:123801208:T:A	123801208	A,A	T,T	1,1	inf,inf	inf,inf	5.13876,0.218859	0.00204392	0.00204392
2	chr7:123681924:C:A	123681924	A,A	C,C	1,1	-inf,-inf	inf,inf	4.65973,0.92362	0.00204391	0.00204391
2	chr7:123275728:A:G	123275728	NA,G	NA,A	NA,1	NA,inf	NA,inf	NA,2.34058	0.00202757	0.00202757
2	chr7:123786937:G:A	123786937	A,A	G,G	1,1	inf,inf	inf,inf	4.9429,0.665979	0.00201488	0.00201488
2	chr7:123220255:T:C	123220255	NA,C	NA,T	NA,1	NA,-inf	NA,inf	NA,2.16677	0.00201128	0.00201128
2	chr7:123736801:A:T	123736801	T,T	A,A	1,1	-inf,-inf	inf,inf	4.68311,0.887436	0.00200423	0.00200423
2	chr7:123714482:A:G	123714482	G,G	A,A	1,1	-inf,-inf	inf,inf	4.64358,0.91783	0.00197564	0.00197564
2	chr7:123761183:G:T	123761183	T,T	G,G	1,1	inf,inf	inf,inf	4.81164,0.780412	0.00196625	0.00196625
2	chr7:123219567:C:T	123219567	NA,T	NA,C	NA,1	NA,-inf	NA,inf	NA,2.1505	0.00195267	0.00195267
2	chr7:123761710:G:A	123761710	A,A	G,G	1,1	inf,inf	inf,inf	4.81569,0.766524	0.00193663	0.00193663
2	chr7:124176595:C:T	124176595	T,NA	C,NA	1,NA	inf,NA	inf,NA	2.60258,NA	0.00193634	0.00193634
2	chr7:123709573:T:G	123709573	G,G	T,T	1,1	-inf,-inf	inf,inf	4.63728,0.91056	0.00193623	0.00193623
2	chr7:123716008:C:T	123716008	T,T	C,C	1,1	-inf,-inf	inf,inf	4.61073,0.933897	0.00192388	0.00192388
2	chr7:123708690:C:T	123708690	T,T	C,C	1,1	-inf,-inf	inf,inf	4.57562,0.965926	0.00191406	0.00191407
2	chr7:123763201:G:A	123763201	A,A	G,G	1,1	inf,inf	inf,inf	4.82066,0.745661	0.00189754	0.00189754
2	chr7:123783617:G:T	123783617	T,T	G,G	1,1	inf,inf	inf,inf	4.83643,0.74063	0.00189276	0.00189276
2	chr7:123717592:A:G	123717592	G,G	A,A	1,1	-inf,-inf	inf,inf	4.56061,0.974043	0.00188108	0.00188108
2	chr7:123670574:G:A	123670574	A,A	G,G	1,1	-inf,-inf	inf,inf	4.61029,0.915489	0.00187796	0.00187796
2	chr7:123220374:A:G	123220374	NA,G	NA,A	NA,1	NA,-inf	NA,inf	NA,2.12916	0.00187313	0.00187313
2	chr7:123969916:G:A	123969916	NA,A	NA,G	NA,1	NA,inf	NA,inf	NA,2.25935	0.00185695	0.00185695
2	chr7:123715429:T:C	123715429	C,C	T,T	1,1	-inf,-inf	inf,inf	4.62685,0.88777	0.00183842	0.00183842
2	chr7:124077875:T:C	124077875	C,C	T,T	1,1	inf,-inf	inf,inf	2.72465,1.13022	0.00183243	0.00183243
2	chr7:123802295:T:C	123802295	C,C	T,T	1,1	inf,inf	inf,inf	5.05113,0.229769	0.00181393	0.00181393
2	chr7:123725068:G:A	123725068	A,A	G,G	1,1	-inf,-inf	inf,inf	4.62929,0.871347	0.00180045	0.00180045
2	chr7:123723604:A:G	123723604	G,G	A,A	1,1	-inf,-inf	inf,inf	4.61355,0.886803	0.00179584	0.00179584
2	chr7:123669484:A:T	123669484	T,T	A,A	1,1	-inf,-inf	inf,inf	4.59497,0.899916	0.00178372	0.00178372
2	chr7:123707009:A:C	123707009	C,C	A,A	1,1	-inf,-inf	inf,inf	4.53772,0.955307	0.00176665	0.00176665
2	chr7:123656551:T:A	123656551	A,A	T,T	1,1	-inf,-inf	inf,inf	4.57809,0.909215	0.00176593	0.00176593
2	chr7:123227380:G:A	123227380	A,A	G,G	1,1	-inf,-inf	inf,inf	1.02402,2.19057	0.00175936	0.00175936
2	chr7:123215605:C:T	123215605	NA,T	NA,C	NA,1	NA,-inf	NA,inf	NA,2.0942	0.0017589	0.0017589
2	chr7:123716867:A:C	123716867	C,C	A,A	1,1	-inf,-inf	inf,inf	4.53253,0.95305	0.00175635	0.00175635
2	chr7:123216632:T:A	123216632	NA,A	NA,T	NA,1	NA,-inf	NA,inf	NA,2.09486	0.00175215	0.00175215
2	chr7:123678424:G:T	123678424	T,T	G,G	1,1	-inf,-inf	inf,inf	4.56707,0.915172	0.0017459	0.0017459
2	chr7:123222657:C:T	123222657	NA,T	NA,C	NA,1	NA,-inf	NA,inf	NA,2.08873	0.00172883	0.00172883
2	chr7:123219935:C:T	123219935	NA,T	NA,C	NA,1	NA,-inf	NA,inf	NA,2.08802	0.00172873	0.00172873
2	chr7:123592441:C:T	123592441	T,T	C,C	1,1	-inf,-inf	inf,inf	2.69515,2.22784	0.00171999	0.00171999
2	chr7:123760819:C:T	123760819	T,T	C,C	1,1	inf,inf	inf,inf	4.69524,0.816628	0.00171739	0.00171739
2	chr7:123655910:C:T	123655910	T,T	C,C	1,1	-inf,-inf	inf,inf	4.55678,0.902274	0.00169024	0.00169025
2	chr7:124054720:G:A	124054720	A,A	G,G	1,1	-inf,inf	inf,inf	2.11293,0.449533	0.0016819	0.0016819
2	chr7:123227564:C:T	123227564	NA,T	NA,C	NA,1	NA,-inf	NA,inf	NA,2.06871	0.001663	0.001663
2	chr7:123657406:C:G	123657406	G,G	C,C	1,1	-inf,-inf	inf,inf	4.55233,0.892363	0.00165598	0.00165598
2	chr7:123759630:C:T	123759630	T,T	C,C	1,1	inf,inf	inf,inf	4.70407,0.764338	0.00162644	0.00162644
2	chr7:124039689:T:C	124039689	C,C	T,T	1,1	-inf,inf	inf,inf	1.60862,1.33763	0.00161217	0.00161217
2	chr7:123327223:G:A	123327223	NA,A	NA,G	NA,1	NA,inf	NA,inf	NA,2.1982	0.0015643	0.0015643
2	chr7:123757777:G:A	123757777	A,A	G,G	1,1	inf,inf	inf,inf	4.60776,0.837418	0.00154319	0.00154319
2	chr7:124052998:CAT:C	124052998	C,C	CAT,CAT	1,1	-inf,inf	inf,inf	2.08898,0.38306	0.00148204	0.00148204
2	chr7:123754556:C:G	123754556	G,G	C,C	1,1	inf,inf	inf,inf	4.52146,0.868129	0.00142116	0.00142116
2	chr7:124092881:C:A	124092881	A,A	C,C	1,1	-inf,inf	inf,inf	2.21063,0.368469	0.00139669	0.00139669
2	chr7:123256028:C:T	123256028	T,T	C,C	1,1	inf,-inf	inf,inf	0.193299,2.89978	0.00138094	0.00138094
2	chr7:123757048:A:T	123757048	T,T	A,A	1,1	inf,inf	inf,inf	4.52228,0.845236	0.00137377	0.00137377
2	chr7:124067031:G:T	124067031	T,T	G,G	1,1	-inf,inf	inf,inf	1.76817,1.12733	0.00129862	0.00129862
2	chr7:123256329:G:A	123256329	A,A	G,G	1,1	inf,-inf	inf,inf	0.170941,2.87962	0.00128904	0.00128904
2	chr7:123256829:T:C	123256829	C,C	T,T	1,1	inf,-inf	inf,inf	0.162802,2.88129	0.00127571	0.00127571
2	chr7:124075229:T:C	124075229	C,C	T,T	1,1	-inf,inf	inf,inf	1.77139,1.11697	0.00127511	0.00127511
2	chr7:123256361:G:C	123256361	C,C	G,G	1,1	inf,-inf	inf,inf	0.173245,2.87036	0.00127152	0.00127152
2	chr7:123544829:A:T	123544829	T,NA	A,NA	1,NA	-inf,NA	inf,NA	2.15675,NA	0.00125561	0.00125561
2	chr7:123256702:C:T	123256702	T,T	C,C	1,1	inf,-inf	inf,inf	0.146672,2.88719	0.00125387	0.00125387
2	chr7:123767996:G:A	123767996	A,A	G,G	1,1	inf,inf	inf,inf	0.13124,0.511658	0.00125188	0.00125188
2	chr7:123081306:A:G	123081306	NA,G	NA,A	NA,1	NA,-inf	NA,inf	NA,1.96491	0.00122456	0.00122456
2	chr7:123256366:A:G	123256366	G,G	A,A	1,1	inf,-inf	inf,inf	0.173938,2.84929	0.00122194	0.00122194
2	chr7:123257347:A:G	123257347	G,G	A,A	1,1	inf,-inf	inf,inf	0.151746,2.86848	0.00122066	0.00122066
2	chr7:123215285:C:T	123215285	NA,T	NA,C	NA,1	NA,-inf	NA,inf	NA,1.90302	0.00120191	0.00120191
2	chr7:123141419:A:G	123141419	NA,G	NA,A	NA,1	NA,-inf	NA,inf	NA,1.94614	0.00118716	0.00118716
2	chr7:123261484:C:T	123261484	T,T	C,C	1,1	inf,-inf	inf,inf	0.18759,2.81673	0.00117958	0.00117958
2	chr7:124061291:C:T	124061291	T,T	C,C	1,1	-inf,inf	inf,inf	1.77505,1.05336	0.00116282	0.00116282
2	chr7:123171722:T:C	123171722	NA,C	NA,T	NA,1	NA,-inf	NA,inf	NA,1.90093	0.00116146	0.00116146
2	chr7:124060859:T:C	124060859	C,C	T,T	1,1	-inf,inf	inf,inf	1.76939,1.04488	0.00113186	0.00113186
2	chr7:124096011:T:G	124096011	G,G	T,T	1,1	-inf,inf	inf,inf	2.11896,0.327	0.00109704	0.00109704
2	chr7:124119028:G:A	124119028	A,A	G,G	1,1	-inf,inf	inf,inf	1.87787,0.734069	0.00109014	0.00109014
2	chr7:124063197:G:A	124063197	A,A	G,G	1,1	-inf,inf	inf,inf	1.73789,1.06199	0.00108709	0.00108709
2	chr7:123131586:A:T	123131586	NA,T	NA,A	NA,1	NA,-inf	NA,inf	NA,1.88348	0.00105288	0.00105288
2	chr7:122992589:T:C	122992589	NA,C	NA,T	NA,1	NA,-inf	NA,inf	NA,1.87263	0.00104845	0.00104845
2	chr7:124063936:G:A	124063936	A,A	G,G	1,1	-inf,inf	inf,inf	1.733,1.04396	0.00104337	0.00104337
2	chr7:124062644:G:T	124062644	T,T	G,G	1,1	-inf,inf	inf,inf	1.73581,1.0287	0.00102073	0.00102073
2	chr7:122994789:C:T	122994789	T,T	C,C	1,1	-inf,-inf	inf,inf	2.0489,1.60758	0.00102052	0.00102052
2	chr7:123422793:G:A	123422793	NA,A	NA,G	NA,1	NA,-inf	NA,inf	NA,1.94045	0.00101497	0.00101497
2	chr7:122995335:G:A	122995335	NA,A	NA,G	NA,1	NA,-inf	NA,inf	NA,1.84749	0.000999487	0.000999487
2	chr7:123773653:A:G	123773653	G,G	A,A	1,1	inf,inf	inf,inf	0.145746,0.269477	0.00097736	0.00097736
2	chr7:123365245:G:A	123365245	NA,A	NA,G	NA,1	NA,inf	NA,inf	NA,1.97039	0.000963646	0.000963646
2	chr7:124040738:G:A	124040738	A,A	G,G	1,1	inf,inf	inf,inf	2.04001,1.43974	0.000962714	0.000962714
2	chr7:123924480:T:C	123924480	NA,C	NA,T	NA,1	NA,inf	NA,inf	NA,1.91662	0.000960153	0.000960153
2	chr7:122995119:A:C	122995119	NA,C	NA,A	NA,1	NA,-inf	NA,inf	NA,1.82612	0.000959943	0.000959943
2	chr7:123366026:C:T	123366026	NA,T	NA,C	NA,1	NA,inf	NA,inf	NA,1.96491	0.00095531	0.00095531
2	chr7:122992820:G:A	122992820	NA,A	NA,G	NA,1	NA,-inf	NA,inf	NA,1.82292	0.000954886	0.000954886
2	chr7:123000581:C:T	123000581	NA,T	NA,C	NA,1	NA,-inf	NA,inf	NA,1.8223	0.000953204	0.000953204
2	chr7:123597367:A:G	123597367	G,G	A,A	1,1	-inf,-inf	inf,inf	2.66418,1.92483	0.000944683	0.000944684
2	chr7:123166629:G:C	123166629	NA,C	NA,G	NA,1	NA,-inf	NA,inf	NA,1.81979	0.000933604	0.000933604
2	chr7:123137171:G:A	123137171	NA,A	NA,G	NA,1	NA,inf	NA,inf	NA,1.92858	0.000930408	0.000930408
2	chr7:123308207:A:G	123308207	NA,G	NA,A	NA,1	NA,-inf	NA,inf	NA,1.84454	0.000926137	0.000926137
2	chr7:123998940:C:T	123998940	T,T	C,C	1,1	-inf,inf	inf,inf	2.59309,0.582074	0.0009258	0.0009258
2	chr7:123357452:G:A	123357452	A,A	G,G	1,1	-inf,-inf	inf,inf	1.07599,1.47696	0.000919988	0.000919988
2	chr7:124075082:T:C	124075082	C,C	T,T	1,1	-inf,inf	inf,inf	1.24943,1.01737	0.000918695	0.000918695
2	chr7:124107444:G:T	124107444	T,T	G,G	1,1	-inf,inf	inf,inf	2.06084,0.288675	0.000913695	0.000913695
2	chr7:123359158:C:G	123359158	G,G	C,C	1,1	-inf,-inf	inf,inf	1.15969,1.36217	0.000911705	0.000911705
2	chr7:123215118:A:T	123215118	NA,T	NA,A	NA,1	NA,-inf	NA,inf	NA,1.7491	0.000902784	0.000902784
2	chr7:123215123:C:G	123215123	NA,G	NA,C	NA,1	NA,-inf	NA,inf	NA,1.74242	0.000891306	0.000891306
2	chr7:123000705:A:G	123000705	NA,G	NA,A	NA,1	NA,-inf	NA,inf	NA,1.7847	0.000887515	0.000887515
2	chr7:123911478:A:G	123911478	NA,G	NA,A	NA,1	NA,inf	NA,inf	NA,1.87126	0.000868321	0.000868321
2	chr7:123782390:T:A	123782390	A,A	T,T	1,1	inf,inf	inf,inf	0.115998,0.29615	0.000855829	0.000855829
2	chr7:123581866:G:T	123581866	T,T	G,G	1,1	-inf,-inf	inf,inf	2.79604,1.74674	0.000844106	0.000844106
2	chr7:123574781:C:T	123574781	T,T	C,C	1,1	-inf,-inf	inf,inf	2.69849,1.79837	0.000837738	0.000837738
2	chr7:124291436:A:G	124291436	G,G	A,A	1,1	-inf,-inf	inf,inf	2.22442,0.212828	0.000835792	0.000835792
2	chr7:123172806:G:C	123172806	NA,C	NA,G	NA,1	NA,-inf	NA,inf	NA,1.72897	0.000833119	0.000833119
2	chr7:124127347:C:A	124127347	A,A	C,C	1,1	inf,inf	inf,inf	2.52784,0.756456	0.000830887	0.000830887
2	chr7:124067615:C:T	124067615	T,NA	C,NA	1,NA	-inf,NA	inf,NA	1.95636,NA	0.000828324	0.000828324
2	chr7:123786895:A:G	123786895	G,G	A,A	1,1	inf,inf	inf,inf	0.116504,0.279729	0.000826975	0.000826975
2	chr7:123316064:A:G	123316064	NA,G	NA,A	NA,1	NA,-inf	NA,inf	NA,1.779	0.000821156	0.000821156
2	chr7:123782391:A:T	123782391	T,T	A,A	1,1	inf,inf	inf,inf	0.109825,0.294939	0.000819953	0.000819953
2	chr7:123321272:G:A	123321272	NA,A	NA,G	NA,1	NA,inf	NA,inf	NA,1.80213	0.000819406	0.000819406
2	chr7:124299644:A:G	124299644	G,G	A,A	1,1	inf,inf	inf,inf	2.20322,0.239147	0.000818749	0.000818749
2	chr7:124114562:A:C	124114562	C,C	A,A	1,1	-inf,inf	inf,inf	1.70749,0.8342	0.000817715	0.000817715
2	chr7:123796793:A:G	123796793	NA,G	NA,A	NA,1	NA,inf	NA,inf	NA,1.84529	0.000816571	0.000816571
2	chr7:123901391:A:C	123901391	NA,C	NA,A	NA,1	NA,inf	NA,inf	NA,1.83619	0.000814276	0.000814276
2	chr7:123880033:A:G	123880033	NA,G	NA,A	NA,1	NA,inf	NA,inf	NA,1.83522	0.000813222	0.000813222
2	chr7:123172846:C:A	123172846	NA,A	NA,C	NA,1	NA,-inf	NA,inf	NA,1.71336	0.000808831	0.000808831
2	chr7:123098911:A:G	123098911	NA,G	NA,A	NA,1	NA,-inf	NA,inf	NA,1.74307	0.000805005	0.000805005
2	chr7:124301236:C:T	124301236	T,T	C,C	1,1	inf,inf	inf,inf	2.19536,0.239492	0.000804909	0.000804909
2	chr7:123895231:G:A	123895231	NA,A	NA,G	NA,1	NA,inf	NA,inf	NA,1.82975	0.000804768	0.000804768
2	chr7:123888834:AAAAG:A	123888834	NA,A	NA,AAAAG	NA,1	NA,inf	NA,inf	NA,1.82779	0.000801877	0.000801877
2	chr7:123895198:C:A	123895198	NA,A	NA,C	NA,1	NA,inf	NA,inf	NA,1.82779	0.000801877	0.000801877
2	chr7:123903111:C:T	123903111	NA,T	NA,C	NA,1	NA,inf	NA,inf	NA,1.8267	0.000800283	0.000800283
2	chr7:123264924:A:G	123264924	NA,G	NA,A	NA,1	NA,-inf	NA,inf	NA,1.78811	0.000799773	0.000799773
2	chr7:123781608:G:A	123781608	A,A	G,G	1,1	inf,inf	inf,inf	0.124481,0.231442	0.000797204	0.000797204
2	chr7:123887070:A:G	123887070	NA,G	NA,A	NA,1	NA,inf	NA,inf	NA,1.8188	0.000788938	0.000788938
2	chr7:123172930:A:G	123172930	NA,G	NA,A	NA,1	NA,-inf	NA,inf	NA,1.70002	0.000788582	0.000788582
2	chr7:123277902:A:G	123277902	NA,G	NA,A	NA,1	NA,-inf	NA,inf	NA,1.72379	0.00078132	0.00078132
2	chr7:123173412:T:C	123173412	NA,C	NA,T	NA,1	NA,-inf	NA,inf	NA,1.69318	0.000778527	0.000778527
2	chr7:123172643:G:A	123172643	NA,A	NA,G	NA,1	NA,-inf	NA,inf	NA,1.68807	0.000770972	0.000770972
2	chr7:123173462:A:G	123173462	NA,G	NA,A	NA,1	NA,-inf	NA,inf	NA,1.68707	0.000769547	0.000769547
2	chr7:124000378:T:C	124000378	NA,C	NA,T	NA,1	NA,inf	NA,inf	NA,1.80661	0.000765914	0.000765914
2	chr7:124114995:C:G	124114995	NA,G	NA,C	NA,1	NA,inf	NA,inf	NA,1.79766	0.000756282	0.000756282
2	chr7:123173892:C:T	123173892	NA,T	NA,C	NA,1	NA,-inf	NA,inf	NA,1.67293	0.000749254	0.000749254
2	chr7:123329446:C:T	123329446	NA,T	NA,C	NA,1	NA,-inf	NA,inf	NA,1.7293	0.000747357	0.000747357
2	chr7:123677086:A:G	123677086	G,G	A,A	1,1	-inf,-inf	inf,inf	3.20183,0.704276	0.000741941	0.000741941
2	chr7:123174626:T:C	123174626	NA,C	NA,T	NA,1	NA,-inf	NA,inf	NA,1.66156	0.000741877	0.000741877
2	chr7:123173777:A:AG	123173777	NA,AG	NA,A	NA,1	NA,-inf	NA,inf	NA,1.66748	0.000741662	0.000741662
2	chr7:123787514:G:A	123787514	A,A	G,G	1,1	inf,inf	inf,inf	0.08767,0.309046	0.000738726	0.000738726
2	chr7:123843583:G:A	123843583	A,NA	G,NA	1,NA	-inf,NA	inf,NA	1.82892,NA	0.000734671	0.000734671
2	chr7:123985023:T:C	123985023	C,C	T,T	1,1	-inf,inf	inf,inf	2.48803,1.40669	0.000727784	0.000727784
2	chr7:124098779:C:G	124098779	G,NA	C,NA	1,NA	inf,NA	inf,NA	2.1652,NA	0.000725378	0.000725378
2	chr7:124132908:G:A	124132908	A,A	G,G	1,1	inf,-inf	inf,inf	2.88305,0.136013	0.000719622	0.000719622
2	chr7:123328727:G:A	123328727	NA,A	NA,G	NA,1	NA,-inf	NA,inf	NA,1.70295	0.000716687	0.000716687
2	chr7:123267231:A:G	123267231	NA,G	NA,A	NA,1	NA,-inf	NA,inf	NA,1.72166	0.000707533	0.000707533
2	chr7:123433133:C:A	123433133	NA,A	NA,C	NA,1	NA,-inf	NA,inf	NA,1.82634	0.000703135	0.000703135
2	chr7:123804346:CT:C	123804346	NA,C	NA,CT	NA,1	NA,inf	NA,inf	NA,1.75727	0.000693089	0.000693089
2	chr7:123708935:G:A	123708935	A,NA	G,NA	1,NA	-inf,NA	inf,NA	1.74223,NA	0.000690406	0.000690406
2	chr7:123324022:C:T	123324022	NA,T	NA,C	NA,1	NA,-inf	NA,inf	NA,1.6848	0.000690158	0.000690158
2	chr7:124052671:C:T	124052671	T,T	C,C	1,1	-inf,inf	inf,inf	1.49402,1.07623	0.000685565	0.000685565
2	chr7:123429913:G:T	123429913	NA,T	NA,G	NA,1	NA,-inf	NA,inf	NA,1.81079	0.000681437	0.000681437
2	chr7:123427908:T:C	123427908	NA,C	NA,T	NA,1	NA,-inf	NA,inf	NA,1.80976	0.000680198	0.000680198
2	chr7:123330900:C:G	123330900	NA,G	NA,C	NA,1	NA,-inf	NA,inf	NA,1.66463	0.000667509	0.000667509
2	chr7:124052363:G:T	124052363	T,T	G,G	1,1	-inf,inf	inf,inf	1.5091,1.04537	0.000666964	0.000666964
2	chr7:123002113:A:G	123002113	NA,G	NA,A	NA,1	NA,-inf	NA,inf	NA,1.62584	0.000664212	0.000664212
2	chr7:123647955:T:C	123647955	C,NA	T,NA	1,NA	-inf,NA	inf,NA	1.728,NA	0.000661821	0.000661821
2	chr7:123826780:G:A	123826780	NA,A	NA,G	NA,1	NA,inf	NA,inf	NA,1.76307	0.000661182	0.000661182
2	chr7:123940191:G:A	123940191	A,NA	G,NA	1,NA	-inf,NA	inf,NA	1.91324,NA	0.000645363	0.000645363
2	chr7:123379366:C:T	123379366	T,T	C,C	1,1	-inf,-inf	inf,inf	0.687231,1.24966	0.000639056	0.000639056
2	chr7:123424913:AC:A	123424913	NA,A	NA,AC	NA,1	NA,-inf	NA,inf	NA,1.76589	0.000631518	0.000631518
2	chr7:123417023:C:T	123417023	NA,T	NA,C	NA,1	NA,-inf	NA,inf	NA,1.76496	0.000630484	0.000630484
2	chr7:123826902:T:C	123826902	C,NA	T,NA	1,NA	-inf,NA	inf,NA	1.72422,NA	0.000628659	0.000628659
2	chr7:123886905:G:A	123886905	A,A	G,G	1,1	inf,-inf	inf,inf	1.60762,0.444791	0.000627308	0.000627308
2	chr7:123262741:T:A	123262741	NA,A	NA,T	NA,1	NA,-inf	NA,inf	NA,1.64657	0.000615247	0.000615247
2	chr7:123174539:A:C	123174539	NA,C	NA,A	NA,1	NA,-inf	NA,inf	NA,1.55944	0.000609209	0.000609209
2	chr7:124281627:C:T	124281627	T,T	C,C	1,1	inf,inf	inf,inf	2.03975,0.300743	0.000590311	0.000590311
2	chr7:123314784:A:G	123314784	NA,G	NA,A	NA,1	NA,inf	NA,inf	NA,1.61178	0.000576913	0.000576913
2	chr7:123799190:G:T	123799190	T,T	G,G	1,1	inf,-inf	inf,inf	0.294291,2.12277	0.000575273	0.000575273
2	chr7:123175783:A:G	123175783	NA,G	NA,A	NA,1	NA,-inf	NA,inf	NA,1.52504	0.000570475	0.000570475
2	chr7:124047833:T:C	124047833	C,C	T,T	1,1	-inf,inf	inf,inf	1.39561,1.09299	0.000567155	0.000567155
2	chr7:123376887:A:G	123376887	G,G	A,A	1,1	-inf,-inf	inf,inf	0.904868,1.49284	0.000563815	0.000563815
2	chr7:123899459:A:C	123899459	NA,C	NA,A	NA,1	NA,inf	NA,inf	NA,1.60614	0.000550665	0.000550665
2	chr7:124112490:T:C	124112490	NA,C	NA,T	NA,1	NA,-inf	NA,inf	NA,1.55321	0.00054938	0.00054938
2	chr7:123804833:A:G	123804833	G,NA	A,NA	1,NA	-inf,NA	inf,NA	1.64371,NA	0.000532305	0.000532305
2	chr7:123212751:A:T	123212751	NA,T	NA,A	NA,1	NA,inf	NA,inf	NA,1.59966	0.000526309	0.000526309
2	chr7:123636143:G:A	123636143	A,A	G,G	1,1	-inf,-inf	inf,inf	3.28311,1.35563	0.0005114	0.0005114
2	chr7:123255796:G:A	123255796	A,A	G,G	1,1	inf,-inf	inf,inf	0.249297,2.3162	0.000509804	0.000509804
2	chr7:123050528:G:A	123050528	NA,A	NA,G	NA,1	NA,inf	NA,inf	NA,1.54061	0.000504432	0.000504432
2	chr7:123375723:T:C	123375723	C,NA	T,NA	1,NA	-inf,NA	inf,NA	1.75194,NA	0.000503923	0.000503923
2	chr7:123556490:A:G	123556490	NA,G	NA,A	NA,1	NA,inf	NA,inf	NA,1.56644	0.000498081	0.000498081
2	chr7:123321896:T:C	123321896	NA,C	NA,T	NA,1	NA,-inf	NA,inf	NA,1.50456	0.000497504	0.000497504
2	chr7:123623434:T:C	123623434	NA,C	NA,T	NA,1	NA,-inf	NA,inf	NA,1.65581	0.000494529	0.000494529
2	chr7:123620085:C:T	123620085	NA,T	NA,C	NA,1	NA,-inf	NA,inf	NA,1.65428	0.00049421	0.00049421
2	chr7:124041551:T:C	124041551	NA,C	NA,T	NA,1	NA,inf	NA,inf	NA,1.55728	0.000488401	0.000488401
2	chr7:123223233:A:G	123223233	NA,G	NA,A	NA,1	NA,-inf	NA,inf	NA,1.43538	0.000485608	0.000485608
2	chr7:123832930:G:A	123832930	NA,A	NA,G	NA,1	NA,inf	NA,inf	NA,1.55358	0.000483861	0.000483861
2	chr7:123885395:G:A	123885395	A,NA	G,NA	1,NA	inf,NA	inf,NA	1.39481,NA	0.000483272	0.000483272
2	chr7:123827325:C:T	123827325	NA,T	NA,C	NA,1	NA,inf	NA,inf	NA,1.54959	0.000480446	0.000480446
2	chr7:123891332:CTA:C	123891332	NA,C	NA,CTA	NA,1	NA,inf	NA,inf	NA,1.54044	0.00047832	0.00047832
2	chr7:123337580:T:G	123337580	NA,G	NA,T	NA,1	NA,-inf	NA,inf	NA,1.45611	0.000476059	0.000476059
2	chr7:123432006:T:C	123432006	NA,C	NA,T	NA,1	NA,inf	NA,inf	NA,1.57563	0.000471583	0.000471583
2	chr7:123303558:G:A	123303558	NA,A	NA,G	NA,1	NA,-inf	NA,inf	NA,1.47884	0.000471231	0.000471231
2	chr7:123861563:G:A	123861563	A,NA	G,NA	1,NA	inf,NA	inf,NA	1.38254,NA	0.000471189	0.000471189
2	chr7:123909969:A:G	123909969	NA,G	NA,A	NA,1	NA,inf	NA,inf	NA,1.53061	0.000469985	0.000469985
2	chr7:123871199:T:A	123871199	NA,A	NA,T	NA,1	NA,inf	NA,inf	NA,1.53045	0.000469759	0.000469759
2	chr7:123876252:A:G	123876252	NA,G	NA,A	NA,1	NA,inf	NA,inf	NA,1.52596	0.000465912	0.000465912
2	chr7:123186980:A:G	123186980	NA,G	NA,A	NA,1	NA,inf	NA,inf	NA,1.52949	0.000465352	0.000465352
2	chr7:123289961:A:G	123289961	NA,G	NA,A	NA,1	NA,-inf	NA,inf	NA,1.46031	0.00046168	0.00046168
2	chr7:123798485:A:G	123798485	G,NA	A,NA	1,NA	-inf,NA	inf,NA	1.56036,NA	0.000461646	0.000461646
2	chr7:123305575:C:T	123305575	NA,T	NA,C	NA,1	NA,-inf	NA,inf	NA,1.46472	0.000459803	0.000459803
2	chr7:123410590:T:C	123410590	NA,C	NA,T	NA,1	NA,-inf	NA,inf	NA,1.49328	0.000454887	0.000454887
2	chr7:124044334:C:T	124044334	NA,T	NA,C	NA,1	NA,inf	NA,inf	NA,1.51694	0.000454706	0.000454706
2	chr7:123374475:TTG:T	123374475	T,T	TTG,TTG	1,1	-inf,-inf	inf,inf	0.968982,1.22349	0.000452175	0.000452175
2	chr7:123332318:A:G	123332318	NA,G	NA,A	NA,1	NA,-inf	NA,inf	NA,1.45187	0.000451501	0.000451501
2	chr7:123283571:G:A	123283571	NA,A	NA,G	NA,1	NA,-inf	NA,inf	NA,1.42611	0.000446971	0.000446971
2	chr7:124136003:T:C	124136003	C,C	T,T	1,1	inf,inf	inf,inf	2.51338,0.346374	0.000445204	0.000445204
2	chr7:123636869:A:G	123636869	NA,G	NA,A	NA,1	NA,-inf	NA,inf	NA,1.46295	0.000441822	0.000441822
2	chr7:123293682:G:A	123293682	NA,A	NA,G	NA,1	NA,-inf	NA,inf	NA,1.43752	0.000438826	0.000438826
2	chr7:123775386:G:A	123775386	NA,A	NA,G	NA,1	NA,inf	NA,inf	NA,1.49734	0.000436796	0.000436796
2	chr7:123196699:A:G	123196699	NA,G	NA,A	NA,1	NA,-inf	NA,inf	NA,1.37528	0.000434662	0.000434662
2	chr7:123577968:G:A	123577968	NA,A	NA,G	NA,1	NA,-inf	NA,inf	NA,1.38225	0.000434079	0.000434079
2	chr7:123625816:A:C	123625816	NA,C	NA,A	NA,1	NA,-inf	NA,inf	NA,1.58178	0.000433716	0.000433716
2	chr7:123945883:T:C	123945883	C,C	T,T	1,1	-inf,inf	inf,inf	2.56574,0.867557	0.000433545	0.000433545
2	chr7:123378494:G:C	123378494	NA,C	NA,G	NA,1	NA,-inf	NA,inf	NA,1.46985	0.000432912	0.000432912
2	chr7:123255913:G:A	123255913	A,A	G,G	1,1	inf,-inf	inf,inf	0.262069,2.21569	0.000428955	0.000428955
2	chr7:123177551:G:C	123177551	NA,C	NA,G	NA,1	NA,-inf	NA,inf	NA,1.36694	0.000428666	0.000428666
2	chr7:123608884:A:C	123608884	C,NA	A,NA	1,NA	inf,NA	inf,NA	2.09294,NA	0.00042804	0.00042804
2	chr7:123506798:A:G	123506798	NA,G	NA,A	NA,1	NA,inf	NA,inf	NA,1.48869	0.000427918	0.000427918
2	chr7:124124198:C:A	124124198	A,A	C,C	1,1	inf,inf	inf,inf	2.61437,0.0130868	0.000427841	0.000427841
2	chr7:123771126:G:A	123771126	NA,A	NA,G	NA,1	NA,-inf	NA,inf	NA,1.44634	0.000424756	0.000424756
2	chr7:123768237:A:G	123768237	NA,G	NA,A	NA,1	NA,-inf	NA,inf	NA,1.44398	0.000423163	0.000423163
2	chr7:123195448:T:C	123195448	NA,C	NA,T	NA,1	NA,-inf	NA,inf	NA,1.35792	0.000421476	0.000421476
2	chr7:123459613:A:G	123459613	NA,G	NA,A	NA,1	NA,inf	NA,inf	NA,1.47723	0.00041926	0.00041926
2	chr7:124118332:A:G	124118332	G,G	A,A	1,1	-inf,inf	inf,inf	2.07878,0.537662	0.000418758	0.000418758
2	chr7:123339347:A:G	123339347	NA,G	NA,A	NA,1	NA,inf	NA,inf	NA,1.46551	0.000413544	0.000413544
2	chr7:123633170:A:C	123633170	NA,C	NA,A	NA,1	NA,-inf	NA,inf	NA,1.42008	0.000408609	0.000408609
2	chr7:123297579:T:A	123297579	NA,A	NA,T	NA,1	NA,inf	NA,inf	NA,1.41836	0.000407934	0.000407934
2	chr7:123632575:T:TAC	123632575	NA,TAC	NA,T	NA,1	NA,-inf	NA,inf	NA,1.41846	0.000407434	0.000407434
2	chr7:123108700:T:C	123108700	NA,C	NA,T	NA,1	NA,inf	NA,inf	NA,1.44549	0.000400072	0.000400072
2	chr7:124120147:A:G	124120147	G,G	A,A	1,1	-inf,inf	inf,inf	2.06175,0.530094	0.000399884	0.000399884
2	chr7:123913061:G:A	123913061	NA,A	NA,G	NA,1	NA,inf	NA,inf	NA,1.4477	0.000399139	0.000399139
2	chr7:123869697:T:C	123869697	NA,C	NA,T	NA,1	NA,inf	NA,inf	NA,1.43775	0.000398272	0.000398272
2	chr7:123234198:A:C	123234198	C,C	A,A	1,1	-inf,inf	inf,inf	1.29614,0.97727	0.000397983	0.000397983
2	chr7:123659250:T:C	123659250	C,C	T,T	1,1	-inf,inf	inf,inf	0.227063,1.14476	0.000396414	0.000396414
2	chr7:123318074:C:T	123318074	NA,T	NA,C	NA,1	NA,-inf	NA,inf	NA,1.381	0.000395974	0.000395974
2	chr7:123620687:C:T	123620687	NA,T	NA,C	NA,1	NA,-inf	NA,inf	NA,1.39701	0.000395025	0.000395025
2	chr7:123927493:G:T	123927493	NA,T	NA,G	NA,1	NA,inf	NA,inf	NA,1.42411	0.000394499	0.000394499
2	chr7:123927292:A:G	123927292	NA,G	NA,A	NA,1	NA,inf	NA,inf	NA,1.42411	0.000394499	0.000394499
2	chr7:124117829:T:C	124117829	C,C	T,T	1,1	-inf,inf	inf,inf	2.07852,0.491838	0.000394131	0.000394131
2	chr7:123927798:A:C	123927798	NA,C	NA,A	NA,1	NA,inf	NA,inf	NA,1.42344	0.000394022	0.000394022
2	chr7:123353786:A:G	123353786	NA,G	NA,A	NA,1	NA,-inf	NA,inf	NA,1.35109	0.000393974	0.000393974
2	chr7:123931370:A:T	123931370	NA,T	NA,A	NA,1	NA,inf	NA,inf	NA,1.42294	0.000393442	0.000393442
2	chr7:124113813:G:C	124113813	C,C	G,G	1,1	-inf,inf	inf,inf	1.70179,0.326223	0.000393284	0.000393284
2	chr7:123270383:C:T	123270383	NA,T	NA,C	NA,1	NA,-inf	NA,inf	NA,1.40355	0.000390514	0.000390514
2	chr7:123626040:G:A	123626040	A,A	G,G	1,1	-inf,-inf	inf,inf	2.89115,1.48807	0.000389609	0.000389609
2	chr7:123895090:C:T	123895090	NA,T	NA,C	NA,1	NA,inf	NA,inf	NA,1.42559	0.000389316	0.000389316
2	chr7:123268091:G:T	123268091	NA,T	NA,G	NA,1	NA,-inf	NA,inf	NA,1.40105	0.000388778	0.000388778
2	chr7:122988657:G:A	122988657	NA,A	NA,G	NA,1	NA,inf	NA,inf	NA,1.41579	0.000388107	0.000388107
2	chr7:123365595:C:T	123365595	T,T	C,C	1,1	-inf,-inf	inf,inf	0.846681,1.27242	0.000378196	0.000378196
2	chr7:123317874:T:A	123317874	NA,A	NA,T	NA,1	NA,inf	NA,inf	NA,1.41473	0.000378022	0.000378022
2	chr7:123271240:T:A	123271240	NA,A	NA,T	NA,1	NA,-inf	NA,inf	NA,1.38196	0.0003758	0.0003758
2	chr7:124039963:T:C	124039963	NA,C	NA,T	NA,1	NA,inf	NA,inf	NA,1.40838	0.000375216	0.000375216
2	chr7:123381604:T:C	123381604	C,C	T,T	1,1	-inf,-inf	inf,inf	0.689738,0.91967	0.000374976	0.000374976
2	chr7:123984173:A:T	123984173	NA,T	NA,A	NA,1	NA,inf	NA,inf	NA,1.40634	0.000374628	0.000374628
2	chr7:123271781:C:T	123271781	NA,T	NA,C	NA,1	NA,-inf	NA,inf	NA,1.37501	0.000371187	0.000371187
2	chr7:123622910:CA:C	123622910	NA,C	NA,CA	NA,1	NA,-inf	NA,inf	NA,1.36188	0.000370645	0.000370645
2	chr7:123424012:TTATAG:T	123424012	T,NA	TTATAG,NA	1,NA	-inf,NA	inf,NA	1.65643,NA	0.000369455	0.000369455
2	chr7:123913845:T:C	123913845	NA,C	NA,T	NA,1	NA,inf	NA,inf	NA,1.39932	0.000366694	0.000366694
2	chr7:123362472:G:A	123362472	NA,A	NA,G	NA,1	NA,-inf	NA,inf	NA,1.31146	0.000366642	0.000366642
2	chr7:123116248:A:T	123116248	NA,T	NA,A	NA,1	NA,inf	NA,inf	NA,1.41285	0.000366325	0.000366325
2	chr7:123205459:T:C	123205459	NA,C	NA,T	NA,1	NA,inf	NA,inf	NA,1.39728	0.000364084	0.000364084
2	chr7:123632224:T:C	123632224	C,C	T,T	1,1	-inf,-inf	inf,inf	2.72148,1.57181	0.000360237	0.000360238
2	chr7:123557338:A:C	123557338	NA,C	NA,A	NA,1	NA,inf	NA,inf	NA,1.37242	0.000357946	0.000357946
2	chr7:123620914:G:A	123620914	A,A	G,G	1,1	-inf,-inf	inf,inf	3.41037,1.02589	0.000355056	0.000355056
2	chr7:123811533:T:G	123811533	NA,G	NA,T	NA,1	NA,inf	NA,inf	NA,1.38725	0.00035325	0.00035325
2	chr7:123651260:C:T	123651260	T,T	C,C	1,1	-inf,inf	inf,inf	0.296512,0.910245	0.000351139	0.000351139
2	chr7:123649658:A:G	123649658	NA,G	NA,A	NA,1	NA,-inf	NA,inf	NA,1.33097	0.000347647	0.000347647
2	chr7:123275894:A:G	123275894	NA,G	NA,A	NA,1	NA,inf	NA,inf	NA,1.36481	0.000345816	0.000345816
2	chr7:123660763:GAA:G	123660763	NA,G	NA,GAA	NA,1	NA,-inf	NA,inf	NA,1.32811	0.000345649	0.000345649
2	chr7:123967104:A:G	123967104	G,G	A,A	1,1	-inf,inf	inf,inf	2.04174,0.781441	0.000343577	0.000343577
2	chr7:123930984:C:T	123930984	NA,T	NA,C	NA,1	NA,inf	NA,inf	NA,1.34837	0.000342756	0.000342756
2	chr7:122996200:G:A	122996200	NA,A	NA,G	NA,1	NA,inf	NA,inf	NA,1.34571	0.000342721	0.000342721
2	chr7:123897471:A:G	123897471	NA,G	NA,A	NA,1	NA,-inf	NA,inf	NA,1.25799	0.000342282	0.000342282
2	chr7:123210928:T:C	123210928	NA,C	NA,T	NA,1	NA,-inf	NA,inf	NA,1.24401	0.000341681	0.000341681
2	chr7:123804317:C:A	123804317	NA,A	NA,C	NA,1	NA,-inf	NA,inf	NA,1.25378	0.00034153	0.00034153
2	chr7:123892317:T:C	123892317	C,C	T,T	1,1	inf,-inf	inf,inf	1.42864,0.304611	0.00033985	0.00033985
2	chr7:123572507:T:C	123572507	C,C	T,T	1,1	-inf,-inf	inf,inf	2.68119,1.29498	0.00033854	0.00033854
2	chr7:123629064:G:C	123629064	C,C	G,G	1,1	-inf,-inf	inf,inf	2.65679,1.58478	0.000337984	0.000337984
2	chr7:123729458:G:A	123729458	A,NA	G,NA	1,NA	-inf,NA	inf,NA	1.42904,NA	0.000337283	0.000337283
2	chr7:123339635:A:G	123339635	NA,G	NA,A	NA,1	NA,-inf	NA,inf	NA,1.26538	0.000336626	0.000336626
2	chr7:123789958:A:G	123789958	G,G	A,A	1,1	inf,-inf	inf,inf	0.0588726,0.0574315	0.000333305	0.000333305
2	chr7:123626776:T:C	123626776	NA,C	NA,T	NA,1	NA,-inf	NA,inf	NA,1.30174	0.000332129	0.000332129
2	chr7:123629504:A:T	123629504	NA,T	NA,A	NA,1	NA,-inf	NA,inf	NA,1.30151	0.000331983	0.000331983
2	chr7:123611101:A:G	123611101	NA,G	NA,A	NA,1	NA,-inf	NA,inf	NA,1.25682	0.000329518	0.000329518
2	chr7:123521427:G:A	123521427	NA,A	NA,G	NA,1	NA,-inf	NA,inf	NA,1.32002	0.000327811	0.000327811
2	chr7:123574026:C:T	123574026	NA,T	NA,C	NA,1	NA,-inf	NA,inf	NA,1.21931	0.0003238	0.0003238
2	chr7:123656266:C:A	123656266	A,A	C,C	1,1	-inf,inf	inf,inf	0.267251,0.946316	0.000323364	0.000323364
2	chr7:123635448:T:A	123635448	NA,A	NA,T	NA,1	NA,-inf	NA,inf	NA,1.41231	0.000323297	0.000323297
2	chr7:124216404:T:C	124216404	C,C	T,T	1,1	inf,inf	inf,inf	2.39247,0.442809	0.000319651	0.000319651
2	chr7:123004921:A:T	123004921	NA,T	NA,A	NA,1	NA,inf	NA,inf	NA,1.3072	0.000319022	0.000319022
2	chr7:123730656:A:G	123730656	G,G	A,A	1,1	-inf,inf	inf,inf	0.236812,0.95871	0.000318448	0.000318448
2	chr7:123705843:T:C	123705843	NA,C	NA,T	NA,1	NA,inf	NA,inf	NA,1.31071	0.000314072	0.000314072
2	chr7:123593113:C:T	123593113	T,NA	C,NA	1,NA	-inf,NA	inf,NA	1.60423,NA	0.000313714	0.000313714
2	chr7:124229164:A:G	124229164	NA,G	NA,A	NA,1	NA,inf	NA,inf	NA,1.23147	0.000312794	0.000312794
2	chr7:123423926:T:C	123423926	NA,C	NA,T	NA,1	NA,-inf	NA,inf	NA,1.21889	0.000310418	0.000310418
2	chr7:123435994:T:C	123435994	C,C	T,T	1,1	inf,inf	inf,inf	0.604453,0.898088	0.000310078	0.000310078
2	chr7:123654677:C:A	123654677	NA,A	NA,C	NA,1	NA,-inf	NA,inf	NA,1.26409	0.00030878	0.00030878
2	chr7:123354547:T:A	123354547	A,A	T,T	1,1	-inf,-inf	inf,inf	1.70223,0.243726	0.000308151	0.000308151
2	chr7:123306787:C:A	123306787	A,A	C,C	1,1	-inf,inf	inf,inf	0.415356,1.84474	0.000307538	0.000307538
2	chr7:123233347:T:C	123233347	C,C	T,T	1,1	inf,inf	inf,inf	0.344551,2.11957	0.000307321	0.000307321
2	chr7:124147619:T:C	124147619	C,C	T,T	1,1	inf,-inf	inf,inf	2.58456,0.0986882	0.00030694	0.00030694
2	chr7:123728434:G:A	123728434	A,A	G,G	1,1	-inf,inf	inf,inf	0.231448,0.94919	0.00030671	0.00030671
2	chr7:123376005:G:A	123376005	A,A	G,G	1,1	-inf,-inf	inf,inf	0.648983,0.961023	0.000306243	0.000306243
2	chr7:123703034:T:C	123703034	NA,C	NA,T	NA,1	NA,inf	NA,inf	NA,1.29579	0.000306008	0.000306008
2	chr7:123506089:G:A	123506089	NA,A	NA,G	NA,1	NA,inf	NA,inf	NA,1.28277	0.000304421	0.000304421
2	chr7:123734712:A:G	123734712	G,G	A,A	1,1	-inf,inf	inf,inf	0.228137,0.951448	0.000303038	0.000303038
2	chr7:123992499:T:C	123992499	NA,C	NA,T	NA,1	NA,inf	NA,inf	NA,1.28589	0.000302897	0.000302897
2	chr7:123656328:C:A	123656328	NA,A	NA,C	NA,1	NA,-inf	NA,inf	NA,1.25074	0.000301631	0.000301632
2	chr7:123034488:A:T	123034488	NA,T	NA,A	NA,1	NA,inf	NA,inf	NA,1.25597	0.00030009	0.00030009
2	chr7:124166847:A:G	124166847	G,NA	A,NA	1,NA	inf,NA	inf,NA	1.97796,NA	0.000299274	0.000299274
2	chr7:123721391:T:C	123721391	NA,C	NA,T	NA,1	NA,-inf	NA,inf	NA,1.24547	0.000298371	0.000298371
2	chr7:123680824:T:C	123680824	NA,C	NA,T	NA,1	NA,-inf	NA,inf	NA,1.2447	0.00029797	0.00029797
2	chr7:123686001:T:C	123686001	NA,C	NA,T	NA,1	NA,-inf	NA,inf	NA,1.24468	0.000297942	0.000297942
2	chr7:123571544:G:A	123571544	NA,A	NA,G	NA,1	NA,-inf	NA,inf	NA,1.31205	0.000297416	0.000297416
2	chr7:123014643:A:C	123014643	NA,C	NA,A	NA,1	NA,-inf	NA,inf	NA,1.2035	0.000297292	0.000297292
2	chr7:123711766:C:T	123711766	NA,T	NA,C	NA,1	NA,-inf	NA,inf	NA,1.24277	0.000296959	0.000296959
2	chr7:123682134:G:A	123682134	NA,A	NA,G	NA,1	NA,-inf	NA,inf	NA,1.24123	0.000296135	0.000296135
2	chr7:122987038:C:T	122987038	NA,T	NA,C	NA,1	NA,-inf	NA,inf	NA,1.17481	0.000295969	0.000295969
2	chr7:123693074:T:C	123693074	NA,C	NA,T	NA,1	NA,-inf	NA,inf	NA,1.24067	0.000295847	0.000295847
2	chr7:123737159:A:G	123737159	G,G	A,A	1,1	-inf,inf	inf,inf	0.22846,0.93224	0.000294959	0.000294959
2	chr7:124210083:C:G	124210083	G,G	C,C	1,1	inf,inf	inf,inf	2.43455,0.150811	0.000294486	0.000294486
2	chr7:124145124:T:G	124145124	G,G	T,T	1,1	inf,-inf	inf,inf	2.55718,0.118085	0.000293773	0.000293773
2	chr7:123570847:A:G	123570847	NA,G	NA,A	NA,1	NA,inf	NA,inf	NA,1.26522	0.00029369	0.00029369
2	chr7:123713360:G:A	123713360	A,A	G,G	1,1	-inf,inf	inf,inf	0.216948,0.963674	0.000293472	0.000293472
2	chr7:123873546:T:C	123873546	NA,C	NA,T	NA,1	NA,-inf	NA,inf	NA,1.2119	0.000292032	0.000292032
2	chr7:123714753:T:C	123714753	C,C	T,T	1,1	-inf,inf	inf,inf	0.226181,0.93422	0.000291178	0.000291178
2	chr7:123411288:C:T	123411288	T,T	C,C	1,1	-inf,-inf	inf,inf	0.592722,0.867944	0.000290995	0.000290995
2	chr7:123954152:G:A	123954152	A,A	G,G	1,1	-inf,inf	inf,inf	2.01957,0.705567	0.000290772	0.000290772
2	chr7:123736506:G:A	123736506	A,A	G,G	1,1	-inf,inf	inf,inf	0.238514,0.928894	0.000290344	0.000290344
2	chr7:123279236:C:T	123279236	NA,T	NA,C	NA,1	NA,-inf	NA,inf	NA,1.22798	0.000288322	0.000288322
2	chr7:122999332:A:G	122999332	NA,G	NA,A	NA,1	NA,-inf	NA,inf	NA,1.15844	0.000287337	0.000287337
2	chr7:122992490:G:A	122992490	NA,A	NA,G	NA,1	NA,-inf	NA,inf	NA,1.15754	0.000286871	0.000286871
2	chr7:122992369:T:A	122992369	NA,A	NA,T	NA,1	NA,-inf	NA,inf	NA,1.15657	0.000286315	0.000286315
2	chr7:122987724:C:G	122987724	NA,G	NA,C	NA,1	NA,-inf	NA,inf	NA,1.15532	0.000285748	0.000285748
2	chr7:123141752:TC:T	123141752	T,T	TC,TC	1,1	-inf,inf	inf,inf	2.05108,0.485572	0.000285398	0.000285398
2	chr7:122998459:A:C	122998459	NA,C	NA,A	NA,1	NA,-inf	NA,inf	NA,1.15389	0.000284877	0.000284877
2	chr7:123619713:T:C	123619713	NA,C	NA,T	NA,1	NA,-inf	NA,inf	NA,1.15082	0.000284335	0.000284335
2	chr7:123722016:G:A	123722016	A,A	G,G	1,1	-inf,inf	inf,inf	0.219316,0.971539	0.000284073	0.000284073
2	chr7:123627083:T:C	123627083	NA,C	NA,T	NA,1	NA,-inf	NA,inf	NA,1.21335	0.000283676	0.000283676
2	chr7:123218054:T:C	123218054	NA,C	NA,T	NA,1	NA,-inf	NA,inf	NA,1.13827	0.00028356	0.00028356
2	chr7:123725652:C:T	123725652	NA,T	NA,C	NA,1	NA,-inf	NA,inf	NA,1.21382	0.000282316	0.000282316
2	chr7:124021557:T:A	124021557	NA,A	NA,T	NA,1	NA,-inf	NA,inf	NA,1.19466	0.000282269	0.000282269
2	chr7:123368608:G:T	123368608	T,T	G,G	1,1	-inf,-inf	inf,inf	0.971896,0.991439	0.000281381	0.000281381
2	chr7:123427500:C:T	123427500	NA,T	NA,C	NA,1	NA,inf	NA,inf	NA,1.21737	0.000280742	0.000280742
2	chr7:123793721:A:G	123793721	G,NA	A,NA	1,NA	inf,NA	inf,NA	1.70737,NA	0.000280395	0.000280395
2	chr7:123143785:C:A	123143785	A,A	C,C	1,1	-inf,inf	inf,inf	2.04591,0.478728	0.000280317	0.000280317
2	chr7:123730972:C:A	123730972	A,A	C,C	1,1	-inf,inf	inf,inf	0.219314,0.92695	0.000280216	0.000280216
2	chr7:123417227:C:T	123417227	T,T	C,C	1,1	-inf,-inf	inf,inf	0.542335,0.94144	0.000279311	0.000279311
2	chr7:123418610:C:T	123418610	T,NA	C,NA	1,NA	-inf,NA	inf,NA	1.48087,NA	0.000279248	0.000279248
2	chr7:123306581:T:C	123306581	C,C	T,T	1,1	-inf,inf	inf,inf	0.392991,1.81785	0.000278373	0.000278373
2	chr7:124211338:G:T	124211338	T,T	G,G	1,1	inf,inf	inf,inf	2.42511,0.089202	0.000277996	0.000277996
2	chr7:123368580:G:T	123368580	T,T	G,G	1,1	-inf,-inf	inf,inf	0.96209,0.997454	0.000277583	0.000277583
2	chr7:123141755:T:A	123141755	A,A	T,T	1,1	-inf,inf	inf,inf	2.03755,0.484341	0.000277532	0.000277532
2	chr7:122993384:G:T	122993384	NA,T	NA,G	NA,1	NA,-inf	NA,inf	NA,1.1384	0.0002772	0.0002772
2	chr7:123718093:GTTAA:G	123718093	G,G	GTTAA,GTTAA	1,1	-inf,inf	inf,inf	0.209893,0.944315	0.000275869	0.000275869
2	chr7:123463149:T:C	123463149	C,NA	T,NA	1,NA	-inf,NA	inf,NA	1.32299,NA	0.000275682	0.000275682
2	chr7:123172227:G:A	123172227	A,A	G,G	1,1	inf,inf	inf,inf	0.423615,2.12658	0.000275634	0.000275634
2	chr7:123224726:A:G	123224726	NA,G	NA,A	NA,1	NA,-inf	NA,inf	NA,1.16586	0.000275112	0.000275112
2	chr7:123802017:C:T	123802017	NA,T	NA,C	NA,1	NA,-inf	NA,inf	NA,1.20034	0.000274954	0.000274954
2	chr7:123627027:C:T	123627027	NA,T	NA,C	NA,1	NA,-inf	NA,inf	NA,1.19567	0.000274902	0.000274902
2	chr7:123740767:T:C	123740767	C,C	T,T	1,1	-inf,inf	inf,inf	0.208971,0.942533	0.000273897	0.000273897
2	chr7:123224682:A:C	123224682	NA,C	NA,A	NA,1	NA,-inf	NA,inf	NA,1.16315	0.000273801	0.000273801
2	chr7:123674392:T:C	123674392	C,C	T,T	1,1	-inf,inf	inf,inf	0.194773,0.986258	0.000273547	0.000273547
2	chr7:123496119:G:C	123496119	NA,C	NA,G	NA,1	NA,-inf	NA,inf	NA,1.18654	0.000273457	0.000273457
2	chr7:123962771:T:C	123962771	NA,C	NA,T	NA,1	NA,-inf	NA,inf	NA,1.1357	0.00027207	0.00027207
2	chr7:123368310:G:A	123368310	A,A	G,G	1,1	-inf,-inf	inf,inf	0.935215,0.97841	0.000271506	0.000271506
2	chr7:123733568:T:C	123733568	C,C	T,T	1,1	-inf,inf	inf,inf	0.213694,0.957752	0.000271223	0.000271223
2	chr7:123672338:T:C	123672338	C,C	T,T	1,1	-inf,inf	inf,inf	0.201277,0.997017	0.000271055	0.000271055
2	chr7:123721719:C:T	123721719	T,T	C,C	1,1	-inf,inf	inf,inf	0.221251,0.93309	0.000270868	0.000270868
2	chr7:123299328:C:T	123299328	T,T	C,C	1,1	-inf,inf	inf,inf	0.414718,1.77596	0.000270637	0.000270637
2	chr7:123368922:T:C	123368922	C,C	T,T	1,1	-inf,-inf	inf,inf	0.960669,0.968641	0.000270418	0.000270418
2	chr7:123736298:TCTC:T	123736298	T,T	TCTC,TCTC	1,1	inf,-inf	inf,inf	3.55765,0.0511171	0.000270321	0.000270321
2	chr7:123486683:T:C	123486683	NA,C	NA,T	NA,1	NA,inf	NA,inf	NA,1.19454	0.00027031	0.00027031
2	chr7:123934323:T:C	123934323	NA,C	NA,T	NA,1	NA,inf	NA,inf	NA,1.20571	0.0002697	0.0002697
2	chr7:123480743:TA:T	123480743	NA,T	NA,TA	NA,1	NA,-inf	NA,inf	NA,1.11742	0.000269397	0.000269397
2	chr7:123311084:G:A	123311084	NA,A	NA,G	NA,1	NA,-inf	NA,inf	NA,1.13776	0.000269218	0.000269218
2	chr7:124065018:T:G	124065018	NA,G	NA,T	NA,1	NA,-inf	NA,inf	NA,1.1344	0.000267845	0.000267845
2	chr7:123695296:A:G	123695296	G,G	A,A	1,1	-inf,inf	inf,inf	0.20626,0.966652	0.000265887	0.000265887
2	chr7:124057360:T:G	124057360	G,NA	T,NA	1,NA	inf,NA	inf,NA	1.92038,NA	0.000264809	0.000264809
2	chr7:123725734:C:T	123725734	T,T	C,C	1,1	-inf,inf	inf,inf	0.196962,0.955865	0.000264616	0.000264616
2	chr7:123589697:C:T	123589697	NA,T	NA,C	NA,1	NA,-inf	NA,inf	NA,1.11293	0.0002641	0.0002641
2	chr7:123265945:C:T	123265945	NA,T	NA,C	NA,1	NA,-inf	NA,inf	NA,1.1728	0.000261954	0.000261954
2	chr7:123264179:G:A	123264179	NA,A	NA,G	NA,1	NA,-inf	NA,inf	NA,1.17255	0.000261842	0.000261842
2	chr7:123921121:G:C	123921121	NA,C	NA,G	NA,1	NA,-inf	NA,inf	NA,1.1693	0.000261778	0.000261778
2	chr7:123948390:A:C	123948390	C,C	A,A	1,1	-inf,inf	inf,inf	2.19518,0.846364	0.000261544	0.000261544
2	chr7:123586931:C:T	123586931	NA,T	NA,C	NA,1	NA,-inf	NA,inf	NA,1.23492	0.000260122	0.000260122
2	chr7:123928546:G:A	123928546	NA,A	NA,G	NA,1	NA,-inf	NA,inf	NA,1.16563	0.000260118	0.000260118
2	chr7:123679259:AAAAT:A	123679259	A,A	AAAAT,AAAAT	1,1	-inf,inf	inf,inf	0.232464,0.844978	0.000259111	0.000259111
2	chr7:123232253:G:T	123232253	NA,T	NA,G	NA,1	NA,-inf	NA,inf	NA,1.12929	0.000258014	0.000258014
2	chr7:124009068:C:T	124009068	NA,T	NA,C	NA,1	NA,inf	NA,inf	NA,1.11763	0.000257707	0.000257707
2	chr7:123645424:A:T	123645424	T,T	A,A	1,1	-inf,inf	inf,inf	0.347506,0.476999	0.000256472	0.000256472
2	chr7:123066932:T:C	123066932	NA,C	NA,T	NA,1	NA,inf	NA,inf	NA,1.1889	0.000256262	0.000256262
2	chr7:123070903:C:T	123070903	NA,T	NA,C	NA,1	NA,inf	NA,inf	NA,1.18836	0.000256048	0.000256048
2	chr7:123436159:T:C	123436159	C,C	T,T	1,1	inf,inf	inf,inf	0.509932,0.943411	0.000255929	0.000255929
2	chr7:123224198:C:A	123224198	NA,A	NA,C	NA,1	NA,-inf	NA,inf	NA,1.08059	0.000255649	0.000255649
2	chr7:123737012:G:A	123737012	A,A	G,G	1,1	-inf,inf	inf,inf	0.181227,0.985735	0.000255378	0.000255378
2	chr7:124292552:T:C	124292552	C,C	T,T	1,1	-inf,-inf	inf,inf	1.67217,0.0741241	0.00025424	0.00025424
2	chr7:123692094:A:G	123692094	NA,G	NA,A	NA,1	NA,-inf	NA,inf	NA,1.08791	0.00025245	0.00025245
2	chr7:124293671:G:A	124293671	A,A	G,G	1,1	-inf,-inf	inf,inf	1.67888,0.0153946	0.000252023	0.000252023
2	chr7:123716588:C:G	123716588	G,G	C,C	1,1	-inf,inf	inf,inf	0.199314,0.951198	0.000251276	0.000251276
2	chr7:123497259:A:G	123497259	NA,G	NA,A	NA,1	NA,-inf	NA,inf	NA,1.07791	0.000251214	0.000251214
2	chr7:123425590:C:A	123425590	A,A	C,C	1,1	-inf,-inf	inf,inf	0.549909,0.861018	0.000250583	0.000250583
2	chr7:123581609:T:G	123581609	G,G	T,T	1,1	-inf,-inf	inf,inf	0.995483,0.25355	0.000249491	0.000249491
2	chr7:123235377:G:T	123235377	T,T	G,G	1,1	inf,inf	inf,inf	0.329585,2.03491	0.000249385	0.000249385
2	chr7:124251637:G:T	124251637	NA,T	NA,G	NA,1	NA,inf	NA,inf	NA,1.17523	0.000249111	0.000249111
2	chr7:123323963:G:A	123323963	A,A	G,G	1,1	-inf,inf	inf,inf	0.394017,1.75702	0.000248972	0.000248972
2	chr7:123138025:C:T	123138025	NA,T	NA,C	NA,1	NA,inf	NA,inf	NA,1.13792	0.000248619	0.000248619
2	chr7:123315293:A:G	123315293	G,G	A,A	1,1	-inf,inf	inf,inf	0.399826,1.74663	0.000248277	0.000248277
2	chr7:123370302:A:C	123370302	C,C	A,A	1,1	-inf,-inf	inf,inf	0.746686,0.729746	0.000247839	0.000247839
2	chr7:123369086:T:C	123369086	C,C	T,T	1,1	-inf,-inf	inf,inf	0.922529,0.986516	0.000247733	0.000247733
2	chr7:123669788:G:C	123669788	C,C	G,G	1,1	inf,-inf	inf,inf	3.52166,0.0364439	0.000247483	0.000247483
2	chr7:123638305:C:T	123638305	T,NA	C,NA	1,NA	inf,NA	inf,NA	1.84539,NA	0.000246824	0.000246824
2	chr7:123039802:A:C	123039802	NA,C	NA,A	NA,1	NA,-inf	NA,inf	NA,1.2087	0.000246096	0.000246096
2	chr7:123047150:C:T	123047150	NA,T	NA,C	NA,1	NA,-inf	NA,inf	NA,1.2075	0.000245012	0.000245012
2	chr7:123698659:G:C	123698659	C,C	G,G	1,1	-inf,inf	inf,inf	0.193803,0.94994	0.000244889	0.000244889
2	chr7:123506242:C:T	123506242	NA,T	NA,C	NA,1	NA,inf	NA,inf	NA,1.17984	0.000244525	0.000244525
2	chr7:123089380:A:G	123089380	G,NA	A,NA	1,NA	-inf,NA	inf,NA	1.30217,NA	0.000243417	0.000243417
2	chr7:124294272:C:A	124294272	A,A	C,C	1,1	inf,inf	inf,inf	1.65143,0.0727172	0.00024221	0.00024221
2	chr7:123369228:G:C	123369228	C,C	G,G	1,1	-inf,-inf	inf,inf	0.96357,0.916416	0.000241776	0.000241776
2	chr7:123898739:T:C	123898739	NA,C	NA,T	NA,1	NA,inf	NA,inf	NA,1.19188	0.000240485	0.000240485
2	chr7:123586809:G:A	123586809	NA,A	NA,G	NA,1	NA,-inf	NA,inf	NA,1.18858	0.000240376	0.000240376
2	chr7:123938047:G:A	123938047	A,A	G,G	1,1	-inf,inf	inf,inf	1.80472,0.93979	0.000239618	0.000239618
2	chr7:123370410:G:A	123370410	A,A	G,G	1,1	-inf,-inf	inf,inf	0.936365,0.921488	0.000238441	0.000238441
2	chr7:123041486:CAT:C	123041486	NA,C	NA,CAT	NA,1	NA,-inf	NA,inf	NA,1.18651	0.000237167	0.000237167
2	chr7:123316234:C:T	123316234	T,NA	C,NA	1,NA	-inf,NA	inf,NA	1.26114,NA	0.000237155	0.000237155
2	chr7:123056451:C:T	123056451	NA,T	NA,C	NA,1	NA,inf	NA,inf	NA,1.14146	0.000237006	0.000237006
2	chr7:123742098:A:C	123742098	C,C	A,A	1,1	-inf,inf	inf,inf	0.221621,0.838985	0.000235781	0.000235781
2	chr7:124014077:T:A	124014077	NA,A	NA,T	NA,1	NA,inf	NA,inf	NA,1.06454	0.000234993	0.000234993
2	chr7:123763705:C:G	123763705	NA,G	NA,C	NA,1	NA,-inf	NA,inf	NA,1.10628	0.000234603	0.000234603
2	chr7:123369928:G:A	123369928	A,A	G,G	1,1	-inf,-inf	inf,inf	0.922493,0.945978	0.000234	0.000234
2	chr7:124192703:C:T	124192703	T,T	C,C	1,1	inf,inf	inf,inf	2.38811,0.122164	0.000233605	0.000233605
2	chr7:124083695:C:T	124083695	NA,T	NA,C	NA,1	NA,-inf	NA,inf	NA,1.05983	0.000233375	0.000233375
2	chr7:123400805:TTTA:T	123400805	NA,T	NA,TTTA	NA,1	NA,-inf	NA,inf	NA,1.06758	0.000233365	0.000233365
2	chr7:123481006:G:A	123481006	NA,A	NA,G	NA,1	NA,inf	NA,inf	NA,1.1085	0.000232972	0.000232972
2	chr7:123567257:C:G	123567257	NA,G	NA,C	NA,1	NA,-inf	NA,inf	NA,1.03337	0.000231879	0.000231879
2	chr7:123070860:C:A	123070860	NA,A	NA,C	NA,1	NA,inf	NA,inf	NA,1.12942	0.00023164	0.00023164
2	chr7:123078248:A:G	123078248	NA,G	NA,A	NA,1	NA,inf	NA,inf	NA,1.09651	0.000231324	0.000231324
2	chr7:123579918:T:C	123579918	C,C	T,T	1,1	-inf,-inf	inf,inf	0.947687,0.299686	0.000230601	0.000230601
2	chr7:123579159:T:G	123579159	G,G	T,T	1,1	-inf,-inf	inf,inf	0.953921,0.282726	0.000229976	0.000229976
2	chr7:123216931:G:A	123216931	A,A	G,G	1,1	inf,inf	inf,inf	0.30171,2.01057	0.000229201	0.000229201
2	chr7:123570751:G:C	123570751	NA,C	NA,G	NA,1	NA,-inf	NA,inf	NA,1.04629	0.000228912	0.000228912
2	chr7:123077318:T:C	123077318	NA,C	NA,T	NA,1	NA,inf	NA,inf	NA,1.08039	0.000224813	0.000224813
2	chr7:123742236:C:T	123742236	T,T	C,C	1,1	-inf,inf	inf,inf	0.206865,0.81777	0.000224382	0.000224382
2	chr7:123678503:AC:A	123678503	A,A	AC,AC	1,1	-inf,inf	inf,inf	0.157585,0.960576	0.000223351	0.000223351
2	chr7:123363577:A:C	123363577	C,C	A,A	1,1	-inf,-inf	inf,inf	0.92968,0.899488	0.000222632	0.000222632
2	chr7:124122327:A:G	124122327	NA,G	NA,A	NA,1	NA,inf	NA,inf	NA,1.08956	0.000222304	0.000222304
2	chr7:123182240:T:C	123182240	C,NA	T,NA	1,NA	-inf,NA	inf,NA	1.05985,NA	0.000221486	0.000221486
2	chr7:123356086:A:G	123356086	G,G	A,A	1,1	-inf,-inf	inf,inf	1.03917,0.750782	0.000221148	0.000221148
2	chr7:124152551:G:T	124152551	NA,T	NA,G	NA,1	NA,inf	NA,inf	NA,1.1128	0.000220535	0.000220535
2	chr7:123231288:T:C	123231288	NA,C	NA,T	NA,1	NA,-inf	NA,inf	NA,0.999077	0.000220439	0.000220439
2	chr7:123086021:A:C	123086021	NA,C	NA,A	NA,1	NA,-inf	NA,inf	NA,1.0341	0.000218809	0.000218809
2	chr7:123524572:A:G	123524572	G,G	A,A	1,1	-inf,-inf	inf,inf	0.331191,1.85069	0.000218806	0.000218806
2	chr7:123276278:C:T	123276278	NA,T	NA,C	NA,1	NA,-inf	NA,inf	NA,1.01827	0.000218742	0.000218742
2	chr7:123504691:C:T	123504691	NA,T	NA,C	NA,1	NA,inf	NA,inf	NA,1.06947	0.000218137	0.000218137
2	chr7:123738417:C:A	123738417	A,A	C,C	1,1	-inf,inf	inf,inf	0.157257,0.954886	0.000218013	0.000218013
2	chr7:123370038:T:A	123370038	A,A	T,T	1,1	-inf,-inf	inf,inf	0.90089,0.932273	0.000216983	0.000216983
2	chr7:124229457:G:A	124229457	NA,A	NA,G	NA,1	NA,inf	NA,inf	NA,1.02405	0.0002168	0.0002168
2	chr7:123716841:A:G	123716841	G,NA	A,NA	1,NA	-inf,NA	inf,NA	1.25898,NA	0.000215114	0.000215114
2	chr7:124199929:A:G	124199929	NA,G	NA,A	NA,1	NA,-inf	NA,inf	NA,1.05839	0.000214921	0.000214921
2	chr7:123098704:C:T	123098704	NA,T	NA,C	NA,1	NA,inf	NA,inf	NA,1.01875	0.000214149	0.000214149
2	chr7:123416708:A:G	123416708	G,G	A,A	1,1	-inf,-inf	inf,inf	0.553145,0.813341	0.000213651	0.000213651
2	chr7:123898740:G:A	123898740	NA,A	NA,G	NA,1	NA,inf	NA,inf	NA,1.11701	0.000212479	0.000212479
2	chr7:123248429:T:C	123248429	NA,C	NA,T	NA,1	NA,inf	NA,inf	NA,1.0887	0.000212379	0.000212379
2	chr7:123137281:C:T	123137281	T,NA	C,NA	1,NA	-inf,NA	inf,NA	1.23518,NA	0.000212354	0.000212354
2	chr7:123078579:A:G	123078579	NA,G	NA,A	NA,1	NA,inf	NA,inf	NA,1.04585	0.000212021	0.000212021
2	chr7:123302589:G:A	123302589	NA,A	NA,G	NA,1	NA,-inf	NA,inf	NA,1.0006	0.000211174	0.000211174
2	chr7:124115849:G:GA	124115849	NA,GA	NA,G	NA,1	NA,-inf	NA,inf	NA,1.0525	0.000210737	0.000210737
2	chr7:123217704:G:A	123217704	A,A	G,G	1,1	inf,inf	inf,inf	0.309244,1.96031	0.000210696	0.000210696
2	chr7:123327183:G:A	123327183	A,A	G,G	1,1	-inf,inf	inf,inf	0.340205,1.73032	0.00021045	0.00021045
2	chr7:124151672:C:T	124151672	T,T	C,C	1,1	inf,-inf	inf,inf	2.39693,0.0373221	0.000209806	0.000209806
2	chr7:123268362:A:G	123268362	NA,G	NA,A	NA,1	NA,-inf	NA,inf	NA,0.990935	0.00020948	0.00020948
2	chr7:123861294:A:G	123861294	NA,G	NA,A	NA,1	NA,-inf	NA,inf	NA,0.995364	0.000209048	0.000209048
2	chr7:124169139:G:A	124169139	NA,A	NA,G	NA,1	NA,-inf	NA,inf	NA,1.03678	0.000208911	0.000208911
2	chr7:123370447:T:C	123370447	C,C	T,T	1,1	-inf,-inf	inf,inf	0.90151,0.892475	0.000208567	0.000208567
2	chr7:123328044:C:T	123328044	T,T	C,C	1,1	-inf,inf	inf,inf	0.343187,1.72129	0.000208562	0.000208562
2	chr7:123836386:T:C	123836386	C,NA	T,NA	1,NA	inf,NA	inf,NA	1.69765,NA	0.00020833	0.00020833
2	chr7:123128463:G:T	123128463	NA,T	NA,G	NA,1	NA,inf	NA,inf	NA,1.03376	0.000207969	0.000207969
2	chr7:123218722:A:G	123218722	G,G	A,A	1,1	inf,inf	inf,inf	0.367253,1.91891	0.000207528	0.000207528
2	chr7:123249126:C:T	123249126	NA,T	NA,C	NA,1	NA,-inf	NA,inf	NA,1.00002	0.00020734	0.00020734
2	chr7:123036854:G:A	123036854	NA,A	NA,G	NA,1	NA,-inf	NA,inf	NA,1.10373	0.000206975	0.000206975
2	chr7:123839086:A:T	123839086	NA,T	NA,A	NA,1	NA,inf	NA,inf	NA,1.0731	0.000206897	0.000206897
2	chr7:123721882:A:ATAACT	123721882	ATAACT,ATAACT	A,A	1,1	-inf,inf	inf,inf	0.281004,0.502533	0.000206184	0.000206184
2	chr7:123446763:G:A	123446763	NA,A	NA,G	NA,1	NA,inf	NA,inf	NA,1.04296	0.000205825	0.000205825
2	chr7:123074046:C:A	123074046	NA,A	NA,C	NA,1	NA,inf	NA,inf	NA,1.05502	0.000204381	0.000204381
2	chr7:123428105:T:A	123428105	A,A	T,T	1,1	-inf,-inf	inf,inf	0.531975,0.821734	0.000204051	0.000204051
2	chr7:123220854:A:G	123220854	NA,G	NA,A	NA,1	NA,inf	NA,inf	NA,1.02442	0.000203889	0.000203889
2	chr7:123074799:T:G	123074799	NA,G	NA,T	NA,1	NA,inf	NA,inf	NA,1.0531	0.000203729	0.000203729
2	chr7:123371454:C:T	123371454	T,T	C,C	1,1	-inf,-inf	inf,inf	0.894117,0.887285	0.000203294	0.000203294
2	chr7:124290495:G:A	124290495	A,A	G,G	1,1	-inf,-inf	inf,inf	1.56329,0.0975539	0.000202819	0.000202819
2	chr7:123775498:G:A	123775498	NA,A	NA,G	NA,1	NA,-inf	NA,inf	NA,0.964132	0.000202435	0.000202435
2	chr7:123375820:GA:G	123375820	G,G	GA,GA	1,1	-inf,-inf	inf,inf	0.850857,0.943637	0.000201956	0.000201956
2	chr7:124267425:C:T	124267425	NA,T	NA,C	NA,1	NA,inf	NA,inf	NA,1.0481	0.000201037	0.000201037
2	chr7:123512894:C:A	123512894	NA,A	NA,C	NA,1	NA,-inf	NA,inf	NA,0.969749	0.000200696	0.000200696
2	chr7:123328389:G:T	123328389	T,T	G,G	1,1	-inf,inf	inf,inf	0.314371,1.73463	0.000200284	0.000200284
2	chr7:123276984:C:T	123276984	NA,T	NA,C	NA,1	NA,-inf	NA,inf	NA,0.96077	0.00019806	0.00019806
2	chr7:123375876:T:C	123375876	C,C	T,T	1,1	-inf,-inf	inf,inf	0.840908,0.944319	0.000197528	0.000197528
2	chr7:123750004:A:G	123750004	G,G	A,A	1,1	-inf,inf	inf,inf	0.179514,0.853794	0.000196585	0.000196585
2	chr7:123366300:A:G	123366300	G,G	A,A	1,1	-inf,-inf	inf,inf	0.926683,0.833096	0.00019592	0.00019592
2	chr7:123718484:AAGAT:A	123718484	NA,A	NA,AAGAT	NA,1	NA,-inf	NA,inf	NA,0.998769	0.000195411	0.000195411
2	chr7:123421980:C:A	123421980	A,A	C,C	1,1	-inf,-inf	inf,inf	0.527266,0.80448	0.000195049	0.000195049
2	chr7:123426192:A:G	123426192	G,G	A,A	1,1	-inf,-inf	inf,inf	0.521448,0.812325	0.000194749	0.000194749
2	chr7:123055636:C:T	123055636	NA,T	NA,C	NA,1	NA,inf	NA,inf	NA,1.02311	0.000194183	0.000194183
2	chr7:123640258:G:A	123640258	A,NA	G,NA	1,NA	-inf,NA	inf,NA	1.1125,NA	0.000194058	0.000194058
2	chr7:123551029:G:A	123551029	NA,A	NA,G	NA,1	NA,inf	NA,inf	NA,1.00799	0.000193672	0.000193672
2	chr7:123734358:A:G	123734358	G,G	A,A	1,1	-inf,inf	inf,inf	0.255731,0.544181	0.000193666	0.000193666
2	chr7:123297896:G:C	123297896	NA,C	NA,G	NA,1	NA,-inf	NA,inf	NA,0.94938	0.000193335	0.000193335
2	chr7:123375759:C:T	123375759	T,T	C,C	1,1	-inf,-inf	inf,inf	0.842164,0.92995	0.000193255	0.000193255
2	chr7:123665263:C:T	123665263	NA,T	NA,C	NA,1	NA,-inf	NA,inf	NA,0.936892	0.000193041	0.000193041
2	chr7:123729485:T:C	123729485	C,C	T,T	1,1	-inf,inf	inf,inf	0.275214,0.470613	0.000192942	0.000192942
2	chr7:123370803:T:A	123370803	A,A	T,T	1,1	-inf,-inf	inf,inf	0.889737,0.860657	0.000191972	0.000191972
2	chr7:123709870:G:A	123709870	A,A	G,G	1,1	-inf,inf	inf,inf	0.258355,0.524007	0.00019103	0.00019103
2	chr7:123724073:T:C	123724073	C,C	T,T	1,1	-inf,inf	inf,inf	0.240462,0.583208	0.000190361	0.000190361
2	chr7:123740174:A:G	123740174	NA,G	NA,A	NA,1	NA,-inf	NA,inf	NA,0.983601	0.000190219	0.000190219
2	chr7:123685805:A:G	123685805	NA,G	NA,A	NA,1	NA,-inf	NA,inf	NA,0.98045	0.000189912	0.000189912
2	chr7:123616938:A:G	123616938	NA,G	NA,A	NA,1	NA,-inf	NA,inf	NA,0.938484	0.000189746	0.000189746
2	chr7:123229683:A:C	123229683	C,C	A,A	1,1	inf,inf	inf,inf	0.349369,1.88216	0.000189733	0.000189733
2	chr7:123140798:AT:A	123140798	NA,A	NA,AT	NA,1	NA,-inf	NA,inf	NA,0.942739	0.000188718	0.000188718
2	chr7:123224272:A:G	123224272	G,G	A,A	1,1	inf,inf	inf,inf	0.337843,1.87275	0.000188685	0.000188685
2	chr7:123375425:A:G	123375425	G,G	A,A	1,1	-inf,-inf	inf,inf	0.831994,0.92788	0.000187826	0.000187826
2	chr7:123360188:G:A	123360188	A,A	G,G	1,1	-inf,-inf	inf,inf	0.942814,0.799446	0.000187719	0.000187719
2	chr7:123066082:A:G	123066082	NA,G	NA,A	NA,1	NA,-inf	NA,inf	NA,0.942486	0.000186991	0.000186991
2	chr7:123228090:G:A	123228090	A,A	G,G	1,1	inf,inf	inf,inf	0.317247,1.88855	0.000185613	0.000185613
2	chr7:123244906:G:C	123244906	NA,C	NA,G	NA,1	NA,-inf	NA,inf	NA,0.93962	0.000185176	0.000185176
2	chr7:124157587:G:A	124157587	A,A	G,G	1,1	inf,-inf	inf,inf	2.32983,0.0583025	0.000185014	0.000185014
2	chr7:123721856:C:T	123721856	T,T	C,C	1,1	-inf,inf	inf,inf	0.24163,0.555587	0.00018474	0.00018474
2	chr7:123710481:T:C	123710481	C,C	T,T	1,1	-inf,inf	inf,inf	0.24156,0.556394	0.0001845	0.0001845
2	chr7:123371713:G:A	123371713	A,A	G,G	1,1	-inf,-inf	inf,inf	0.852835,0.885285	0.000183351	0.000183351
2	chr7:124150235:C:G	124150235	G,G	C,C	1,1	inf,-inf	inf,inf	2.32554,0.0397205	0.000183211	0.000183211
2	chr7:123144755:C:T	123144755	T,NA	C,NA	1,NA	-inf,NA	inf,NA	1.48789,NA	0.000181854	0.000181854
2	chr7:123370976:G:A	123370976	A,A	G,G	1,1	-inf,-inf	inf,inf	0.874705,0.849565	0.000181843	0.000181843
2	chr7:123431240:T:C	123431240	C,C	T,T	1,1	-inf,-inf	inf,inf	0.503415,0.802633	0.000181366	0.000181366
2	chr7:123256826:T:A	123256826	A,A	T,T	1,1	inf,-inf	inf,inf	0.175888,1.83669	0.000180652	0.000180652
2	chr7:123321172:C:G	123321172	G,G	C,C	1,1	-inf,inf	inf,inf	0.289623,1.81325	0.000180542	0.000180542
2	chr7:123860034:G:A	123860034	NA,A	NA,G	NA,1	NA,-inf	NA,inf	NA,0.909646	0.000180439	0.000180439
2	chr7:123217606:A:G	123217606	NA,G	NA,A	NA,1	NA,-inf	NA,inf	NA,0.921689	0.000179769	0.000179769
2	chr7:124156769:C:A	124156769	A,A	C,C	1,1	inf,-inf	inf,inf	2.31359,0.0253946	0.000178518	0.000178518
2	chr7:123677130:C:T	123677130	T,T	C,C	1,1	-inf,inf	inf,inf	0.229793,0.570056	0.000178251	0.000178251
2	chr7:123659801:A:G	123659801	G,G	A,A	1,1	-inf,inf	inf,inf	0.26043,0.48671	0.000177389	0.000177389
2	chr7:123373392:T:C	123373392	C,C	T,T	1,1	-inf,-inf	inf,inf	0.926237,0.763985	0.000176122	0.000176122
2	chr7:123697819:C:T	123697819	T,T	C,C	1,1	-inf,inf	inf,inf	0.252197,0.476795	0.00017549	0.00017549
2	chr7:123037286:A:G	123037286	NA,G	NA,A	NA,1	NA,inf	NA,inf	NA,0.95902	0.000175454	0.000175454
2	chr7:123304877:C:T	123304877	NA,T	NA,C	NA,1	NA,-inf	NA,inf	NA,0.891664	0.000174967	0.000174967
2	chr7:123257299:A:G	123257299	NA,G	NA,A	NA,1	NA,-inf	NA,inf	NA,0.937292	0.000173644	0.000173644
2	chr7:123338613:G:T	123338613	T,T	G,G	1,1	-inf,inf	inf,inf	0.373552,1.56508	0.000173537	0.000173537
2	chr7:123258785:G:C	123258785	C,C	G,G	1,1	inf,-inf	inf,inf	0.180418,1.80969	0.000173484	0.000173484
2	chr7:124187038:G:T	124187038	NA,T	NA,G	NA,1	NA,inf	NA,inf	NA,0.965376	0.000173209	0.000173209
2	chr7:123694642:GT:G	123694642	G,G	GT,GT	1,1	-inf,inf	inf,inf	0.238653,0.514718	0.000173203	0.000173203
2	chr7:123190522:C:T	123190522	NA,T	NA,C	NA,1	NA,-inf	NA,inf	NA,0.900378	0.000173157	0.000173157
2	chr7:123491358:T:C	123491358	NA,C	NA,T	NA,1	NA,-inf	NA,inf	NA,0.882011	0.000172958	0.000172958
2	chr7:123507981:A:G	123507981	NA,G	NA,A	NA,1	NA,-inf	NA,inf	NA,0.881939	0.000172938	0.000172938
2	chr7:123530827:C:T	123530827	NA,T	NA,C	NA,1	NA,-inf	NA,inf	NA,0.881706	0.000172851	0.000172851
2	chr7:123219676:T:G	123219676	NA,G	NA,T	NA,1	NA,-inf	NA,inf	NA,0.897727	0.000172613	0.000172613
2	chr7:123710006:C:T	123710006	T,T	C,C	1,1	-inf,inf	inf,inf	0.221455,0.573692	0.000172348	0.000172348
2	chr7:123506823:T:C	123506823	NA,C	NA,T	NA,1	NA,-inf	NA,inf	NA,0.877849	0.00017175	0.00017175
2	chr7:123740627:C:G	123740627	G,G	C,C	1,1	-inf,inf	inf,inf	0.224776,0.560136	0.00017166	0.00017166
2	chr7:123490520:AAAC:A	123490520	NA,A	NA,AAAC	NA,1	NA,-inf	NA,inf	NA,0.876584	0.000171378	0.000171378
2	chr7:123747900:C:G	123747900	NA,G	NA,C	NA,1	NA,-inf	NA,inf	NA,0.899086	0.000171179	0.000171179
2	chr7:123374044:T:C	123374044	C,C	T,T	1,1	-inf,-inf	inf,inf	0.850772,0.848893	0.00017111	0.00017111
2	chr7:123784445:A:T	123784445	NA,T	NA,A	NA,1	NA,inf	NA,inf	NA,0.949186	0.000171001	0.000171001
2	chr7:123685405:C:T	123685405	T,T	C,C	1,1	-inf,inf	inf,inf	0.222465,0.560069	0.00017052	0.00017052
2	chr7:123244997:C:G	123244997	NA,G	NA,C	NA,1	NA,inf	NA,inf	NA,0.955992	0.00016998	0.00016998
2	chr7:123713654:G:C	123713654	C,C	G,G	1,1	-inf,inf	inf,inf	0.22365,0.553566	0.000169594	0.000169594
2	chr7:123235589:G:A	123235589	NA,A	NA,G	NA,1	NA,-inf	NA,inf	NA,0.88362	0.000168941	0.000168941
2	chr7:123311071:T:C	123311071	NA,C	NA,T	NA,1	NA,-inf	NA,inf	NA,0.86468	0.00016875	0.00016875
2	chr7:123211988:T:A	123211988	NA,A	NA,T	NA,1	NA,inf	NA,inf	NA,0.903227	0.000168495	0.000168495
2	chr7:123666416:G:A	123666416	A,A	G,G	1,1	-inf,inf	inf,inf	0.213466,0.584125	0.000167378	0.000167378
2	chr7:123664555:G:A	123664555	A,A	G,G	1,1	-inf,inf	inf,inf	0.201012,0.623974	0.000166737	0.000166737
2	chr7:123661886:A:G	123661886	G,G	A,A	1,1	-inf,inf	inf,inf	0.220227,0.556123	0.00016647	0.00016647
2	chr7:124281175:A:T	124281175	T,T	A,A	1,1	inf,inf	inf,inf	1.4065,0.256414	0.000166157	0.000166157
2	chr7:123440474:C:T	123440474	NA,T	NA,C	NA,1	NA,inf	NA,inf	NA,0.921575	0.000165721	0.000165721
2	chr7:123193527:G:A	123193527	NA,A	NA,G	NA,1	NA,-inf	NA,inf	NA,0.870719	0.000164772	0.000164772
2	chr7:123529181:T:C	123529181	NA,C	NA,T	NA,1	NA,-inf	NA,inf	NA,0.852744	0.000164614	0.000164614
2	chr7:123950433:G:A	123950433	NA,A	NA,G	NA,1	NA,inf	NA,inf	NA,0.916591	0.000163983	0.000163983
2	chr7:124157791:A:T	124157791	T,T	A,A	1,1	inf,-inf	inf,inf	2.23059,0.125913	0.000163611	0.000163611
2	chr7:124174433:T:A	124174433	A,A	T,T	1,1	inf,-inf	inf,inf	2.26627,0.0531115	0.000163535	0.000163535
2	chr7:123301230:C:T	123301230	NA,T	NA,C	NA,1	NA,-inf	NA,inf	NA,0.8512	0.00016349	0.00016349
2	chr7:123699123:C:T	123699123	T,T	C,C	1,1	-inf,inf	inf,inf	0.219203,0.538823	0.000163457	0.000163457
2	chr7:123248244:T:C	123248244	C,NA	T,NA	1,NA	-inf,NA	inf,NA	1.23268,NA	0.000163318	0.000163318
2	chr7:123668141:A:G	123668141	G,G	A,A	1,1	-inf,inf	inf,inf	0.219837,0.538698	0.000162953	0.000162953
2	chr7:123555538:A:G	123555538	NA,G	NA,A	NA,1	NA,-inf	NA,inf	NA,0.84663	0.000162933	0.000162933
2	chr7:123347339:A:G	123347339	G,G	A,A	1,1	-inf,inf	inf,inf	0.354938,1.55176	0.000162771	0.000162771
2	chr7:123517303:G:A	123517303	NA,A	NA,G	NA,1	NA,-inf	NA,inf	NA,0.842412	0.000162438	0.000162438
2	chr7:123703665:A:G	123703665	G,G	A,A	1,1	-inf,inf	inf,inf	0.2143,0.552006	0.000162188	0.000162188
2	chr7:123682662:T:A	123682662	A,A	T,T	1,1	-inf,inf	inf,inf	0.215229,0.546307	0.000162069	0.000162069
2	chr7:123713643:C:T	123713643	T,NA	C,NA	1,NA	-inf,NA	inf,NA	1.02082,NA	0.000161165	0.000161165
2	chr7:123374181:G:A	123374181	A,A	G,G	1,1	-inf,-inf	inf,inf	0.804683,0.875556	0.000161112	0.000161112
2	chr7:123258912:G:A	123258912	A,A	G,G	1,1	inf,-inf	inf,inf	0.156681,1.79312	0.000161069	0.000161069
2	chr7:124299177:C:A	124299177	A,NA	C,NA	1,NA	-inf,NA	inf,NA	1.44147,NA	0.000160988	0.000160988
2	chr7:123663423:A:G	123663423	G,G	A,A	1,1	-inf,inf	inf,inf	0.204572,0.585206	0.000160963	0.000160963
2	chr7:123259770:T:C	123259770	NA,C	NA,T	NA,1	NA,-inf	NA,inf	NA,0.890741	0.000160927	0.000160927
2	chr7:123365754:C:A	123365754	NA,A	NA,C	NA,1	NA,-inf	NA,inf	NA,0.820361	0.000160828	0.000160828
2	chr7:123320971:A:T	123320971	T,T	A,A	1,1	-inf,inf	inf,inf	0.502205,1.53894	0.000160494	0.000160494
2	chr7:124076512:G:T	124076512	NA,T	NA,G	NA,1	NA,inf	NA,inf	NA,0.897254	0.000160136	0.000160136
2	chr7:123665782:A:T	123665782	T,T	A,A	1,1	-inf,inf	inf,inf	0.203442,0.582905	0.000159841	0.000159841
2	chr7:123036515:C:T	123036515	NA,T	NA,C	NA,1	NA,-inf	NA,inf	NA,0.84475	0.000159031	0.000159031
2	chr7:123337710:TC:T	123337710	T,T	TC,TC	1,1	-inf,inf	inf,inf	0.357649,1.53448	0.000158759	0.000158759
2	chr7:123501604:G:A	123501604	NA,A	NA,G	NA,1	NA,-inf	NA,inf	NA,0.83015	0.000158153	0.000158153
2	chr7:124076413:G:A	124076413	NA,A	NA,G	NA,1	NA,inf	NA,inf	NA,0.887267	0.000157793	0.000157793
2	chr7:123442078:G:A	123442078	NA,A	NA,G	NA,1	NA,-inf	NA,inf	NA,0.846268	0.000157497	0.000157498
2	chr7:123089479:A:G	123089479	NA,G	NA,A	NA,1	NA,inf	NA,inf	NA,0.886435	0.000156657	0.000156657
2	chr7:123634782:G:A	123634782	NA,A	NA,G	NA,1	NA,-inf	NA,inf	NA,0.942556	0.000156291	0.000156291
2	chr7:123244001:T:C	123244001	NA,C	NA,T	NA,1	NA,inf	NA,inf	NA,0.862692	0.000156068	0.000156068
2	chr7:123734070:G:A	123734070	NA,A	NA,G	NA,1	NA,-inf	NA,inf	NA,0.859292	0.000156035	0.000156036
2	chr7:123927390:G:A	123927390	NA,A	NA,G	NA,1	NA,inf	NA,inf	NA,0.891714	0.0001559	0.0001559
2	chr7:123431573:G:A	123431573	NA,A	NA,G	NA,1	NA,-inf	NA,inf	NA,0.856721	0.000155867	0.000155867
2	chr7:123428865:C:T	123428865	NA,T	NA,C	NA,1	NA,-inf	NA,inf	NA,0.856124	0.000155713	0.000155713
2	chr7:123513393:T:C	123513393	NA,C	NA,T	NA,1	NA,-inf	NA,inf	NA,0.820643	0.000155659	0.000155659
2	chr7:123618220:G:A	123618220	NA,A	NA,G	NA,1	NA,-inf	NA,inf	NA,0.817345	0.000155562	0.000155562
2	chr7:124136559:C:T	124136559	NA,T	NA,C	NA,1	NA,-inf	NA,inf	NA,0.85247	0.000155431	0.000155431
2	chr7:123190526:G:A	123190526	NA,A	NA,G	NA,1	NA,-inf	NA,inf	NA,0.835148	0.000155377	0.000155377
2	chr7:123514163:T:G	123514163	NA,G	NA,T	NA,1	NA,-inf	NA,inf	NA,0.819038	0.000155244	0.000155244
2	chr7:123758691:TAGG:T	123758691	NA,T	NA,TAGG	NA,1	NA,inf	NA,inf	NA,0.895526	0.000155065	0.000155065
2	chr7:123760489:A:G	123760489	G,G	A,A	1,1	inf,-inf	inf,inf	0.184364,0.569789	0.000154973	0.000154973
2	chr7:123261187:A:G	123261187	G,G	A,A	1,1	inf,-inf	inf,inf	0.168253,1.76029	0.000154828	0.000154828
2	chr7:123289615:A:G	123289615	NA,G	NA,A	NA,1	NA,-inf	NA,inf	NA,0.815173	0.00015476	0.00015476
2	chr7:123914034:C:A	123914034	NA,A	NA,C	NA,1	NA,-inf	NA,inf	NA,0.803227	0.000154378	0.000154378
2	chr7:123402774:G:A	123402774	NA,A	NA,G	NA,1	NA,-inf	NA,inf	NA,0.855537	0.000153859	0.000153859
2	chr7:123930620:T:C	123930620	NA,C	NA,T	NA,1	NA,inf	NA,inf	NA,0.918574	0.000153774	0.000153774
2	chr7:124112332:C:T	124112332	NA,T	NA,C	NA,1	NA,inf	NA,inf	NA,0.884282	0.000153476	0.000153476
2	chr7:123921657:A:G	123921657	NA,G	NA,A	NA,1	NA,inf	NA,inf	NA,0.916317	0.000153198	0.000153198
2	chr7:123163834:G:A	123163834	NA,A	NA,G	NA,1	NA,inf	NA,inf	NA,0.861594	0.000152479	0.000152479
2	chr7:123483948:C:A	123483948	NA,A	NA,C	NA,1	NA,-inf	NA,inf	NA,0.805524	0.000152188	0.000152188
2	chr7:123294702:C:T	123294702	T,NA	C,NA	1,NA	-inf,NA	inf,NA	1.20691,NA	0.000152162	0.000152162
2	chr7:123520607:C:T	123520607	NA,T	NA,C	NA,1	NA,-inf	NA,inf	NA,0.806179	0.000151983	0.000151983
2	chr7:124107479:AC:A	124107479	NA,A	NA,AC	NA,1	NA,-inf	NA,inf	NA,0.812617	0.0001519	0.0001519
2	chr7:124107482:AGGCTGACTATATTTT:A	124107482	NA,A	NA,AGGCTGACTATATTTT	NA,1	NA,-inf	NA,inf	NA,0.812045	0.000151758	0.000151758
2	chr7:123525449:A:C	123525449	NA,C	NA,A	NA,1	NA,-inf	NA,inf	NA,0.805325	0.000151744	0.000151744
2	chr7:123486514:A:C	123486514	NA,C	NA,A	NA,1	NA,-inf	NA,inf	NA,0.801563	0.000150984	0.000150984
2	chr7:123986031:C:G	123986031	NA,G	NA,C	NA,1	NA,inf	NA,inf	NA,0.86857	0.000150785	0.000150785
2	chr7:123203902:CA:C	123203902	NA,C	NA,CA	NA,1	NA,-inf	NA,inf	NA,0.792564	0.000150503	0.000150503
2	chr7:123251626:G:A	123251626	A,NA	G,NA	1,NA	inf,NA	inf,NA	1.48217,NA	0.000150016	0.000150016
2	chr7:123817513:T:C	123817513	NA,C	NA,T	NA,1	NA,-inf	NA,inf	NA,0.83463	0.000149997	0.000149997
2	chr7:123138862:G:A	123138862	NA,A	NA,G	NA,1	NA,inf	NA,inf	NA,0.851235	0.000149937	0.000149937
2	chr7:123433488:C:G	123433488	G,G	C,C	1,1	inf,inf	inf,inf	0.932851,0.147277	0.000149605	0.000149605
2	chr7:123150554:T:A	123150554	NA,A	NA,T	NA,1	NA,inf	NA,inf	NA,0.847997	0.000149162	0.000149162
2	chr7:123230115:T:C	123230115	NA,C	NA,T	NA,1	NA,-inf	NA,inf	NA,0.808646	0.000149063	0.000149063
2	chr7:123365502:G:C	123365502	C,C	G,G	1,1	-inf,-inf	inf,inf	0.89808,0.695847	0.00014806	0.00014806
2	chr7:123313539:T:C	123313539	NA,C	NA,T	NA,1	NA,-inf	NA,inf	NA,0.845963	0.000147965	0.000147965
2	chr7:123709572:G:T	123709572	NA,T	NA,G	NA,1	NA,-inf	NA,inf	NA,0.826118	0.000147871	0.000147871
2	chr7:123618328:G:A	123618328	NA,A	NA,G	NA,1	NA,-inf	NA,inf	NA,0.786663	0.000147776	0.000147776
2	chr7:123442046:A:G	123442046	NA,G	NA,A	NA,1	NA,-inf	NA,inf	NA,0.849945	0.000147558	0.000147558
2	chr7:123387335:A:G	123387335	NA,G	NA,A	NA,1	NA,-inf	NA,inf	NA,0.829314	0.000147492	0.000147492
2	chr7:124278868:A:G	124278868	G,G	A,A	1,1	inf,inf	inf,inf	1.37807,0.200129	0.000147365	0.000147365
2	chr7:123446276:T:C	123446276	NA,C	NA,T	NA,1	NA,-inf	NA,inf	NA,0.803319	0.00014685	0.00014685
2	chr7:123304359:AAG:A	123304359	NA,A	NA,AAG	NA,1	NA,-inf	NA,inf	NA,0.78881	0.000146698	0.000146698
2	chr7:123001578:T:C	123001578	NA,C	NA,T	NA,1	NA,-inf	NA,inf	NA,0.827805	0.000146628	0.000146628
2	chr7:123982010:C:T	123982010	NA,T	NA,C	NA,1	NA,inf	NA,inf	NA,0.853061	0.000146578	0.000146578
2	chr7:123171546:T:G	123171546	NA,G	NA,T	NA,1	NA,-inf	NA,inf	NA,0.802191	0.000146501	0.000146501
2	chr7:123313490:C:T	123313490	NA,T	NA,C	NA,1	NA,-inf	NA,inf	NA,0.839382	0.000146406	0.000146406
2	chr7:123532512:T:G	123532512	NA,G	NA,T	NA,1	NA,-inf	NA,inf	NA,0.782606	0.000146189	0.000146189
2	chr7:123728990:T:C	123728990	C,C	T,T	1,1	-inf,inf	inf,inf	0.211651,0.478774	0.000146138	0.000146138
2	chr7:123404940:G:A	123404940	NA,A	NA,G	NA,1	NA,-inf	NA,inf	NA,0.823229	0.000146077	0.000146077
2	chr7:123447535:A:G	123447535	NA,G	NA,A	NA,1	NA,-inf	NA,inf	NA,0.816009	0.000145666	0.000145666
2	chr7:123731448:T:C	123731448	NA,C	NA,T	NA,1	NA,-inf	NA,inf	NA,0.816613	0.000145625	0.000145625
2	chr7:123161400:C:T	123161400	T,NA	C,NA	1,NA	inf,NA	inf,NA	1.41199,NA	0.000145307	0.000145307
2	chr7:123260737:G:T	123260737	T,T	G,G	1,1	inf,-inf	inf,inf	0.165309,1.72804	0.000145025	0.000145025
2	chr7:123442686:C:T	123442686	NA,T	NA,C	NA,1	NA,-inf	NA,inf	NA,0.837379	0.000144462	0.000144462
2	chr7:123312945:A:T	123312945	NA,T	NA,A	NA,1	NA,-inf	NA,inf	NA,0.831044	0.000144422	0.000144422
2	chr7:123379179:T:C	123379179	C,C	T,T	1,1	-inf,-inf	inf,inf	0.63244,0.524889	0.000144376	0.000144376
2	chr7:123697680:G:C	123697680	C,C	G,G	1,1	-inf,inf	inf,inf	0.196073,0.524171	0.000144128	0.000144128
2	chr7:123274190:C:G	123274190	NA,G	NA,C	NA,1	NA,-inf	NA,inf	NA,0.80809	0.000144122	0.000144122
2	chr7:124080157:G:A	124080157	NA,A	NA,G	NA,1	NA,inf	NA,inf	NA,0.80281	0.000144084	0.000144084
2	chr7:123318535:C:T	123318535	NA,T	NA,C	NA,1	NA,-inf	NA,inf	NA,0.82931	0.000144062	0.000144062
2	chr7:124227702:A:G	124227702	G,NA	A,NA	1,NA	inf,NA	inf,NA	1.53806,NA	0.000143873	0.000143873
2	chr7:123009111:T:C	123009111	NA,C	NA,T	NA,1	NA,inf	NA,inf	NA,0.8151	0.000143839	0.000143839
2	chr7:123312053:A:G	123312053	NA,G	NA,A	NA,1	NA,-inf	NA,inf	NA,0.827628	0.000143703	0.000143703
2	chr7:123465773:T:A	123465773	NA,A	NA,T	NA,1	NA,-inf	NA,inf	NA,0.789009	0.000143482	0.000143482
2	chr7:123318111:T:G	123318111	NA,G	NA,T	NA,1	NA,-inf	NA,inf	NA,0.824447	0.000142961	0.000142961
2	chr7:123151926:A:C	123151926	C,NA	A,NA	1,NA	-inf,NA	inf,NA	1.15005,NA	0.000142684	0.000142684
2	chr7:123311241:A:G	123311241	NA,G	NA,A	NA,1	NA,-inf	NA,inf	NA,0.823102	0.000142668	0.000142668
2	chr7:123318231:G:T	123318231	NA,T	NA,G	NA,1	NA,-inf	NA,inf	NA,0.823059	0.000142609	0.000142609
2	chr7:123149930:C:T	123149930	NA,T	NA,C	NA,1	NA,inf	NA,inf	NA,0.819366	0.000142555	0.000142555
2	chr7:123739463:A:C	123739463	NA,C	NA,A	NA,1	NA,inf	NA,inf	NA,0.84117	0.000142321	0.000142321
2	chr7:123675120:T:C	123675120	C,C	T,T	1,1	-inf,inf	inf,inf	0.191815,0.532165	0.000142248	0.000142248
2	chr7:123311179:A:G	123311179	NA,G	NA,A	NA,1	NA,-inf	NA,inf	NA,0.820733	0.000142139	0.000142139
2	chr7:123743407:G:A	123743407	A,A	G,G	1,1	inf,inf	inf,inf	3.10071,0.0271077	0.000142036	0.000142036
2	chr7:123311051:G:A	123311051	NA,A	NA,G	NA,1	NA,-inf	NA,inf	NA,0.820058	0.000141974	0.000141974
2	chr7:123353707:C:T	123353707	NA,T	NA,C	NA,1	NA,inf	NA,inf	NA,0.782192	0.000141933	0.000141933
2	chr7:123742375:A:T	123742375	NA,T	NA,A	NA,1	NA,-inf	NA,inf	NA,0.799354	0.000141642	0.000141642
2	chr7:123068445:G:A	123068445	NA,A	NA,G	NA,1	NA,inf	NA,inf	NA,0.809258	0.000141452	0.000141452
2	chr7:123723105:T:C	123723105	NA,C	NA,T	NA,1	NA,inf	NA,inf	NA,0.829091	0.000141162	0.000141162
2	chr7:123311431:A:G	123311431	NA,G	NA,A	NA,1	NA,-inf	NA,inf	NA,0.816177	0.00014112	0.00014112
2	chr7:123310810:G:A	123310810	NA,A	NA,G	NA,1	NA,-inf	NA,inf	NA,0.815435	0.000140944	0.000140944
2	chr7:123936448:A:G	123936448	NA,G	NA,A	NA,1	NA,inf	NA,inf	NA,0.856777	0.00014071	0.00014071
2	chr7:123767221:C:T	123767221	T,T	C,C	1,1	inf,-inf	inf,inf	0.147369,1.4882	0.000140619	0.000140619
2	chr7:123564968:C:CAT	123564968	NA,CAT	NA,C	NA,1	NA,-inf	NA,inf	NA,0.755766	0.000140476	0.000140476
2	chr7:123494691:T:C	123494691	NA,C	NA,T	NA,1	NA,-inf	NA,inf	NA,0.757536	0.000140285	0.000140285
2	chr7:123634256:G:A	123634256	NA,A	NA,G	NA,1	NA,-inf	NA,inf	NA,0.796007	0.000140178	0.000140178
2	chr7:123081375:G:A	123081375	A,NA	G,NA	1,NA	-inf,NA	inf,NA	1.13364,NA	0.000139677	0.000139677
2	chr7:123740490:T:G	123740490	NA,G	NA,T	NA,1	NA,-inf	NA,inf	NA,0.752637	0.000139656	0.000139656
2	chr7:123174336:A:G	123174336	NA,G	NA,A	NA,1	NA,-inf	NA,inf	NA,0.787845	0.000139559	0.000139559
2	chr7:123410759:C:T	123410759	NA,T	NA,C	NA,1	NA,-inf	NA,inf	NA,0.733342	0.000139214	0.000139214
2	chr7:123138779:A:G	123138779	NA,G	NA,A	NA,1	NA,inf	NA,inf	NA,0.803879	0.000139029	0.000139029
2	chr7:124242026:C:G	124242026	NA,G	NA,C	NA,1	NA,inf	NA,inf	NA,0.762524	0.000138898	0.000138898
2	chr7:123394800:T:C	123394800	NA,C	NA,T	NA,1	NA,-inf	NA,inf	NA,0.785919	0.000138689	0.000138689
2	chr7:123678642:C:A	123678642	A,A	C,C	1,1	-inf,inf	inf,inf	0.191222,0.509344	0.000138616	0.000138616
2	chr7:123684691:CCAG:C	123684691	C,C	CCAG,CCAG	1,1	-inf,inf	inf,inf	0.183912,0.535196	0.000138527	0.000138527
2	chr7:123311129:T:A	123311129	NA,A	NA,T	NA,1	NA,-inf	NA,inf	NA,0.804087	0.00013847	0.00013847
2	chr7:123407772:T:C	123407772	NA,C	NA,T	NA,1	NA,-inf	NA,inf	NA,0.790816	0.000138446	0.000138446
2	chr7:123603792:A:G	123603792	NA,G	NA,A	NA,1	NA,inf	NA,inf	NA,0.802171	0.000138427	0.000138427
2	chr7:123603460:A:G	123603460	NA,G	NA,A	NA,1	NA,-inf	NA,inf	NA,0.746654	0.00013838	0.00013838
2	chr7:123610670:T:C	123610670	NA,C	NA,T	NA,1	NA,-inf	NA,inf	NA,0.746266	0.000138305	0.000138305
2	chr7:123818237:A:G	123818237	NA,G	NA,A	NA,1	NA,-inf	NA,inf	NA,0.783951	0.000138231	0.000138231
2	chr7:123686281:T:C	123686281	C,NA	T,NA	1,NA	-inf,NA	inf,NA	0.94627,NA	0.000138179	0.000138179
2	chr7:123818425:C:G	123818425	NA,G	NA,C	NA,1	NA,-inf	NA,inf	NA,0.78249	0.000137911	0.000137911
2	chr7:123807187:T:A	123807187	NA,A	NA,T	NA,1	NA,-inf	NA,inf	NA,0.782445	0.0001379	0.0001379
2	chr7:123472837:T:C	123472837	NA,C	NA,T	NA,1	NA,-inf	NA,inf	NA,0.804174	0.000137286	0.000137286
2	chr7:123205582:A:G	123205582	G,G	A,A	1,1	inf,inf	inf,inf	0.410159,1.76837	0.00013692	0.00013692
2	chr7:123246620:A:G	123246620	NA,G	NA,A	NA,1	NA,inf	NA,inf	NA,0.781294	0.000136805	0.000136805
2	chr7:123209943:G:A	123209943	A,A	G,G	1,1	inf,inf	inf,inf	0.410768,1.76816	0.000136737	0.000136737
2	chr7:123817796:A:G	123817796	NA,G	NA,A	NA,1	NA,-inf	NA,inf	NA,0.777027	0.000136722	0.000136722
2	chr7:123965280:C:A	123965280	NA,A	NA,C	NA,1	NA,inf	NA,inf	NA,0.812982	0.000136576	0.000136576
2	chr7:123707439:T:C	123707439	NA,C	NA,T	NA,1	NA,-inf	NA,inf	NA,0.738528	0.000136481	0.000136481
2	chr7:123614342:A:T	123614342	NA,T	NA,A	NA,1	NA,-inf	NA,inf	NA,0.737494	0.000136353	0.000136353
2	chr7:124086042:G:A	124086042	NA,A	NA,G	NA,1	NA,inf	NA,inf	NA,0.793122	0.000136227	0.000136227
2	chr7:123806460:T:G	123806460	NA,G	NA,T	NA,1	NA,-inf	NA,inf	NA,0.77244	0.00013595	0.00013595
2	chr7:123574537:G:A	123574537	NA,A	NA,G	NA,1	NA,-inf	NA,inf	NA,0.772239	0.000135903	0.000135903
2	chr7:123070110:C:A	123070110	A,NA	C,NA	1,NA	-inf,NA	inf,NA	1.11796,NA	0.000135763	0.000135763
2	chr7:123195971:G:C	123195971	C,C	G,G	1,1	inf,inf	inf,inf	0.404677,1.76617	0.000135654	0.000135654
2	chr7:123308751:G:C	123308751	NA,C	NA,G	NA,1	NA,-inf	NA,inf	NA,0.790725	0.000135647	0.000135647
2	chr7:123825720:G:GTCAA	123825720	NA,GTCAA	NA,G	NA,1	NA,-inf	NA,inf	NA,0.771987	0.000135629	0.000135629
2	chr7:123611453:C:CCTGA	123611453	NA,CCTGA	NA,C	NA,1	NA,-inf	NA,inf	NA,0.732677	0.000135544	0.000135544
2	chr7:123613975:G:A	123613975	NA,A	NA,G	NA,1	NA,-inf	NA,inf	NA,0.733603	0.000135485	0.000135485
2	chr7:123207642:T:C	123207642	NA,C	NA,T	NA,1	NA,-inf	NA,inf	NA,0.742547	0.000135398	0.000135398
2	chr7:123124979:A:T	123124979	NA,T	NA,A	NA,1	NA,inf	NA,inf	NA,0.786724	0.000135362	0.000135362
2	chr7:123315454:T:G	123315454	NA,G	NA,T	NA,1	NA,-inf	NA,inf	NA,0.735663	0.000135294	0.000135294
2	chr7:123265129:C:T	123265129	NA,T	NA,C	NA,1	NA,-inf	NA,inf	NA,0.768177	0.000135129	0.000135129
2	chr7:123673519:T:C	123673519	C,C	T,T	1,1	-inf,inf	inf,inf	0.179774,0.535278	0.000135053	0.000135053
2	chr7:123222471:T:C	123222471	NA,C	NA,T	NA,1	NA,-inf	NA,inf	NA,0.753757	0.000135018	0.000135018
2	chr7:124282917:G:T	124282917	T,T	G,G	1,1	inf,inf	inf,inf	1.35231,0.168113	0.000134958	0.000134958
2	chr7:123194894:G:T	123194894	NA,T	NA,G	NA,1	NA,-inf	NA,inf	NA,0.739722	0.000134777	0.000134777
2	chr7:123674564:G:T	123674564	T,T	G,G	1,1	-inf,inf	inf,inf	0.176496,0.544406	0.000134768	0.000134768
2	chr7:123597558:G:A	123597558	NA,A	NA,G	NA,1	NA,-inf	NA,inf	NA,0.730844	0.000134741	0.000134741
2	chr7:123614002:T:C	123614002	NA,C	NA,T	NA,1	NA,-inf	NA,inf	NA,0.728481	0.000134375	0.000134375
2	chr7:124299580:A:C	124299580	NA,C	NA,A	NA,1	NA,inf	NA,inf	NA,0.812987	0.000134274	0.000134274
2	chr7:123441400:C:G	123441400	NA,G	NA,C	NA,1	NA,-inf	NA,inf	NA,0.729867	0.000134044	0.000134044
2	chr7:123824482:T:C	123824482	NA,C	NA,T	NA,1	NA,-inf	NA,inf	NA,0.764048	0.000133946	0.000133946
2	chr7:123366324:A:G	123366324	NA,G	NA,A	NA,1	NA,-inf	NA,inf	NA,0.739687	0.000133915	0.000133915
2	chr7:123322846:C:A	123322846	NA,A	NA,C	NA,1	NA,-inf	NA,inf	NA,0.728987	0.000133819	0.000133819
2	chr7:123409111:A:G	123409111	NA,G	NA,A	NA,1	NA,-inf	NA,inf	NA,0.761834	0.000133437	0.000133437
2	chr7:124238349:G:A	124238349	NA,A	NA,G	NA,1	NA,inf	NA,inf	NA,0.737535	0.000133386	0.000133386
2	chr7:123600220:C:T	123600220	NA,T	NA,C	NA,1	NA,-inf	NA,inf	NA,0.724211	0.000133295	0.000133295
2	chr7:123074658:A:G	123074658	NA,G	NA,A	NA,1	NA,inf	NA,inf	NA,0.777459	0.000133288	0.000133288
2	chr7:123202021:C:T	123202021	T,T	C,C	1,1	inf,inf	inf,inf	0.374957,1.74858	0.000133105	0.000133105
2	chr7:123614020:C:T	123614020	NA,T	NA,C	NA,1	NA,-inf	NA,inf	NA,0.720914	0.000132741	0.000132741
2	chr7:123593036:G:C	123593036	NA,C	NA,G	NA,1	NA,-inf	NA,inf	NA,0.722722	0.000132644	0.000132644
2	chr7:123689796:ATAAT:A	123689796	A,A	ATAAT,ATAAT	1,1	-inf,inf	inf,inf	0.187096,0.486795	0.000132568	0.000132568
2	chr7:123615234:A:T	123615234	NA,T	NA,A	NA,1	NA,-inf	NA,inf	NA,0.720075	0.000132551	0.000132551
2	chr7:123189286:C:T	123189286	NA,T	NA,C	NA,1	NA,inf	NA,inf	NA,0.752193	0.00013202	0.00013202
2	chr7:123917964:A:G	123917964	NA,G	NA,A	NA,1	NA,-inf	NA,inf	NA,0.762024	0.00013186	0.00013186
2	chr7:123620174:C:T	123620174	T,T	C,C	1,1	-inf,-inf	inf,inf	2.29828,1.12024	0.000131746	0.000131746
2	chr7:123445714:G:T	123445714	NA,T	NA,G	NA,1	NA,-inf	NA,inf	NA,0.735562	0.000131688	0.000131688
2	chr7:123471649:G:GC	123471649	NA,GC	NA,G	NA,1	NA,-inf	NA,inf	NA,0.776262	0.000131443	0.000131443
2	chr7:123128972:C:T	123128972	NA,T	NA,C	NA,1	NA,inf	NA,inf	NA,0.767747	0.000131393	0.000131393
2	chr7:124122670:C:G	124122670	G,G	C,C	1,1	-inf,inf	inf,inf	1.69217,0.13528	0.000131271	0.000131271
2	chr7:123306806:G:C	123306806	NA,C	NA,G	NA,1	NA,-inf	NA,inf	NA,0.716773	0.000131233	0.000131233
2	chr7:123982657:A:G	123982657	NA,G	NA,A	NA,1	NA,inf	NA,inf	NA,0.764764	0.00013123	0.00013123
2	chr7:124209415:G:A	124209415	NA,A	NA,G	NA,1	NA,-inf	NA,inf	NA,0.829494	0.00013114	0.00013114
2	chr7:123616609:T:C	123616609	NA,C	NA,T	NA,1	NA,-inf	NA,inf	NA,0.712841	0.000131012	0.000131012
2	chr7:123335135:T:A	123335135	A,A	T,T	1,1	-inf,inf	inf,inf	0.376348,1.41165	0.00013097	0.00013097
2	chr7:123268234:A:C	123268234	NA,C	NA,A	NA,1	NA,-inf	NA,inf	NA,0.747577	0.00013079	0.00013079
2	chr7:123814638:C:T	123814638	NA,T	NA,C	NA,1	NA,inf	NA,inf	NA,0.806666	0.000130789	0.000130789
2	chr7:123216898:GA:G	123216898	G,G	GA,GA	1,1	inf,-inf	inf,inf	1.1131,1.37929	0.000130728	0.000130728
2	chr7:123400732:T:C	123400732	NA,C	NA,T	NA,1	NA,-inf	NA,inf	NA,0.722344	0.00013072	0.00013072
2	chr7:123668921:A:G	123668921	NA,G	NA,A	NA,1	NA,-inf	NA,inf	NA,0.715162	0.000130249	0.000130249
2	chr7:122995175:A:G	122995175	NA,G	NA,A	NA,1	NA,-inf	NA,inf	NA,0.754106	0.000130173	0.000130173
```
