## Supplementary material for "Characterization of shared and ancestry-specific signals driving complex traits using multi-ancestry fine-mapping": susiex_nc2.cs80.snp

```
BP	SNP	PIP(CS1)	LogBF(CS1,Pop1)	LogBF(CS1,Pop2)	PIP(CS2)	LogBF(CS2,Pop1)	LogBF(CS2,Pop2)
122987038	chr7:122987038:C:T	5.72919e-12	-2.59283e-10	0.0664749	0.000295969	-2.59283e-10	0.435945
122987610	chr7:122987610:AG:A	1.59119e-12	-2.59283e-10	-1.21462	5.67774e-05	-2.59283e-10	-1.21517
122987715	chr7:122987715:G:C	3.6632e-13	-1.70878	-0.974566	1.59807e-05	-1.59008	-0.892848
122987724	chr7:122987724:C:G	5.55363e-12	-2.59283e-10	0.0353519	0.000285748	-2.59283e-10	0.400801
122987842	chr7:122987842:T:A	2.8726e-13	-1.73924	-1.18723	1.12751e-05	-1.63101	-1.2007
122987931	chr7:122987931:T:C	4.19882e-13	-1.68929	-0.857595	1.86752e-05	-1.56707	-0.76004
122988115	chr7:122988115:T:C	1.7605e-12	-2.59283e-10	-1.1135	6.30121e-05	-2.59283e-10	-1.11098
122988160	chr7:122988160:C:T	3.01392e-12	-2.59283e-10	-0.575858	0.000104456	-2.59283e-10	-0.605541
122988571	chr7:122988571:G:A	9.74126e-13	-1.97419	0.268872	3.95513e-05	-1.97092	0.394209
122988596	chr7:122988596:A:G	3.18919e-13	-1.69095	-1.13097	1.37243e-05	-1.5614	-1.07374
122988602	chr7:122988602:C:T	2.99878e-13	-1.97425	-0.909225	1.18106e-05	-1.95282	-0.832486
122988603	chr7:122988603:G:A	1.67252e-12	-2.59283e-10	-1.16477	5.99198e-05	-2.59283e-10	-1.1613
122988657	chr7:122988657:G:A	1.05541e-11	-2.59283e-10	0.677411	0.000388107	-2.59283e-10	0.70697
122989444	chr7:122989444:A:G	2.89508e-13	-1.94134	-0.977327	1.09261e-05	-1.86877	-0.994378
122990126	chr7:122990126:A:C	3.571e-13	-1.72115	-0.987683	1.55092e-05	-1.60483	-0.908045
122990492	chr7:122990492:G:A	3.52188e-13	-1.72243	-1.00026	1.52502e-05	-1.60697	-0.92275
122990503	chr7:122990503:A:T	3.32784e-12	-2.59283e-10	-0.476775	0.000122837	-2.59283e-10	-0.443451
122990569	chr7:122990569:C:G	2.00277e-12	-2.59283e-10	-0.984567	7.19148e-05	-2.59283e-10	-0.978828
122990782	chr7:122990782:C:T	3.44659e-12	-2.59283e-10	-0.441716	0.000127334	-2.59283e-10	-0.407496
122991760	chr7:122991760:A:T	1.01669e-12	-1.66254	-2.60556e-10	4.51853e-05	-1.44354	-2.60556e-10
122991866	chr7:122991866:T:C	2.70191e-13	-1.96731	-1.02041	1.02084e-05	-1.97697	-0.954125
122992369	chr7:122992369:T:A	5.56622e-12	-2.59283e-10	0.0376156	0.000286315	-2.59283e-10	0.402782
122992437	chr7:122992437:C:T	2.68533e-13	-1.82847	-1.16541	1.04721e-05	-1.7938	-1.1118
122992490	chr7:122992490:G:A	5.57509e-12	-2.59283e-10	0.0392093	0.000286871	-2.59283e-10	0.404722
122992505	chr7:122992505:A:G	2.70365e-13	-1.83088	-1.15621	1.0578e-05	-1.79629	-1.09925
122992589	chr7:122992589:T:C	1.86173e-11	-2.59283e-10	1.24499	0.00104845	-2.59283e-10	1.70075
122992684	chr7:122992684:C:G	1.60653e-12	-2.59283e-10	-1.20502	5.73459e-05	-2.59283e-10	-1.20521
122992792	chr7:122992792:A:G	1.19389e-12	-1.50188	-2.60556e-10	4.61147e-05	-1.42318	-2.60556e-10
122992820	chr7:122992820:G:A	1.70614e-11	-2.59283e-10	1.15772	0.000954886	-2.59283e-10	1.60728
122993210	chr7:122993210:A:G	2.76229e-13	-1.95883	-1.00679	1.04034e-05	-1.97419	-0.937985
122993384	chr7:122993384:G:T	5.40937e-12	-2.59283e-10	0.00903216	0.0002772	-2.59283e-10	0.370428
122993398	chr7:122993398:T:C	7.59759e-13	-1.95385	-2.60556e-10	2.66278e-05	-1.97236	-2.60556e-10
122993600	chr7:122993600:C:T	2.97925e-13	-1.79881	-1.0912	1.09612e-05	-1.77874	-1.08121
122994219	chr7:122994219:A:G	1.83142e-12	-2.59283e-10	-1.07401	6.84798e-05	-2.59283e-10	-1.02777
122994237	chr7:122994237:G:T	2.76989e-13	-1.93992	-1.02295	1.04829e-05	-1.86637	-1.0382
122994355	chr7:122994355:G:T	2.46697e-12	-0.77611	-2.60556e-10	5.25923e-05	-1.29174	-2.60556e-10
122994532	chr7:122994532:C:A	1.58932e-12	-2.59283e-10	-1.21579	5.67299e-05	-2.59283e-10	-1.21601
122994789	chr7:122994789:C:T	3.95539e-11	1.19955	0.799014	0.00102052	0.520669	1.15309
122994970	chr7:122994970:C:T	2.97891e-13	-1.67816	-1.21197	1.20938e-05	-1.54476	-1.21686
122995119	chr7:122995119:A:C	1.71683e-11	-2.59283e-10	1.16396	0.000959943	-2.59283e-10	1.61256
122995175	chr7:122995175:A:G	3.52305e-12	-2.59283e-10	-0.419772	0.000130173	-2.59283e-10	-0.385446
122995335	chr7:122995335:G:A	1.78166e-11	-2.59283e-10	1.20103	0.000999487	-2.59283e-10	1.65293
122996200	chr7:122996200:G:A	9.34615e-12	-2.59283e-10	0.555865	0.000342721	-2.59283e-10	0.582608
122996359	chr7:122996359:G:A	4.17042e-13	-1.70399	-0.849683	1.85177e-05	-1.58454	-0.751039
122996640	chr7:122996640:T:G	1.5879e-12	-2.59283e-10	-1.21669	5.67905e-05	-2.59283e-10	-1.21494
122997140	chr7:122997140:A:T	8.31212e-13	-1.86397	-2.60556e-10	2.78644e-05	-1.92696	-2.60556e-10
122997358	chr7:122997358:T:C	2.11133e-12	-2.59283e-10	-0.931782	7.57733e-05	-2.59283e-10	-0.926564
122997549	chr7:122997549:C:T	3.05386e-12	-0.562693	-2.60556e-10	9.83983e-05	-0.665286	-2.60556e-10
122997728	chr7:122997728:A:G	3.26305e-12	-2.59283e-10	-0.496436	0.000120438	-2.59283e-10	-0.463171
122997820	chr7:122997820:A:G	1.63124e-12	-2.59283e-10	-1.18976	5.82795e-05	-2.59283e-10	-1.18906
122997922	chr7:122997922:C:T	2.63912e-13	-1.96159	-1.04965	9.89551e-06	-1.97538	-0.986854
122998296	chr7:122998296:G:A	2.41097e-13	-1.97624	-1.12542	9.06594e-06	-1.97534	-1.07444
122998459	chr7:122998459:A:C	5.54241e-12	-2.59283e-10	0.0333297	0.000284877	-2.59283e-10	0.397746
122998504	chr7:122998504:A:C	3.19731e-12	-2.59283e-10	-0.516792	0.00011797	-2.59283e-10	-0.483878
122998966	chr7:122998966:A:G	2.46783e-12	-0.775762	-2.60556e-10	8.97584e-05	-0.757188	-2.60556e-10
122999332	chr7:122999332:A:G	5.58064e-12	-2.59283e-10	0.0402036	0.000287337	-2.59283e-10	0.406347
123000047	chr7:123000047:G:A	5.45314e-13	-1.68637	-0.599123	2.26214e-05	-1.53538	-0.600037
123000581	chr7:123000581:C:T	1.70424e-11	-2.59283e-10	1.15661	0.000953204	-2.59283e-10	1.60552
123000635	chr7:123000635:T:G	2.86246e-13	-1.76354	-1.16646	1.12618e-05	-1.7209	-1.112
123000656	chr7:123000656:TA:T	3.29994e-13	-1.78376	-1.00402	1.22271e-05	-1.76154	-0.989124
123000705	chr7:123000705:A:G	1.59653e-11	-2.59283e-10	1.09132	0.000887515	-2.59283e-10	1.53411
123000888	chr7:123000888:T:G	3.30964e-12	-2.59283e-10	-0.482262	0.000122338	-2.59283e-10	-0.447526
123000992	chr7:123000992:C:T	1.58973e-12	-2.59283e-10	-1.21554	5.72569e-05	-2.59283e-10	-1.20676
123001314	chr7:123001314:C:A	2.58936e-12	-0.72769	-2.60556e-10	5.45717e-05	-1.25479	-2.60556e-10
123001578	chr7:123001578:T:C	3.95145e-12	-2.59283e-10	-0.305017	0.000146628	-2.59283e-10	-0.266413
123001774	chr7:123001774:A:T	1.59579e-12	-2.59283e-10	-1.21173	5.67573e-05	-2.59283e-10	-1.21553
123001782	chr7:123001782:A:G	1.97608e-12	-2.59283e-10	-0.997985	6.90344e-05	-2.59283e-10	-1.01971
123001984	chr7:123001984:C:A	1.62743e-12	-2.59283e-10	-1.1921	5.71413e-05	-2.59283e-10	-1.20878
123002113	chr7:123002113:A:G	1.21623e-11	-2.59283e-10	0.819242	0.000664212	-2.59283e-10	1.24429
123002503	chr7:123002503:A:T	1.60248e-12	-2.59283e-10	-1.20755	5.68864e-05	-2.59283e-10	-1.21325
123003239	chr7:123003239:A:G	2.51608e-13	-1.9736	-1.08539	9.53679e-06	-1.95456	-1.0446
123003514	chr7:123003514:A:C	1.59136e-12	-2.59283e-10	-1.21451	5.67785e-05	-2.59283e-10	-1.21515
123003545	chr7:123003545:A:T	1.59409e-12	-2.59283e-10	-1.21279	5.69687e-05	-2.59283e-10	-1.21181
123003671	chr7:123003671:G:A	1.59765e-12	-2.59283e-10	-1.21056	5.66936e-05	-2.59283e-10	-1.21665
123003727	chr7:123003727:C:T	7.81699e-13	-1.92539	-2.60556e-10	2.68718e-05	-1.96323	-2.60556e-10
123003882	chr7:123003882:C:T	4.36256e-13	-1.96621	-0.54242	1.49909e-05	-1.90539	-0.641473
123004319	chr7:123004319:T:C	3.47512e-13	-1.91885	-0.817207	1.15121e-05	-1.97731	-0.833604
123004921	chr7:123004921:A:T	8.71045e-12	-2.59283e-10	0.485423	0.000319022	-2.59283e-10	0.510949
123005048	chr7:123005048:A:G	2.85148e-13	-1.89374	-1.04011	1.09296e-05	-1.82876	-1.03408
123005506	chr7:123005506:A:G	2.53451e-13	-1.84078	-1.21091	9.24064e-06	-1.82639	-1.20431
123005688	chr7:123005688:C:G	1.02978e-12	-1.64976	-2.60556e-10	3.93171e-05	-1.58265	-2.60556e-10
123005805	chr7:123005805:A:T	7.55445e-13	-1.95955	-2.60556e-10	2.65684e-05	-1.97459	-2.60556e-10
123006147	chr7:123006147:T:C	2.54846e-13	-1.83041	-1.21578	9.26499e-06	-1.81582	-1.21225
123006688	chr7:123006688:A:G	1.8866e-12	-2.59283e-10	-1.04432	6.80766e-05	-2.59283e-10	-1.03368
123006850	chr7:123006850:A:G	2.52753e-13	-1.84196	-1.21248	9.20569e-06	-1.82781	-1.20668
123006881	chr7:123006881:A:G	1.62055e-12	-2.59283e-10	-1.19633	5.70896e-05	-2.59283e-10	-1.20969
123007338	chr7:123007338:A:C	2.00102e-12	-2.59283e-10	-0.985442	7.30171e-05	-2.59283e-10	-0.963617
123007489	chr7:123007489:GA:G	2.7362e-13	-1.89939	-1.07573	1.04652e-05	-1.83601	-1.07025
123007758	chr7:123007758:A:T	2.78965e-13	-1.88749	-1.06827	1.07181e-05	-1.81976	-1.06262
123007781	chr7:123007781:A:G	1.58956e-12	-2.59283e-10	-1.21565	5.76056e-05	-2.59283e-10	-1.20069
123008008	chr7:123008008:A:G	3.50506e-13	-1.51287	-1.2146	1.48448e-05	-1.36483	-1.19183
123008027	chr7:123008027:A:G	1.60684e-12	-2.59283e-10	-1.20483	5.68386e-05	-2.59283e-10	-1.21409
123008112	chr7:123008112:G:A	2.25418e-13	-1.96841	-1.20049	8.34157e-06	-1.95939	-1.17367
123008340	chr7:123008340:A:G	2.60576e-13	-1.80934	-1.21462	9.5615e-06	-1.79213	-1.20444
123008419	chr7:123008419:T:A	1.09121e-12	-1.59182	-2.60556e-10	8.65383e-05	-0.793723	-2.60556e-10
123008655	chr7:123008655:C:T	2.73557e-13	-1.90032	-1.07503	1.04662e-05	-1.83671	-1.06945
123008894	chr7:123008894:G:A	1.60198e-12	-2.59283e-10	-1.20786	5.66785e-05	-2.59283e-10	-1.21691
123008934	chr7:123008934:T:C	7.42774e-13	-1.97646	-2.60556e-10	2.65163e-05	-1.97655	-2.60556e-10
123008943	chr7:123008943:T:C	2.25984e-13	-1.96555	-1.20084	8.37236e-06	-1.95538	-1.17399
123009111	chr7:123009111:T:C	3.82147e-12	-2.59283e-10	-0.338464	0.000143839	-2.59283e-10	-0.285616
123009304	chr7:123009304:C:T	3.33586e-13	-1.63904	-1.13791	1.31881e-05	-1.58024	-1.09475
123009310	chr7:123009310:A:C	1.59536e-12	-2.59283e-10	-1.212	5.81809e-05	-2.59283e-10	-1.19075
123009873	chr7:123009873:G:A	1.58818e-12	-2.59283e-10	-1.21651	5.7395e-05	-2.59283e-10	-1.20435
123010452	chr7:123010452:T:G	1.91682e-12	-2.59283e-10	-1.02843	6.72341e-05	-2.59283e-10	-1.04613
123010535	chr7:123010535:G:A	2.70009e-13	-1.91389	-1.07451	1.02679e-05	-1.8562	-1.06909
123010939	chr7:123010939:C:T	1.59088e-12	-2.59283e-10	-1.21481	5.67027e-05	-2.59283e-10	-1.21649
123010943	chr7:123010943:G:A	1.59153e-12	-2.59283e-10	-1.2144	5.66804e-05	-2.59283e-10	-1.21688
123011023	chr7:123011023:C:G	8.15786e-13	-1.8827	-2.60556e-10	3.01976e-05	-1.84655	-2.60556e-10
123011114	chr7:123011114:T:C	1.59467e-12	-2.59283e-10	-1.21243	5.66837e-05	-2.59283e-10	-1.21682
123011146	chr7:123011146:G:A	6.7497e-13	-1.96049	-0.111699	2.15649e-05	-1.96616	-0.21708
123011188	chr7:123011188:C:A	1.5956e-12	-2.59283e-10	-1.21185	5.66888e-05	-2.59283e-10	-1.21673
123011356	chr7:123011356:A:G	3.50938e-13	-1.5341	-1.19215	1.50796e-05	-1.39204	-1.14893
123011517	chr7:123011517:T:C	2.38802e-13	-1.89922	-1.212	9.04316e-06	-1.83537	-1.21693
123011716	chr7:123011716:A:G	1.58779e-12	-2.59283e-10	-1.21676	5.67041e-05	-2.59283e-10	-1.21646
123011818	chr7:123011818:T:C	2.58209e-12	-2.59283e-10	-0.730502	9.61897e-05	-2.59283e-10	-0.687988
123011962	chr7:123011962:T:C	3.1604e-13	-1.66205	-1.16893	1.2417e-05	-1.60093	-1.13431
123012244	chr7:123012244:A:G	1.58779e-12	-2.59283e-10	-1.21676	5.67062e-05	-2.59283e-10	-1.21643
123012710	chr7:123012710:A:G	1.62788e-12	-2.59283e-10	-1.19182	5.94116e-05	-2.59283e-10	-1.16982
123013092	chr7:123013092:T:A	1.6365e-12	-2.59283e-10	-1.18654	5.73226e-05	-2.59283e-10	-1.20562
123013117	chr7:123013117:C:G	1.5913e-12	-2.59283e-10	-1.21455	5.6782e-05	-2.59283e-10	-1.21509
123013191	chr7:123013191:G:T	3.56199e-13	-1.56535	-1.14602	1.49902e-05	-1.48228	-1.06463
123013214	chr7:123013214:TG:T	2.74166e-12	-2.59283e-10	-0.670535	0.000105741	-2.59283e-10	-0.593321
123013224	chr7:123013224:G:T	2.74391e-12	-2.59283e-10	-0.669715	0.000105823	-2.59283e-10	-0.592539
123013520	chr7:123013520:T:C	1.71695e-12	-2.59283e-10	-1.13855	5.92723e-05	-2.59283e-10	-1.17217
123013532	chr7:123013532:A:G	3.18349e-13	-1.6687	-1.15501	1.25569e-05	-1.60771	-1.11633
123013660	chr7:123013660:T:C	7.42238e-13	-1.97719	-2.60556e-10	2.73929e-05	-1.94402	-2.60556e-10
123013918	chr7:123013918:T:C	2.70901e-13	-1.78764	-1.19746	1.00728e-05	-1.76874	-1.17573
123013964	chr7:123013964:G:A	3.109e-13	-1.6339	-1.21349	1.24587e-05	-1.54448	-1.18741
123014132	chr7:123014132:G:T	3.5593e-13	-1.78909	-0.923027	1.31343e-05	-1.74804	-0.931039
123014605	chr7:123014605:A:G	2.40165e-13	-1.96175	-1.14378	9.14731e-06	-1.93311	-1.10774
123014643	chr7:123014643:A:C	5.96836e-12	-2.59283e-10	0.107372	0.000297292	-2.59283e-10	0.440406
123015418	chr7:123015418:C:T	2.72389e-13	-1.78895	-1.19067	1.01566e-05	-1.77	-1.16619
123015704	chr7:123015704:G:A	2.95077e-13	-1.69322	-1.2064	1.16946e-05	-1.61415	-1.18103
123015894	chr7:123015894:A:C	3.05249e-13	-1.66278	-1.20295	1.21764e-05	-1.57993	-1.17489
123015900	chr7:123015900:A:T	2.91938e-13	-1.70396	-1.20635	1.15456e-05	-1.62703	-1.18098
123015945	chr7:123015945:A:G	2.2077e-13	-1.97649	-1.21324	8.04332e-06	-1.97231	-1.19716
123016968	chr7:123016968:C:T	3.08079e-13	-1.64886	-1.20764	1.22418e-05	-1.56604	-1.18341
123017266	chr7:123017266:G:C	2.20513e-13	-1.97591	-1.21499	8.01811e-06	-1.97103	-1.20157
123017481	chr7:123017481:A:C	1.60918e-12	-2.59283e-10	-1.20338	5.84362e-05	-2.59283e-10	-1.18637
123017887	chr7:123017887:T:G	2.83188e-13	-1.7377	-1.20305	1.11738e-05	-1.66567	-1.17507
123018050	chr7:123018050:GC:G	2.91061e-13	-1.70771	-1.20562	1.1509e-05	-1.63158	-1.17961
123018275	chr7:123018275:T:A	1.6073e-12	-2.59283e-10	-1.20455	5.68457e-05	-2.59283e-10	-1.21397
123018319	chr7:123018319:T:C	3.90638e-13	-1.90974	-0.70933	1.28059e-05	-1.9768	-0.727603
123018452	chr7:123018452:T:C	1.6132e-12	-2.59283e-10	-1.20088	5.86523e-05	-2.59283e-10	-1.18268
123018605	chr7:123018605:G:A	3.20192e-13	-1.97191	-0.846025	1.16214e-05	-1.91935	-0.882109
123018796	chr7:123018796:A:G	3.53251e-13	-1.51649	-1.20318	1.51686e-05	-1.36984	-1.16525
123018849	chr7:123018849:G:A	3.1822e-13	-1.65373	-1.17038	1.24996e-05	-1.59224	-1.13637
123019130	chr7:123019130:T:C	1.61177e-12	-2.59283e-10	-1.20177	5.85765e-05	-2.59283e-10	-1.18398
123019157	chr7:123019157:C:G	1.86787e-12	-2.59283e-10	-1.0543	6.3929e-05	-2.59283e-10	-1.09654
123019668	chr7:123019668:T:C	2.85328e-13	-1.71974	-1.21347	1.11671e-05	-1.64553	-1.1958
123020001	chr7:123020001:A:G	1.62853e-12	-2.59283e-10	-1.19142	5.71588e-05	-2.59283e-10	-1.20848
123020015	chr7:123020015:C:T	7.58951e-13	-1.95492	-2.60556e-10	2.67403e-05	-1.96814	-2.60556e-10
123020187	chr7:123020187:G:C	1.75358e-12	-2.59283e-10	-1.11744	6.34474e-05	-2.59283e-10	-1.1041
123020189	chr7:123020189:G:T	1.6366e-12	-2.59283e-10	-1.18648	5.7327e-05	-2.59283e-10	-1.20554
123021149	chr7:123021149:C:T	2.37807e-12	-2.59283e-10	-0.812809	8.82975e-05	-2.59283e-10	-0.773598
123021296	chr7:123021296:T:C	1.61152e-12	-2.59283e-10	-1.20192	5.85635e-05	-2.59283e-10	-1.1842
123022138	chr7:123022138:C:A	2.02918e-12	-2.59283e-10	-0.971468	7.46455e-05	-2.59283e-10	-0.94156
123022140	chr7:123022140:A:G	1.63011e-12	-2.59283e-10	-1.19045	5.71912e-05	-2.59283e-10	-1.20791
123022759	chr7:123022759:G:A	1.62365e-12	-2.59283e-10	-1.19443	5.86439e-05	-2.59283e-10	-1.18283
123022817	chr7:123022817:T:G	1.63019e-12	-2.59283e-10	-1.1904	5.71929e-05	-2.59283e-10	-1.20788
123023322	chr7:123023322:CAGAT:C	8.71213e-13	-1.81697	-2.60556e-10	3.08561e-05	-1.82497	-2.60556e-10
123023426	chr7:123023426:C:T	2.96033e-13	-1.68959	-1.2068	1.17251e-05	-1.61081	-1.18177
123023852	chr7:123023852:T:C	3.4876e-13	-1.531	-1.20147	1.49018e-05	-1.38791	-1.16492
123024080	chr7:123024080:A:G	1.62703e-12	-2.59283e-10	-1.19234	5.71469e-05	-2.59283e-10	-1.20869
123024461	chr7:123024461:AT:A	1.61437e-12	-2.59283e-10	-1.20016	5.69741e-05	-2.59283e-10	-1.21171
123025174	chr7:123025174:C:G	3.19557e-13	-1.65867	-1.16125	1.25958e-05	-1.59674	-1.1242
123025494	chr7:123025494:G:A	3.1418e-13	-1.67082	-1.16607	1.23472e-05	-1.61006	-1.13083
123025691	chr7:123025691:A:G	1.81098e-12	-2.59283e-10	-1.08523	6.31822e-05	-2.59283e-10	-1.10829
123025734	chr7:123025734:G:A	2.20998e-12	-2.59283e-10	-0.886118	7.94509e-05	-2.59283e-10	-0.879172
123025872	chr7:123025872:A:T	1.62943e-12	-2.59283e-10	-1.19087	5.71772e-05	-2.59283e-10	-1.20816
123025954	chr7:123025954:T:C	1.62313e-12	-2.59283e-10	-1.19474	5.8622e-05	-2.59283e-10	-1.1832
123026579	chr7:123026579:A:G	2.8597e-13	-1.72461	-1.20636	1.12709e-05	-1.65113	-1.18096
123026671	chr7:123026671:T:A	2.23149e-12	-2.59283e-10	-0.876432	8.54046e-05	-2.59283e-10	-0.806911
123026857	chr7:123026857:A:G	3.28032e-12	-2.59283e-10	-0.491158	0.000108017	-2.59283e-10	-0.572019
123027076	chr7:123027076:T:C	1.61537e-12	-2.59283e-10	-1.19954	5.6924e-05	-2.59283e-10	-1.21259
123027297	chr7:123027297:G:T	2.23133e-12	-2.59283e-10	-0.8765	8.18135e-05	-2.59283e-10	-0.849869
123027433	chr7:123027433:T:C	1.61403e-12	-2.59283e-10	-1.20037	5.69009e-05	-2.59283e-10	-1.213
123027447	chr7:123027447:T:G	1.62911e-12	-2.59283e-10	-1.19107	5.71708e-05	-2.59283e-10	-1.20827
123027729	chr7:123027729:G:A	3.94242e-12	-2.59283e-10	-0.307304	0.000121308	-2.59283e-10	-0.455979
123027851	chr7:123027851:A:G	3.59422e-13	-1.48545	-1.21691	1.42287e-05	-1.39687	-1.20218
123027871	chr7:123027871:C:T	7.41551e-13	-1.24433	-0.733781	2.41608e-05	-1.38882	-0.680763
123027939	chr7:123027939:G:A	1.61812e-12	-2.59283e-10	-1.19784	5.69595e-05	-2.59283e-10	-1.21197
123027942	chr7:123027942:T:G	1.61825e-12	-2.59283e-10	-1.19776	5.69619e-05	-2.59283e-10	-1.21193
123027959	chr7:123027959:C:G	1.62346e-12	-2.59283e-10	-1.19454	5.86369e-05	-2.59283e-10	-1.18295
123028093	chr7:123028093:G:T	3.06202e-13	-1.64979	-1.21283	1.22562e-05	-1.56284	-1.18544
123028218	chr7:123028218:A:C	1.8585e-12	-2.59283e-10	-1.05933	6.32583e-05	-2.59283e-10	-1.10708
123028282	chr7:123028282:T:G	2.69411e-13	-1.91427	-1.07635	1.02483e-05	-1.85663	-1.07057
123028433	chr7:123028433:A:G	3.09686e-13	-1.67944	-1.17186	1.21417e-05	-1.6194	-1.13826
123028704	chr7:123028704:T:C	1.61371e-12	-2.59283e-10	-1.20056	5.68958e-05	-2.59283e-10	-1.21309
123029645	chr7:123029645:T:A	1.5958e-12	-2.59283e-10	-1.21172	5.66993e-05	-2.59283e-10	-1.21655
123029787	chr7:123029787:C:T	2.21194e-13	-1.97259	-1.21523	8.06008e-06	-1.96516	-1.20223
123029877	chr7:123029877:T:C	1.60316e-12	-2.59283e-10	-1.20712	5.67394e-05	-2.59283e-10	-1.21584
123029905	chr7:123029905:G:A	3.58005e-13	-1.49867	-1.20764	1.53583e-05	-1.34836	-1.17429
123030111	chr7:123030111:C:T	1.61105e-12	-2.59283e-10	-1.20221	5.68519e-05	-2.59283e-10	-1.21386
123030406	chr7:123030406:G:A	3.28975e-12	-2.59283e-10	-0.488288	0.000103109	-2.59283e-10	-0.618521
123030471	chr7:123030471:C:T	1.60449e-12	-2.59283e-10	-1.20629	5.67557e-05	-2.59283e-10	-1.21555
123030664	chr7:123030664:T:C	3.66154e-13	-1.47475	-1.20905	1.57265e-05	-1.32157	-1.1774
123030809	chr7:123030809:A:C	1.60483e-12	-2.59283e-10	-1.20608	5.67601e-05	-2.59283e-10	-1.21548
123030949	chr7:123030949:T:C	1.60446e-12	-2.59283e-10	-1.20632	5.67553e-05	-2.59283e-10	-1.21556
123031162	chr7:123031162:G:T	3.10522e-13	-1.63422	-1.21438	1.24094e-05	-1.54566	-1.19019
123031315	chr7:123031315:C:T	1.78861e-12	-2.59283e-10	-1.09766	6.24487e-05	-2.59283e-10	-1.11997
123031316	chr7:123031316:G:A	1.58013e-12	-1.22159	-2.60556e-10	4.65462e-05	-1.41386	-2.60556e-10
123031907	chr7:123031907:G:A	1.62512e-12	-2.59283e-10	-1.19352	5.86701e-05	-2.59283e-10	-1.18238
123032466	chr7:123032466:T:G	1.60483e-12	-2.59283e-10	-1.20608	5.67601e-05	-2.59283e-10	-1.21548
123032486	chr7:123032486:G:A	1.6178e-12	-2.59283e-10	-1.19803	5.69536e-05	-2.59283e-10	-1.21207
123032560	chr7:123032560:G:GA	2.22823e-13	-1.96709	-1.21338	8.12808e-06	-1.96126	-1.19772
123032800	chr7:123032800:C:G	1.60764e-12	-2.59283e-10	-1.20433	5.67988e-05	-2.59283e-10	-1.2148
123032882	chr7:123032882:C:T	1.63212e-12	-2.59283e-10	-1.18922	5.73598e-05	-2.59283e-10	-1.20497
123032904	chr7:123032904:T:A	2.51199e-13	-1.94682	-1.11379	8.82559e-06	-1.97584	-1.10082
123032921	chr7:123032921:C:T	2.62369e-13	-1.80288	-1.21423	1.08082e-05	-1.68738	-1.18663
123032976	chr7:123032976:G:A	1.6178e-12	-2.59283e-10	-1.19803	5.69536e-05	-2.59283e-10	-1.21207
123033033	chr7:123033033:G:A	1.63705e-12	-2.59283e-10	-1.18621	5.73506e-05	-2.59283e-10	-1.20513
123033061	chr7:123033061:C:T	3.57953e-13	-1.48983	-1.21663	1.42108e-05	-1.40146	-1.19885
123033397	chr7:123033397:T:C	1.59908e-12	-2.59283e-10	-1.20967	5.66962e-05	-2.59283e-10	-1.2166
123033637	chr7:123033637:G:A	5.56743e-12	0.0378339	-2.60556e-10	0.000117728	-0.485938	-2.60556e-10
123033962	chr7:123033962:C:T	2.45203e-13	-1.97735	-1.10742	8.93238e-06	-1.9502	-1.11443
123034210	chr7:123034210:G:A	2.25226e-13	-1.96426	-1.20549	8.01284e-06	-1.95994	-1.21333
123034243	chr7:123034243:G:A	2.4196e-13	-1.88864	-1.20944	8.90262e-06	-1.87269	-1.19527
123034354	chr7:123034354:C:A	1.6212e-12	-2.59283e-10	-1.19594	5.91924e-05	-2.59283e-10	-1.17352
123034361	chr7:123034361:C:A	4.87904e-13	-1.22634	-1.1704	1.6877e-05	-1.23965	-1.18872
123034488	chr7:123034488:A:T	7.78692e-12	-2.59283e-10	0.373345	0.00030009	-2.59283e-10	0.449772
123034581	chr7:123034581:G:A	1.01246e-12	-1.66672	-2.60556e-10	3.83621e-05	-1.60724	-2.60556e-10
123034772	chr7:123034772:A:G	2.98306e-13	-1.67211	-1.21662	1.16524e-05	-1.58835	-1.21045
123035179	chr7:123035179:T:C	5.48043e-13	-1.07195	-1.20855	2.49065e-05	-0.82603	-1.21315
123035341	chr7:123035341:G:C	1.65155e-12	-2.59283e-10	-1.17738	5.916e-05	-2.59283e-10	-1.17406
123035908	chr7:123035908:A:G	5.21057e-13	-1.11591	-1.21508	2.38831e-05	-0.876381	-1.20476
123036125	chr7:123036125:T:C	2.97165e-13	-1.80774	-1.08483	1.11576e-05	-1.7682	-1.07399
123036127	chr7:123036127:T:C	1.6247e-12	-2.59283e-10	-1.19378	5.80009e-05	-2.59283e-10	-1.19385
123036515	chr7:123036515:C:T	3.58146e-12	-2.59283e-10	-0.403328	0.000159031	-2.59283e-10	-0.185211
123036854	chr7:123036854:G:A	6.68094e-12	-2.59283e-10	0.220159	0.000206975	-2.59283e-10	0.0782854
123036897	chr7:123036897:A:C	2.75818e-12	-2.59283e-10	-0.664531	0.00010043	-2.59283e-10	-0.644847
123036899	chr7:123036899:T:C	1.7872e-12	-2.59283e-10	-1.09845	6.47538e-05	-2.59283e-10	-1.08372
123037286	chr7:123037286:A:G	4.85806e-12	-2.59283e-10	-0.0984605	0.000175454	-2.59283e-10	-0.0869339
123037310	chr7:123037310:G:T	2.21567e-12	-2.59283e-10	-0.883546	7.73271e-05	-2.59283e-10	-0.906266
123037543	chr7:123037543:TAAC:T	3.16117e-13	-1.62761	-1.20313	1.25748e-05	-1.53796	-1.18466
123037578	chr7:123037578:T:C	2.92468e-13	-1.7442	-1.1643	1.09719e-05	-1.65289	-1.20609
123037822	chr7:123037822:C:T	1.68687e-12	-2.59283e-10	-1.15623	6.35321e-05	-2.59283e-10	-1.10276
123037856	chr7:123037856:C:T	3.01098e-13	-1.71549	-1.16393	1.13441e-05	-1.61969	-1.20592
123037857	chr7:123037857:A:T	2.77286e-12	-2.59283e-10	-0.65922	0.000100971	-2.59283e-10	-0.639479
123037864	chr7:123037864:G:A	2.59001e-13	-1.88369	-1.14633	9.13294e-06	-1.92591	-1.11651
123038013	chr7:123038013:C:T	9.9867e-13	-0.927551	-0.752879	2.91671e-05	-1.11173	-0.769535
123038096	chr7:123038096:A:C	2.9222e-13	-1.73926	-1.17009	1.10049e-05	-1.64735	-1.20862
123038245	chr7:123038245:G:C	3.04055e-13	-1.97734	-0.892313	1.12527e-05	-1.97194	-0.861761
123038353	chr7:123038353:C:G	3.13728e-13	-1.71955	-1.11878	1.15709e-05	-1.6248	-1.18101
123038483	chr7:123038483:C:A	4.53472e-13	-1.28878	-1.18114	1.72773e-05	-1.29603	-1.10889
123038719	chr7:123038719:A:G	2.9181e-13	-1.78775	-1.123	1.06561e-05	-1.70457	-1.18361
123038776	chr7:123038776:T:TAC	2.85584e-13	-1.7167	-1.21562	1.10953e-05	-1.6403	-1.20749
123038812	chr7:123038812:T:G	2.89722e-13	-1.70405	-1.21388	1.13036e-05	-1.62577	-1.20342
123039802	chr7:123039802:A:C	8.01478e-12	-2.59283e-10	0.402187	0.000246096	-2.59283e-10	0.251411
123039865	chr7:123039865:G:A	2.81537e-13	-1.8072	-1.13939	1.03084e-05	-1.72829	-1.19306
123040092	chr7:123040092:T:C	3.24328e-13	-1.91922	-0.885876	1.32731e-05	-1.88872	-0.779856
123040434	chr7:123040434:G:A	2.91694e-13	-1.69437	-1.21677	1.13282e-05	-1.61553	-1.21148
123040482	chr7:123040482:G:A	3.22528e-12	-2.59283e-10	-0.508081	0.000117552	-2.59283e-10	-0.48743
123040538	chr7:123040538:AG:A	2.48152e-12	-2.59283e-10	-0.770228	9.06071e-05	-2.59283e-10	-0.747778
123040651	chr7:123040651:C:T	1.68816e-12	-2.59283e-10	-1.15546	6.36038e-05	-2.59283e-10	-1.10164
123040825	chr7:123040825:T:C	2.87457e-13	-1.71854	-1.20724	1.09974e-05	-1.64098	-1.21567
123041286	chr7:123041286:G:A	2.47828e-13	-1.86175	-1.21237	9.21019e-06	-1.82235	-1.21165
123041486	chr7:123041486:CAT:C	7.71187e-12	-2.59283e-10	0.363661	0.000237167	-2.59283e-10	0.214456
123041523	chr7:123041523:C:T	2.94376e-13	-1.68529	-1.21671	1.14475e-05	-1.60543	-1.21111
123041656	chr7:123041656:T:C	1.65338e-12	-0.910376	-0.265904	5.30131e-05	-1.15666	-0.12711
123044277	chr7:123044277:C:T	5.56287e-13	-1.23005	-1.03552	2.84089e-05	-1.00518	-0.902429
123044335	chr7:123044335:A:G	2.95831e-13	-1.86472	-1.03235	1.07273e-05	-1.80114	-1.08038
123044522	chr7:123044522:A:G	2.32485e-12	-2.59283e-10	-0.835444	8.35122e-05	-2.59283e-10	-0.829317
123044662	chr7:123044662:T:A	8.67915e-13	-1.82076	-2.60556e-10	2.66208e-05	-1.97262	-2.60556e-10
123044915	chr7:123044915:C:T	3.05596e-13	-1.73359	-1.131	1.13075e-05	-1.64054	-1.18831
123044918	chr7:123044918:A:T	3.83518e-13	-1.48034	-1.15713	1.57302e-05	-1.30839	-1.19033
123045522	chr7:123045522:G:A	1.76343e-12	-2.59283e-10	-1.11184	6.05384e-05	-2.59283e-10	-1.15103
123046380	chr7:123046380:G:A	2.06148e-12	-2.59283e-10	-0.955675	8.38195e-05	-2.59283e-10	-0.825645
123046485	chr7:123046485:C:A	1.76278e-12	-2.59283e-10	-1.11221	6.05227e-05	-2.59283e-10	-1.15129
123046528	chr7:123046528:T:A	5.69908e-13	-1.19164	-1.04974	2.914e-05	-0.962297	-0.9199
123046557	chr7:123046557:T:C	1.61101e-12	-2.59283e-10	-1.20224	5.7642e-05	-2.59283e-10	-1.20006
123047150	chr7:123047150:C:T	7.99616e-12	-2.59283e-10	0.399862	0.000245012	-2.59283e-10	0.246995
123047486	chr7:123047486:T:C	3.17277e-13	-1.97621	-0.850873	1.18457e-05	-1.96507	-0.817277
123047619	chr7:123047619:T:C	3.06079e-13	-1.66042	-1.20259	1.17424e-05	-1.5773	-1.21381
123048163	chr7:123048163:A:G	2.76096e-12	-2.59283e-10	-0.663522	0.000100391	-2.59283e-10	-0.645238
123048271	chr7:123048271:G:A	2.7526e-12	-2.59283e-10	-0.666554	0.000100083	-2.59283e-10	-0.648309
123048303	chr7:123048303:A:G	2.39036e-12	-2.59283e-10	-0.807656	8.66171e-05	-2.59283e-10	-0.792812
123048606	chr7:123048606:T:A	1.60999e-12	-2.59283e-10	-1.20287	5.6818e-05	-2.59283e-10	-1.21446
123048660	chr7:123048660:T:C	3.03393e-13	-1.66984	-1.20199	1.16272e-05	-1.5875	-1.21346
123049165	chr7:123049165:C:T	5.09905e-13	-1.16576	-1.18687	2.22063e-05	-0.937338	-1.2166
123050125	chr7:123050125:G:A	1.64514e-12	-2.59283e-10	-1.18127	5.75228e-05	-2.59283e-10	-1.20213
123050381	chr7:123050381:C:T	4.74326e-13	-1.20805	-1.21691	2.16765e-05	-0.986304	-1.19178
123050483	chr7:123050483:C:T	3.49844e-13	-1.8877	-0.84167	1.31469e-05	-1.84871	-0.829416
123050528	chr7:123050528:G:A	1.22126e-11	-2.59283e-10	0.823366	0.000504432	-2.59283e-10	0.969123
123050720	chr7:123050720:CA:C	3.18877e-13	-1.8887	-0.933345	1.19641e-05	-1.85022	-0.922173
123051102	chr7:123051102:C:T	2.81607e-13	-1.72941	-1.21693	1.09041e-05	-1.65203	-1.21314
123051152	chr7:123051152:T:G	1.69271e-12	-2.59283e-10	-1.15277	6.4028e-05	-2.59283e-10	-1.09499
123051188	chr7:123051188:G:A	3.49709e-13	-1.51283	-1.21693	1.5394e-05	-1.3275	-1.19283
123051555	chr7:123051555:A:C	1.58766e-12	-2.59283e-10	-1.21684	5.66788e-05	-2.59283e-10	-1.21691
123051836	chr7:123051836:G:T	1.99428e-12	-2.59283e-10	-0.988819	6.75355e-05	-2.59283e-10	-1.04166
123051859	chr7:123051859:C:A	3.47611e-12	-2.59283e-10	-0.433187	0.000107824	-2.59283e-10	-0.573812
123051872	chr7:123051872:T:C	3.08653e-13	-1.64454	-1.2101	1.19265e-05	-1.55901	-1.21654
123052301	chr7:123052301:A:G	2.5929e-12	-2.59283e-10	-0.726325	0.000100593	-2.59283e-10	-0.643223
123052869	chr7:123052869:C:A	3.19486e-13	-1.62346	-1.19668	1.22872e-05	-1.53514	-1.21062
123052945	chr7:123052945:G:A	3.08752e-13	-1.65685	-1.19747	1.1825e-05	-1.57304	-1.21105
123053088	chr7:123053088:G:A	1.60213e-12	-2.59283e-10	-1.20777	5.67182e-05	-2.59283e-10	-1.21621
123053106	chr7:123053106:G:A	2.89603e-13	-1.86357	-1.05478	1.09123e-05	-1.82022	-1.0442
123053303	chr7:123053303:A:G	2.98296e-13	-1.67206	-1.21671	1.1584e-05	-1.58996	-1.21472
123053592	chr7:123053592:C:T	3.05366e-13	-1.66457	-1.20077	1.1719e-05	-1.58041	-1.21269
123053713	chr7:123053713:A:G	2.93112e-13	-1.69068	-1.21562	1.13287e-05	-1.61064	-1.21633
123053766	chr7:123053766:C:A	4.81312e-13	-1.24976	-1.16058	2.32284e-05	-1.02648	-1.08246
123053875	chr7:123053875:T:A	3.17431e-13	-1.66801	-1.15858	1.28175e-05	-1.57435	-1.12915
123054045	chr7:123054045:C:T	3.4244e-13	-1.65027	-1.10049	1.2886e-05	-1.56343	-1.13474
123054399	chr7:123054399:A:G	6.3839e-13	-1.2064	-0.92151	6.02497e-05	-0.276597	-0.879214
123054616	chr7:123054616:C:T	1.58977e-12	-2.59283e-10	-1.21551	5.67778e-05	-2.59283e-10	-1.21516
123054741	chr7:123054741:C:A	1.69834e-12	-2.59283e-10	-1.14945	5.89125e-05	-2.59283e-10	-1.17826
123055636	chr7:123055636:C:T	5.38785e-12	-2.59283e-10	0.00504618	0.000194183	-2.59283e-10	0.0144899
123055673	chr7:123055673:T:C	2.45194e-13	-1.96613	-1.11868	9.35005e-06	-1.95099	-1.06794
123055723	chr7:123055723:AATTCACTAAAGCATTGCTTGT:A	7.44246e-13	-1.97448	-2.60556e-10	2.98881e-05	-1.85685	-2.60556e-10
123055889	chr7:123055889:T:C	1.83945e-12	-2.59283e-10	-1.06963	6.9444e-05	-2.59283e-10	-1.01379
123056169	chr7:123056169:T:C	2.51521e-13	-1.95131	-1.10802	9.33338e-06	-1.96585	-1.05486
123056451	chr7:123056451:C:T	6.55227e-12	-2.59283e-10	0.200712	0.000237006	-2.59283e-10	0.213775
123056558	chr7:123056558:T:C	3.05594e-13	-1.97652	-0.888079	1.15492e-05	-1.96008	-0.847615
123056686	chr7:123056686:G:T	8.71887e-13	-1.8162	-2.60556e-10	2.94247e-05	-1.87248	-2.60556e-10
123056957	chr7:123056957:A:G	8.11353e-13	-1.8996	0.011445	4.34306e-05	-1.35666	-0.126482
123057591	chr7:123057591:G:A	1.58828e-12	-2.59283e-10	-1.21645	5.67553e-05	-2.59283e-10	-1.21556
123057759	chr7:123057759:C:A	2.27573e-12	-2.59283e-10	-0.856801	8.28893e-05	-2.59283e-10	-0.836805
123058185	chr7:123058185:G:A	5.29242e-13	-1.20962	-1.10579	1.23939e-05	-1.61602	-1.12109
123058701	chr7:123058701:T:C	2.4733e-13	-1.85953	-1.21661	9.38922e-06	-1.81291	-1.20184
123058723	chr7:123058723:A:T	1.61449e-12	-2.59283e-10	-1.20008	5.6859e-05	-2.59283e-10	-1.21374
123059152	chr7:123059152:G:A	2.858e-13	-1.94057	-0.990992	1.30408e-05	-1.77136	-0.914868
123059645	chr7:123059645:CTGAGA:C	1.96315e-12	-2.59283e-10	-1.00455	6.59968e-05	-2.59283e-10	-1.0647
123059719	chr7:123059719:A:C	2.12259e-12	-2.59283e-10	-0.926465	7.75846e-05	-2.59283e-10	-0.902941
123060151	chr7:123060151:C:A	6.44258e-13	-1.69788	-0.420872	3.36047e-05	-1.45043	-0.289215
123061071	chr7:123061071:G:A	1.56996e-12	-1.22805	-2.60556e-10	4.05761e-05	-1.55113	-2.60556e-10
123061121	chr7:123061121:T:A	2.32677e-12	-2.59283e-10	-0.834617	8.05492e-05	-2.59283e-10	-0.865442
123061310	chr7:123061310:A:G	3.39033e-13	-1.93073	-0.830025	1.55082e-05	-1.74894	-0.764
123061327	chr7:123061327:C:T	1.77313e-12	-2.59283e-10	-1.10635	6.82317e-05	-2.59283e-10	-1.0314
123061483	chr7:123061483:C:T	2.90746e-13	-1.93016	-0.984246	1.34474e-05	-1.74779	-0.907735
123061653	chr7:123061653:G:T	3.24113e-12	-2.59283e-10	-0.503179	0.000120212	-2.59283e-10	-0.465054
123061730	chr7:123061730:T:G	1.62104e-12	-2.59283e-10	-1.19603	5.69665e-05	-2.59283e-10	-1.21185
123062008	chr7:123062008:T:C	3.13064e-13	-1.93326	-0.907185	1.4594e-05	-1.75183	-0.821869
123062046	chr7:123062046:G:A	1.7924e-12	-2.59283e-10	-1.09555	6.92073e-05	-2.59283e-10	-1.0172
123062117	chr7:123062117:G:A	7.45979e-13	-1.97216	-2.60556e-10	2.65143e-05	-1.97663	-2.60556e-10
123062269	chr7:123062269:G:A	8.40274e-13	-1.85313	-2.60556e-10	2.73332e-05	-1.94621	-2.60556e-10
123062557	chr7:123062557:T:C	9.72871e-13	-1.85389	0.14729	5.58786e-05	-1.22842	-0.00270779
123062599	chr7:123062599:G:A	2.85639e-13	-1.94098	-0.99115	1.30206e-05	-1.77275	-0.915028
123062760	chr7:123062760:G:A	1.58892e-12	-2.59283e-10	-1.21604	5.67817e-05	-2.59283e-10	-1.2151
123062907	chr7:123062907:C:A	3.3453e-12	-0.471543	-2.60556e-10	0.000106412	-0.586988	-2.60556e-10
123062926	chr7:123062926:G:T	2.90515e-13	-1.9284	-0.986805	1.34659e-05	-1.74418	-0.909966
123062929	chr7:123062929:A:G	1.76255e-12	-2.59283e-10	-1.11234	6.53752e-05	-2.59283e-10	-1.07417
123063100	chr7:123063100:T:A	1.69282e-12	-2.59283e-10	-1.15271	5.87885e-05	-2.59283e-10	-1.18036
123063483	chr7:123063483:A:G	1.8005e-12	-2.59283e-10	-1.09104	6.95687e-05	-2.59283e-10	-1.012
123063544	chr7:123063544:G:A	1.79677e-12	-2.59283e-10	-1.09311	6.94257e-05	-2.59283e-10	-1.01405
123064147	chr7:123064147:G:A	2.86968e-13	-1.77261	-1.15487	1.14081e-05	-1.61835	-1.20163
123064237	chr7:123064237:T:C	1.89095e-12	-2.59283e-10	-1.04202	7.40189e-05	-2.59283e-10	-0.949989
123064352	chr7:123064352:A:G	2.42051e-12	-2.59283e-10	-0.795124	8.36771e-05	-2.59283e-10	-0.827345
123064466	chr7:123064466:A:G	2.67672e-13	-1.80682	-1.19027	1.07522e-05	-1.66364	-1.21556
123064781	chr7:123064781:C:T	8.98236e-13	-1.78642	-2.60556e-10	2.74917e-05	-1.94043	-2.60556e-10
123064979	chr7:123064979:T:C	1.71092e-12	-2.59283e-10	-1.14207	6.12933e-05	-2.59283e-10	-1.13864
123064992	chr7:123064992:T:C	1.61332e-12	-2.59283e-10	-1.20081	5.68412e-05	-2.59283e-10	-1.21405
123065219	chr7:123065219:C:G	2.80424e-13	-1.93697	-1.01358	1.28087e-05	-1.76303	-0.941153
123065234	chr7:123065234:A:C	8.69987e-13	-1.90748	0.0891037	4.59379e-05	-1.35728	-0.0697352
123065440	chr7:123065440:T:C	1.70837e-12	-2.59283e-10	-1.14356	6.11934e-05	-2.59283e-10	-1.14027
123065514	chr7:123065514:C:T	1.79736e-12	-2.59283e-10	-1.09278	6.94545e-05	-2.59283e-10	-1.01364
123065520	chr7:123065520:T:C	1.67618e-12	-2.59283e-10	-1.16258	5.83582e-05	-2.59283e-10	-1.18771
123065597	chr7:123065597:G:A	2.55997e-13	-1.95373	-1.08796	1.00316e-05	-1.89585	-1.05273
123065621	chr7:123065621:AG:A	1.64119e-12	-2.59283e-10	-1.18368	6e-05	-2.59283e-10	-1.15997
123065862	chr7:123065862:A:G	2.84877e-12	-0.632214	-2.60556e-10	8.10044e-05	-0.859807	-2.60556e-10
123066024	chr7:123066024:G:A	6.43136e-13	-1.73567	-0.384829	3.3173e-05	-1.50301	-0.249562
123066082	chr7:123066082:A:G	4.08028e-12	-2.59283e-10	-0.272933	0.000186991	-2.59283e-10	-0.0232505
123066323	chr7:123066323:T:C	2.67946e-12	-2.59283e-10	-0.693486	0.000104182	-2.59283e-10	-0.608173
123066627	chr7:123066627:A:T	1.01095e-12	-1.84604	0.177822	5.83486e-05	-1.20892	0.0210454
123066635	chr7:123066635:T:G	3.13765e-13	-1.95031	-0.887904	1.43402e-05	-1.79459	-0.796656
123066739	chr7:123066739:T:A	1.89627e-12	-2.59283e-10	-1.03921	7.42689e-05	-2.59283e-10	-0.946618
123066932	chr7:123066932:T:C	7.11763e-12	-2.59283e-10	0.283475	0.000256262	-2.59283e-10	0.29189
123066966	chr7:123066966:T:C	9.04387e-13	-1.94722	0.167622	3.49472e-05	-1.89615	0.195675
123067063	chr7:123067063:T:A	1.92137e-12	-2.59283e-10	-1.02606	7.52599e-05	-2.59283e-10	-0.933363
123067072	chr7:123067072:T:C	1.62522e-12	-2.59283e-10	-1.19346	5.83518e-05	-2.59283e-10	-1.18782
123067234	chr7:123067234:T:G	1.65722e-12	-2.59283e-10	-1.17396	5.77819e-05	-2.59283e-10	-1.19764
123067294	chr7:123067294:C:T	1.90481e-12	-2.59283e-10	-1.03472	7.44802e-05	-2.59283e-10	-0.943777
123067559	chr7:123067559:A:G	3.41249e-13	-1.85135	-0.902894	1.87744e-05	-1.58269	-0.739129
123067889	chr7:123067889:G:A	1.63353e-12	-2.59283e-10	-1.18835	5.81814e-05	-2.59283e-10	-1.19074
123068335	chr7:123068335:T:C	1.72373e-12	-2.59283e-10	-1.13461	5.95357e-05	-2.59283e-10	-1.16773
123068445	chr7:123068445:G:A	3.81354e-12	-2.59283e-10	-0.340542	0.000141452	-2.59283e-10	-0.302347
123068646	chr7:123068646:G:A	7.3911e-13	-1.75246	-0.228947	3.84847e-05	-1.52469	-0.079363
123068756	chr7:123068756:T:C	1.85378e-12	-2.59283e-10	-1.06188	6.30741e-05	-2.59283e-10	-1.11
123068792	chr7:123068792:C:G	2.62026e-12	-2.59283e-10	-0.715826	9.65697e-05	-2.59283e-10	-0.684045
123068797	chr7:123068797:C:T	2.74146e-13	-1.80267	-1.17052	1.08824e-05	-1.65832	-1.20885
123069009	chr7:123069009:A:G	1.72309e-12	-2.59283e-10	-1.13498	5.95169e-05	-2.59283e-10	-1.16805
123069364	chr7:123069364:T:A	3.0752e-12	-2.59283e-10	-0.555732	0.000113506	-2.59283e-10	-0.522459
123070110	chr7:123070110:C:A	3.52346e-12	-0.419658	-2.60556e-10	0.000135763	-0.3434	-2.60556e-10
123070135	chr7:123070135:G:T	4.33581e-13	-1.92141	-0.593369	2.043e-05	-1.73012	-0.507188
123070196	chr7:123070196:C:T	3.20391e-13	-1.79615	-1.02116	1.08316e-05	-1.83871	-1.03313
123070469	chr7:123070469:C:T	1.81977e-12	-2.59283e-10	-1.08039	7.03464e-05	-2.59283e-10	-1.00088
123070689	chr7:123070689:T:C	1.84742e-12	-2.59283e-10	-1.06531	7.16526e-05	-2.59283e-10	-0.982481
123070747	chr7:123070747:G:A	8.73588e-13	-1.81425	-2.60556e-10	2.71701e-05	-1.95219	-2.60556e-10
123070803	chr7:123070803:A:C	7.59677e-13	-1.95396	-2.60556e-10	2.73693e-05	-1.94489	-2.60556e-10
123070860	chr7:123070860:C:A	6.43608e-12	-2.59283e-10	0.18282	0.00023164	-2.59283e-10	0.190873
123070903	chr7:123070903:C:T	7.10679e-12	-2.59283e-10	0.281951	0.000256048	-2.59283e-10	0.291053
123071304	chr7:123071304:C:T	3.92828e-13	-1.86874	-0.744746	2.23063e-05	-1.60958	-0.539857
123071808	chr7:123071808:G:C	2.32842e-13	-1.97514	-1.16136	9.05692e-06	-1.88165	-1.16913
123071846	chr7:123071846:C:T	5.29021e-13	-1.64998	-0.66585	3.58101e-05	-1.14874	-0.527339
123071877	chr7:123071877:C:T	4.04362e-13	-1.94598	-0.638564	1.84435e-05	-1.78417	-0.555423
123071935	chr7:123071935:C:T	3.7375e-13	-1.93194	-0.731329	1.72329e-05	-1.75239	-0.655102
123071948	chr7:123071948:T:C	1.63085e-12	-2.59283e-10	-1.19	5.96888e-05	-2.59283e-10	-1.16517
123072304	chr7:123072304:C:T	3.899e-13	-1.8792	-0.741766	2.19546e-05	-1.62915	-0.536183
123073067	chr7:123073067:A:T	3.7407e-13	-1.95228	-0.710133	1.68153e-05	-1.80026	-0.631759
123073187	chr7:123073187:T:G	1.61664e-12	-2.59283e-10	-1.19875	5.77114e-05	-2.59283e-10	-1.19885
123073794	chr7:123073794:T:A	9.71847e-13	-1.84733	0.139673	5.61118e-05	-1.20957	-0.0173916
123073813	chr7:123073813:A:G	9.61734e-13	-1.8666	0.148485	5.38939e-05	-1.2582	-0.00909233
123073947	chr7:123073947:T:G	2.40584e-13	-1.97484	-1.12895	9.34215e-06	-1.8804	-1.13938
123074046	chr7:123074046:C:A	5.68804e-12	-2.59283e-10	0.059266	0.000204381	-2.59283e-10	0.0656742
123074100	chr7:123074100:A:T	6.95858e-13	-1.94582	-0.0958852	2.86871e-05	-1.95276	0.0548944
123074302	chr7:123074302:G:C	1.80916e-12	-2.59283e-10	-1.08624	6.98326e-05	-2.59283e-10	-1.00821
123074658	chr7:123074658:A:G	3.57071e-12	-2.59283e-10	-0.406335	0.000133288	-2.59283e-10	-0.361801
123074767	chr7:123074767:C:T	1.23043e-12	-1.87502	0.403287	6.84326e-05	-1.26831	0.239853
123074773	chr7:123074773:T:C	1.23001e-12	-1.84349	0.371413	7.09245e-05	-1.20256	0.209869
123074799	chr7:123074799:T:G	5.66998e-12	-2.59283e-10	0.0560857	0.000203729	-2.59283e-10	0.0624793
123075058	chr7:123075058:A:T	5.41016e-13	-1.92164	-0.371762	2.67469e-05	-1.83476	-0.13313
123075300	chr7:123075300:G:GAAA	1.81751e-12	-2.59283e-10	-1.08163	7.02409e-05	-2.59283e-10	-1.00238
123075332	chr7:123075332:C:T	9.7868e-13	-1.70065	-2.60556e-10	4.83355e-05	-1.37614	-2.60556e-10
123075384	chr7:123075384:C:T	4.14618e-13	-1.94057	-0.618928	1.90691e-05	-1.77167	-0.534572
123075409	chr7:123075409:G:A	9.62656e-13	-1.86706	0.149905	5.39229e-05	-1.25899	-0.00776382
123075410	chr7:123075410:C:A	9.59151e-13	-1.87071	0.149905	5.34083e-05	-1.26858	-0.00776382
123075449	chr7:123075449:C:T	2.80807e-12	-2.59283e-10	-0.646602	0.000102383	-2.59283e-10	-0.625593
123075672	chr7:123075672:A:T	7.92879e-13	-1.91119	-2.60556e-10	3.51604e-05	-1.69439	-2.60556e-10
123076112	chr7:123076112:G:A	7.91368e-13	-1.91309	-2.60556e-10	2.67197e-05	-1.96891	-2.60556e-10
123076279	chr7:123076279:G:A	5.67413e-13	-1.83703	-0.408733	2.89811e-05	-1.71192	-0.175741
123076289	chr7:123076289:T:A	3.76469e-13	-1.86886	-0.787157	1.83666e-05	-1.62948	-0.714295
123076528	chr7:123076528:C:T	9.50811e-13	-1.88143	0.151894	5.20945e-05	-1.29536	-0.00588985
123076532	chr7:123076532:G:C	9.45548e-13	-1.885	0.149905	5.15004e-05	-1.30496	-0.00776382
123076578	chr7:123076578:C:T	9.50691e-13	-1.87957	0.149905	5.22632e-05	-1.29025	-0.00776382
123077144	chr7:123077144:T:C	3.01322e-13	-1.85042	-1.02826	1.27452e-05	-1.73579	-0.973364
123077318	chr7:123077318:T:C	5.57972e-12	-2.59283e-10	0.040038	0.000224813	-2.59283e-10	0.16096
123077738	chr7:123077738:T:C	1.87081e-12	-2.59283e-10	-1.05273	7.27984e-05	-2.59283e-10	-0.966616
123077740	chr7:123077740:A:G	7.99086e-13	-1.90339	-2.60556e-10	2.68174e-05	-1.96526	-2.60556e-10
123078013	chr7:123078013:T:C	2.1698e-12	-2.59283e-10	-0.904463	7.39504e-05	-2.59283e-10	-0.950915
123078091	chr7:123078091:A:G	1.81469e-12	-2.59283e-10	-1.08318	7.00861e-05	-2.59283e-10	-1.00459
123078248	chr7:123078248:A:G	5.72217e-12	-2.59283e-10	0.0652487	0.000231324	-2.59283e-10	0.189508
123078579	chr7:123078579:A:G	5.27368e-12	-2.59283e-10	-0.0163721	0.000212021	-2.59283e-10	0.102375
123078589	chr7:123078589:T:A	2.97517e-12	-0.588798	-2.60556e-10	8.91672e-05	-0.763797	-2.60556e-10
123079022	chr7:123079022:G:T	4.00556e-13	-1.89246	-0.701538	1.94071e-05	-1.66674	-0.621928
123079040	chr7:123079040:C:A	3.08297e-13	-1.93247	-0.923321	1.27259e-05	-1.85394	-0.856733
123079391	chr7:123079391:G:A	2.74147e-12	-2.59283e-10	-0.670604	0.000112287	-2.59283e-10	-0.533253
123079746	chr7:123079746:T:C	2.15605e-12	-2.59283e-10	-0.910823	7.30769e-05	-2.59283e-10	-0.962798
123080143	chr7:123080143:T:C	9.61739e-13	-1.93822	0.220108	3.87841e-05	-1.86849	0.272195
123080308	chr7:123080308:ATGG:A	2.76587e-12	-0.661744	-2.60556e-10	8.32822e-05	-0.832075	-2.60556e-10
123080635	chr7:123080635:G:C	1.87502e-12	-2.59283e-10	-1.05048	6.77241e-05	-2.59283e-10	-1.03887
123080754	chr7:123080754:A:G	1.82743e-12	-2.59283e-10	-1.07619	7.07079e-05	-2.59283e-10	-0.995753
123080968	chr7:123080968:A:C	9.23718e-13	-1.92945	0.170999	3.73966e-05	-1.854	0.221268
123081279	chr7:123081279:A:G	1.63849e-12	-2.59283e-10	-1.18533	5.73332e-05	-2.59283e-10	-1.20543
123081306	chr7:123081306:A:G	2.15532e-11	-2.59283e-10	1.39142	0.00122456	-2.59283e-10	1.85603
123081375	chr7:123081375:G:A	3.63114e-12	-0.389553	-2.60556e-10	0.000139677	-0.314977	-2.60556e-10
123081683	chr7:123081683:A:G	2.78325e-12	-2.59283e-10	-0.655479	0.000114203	-2.59283e-10	-0.51633
123081785	chr7:123081785:C:A	5.54244e-13	-1.85592	-0.413328	2.73296e-05	-1.59947	-0.346873
123082230	chr7:123082230:A:G	3.20231e-12	-2.59283e-10	-0.515228	0.000117777	-2.59283e-10	-0.485516
123082353	chr7:123082353:A:G	1.64461e-12	-2.59283e-10	-1.1816	5.74645e-05	-2.59283e-10	-1.20314
123082419	chr7:123082419:A:G	1.84381e-12	-2.59283e-10	-1.06727	7.1875e-05	-2.59283e-10	-0.979382
123082680	chr7:123082680:C:A	2.83482e-12	-2.59283e-10	-0.63712	9.65552e-05	-2.59283e-10	-0.684195
123082841	chr7:123082841:T:C	1.11383e-12	-1.5713	-2.60556e-10	3.76788e-05	-1.62521	-2.60556e-10
123082925	chr7:123082925:T:C	2.58617e-12	-0.728921	-2.60556e-10	6.14376e-05	-1.13629	-2.60556e-10
123083157	chr7:123083157:T:G	2.05619e-12	-2.59283e-10	-0.958244	6.79874e-05	-2.59283e-10	-1.03499
123083158	chr7:123083158:C:A	2.01579e-12	-2.59283e-10	-0.978089	6.68704e-05	-2.59283e-10	-1.05155
123083204	chr7:123083204:T:C	1.21382e-12	-1.84889	0.363567	6.94796e-05	-1.21564	0.202358
123083315	chr7:123083315:T:G	1.35445e-12	-1.86074	0.485034	7.57548e-05	-1.24498	0.318171
123083328	chr7:123083328:A:T	1.3027e-12	-1.85753	0.442873	7.33666e-05	-1.237	0.278154
123083805	chr7:123083805:G:A	1.77645e-12	-2.59283e-10	-1.10448	6.50806e-05	-2.59283e-10	-1.07868
123084144	chr7:123084144:C:T	1.63387e-12	-2.59283e-10	-1.18815	5.73122e-05	-2.59283e-10	-1.2058
123084159	chr7:123084159:G:A	4.92906e-13	-1.89027	-0.496267	2.3063e-05	-1.78551	-0.330567
123084187	chr7:123084187:A:G	5.78891e-13	-1.91194	-0.313805	2.72661e-05	-1.81944	-0.12923
123084249	chr7:123084249:T:G	1.61954e-12	-2.59283e-10	-1.19696	5.87312e-05	-2.59283e-10	-1.18134
123085192	chr7:123085192:G:A	1.7145e-12	-2.59283e-10	-1.13998	5.93515e-05	-2.59283e-10	-1.17083
123085276	chr7:123085276:C:T	5.13347e-13	-1.86968	-0.47622	2.6114e-05	-1.75215	-0.239686
123085299	chr7:123085299:G:T	2.80144e-13	-1.78767	-1.16388	1.10924e-05	-1.64198	-1.20607
123085436	chr7:123085436:G:C	4.02493e-13	-1.8818	-0.707382	1.96485e-05	-1.64802	-0.628284
123085550	chr7:123085550:G:A	7.55181e-13	-1.97316	0.0132585	3.14155e-05	-1.97563	0.168621
123085692	chr7:123085692:T:C	1.80238e-12	-2.59283e-10	-1.08999	6.9484e-05	-2.59283e-10	-1.01321
123085702	chr7:123085702:T:C	1.69502e-12	-2.59283e-10	-1.15141	5.86832e-05	-2.59283e-10	-1.18216
123085784	chr7:123085784:A:G	1.35852e-12	-1.85835	0.485647	7.62592e-05	-1.23893	0.318761
123086021	chr7:123086021:A:C	4.67575e-12	-2.59283e-10	-0.136711	0.000218809	-2.59283e-10	0.133888
123086031	chr7:123086031:A:G	1.67952e-12	-2.59283e-10	-1.16059	5.8294e-05	-2.59283e-10	-1.18881
123086370	chr7:123086370:A:G	3.0459e-12	-2.59283e-10	-0.565304	0.000112662	-2.59283e-10	-0.529919
123086576	chr7:123086576:A:T	1.36749e-12	-1.85599	0.489871	7.70501e-05	-1.23265	0.322801
123087195	chr7:123087195:C:T	1.75296e-12	-2.59283e-10	-1.11779	5.99644e-05	-2.59283e-10	-1.16056
123087286	chr7:123087286:G:A	1.62178e-12	-2.59283e-10	-1.19558	5.83282e-05	-2.59283e-10	-1.18823
123087312	chr7:123087312:A:G	1.03855e-12	-1.91439	0.273119	4.24759e-05	-1.83146	0.326087
123087497	chr7:123087497:T:C	1.84603e-12	-2.59283e-10	-1.06606	7.16079e-05	-2.59283e-10	-0.983105
123087733	chr7:123087733:A:T	6.0484e-13	-1.85798	-0.323914	2.98773e-05	-1.60346	-0.253755
123087826	chr7:123087826:GTTT:G	1.70128e-12	-2.59283e-10	-1.14772	5.97858e-05	-2.59283e-10	-1.16354
123087963	chr7:123087963:G:A	2.45382e-12	-2.59283e-10	-0.781452	8.96299e-05	-2.59283e-10	-0.758621
123088048	chr7:123088048:T:C	5.93885e-13	-1.89289	-0.307276	2.82639e-05	-1.78991	-0.122813
123088425	chr7:123088425:T:G	1.65317e-12	-2.59283e-10	-1.17641	5.76727e-05	-2.59283e-10	-1.19953
123088511	chr7:123088511:AG:A	1.72334e-12	-2.59283e-10	-1.13484	5.95251e-05	-2.59283e-10	-1.16791
123088986	chr7:123088986:C:T	8.10958e-13	-1.88864	-2.60556e-10	3.23031e-05	-1.77915	-2.60556e-10
123089012	chr7:123089012:C:T	1.89724e-12	-2.59283e-10	-1.0387	7.44594e-05	-2.59283e-10	-0.944056
123089031	chr7:123089031:G:A	5.63427e-13	-1.82589	-0.426923	2.84434e-05	-1.54576	-0.360638
123089380	chr7:123089380:A:G	4.00017e-12	-0.292764	-2.60556e-10	0.000243417	0.240467	-2.60556e-10
123089479	chr7:123089479:A:G	4.51041e-12	-2.59283e-10	-0.172712	0.000156657	-2.59283e-10	-0.20025
123089863	chr7:123089863:C:T	1.70828e-12	-2.59283e-10	-1.14361	5.89887e-05	-2.59283e-10	-1.17697
123090575	chr7:123090575:A:G	4.10932e-13	-1.87202	-0.696403	2.02067e-05	-1.62914	-0.61915
123091223	chr7:123091223:G:A	9.1858e-13	-1.76403	-2.60556e-10	2.88797e-05	-1.89117	-2.60556e-10
123091280	chr7:123091280:A:G	8.28047e-13	-1.88575	0.0179624	4.54761e-05	-1.31283	-0.124295
123092090	chr7:123092090:G:A	2.63978e-12	-2.59283e-10	-0.708406	9.19565e-05	-2.59283e-10	-0.732994
123092133	chr7:123092133:A:G	3.87296e-12	-0.32508	-2.60556e-10	8.24871e-05	-0.841669	-2.60556e-10
123092277	chr7:123092277:AAACTTT:A	9.0172e-13	-1.78255	-2.60556e-10	2.84536e-05	-1.90604	-2.60556e-10
123093116	chr7:123093116:C:T	1.88321e-12	-2.59283e-10	-1.04612	7.36063e-05	-2.59283e-10	-0.955579
123093451	chr7:123093451:T:C	3.45093e-12	-2.59283e-10	-0.440455	0.000128932	-2.59283e-10	-0.395023
123093800	chr7:123093800:T:C	1.0263e-12	-1.86495	0.211805	5.15355e-05	-1.75169	0.43965
123093908	chr7:123093908:C:T	8.73582e-13	-1.8073	-0.00695839	4.79758e-05	-1.66847	0.284854
123093922	chr7:123093922:A:G	7.09496e-13	-1.77005	-0.252247	4.40332e-05	-1.44915	-0.0202183
123094212	chr7:123094212:G:A	1.05861e-12	-1.8579	0.235753	5.337e-05	-1.74172	0.464662
123094462	chr7:123094462:C:A	1.14103e-12	-1.91933	0.372162	4.62444e-05	-1.83782	0.417455
123094716	chr7:123094716:G:A	5.39416e-13	-1.95217	-0.344199	1.6752e-05	-1.97336	-0.462428
123095212	chr7:123095212:C:T	1.95092e-12	-2.59283e-10	-1.0108	7.68122e-05	-2.59283e-10	-0.912947
123095469	chr7:123095469:C:G	9.58962e-13	-1.93512	0.21412	4.4351e-05	-1.49032	0.0281433
123095912	chr7:123095912:T:C	6.78594e-13	-1.97383	-0.0930044	2.74362e-05	-1.97614	0.0336938
123096013	chr7:123096013:G:A	6.74915e-13	-1.97135	-0.100923	2.72543e-05	-1.97449	0.0253894
123096027	chr7:123096027:C:T	4.29122e-13	-1.85998	-0.665129	2.13637e-05	-1.60685	-0.585762
123096262	chr7:123096262:A:G	8.07847e-13	-1.89248	-2.60556e-10	3.6454e-05	-1.65826	-2.60556e-10
123096282	chr7:123096282:G:A	1.1068e-12	-1.85805	0.28042	5.60007e-05	-1.74102	0.512072
123096503	chr7:123096503:T:C	3.33086e-12	-2.59283e-10	-0.475869	0.000124281	-2.59283e-10	-0.431761
123096885	chr7:123096885:C:A	1.89098e-12	-2.59283e-10	-1.042	6.39871e-05	-2.59283e-10	-1.09563
123096995	chr7:123096995:A:T	1.88234e-12	-2.59283e-10	-1.04658	7.35718e-05	-2.59283e-10	-0.956048
123097090	chr7:123097090:A:C	1.59555e-12	-1.97582	0.76394	6.91263e-05	-1.97398	0.955608
123097497	chr7:123097497:ACTTT:A	4.1112e-13	-1.89918	-0.668793	1.98006e-05	-1.67835	-0.590242
123097532	chr7:123097532:C:G	1.11234e-12	-1.97731	0.404676	4.78462e-05	-1.97671	0.590388
123097635	chr7:123097635:A:T	9.95762e-13	-1.95773	0.274386	4.30132e-05	-1.57679	0.0839847
123097767	chr7:123097767:T:C	2.91447e-12	-2.59283e-10	-0.609411	0.000120212	-2.59283e-10	-0.465054
123097995	chr7:123097995:A:G	1.72284e-12	-2.59283e-10	-1.13512	5.95107e-05	-2.59283e-10	-1.16815
123098053	chr7:123098053:A:G	1.1048e-12	-1.97725	0.397811	4.74142e-05	-1.97652	0.581129
123098182	chr7:123098182:T:G	3.61007e-13	-1.87782	-0.820144	1.75439e-05	-1.63817	-0.75143
123098624	chr7:123098624:G:A	1.25829e-12	-1.97425	0.524899	4.928e-05	-1.97573	0.618943
123098692	chr7:123098692:G:C	9.03735e-13	-1.8852	0.104878	4.93838e-05	-1.31156	-0.0431302
123098704	chr7:123098704:C:T	4.71489e-12	-2.59283e-10	-0.128375	0.000214149	-2.59283e-10	0.112363
123098708	chr7:123098708:A:G	3.67806e-13	-1.97712	-0.702184	1.50414e-05	-1.945	-0.598506
123098860	chr7:123098860:G:A	5.85483e-13	-1.82469	-0.389731	3.46005e-05	-1.53633	-0.174111
123098911	chr7:123098911:A:G	1.4789e-11	-2.59283e-10	1.01478	0.000805005	-2.59283e-10	1.43654
123099032	chr7:123099032:A:C	2.89135e-12	-2.59283e-10	-0.617378	0.000119152	-2.59283e-10	-0.473914
123099168	chr7:123099168:A:T	1.75148e-12	-2.59283e-10	-1.11864	6.90187e-05	-2.59283e-10	-1.01993
123099274	chr7:123099274:A:C	2.67187e-12	-2.59283e-10	-0.696323	8.88791e-05	-2.59283e-10	-0.767034
123099839	chr7:123099839:C:T	2.00037e-12	-2.59283e-10	-0.985768	6.6613e-05	-2.59283e-10	-1.05541
123100922	chr7:123100922:A:G	9.74268e-13	-1.85893	0.153764	4.86538e-05	-1.74307	0.373493
123101026	chr7:123101026:G:T	3.74133e-13	-1.86204	-0.800203	1.83851e-05	-1.61185	-0.730922
123101248	chr7:123101248:T:C	1.15201e-12	-1.87875	0.341159	5.78299e-05	-1.77027	0.573469
123101800	chr7:123101800:T:C	8.18582e-13	-1.87928	-2.60556e-10	3.73856e-05	-1.63302	-2.60556e-10
123101914	chr7:123101914:C:T	2.53916e-13	-1.86386	-1.186	1.03528e-05	-1.74812	-1.16894
123101970	chr7:123101970:A:C	1.29632e-12	-1.41957	-2.60556e-10	3.74491e-05	-1.63133	-2.60556e-10
123102437	chr7:123102437:G:A	2.67353e-13	-1.83915	-1.15914	1.03941e-05	-1.70902	-1.20406
123102482	chr7:123102482:G:A	1.86936e-12	-2.59283e-10	-1.05351	7.29407e-05	-2.59283e-10	-0.964664
123102722	chr7:123102722:A:G	1.7181e-12	-2.59283e-10	-1.13788	5.93843e-05	-2.59283e-10	-1.17028
123102893	chr7:123102893:C:T	1.9517e-12	-2.59283e-10	-1.0104	7.69244e-05	-2.59283e-10	-0.911487
123103262	chr7:123103262:A:G	1.62123e-12	-2.59283e-10	-1.19591	5.79072e-05	-2.59283e-10	-1.19547
123103351	chr7:123103351:A:G	2.87226e-12	-2.59283e-10	-0.624001	9.19707e-05	-2.59283e-10	-0.73284
123103539	chr7:123103539:G:C	2.8755e-12	-2.59283e-10	-0.622872	9.20658e-05	-2.59283e-10	-0.731807
123103898	chr7:123103898:C:A	3.63453e-13	-1.87114	-0.820067	2.1558e-05	-1.3221	-0.861458
123104096	chr7:123104096:T:A	2.86617e-12	-2.59283e-10	-0.626123	0.000110484	-2.59283e-10	-0.549439
123105539	chr7:123105539:A:G	1.65889e-12	-2.59283e-10	-1.17295	5.78543e-05	-2.59283e-10	-1.19638
123105599	chr7:123105599:A:G	4.47814e-13	-1.79333	-0.689147	1.85821e-05	-1.45452	-0.877596
123105814	chr7:123105814:T:C	8.51958e-13	-1.57422	-0.265097	3.72821e-05	-1.10316	-0.532636
123106045	chr7:123106045:T:C	1.61579e-12	-2.59283e-10	-1.19927	5.80706e-05	-2.59283e-10	-1.19265
123106940	chr7:123106940:C:T	1.9411e-12	-2.59283e-10	-1.01585	7.63945e-05	-2.59283e-10	-0.9184
123107202	chr7:123107202:T:A	1.99571e-12	-2.59283e-10	-0.988099	7.0391e-05	-2.59283e-10	-1.00025
123107550	chr7:123107550:A:T	1.91321e-12	-2.59283e-10	-1.03032	7.50606e-05	-2.59283e-10	-0.936015
123107587	chr7:123107587:C:T	3.81139e-13	-1.92021	-0.723479	1.86578e-05	-1.77778	-0.550265
123107600	chr7:123107600:G:A	3.83146e-13	-1.91601	-0.722427	1.88287e-05	-1.76989	-0.549043
123107684	chr7:123107684:A:G	2.19426e-12	-0.893256	-2.60556e-10	6.79538e-05	-1.03548	-2.60556e-10
123107753	chr7:123107753:C:G	1.61118e-12	-2.59283e-10	-1.20213	5.68483e-05	-2.59283e-10	-1.21392
123107757	chr7:123107757:G:A	1.76551e-12	-2.59283e-10	-1.11066	6.28686e-05	-2.59283e-10	-1.11326
123107762	chr7:123107762:C:T	1.19236e-12	-1.50317	-2.60556e-10	4.48275e-05	-1.45149	-2.60556e-10
123108543	chr7:123108543:G:A	1.97717e-12	-2.59283e-10	-0.997434	7.80717e-05	-2.59283e-10	-0.896683
123108592	chr7:123108592:A:G	1.64791e-12	-2.59283e-10	-1.17959	5.75854e-05	-2.59283e-10	-1.20104
123108700	chr7:123108700:T:C	1.11504e-11	-2.59283e-10	0.732377	0.000400072	-2.59283e-10	0.737334
123108922	chr7:123108922:A:G	3.77766e-13	-1.9285	-0.724078	1.83603e-05	-1.79306	-0.551056
123109154	chr7:123109154:A:G	4.58996e-13	-1.76497	-0.692849	1.94186e-05	-1.40749	-0.880589
123109453	chr7:123109453:T:C	8.17163e-13	-1.88102	-2.60556e-10	2.70629e-05	-1.95615	-2.60556e-10
123109566	chr7:123109566:T:C	1.8626e-12	-2.59283e-10	-1.05713	6.30247e-05	-2.59283e-10	-1.11078
123109988	chr7:123109988:G:T	3.79683e-13	-1.93306	-0.714456	1.84181e-05	-1.80139	-0.539586
123110498	chr7:123110498:A:T	8.67384e-13	-1.94474	0.123364	3.78285e-05	-1.9211	0.299853
123110508	chr7:123110508:T:C	7.80207e-13	-1.76914	-0.158158	4.97984e-05	-1.05035	-0.295973
123110930	chr7:123110930:GTTTGTA:G	4.56656e-13	-1.72227	-0.740658	2.00045e-05	-1.3391	-0.919247
123111097	chr7:123111097:G:C	9.10111e-13	-1.77329	-2.60556e-10	2.87056e-05	-1.89722	-2.60556e-10
123111125	chr7:123111125:T:G	3.45578e-12	-2.59283e-10	-0.439053	0.000129131	-2.59283e-10	-0.393486
123111551	chr7:123111551:C:T	1.59952e-12	-2.59283e-10	-1.2094	5.73688e-05	-2.59283e-10	-1.20481
123111749	chr7:123111749:A:G	1.17498e-11	0.784739	-2.60556e-10	5.59706e-05	-1.22948	-2.60556e-10
123111797	chr7:123111797:A:G	1.92618e-12	-2.59283e-10	-1.02356	7.05566e-05	-2.59283e-10	-0.997895
123111962	chr7:123111962:G:C	1.82352e-12	-2.59283e-10	-1.07833	6.59133e-05	-2.59283e-10	-1.06597
123111991	chr7:123111991:C:G	2.77387e-12	-0.709944	0.0510858	8.38388e-05	-0.719372	-0.106042
123112096	chr7:123112096:A:T	5.79107e-13	-1.69478	-0.530585	2.61642e-05	-1.29871	-0.691212
123112132	chr7:123112132:G:C	2.85758e-13	-1.95786	-0.973853	1.18135e-05	-1.85878	-0.926287
123113068	chr7:123113068:A:G	4.43424e-13	-1.73839	-0.753939	1.93008e-05	-1.36443	-0.929734
123113284	chr7:123113284:A:T	1.87669e-12	-2.59283e-10	-1.04959	6.86615e-05	-2.59283e-10	-1.02512
123113712	chr7:123113712:A:T	1.60172e-12	-2.59283e-10	-1.20802	5.73242e-05	-2.59283e-10	-1.20559
123113994	chr7:123113994:G:A	8.76173e-13	-1.81129	-2.60556e-10	4.31963e-05	-1.48856	-2.60556e-10
123114304	chr7:123114304:G:A	9.14808e-13	-1.95382	0.185677	3.99155e-05	-1.93233	0.364789
123114586	chr7:123114586:A:G	1.91658e-12	-2.59283e-10	-1.02856	7.02533e-05	-2.59283e-10	-1.0022
123114698	chr7:123114698:T:C	1.76664e-12	-2.59283e-10	-1.11002	6.09004e-05	-2.59283e-10	-1.14507
123115290	chr7:123115290:CA:C	3.67131e-13	-1.85694	-0.824192	1.91126e-05	-1.66419	-0.639765
123115391	chr7:123115391:A:G	1.90916e-12	-2.59283e-10	-1.03244	7.48671e-05	-2.59283e-10	-0.938596
123115825	chr7:123115825:A:T	2.60279e-12	-2.59283e-10	-0.722518	9.76479e-05	-2.59283e-10	-0.672942
123115940	chr7:123115940:C:G	6.99616e-13	-0.819549	-1.21677	2.5149e-05	-0.817164	-1.21233
123116050	chr7:123116050:G:T	1.86689e-12	-2.59283e-10	-1.05483	6.31481e-05	-2.59283e-10	-1.10883
123116127	chr7:123116127:C:T	7.42372e-13	-1.977	-2.60556e-10	2.67661e-05	-1.96717	-2.60556e-10
123116248	chr7:123116248:A:T	9.70527e-12	-2.59283e-10	0.593569	0.000366325	-2.59283e-10	0.649212
123116334	chr7:123116334:G:A	3.36976e-12	-2.59283e-10	-0.464257	0.000125893	-2.59283e-10	-0.41888
123116345	chr7:123116345:C:T	1.93257e-12	-2.59283e-10	-1.02025	7.59842e-05	-2.59283e-10	-0.923785
123116652	chr7:123116652:G:A	1.66943e-12	-2.59283e-10	-1.16662	5.79954e-05	-2.59283e-10	-1.19395
123116707	chr7:123116707:T:C	1.88474e-12	-2.59283e-10	-1.04531	6.37878e-05	-2.59283e-10	-1.09875
123116982	chr7:123116982:G:A	2.92602e-13	-1.93606	-0.971979	1.23978e-05	-1.81218	-0.924611
123117032	chr7:123117032:G:C	5.0634e-13	-1.70209	-0.657553	2.31266e-05	-1.31385	-0.799482
123117389	chr7:123117389:G:A	1.91632e-12	-2.59283e-10	-1.0287	7.02331e-05	-2.59283e-10	-1.00249
123117804	chr7:123117804:A:T	1.60184e-12	-2.59283e-10	-1.20795	5.73289e-05	-2.59283e-10	-1.20551
123118136	chr7:123118136:T:G	4.35046e-13	-1.73348	-0.777923	1.90893e-05	-1.35588	-0.949296
123118386	chr7:123118386:A:C	1.90597e-12	-2.59283e-10	-1.03411	6.42279e-05	-2.59283e-10	-1.09187
123119558	chr7:123119558:A:G	1.62369e-12	-2.59283e-10	-1.1944	5.78464e-05	-2.59283e-10	-1.19652
123119822	chr7:123119822:T:C	9.12723e-13	-1.96096	0.190539	3.98018e-05	-1.94183	0.371435
123119926	chr7:123119926:C:T	2.95335e-13	-1.95329	-0.945451	1.22743e-05	-1.8516	-0.895208
123120438	chr7:123120438:G:A	1.94262e-12	-2.59283e-10	-1.01506	7.58866e-05	-2.59283e-10	-0.925071
123120639	chr7:123120639:C:A	7.63086e-13	-1.70384	-0.245648	5.25459e-05	-0.913103	-0.379521
123121069	chr7:123121069:G:A	1.84182e-12	-2.59283e-10	-1.06834	7.16021e-05	-2.59283e-10	-0.983186
123121137	chr7:123121137:A:G	1.38441e-12	-0.677187	-0.676642	2.65946e-05	-1.20652	-0.767086
123121279	chr7:123121279:T:A	3.0403e-13	-1.94097	-0.928759	1.28401e-05	-1.82467	-0.877064
123121540	chr7:123121540:C:A	5.99045e-13	-1.70283	-0.488687	2.66818e-05	-1.3162	-0.654132
123121587	chr7:123121587:C:T	1.89489e-12	-2.59283e-10	-1.03994	6.39728e-05	-2.59283e-10	-1.09585
123121886	chr7:123121886:G:T	3.28392e-13	-1.82675	-0.965899	1.01515e-05	-1.93129	-1.0054
123122398	chr7:123122398:T:C	8.04951e-13	-1.76291	-0.13316	5.20364e-05	-1.02648	-0.275888
123122485	chr7:123122485:G:A	5.78189e-13	-1.69644	-0.530514	2.60801e-05	-1.30218	-0.690961
123123359	chr7:123123359:G:A	8.6565e-13	-1.82337	-2.60556e-10	2.86448e-05	-1.89934	-2.60556e-10
123123372	chr7:123123372:A:T	9.18777e-13	-1.76381	-2.60556e-10	3.54234e-05	-1.68694	-2.60556e-10
123123570	chr7:123123570:C:A	5.95257e-13	-1.70586	-0.491998	2.65962e-05	-1.31634	-0.657206
123123733	chr7:123123733:A:G	4.29249e-13	-1.74643	-0.778386	1.86779e-05	-1.3765	-0.950465
123123901	chr7:123123901:T:A	5.79213e-13	-1.71078	-0.514408	2.58996e-05	-1.32439	-0.67569
123124077	chr7:123124077:A:T	5.65135e-13	-1.735	-0.514793	2.49359e-05	-1.36195	-0.676054
123124198	chr7:123124198:G:A	2.99356e-13	-1.90073	-0.984495	9.71633e-06	-1.96657	-1.01393
123124210	chr7:123124210:T:A	1.64528e-12	-2.59283e-10	-1.18119	5.91629e-05	-2.59283e-10	-1.17402
123124347	chr7:123124347:C:T	9.00375e-13	-1.95869	0.174646	3.91976e-05	-1.94049	0.354794
123124490	chr7:123124490:A:T	1.82425e-12	-2.59283e-10	-1.07793	7.0747e-05	-2.59283e-10	-0.995201
123124829	chr7:123124829:C:T	1.91294e-12	-2.59283e-10	-1.03046	6.44218e-05	-2.59283e-10	-1.08886
123124979	chr7:123124979:A:T	3.61373e-12	-2.59283e-10	-0.39436	0.000135362	-2.59283e-10	-0.346361
123125046	chr7:123125046:T:A	4.62673e-13	-1.76144	-0.688398	1.95538e-05	-1.40265	-0.878496
123126216	chr7:123126216:A:G	9.0906e-13	-1.96665	0.192208	3.89429e-05	-1.95194	0.359727
123126484	chr7:123126484:C:A	8.33945e-13	-1.95975	0.0990628	3.63725e-05	-1.9425	0.282007
123126853	chr7:123126853:C:T	2.97272e-13	-1.95615	-0.936054	1.23576e-05	-1.85509	-0.884943
123127751	chr7:123127751:T:G	9.29542e-13	-1.97266	0.220498	4.04417e-05	-1.9614	0.406952
123128159	chr7:123128159:A:G	6.16649e-13	-1.73186	-0.430691	2.6968e-05	-1.35776	-0.601896
123128439	chr7:123128439:T:G	1.84821e-12	-2.59283e-10	-1.06488	7.19122e-05	-2.59283e-10	-0.978864
123128463	chr7:123128463:G:T	5.16901e-12	-2.59283e-10	-0.0364185	0.000207969	-2.59283e-10	0.0830811
123128568	chr7:123128568:T:G	7.08611e-13	-0.989635	-1.03391	1.56031e-05	-1.44962	-1.05722
123128972	chr7:123128972:C:T	3.51147e-12	-2.59283e-10	-0.423064	0.000131393	-2.59283e-10	-0.376121
123129254	chr7:123129254:C:T	2.68298e-13	-1.78466	-1.2101	8.43796e-06	-1.90667	-1.2149
123129562	chr7:123129562:T:C	5.59962e-13	-1.80501	-0.453977	2.33842e-05	-1.47981	-0.622439
123129998	chr7:123129998:C:T	4.56223e-13	-1.97566	-0.488214	1.43587e-05	-1.97461	-0.61534
123130031	chr7:123130031:T:C	4.31502e-13	-1.82117	-0.698416	1.75533e-05	-1.50378	-0.885287
123130231	chr7:123130231:T:A	1.85484e-12	-2.59283e-10	-1.0613	6.29551e-05	-2.59283e-10	-1.11189
123130378	chr7:123130378:G:A	1.86696e-12	-2.59283e-10	-1.05479	6.83231e-05	-2.59283e-10	-1.03006
123130462	chr7:123130462:T:G	4.3199e-13	-1.85556	-0.66289	1.70062e-05	-1.56403	-0.856699
123130676	chr7:123130676:A:G	7.45431e-13	-1.97289	-2.60556e-10	2.67541e-05	-1.96762	-2.60556e-10
123130813	chr7:123130813:G:T	5.99224e-13	-1.81536	-0.375864	2.51594e-05	-1.47603	-0.55305
123131301	chr7:123131301:T:C	2.69142e-13	-1.97735	-1.01426	1.03669e-05	-1.94502	-0.97067
123131357	chr7:123131357:C:T	3.19401e-13	-1.87545	-0.94496	1.18381e-05	-1.75904	-1.02394
123131485	chr7:123131485:C:G	5.29126e-13	-1.86784	-0.447789	2.11361e-05	-1.58631	-0.61702
123131486	chr7:123131486:T:A	5.30483e-13	-1.86917	-0.443897	2.11538e-05	-1.58893	-0.613559
123131586	chr7:123131586:A:T	1.86981e-11	-2.59283e-10	1.24932	0.00105288	-2.59283e-10	1.70498
123131653	chr7:123131653:C:T	2.72212e-13	-1.96352	-1.01675	1.00574e-05	-1.97296	-0.973042
123131738	chr7:123131738:AGCATGAATCTGTGCAGT:A	1.85292e-12	-2.59283e-10	-1.06234	7.21504e-05	-2.59283e-10	-0.975557
123131777	chr7:123131777:A:G	1.81877e-12	-2.59283e-10	-1.08094	7.04799e-05	-2.59283e-10	-0.998982
123131980	chr7:123131980:A:G	2.35594e-12	-2.59283e-10	-0.822162	9.47704e-05	-2.59283e-10	-0.702853
123132293	chr7:123132293:G:A	1.61014e-12	-2.59283e-10	-1.20278	5.6811e-05	-2.59283e-10	-1.21458
123132823	chr7:123132823:A:T	2.70131e-13	-1.97203	-1.01592	1.01391e-05	-1.96577	-0.972148
123132978	chr7:123132978:A:G	2.94812e-13	-1.9113	-0.989212	1.08332e-05	-1.81093	-1.06076
123133166	chr7:123133166:A:T	5.52651e-13	-1.86011	-0.41202	2.07715e-05	-1.96168	-0.25905
123133357	chr7:123133357:C:A	2.51126e-12	-0.758315	-2.60556e-10	5.97267e-05	-1.16453	-2.60556e-10
123133412	chr7:123133412:G:T	9.08433e-13	-0.845537	-0.929598	3.72278e-05	-0.654235	-0.983021
123133424	chr7:123133424:A:G	1.87002e-12	-2.59283e-10	-1.05315	6.32754e-05	-2.59283e-10	-1.10681
123133426	chr7:123133426:T:TA	1.87049e-12	-2.59283e-10	-1.0529	6.32883e-05	-2.59283e-10	-1.10661
123133619	chr7:123133619:C:A	1.5299e-12	-1.2539	-2.60556e-10	4.16475e-05	-1.52507	-2.60556e-10
123133869	chr7:123133869:T:C	6.1323e-13	-1.8651	-0.303016	3.49705e-05	-1.26785	-0.431958
123134204	chr7:123134204:TTTAA:T	1.80709e-12	-2.59283e-10	-1.08738	6.15197e-05	-2.59283e-10	-1.13495
123134675	chr7:123134675:C:A	4.84327e-13	-1.89768	-0.506411	1.85776e-05	-1.83497	-0.497382
123134931	chr7:123134931:G:A	5.39748e-13	-1.85845	-0.437303	2.1797e-05	-1.56648	-0.606061
123135290	chr7:123135290:C:A	3.47821e-12	-2.59283e-10	-0.432583	0.000125966	-2.59283e-10	-0.418302
123135492	chr7:123135492:T:C	1.71601e-12	-2.59283e-10	-1.1391	6.13942e-05	-2.59283e-10	-1.137
123136011	chr7:123136011:A:G	2.77082e-13	-1.97492	-0.987622	1.05112e-05	-1.96025	-0.941616
123137171	chr7:123137171:G:A	2.3817e-11	-2.59283e-10	1.4913	0.000930408	-2.59283e-10	1.58131
123137281	chr7:123137281:C:T	3.54486e-12	-0.413601	-2.60556e-10	0.000212354	0.103946	-2.60556e-10
123137721	chr7:123137721:G:A	4.09486e-13	-1.97197	-0.599982	1.34931e-05	-1.97731	-0.674823
123137801	chr7:123137801:G:A	7.81364e-13	-1.92581	-2.60556e-10	2.70217e-05	-1.95767	-2.60556e-10
123137992	chr7:123137992:T:C	5.66381e-13	-1.94626	-0.301327	2.80912e-05	-1.4913	-0.427557
123138025	chr7:123138025:C:T	6.12369e-12	-2.59283e-10	0.133065	0.000248619	-2.59283e-10	0.26161
123138424	chr7:123138424:G:A	1.68708e-12	-2.59283e-10	-1.1561	6.39317e-05	-2.59283e-10	-1.0965
123138640	chr7:123138640:T:C	8.16578e-13	-1.88173	-2.60556e-10	2.80589e-05	-1.92001	-2.60556e-10
123138684	chr7:123138684:T:C	2.82748e-13	-1.95672	-0.98558	1.14782e-05	-1.87466	-0.939203
123138779	chr7:123138779:A:G	3.755e-12	-2.59283e-10	-0.356013	0.000139029	-2.59283e-10	-0.319625
123138789	chr7:123138789:A:G	1.67216e-12	-2.59283e-10	-1.16499	5.96718e-05	-2.59283e-10	-1.16545
123138858	chr7:123138858:C:T	3.00747e-12	-2.59283e-10	-0.577999	0.000106907	-2.59283e-10	-0.582355
123138862	chr7:123138862:G:A	3.98779e-12	-2.59283e-10	-0.295862	0.000149937	-2.59283e-10	-0.244097
123139005	chr7:123139005:A:G	2.71956e-13	-1.96139	-1.01983	1.09338e-05	-1.88564	-0.976813
123139018	chr7:123139018:G:A	2.76818e-13	-1.96787	-0.99563	1.10469e-05	-1.90193	-0.950232
123139503	chr7:123139503:G:C	4.06428e-13	-1.78633	-0.79312	1.67737e-05	-1.70727	-0.727229
123139973	chr7:123139973:C:T	8.77405e-13	-1.88547	0.0755841	3.89156e-05	-1.82441	0.231497
123140335	chr7:123140335:T:C	7.59569e-13	-1.9541	-2.60556e-10	3.11557e-05	-1.81531	-2.60556e-10
123140798	chr7:123140798:AT:A	4.22876e-12	-2.59283e-10	-0.237191	0.000188718	-2.59283e-10	-0.0140565
123141343	chr7:123141343:T:C	1.68018e-12	-2.59283e-10	-1.1602	6.35625e-05	-2.59283e-10	-1.10229
123141419	chr7:123141419:A:G	2.08995e-11	-2.59283e-10	1.36062	0.00118716	-2.59283e-10	1.82501
123141483	chr7:123141483:G:A	1.68402e-12	-2.59283e-10	-1.15792	6.37647e-05	-2.59283e-10	-1.09911
123141529	chr7:123141529:T:C	2.74674e-13	-1.96063	-1.01064	1.10563e-05	-1.88424	-0.967075
123141752	chr7:123141752:TC:T	9.63824e-12	1.38227	-0.795633	0.000285398	1.12759	-0.728016
123141755	chr7:123141755:T:A	9.36346e-12	1.35499	-0.797279	0.000277532	1.10152	-0.729895
123141805	chr7:123141805:G:C	4.3888e-13	-1.72535	-0.777277	1.58183e-05	-1.55432	-0.93882
123142474	chr7:123142474:C:T	3.09529e-13	-1.73713	-1.11468	1.22481e-05	-1.569	-1.17994
123142779	chr7:123142779:G:A	7.85218e-13	-1.91204	-0.00885628	3.45623e-05	-1.85855	0.146998
123142896	chr7:123142896:C:T	7.95976e-13	-1.91068	0.00339802	3.48892e-05	-1.85716	0.155029
123142959	chr7:123142959:C:A	4.39145e-13	-1.66848	-0.833543	1.71483e-05	-1.48495	-0.927461
123143585	chr7:123143585:G:A	7.19962e-13	-1.93298	-0.0746714	3.66332e-05	-1.43801	-0.21534
123143785	chr7:123143785:C:A	9.45265e-12	1.37218	-0.804983	0.000280317	1.11964	-0.73803
123144755	chr7:123144755:C:T	6.00085e-12	0.112802	-2.60556e-10	0.000181854	-0.0511038	-2.60556e-10
123144822	chr7:123144822:C:T	1.68511e-12	-2.59283e-10	-1.15727	6.38197e-05	-2.59283e-10	-1.09825
123145374	chr7:123145374:A:G	3.59904e-13	-1.97102	-0.729994	1.49772e-05	-1.91059	-0.637195
123145621	chr7:123145621:G:A	1.48508e-11	1.01895	-2.60556e-10	6.24351e-05	-1.12018	-2.60556e-10
123145864	chr7:123145864:C:T	4.1873e-13	-1.69616	-0.853472	1.62802e-05	-1.51944	-0.944923
123146129	chr7:123146129:A:T	4.23702e-13	-1.70054	-0.837282	1.64235e-05	-1.52488	-0.930718
123146233	chr7:123146233:T:C	5.64902e-13	-1.92944	-0.320765	2.93325e-05	-1.43001	-0.445602
123146857	chr7:123146857:CTACCAT:C	1.02381e-12	-1.91811	0.262546	4.54851e-05	-1.86645	0.42953
123146912	chr7:123146912:G:T	9.35212e-13	-1.74608	-2.60556e-10	2.88255e-05	-1.89305	-2.60556e-10
123147838	chr7:123147838:T:G	1.58802e-12	-2.59283e-10	-1.21661	5.71165e-05	-2.59283e-10	-1.20922
123148579	chr7:123148579:G:A	1.60908e-12	-2.59283e-10	-1.20344	5.7722e-05	-2.59283e-10	-1.19867
123148611	chr7:123148611:G:A	4.6189e-13	-1.68005	-0.771482	1.78349e-05	-1.4994	-0.873758
123149325	chr7:123149325:C:T	8.80961e-13	-1.80584	-2.60556e-10	3.59991e-05	-1.67082	-2.60556e-10
123149386	chr7:123149386:A:C	2.08721e-12	-2.59283e-10	-0.943271	7.40841e-05	-2.59283e-10	-0.949109
123149930	chr7:123149930:C:T	3.79233e-12	-2.59283e-10	-0.34612	0.000142555	-2.59283e-10	-0.294579
123150076	chr7:123150076:T:C	5.65833e-13	-1.94073	-0.307828	2.32808e-05	-1.96054	-0.146136
123150353	chr7:123150353:G:A	1.58869e-12	-2.59283e-10	-1.21619	5.67155e-05	-2.59283e-10	-1.21626
123150358	chr7:123150358:T:C	1.76874e-12	-2.59283e-10	-1.10883	6.57745e-05	-2.59283e-10	-1.06808
123150554	chr7:123150554:T:A	3.96508e-12	-2.59283e-10	-0.301575	0.000149162	-2.59283e-10	-0.249278
123150776	chr7:123150776:A:G	5.29854e-13	-1.94624	-0.36801	2.64739e-05	-1.49242	-0.485733
123151690	chr7:123151690:G:A	1.82362e-12	-2.59283e-10	-1.07828	7.12788e-05	-2.59283e-10	-0.987712
123151802	chr7:123151802:A:C	4.00722e-13	-1.79382	-0.799772	1.41569e-05	-1.6477	-0.956413
123151926	chr7:123151926:A:C	3.72979e-12	-0.362748	-2.60556e-10	0.000142684	-0.293677	-2.60556e-10
123152013	chr7:123152013:CTGAAAGATT:C	3.20974e-13	-1.73179	-1.08371	1.25689e-05	-1.5623	-1.16079
123152068	chr7:123152068:T:TA	1.6006e-12	-2.59283e-10	-1.20872	5.67047e-05	-2.59283e-10	-1.21645
123152420	chr7:123152420:G:A	1.58783e-12	-2.59283e-10	-1.21673	5.68851e-05	-2.59283e-10	-1.21328
123152977	chr7:123152977:T:G	2.33359e-12	-2.59283e-10	-0.831693	8.85272e-05	-2.59283e-10	-0.771001
123153128	chr7:123153128:T:C	3.80304e-13	-1.95828	-0.687605	1.62619e-05	-1.921	-0.544484
123153624	chr7:123153624:C:T	1.58825e-12	-2.59283e-10	-1.21647	5.68398e-05	-2.59283e-10	-1.21407
123154382	chr7:123154382:G:A	1.72194e-12	-2.59283e-10	-1.13565	6.57982e-05	-2.59283e-10	-1.06772
123154387	chr7:123154387:C:T	1.73307e-12	-2.59283e-10	-1.12921	5.96594e-05	-2.59283e-10	-1.16566
123155101	chr7:123155101:T:C	9.22018e-13	-1.76029	-2.60556e-10	2.9971e-05	-1.85408	-2.60556e-10
123155948	chr7:123155948:C:T	1.59014e-12	-2.59283e-10	-1.21528	5.74425e-05	-2.59283e-10	-1.20353
123156062	chr7:123156062:TC:T	1.73578e-12	-2.59283e-10	-1.12764	6.65046e-05	-2.59283e-10	-1.05704
123156402	chr7:123156402:A:AT	1.7055e-12	-2.59283e-10	-1.14524	6.49383e-05	-2.59283e-10	-1.08087
123156431	chr7:123156431:G:C	8.37017e-13	-1.85701	-2.60556e-10	3.17695e-05	-1.7958	-2.60556e-10
123156643	chr7:123156643:T:G	1.59028e-12	-2.59283e-10	-1.21519	5.68283e-05	-2.59283e-10	-1.21428
123157065	chr7:123157065:C:T	3.40054e-13	-1.96558	-0.792173	1.43408e-05	-1.92782	-0.663382
123157997	chr7:123157997:T:G	1.7214e-12	-2.59283e-10	-1.13596	6.41167e-05	-2.59283e-10	-1.0936
123158582	chr7:123158582:G:A	2.38845e-13	-1.97509	-1.13595	9.53651e-06	-1.89293	-1.10625
123158769	chr7:123158769:G:T	1.90857e-12	-2.59283e-10	-1.03275	6.43382e-05	-2.59283e-10	-1.09016
123159636	chr7:123159636:T:C	1.69898e-12	-2.59283e-10	-1.14907	6.07376e-05	-2.59283e-10	-1.14775
123159683	chr7:123159683:G:A	3.43334e-13	-1.97284	-0.775317	1.44753e-05	-1.94458	-0.637284
123159713	chr7:123159713:C:T	5.29685e-13	-1.91677	-0.397798	2.16463e-05	-1.90059	-0.278886
123160435	chr7:123160435:C:T	1.62778e-12	-2.59283e-10	-1.19188	5.78935e-05	-2.59283e-10	-1.1957
123160609	chr7:123160609:A:G	3.42959e-13	-1.96485	-0.784389	1.45689e-05	-1.92779	-0.647636
123160629	chr7:123160629:T:C	6.10659e-13	-1.92848	-0.243837	2.55926e-05	-1.91224	-0.0997714
123161400	chr7:123161400:C:T	5.11409e-12	-0.0470996	-2.60556e-10	0.000145307	-0.275459	-2.60556e-10
123161498	chr7:123161498:G:A	1.72877e-12	-1.13169	-2.60556e-10	5.60334e-05	-1.22836	-2.60556e-10
123161744	chr7:123161744:A:G	1.73372e-12	-2.59283e-10	-1.12883	5.96765e-05	-2.59283e-10	-1.16537
123161934	chr7:123161934:C:T	2.34701e-13	-1.97	-1.15855	9.52896e-06	-1.86946	-1.13051
123161968	chr7:123161968:T:C	8.05748e-13	-1.93825	0.0431652	4.08534e-05	-1.46676	-0.0775563
123162248	chr7:123162248:A:C	5.28339e-13	-1.85656	-0.460559	2.52044e-05	-1.56171	-0.465583
123162341	chr7:123162341:A:G	1.23911e-12	-1.4647	-2.60556e-10	3.53766e-05	-1.68826	-2.60556e-10
123162537	chr7:123162537:A:G	1.60875e-12	-2.59283e-10	-1.20364	5.76691e-05	-2.59283e-10	-1.19959
123162770	chr7:123162770:T:C	3.55769e-13	-1.77467	-0.937909	1.36479e-05	-1.60289	-1.03784
123162797	chr7:123162797:G:A	1.71197e-12	-2.59283e-10	-1.14145	6.52544e-05	-2.59283e-10	-1.07602
123163003	chr7:123163003:C:G	8.02491e-13	-1.94802	0.0488866	3.95049e-05	-1.50413	-0.0737552
123163834	chr7:123163834:G:A	4.05011e-12	-2.59283e-10	-0.280355	0.000152479	-2.59283e-10	-0.227282
123163875	chr7:123163875:A:G	2.1764e-12	-2.59283e-10	-0.901429	7.58545e-05	-2.59283e-10	-0.925493
123164047	chr7:123164047:T:A	7.95064e-13	-1.90843	-2.60556e-10	3.55337e-05	-1.68383	-2.60556e-10
123164550	chr7:123164550:T:C	4.33188e-13	-1.83354	-0.68214	1.62399e-05	-1.83661	-0.630225
123164718	chr7:123164718:T:C	1.72211e-12	-2.59283e-10	-1.13555	6.27167e-05	-2.59283e-10	-1.11568
123164869	chr7:123164869:T:C	7.58796e-13	-1.95512	-2.60556e-10	4.16973e-05	-1.52387	-2.60556e-10
123165230	chr7:123165230:T:C	1.77371e-12	-2.59283e-10	-1.10603	6.17034e-05	-2.59283e-10	-1.13197
123165301	chr7:123165301:T:C	5.75062e-13	-1.8638	-0.368582	2.2987e-05	-1.8383	-0.281084
123165970	chr7:123165970:C:T	1.74198e-12	-2.59283e-10	-1.12408	6.25276e-05	-2.59283e-10	-1.1187
123166475	chr7:123166475:T:C	2.34974e-12	-2.59283e-10	-0.824796	8.40334e-05	-2.59283e-10	-0.823095
123166594	chr7:123166594:C:T	1.66753e-12	-2.59283e-10	-1.16775	5.92819e-05	-2.59283e-10	-1.17201
123166629	chr7:123166629:G:C	1.66569e-11	-2.59283e-10	1.13372	0.000933604	-2.59283e-10	1.58474
123166664	chr7:123166664:G:A	8.042e-13	-1.28269	-0.614321	1.80726e-05	-1.66343	-0.696481
123166735	chr7:123166735:G:T	1.35722e-12	-1.37366	-2.60556e-10	0.000109601	-0.557461	-2.60556e-10
123166736	chr7:123166736:G:T	1.31945e-12	-1.40189	-2.60556e-10	0.000104934	-0.600982	-2.60556e-10
123167027	chr7:123167027:TAA:T	2.13612e-12	-2.59283e-10	-0.92011	8.6064e-05	-2.59283e-10	-0.799219
123167176	chr7:123167176:T:C	6.91717e-13	-1.47439	-0.573288	4.84541e-05	-0.732316	-0.641377
123167298	chr7:123167298:T:A	1.61448e-12	-2.59283e-10	-1.20009	5.77735e-05	-2.59283e-10	-1.19778
123167557	chr7:123167557:C:T	3.08295e-13	-1.97199	-0.883808	1.24926e-05	-1.94281	-0.786371
123167593	chr7:123167593:G:A	7.79416e-13	-1.92831	-2.60556e-10	2.65206e-05	-1.97639	-2.60556e-10
123167626	chr7:123167626:T:C	4.9629e-13	-1.90901	-0.470688	2.31471e-05	-1.78564	-0.326802
123168259	chr7:123168259:C:A	4.73533e-13	-1.90991	-0.51672	2.19434e-05	-1.78838	-0.377462
123168420	chr7:123168420:T:C	2.06013e-12	-2.59283e-10	-0.95633	7.35628e-05	-2.59283e-10	-0.956171
123168474	chr7:123168474:A:G	3.27598e-13	-1.80936	-0.98571	1.45002e-05	-1.68442	-0.895729
123168951	chr7:123168951:A:C	1.04412e-12	-1.46479	-0.17114	7.16638e-05	-0.711486	-0.270839
123169057	chr7:123169057:T:C	3.33068e-13	-1.73412	-1.04439	1.22268e-05	-1.69793	-1.05275
123169103	chr7:123169103:G:A	1.89409e-12	-2.59283e-10	-1.04036	7.44593e-05	-2.59283e-10	-0.944058
123169180	chr7:123169180:T:C	9.76874e-13	-1.72771	0.0252111	6.05768e-05	-1.31897	0.168567
123169510	chr7:123169510:A:G	5.22931e-13	-1.92147	-0.405937	2.53226e-05	-1.80387	-0.218746
123169796	chr7:123169796:A:G	1.60631e-12	-2.59283e-10	-1.20516	5.8357e-05	-2.59283e-10	-1.18773
123170070	chr7:123170070:A:C	1.77188e-12	-2.59283e-10	-1.10706	6.40087e-05	-2.59283e-10	-1.09529
123170378	chr7:123170378:A:G	1.77194e-12	-2.59283e-10	-1.10702	6.44135e-05	-2.59283e-10	-1.08899
123170760	chr7:123170760:C:G	1.58585e-12	-1.6995	0.481521	6.22568e-05	-1.76985	0.646808
123170885	chr7:123170885:A:G	2.87802e-12	-2.59283e-10	-0.621999	0.000125218	-2.59283e-10	-0.424252
123171546	chr7:123171546:T:G	3.29906e-12	-2.59283e-10	-0.485461	0.000146501	-2.59283e-10	-0.267275
123171722	chr7:123171722:T:C	1.67666e-11	-2.59283e-10	1.14029	0.00116146	-2.59283e-10	1.80312
123171982	chr7:123171982:T:A	2.58082e-13	-1.87674	-1.15683	8.46425e-06	-1.95953	-1.15893
123172150	chr7:123172150:T:C	1.6419e-12	-2.59283e-10	-1.18324	5.81502e-05	-2.59283e-10	-1.19128
123172204	chr7:123172204:G:A	1.65985e-12	-2.59283e-10	-1.17238	5.87045e-05	-2.59283e-10	-1.18179
123172227	chr7:123172227:G:A	5.69983e-12	-1.68654	1.74787	0.000275634	-1.75416	2.11893
123172298	chr7:123172298:T:C	1.60279e-12	-2.59283e-10	-1.20735	5.83818e-05	-2.59283e-10	-1.18731
123172358	chr7:123172358:T:C	1.63984e-12	-2.59283e-10	-1.1845	5.80861e-05	-2.59283e-10	-1.19238
123172576	chr7:123172576:G:A	2.96964e-12	-2.59283e-10	-0.59066	0.000114429	-2.59283e-10	-0.514354
123172643	chr7:123172643:G:A	1.16575e-11	-2.59283e-10	0.776851	0.000770972	-2.59283e-10	1.39334
123172806	chr7:123172806:G:C	1.24736e-11	-2.59283e-10	0.844511	0.000833119	-2.59283e-10	1.47087
123172846	chr7:123172846:C:A	1.21549e-11	-2.59283e-10	0.818634	0.000808831	-2.59283e-10	1.44128
123172930	chr7:123172930:A:G	1.189e-11	-2.59283e-10	0.7966	0.000788582	-2.59283e-10	1.41593
123173412	chr7:123173412:T:C	1.17553e-11	-2.59283e-10	0.785208	0.000778527	-2.59283e-10	1.40309
123173462	chr7:123173462:A:G	1.16392e-11	-2.59283e-10	0.77528	0.000769547	-2.59283e-10	1.39149
123173496	chr7:123173496:T:C	2.49388e-13	-1.85735	-1.2105	8.69129e-06	-1.90895	-1.18304
123173575	chr7:123173575:A:AT	2.45517e-13	-1.87297	-1.21052	8.58763e-06	-1.92087	-1.18312
123173777	chr7:123173777:A:AG	1.12685e-11	-2.59283e-10	0.74291	0.000741662	-2.59283e-10	1.35458
123173794	chr7:123173794:G:T	1.63416e-12	-2.59283e-10	-1.18797	5.72605e-05	-2.59283e-10	-1.2067
123173892	chr7:123173892:C:T	1.13723e-11	-2.59283e-10	0.752084	0.000749254	-2.59283e-10	1.36477
123173961	chr7:123173961:C:T	1.61108e-12	-2.59283e-10	-1.20219	5.78108e-05	-2.59283e-10	-1.19713
123174275	chr7:123174275:T:C	7.42112e-13	-1.97736	-2.60556e-10	2.73908e-05	-1.9441	-2.60556e-10
123174336	chr7:123174336:A:G	3.89964e-12	-2.59283e-10	-0.318215	0.000139559	-2.59283e-10	-0.315826
123174350	chr7:123174350:T:C	1.60505e-12	-2.59283e-10	-1.20594	5.69863e-05	-2.59283e-10	-1.2115
123174469	chr7:123174469:A:G	3.07256e-12	-2.59283e-10	-0.55659	0.000104251	-2.59283e-10	-0.607511
123174539	chr7:123174539:A:C	9.45636e-12	-2.59283e-10	0.567588	0.000609209	-2.59283e-10	1.15785
123174624	chr7:123174624:C:T	1.87264e-12	-2.59283e-10	-1.05175	7.16445e-05	-2.59283e-10	-0.982593
123174626	chr7:123174626:T:C	1.12562e-11	-2.59283e-10	0.741818	0.000741877	-2.59283e-10	1.35487
123174700	chr7:123174700:T:C	3.02431e-12	-2.59283e-10	-0.572418	0.000113393	-2.59283e-10	-0.523448
123174842	chr7:123174842:C:T	2.56809e-12	-2.59283e-10	-0.735939	9.16372e-05	-2.59283e-10	-0.736473
123174877	chr7:123174877:C:T	1.58811e-12	-2.59283e-10	-1.21655	5.67679e-05	-2.59283e-10	-1.21534
123175218	chr7:123175218:T:A	1.64625e-12	-1.1806	-2.60556e-10	3.70255e-05	-1.6427	-2.60556e-10
123175495	chr7:123175495:G:A	1.60471e-12	-2.59283e-10	-1.20616	5.69778e-05	-2.59283e-10	-1.21165
123175783	chr7:123175783:A:G	8.94469e-12	-2.59283e-10	0.51196	0.000570475	-2.59283e-10	1.09216
123176130	chr7:123176130:C:A	1.60554e-12	-2.59283e-10	-1.20564	5.69987e-05	-2.59283e-10	-1.21128
123176153	chr7:123176153:C:T	1.6023e-12	-2.59283e-10	-1.20766	5.69183e-05	-2.59283e-10	-1.21269
123176345	chr7:123176345:T:C	1.71743e-12	-1.13827	-2.60556e-10	5.37045e-05	-1.27081	-2.60556e-10
123176387	chr7:123176387:A:G	1.60536e-12	-2.59283e-10	-1.20575	5.69933e-05	-2.59283e-10	-1.21138
123176903	chr7:123176903:C:T	1.6055e-12	-2.59283e-10	-1.20567	5.69969e-05	-2.59283e-10	-1.21131
123177211	chr7:123177211:C:T	1.60155e-12	-2.59283e-10	-1.20813	5.69005e-05	-2.59283e-10	-1.21301
123177260	chr7:123177260:GTT:G	1.60536e-12	-2.59283e-10	-1.20575	5.69933e-05	-2.59283e-10	-1.21138
123177362	chr7:123177362:C:A	1.61147e-12	-2.59283e-10	-1.20195	5.71511e-05	-2.59283e-10	-1.20861
123177505	chr7:123177505:A:C	1.60573e-12	-2.59283e-10	-1.20552	5.70032e-05	-2.59283e-10	-1.2112
123177550	chr7:123177550:T:C	1.60536e-12	-2.59283e-10	-1.20575	5.69933e-05	-2.59283e-10	-1.21138
123177551	chr7:123177551:G:C	6.59873e-12	-2.59283e-10	0.207777	0.000428666	-2.59283e-10	0.806369
123177567	chr7:123177567:G:A	1.60536e-12	-2.59283e-10	-1.20575	5.69933e-05	-2.59283e-10	-1.21138
123177595	chr7:123177595:C:T	1.60061e-12	-2.59283e-10	-1.20872	5.73789e-05	-2.59283e-10	-1.20463
123177980	chr7:123177980:T:C	1.57415e-12	-1.22539	-2.60556e-10	9.10176e-05	-0.743258	-2.60556e-10
123178051	chr7:123178051:C:A	1.58756e-12	-2.59283e-10	-1.2169	5.66988e-05	-2.59283e-10	-1.21656
123178083	chr7:123178083:G:A	1.62198e-12	-2.59283e-10	-1.19545	5.74366e-05	-2.59283e-10	-1.20363
123178118	chr7:123178118:TTAA:T	2.67634e-12	-2.59283e-10	-0.694649	9.71442e-05	-2.59283e-10	-0.678114
123178124	chr7:123178124:C:T	1.6023e-12	-2.59283e-10	-1.20766	5.6918e-05	-2.59283e-10	-1.2127
123178391	chr7:123178391:T:C	1.67497e-12	-2.59283e-10	-1.16331	6.08115e-05	-2.59283e-10	-1.14653
123178671	chr7:123178671:C:T	2.55086e-13	-1.85848	-1.18677	9.92528e-06	-1.77737	-1.18186
123178730	chr7:123178730:G:A	8.40146e-13	-1.43438	-0.418896	5.86107e-05	-0.662034	-0.521358
123178859	chr7:123178859:G:A	1.64765e-12	-2.59283e-10	-1.17975	5.83236e-05	-2.59283e-10	-1.1883
123178897	chr7:123178897:A:G	1.60624e-12	-2.59283e-10	-1.2052	5.70149e-05	-2.59283e-10	-1.211
123178919	chr7:123178919:T:C	1.60463e-12	-2.59283e-10	-1.20621	5.75559e-05	-2.59283e-10	-1.20155
123178941	chr7:123178941:A:G	1.60036e-12	-2.59283e-10	-1.20887	5.68721e-05	-2.59283e-10	-1.21351
123179383	chr7:123179383:T:A	1.60511e-12	-2.59283e-10	-1.20591	5.69871e-05	-2.59283e-10	-1.21149
123179521	chr7:123179521:C:G	1.61075e-12	-2.59283e-10	-1.2024	5.71313e-05	-2.59283e-10	-1.20896
123179552	chr7:123179552:A:G	1.61584e-12	-2.59283e-10	-1.19924	5.72685e-05	-2.59283e-10	-1.20656
123179782	chr7:123179782:C:T	1.60452e-12	-2.59283e-10	-1.20627	5.69737e-05	-2.59283e-10	-1.21172
123179812	chr7:123179812:TAA:T	8.16234e-13	-1.83302	-0.0491388	3.07626e-05	-1.88187	0.0538624
123179820	chr7:123179820:C:T	1.60536e-12	-2.59283e-10	-1.20575	5.69933e-05	-2.59283e-10	-1.21138
123179825	chr7:123179825:G:A	2.32758e-13	-1.9238	-1.21306	8.25127e-06	-1.95437	-1.18957
123179845	chr7:123179845:C:T	1.60536e-12	-2.59283e-10	-1.20575	5.69933e-05	-2.59283e-10	-1.21138
123179854	chr7:123179854:T:A	1.00222e-12	-1.67689	-2.60556e-10	3.28623e-05	-1.76198	-2.60556e-10
123180225	chr7:123180225:T:C	1.64742e-12	-2.59283e-10	-1.17989	5.83161e-05	-2.59283e-10	-1.18843
123180384	chr7:123180384:A:C	1.58875e-12	-2.59283e-10	-1.21615	5.68106e-05	-2.59283e-10	-1.21459
123180386	chr7:123180386:T:G	1.58878e-12	-2.59283e-10	-1.21614	5.68119e-05	-2.59283e-10	-1.21456
123180865	chr7:123180865:G:A	1.68947e-12	-2.59283e-10	-1.15468	5.98751e-05	-2.59283e-10	-1.16205
123181441	chr7:123181441:T:C	7.45783e-13	-1.97242	-2.60556e-10	2.75133e-05	-1.93964	-2.60556e-10
123181540	chr7:123181540:T:C	1.60458e-12	-2.59283e-10	-1.20624	5.69732e-05	-2.59283e-10	-1.21173
123181541	chr7:123181541:A:AAG	1.58754e-12	-2.59283e-10	-1.21691	5.66929e-05	-2.59283e-10	-1.21666
123181834	chr7:123181834:A:G	1.60579e-12	-2.59283e-10	-1.20548	5.70027e-05	-2.59283e-10	-1.21121
123181972	chr7:123181972:A:C	1.60671e-12	-2.59283e-10	-1.20491	5.70268e-05	-2.59283e-10	-1.21079
123182240	chr7:123182240:T:C	2.84757e-12	-0.632634	-2.60556e-10	0.000221486	0.146051	-2.60556e-10
123182492	chr7:123182492:G:A	3.7605e-12	-2.59283e-10	-0.354547	0.00012683	-2.59283e-10	-0.411466
123183189	chr7:123183189:A:G	2.82458e-13	-1.83927	-1.10406	9.50387e-06	-1.88986	-1.11275
123183199	chr7:123183199:A:G	1.67891e-12	-2.59283e-10	-1.16096	6.09752e-05	-2.59283e-10	-1.14384
123183271	chr7:123183271:A:G	1.60536e-12	-2.59283e-10	-1.20575	5.69933e-05	-2.59283e-10	-1.21138
123183325	chr7:123183325:T:C	1.63057e-12	-2.59283e-10	-1.19017	5.83709e-05	-2.59283e-10	-1.18749
123183338	chr7:123183338:T:G	1.66646e-12	-2.59283e-10	-1.1684	5.97139e-05	-2.59283e-10	-1.16475
123183355	chr7:123183355:C:T	1.60585e-12	-2.59283e-10	-1.20544	5.70061e-05	-2.59283e-10	-1.21115
123183529	chr7:123183529:C:T	1.59129e-12	-2.59283e-10	-1.21456	5.69425e-05	-2.59283e-10	-1.21227
123183718	chr7:123183718:A:G	1.60521e-12	-2.59283e-10	-1.20585	5.69898e-05	-2.59283e-10	-1.21144
123184011	chr7:123184011:G:A	1.58878e-12	-2.59283e-10	-1.21613	5.68125e-05	-2.59283e-10	-1.21455
123184196	chr7:123184196:C:T	1.36387e-12	-1.36877	-2.60556e-10	5.63253e-05	-1.22317	-2.60556e-10
123184463	chr7:123184463:A:G	2.52931e-12	-2.59283e-10	-0.751153	0.000101119	-2.59283e-10	-0.638011
123184493	chr7:123184493:C:T	1.606e-12	-2.59283e-10	-1.20535	5.70095e-05	-2.59283e-10	-1.21109
123184807	chr7:123184807:T:C	1.60528e-12	-2.59283e-10	-1.2058	5.69912e-05	-2.59283e-10	-1.21141
123185531	chr7:123185531:A:G	1.61543e-12	-2.59283e-10	-1.1995	5.6895e-05	-2.59283e-10	-1.2131
123185538	chr7:123185538:T:C	2.5192e-12	-2.59283e-10	-0.755157	9.1145e-05	-2.59283e-10	-0.741859
123185635	chr7:123185635:C:T	3.17777e-12	-0.52292	-2.60556e-10	0.000127702	-0.404613	-2.60556e-10
123185710	chr7:123185710:G:A	2.83301e-12	-2.59283e-10	-0.63776	9.88605e-05	-2.59283e-10	-0.6606
123185813	chr7:123185813:G:A	1.60518e-12	-2.59283e-10	-1.20586	5.69893e-05	-2.59283e-10	-1.21145
123185902	chr7:123185902:C:T	2.76821e-13	-1.81013	-1.15336	1.11048e-05	-1.7672	-1.07973
123186336	chr7:123186336:G:A	1.60536e-12	-2.59283e-10	-1.20575	5.69933e-05	-2.59283e-10	-1.21138
123186980	chr7:123186980:A:G	1.29341e-11	-2.59283e-10	0.880764	0.000465352	-2.59283e-10	0.888484
123187006	chr7:123187006:C:T	1.67141e-12	-2.59283e-10	-1.16543	6.0526e-05	-2.59283e-10	-1.15124
123187314	chr7:123187314:T:A	1.60104e-12	-2.59283e-10	-1.20845	5.69499e-05	-2.59283e-10	-1.21214
123187591	chr7:123187591:C:T	2.21742e-12	-2.59283e-10	-0.882757	8.08469e-05	-2.59283e-10	-0.861752
123187708	chr7:123187708:T:C	1.76745e-12	-2.59283e-10	-1.10956	6.38925e-05	-2.59283e-10	-1.09711
123187745	chr7:123187745:G:T	4.29466e-13	-1.97605	-0.548264	2.07082e-05	-1.88447	-0.33931
123188069	chr7:123188069:C:A	1.65173e-12	-2.59283e-10	-1.17728	5.97163e-05	-2.59283e-10	-1.16471
123188375	chr7:123188375:G:GCTAT	1.63423e-12	-2.59283e-10	-1.18793	5.89858e-05	-2.59283e-10	-1.17701
123188448	chr7:123188448:G:T	3.00279e-13	-1.78613	-1.09601	1.24088e-05	-1.7425	-0.993405
123188471	chr7:123188471:G:A	1.63666e-12	-2.59283e-10	-1.18644	5.90869e-05	-2.59283e-10	-1.1753
123188580	chr7:123188580:T:G	1.63449e-12	-2.59283e-10	-1.18777	5.89972e-05	-2.59283e-10	-1.17682
123188975	chr7:123188975:T:C	1.60049e-12	-2.59283e-10	-1.20879	5.74937e-05	-2.59283e-10	-1.20263
123189286	chr7:123189286:C:T	3.4021e-12	-2.59283e-10	-0.454707	0.00013202	-2.59283e-10	-0.37136
123190112	chr7:123190112:T:G	2.24587e-12	-2.59283e-10	-0.870005	8.82822e-05	-2.59283e-10	-0.773771
123190522	chr7:123190522:C:T	3.80114e-12	-2.59283e-10	-0.3438	0.000173157	-2.59283e-10	-0.10011
123190526	chr7:123190526:G:A	3.45398e-12	-2.59283e-10	-0.439574	0.000155377	-2.59283e-10	-0.208456
123190821	chr7:123190821:A:G	2.04349e-12	-2.59283e-10	-0.964443	7.54124e-05	-2.59283e-10	-0.931339
123190872	chr7:123190872:G:A	1.21612e-12	-1.80969	0.326257	5.54695e-05	-1.85469	0.616213
123191211	chr7:123191211:G:A	1.06173e-12	-1.6192	-2.60556e-10	3.73179e-05	-1.63484	-2.60556e-10
123192436	chr7:123192436:A:G	2.75065e-12	-2.59283e-10	-0.667261	0.000106709	-2.59283e-10	-0.584204
123193527	chr7:123193527:G:A	3.63731e-12	-2.59283e-10	-0.387855	0.000164772	-2.59283e-10	-0.14975
123193667	chr7:123193667:G:T	1.03592e-12	-1.36791	-0.275894	7.46332e-05	-0.553848	-0.387877
123193984	chr7:123193984:C:T	2.00555e-12	-2.59283e-10	-0.983182	7.26205e-05	-2.59283e-10	-0.969062
123194177	chr7:123194177:A:G	2.89932e-12	-2.59283e-10	-0.614623	0.000107559	-2.59283e-10	-0.576274
123194425	chr7:123194425:G:A	3.47258e-12	-2.59283e-10	-0.434203	0.000124262	-2.59283e-10	-0.431921
123194894	chr7:123194894:G:T	3.01666e-12	-2.59283e-10	-0.574949	0.000134777	-2.59283e-10	-0.350685
123195101	chr7:123195101:A:G	2.75115e-13	-1.93411	-1.03556	1.13493e-05	-1.96248	-0.862672
123195448	chr7:123195448:T:C	6.45748e-12	-2.59283e-10	0.186139	0.000421476	-2.59283e-10	0.789453
123195688	chr7:123195688:C:A	5.94425e-13	-1.86807	-0.331195	2.19375e-05	-1.91041	-0.255706
123195971	chr7:123195971:G:C	3.04303e-12	-1.70998	1.14374	0.000135654	-1.77408	1.42988
123196699	chr7:123196699:A:G	6.63087e-12	-2.59283e-10	0.212637	0.000434662	-2.59283e-10	0.820259
123196704	chr7:123196704:G:A	2.70394e-12	-0.684389	-2.60556e-10	8.5672e-05	-0.803784	-2.60556e-10
123196943	chr7:123196943:A:T	1.81501e-12	-2.59283e-10	-1.08301	6.57797e-05	-2.59283e-10	-1.068
123196987	chr7:123196987:A:G	2.09432e-12	-2.59283e-10	-0.93987	8.14215e-05	-2.59283e-10	-0.854671
123197061	chr7:123197061:T:C	3.52279e-12	-0.419848	-2.60556e-10	0.000102617	-0.623309	-2.60556e-10
123197487	chr7:123197487:C:T	2.12306e-12	-2.59283e-10	-0.926239	7.57244e-05	-2.59283e-10	-0.92721
123197546	chr7:123197546:T:C	1.81304e-12	-2.59283e-10	-1.08409	6.57008e-05	-2.59283e-10	-1.0692
123197550	chr7:123197550:C:T	7.8541e-13	-1.92065	-2.60556e-10	2.75986e-05	-1.93655	-2.60556e-10
123198035	chr7:123198035:T:C	2.84118e-12	-2.59283e-10	-0.634879	0.000106427	-2.59283e-10	-0.586855
123198036	chr7:123198036:G:C	3.01966e-13	-1.70605	-1.17049	1.04591e-05	-1.79716	-1.10968
123198468	chr7:123198468:C:G	1.61344e-12	-2.59283e-10	-1.20073	5.76966e-05	-2.59283e-10	-1.19911
123198533	chr7:123198533:A:G	2.64566e-12	-2.59283e-10	-0.706179	9.86148e-05	-2.59283e-10	-0.663088
123198635	chr7:123198635:A:T	8.56301e-11	2.77094	-2.60556e-10	0.000109549	-0.557939	-2.60556e-10
123198796	chr7:123198796:G:A	2.87323e-12	-2.59283e-10	-0.623663	0.000107676	-2.59283e-10	-0.575188
123198878	chr7:123198878:G:A	1.31605e-12	-1.46125	0.0567863	8.73777e-05	-0.711284	-0.0727863
123199511	chr7:123199511:C:T	1.39369e-12	-1.43849	0.0913506	9.35539e-05	-0.675757	-0.0400152
123199697	chr7:123199697:C:A	2.95073e-12	-2.59283e-10	-0.597047	0.000109368	-2.59283e-10	-0.55959
123199712	chr7:123199712:C:A	2.43484e-12	-2.59283e-10	-0.789219	9.90402e-05	-2.59283e-10	-0.658784
123200993	chr7:123200993:T:C	1.3042e-12	-1.5256	0.112083	8.4174e-05	-0.804331	-0.0170921
123200999	chr7:123200999:T:C	1.62276e-12	-2.59283e-10	-1.19497	5.80454e-05	-2.59283e-10	-1.19309
123201097	chr7:123201097:G:A	1.29171e-12	-1.42313	-2.60556e-10	0.000101391	-0.635328	-2.60556e-10
123201388	chr7:123201388:T:C	8.63544e-13	-1.82581	-2.60556e-10	3.22959e-05	-1.77937	-2.60556e-10
123201435	chr7:123201435:T:C	2.63894e-12	-2.59283e-10	-0.708721	9.22979e-05	-2.59283e-10	-0.729289
123201975	chr7:123201975:G:A	4.66391e-13	-1.91329	-0.528536	2.12396e-05	-1.9064	-0.292039
123202021	chr7:123202021:C:T	2.75438e-12	-1.7446	1.07869	0.000133105	-1.8002	1.43702
123202469	chr7:123202469:AC:A	2.08665e-12	-2.59283e-10	-0.943538	7.44314e-05	-2.59283e-10	-0.944433
123202645	chr7:123202645:G:A	1.9231e-12	-2.59283e-10	-1.02516	7.04472e-05	-2.59283e-10	-0.999447
123202950	chr7:123202950:TA:T	1.62445e-12	-2.59283e-10	-1.19393	5.81087e-05	-2.59283e-10	-1.19199
123202969	chr7:123202969:A:G	3.32041e-13	-1.71255	-1.06905	1.40078e-05	-1.66264	-0.952058
123203565	chr7:123203565:T:G	1.92107e-12	-2.59283e-10	-1.02622	7.03678e-05	-2.59283e-10	-1.00057
123203573	chr7:123203573:A:G	1.92196e-12	-2.59283e-10	-1.02576	7.0402e-05	-2.59283e-10	-1.00009
123203820	chr7:123203820:C:T	2.7956e-12	-1.75371	1.10265	0.000125437	-1.81122	1.38871
123203823	chr7:123203823:A:T	1.97931e-12	-2.59283e-10	-0.996351	7.26373e-05	-2.59283e-10	-0.968832
123203836	chr7:123203836:G:A	1.9196e-12	-2.59283e-10	-1.02698	7.03108e-05	-2.59283e-10	-1.00138
123203902	chr7:123203902:CA:C	3.96348e-12	-2.59283e-10	-0.301979	0.000150503	-2.59283e-10	-0.240326
123204149	chr7:123204149:A:G	2.76694e-13	-1.95404	-1.0099	1.1649e-05	-1.97235	-0.826741
123204310	chr7:123204310:G:A	2.96611e-12	-2.59283e-10	-0.59185	0.000115965	-2.59283e-10	-0.501023
123204374	chr7:123204374:T:C	8.7751e-13	-1.74248	-0.0672825	3.28764e-05	-1.80584	0.0442798
123204640	chr7:123204640:T:C	1.92064e-12	-2.59283e-10	-1.02644	7.03521e-05	-2.59283e-10	-1.0008
123205261	chr7:123205261:G:A	9.90651e-13	-1.68849	-2.60556e-10	3.3751e-05	-1.7353	-2.60556e-10
123205376	chr7:123205376:T:C	1.85337e-12	-2.59283e-10	-1.06209	6.72507e-05	-2.59283e-10	-1.04588
123205459	chr7:123205459:T:C	9.24376e-12	-2.59283e-10	0.544849	0.000364084	-2.59283e-10	0.643074
123205582	chr7:123205582:A:G	3.07323e-12	-1.70345	1.14708	0.00013692	-1.76828	1.43337
123206174	chr7:123206174:G:GA	1.88104e-12	-2.59283e-10	-1.04727	6.88049e-05	-2.59283e-10	-1.02304
123206266	chr7:123206266:A:G	1.39593e-12	-1.4097	0.0641568	9.46739e-05	-0.618602	-0.0852697
123206280	chr7:123206280:C:T	2.64453e-12	-1.69837	0.991759	0.000119952	-1.76441	1.29719
123206438	chr7:123206438:C:T	1.85693e-12	-2.59283e-10	-1.06018	6.73861e-05	-2.59283e-10	-1.04387
123206473	chr7:123206473:A:G	2.77868e-13	-1.93946	-1.02025	1.15647e-05	-1.96564	-0.840711
123206894	chr7:123206894:C:T	1.85909e-12	-2.59283e-10	-1.05901	6.74682e-05	-2.59283e-10	-1.04265
123206895	chr7:123206895:A:G	1.9209e-12	-2.59283e-10	-1.02631	7.03612e-05	-2.59283e-10	-1.00067
123207007	chr7:123207007:C:T	9.45635e-13	-1.735	-2.60556e-10	2.95455e-05	-1.86838	-2.60556e-10
123207642	chr7:123207642:T:C	3.02928e-12	-2.59283e-10	-0.570775	0.000135398	-2.59283e-10	-0.346092
123207683	chr7:123207683:A:G	1.98023e-12	-2.59283e-10	-0.995885	7.06639e-05	-2.59283e-10	-0.996375
123207784	chr7:123207784:A:G	2.00759e-12	-2.59283e-10	-0.982163	7.75664e-05	-2.59283e-10	-0.903177
123208812	chr7:123208812:C:T	7.43267e-13	-1.9758	-2.60556e-10	3.59503e-05	-1.67217	-2.60556e-10
123209089	chr7:123209089:C:A	1.9209e-12	-2.59283e-10	-1.02631	7.03612e-05	-2.59283e-10	-1.00067
123209174	chr7:123209174:G:T	1.61809e-12	-2.59283e-10	-1.19786	5.69522e-05	-2.59283e-10	-1.2121
123209609	chr7:123209609:T:C	1.91071e-12	-2.59283e-10	-1.03162	6.99641e-05	-2.59283e-10	-1.00633
123209900	chr7:123209900:T:G	1.92326e-12	-2.59283e-10	-1.02508	7.04539e-05	-2.59283e-10	-0.999351
123209943	chr7:123209943:G:A	3.07362e-12	-1.70271	1.14647	0.000136737	-1.76964	1.43339
123210547	chr7:123210547:A:C	1.86238e-12	-2.59283e-10	-1.05724	6.75915e-05	-2.59283e-10	-1.04083
123210688	chr7:123210688:G:A	1.92456e-12	-2.59283e-10	-1.0244	6.87123e-05	-2.59283e-10	-1.02438
123210928	chr7:123210928:T:C	5.42245e-12	-2.59283e-10	0.0114486	0.000341681	-2.59283e-10	0.579567
123210972	chr7:123210972:T:A	1.86634e-12	-2.59283e-10	-1.05512	6.7745e-05	-2.59283e-10	-1.03856
123211552	chr7:123211552:A:G	7.42157e-13	-1.97729	-2.60556e-10	3.64013e-05	-1.65971	-2.60556e-10
123211988	chr7:123211988:T:A	4.3159e-12	-2.59283e-10	-0.216794	0.000168495	-2.59283e-10	-0.127402
123212064	chr7:123212064:A:G	1.93022e-12	-2.59283e-10	-1.02147	7.07344e-05	-2.59283e-10	-0.995378
123212482	chr7:123212482:A:ATG	1.64684e-12	-2.59283e-10	-1.18024	5.88309e-05	-2.59283e-10	-1.17964
123212751	chr7:123212751:A:T	1.4619e-11	-2.59283e-10	1.00322	0.000526309	-2.59283e-10	1.01158
123214396	chr7:123214396:C:G	1.61548e-12	-2.59283e-10	-1.19947	5.84191e-05	-2.59283e-10	-1.18667
123215100	chr7:123215100:C:T	1.33868e-12	-1.38741	-2.60556e-10	4.6751e-05	-1.40947	-2.60556e-10
123215118	chr7:123215118:A:T	1.11079e-11	-2.59283e-10	0.728553	0.000902784	-2.59283e-10	1.55117
123215123	chr7:123215123:C:G	1.09911e-11	-2.59283e-10	0.717987	0.000891306	-2.59283e-10	1.53838
123215163	chr7:123215163:G:T	5.75015e-13	-1.90161	-0.330849	2.27263e-05	-1.93209	-0.198698
123215285	chr7:123215285:C:T	1.39678e-11	-2.59283e-10	0.957655	0.00120191	-2.59283e-10	1.83736
123215605	chr7:123215605:C:T	1.82403e-11	-2.59283e-10	1.22453	0.0017589	-2.59283e-10	2.21813
123215758	chr7:123215758:A:G	2.46745e-11	-2.59283e-10	1.52667	0.00252341	-2.59283e-10	2.57905
123215828	chr7:123215828:A:G	2.69266e-12	-2.59283e-10	-0.688569	8.9554e-05	-2.59283e-10	-0.759469
123216537	chr7:123216537:G:A	2.2557e-11	-2.59283e-10	1.43695	0.00227329	-2.59283e-10	2.47467
123216632	chr7:123216632:T:A	1.82419e-11	-2.59283e-10	1.22462	0.00175215	-2.59283e-10	2.21429
123216898	chr7:123216898:GA:G	7.78479e-12	-0.369217	0.742289	0.000130728	-0.990748	0.609554
123216931	chr7:123216931:G:A	4.11356e-12	-1.84109	1.57628	0.000229201	-1.78983	1.97012
123217196	chr7:123217196:G:A	3.01175e-13	-1.8458	-1.03336	1.43905e-05	-1.6764	-0.911346
123217278	chr7:123217278:C:G	2.17339e-11	-2.59283e-10	1.39977	0.00217578	-2.59283e-10	2.43083
123217606	chr7:123217606:A:G	3.90182e-12	-2.59283e-10	-0.317656	0.000179769	-2.59283e-10	-0.0626362
123217630	chr7:123217630:TA:T	2.11253e-11	-2.59283e-10	1.37137	0.00210392	-2.59283e-10	2.39725
123217704	chr7:123217704:G:A	3.79246e-12	-1.8339	1.48781	0.000210696	-1.78127	1.87737
123217986	chr7:123217986:G:C	2.2026e-11	-2.59283e-10	1.41312	0.00221048	-2.59283e-10	2.44666
123218054	chr7:123218054:T:C	4.69738e-12	-2.59283e-10	-0.132096	0.00028356	-2.59283e-10	0.393113
123218174	chr7:123218174:T:C	1.65536e-12	-2.59283e-10	-1.17508	5.77244e-05	-2.59283e-10	-1.19863
123218556	chr7:123218556:A:G	2.25077e-11	-2.59283e-10	1.43476	0.00226767	-2.59283e-10	2.4722
123218722	chr7:123218722:A:G	3.73444e-12	-1.77535	1.41385	0.000207528	-1.71681	1.79776
123219567	chr7:123219567:C:T	1.99923e-11	-2.59283e-10	1.31625	0.00195267	-2.59283e-10	2.32264
123219676	chr7:123219676:T:G	3.77368e-12	-2.59283e-10	-0.351051	0.000172613	-2.59283e-10	-0.103256
123219845	chr7:123219845:C:T	2.39909e-12	-2.59283e-10	-0.804012	9.65284e-05	-2.59283e-10	-0.684473
123219935	chr7:123219935:C:T	1.80403e-11	-2.59283e-10	1.21351	0.00172873	-2.59283e-10	2.20083
123220255	chr7:123220255:T:C	2.03427e-11	-2.59283e-10	1.33362	0.00201128	-2.59283e-10	2.35222
123220374	chr7:123220374:A:G	1.93012e-11	-2.59283e-10	1.28107	0.00187313	-2.59283e-10	2.28106
123220661	chr7:123220661:G:T	1.5992e-12	-2.59283e-10	-1.2096	5.71636e-05	-2.59283e-10	-1.20839
123220854	chr7:123220854:A:G	5.25049e-12	-2.59283e-10	-0.0207786	0.000203889	-2.59283e-10	0.063266
123221355	chr7:123221355:C:T	1.83803e-11	-0.0642779	1.29646	0.00261555	0.307173	2.30775
123221405	chr7:123221405:G:A	2.12098e-11	-2.59283e-10	1.37536	0.00211105	-2.59283e-10	2.40063
123221601	chr7:123221601:T:A	2.22687e-11	-2.59283e-10	1.42408	0.00223797	-2.59283e-10	2.45901
123221953	chr7:123221953:G:C	7.42137e-13	-1.97732	-2.60556e-10	2.68623e-05	-1.96359	-2.60556e-10
123221962	chr7:123221962:C:T	8.95054e-13	-1.78997	-2.60556e-10	3.12071e-05	-1.81367	-2.60556e-10
123222081	chr7:123222081:G:A	1.90285e-12	-2.59283e-10	-1.03575	7.31733e-05	-2.59283e-10	-0.961479
123222267	chr7:123222267:T:C	2.60475e-13	-1.97201	-1.05234	1.10131e-05	-1.96384	-0.891387
123222471	chr7:123222471:T:C	3.75133e-12	-2.59283e-10	-0.356991	0.000135018	-2.59283e-10	-0.348899
123222657	chr7:123222657:C:T	1.78974e-11	-2.59283e-10	1.20555	0.00172883	-2.59283e-10	2.20089
123222752	chr7:123222752:C:T	2.34314e-12	-0.827609	-2.60556e-10	7.7035e-05	-0.910051	-2.60556e-10
123222933	chr7:123222933:A:G	2.8793e-13	-1.83693	-1.08721	1.35181e-05	-1.66689	-0.983391
123222989	chr7:123222989:TA:T	2.40736e-12	-2.59283e-10	-0.80057	9.68943e-05	-2.59283e-10	-0.68069
123223233	chr7:123223233:A:G	7.28537e-12	-2.59283e-10	0.306768	0.000485608	-2.59283e-10	0.931091
123223242	chr7:123223242:G:T	7.49834e-13	-1.967	-2.60556e-10	2.815e-05	-1.91676	-2.60556e-10
123223719	chr7:123223719:C:T	1.71801e-12	-1.84417	0.706236	8.79538e-05	-1.79532	1.01782
123223871	chr7:123223871:A:G	8.76003e-13	-1.81149	-2.60556e-10	3.82244e-05	-1.61084	-2.60556e-10
123224079	chr7:123224079:C:T	7.6634e-13	-1.94523	-2.60556e-10	3.01213e-05	-1.84908	-2.60556e-10
123224083	chr7:123224083:A:T	1.72441e-12	-1.8071	0.672887	8.83131e-05	-1.75512	0.981696
123224198	chr7:123224198:C:A	4.3162e-12	-2.59283e-10	-0.216724	0.000255649	-2.59283e-10	0.289496
123224272	chr7:123224272:A:G	3.30945e-12	-1.80585	1.32353	0.000188685	-1.74925	1.73502
123224334	chr7:123224334:C:T	2.3914e-13	-1.95876	-1.15104	9.67799e-06	-1.94643	-1.03803
123224375	chr7:123224375:T:C	1.52337e-12	-1.79942	0.541243	7.71763e-05	-1.74636	0.838145
123224378	chr7:123224378:C:T	7.43594e-13	-1.97536	-2.60556e-10	2.66581e-05	-1.97122	-2.60556e-10
123224510	chr7:123224510:G:A	2.68017e-12	-2.59283e-10	-0.693221	0.000117464	-2.59283e-10	-0.488176
123224528	chr7:123224528:G:T	1.69747e-12	-2.59283e-10	-1.14996	6.31641e-05	-2.59283e-10	-1.10857
123224583	chr7:123224583:T:C	1.10682e-12	-1.57761	-2.60556e-10	3.63538e-05	-1.66101	-2.60556e-10
123224682	chr7:123224682:A:C	5.3016e-12	-2.59283e-10	-0.0110904	0.000273801	-2.59283e-10	0.358092
123224726	chr7:123224726:A:G	5.32356e-12	-2.59283e-10	-0.00695723	0.000275112	-2.59283e-10	0.36287
123224765	chr7:123224765:AT:A	1.68518e-12	-1.84007	0.682837	8.61696e-05	-1.79068	0.992691
123224870	chr7:123224870:C:A	1.56507e-12	-1.85074	0.61957	7.94274e-05	-1.80286	0.923394
123225220	chr7:123225220:T:C	1.58972e-12	-1.85327	0.637727	8.09584e-05	-1.80605	0.945671
123225895	chr7:123225895:C:T	1.76241e-12	-1.11242	-2.60556e-10	5.56522e-05	-1.23519	-2.60556e-10
123225961	chr7:123225961:A:T	1.53928e-12	-1.85871	0.610931	7.81037e-05	-1.81224	0.915963
123226108	chr7:123226108:G:T	1.69153e-12	-2.59283e-10	-1.15346	5.77512e-05	-2.59283e-10	-1.19817
123226173	chr7:123226173:T:C	1.99477e-12	-2.59283e-10	-0.988572	7.10926e-05	-2.59283e-10	-0.990327
123226409	chr7:123226409:T:C	2.7934e-11	-2.59283e-10	1.65074	0.00280371	-2.59283e-10	2.68439
123226738	chr7:123226738:C:T	3.37721e-12	-2.59283e-10	-0.462051	0.000128313	-2.59283e-10	-0.399841
123226872	chr7:123226872:TA:T	1.57239e-12	-1.83694	0.610438	7.98883e-05	-1.78703	0.913345
123226877	chr7:123226877:G:T	1.59328e-12	-1.83638	0.62308	8.10279e-05	-1.78651	0.926994
123227098	chr7:123227098:A:AT	2.66292e-11	-2.59283e-10	1.60291	0.00265114	-2.59283e-10	2.62844
123227159	chr7:123227159:T:A	2.63662e-13	-1.97263	-1.03956	1.12151e-05	-1.96481	-0.872234
123227319	chr7:123227319:T:C	2.72697e-11	-2.59283e-10	1.62668	0.00272599	-2.59283e-10	2.65628
123227380	chr7:123227380:G:A	1.27692e-11	-0.648415	1.51635	0.00175936	-0.284132	2.50253
123227564	chr7:123227564:C:T	1.73212e-11	-2.59283e-10	1.17283	0.001663	-2.59283e-10	2.16207
123227637	chr7:123227637:T:A	2.78106e-11	-2.59283e-10	1.64632	0.00278917	-2.59283e-10	2.67919
123227844	chr7:123227844:G:C	2.76212e-11	-2.59283e-10	1.63948	0.00276748	-2.59283e-10	2.67138
123228090	chr7:123228090:G:A	3.36742e-12	-1.82627	1.36131	0.000185613	-1.77223	1.74159
123228185	chr7:123228185:T:C	2.63885e-13	-1.96896	-1.04238	1.12145e-05	-1.95912	-0.877981
123228266	chr7:123228266:G:A	2.59857e-13	-1.97021	-1.05651	1.09787e-05	-1.96093	-0.897424
123228277	chr7:123228277:T:C	2.59835e-13	-1.97012	-1.05668	1.09755e-05	-1.96087	-0.897776
123228278	chr7:123228278:G:A	1.63796e-12	-1.18565	-2.60556e-10	4.88713e-05	-1.36512	-2.60556e-10
123228300	chr7:123228300:T:C	2.40776e-13	-1.97271	-1.13027	9.81398e-06	-1.96479	-1.00571
123228439	chr7:123228439:G:C	2.0683e-12	-1.82915	0.876774	0.000108137	-1.77733	1.20642
123228625	chr7:123228625:C:T	1.54898e-12	-1.82759	0.586085	7.86699e-05	-1.77608	0.887031
123228996	chr7:123228996:T:C	2.42642e-11	-2.59283e-10	1.5099	0.00238109	-2.59283e-10	2.521
123229177	chr7:123229177:G:A	1.57151e-12	-1.83835	0.611282	7.98631e-05	-1.78816	0.914164
123229683	chr7:123229683:A:C	3.43784e-12	-1.79416	1.34991	0.000189733	-1.73759	1.7289
123229890	chr7:123229890:C:A	2.75027e-11	-2.59283e-10	1.63518	0.00275297	-2.59283e-10	2.66613
123230004	chr7:123230004:A:G	2.56581e-13	-1.96722	-1.0722	1.07821e-05	-1.95662	-0.919803
123230008	chr7:123230008:G:A	2.5939e-13	-1.96869	-1.05984	1.09529e-05	-1.95869	-0.902008
123230115	chr7:123230115:T:C	3.31599e-12	-2.59283e-10	-0.480345	0.000149063	-2.59283e-10	-0.249941
123230292	chr7:123230292:T:C	2.28046e-12	-2.59283e-10	-0.854724	9.11099e-05	-2.59283e-10	-0.742243
123230720	chr7:123230720:C:T	1.60194e-12	-1.83991	0.632024	8.13164e-05	-1.79087	0.934908
123230827	chr7:123230827:G:A	1.59092e-12	-1.82743	0.612642	8.09881e-05	-1.77588	0.915875
123231225	chr7:123231225:C:T	2.67194e-11	-2.59283e-10	1.60629	0.00266296	-2.59283e-10	2.63288
123231288	chr7:123231288:T:C	3.83542e-12	-2.59283e-10	-0.33482	0.000220439	-2.59283e-10	0.141311
123231330	chr7:123231330:G:A	1.55298e-12	-1.84126	0.60233	7.88472e-05	-1.79146	0.904664
123231550	chr7:123231550:T:C	2.74185e-11	-2.59283e-10	1.63212	0.00274425	-2.59283e-10	2.66295
123231623	chr7:123231623:T:G	2.62459e-13	-1.95667	-1.06009	1.11191e-05	-1.94336	-0.902289
123231692	chr7:123231692:G:T	2.61303e-11	-2.59283e-10	1.58399	0.00259412	-2.59283e-10	2.60669
123231761	chr7:123231761:C:T	2.55861e-11	-2.59283e-10	1.56295	0.00253147	-2.59283e-10	2.58224
123231779	chr7:123231779:TTC:T	2.58978e-11	-2.59283e-10	1.57506	0.00256746	-2.59283e-10	2.59636
123231955	chr7:123231955:G:A	2.49997e-11	-2.59283e-10	1.53976	0.00246375	-2.59283e-10	2.55513
123232225	chr7:123232225:C:T	2.04575e-12	-2.59283e-10	-0.963336	7.29026e-05	-2.59283e-10	-0.965186
123232253	chr7:123232253:G:T	5.03385e-12	-2.59283e-10	-0.062914	0.000258014	-2.59283e-10	0.298705
123232280	chr7:123232280:C:G	1.9806e-12	-1.78574	0.790042	0.000103537	-1.72724	1.11286
123232316	chr7:123232316:A:G	2.65017e-11	-2.59283e-10	1.59811	0.00263448	-2.59283e-10	2.62213
123232346	chr7:123232346:C:A	2.28356e-12	-2.59283e-10	-0.853366	9.12069e-05	-2.59283e-10	-0.741179
123232367	chr7:123232367:T:C	2.43037e-11	-2.59283e-10	1.51153	0.00238219	-2.59283e-10	2.52147
123232449	chr7:123232449:T:C	2.47444e-11	-2.59283e-10	1.5295	0.0024323	-2.59283e-10	2.54228
123232638	chr7:123232638:A:G	1.55085e-12	-1.7599	0.519608	7.88148e-05	-1.70183	0.814616
123232768	chr7:123232768:A:G	2.62007e-12	-2.59283e-10	-0.715901	0.000114442	-2.59283e-10	-0.51424
123233347	chr7:123233347:T:C	5.15386e-12	-1.79912	1.75976	0.000307321	-1.73912	2.2127
123233363	chr7:123233363:A:G	2.5688e-11	-2.59283e-10	1.56692	0.00254161	-2.59283e-10	2.58624
123233485	chr7:123233485:C:T	1.67649e-12	-2.59283e-10	-1.1624	5.82254e-05	-2.59283e-10	-1.18999
123233611	chr7:123233611:C:T	1.8933e-12	-1.79798	0.757199	9.8557e-05	-1.74147	1.07779
123233648	chr7:123233648:G:A	2.60051e-11	-2.59283e-10	1.57919	0.00257831	-2.59283e-10	2.60058
123233697	chr7:123233697:G:A	2.53512e-11	-2.59283e-10	1.55373	0.00250269	-2.59283e-10	2.57081
123234198	chr7:123234198:A:C	3.04517e-12	-0.367601	-0.197942	0.000397983	0.779916	-0.0478159
123235072	chr7:123235072:T:C	2.07475e-12	-2.59283e-10	-0.949258	7.4563e-05	-2.59283e-10	-0.942666
123235377	chr7:123235377:G:T	4.44359e-12	-1.8145	1.62686	0.000249385	-1.75885	2.02353
123235589	chr7:123235589:G:A	3.68631e-12	-2.59283e-10	-0.374473	0.000168941	-2.59283e-10	-0.124763
123235785	chr7:123235785:A:T	1.59348e-12	-2.59283e-10	-1.21318	5.66812e-05	-2.59283e-10	-1.21687
123236364	chr7:123236364:G:A	2.91703e-13	-1.87494	-1.03618	1.03779e-05	-1.90328	-1.01135
123236569	chr7:123236569:T:C	1.04044e-12	-1.49348	-0.145972	7.25669e-05	-0.692945	-0.276856
123237583	chr7:123237583:G:A	7.42889e-13	-1.52015	-0.456159	2.46309e-05	-1.39042	-0.659893
123237664	chr7:123237664:T:C	3.3804e-12	-2.59283e-10	-0.461106	0.000129488	-2.59283e-10	-0.390725
123237979	chr7:123237979:T:C	2.36742e-13	-1.94101	-1.17888	9.41122e-06	-1.92614	-1.08626
123238405	chr7:123238405:T:G	3.31548e-13	-1.67968	-1.10341	1.63423e-05	-1.45613	-1.00442
123239512	chr7:123239512:A:G	2.14485e-12	-2.59283e-10	-0.916032	8.41492e-05	-2.59283e-10	-0.821719
123239596	chr7:123239596:C:T	2.62544e-13	-1.9135	-1.10293	1.09606e-05	-1.89428	-0.965727
123239884	chr7:123239884:T:G	7.48179e-13	-1.96921	-2.60556e-10	2.6495e-05	-1.97735	-2.60556e-10
123241694	chr7:123241694:C:A	1.6167e-12	-2.59283e-10	-1.19871	5.76332e-05	-2.59283e-10	-1.20021
123241701	chr7:123241701:T:TAATAATAATAATATAATATAAAATATATATATATATTTTATATATAATATAA	1.61664e-12	-2.59283e-10	-1.19875	5.7631e-05	-2.59283e-10	-1.20025
123242282	chr7:123242282:C:T	2.47758e-12	-2.59283e-10	-0.771818	0.000107213	-2.59283e-10	-0.579492
123243053	chr7:123243053:G:C	1.86964e-12	-2.59283e-10	-1.05335	6.65826e-05	-2.59283e-10	-1.05587
123243236	chr7:123243236:T:G	2.25952e-12	-2.59283e-10	-0.863949	9.58755e-05	-2.59283e-10	-0.691259
123243955	chr7:123243955:T:C	2.01957e-12	-2.59283e-10	-0.976216	7.35956e-05	-2.59283e-10	-0.955725
123244001	chr7:123244001:T:C	4.05786e-12	-2.59283e-10	-0.278444	0.000156068	-2.59283e-10	-0.204016
123244906	chr7:123244906:G:C	3.99473e-12	-2.59283e-10	-0.294124	0.000185176	-2.59283e-10	-0.0330051
123244997	chr7:123244997:C:G	4.48258e-12	-2.59283e-10	-0.178901	0.00016998	-2.59283e-10	-0.118632
123245567	chr7:123245567:A:G	2.89514e-12	-2.59283e-10	-0.616065	0.000120734	-2.59283e-10	-0.460721
123245993	chr7:123245993:T:C	2.3366e-13	-1.94541	-1.18758	8.30493e-06	-1.95988	-1.17759
123246047	chr7:123246047:G:A	3.22785e-12	-2.59283e-10	-0.507283	0.000122529	-2.59283e-10	-0.445966
123246374	chr7:123246374:C:T	1.73814e-12	-2.59283e-10	-1.12628	6.17497e-05	-2.59283e-10	-1.13122
123246620	chr7:123246620:A:G	3.57704e-12	-2.59283e-10	-0.404565	0.000136805	-2.59283e-10	-0.335754
123246835	chr7:123246835:A:C	2.15152e-12	-2.59283e-10	-0.912926	7.61636e-05	-2.59283e-10	-0.921427
123246933	chr7:123246933:T:C	5.44299e-13	-1.10479	-1.18256	2.47301e-05	-0.876183	-1.17011
123246999	chr7:123246999:G:C	1.94477e-12	-2.59283e-10	-1.01396	6.99453e-05	-2.59283e-10	-1.0066
123247107	chr7:123247107:C:T	2.06194e-12	-2.59283e-10	-0.955453	8.58717e-05	-2.59283e-10	-0.801456
123247250	chr7:123247250:C:T	2.06817e-12	-2.59283e-10	-0.952434	7.3255e-05	-2.59283e-10	-0.960364
123247634	chr7:123247634:A:G	2.0854e-12	-2.59283e-10	-0.944139	7.40683e-05	-2.59283e-10	-0.949322
123247772	chr7:123247772:A:G	2.76469e-13	-1.82538	-1.13938	8.75958e-06	-1.97241	-1.11175
123248244	chr7:123248244:T:C	4.39762e-12	-0.198036	-2.60556e-10	0.000163318	-0.15861	-2.60556e-10
123248429	chr7:123248429:T:C	5.5217e-12	-2.59283e-10	0.0295859	0.000212379	-2.59283e-10	0.104063
123248573	chr7:123248573:G:A	2.47894e-13	-1.94536	-1.12849	9.79937e-06	-1.83368	-1.13831
123249126	chr7:123249126:C:T	4.4151e-12	-2.59283e-10	-0.194069	0.00020734	-2.59283e-10	0.0800478
123249281	chr7:123249281:A:T	2.72603e-13	-1.76455	-1.21429	7.86572e-06	-1.97722	-1.21458
123249488	chr7:123249488:T:C	1.02091e-12	-1.65841	-2.60556e-10	7.35471e-05	-0.956385	-2.60556e-10
123249646	chr7:123249646:A:G	4.13511e-13	-1.73672	-0.825454	1.31579e-05	-1.82482	-0.852463
123249903	chr7:123249903:ATAT:A	3.30376e-12	-2.59283e-10	-0.484038	0.000119278	-2.59283e-10	-0.472857
123250110	chr7:123250110:T:C	2.71875e-13	-1.86904	-1.11248	9.09622e-06	-1.96075	-1.0857
123250412	chr7:123250412:G:A	3.0018e-12	-2.59283e-10	-0.579889	0.000105264	-2.59283e-10	-0.597838
123250736	chr7:123250736:A:G	2.17653e-12	-2.59283e-10	-0.901368	7.73024e-05	-2.59283e-10	-0.906585
123250756	chr7:123250756:A:G	2.1006e-12	-2.59283e-10	-0.936877	8.7916e-05	-2.59283e-10	-0.777929
123250920	chr7:123250920:G:C	2.4763e-13	-1.94337	-1.13155	9.81275e-06	-1.82943	-1.1412
123250991	chr7:123250991:C:T	2.4675e-13	-1.9428	-1.13568	9.78713e-06	-1.8282	-1.14504
123251255	chr7:123251255:G:T	2.45599e-13	-1.94333	-1.13982	9.73902e-06	-1.82921	-1.14896
123251322	chr7:123251322:G:A	2.19705e-12	-2.59283e-10	-0.891984	8.03204e-05	-2.59283e-10	-0.868287
123251363	chr7:123251363:T:C	2.1356e-12	-2.59283e-10	-0.92035	8.97085e-05	-2.59283e-10	-0.757745
123251520	chr7:123251520:G:C	7.45037e-13	-1.97342	-2.60556e-10	2.69916e-05	-1.95878	-2.60556e-10
123251626	chr7:123251626:G:A	6.00201e-12	0.112995	-2.60556e-10	0.000150016	-0.243571	-2.60556e-10
123252004	chr7:123252004:A:C	2.50411e-13	-1.88121	-1.18254	8.43944e-06	-1.95502	-1.16637
123252026	chr7:123252026:T:A	2.65159e-12	-1.53666	0.832717	0.000104649	-1.65072	1.04702
123252144	chr7:123252144:A:G	1.2815e-12	-1.51373	0.0826592	4.99435e-05	-1.62837	0.284948
123252224	chr7:123252224:A:G	3.55162e-13	-1.75058	-0.963698	1.14179e-05	-1.83397	-0.985158
123252285	chr7:123252285:A:G	2.88519e-13	-1.91818	-1.00391	1.2098e-05	-1.77488	-0.986391
123252856	chr7:123252856:T:C	3.62563e-13	-1.75351	-0.940145	1.07237e-05	-1.97667	-0.905184
123253422	chr7:123253422:C:G	3.04501e-12	-0.565595	-2.60556e-10	0.000114011	-0.518014	-2.60556e-10
123253843	chr7:123253843:C:A	2.31757e-13	-1.93241	-1.20875	8.48456e-06	-1.91659	-1.19947
123254095	chr7:123254095:T:C	2.39583e-13	-1.91888	-1.18907	8.58057e-06	-1.93036	-1.17445
123254152	chr7:123254152:G:T	3.07555e-12	-0.555615	-2.60556e-10	9.39271e-05	-0.711791	-2.60556e-10
123254414	chr7:123254414:A:G	2.49302e-13	-1.86799	-1.2002	8.21967e-06	-1.96005	-1.18773
123254453	chr7:123254453:A:G	2.34951e-13	-1.9143	-1.21318	8.27474e-06	-1.93465	-1.20645
123255254	chr7:123255254:C:A	3.91795e-13	-1.78146	-0.834661	1.25062e-05	-1.86093	-0.867153
123255796	chr7:123255796:G:A	6.03757e-12	-1.85547	1.97437	0.000509804	-1.45046	2.43017
123255897	chr7:123255897:T:C	1.58884e-12	-2.59283e-10	-1.2161	5.67616e-05	-2.59283e-10	-1.21545
123255913	chr7:123255913:G:A	5.10118e-12	-1.84346	1.79383	0.000428955	-1.42492	2.23196
123256001	chr7:123256001:A:G	2.8079e-13	-1.8456	-1.10365	9.1454e-06	-1.96782	-1.07324
123256028	chr7:123256028:C:T	1.65404e-11	-1.90328	3.02998	0.00138094	-1.56711	3.54332
123256234	chr7:123256234:G:A	3.17358e-13	-1.77014	-1.05669	1.28089e-05	-1.71637	-0.987794
123256329	chr7:123256329:G:A	1.55697e-11	-1.91997	2.9862	0.00128904	-1.60842	3.51576
123256361	chr7:123256361:G:C	1.53328e-11	-1.91832	2.96921	0.00127152	-1.60414	3.4978
123256366	chr7:123256366:A:G	1.47602e-11	-1.91781	2.93065	0.00122194	-1.60298	3.45686
123256406	chr7:123256406:T:C	1.76534e-12	-2.59283e-10	-1.11076	6.12981e-05	-2.59283e-10	-1.13856
123256533	chr7:123256533:T:C	1.6099e-12	-2.59283e-10	-1.20293	5.74113e-05	-2.59283e-10	-1.20407
123256702	chr7:123256702:C:T	1.55337e-11	-1.93622	3.00013	0.00125387	-1.65196	3.53165
123256826	chr7:123256826:T:A	2.34019e-12	-1.91891	1.09004	0.000180652	-1.59302	1.53528
123256829	chr7:123256829:T:C	1.55294e-11	-1.92563	2.98927	0.00127571	-1.62329	3.52024
123256909	chr7:123256909:A:G	9.99086e-13	-1.5924	-0.0876129	5.03155e-05	-1.53864	0.202646
123257299	chr7:123257299:A:G	4.79499e-12	-2.59283e-10	-0.111529	0.000173644	-2.59283e-10	-0.0973032
123257347	chr7:123257347:A:G	1.50586e-11	-1.93299	2.96584	0.00122066	-1.64285	3.49569
123257399	chr7:123257399:T:C	3.4438e-12	-2.59283e-10	-0.442525	0.000121016	-2.59283e-10	-0.458389
123258785	chr7:123258785:G:C	2.2474e-12	-1.91558	1.04626	0.000173484	-1.58459	1.48637
123258862	chr7:123258862:A:G	3.33917e-12	-2.59283e-10	-0.473378	0.000120153	-2.59283e-10	-0.465541
123258912	chr7:123258912:G:A	2.14953e-12	-1.93196	1.01811	0.000161069	-1.62802	1.45554
123259147	chr7:123259147:TTATAA:T	1.60573e-12	-2.59283e-10	-1.20552	5.72723e-05	-2.59283e-10	-1.20649
123259346	chr7:123259346:C:A	2.02311e-12	-2.59283e-10	-0.974464	7.51106e-05	-2.59283e-10	-0.935349
123259522	chr7:123259522:G:A	2.18635e-12	-1.46575	0.568887	8.10408e-05	-1.60099	0.741637
123259547	chr7:123259547:T:C	1.6194e-12	-2.59283e-10	-1.19705	5.88482e-05	-2.59283e-10	-1.17935
123259770	chr7:123259770:T:C	4.44556e-12	-2.59283e-10	-0.187193	0.000160927	-2.59283e-10	-0.173359
123259920	chr7:123259920:C:CA	1.99054e-12	-2.59283e-10	-0.990693	8.20239e-05	-2.59283e-10	-0.847299
123260562	chr7:123260562:C:G	5.29447e-13	-1.8477	-0.467327	3.235e-05	-1.4925	-0.285198
123260737	chr7:123260737:G:T	1.9364e-12	-1.92622	0.907953	0.000145025	-1.61238	1.33498
123261043	chr7:123261043:T:C	1.98863e-12	-1.49269	0.501034	7.38023e-05	-1.62344	0.670524
123261187	chr7:123261187:A:G	2.04886e-12	-1.9242	0.962382	0.000154828	-1.60686	1.39486
123261443	chr7:123261443:A:AAAG	1.58957e-12	-2.59283e-10	-1.21564	5.67363e-05	-2.59283e-10	-1.2159
123261484	chr7:123261484:C:T	1.40915e-11	-1.90748	2.87396	0.00117958	-1.57797	3.39657
123262101	chr7:123262101:C:T	8.33148e-13	-0.937439	-0.924205	3.11782e-05	-0.894067	-0.920522
123262547	chr7:123262547:A:G	1.94176e-12	-2.59283e-10	-1.0155	7.07194e-05	-2.59283e-10	-0.99559
123262741	chr7:123262741:T:A	1.39734e-11	-2.59283e-10	0.958053	0.000615247	-2.59283e-10	1.16771
123263516	chr7:123263516:G:T	2.72759e-13	-1.82084	-1.15742	1.12783e-05	-1.71975	-1.11168
123263909	chr7:123263909:A:G	1.59343e-12	-2.59283e-10	-1.21321	5.75802e-05	-2.59283e-10	-1.20113
123264044	chr7:123264044:T:TC	1.97393e-12	-2.59283e-10	-0.999071	7.05025e-05	-2.59283e-10	-0.998662
123264179	chr7:123264179:G:A	7.12343e-12	-2.59283e-10	0.284289	0.000261842	-2.59283e-10	0.313429
123264924	chr7:123264924:A:G	1.78812e-11	-2.59283e-10	1.20465	0.000799773	-2.59283e-10	1.43002
123264950	chr7:123264950:G:A	1.38529e-12	-1.35319	-2.60556e-10	4.39493e-05	-1.47127	-2.60556e-10
123265129	chr7:123265129:C:T	3.25004e-12	-2.59283e-10	-0.500431	0.000135129	-2.59283e-10	-0.348079
123265858	chr7:123265858:A:G	1.82834e-12	-2.59283e-10	-1.07569	6.5375e-05	-2.59283e-10	-1.07417
123265945	chr7:123265945:C:T	7.12652e-12	-2.59283e-10	0.284723	0.000261954	-2.59283e-10	0.313858
123266078	chr7:123266078:G:A	9.93563e-13	-1.68556	-2.60556e-10	3.44631e-05	-1.71442	-2.60556e-10
123266128	chr7:123266128:G:A	1.84695e-12	-2.59283e-10	-1.06557	6.80567e-05	-2.59283e-10	-1.03397
123266423	chr7:123266423:C:T	4.02984e-13	-1.91487	-0.673091	1.66839e-05	-1.97278	-0.467084
123266593	chr7:123266593:G:C	3.0349e-12	-2.59283e-10	-0.568921	0.000106734	-2.59283e-10	-0.583975
123267054	chr7:123267054:T:A	8.51137e-13	-1.95735	0.117072	5.27484e-05	-1.7003	0.411524
123267143	chr7:123267143:A:G	2.44687e-12	-0.784289	-2.60556e-10	0.000114983	-0.509528	-2.60556e-10
123267231	chr7:123267231:A:G	1.59071e-11	-2.59283e-10	1.08767	0.000707533	-2.59283e-10	1.30747
123267261	chr7:123267261:G:T	2.40046e-12	-2.59283e-10	-0.803442	9.18296e-05	-2.59283e-10	-0.734376
123267394	chr7:123267394:C:T	4.28861e-13	-1.7026	-0.823122	1.29371e-05	-1.9766	-0.717604
123267449	chr7:123267449:C:T	1.89903e-12	-2.59283e-10	-1.03776	6.78263e-05	-2.59283e-10	-1.03736
123267702	chr7:123267702:A:AG	1.59048e-12	-2.59283e-10	-1.21506	5.73392e-05	-2.59283e-10	-1.20533
123267755	chr7:123267755:T:C	1.90202e-12	-2.59283e-10	-1.03618	7.73962e-05	-2.59283e-10	-0.905373
123268025	chr7:123268025:A:G	5.86232e-13	-1.2645	-0.948637	1.86328e-05	-1.43511	-0.894276
123268091	chr7:123268091:G:T	1.09201e-11	-2.59283e-10	0.711505	0.000388778	-2.59283e-10	0.708698
123268176	chr7:123268176:A:G	3.34309e-13	-1.55857	-1.21622	1.04581e-05	-1.69906	-1.20787
123268234	chr7:123268234:A:C	3.1579e-12	-2.59283e-10	-0.529193	0.00013079	-2.59283e-10	-0.38072
123268362	chr7:123268362:A:G	4.30666e-12	-2.59283e-10	-0.218938	0.00020948	-2.59283e-10	0.0903191
123268373	chr7:123268373:TAA:T	2.10006e-12	-0.937136	-2.60556e-10	7.94175e-05	-0.879591	-2.60556e-10
123268473	chr7:123268473:T:TACCC	4.24532e-13	-1.90991	-0.625954	2.21938e-05	-1.77628	-0.378222
123269081	chr7:123269081:A:G	2.75174e-12	-2.59283e-10	-0.666868	9.72804e-05	-2.59283e-10	-0.676713
123269418	chr7:123269418:C:T	1.90053e-12	-2.59283e-10	-1.03697	6.78795e-05	-2.59283e-10	-1.03658
123269553	chr7:123269553:G:A	1.62124e-12	-2.59283e-10	-1.19591	5.78056e-05	-2.59283e-10	-1.19722
123270383	chr7:123270383:C:T	1.09687e-11	-2.59283e-10	0.715942	0.000390514	-2.59283e-10	0.713154
123270795	chr7:123270795:C:G	3.85292e-13	-1.751	-0.881859	1.20367e-05	-1.9767	-0.789644
123271050	chr7:123271050:T:C	2.37334e-13	-1.96091	-1.15648	8.1461e-06	-1.97562	-1.18115
123271240	chr7:123271240:T:A	1.05555e-11	-2.59283e-10	0.677547	0.0003758	-2.59283e-10	0.674747
123271503	chr7:123271503:C:A	2.99042e-12	-2.59283e-10	-0.583687	0.000123195	-2.59283e-10	-0.440538
123271781	chr7:123271781:C:T	1.0426e-11	-2.59283e-10	0.665203	0.000371187	-2.59283e-10	0.662396
123272685	chr7:123272685:T:A	4.39594e-13	-1.71343	-0.78757	1.34346e-05	-1.97723	-0.67925
123272936	chr7:123272936:G:A	6.82022e-13	-1.67771	-0.384088	2.06248e-05	-1.97449	-0.253328
123273170	chr7:123273170:T:C	3.05136e-12	-2.59283e-10	-0.563513	0.000125928	-2.59283e-10	-0.4186
123274099	chr7:123274099:A:AT	5.89446e-13	-1.00622	-1.20145	2.11936e-05	-1.0114	-1.18921
123274189	chr7:123274189:G:A	5.97811e-13	-1.34092	-0.852657	1.87531e-05	-1.49768	-0.825273
123274190	chr7:123274190:C:G	3.44786e-12	-2.59283e-10	-0.441346	0.000144122	-2.59283e-10	-0.283647
123274695	chr7:123274695:C:T	1.60252e-12	-2.59283e-10	-1.20752	5.8195e-05	-2.59283e-10	-1.19051
123275190	chr7:123275190:C:T	3.15345e-12	-2.59283e-10	-0.530602	0.000110852	-2.59283e-10	-0.546114
123275401	chr7:123275401:G:A	2.00148e-12	-1.57247	0.587257	0.000104757	-1.71906	1.1164
123275511	chr7:123275511:A:G	4.01697e-13	-1.72257	-0.86859	1.46971e-05	-1.83786	-0.728798
123275658	chr7:123275658:C:T	5.00125e-13	-1.51126	-0.860735	1.67684e-05	-1.65604	-0.778779
123275728	chr7:123275728:A:G	4.92671e-11	-2.59283e-10	2.21816	0.00202757	-2.59283e-10	2.36029
123275894	chr7:123275894:A:G	8.75867e-12	-2.59283e-10	0.490944	0.000345816	-2.59283e-10	0.591596
123276243	chr7:123276243:G:T	1.57955e-12	-1.82057	0.598608	7.30064e-05	-1.24963	0.285865
123276278	chr7:123276278:C:T	4.57641e-12	-2.59283e-10	-0.158186	0.000218742	-2.59283e-10	0.133581
123276465	chr7:123276465:G:A	3.02585e-12	-2.59283e-10	-0.571907	0.000106419	-2.59283e-10	-0.586925
123276766	chr7:123276766:C:T	5.16293e-13	-1.5039	-0.836285	1.73321e-05	-1.65025	-0.751498
123276883	chr7:123276883:G:A	5.01255e-13	-1.50558	-0.864161	1.67768e-05	-1.65182	-0.782489
123276933	chr7:123276933:T:TC	3.02343e-12	-2.59283e-10	-0.572707	0.000106336	-2.59283e-10	-0.587709
123276984	chr7:123276984:C:T	4.19193e-12	-2.59283e-10	-0.245939	0.00019806	-2.59283e-10	0.0342614
123277006	chr7:123277006:G:A	3.84236e-13	-1.91723	-0.718369	1.97027e-05	-1.78614	-0.487419
123277549	chr7:123277549:C:T	4.97779e-13	-1.52479	-0.85191	1.67421e-05	-1.66752	-0.76887
123277671	chr7:123277671:T:C	4.81572e-13	-1.53337	-0.87643	1.61769e-05	-1.6745	-0.796225
123277902	chr7:123277902:A:G	1.42791e-11	-2.59283e-10	0.979696	0.00078132	-2.59283e-10	1.40667
123278014	chr7:123278014:G:A	4.998e-13	-1.50575	-0.866901	1.67296e-05	-1.65151	-0.78562
123278195	chr7:123278195:A:C	3.56123e-13	-1.49934	-1.21223	1.11337e-05	-1.64581	-1.19852
123278344	chr7:123278344:A:G	1.71098e-12	-2.59283e-10	-1.14204	6.24463e-05	-2.59283e-10	-1.12
123278582	chr7:123278582:CTT:C	5.79725e-13	-1.31949	-0.904814	1.80711e-05	-1.47935	-0.880642
123278714	chr7:123278714:G:A	4.95542e-13	-1.4878	-0.893405	1.6225e-05	-1.63568	-0.832078
123278764	chr7:123278764:C:T	3.0349e-12	-2.59283e-10	-0.568921	0.000106734	-2.59283e-10	-0.583975
123279082	chr7:123279082:G:T	4.89675e-13	-1.53278	-0.860331	1.64733e-05	-1.67395	-0.77862
123279236	chr7:123279236:C:T	7.84257e-12	-2.59283e-10	0.380466	0.000288322	-2.59283e-10	0.409768
123279344	chr7:123279344:A:G	5.15479e-13	-1.5064	-0.835363	1.72295e-05	-1.65676	-0.750925
123279826	chr7:123279826:A:C	1.29658e-12	-1.41937	-2.60556e-10	3.59343e-05	-1.67262	-2.60556e-10
123280059	chr7:123280059:A:T	1.82449e-12	-2.59283e-10	-1.0778	7.32625e-05	-2.59283e-10	-0.960262
123280612	chr7:123280612:C:T	4.84624e-13	-1.51303	-0.890456	1.62042e-05	-1.65688	-0.812162
123280982	chr7:123280982:C:T	7.49196e-13	-1.96785	-2.60556e-10	2.65031e-05	-1.97705	-2.60556e-10
123281252	chr7:123281252:A:G	1.85528e-12	-2.59283e-10	-1.06107	6.30495e-05	-2.59283e-10	-1.11039
123281878	chr7:123281878:T:C	8.32558e-13	-1.86235	-2.60556e-10	3.53545e-05	-1.68888	-2.60556e-10
123282612	chr7:123282612:T:C	2.5e-12	-2.59283e-10	-0.762811	8.68577e-05	-2.59283e-10	-0.790039
123282873	chr7:123282873:T:C	2.96509e-13	-1.82172	-1.07306	3.35597e-05	-0.743267	-0.997717
123283378	chr7:123283378:CTTTGAG:C	4.64831e-13	-1.28896	-1.15622	1.28355e-05	-1.553	-1.14909
123283382	chr7:123283382:G:C	2.50938e-12	-2.59283e-10	-0.759063	8.81161e-05	-2.59283e-10	-0.775655
123283468	chr7:123283468:T:A	3.75591e-13	-1.71544	-0.942919	1.18098e-05	-1.9317	-0.85368
123283571	chr7:123283571:G:A	8.43519e-12	-2.59283e-10	0.453312	0.000446971	-2.59283e-10	0.848184
123283798	chr7:123283798:T:C	1.59627e-12	-2.59283e-10	-1.21143	5.81869e-05	-2.59283e-10	-1.19065
123284389	chr7:123284389:A:G	3.68193e-13	-1.46139	-1.21686	1.05503e-05	-1.68125	-1.21691
123284464	chr7:123284464:A:G	1.25102e-12	-1.5347	0.0795641	8.92359e-05	-1.22455	0.461518
123284485	chr7:123284485:T:C	1.14808e-12	-1.541	-2.60556e-10	3.17491e-05	-1.79644	-2.60556e-10
123286889	chr7:123286889:A:G	1.79595e-12	-2.59283e-10	-1.09357	6.46264e-05	-2.59283e-10	-1.08569
123287562	chr7:123287562:C:T	2.8353e-12	-2.59283e-10	-0.636951	0.000115994	-2.59283e-10	-0.500775
123287595	chr7:123287595:A:G	3.99319e-13	-1.4583	-1.13879	1.01766e-05	-1.79333	-1.14089
123288231	chr7:123288231:G:A	2.94329e-13	-1.82792	-1.07424	3.28524e-05	-0.761516	-1.00077
123288800	chr7:123288800:G:T	1.90183e-12	-2.59283e-10	-1.03629	6.88023e-05	-2.59283e-10	-1.02307
123289091	chr7:123289091:G:T	2.2012e-12	-2.59283e-10	-0.890098	7.38475e-05	-2.59283e-10	-0.952308
123289488	chr7:123289488:G:A	1.69877e-12	-2.59283e-10	-1.1492	6.15184e-05	-2.59283e-10	-1.13497
123289615	chr7:123289615:A:G	3.42432e-12	-2.59283e-10	-0.448197	0.00015476	-2.59283e-10	-0.212437
123289961	chr7:123289961:A:G	9.24278e-12	-2.59283e-10	0.544743	0.00046168	-2.59283e-10	0.880561
123290298	chr7:123290298:T:C	2.91404e-12	-2.59283e-10	-0.60956	0.000110516	-2.59283e-10	-0.549152
123291147	chr7:123291147:G:A	1.22145e-12	-1.47907	-2.60556e-10	5.36082e-05	-1.27261	-2.60556e-10
123293026	chr7:123293026:G:A	2.04585e-12	-2.59283e-10	-0.963286	7.35481e-05	-2.59283e-10	-0.95637
123293056	chr7:123293056:G:A	3.15996e-12	-2.59283e-10	-0.52854	0.000110236	-2.59283e-10	-0.551686
123293206	chr7:123293206:A:G	2.27716e-12	-2.59283e-10	-0.856173	9.47876e-05	-2.59283e-10	-0.702672
123293682	chr7:123293682:G:A	8.84838e-12	-2.59283e-10	0.501134	0.000438826	-2.59283e-10	0.829793
123294135	chr7:123294135:C:T	2.57493e-13	-1.83241	-1.20346	2.69973e-05	-0.782429	-1.17614
123294173	chr7:123294173:T:C	2.43845e-13	-1.93837	-1.15195	9.14287e-06	-1.94373	-1.09761
123294193	chr7:123294193:G:A	2.57078e-13	-1.8323	-1.20517	2.69993e-05	-0.779332	-1.17917
123294215	chr7:123294215:G:A	2.57766e-13	-1.83211	-1.20269	2.71306e-05	-0.778832	-1.17482
123294283	chr7:123294283:C:T	2.56272e-11	1.56455	-2.60556e-10	5.07081e-05	-1.32822	-2.60556e-10
123294521	chr7:123294521:T:G	2.52023e-13	-1.86323	-1.1941	2.52508e-05	-0.865398	-1.16006
123294702	chr7:123294702:C:T	3.78811e-12	-0.347234	-2.60556e-10	0.000152162	-0.229363	-2.60556e-10
123294797	chr7:123294797:G:A	2.58224e-13	-1.84133	-1.1917	2.70075e-05	-0.801129	-1.15707
123294846	chr7:123294846:T:C	2.59276e-13	-1.81577	-1.21319	2.7901e-05	-0.724794	-1.20085
123294868	chr7:123294868:C:T	2.54528e-13	-1.85825	-1.1892	2.57562e-05	-0.852267	-1.15337
123295206	chr7:123295206:C:T	2.51145e-13	-1.86347	-1.19735	2.51323e-05	-0.864902	-1.16526
123295230	chr7:123295230:G:C	2.53789e-13	-1.85264	-1.19772	2.59649e-05	-0.8317	-1.16587
123295231	chr7:123295231:C:T	3.13883e-12	-2.59283e-10	-0.53525	0.000119741	-2.59283e-10	-0.468976
123295272	chr7:123295272:A:G	2.49942e-13	-1.86571	-1.19991	2.48445e-05	-0.872252	-1.16942
123295434	chr7:123295434:C:T	2.53123e-13	-1.85179	-1.20119	2.58822e-05	-0.829163	-1.17159
123295449	chr7:123295449:C:A	2.56683e-13	-1.82441	-1.21461	8.26971e-06	-1.95523	-1.18648
123295520	chr7:123295520:A:G	2.5224e-13	-1.85988	-1.1966	2.54466e-05	-0.853737	-1.16399
123295531	chr7:123295531:G:A	7.51816e-13	-1.96436	-2.60556e-10	2.69342e-05	-1.96091	-2.60556e-10
123295850	chr7:123295850:C:T	2.49684e-13	-1.86343	-1.20322	2.48763e-05	-0.865315	-1.17508
123296002	chr7:123296002:G:A	2.5304e-13	-1.85512	-1.19819	2.57833e-05	-0.838003	-1.16658
123296155	chr7:123296155:A:T	2.53318e-13	-1.85536	-1.19685	2.5788e-05	-0.840044	-1.16436
123296348	chr7:123296348:A:AG	2.5519e-13	-1.852	-1.19285	2.62426e-05	-0.828897	-1.15803
123296493	chr7:123296493:A:G	2.46338e-13	-1.87659	-1.20356	2.3861e-05	-0.906395	-1.17567
123296547	chr7:123296547:T:C	2.63996e-13	-1.82499	-1.18593	2.86715e-05	-0.750994	-1.14741
123296602	chr7:123296602:C:T	2.5505e-13	-1.84923	-1.19617	2.62875e-05	-0.821965	-1.16325
123296944	chr7:123296944:A:C	2.51642e-13	-1.86307	-1.19578	2.51628e-05	-0.866272	-1.16267
123297068	chr7:123297068:T:C	2.52927e-13	-1.85604	-1.19771	2.56795e-05	-0.842985	-1.16563
123297140	chr7:123297140:T:C	2.52352e-13	-1.85715	-1.19887	2.55522e-05	-0.846064	-1.16752
123297579	chr7:123297579:T:A	9.71534e-12	-2.59283e-10	0.594606	0.000407934	-2.59283e-10	0.756794
123297643	chr7:123297643:C:T	2.50352e-13	-1.86613	-1.19786	2.49152e-05	-0.872976	-1.16586
123297793	chr7:123297793:T:C	1.97268e-12	-2.59283e-10	-0.999707	7.19226e-05	-2.59283e-10	-0.978719
123297896	chr7:123297896:G:C	3.9755e-12	-2.59283e-10	-0.298949	0.000193335	-2.59283e-10	0.0101119
123298021	chr7:123298021:C:G	3.56893e-13	-1.84746	-0.861957	4.02908e-05	-0.814393	-0.743794
123298199	chr7:123298199:A:G	2.47468e-13	-1.87728	-1.19829	2.40326e-05	-0.908337	-1.16656
123298270	chr7:123298270:C:T	3.48454e-13	-1.68554	-1.04781	8.55108e-06	-1.9765	-1.13175
123298323	chr7:123298323:T:C	2.51822e-13	-1.86058	-1.19755	2.55358e-05	-0.848848	-1.16538
123298338	chr7:123298338:C:A	2.48816e-13	-1.87924	-1.1909	2.41592e-05	-0.914498	-1.15515
123298689	chr7:123298689:C:T	2.457e-13	-1.89353	-1.18921	2.30787e-05	-0.962839	-1.15256
123298717	chr7:123298717:C:CA	2.47945e-13	-1.88443	-1.18921	2.38118e-05	-0.931565	-1.15256
123298917	chr7:123298917:A:G	2.53869e-13	-1.84616	-1.20388	2.62429e-05	-0.811688	-1.17523
123299189	chr7:123299189:C:T	2.89127e-12	-2.59283e-10	-0.617405	0.000100958	-2.59283e-10	-0.639603
123299328	chr7:123299328:C:T	2.91984e-12	-1.74011	1.13254	0.000270637	-0.994738	1.34121
123299519	chr7:123299519:C:A	2.52616e-13	-1.86021	-1.19477	2.55307e-05	-0.853472	-1.16096
123299530	chr7:123299530:T:C	1.62195e-12	-2.59283e-10	-1.19547	5.79804e-05	-2.59283e-10	-1.19421
123299792	chr7:123299792:C:A	7.88787e-13	-1.36689	-0.549466	2.23025e-05	-1.74182	-0.407792
123300148	chr7:123300148:T:C	2.46806e-13	-1.89456	-1.1837	2.32349e-05	-0.964313	-1.14434
123300236	chr7:123300236:G:A	2.47898e-13	-1.89975	-1.17409	2.31051e-05	-0.983826	-1.13043
123300322	chr7:123300322:G:A	1.5888e-12	-2.59283e-10	-1.21612	5.66973e-05	-2.59283e-10	-1.21658
123300750	chr7:123300750:C:A	1.76733e-12	-2.59283e-10	-1.10963	6.31048e-05	-2.59283e-10	-1.10951
123300849	chr7:123300849:C:T	1.83702e-12	-1.07095	-2.60556e-10	6.38072e-05	-1.09844	-2.60556e-10
123300897	chr7:123300897:A:G	1.63422e-12	-2.59283e-10	-1.18793	5.7351e-05	-2.59283e-10	-1.20512
123301009	chr7:123301009:T:G	2.43519e-13	-1.90613	-1.18553	2.21832e-05	-1.00791	-1.14706
123301210	chr7:123301210:A:T	2.51742e-13	-1.86274	-1.19571	2.52799e-05	-0.861842	-1.16246
123301230	chr7:123301230:C:T	3.57069e-12	-2.59283e-10	-0.40634	0.00016349	-2.59283e-10	-0.157558
123302064	chr7:123302064:T:C	2.52799e-13	-1.86574	-1.18852	2.53993e-05	-0.868381	-1.15121
123302127	chr7:123302127:G:A	6.72126e-13	-1.50726	-0.569146	2.00867e-05	-1.82784	-0.426412
123302308	chr7:123302308:A:G	1.73357e-12	-2.59283e-10	-1.12892	6.29402e-05	-2.59283e-10	-1.11213
123302331	chr7:123302331:T:A	1.62109e-12	-2.59283e-10	-1.196	5.79534e-05	-2.59283e-10	-1.19467
123302398	chr7:123302398:T:C	7.49854e-13	-1.96698	-2.60556e-10	2.6517e-05	-1.97652	-2.60556e-10
123302419	chr7:123302419:T:A	2.52011e-13	-1.86151	-1.19587	2.53759e-05	-0.85779	-1.16272
123302589	chr7:123302589:G:A	4.29043e-12	-2.59283e-10	-0.222713	0.000211174	-2.59283e-10	0.0983736
123303208	chr7:123303208:C:T	1.59035e-12	-2.59283e-10	-1.21514	5.67986e-05	-2.59283e-10	-1.2148
123303401	chr7:123303401:A:T	2.46302e-13	-1.8959	-1.18439	2.30675e-05	-0.970601	-1.14529
123303403	chr7:123303403:T:C	2.46143e-13	-1.90154	-1.1794	2.27753e-05	-0.990667	-1.13796
123303554	chr7:123303554:A:G	4.38946e-13	-1.94838	-0.554103	1.66709e-05	-1.9654	-0.475246
123303558	chr7:123303558:G:A	9.47108e-12	-2.59283e-10	0.569142	0.000471231	-2.59283e-10	0.901039
123303865	chr7:123303865:A:G	2.7047e-12	-0.684111	-2.60556e-10	7.11891e-05	-0.988971	-2.60556e-10
123304053	chr7:123304053:A:C	2.48355e-13	-1.88425	-1.18775	2.38778e-05	-0.930947	-1.15041
123304347	chr7:123304347:T:A	2.44633e-13	-1.90549	-1.1816	2.23636e-05	-1.00564	-1.14123
123304359	chr7:123304359:AAG:A	3.29322e-12	-2.59283e-10	-0.487235	0.000146698	-2.59283e-10	-0.265938
123304568	chr7:123304568:C:T	2.62761e-13	-1.80138	-1.21423	8.35574e-06	-1.94605	-1.18531
123304580	chr7:123304580:C:T	1.81563e-12	-2.59283e-10	-1.08267	6.5761e-05	-2.59283e-10	-1.06828
123304638	chr7:123304638:G:A	2.48368e-13	-1.87028	-1.20166	2.44292e-05	-0.88625	-1.17228
123304740	chr7:123304740:T:G	7.53677e-13	-1.96189	-2.60556e-10	2.79635e-05	-1.92341	-2.60556e-10
123304766	chr7:123304766:C:G	2.49467e-13	-1.86862	-1.19891	2.46745e-05	-0.880886	-1.16766
123304877	chr7:123304877:C:T	3.79023e-12	-2.59283e-10	-0.346673	0.000174967	-2.59283e-10	-0.089712
123304896	chr7:123304896:T:C	5.4848e-13	-1.71143	-0.568273	4.16858e-05	-0.92076	-0.60339
123305066	chr7:123305066:T:G	2.6348e-12	-2.59283e-10	-0.710292	0.000114208	-2.59283e-10	-0.516286
123305168	chr7:123305168:G:T	1.78218e-12	-2.59283e-10	-1.10127	6.42453e-05	-2.59283e-10	-1.0916
123305575	chr7:123305575:C:T	9.25247e-12	-2.59283e-10	0.54579	0.000459803	-2.59283e-10	0.876487
123305640	chr7:123305640:G:T	3.15061e-13	-1.63434	-1.19975	8.937e-06	-1.85751	-1.2066
123306429	chr7:123306429:C:T	3.53934e-12	-2.59283e-10	-0.415159	0.000124084	-2.59283e-10	-0.433352
123306439	chr7:123306439:G:A	3.69808e-12	-2.59283e-10	-0.371286	0.000129609	-2.59283e-10	-0.389791
123306581	chr7:123306581:T:C	3.08577e-12	-1.76399	1.21169	0.000278373	-1.04048	1.41514
123306787	chr7:123306787:C:A	3.31791e-12	-1.73972	1.25996	0.000307538	-0.990723	1.46501
123306806	chr7:123306806:G:C	2.87493e-12	-2.59283e-10	-0.623071	0.000131233	-2.59283e-10	-0.377332
123306982	chr7:123306982:G:A	1.87102e-12	-2.59283e-10	-1.05261	6.74352e-05	-2.59283e-10	-1.04314
123307196	chr7:123307196:G:A	7.16237e-13	-1.0213	-0.991542	4.21171e-05	-0.545015	-0.968841
123307391	chr7:123307391:TTTTATTA:T	1.6679e-12	-2.59283e-10	-1.16753	5.81499e-05	-2.59283e-10	-1.19129
123307930	chr7:123307930:G:C	2.3562e-12	-2.59283e-10	-0.82205	8.93582e-05	-2.59283e-10	-0.761657
123308052	chr7:123308052:C:T	1.71993e-12	-2.59283e-10	-1.13682	5.95553e-05	-2.59283e-10	-1.16741
123308098	chr7:123308098:A:G	1.61212e-12	-2.59283e-10	-1.20155	5.76628e-05	-2.59283e-10	-1.1997
123308170	chr7:123308170:A:G	1.61239e-12	-2.59283e-10	-1.20138	5.7673e-05	-2.59283e-10	-1.19952
123308207	chr7:123308207:A:G	1.76471e-11	-2.59283e-10	1.19147	0.000926137	-2.59283e-10	1.57671
123308593	chr7:123308593:T:C	4.48912e-13	-1.27097	-1.20906	1.07424e-05	-1.66752	-1.21259
123308751	chr7:123308751:G:C	3.87893e-12	-2.59283e-10	-0.32354	0.000135647	-2.59283e-10	-0.344253
123309953	chr7:123309953:T:G	3.6145e-13	-1.88196	-0.814772	3.76462e-05	-0.919156	-0.706921
123310206	chr7:123310206:A:G	3.55627e-12	-2.59283e-10	-0.410388	0.000123623	-2.59283e-10	-0.437071
123310338	chr7:123310338:G:A	1.61256e-12	-2.59283e-10	-1.20128	5.76807e-05	-2.59283e-10	-1.19939
123310577	chr7:123310577:G:T	3.13491e-12	-2.59283e-10	-0.536499	0.000109162	-2.59283e-10	-0.561474
123310810	chr7:123310810:G:A	4.03395e-12	-2.59283e-10	-0.284353	0.000140944	-2.59283e-10	-0.305946
123311051	chr7:123311051:G:A	4.06349e-12	-2.59283e-10	-0.277057	0.000141974	-2.59283e-10	-0.298669
123311071	chr7:123311071:T:C	3.59082e-12	-2.59283e-10	-0.400719	0.00016875	-2.59283e-10	-0.125895
123311084	chr7:123311084:G:A	5.49079e-12	-2.59283e-10	0.0239717	0.000269218	-2.59283e-10	0.341209
123311129	chr7:123311129:T:A	3.96117e-12	-2.59283e-10	-0.30256	0.00013847	-2.59283e-10	-0.323657
123311170	chr7:123311170:G:A	6.89743e-13	-1.04908	-1.00145	4.25612e-05	-0.554308	-0.949059
123311179	chr7:123311179:A:G	4.06795e-12	-2.59283e-10	-0.275961	0.000142139	-2.59283e-10	-0.297505
123311241	chr7:123311241:A:G	4.08375e-12	-2.59283e-10	-0.272083	0.000142668	-2.59283e-10	-0.293789
123311431	chr7:123311431:A:G	4.03842e-12	-2.59283e-10	-0.283245	0.00014112	-2.59283e-10	-0.3047
123312053	chr7:123312053:A:G	4.11317e-12	-2.59283e-10	-0.264906	0.000143703	-2.59283e-10	-0.286564
123312562	chr7:123312562:TC:T	1.60391e-12	-2.59283e-10	-1.20665	5.9864e-05	-2.59283e-10	-1.16223
123312836	chr7:123312836:C:T	7.76253e-13	-1.93238	-2.60556e-10	2.69514e-05	-1.96027	-2.60556e-10
123312945	chr7:123312945:A:T	4.13552e-12	-2.59283e-10	-0.259488	0.000144422	-2.59283e-10	-0.281573
123313490	chr7:123313490:C:T	4.19211e-12	-2.59283e-10	-0.245896	0.000146406	-2.59283e-10	-0.267928
123313539	chr7:123313539:T:C	4.23695e-12	-2.59283e-10	-0.235256	0.000147965	-2.59283e-10	-0.257338
123313649	chr7:123313649:C:T	3.41767e-12	-2.59283e-10	-0.450141	0.000118843	-2.59283e-10	-0.476504
123313690	chr7:123313690:G:A	1.68517e-12	-2.59283e-10	-1.15723	5.86158e-05	-2.59283e-10	-1.18331
123313825	chr7:123313825:A:C	3.40929e-12	-2.59283e-10	-0.452597	0.000118558	-2.59283e-10	-0.47891
123313836	chr7:123313836:A:G	4.78745e-13	-1.22818	-1.1875	1.11351e-05	-1.64823	-1.19598
123314784	chr7:123314784:A:G	1.36083e-11	-2.59283e-10	0.931579	0.000576913	-2.59283e-10	1.10338
123314859	chr7:123314859:C:T	4.91618e-13	-1.86668	-0.52247	5.39257e-05	-0.894068	-0.372635
123315147	chr7:123315147:T:C	3.2511e-13	-1.724	-1.0787	1.59498e-05	-1.43593	-1.04894
123315293	chr7:123315293:A:G	2.74097e-12	-1.75806	1.08727	0.000248277	-1.02495	1.28518
123315454	chr7:123315454:T:G	2.95011e-12	-2.59283e-10	-0.597256	0.000135294	-2.59283e-10	-0.346862
123315787	chr7:123315787:G:A	3.39752e-12	-2.59283e-10	-0.456055	0.000118139	-2.59283e-10	-0.482447
123316064	chr7:123316064:A:G	1.57641e-11	-2.59283e-10	1.07864	0.000821156	-2.59283e-10	1.4564
123316234	chr7:123316234:C:T	3.65228e-12	-0.383748	-2.60556e-10	0.000237155	0.214403	-2.60556e-10
123316410	chr7:123316410:A:G	1.74612e-12	-2.59283e-10	-1.1217	6.3843e-05	-2.59283e-10	-1.09788
123316843	chr7:123316843:G:A	3.38788e-13	-1.63366	-1.12782	2.84426e-05	-0.76037	-1.14605
123317326	chr7:123317326:T:C	2.76916e-13	-1.75642	-1.20672	8.73786e-06	-1.92649	-1.16015
123317684	chr7:123317684:C:T	1.19892e-12	-1.49768	-2.60556e-10	4.4669e-05	-1.45503	-2.60556e-10
123317764	chr7:123317764:G:A	3.41819e-12	-2.59283e-10	-0.449988	0.000118815	-2.59283e-10	-0.47674
123317874	chr7:123317874:T:A	1.06752e-11	-2.59283e-10	0.688821	0.000378022	-2.59283e-10	0.680643
123318074	chr7:123318074:C:T	8.39793e-12	-2.59283e-10	0.448885	0.000395974	-2.59283e-10	0.727037
123318075	chr7:123318075:G:A	7.4949e-13	-0.787061	-1.1804	1.64108e-05	-1.28902	-1.16735
123318111	chr7:123318111:T:G	4.09395e-12	-2.59283e-10	-0.269591	0.000142961	-2.59283e-10	-0.291737
123318231	chr7:123318231:G:T	4.08346e-12	-2.59283e-10	-0.272155	0.000142609	-2.59283e-10	-0.294202
123318447	chr7:123318447:T:G	1.64356e-12	-2.59283e-10	-1.18223	5.88386e-05	-2.59283e-10	-1.17951
123318535	chr7:123318535:C:T	4.12613e-12	-2.59283e-10	-0.261759	0.000144062	-2.59283e-10	-0.284067
123319136	chr7:123319136:T:A	1.69982e-12	-2.59283e-10	-1.14858	5.96133e-05	-2.59283e-10	-1.16643
123319525	chr7:123319525:C:G	3.19971e-13	-1.60171	-1.21692	9.00921e-06	-1.84035	-1.21572
123319690	chr7:123319690:G:A	1.58757e-12	-2.59283e-10	-1.2169	5.67309e-05	-2.59283e-10	-1.21599
123320063	chr7:123320063:C:T	3.41325e-12	-2.59283e-10	-0.451436	0.000118643	-2.59283e-10	-0.478191
123320321	chr7:123320321:G:A	2.68384e-13	-1.7815	-1.21294	8.4597e-06	-1.9386	-1.18039
123320764	chr7:123320764:A:G	1.78343e-12	-2.59283e-10	-1.10056	6.53433e-05	-2.59283e-10	-1.07465
123320816	chr7:123320816:C:T	7.74642e-13	-1.93445	-2.60556e-10	2.72866e-05	-1.94792	-2.60556e-10
123320907	chr7:123320907:C:T	3.41191e-12	-2.59283e-10	-0.451827	0.000118597	-2.59283e-10	-0.478582
123320971	chr7:123320971:A:T	2.14819e-12	-1.66641	0.751933	0.000160494	-1.10777	0.931717
123321172	chr7:123321172:C:G	2.75173e-12	-1.87624	1.20937	0.000180542	-1.47074	1.41239
123321184	chr7:123321184:G:A	1.73139e-12	-2.59283e-10	-1.13018	5.98331e-05	-2.59283e-10	-1.16275
123321272	chr7:123321272:G:A	1.90559e-11	-2.59283e-10	1.26828	0.000819406	-2.59283e-10	1.45427
123321416	chr7:123321416:G:A	4.69984e-13	-1.3024	-1.13175	1.13136e-05	-1.69154	-1.13677
123321440	chr7:123321440:G:T	3.394e-12	-2.59283e-10	-0.457092	0.000117938	-2.59283e-10	-0.484148
123321481	chr7:123321481:A:G	2.18749e-12	-2.59283e-10	-0.896343	8.26912e-05	-2.59283e-10	-0.839197
123321610	chr7:123321610:A:G	1.73878e-12	-2.59283e-10	-1.12592	6.08089e-05	-2.59283e-10	-1.14657
123321896	chr7:123321896:T:C	1.00664e-11	-2.59283e-10	0.630104	0.000497504	-2.59283e-10	0.955293
123322274	chr7:123322274:A:G	4.59087e-13	-1.31625	-1.14137	1.10867e-05	-1.70259	-1.14597
123322601	chr7:123322601:C:T	1.59385e-12	-2.59283e-10	-1.21295	5.68355e-05	-2.59283e-10	-1.21415
123322846	chr7:123322846:C:A	2.92378e-12	-2.59283e-10	-0.606221	0.000133819	-2.59283e-10	-0.357821
123323140	chr7:123323140:C:T	2.59715e-12	-2.59283e-10	-0.724684	8.54747e-05	-2.59283e-10	-0.80609
123323254	chr7:123323254:A:C	5.36278e-13	-1.87775	-0.424451	5.93353e-05	-0.906447	-0.264658
123323353	chr7:123323353:C:T	1.64415e-12	-2.59283e-10	-1.18188	5.88584e-05	-2.59283e-10	-1.17918
123323745	chr7:123323745:C:T	1.65807e-12	-2.59283e-10	-1.17345	5.79217e-05	-2.59283e-10	-1.19522
123323756	chr7:123323756:G:A	1.63958e-12	-2.59283e-10	-1.18466	6.25605e-05	-2.59283e-10	-1.11818
123323829	chr7:123323829:T:C	2.64592e-12	-2.59283e-10	-0.70608	8.83354e-05	-2.59283e-10	-0.77317
123323963	chr7:123323963:G:A	2.77202e-12	-1.76474	1.10522	0.000248972	-1.03747	1.3005
123324022	chr7:123324022:C:T	1.34539e-11	-2.59283e-10	0.920172	0.000690158	-2.59283e-10	1.28261
123324207	chr7:123324207:G:T	1.9799e-12	-2.59283e-10	-0.996056	7.38213e-05	-2.59283e-10	-0.952663
123324504	chr7:123324504:G:A	1.62307e-12	-2.59283e-10	-1.19478	5.869e-05	-2.59283e-10	-1.18204
123324745	chr7:123324745:A:G	2.96833e-13	-1.67715	-1.21654	8.63921e-06	-1.88373	-1.21427
123325070	chr7:123325070:C:T	1.75643e-12	-2.59283e-10	-1.11582	6.48499e-05	-2.59283e-10	-1.08223
123325181	chr7:123325181:C:T	2.74678e-13	-1.76582	-1.20544	8.72225e-06	-1.93156	-1.15687
123325359	chr7:123325359:G:A	4.3316e-13	-1.30623	-1.20951	1.03986e-05	-1.69912	-1.21351
123325770	chr7:123325770:G:A	3.11063e-12	-0.544274	-2.60556e-10	0.000126713	-0.412389	-2.60556e-10
123326232	chr7:123326232:A:G	4.51324e-13	-1.32596	-1.14871	1.09254e-05	-1.71014	-1.15308
123326324	chr7:123326324:A:G	4.74632e-13	-1.3182	-1.10611	1.25414e-05	-1.60816	-1.11711
123326420	chr7:123326420:C:T	1.81319e-12	-2.59283e-10	-1.08401	6.62479e-05	-2.59283e-10	-1.06091
123326580	chr7:123326580:C:G	1.6292e-12	-2.59283e-10	-1.19101	5.83018e-05	-2.59283e-10	-1.18868
123327183	chr7:123327183:G:A	2.5069e-12	-1.81935	1.0593	0.00021045	-1.1558	1.25074
123327223	chr7:123327223:G:A	4.38881e-11	-2.59283e-10	2.10254	0.0015643	-2.59283e-10	2.10088
123327470	chr7:123327470:A:G	1.92055e-12	-2.59283e-10	-1.02649	6.79316e-05	-2.59283e-10	-1.03581
123327693	chr7:123327693:T:G	2.12955e-12	-2.59283e-10	-0.923188	7.99954e-05	-2.59283e-10	-0.872341
123327721	chr7:123327721:A:G	2.6775e-13	-1.78945	-1.20736	8.5586e-06	-1.94154	-1.16584
123328044	chr7:123328044:C:T	2.47446e-12	-1.81654	1.04346	0.000208562	-1.14823	1.23415
123328303	chr7:123328303:C:T	1.18983e-12	-1.50529	-2.60556e-10	4.42913e-05	-1.46352	-2.60556e-10
123328369	chr7:123328369:T:C	1.74523e-12	-2.59283e-10	-1.12221	6.02222e-05	-2.59283e-10	-1.15627
123328389	chr7:123328389:G:T	2.46495e-12	-1.84376	1.06684	0.000200284	-1.21269	1.25812
123328506	chr7:123328506:A:G	3.55778e-13	-1.79137	-0.921181	2.28452e-05	-1.2835	-0.842065
123328727	chr7:123328727:G:A	1.38901e-11	-2.59283e-10	0.952076	0.000716687	-2.59283e-10	1.32033
123328915	chr7:123328915:G:A	1.95086e-12	-2.59283e-10	-1.01083	6.61914e-05	-2.59283e-10	-1.06176
123329083	chr7:123329083:A:G	1.98455e-12	-2.59283e-10	-0.993708	7.40175e-05	-2.59283e-10	-0.950008
123329446	chr7:123329446:C:T	1.45263e-11	-2.59283e-10	0.996864	0.000747357	-2.59283e-10	1.36223
123329756	chr7:123329756:A:G	1.66112e-12	-2.59283e-10	-1.17161	5.95806e-05	-2.59283e-10	-1.16698
123330283	chr7:123330283:G:T	2.7177e-13	-1.76865	-1.21324	8.49582e-06	-1.93344	-1.1813
123330530	chr7:123330530:G:A	3.70703e-13	-1.77316	-0.898296	2.42233e-05	-1.25042	-0.816571
123330550	chr7:123330550:A:G	1.03551e-12	-1.64421	-2.60556e-10	5.67841e-05	-1.21505	-2.60556e-10
123330750	chr7:123330750:C:T	4.1775e-13	-1.83578	-0.716193	4.52909e-05	-0.80354	-0.637665
123330842	chr7:123330842:A:T	1.62814e-12	-2.59283e-10	-1.19166	5.82156e-05	-2.59283e-10	-1.19016
123330900	chr7:123330900:C:G	1.30031e-11	-2.59283e-10	0.88609	0.000667509	-2.59283e-10	1.24924
123332318	chr7:123332318:A:G	9.25119e-12	-2.59283e-10	0.545652	0.000451501	-2.59283e-10	0.858266
123332366	chr7:123332366:T:C	2.85089e-13	-1.72229	-1.21177	8.69698e-06	-1.91314	-1.17819
123332517	chr7:123332517:G:A	2.2856e-13	-1.93857	-1.21649	8.06909e-06	-1.94995	-1.21632
123333654	chr7:123333654:A:G	6.17843e-13	-1.08759	-1.07303	1.63961e-05	-1.39616	-1.0611
123334221	chr7:123334221:C:T	4.40228e-13	-1.41528	-1.08428	1.10916e-05	-1.75948	-1.08865
123334479	chr7:123334479:A:G	1.61597e-12	-2.59283e-10	-1.19917	5.78021e-05	-2.59283e-10	-1.19729
123334735	chr7:123334735:T:C	7.19213e-13	-1.84113	-0.167567	9.32677e-05	-0.773155	0.0543193
123335086	chr7:123335086:TAAATC:T	6.22416e-13	-1.06168	-1.09156	1.64236e-05	-1.37531	-1.08028
123335135	chr7:123335135:T:A	1.62956e-12	-1.78351	0.592724	0.00013097	-1.03991	0.660565
123335613	chr7:123335613:G:A	3.90111e-13	-1.9058	-0.714625	3.6819e-05	-1.05913	-0.589163
123335624	chr7:123335624:G:A	4.31088e-13	-1.42321	-1.09733	1.08848e-05	-1.76577	-1.10117
123335947	chr7:123335947:C:T	2.26006e-13	-1.95929	-1.20701	7.95404e-06	-1.96718	-1.21345
123337377	chr7:123337377:T:C	2.03542e-12	-2.59283e-10	-0.968399	6.86341e-05	-2.59283e-10	-1.02552
123337520	chr7:123337520:G:C	1.58753e-12	-2.59283e-10	-1.21692	5.7637e-05	-2.59283e-10	-1.20015
123337580	chr7:123337580:T:G	9.25138e-12	-2.59283e-10	0.545673	0.000476059	-2.59283e-10	0.911232
123337710	chr7:123337710:TC:T	1.81948e-12	-1.80264	0.722096	0.000158759	-1.09019	0.903269
123337872	chr7:123337872:G:A	4.52643e-13	-1.43019	-1.04156	1.14817e-05	-1.76656	-1.047
123337924	chr7:123337924:G:C	1.58761e-12	-2.59283e-10	-1.21687	5.77238e-05	-2.59283e-10	-1.19864
123338613	chr7:123338613:G:T	1.94696e-12	-1.78634	0.773506	0.000173537	-1.05529	0.957373
123338874	chr7:123338874:A:C	2.945e-13	-1.95529	-0.94629	2.3312e-05	-1.25932	-0.846019
123339347	chr7:123339347:A:G	1.16744e-11	-2.59283e-10	0.778297	0.000413544	-2.59283e-10	0.770453
123339635	chr7:123339635:A:G	6.80243e-12	-2.59283e-10	0.238179	0.000336626	-2.59283e-10	0.564661
123339996	chr7:123339996:G:A	3.27886e-13	-1.92119	-0.873003	2.91095e-05	-1.11085	-0.7724
123340111	chr7:123340111:T:A	2.75171e-13	-1.75346	-1.21601	8.45069e-06	-1.92731	-1.19275
123340606	chr7:123340606:G:T	1.7113e-12	-2.59283e-10	-1.14184	5.93127e-05	-2.59283e-10	-1.17149
123340629	chr7:123340629:C:G	2.54263e-13	-1.88127	-1.16722	8.59485e-06	-1.90101	-1.20214
123340794	chr7:123340794:A:G	5.61157e-13	-1.21692	-1.03993	1.32198e-05	-1.63407	-1.03852
123340963	chr7:123340963:A:G	1.76791e-12	-2.59283e-10	-1.1093	6.5776e-05	-2.59283e-10	-1.06806
123341193	chr7:123341193:T:C	2.99992e-13	-1.94923	-0.933869	2.39952e-05	-1.23524	-0.841215
123342258	chr7:123342258:C:G	1.89236e-12	-2.59283e-10	-1.04128	6.45138e-05	-2.59283e-10	-1.08743
123342405	chr7:123342405:T:A	6.10947e-13	-1.6783	-0.493546	4.8614e-05	-0.822411	-0.547987
123342795	chr7:123342795:G:A	1.58804e-12	-2.59283e-10	-1.2166	5.79851e-05	-2.59283e-10	-1.19412
123343306	chr7:123343306:A:G	1.73578e-12	-2.59283e-10	-1.12764	5.80639e-05	-2.59283e-10	-1.19277
123343655	chr7:123343655:T:C	2.51531e-13	-1.89589	-1.1634	8.47333e-06	-1.91774	-1.19965
123344134	chr7:123344134:T:C	2.89563e-13	-1.70258	-1.2159	8.56729e-06	-1.89779	-1.20857
123344593	chr7:123344593:C:T	1.72866e-12	-2.59283e-10	-1.13175	6.09563e-05	-2.59283e-10	-1.14415
123344908	chr7:123344908:G:A	2.38587e-12	-2.59283e-10	-0.809538	0.000101006	-2.59283e-10	-0.639131
123345910	chr7:123345910:T:C	2.02829e-12	-2.59283e-10	-0.971906	7.8931e-05	-2.59283e-10	-0.885736
123346250	chr7:123346250:G:A	7.19271e-13	-1.70947	-0.299152	5.51286e-05	-0.889973	-0.354669
123346886	chr7:123346886:T:C	2.38442e-13	-1.90955	-1.20319	8.23865e-06	-1.9288	-1.21667
123347302	chr7:123347302:T:G	2.24706e-12	-2.59283e-10	-0.869476	7.50956e-05	-2.59283e-10	-0.935548
123347339	chr7:123347339:A:G	1.86941e-12	-1.80555	0.75207	0.000162771	-1.0962	0.934232
123347867	chr7:123347867:A:C	2.81527e-12	-2.59283e-10	-0.644041	9.88678e-05	-2.59283e-10	-0.660526
123347939	chr7:123347939:CCAAA:C	2.07253e-12	-2.59283e-10	-0.950328	7.56115e-05	-2.59283e-10	-0.928702
123348157	chr7:123348157:T:G	1.65299e-12	-2.59283e-10	-1.17652	5.87078e-05	-2.59283e-10	-1.18174
123348326	chr7:123348326:ACAGT:A	2.82888e-12	-2.59283e-10	-0.639219	0.000126109	-2.59283e-10	-0.417162
123349305	chr7:123349305:A:T	2.22941e-12	-2.59283e-10	-0.877363	7.88051e-05	-2.59283e-10	-0.887332
123349563	chr7:123349563:G:C	1.08957e-12	-1.59332	-2.60556e-10	3.04375e-05	-1.83863	-2.60556e-10
123349688	chr7:123349688:G:T	2.49164e-12	-2.59283e-10	-0.76616	9.14774e-05	-2.59283e-10	-0.738218
123349748	chr7:123349748:T:C	1.69769e-12	-1.14983	-2.60556e-10	5.29349e-05	-1.28525	-2.60556e-10
123350091	chr7:123350091:C:A	4.65033e-13	-1.22933	-1.21542	1.13671e-05	-1.61079	-1.2128
123350148	chr7:123350148:A:G	1.59315e-12	-2.59283e-10	-1.21338	5.69894e-05	-2.59283e-10	-1.21145
123350925	chr7:123350925:C:T	3.59806e-13	-1.53553	-1.16576	1.01995e-05	-1.8087	-1.12327
123351338	chr7:123351338:T:G	2.26253e-12	-2.59283e-10	-0.862616	8.0737e-05	-2.59283e-10	-0.863113
123351772	chr7:123351772:T:C	3.03316e-12	-2.59283e-10	-0.569495	0.000105571	-2.59283e-10	-0.594929
123351831	chr7:123351831:G:A	3.03186e-12	-2.59283e-10	-0.569923	0.000105528	-2.59283e-10	-0.595333
123352191	chr7:123352191:A:T	1.99044e-12	-2.59283e-10	-0.990746	6.74193e-05	-2.59283e-10	-1.04338
123352342	chr7:123352342:A:G	2.37393e-12	-2.59283e-10	-0.814552	8.36014e-05	-2.59283e-10	-0.82825
123352434	chr7:123352434:T:C	2.74103e-13	-1.82032	-1.15303	9.87484e-06	-1.89241	-1.07191
123352667	chr7:123352667:T:G	2.62084e-12	-2.59283e-10	-0.715606	8.99069e-05	-2.59283e-10	-0.755536
123352883	chr7:123352883:C:T	2.87173e-13	-1.94932	-0.977453	1.52239e-05	-1.77014	-0.76131
123352923	chr7:123352923:T:C	1.07699e-12	-0.520912	-1.08402	1.29676e-05	-1.57085	-1.12101
123353707	chr7:123353707:C:T	3.5609e-12	-2.59283e-10	-0.409086	0.000141933	-2.59283e-10	-0.298957
123353786	chr7:123353786:A:G	7.93482e-12	-2.59283e-10	0.392161	0.000393974	-2.59283e-10	0.721976
123354547	chr7:123354547:T:A	2.64282e-12	0.32893	-1.03618	0.000308151	1.52101	-1.04473
123354808	chr7:123354808:C:T	1.59162e-12	-2.59283e-10	-1.21435	5.6923e-05	-2.59283e-10	-1.21261
123355063	chr7:123355063:A:C	1.19949e-12	-1.4972	-2.60556e-10	3.1801e-05	-1.79481	-2.60556e-10
123355553	chr7:123355553:C:T	4.39919e-13	-1.70966	-0.790603	8.22373e-05	-0.122417	-0.722285
123355712	chr7:123355712:C:T	1.65669e-12	-2.59283e-10	-1.17428	5.86651e-05	-2.59283e-10	-1.18246
123355750	chr7:123355750:A:G	4.67346e-13	-1.38501	-1.05477	1.79362e-05	-1.34467	-1.02282
123356086	chr7:123356086:A:G	1.53043e-12	-0.863044	-0.390507	0.000221148	0.428756	-0.284233
123356650	chr7:123356650:TG:T	1.82232e-12	-2.59283e-10	-1.07899	6.49952e-05	-2.59283e-10	-1.08
123356731	chr7:123356731:G:GCACT	1.5905e-12	-2.59283e-10	-1.21505	5.69123e-05	-2.59283e-10	-1.2128
123356749	chr7:123356749:G:T	1.72236e-12	-2.59283e-10	-1.13541	6.14172e-05	-2.59283e-10	-1.13662
123357113	chr7:123357113:C:T	1.80287e-12	-2.59283e-10	-1.08972	6.43643e-05	-2.59283e-10	-1.08975
123357179	chr7:123357179:G:A	1.65848e-12	-2.59283e-10	-1.1732	5.95964e-05	-2.59283e-10	-1.16672
123357381	chr7:123357381:G:A	2.16341e-12	-2.59283e-10	-0.907415	8.02184e-05	-2.59283e-10	-0.869558
123357452	chr7:123357452:G:A	4.92741e-12	-0.803024	0.718738	0.000919988	0.53442	1.03563
123357703	chr7:123357703:T:C	1.5904e-12	-2.59283e-10	-1.21512	5.70424e-05	-2.59283e-10	-1.21052
123357755	chr7:123357755:G:A	5.01283e-13	-1.53967	-0.830015	1.19508e-05	-1.94423	-0.829283
123358422	chr7:123358422:A:G	1.59893e-12	-2.59283e-10	-1.20977	5.71655e-05	-2.59283e-10	-1.20836
123358437	chr7:123358437:A:G	7.48609e-13	-1.96864	-2.60556e-10	2.91416e-05	-1.88214	-2.60556e-10
123358636	chr7:123358636:A:G	2.86505e-12	-2.59283e-10	-0.626514	0.000123916	-2.59283e-10	-0.434703
123358799	chr7:123358799:A:C	1.58806e-12	-2.59283e-10	-1.21659	5.67663e-05	-2.59283e-10	-1.21537
123359158	chr7:123359158:C:G	4.63134e-12	-0.665838	0.519584	0.000911705	0.737587	0.823419
123359269	chr7:123359269:G:C	2.4949e-12	-2.59283e-10	-0.76485	0.00010587	-2.59283e-10	-0.592098
123359376	chr7:123359376:A:G	1.8379e-12	-2.59283e-10	-1.07048	6.30719e-05	-2.59283e-10	-1.11003
123360188	chr7:123360188:G:A	1.41223e-12	-1.01881	-0.315126	0.000187719	0.186927	-0.206288
123360264	chr7:123360264:G:C	2.88305e-12	-2.59283e-10	-0.620252	0.000124852	-2.59283e-10	-0.427179
123360754	chr7:123360754:A:G	1.74914e-12	-2.59283e-10	-1.11998	6.19749e-05	-2.59283e-10	-1.12758
123360996	chr7:123360996:G:A	1.59785e-12	-2.59283e-10	-1.21044	5.71785e-05	-2.59283e-10	-1.20813
123361029	chr7:123361029:G:A	3.92296e-13	-1.71595	-0.898891	1.08888e-05	-1.97645	-0.890124
123361339	chr7:123361339:G:T	1.70155e-12	-2.59283e-10	-1.14756	6.04942e-05	-2.59283e-10	-1.15176
123361546	chr7:123361546:T:C	4.13173e-13	-1.64223	-0.920755	1.07465e-05	-1.96802	-0.911714
123361761	chr7:123361761:C:T	1.88242e-12	-2.59283e-10	-1.04654	6.43804e-05	-2.59283e-10	-1.0895
123362472	chr7:123362472:G:A	7.44857e-12	-2.59283e-10	0.328922	0.000366642	-2.59283e-10	0.650076
123363373	chr7:123363373:CA:C	1.70419e-12	-2.59283e-10	-1.14601	6.20836e-05	-2.59283e-10	-1.12583
123363577	chr7:123363577:A:C	1.68573e-12	-1.04065	-0.116253	0.000222632	0.182456	-0.0312459
123364065	chr7:123364065:GAAAT:G	5.3296e-13	-1.61302	-0.695385	0.00012367	0.156043	-0.592738
123364769	chr7:123364769:C:T	2.13577e-12	-2.59283e-10	-0.920275	8.78379e-05	-2.59283e-10	-0.778818
123365057	chr7:123365057:A:G	1.62006e-12	-2.59283e-10	-1.19663	5.805e-05	-2.59283e-10	-1.193
123365150	chr7:123365150:C:T	8.29413e-13	-1.86614	-2.60556e-10	3.33001e-05	-1.74875	-2.60556e-10
123365245	chr7:123365245:G:A	2.83341e-11	-2.59283e-10	1.66497	0.000963646	-2.59283e-10	1.61641
123365435	chr7:123365435:G:A	7.4861e-13	-1.96864	-2.60556e-10	8.93462e-05	-0.761792	-2.60556e-10
123365502	chr7:123365502:G:C	1.17837e-12	-1.09069	-0.424275	0.00014806	0.111761	-0.368457
123365539	chr7:123365539:G:T	2.01023e-12	-2.59283e-10	-0.980849	7.21609e-05	-2.59283e-10	-0.975412
123365595	chr7:123365595:C:T	2.57292e-12	-1.1699	0.435837	0.000378196	0.00920899	0.671894
123365754	chr7:123365754:C:A	4.23221e-12	-2.59283e-10	-0.236375	0.000160828	-2.59283e-10	-0.173974
123366026	chr7:123366026:C:T	2.80112e-11	-2.59283e-10	1.6535	0.00095531	-2.59283e-10	1.60773
123366083	chr7:123366083:A:C	1.62223e-12	-2.59283e-10	-1.1953	5.81421e-05	-2.59283e-10	-1.19142
123366087	chr7:123366087:T:C	1.79892e-12	-2.59283e-10	-1.09191	6.92809e-05	-2.59283e-10	-1.01614
123366300	chr7:123366300:A:G	1.54056e-12	-1.04199	-0.204966	0.00019592	0.165556	-0.142159
123366324	chr7:123366324:A:G	3.06778e-12	-2.59283e-10	-0.558146	0.000133915	-2.59283e-10	-0.357105
123366402	chr7:123366402:C:T	1.90534e-12	-2.59283e-10	-1.03444	7.44066e-05	-2.59283e-10	-0.944766
123366521	chr7:123366521:G:A	5.12215e-13	-1.68899	-0.659118	1.43373e-05	-1.97566	-0.615791
123366673	chr7:123366673:G:A	3.56565e-13	-1.73322	-0.977124	2.53362e-05	-1.06698	-0.955094
123367858	chr7:123367858:A:G	1.59224e-12	-2.59283e-10	-1.21396	5.69018e-05	-2.59283e-10	-1.21298
123368064	chr7:123368064:C:A	1.59077e-12	-2.59283e-10	-1.21488	5.6726e-05	-2.59283e-10	-1.21608
123368310	chr7:123368310:G:A	1.99963e-12	-1.0308	0.0446598	0.000271506	0.235319	0.114356
123368580	chr7:123368580:G:T	2.15885e-12	-0.987166	0.0776414	0.000277583	0.255791	0.116021
123368608	chr7:123368608:G:T	2.17057e-12	-0.971424	0.0673149	0.000281381	0.279858	0.105542
123368922	chr7:123368922:T:C	2.04633e-12	-0.989619	0.0265653	0.000270418	0.250897	0.0947616
123369079	chr7:123369079:A:G	1.59388e-12	-2.59283e-10	-1.21293	5.68513e-05	-2.59283e-10	-1.21387
123369086	chr7:123369086:T:C	1.99032e-12	-1.04925	0.0584395	0.000247733	0.161553	0.0964873
123369106	chr7:123369106:CA:C	1.58798e-12	-2.59283e-10	-1.21663	5.6745e-05	-2.59283e-10	-1.21574
123369228	chr7:123369228:G:C	1.88401e-12	-0.984075	-0.0616242	0.000241776	0.258744	-0.0250427
123369928	chr7:123369928:G:A	1.85511e-12	-1.04969	-0.0114602	0.000234	0.169439	0.0315732
123370038	chr7:123370038:T:A	1.75236e-12	-1.08345	-0.0346854	0.000216983	0.117515	0.00799387
123370302	chr7:123370302:A:C	7.5396e-13	-1.50553	-0.455982	0.000247839	0.456723	-0.198255
123370410	chr7:123370410:G:A	1.81649e-12	-1.02797	-0.0542201	0.000238441	0.200591	0.01922
123370447	chr7:123370447:T:C	1.63795e-12	-1.08249	-0.10317	0.000208567	0.118268	-0.0323176
123370719	chr7:123370719:C:A	3.53509e-13	-1.53578	-1.18316	2.79826e-05	-0.739235	-1.18349
123370803	chr7:123370803:T:A	1.525e-12	-1.1006	-0.156499	0.000191972	0.090286	-0.0872458
123370976	chr7:123370976:G:A	1.46303e-12	-1.12375	-0.174847	0.000181843	0.0551458	-0.10631
123371031	chr7:123371031:G:A	1.77345e-12	-2.59283e-10	-1.10618	6.92543e-05	-2.59283e-10	-1.01653
123371454	chr7:123371454:C:T	1.60597e-12	-1.09338	-0.111984	0.000203294	0.101813	-0.0414721
123371713	chr7:123371713:G:A	1.50226e-12	-1.15674	-0.115389	0.000183351	0.00236581	-0.0452763
123371730	chr7:123371730:G:C	1.5984e-12	-2.59283e-10	-1.21009	5.7263e-05	-2.59283e-10	-1.20666
123372750	chr7:123372750:T:C	1.62542e-12	-2.59283e-10	-1.19333	6.02984e-05	-2.59283e-10	-1.155
123373306	chr7:123373306:T:C	3.23836e-12	-2.59283e-10	-0.504033	0.000119133	-2.59283e-10	-0.474069
123373392	chr7:123373392:T:C	1.37881e-12	-1.0433	-0.314576	0.000176122	0.170714	-0.253848
123373865	chr7:123373865:T:A	3.21644e-12	-2.59283e-10	-0.510824	0.000118295	-2.59283e-10	-0.481133
123373898	chr7:123373898:T:C	1.60027e-12	-2.59283e-10	-1.20893	5.67322e-05	-2.59283e-10	-1.21597
123374044	chr7:123374044:T:C	1.40925e-12	-1.15998	-0.176059	0.00017111	-0.00473826	-0.107265
123374181	chr7:123374181:G:A	1.37441e-12	-1.22951	-0.13157	0.000161112	-0.111937	-0.0602732
123374475	chr7:123374475:TTG:T	3.11953e-12	-0.974963	0.433546	0.000452175	0.273361	0.586398
123374512	chr7:123374512:G:T	1.78224e-12	-2.59283e-10	-1.10123	6.38517e-05	-2.59283e-10	-1.09775
123374674	chr7:123374674:T:G	6.64301e-13	-1.54645	-0.541675	1.63782e-05	-1.95246	-0.5059
123375425	chr7:123375425:A:G	1.56436e-12	-1.18847	-0.0431559	0.000187826	-0.0483111	0.0295181
123375723	chr7:123375723:T:C	9.44645e-12	0.566539	-2.60556e-10	0.000503923	0.968113	-2.60556e-10
123375759	chr7:123375759:C:T	1.59435e-12	-1.17294	-0.0396953	0.000193255	-0.0235068	0.0332088
123375820	chr7:123375820:GA:G	1.65365e-12	-1.15957	-0.0165468	0.000201956	-0.003375	0.0571157
123375876	chr7:123375876:T:C	1.6306e-12	-1.17479	-0.0153553	0.000197528	-0.0267324	0.0583017
123375931	chr7:123375931:C:T	2.13921e-12	-2.59283e-10	-0.918661	7.95701e-05	-2.59283e-10	-0.877672
123376005	chr7:123376005:G:A	9.17106e-13	-1.62066	-0.144976	0.000306243	0.201798	0.268271
123376350	chr7:123376350:C:T	1.58802e-12	-2.59283e-10	-1.21661	5.73733e-05	-2.59283e-10	-1.20473
123376887	chr7:123376887:A:G	4.42521e-12	-1.11123	0.91945	0.000563815	0.12309	0.957327
123377211	chr7:123377211:C:T	6.7277e-13	-1.82899	-0.246467	9.32522e-05	-0.63059	-0.0884121
123377898	chr7:123377898:T:C	4.31472e-13	-1.71168	-0.807971	6.83562e-05	-0.316127	-0.713451
123378097	chr7:123378097:A:G	4.33809e-13	-1.71058	-0.803669	6.89085e-05	-0.312823	-0.708707
123378137	chr7:123378137:G:T	1.75095e-12	-2.59283e-10	-1.11894	6.85644e-05	-2.59283e-10	-1.02654
123378420	chr7:123378420:G:T	3.90843e-13	-1.73358	-0.884975	5.91309e-05	-0.371701	-0.802855
123378494	chr7:123378494:G:C	1.11437e-11	-2.59283e-10	0.731772	0.000432912	-2.59283e-10	0.816225
123378557	chr7:123378557:T:C	1.82532e-12	-2.59283e-10	-1.07734	7.27017e-05	-2.59283e-10	-0.967945
123378708	chr7:123378708:C:T	4.52819e-13	-1.67855	-0.792811	7.54349e-05	-0.233985	-0.697056
123378904	chr7:123378904:T:C	3.98361e-13	-1.73125	-0.868251	6.05532e-05	-0.366795	-0.783993
123379032	chr7:123379032:A:G	3.91915e-13	-1.7283	-0.887512	5.97336e-05	-0.35894	-0.805476
123379154	chr7:123379154:T:G	5.40623e-13	-1.45863	-0.835508	0.000129302	0.273072	-0.665235
123379179	chr7:123379179:T:C	5.92699e-13	-1.46099	-0.741175	0.000144376	0.26697	-0.548856
123379354	chr7:123379354:A:G	2.20648e-13	-1.97703	-1.21325	8.20489e-06	-1.939	-1.21058
123379366	chr7:123379366:C:T	1.82728e-12	-1.3849	0.308625	0.000639056	0.445911	0.759771
123380069	chr7:123380069:T:C	2.35452e-13	-1.95656	-1.16879	8.45946e-06	-1.97324	-1.14578
123380300	chr7:123380300:G:A	2.57141e-12	-2.59283e-10	-0.734645	0.000102171	-2.59283e-10	-0.627663
123380425	chr7:123380425:A:G	2.68762e-12	-2.59283e-10	-0.690445	0.000107274	-2.59283e-10	-0.578921
123380820	chr7:123380820:G:T	2.31836e-13	-1.96122	-1.1796	8.37305e-06	-1.97063	-1.15866
123381206	chr7:123381206:G:A	2.42777e-13	-1.95761	-1.1371	8.8109e-06	-1.97268	-1.10564
123381482	chr7:123381482:T:C	2.34424e-13	-1.95293	-1.17679	8.36914e-06	-1.97461	-1.15515
123381502	chr7:123381502:A:G	2.37566e-13	-1.95466	-1.16175	8.35465e-06	-1.97283	-1.15866
123381604	chr7:123381604:T:C	8.91656e-13	-1.58672	-0.207053	0.000374976	0.457486	0.215067
123381636	chr7:123381636:G:A	1.59325e-12	-2.59283e-10	-1.21333	5.6878e-05	-2.59283e-10	-1.2134
123381644	chr7:123381644:C:A	2.35087e-13	-1.95805	-1.16885	8.46514e-06	-1.97246	-1.14589
123382238	chr7:123382238:G:A	2.34223e-13	-1.96019	-1.17039	8.45986e-06	-1.97132	-1.14765
123382435	chr7:123382435:T:C	1.83413e-12	-2.59283e-10	-1.07253	6.56923e-05	-2.59283e-10	-1.06933
123382685	chr7:123382685:G:A	2.33829e-13	-1.9591	-1.17317	8.42507e-06	-1.97192	-1.15118
123384273	chr7:123384273:C:T	1.41116e-12	-0.559115	-0.77557	2.60899e-05	-1.16139	-0.831377
123384340	chr7:123384340:T:C	1.60238e-12	-2.59283e-10	-1.20761	5.77098e-05	-2.59283e-10	-1.19888
123384589	chr7:123384589:G:A	4.69724e-13	-1.63722	-0.797485	8.27443e-05	-0.135762	-0.702794
123384796	chr7:123384796:T:C	3.25265e-13	-1.97515	-0.827064	1.28042e-05	-1.95238	-0.752154
123385073	chr7:123385073:AAAGT:A	2.73267e-12	-2.59283e-10	-0.67382	0.000109145	-2.59283e-10	-0.561636
123385218	chr7:123385218:T:A	2.59849e-12	-2.59283e-10	-0.72417	0.000103259	-2.59283e-10	-0.617072
123385453	chr7:123385453:A:T	3.31585e-13	-1.9769	-0.806072	1.32157e-05	-1.94361	-0.729293
123386154	chr7:123386154:G:A	2.37329e-13	-1.95916	-1.15825	8.40306e-06	-1.97036	-1.15535
123386359	chr7:123386359:C:T	2.36e-13	-1.95753	-1.16549	8.33202e-06	-1.97143	-1.16278
123386431	chr7:123386431:A:G	4.63162e-13	-1.65797	-0.790813	7.94952e-05	-0.183895	-0.694719
123386603	chr7:123386603:G:T	1.59817e-12	-2.59283e-10	-1.21024	5.69728e-05	-2.59283e-10	-1.21174
123386730	chr7:123386730:A:G	2.34617e-13	-1.95492	-1.17398	8.40346e-06	-1.97388	-1.15178
123386744	chr7:123386744:A:T	2.61991e-12	-2.59283e-10	-0.71596	0.00010806	-2.59283e-10	-0.571626
123387000	chr7:123387000:A:G	2.0376e-12	-2.59283e-10	-0.967327	7.6537e-05	-2.59283e-10	-0.916536
123387335	chr7:123387335:A:G	3.97913e-12	-2.59283e-10	-0.298036	0.000147492	-2.59283e-10	-0.260534
123387643	chr7:123387643:T:A	1.62763e-12	-2.59283e-10	-1.19198	5.79179e-05	-2.59283e-10	-1.19528
123387711	chr7:123387711:T:C	1.62035e-12	-2.59283e-10	-1.19646	5.77011e-05	-2.59283e-10	-1.19903
123388219	chr7:123388219:C:T	3.15483e-12	-2.59283e-10	-0.530167	0.000128535	-2.59283e-10	-0.398111
123388254	chr7:123388254:A:G	2.37647e-13	-1.93707	-1.179	8.32338e-06	-1.97727	-1.15797
123388766	chr7:123388766:A:G	1.64125e-12	-2.59283e-10	-1.18364	5.86032e-05	-2.59283e-10	-1.18352
123389101	chr7:123389101:T:C	3.8636e-13	-1.68453	-0.945554	6.25957e-05	-0.248848	-0.868766
123389433	chr7:123389433:G:A	1.79235e-12	-2.59283e-10	-1.09557	7.08134e-05	-2.59283e-10	-0.994262
123389620	chr7:123389620:C:T	1.71862e-12	-2.59283e-10	-1.13758	5.97231e-05	-2.59283e-10	-1.16459
123390013	chr7:123390013:G:C	2.0391e-12	-2.59283e-10	-0.966589	7.55365e-05	-2.59283e-10	-0.929695
123390417	chr7:123390417:G:A	7.50079e-13	-1.96668	-2.60556e-10	2.98935e-05	-1.85667	-2.60556e-10
123390501	chr7:123390501:G:A	3.0117e-12	-2.59283e-10	-0.576594	0.000127281	-2.59283e-10	-0.40791
123390506	chr7:123390506:C:T	3.01868e-12	-2.59283e-10	-0.57428	0.000127642	-2.59283e-10	-0.40508
123390660	chr7:123390660:C:T	2.99861e-12	-2.59283e-10	-0.58095	0.000126753	-2.59283e-10	-0.412071
123390668	chr7:123390668:AAAAC:A	1.69785e-12	-2.59283e-10	-1.14974	6.34144e-05	-2.59283e-10	-1.10462
123391171	chr7:123391171:C:A	2.44488e-13	-1.95567	-1.13202	8.60918e-06	-1.9722	-1.12928
123391270	chr7:123391270:A:G	2.62533e-13	-1.95092	-1.06555	9.17907e-06	-1.97417	-1.06321
123391404	chr7:123391404:G:A	2.49616e-13	-1.95352	-1.11341	8.76335e-06	-1.97317	-1.11056
123391946	chr7:123391946:C:T	9.22636e-13	-1.75962	-2.60556e-10	2.75543e-05	-1.93815	-2.60556e-10
123392331	chr7:123392331:A:G	1.15927e-12	-1.53131	-2.60556e-10	3.44506e-05	-1.71478	-2.60556e-10
123392735	chr7:123392735:G:A	2.53747e-13	-1.95579	-1.09473	8.94219e-06	-1.97195	-1.09158
123392921	chr7:123392921:G:C	3.12623e-12	-2.59283e-10	-0.539272	0.000127266	-2.59283e-10	-0.408034
123393816	chr7:123393816:AC:A	2.34169e-13	-1.96497	-1.16584	8.55374e-06	-1.97012	-1.13782
123393821	chr7:123393821:C:A	2.35279e-13	-1.96393	-1.16216	8.58626e-06	-1.97087	-1.13328
123393880	chr7:123393880:CAT:C	9.81662e-13	-1.69761	-2.60556e-10	2.86541e-05	-1.89901	-2.60556e-10
123394156	chr7:123394156:T:C	1.59268e-12	-2.59283e-10	-1.21368	5.68671e-05	-2.59283e-10	-1.21359
123394194	chr7:123394194:A:C	1.61708e-12	-2.59283e-10	-1.19848	5.97239e-05	-2.59283e-10	-1.16458
123394607	chr7:123394607:C:T	1.84656e-12	-2.59283e-10	-1.06578	7.38189e-05	-2.59283e-10	-0.952696
123394783	chr7:123394783:T:C	3.97983e-13	-1.64313	-0.957313	6.82255e-05	-0.148755	-0.882736
123394800	chr7:123394800:T:C	3.38899e-12	-2.59283e-10	-0.458569	0.000138689	-2.59283e-10	-0.32208
123394910	chr7:123394910:T:C	2.45541e-13	-1.96425	-1.11914	8.75821e-06	-1.96909	-1.11523
123395525	chr7:123395525:T:C	2.51126e-13	-1.96477	-1.09613	8.96924e-06	-1.96868	-1.09182
123395794	chr7:123395794:G:A	1.60701e-12	-2.59283e-10	-1.20472	5.67117e-05	-2.59283e-10	-1.21633
123395935	chr7:123395935:T:C	1.6733e-12	-2.59283e-10	-1.1643	6.16727e-05	-2.59283e-10	-1.13247
123396196	chr7:123396196:G:A	2.47277e-13	-1.955	-1.12134	8.69284e-06	-1.97419	-1.11762
123396293	chr7:123396293:G:A	7.82705e-13	-1.9241	-2.60556e-10	7.18133e-05	-0.980241	-2.60556e-10
123396662	chr7:123396662:A:T	1.60889e-12	-2.59283e-10	-1.20356	5.82914e-05	-2.59283e-10	-1.18886
123396735	chr7:123396735:C:A	1.61098e-12	-2.59283e-10	-1.20226	5.73318e-05	-2.59283e-10	-1.20545
123396922	chr7:123396922:G:A	1.60573e-12	-2.59283e-10	-1.20552	5.71908e-05	-2.59283e-10	-1.20792
123397103	chr7:123397103:C:T	2.49292e-13	-1.95587	-1.11236	8.77731e-06	-1.974	-1.10814
123397117	chr7:123397117:G:A	1.66488e-12	-2.59283e-10	-1.16935	6.02176e-05	-2.59283e-10	-1.15635
123397186	chr7:123397186:T:C	2.40529e-13	-1.95448	-1.14953	8.43449e-06	-1.97456	-1.14742
123397300	chr7:123397300:T:C	1.64108e-12	-2.59283e-10	-1.18375	5.92829e-05	-2.59283e-10	-1.17199
123397506	chr7:123397506:G:A	3.9292e-13	-1.65101	-0.962237	6.66752e-05	-0.16683	-0.887646
123397521	chr7:123397521:C:G	3.34148e-13	-1.97441	-0.800863	1.30527e-05	-1.95833	-0.726983
123397630	chr7:123397630:G:A	1.59632e-12	-2.59283e-10	-1.2114	5.70789e-05	-2.59283e-10	-1.20988
123397833	chr7:123397833:C:T	2.51314e-13	-1.95492	-1.10523	9.13286e-06	-1.9753	-1.06713
123397870	chr7:123397870:G:C	2.49298e-13	-1.96187	-1.10634	9.14726e-06	-1.97239	-1.06846
123398098	chr7:123398098:T:C	2.46229e-13	-1.94741	-1.13319	8.57121e-06	-1.97632	-1.12958
123398125	chr7:123398125:G:A	1.60419e-12	-2.59283e-10	-1.20648	5.71737e-05	-2.59283e-10	-1.20822
123398691	chr7:123398691:G:A	1.68199e-12	-2.59283e-10	-1.15912	6.11784e-05	-2.59283e-10	-1.14052
123399332	chr7:123399332:A:G	2.26184e-13	-1.96564	-1.19986	8.08767e-06	-1.96824	-1.19572
123399567	chr7:123399567:A:T	1.59308e-12	-2.59283e-10	-1.21343	5.68812e-05	-2.59283e-10	-1.21335
123399742	chr7:123399742:T:C	3.05246e-13	-1.86133	-1.00441	6.47999e-05	0.119809	-1.20281
123400093	chr7:123400093:A:C	4.33483e-13	-1.97717	-0.537839	1.74175e-05	-1.94606	-0.450772
123400234	chr7:123400234:T:C	2.25519e-13	-1.9679	-1.20055	8.09938e-06	-1.96604	-1.19648
123400320	chr7:123400320:T:C	2.85554e-13	-1.96739	-0.965037	1.06515e-05	-1.96861	-0.919998
123400732	chr7:123400732:T:C	3.08261e-12	-2.59283e-10	-0.553323	0.00013072	-2.59283e-10	-0.381255
123400805	chr7:123400805:TTTA:T	5.00027e-12	-2.59283e-10	-0.0696078	0.000233365	-2.59283e-10	0.198294
123401277	chr7:123401277:C:A	2.64406e-13	-1.96849	-1.04087	9.8347e-06	-1.96763	-1.00077
123401583	chr7:123401583:C:T	2.86228e-13	-1.96808	-0.961991	1.06945e-05	-1.96789	-0.916692
123401599	chr7:123401599:C:G	4.42347e-13	-1.97724	-0.51752	1.7782e-05	-1.94497	-0.431147
123402284	chr7:123402284:A:C	1.1579e-12	-1.53249	-2.60556e-10	3.44166e-05	-1.71577	-2.60556e-10
123402305	chr7:123402305:T:A	2.26037e-13	-1.9689	-1.19725	8.13816e-06	-1.96486	-1.19288
123402661	chr7:123402661:C:T	2.25863e-13	-1.97309	-1.19384	8.22258e-06	-1.95836	-1.18907
123402733	chr7:123402733:C:T	1.9246e-12	-2.59283e-10	-1.02438	7.18391e-05	-2.59283e-10	-0.979881
123402774	chr7:123402774:G:A	4.14794e-12	-2.59283e-10	-0.256488	0.000153859	-2.59283e-10	-0.218277
123403209	chr7:123403209:AC:A	4.39483e-13	-1.97701	-0.524246	1.78604e-05	-1.93354	-0.438188
123403474	chr7:123403474:A:C	2.05607e-12	-2.59283e-10	-0.958305	7.11207e-05	-2.59283e-10	-0.989932
123403651	chr7:123403651:T:C	2.21414e-13	-1.97231	-1.21452	8.01438e-06	-1.96011	-1.21296
123403762	chr7:123403762:C:T	2.71475e-12	-2.59283e-10	-0.680401	0.000119201	-2.59283e-10	-0.473497
123404416	chr7:123404416:A:T	1.65251e-12	-2.59283e-10	-1.1768	5.97638e-05	-2.59283e-10	-1.16391
123404453	chr7:123404453:C:T	8.15464e-13	-1.8831	-2.60556e-10	2.70661e-05	-1.95603	-2.60556e-10
123404478	chr7:123404478:C:T	2.87853e-13	-1.97191	-0.952495	1.0848e-05	-1.96299	-0.907341
123404512	chr7:123404512:C:T	2.32404e-13	-1.96901	-1.16937	8.38403e-06	-1.96462	-1.16336
123404940	chr7:123404940:G:A	3.94136e-12	-2.59283e-10	-0.307574	0.000146077	-2.59283e-10	-0.270173
123405157	chr7:123405157:C:T	1.68002e-12	-2.59283e-10	-1.16029	5.86374e-05	-2.59283e-10	-1.18294
123405408	chr7:123405408:C:A	2.87763e-13	-1.97176	-0.952954	1.08412e-05	-1.96324	-0.907717
123405881	chr7:123405881:C:T	2.5824e-13	-1.95326	-1.0797	1.02624e-05	-1.86299	-1.06283
123407772	chr7:123407772:T:C	3.74707e-12	-2.59283e-10	-0.358125	0.000138446	-2.59283e-10	-0.323832
123408115	chr7:123408115:T:A	3.16945e-12	-2.59283e-10	-0.525543	0.000129165	-2.59283e-10	-0.393217
123408309	chr7:123408309:C:T	1.79862e-12	-2.59283e-10	-1.09208	6.42612e-05	-2.59283e-10	-1.09135
123408356	chr7:123408356:A:G	4.70508e-13	-1.97031	-0.462729	1.8489e-05	-1.96581	-0.37133
123408730	chr7:123408730:A:G	3.33667e-12	-2.59283e-10	-0.474125	0.000120555	-2.59283e-10	-0.462205
123409111	chr7:123409111:A:G	3.27328e-12	-2.59283e-10	-0.493307	0.000133437	-2.59283e-10	-0.360681
123410049	chr7:123410049:GGTAAAGAC:G	2.25144e-13	-1.95323	-1.21689	7.86718e-06	-1.97504	-1.21657
123410170	chr7:123410170:A:G	2.4932e-12	-2.59283e-10	-0.765531	0.000106224	-2.59283e-10	-0.588756
123410173	chr7:123410173:G:C	1.59077e-12	-2.59283e-10	-1.21488	5.67968e-05	-2.59283e-10	-1.21483
123410271	chr7:123410271:T:C	2.87491e-13	-1.96539	-0.960272	1.06864e-05	-1.97013	-0.915206
123410320	chr7:123410320:T:C	1.87762e-12	-2.59283e-10	-1.04909	6.72426e-05	-2.59283e-10	-1.046
123410321	chr7:123410321:C:T	1.87879e-12	-2.59283e-10	-1.04847	6.72846e-05	-2.59283e-10	-1.04538
123410590	chr7:123410590:T:C	1.16139e-11	-2.59283e-10	0.773104	0.000454887	-2.59283e-10	0.86574
123410742	chr7:123410742:G:C	1.7161e-12	-2.59283e-10	-1.13905	6.27823e-05	-2.59283e-10	-1.11464
123410759	chr7:123410759:C:T	3.66928e-12	-2.59283e-10	-0.379104	0.000139214	-2.59283e-10	-0.318295
123411177	chr7:123411177:G:A	2.30032e-13	-1.97335	-1.17528	8.29174e-06	-1.95227	-1.18678
123411240	chr7:123411240:C:T	2.41742e-13	-1.97375	-1.12523	8.68351e-06	-1.9501	-1.14278
123411288	chr7:123411288:C:T	7.32321e-13	-1.69981	-0.290829	0.000290995	0.2928	0.126197
123411559	chr7:123411559:T:C	2.31273e-13	-1.9527	-1.19055	8.02314e-06	-1.9738	-1.19818
123411596	chr7:123411596:C:G	1.58875e-12	-2.59283e-10	-1.21615	5.67102e-05	-2.59283e-10	-1.21636
123412172	chr7:123412172:C:CT	2.54055e-13	-1.97736	-1.07195	9.28267e-06	-1.92621	-1.09995
123412292	chr7:123412292:G:T	1.59201e-12	-2.59283e-10	-1.2141	5.69093e-05	-2.59283e-10	-1.21285
123412510	chr7:123412510:G:T	1.85971e-12	-2.59283e-10	-1.05868	6.5118e-05	-2.59283e-10	-1.07811
123412876	chr7:123412876:T:G	1.9017e-12	-2.59283e-10	-1.03635	6.79504e-05	-2.59283e-10	-1.03553
123413266	chr7:123413266:G:T	1.96121e-12	-2.59283e-10	-1.00554	7.00578e-05	-2.59283e-10	-1.00499
123413544	chr7:123413544:A:T	2.38973e-12	-2.59283e-10	-0.80792	0.000101007	-2.59283e-10	-0.639122
123413977	chr7:123413977:A:C	1.5877e-12	-2.59283e-10	-1.21681	5.66996e-05	-2.59283e-10	-1.21654
123414205	chr7:123414205:G:T	8.65884e-13	-1.8231	-2.60556e-10	3.6036e-05	-1.66979	-2.60556e-10
123414732	chr7:123414732:A:G	1.75853e-12	-2.59283e-10	-1.11462	6.30277e-05	-2.59283e-10	-1.11074
123414860	chr7:123414860:A:G	1.58827e-12	-2.59283e-10	-1.21646	5.6696e-05	-2.59283e-10	-1.21661
123414931	chr7:123414931:T:C	3.13546e-13	-1.95884	-0.880065	1.13777e-05	-1.97253	-0.850132
123415121	chr7:123415121:G:T	1.72685e-12	-2.59283e-10	-1.1328	5.97452e-05	-2.59283e-10	-1.16422
123415263	chr7:123415263:C:T	4.18908e-13	-1.76592	-0.78328	6.65945e-05	-0.365942	-0.689746
123415371	chr7:123415371:A:G	2.00979e-12	-2.59283e-10	-0.981068	7.2189e-05	-2.59283e-10	-0.975023
123415501	chr7:123415501:G:A	2.85921e-13	-1.73654	-1.1946	2.40076e-05	-0.891735	-1.1842
123416708	chr7:123416708:A:G	8.03995e-13	-1.56998	-0.327285	0.000213651	0.160736	-0.0507023
123417023	chr7:123417023:C:T	1.88506e-11	-2.59283e-10	1.25744	0.000630484	-2.59283e-10	1.19218
123417040	chr7:123417040:A:G	2.30721e-12	-2.59283e-10	-0.843062	8.24976e-05	-2.59283e-10	-0.841541
123417203	chr7:123417203:C:T	1.76466e-12	-2.59283e-10	-1.11114	6.07685e-05	-2.59283e-10	-1.14724
123417227	chr7:123417227:C:T	7.86945e-13	-1.75122	-0.167479	0.000279311	0.134301	0.243716
123417246	chr7:123417246:G:T	1.63484e-12	-2.59283e-10	-1.18756	6.07817e-05	-2.59283e-10	-1.14702
123417264	chr7:123417264:T:C	3.35707e-13	-1.90167	-0.868942	6.13405e-05	-0.417404	-0.720466
123417514	chr7:123417514:G:C	1.73822e-12	-2.59283e-10	-1.12624	6.22824e-05	-2.59283e-10	-1.12263
123418610	chr7:123418610:C:T	6.42073e-12	0.180432	-2.60556e-10	0.000279248	0.377789	-2.60556e-10
123419581	chr7:123419581:T:C	1.68248e-12	-2.59283e-10	-1.15883	5.85482e-05	-2.59283e-10	-1.18446
123419844	chr7:123419844:C:G	4.33264e-13	-1.76557	-0.749941	6.91292e-05	-0.365072	-0.653262
123420431	chr7:123420431:T:C	1.74347e-12	-2.59283e-10	-1.12322	6.01892e-05	-2.59283e-10	-1.15682
123420737	chr7:123420737:A:G	3.25664e-13	-1.96365	-0.837341	1.01776e-05	-1.97209	-0.962023
123420738	chr7:123420738:G:A	2.03188e-12	-2.59283e-10	-0.970141	8.33552e-05	-2.59283e-10	-0.8312
123421097	chr7:123421097:G:A	5.33096e-13	-1.67701	-0.631139	9.9072e-05	-0.135624	-0.522839
123421603	chr7:123421603:A:G	1.60931e-12	-2.59283e-10	-1.20329	5.73174e-05	-2.59283e-10	-1.20571
123421682	chr7:123421682:C:G	4.25289e-13	-1.7603	-0.773788	6.82619e-05	-0.350758	-0.680201
123421703	chr7:123421703:CAAGTGTT:C	8.06541e-13	-1.8941	-2.60556e-10	3.23452e-05	-1.77784	-2.60556e-10
123421791	chr7:123421791:T:G	7.81326e-13	-1.92586	-2.60556e-10	7.65861e-05	-0.915894	-2.60556e-10
123421922	chr7:123421922:C:T	1.60402e-12	-2.59283e-10	-1.20659	5.72216e-05	-2.59283e-10	-1.20738
123421980	chr7:123421980:C:A	7.66645e-13	-1.60323	-0.341597	0.000195049	0.0842025	-0.06526
123422246	chr7:123422246:C:T	1.30792e-10	-2.59283e-10	3.19451	0.00571934	-2.59283e-10	3.3973
123422490	chr7:123422490:CA:C	2.11605e-12	-2.59283e-10	-0.929547	7.61672e-05	-2.59283e-10	-0.921379
123422737	chr7:123422737:C:A	2.11668e-12	-2.59283e-10	-0.929252	7.61918e-05	-2.59283e-10	-0.921057
123422793	chr7:123422793:G:A	2.55392e-11	-2.59283e-10	1.56112	0.00101497	-2.59283e-10	1.66831
123423189	chr7:123423189:G:A	1.59069e-12	-2.59283e-10	-1.21493	5.67362e-05	-2.59283e-10	-1.2159
123423533	chr7:123423533:T:G	8.56136e-13	-1.83443	-2.60556e-10	3.54776e-05	-1.68541	-2.60556e-10
123423844	chr7:123423844:T:C	1.60052e-12	-2.59283e-10	-1.20877	5.7101e-05	-2.59283e-10	-1.20949
123423926	chr7:123423926:T:C	6.4133e-12	-2.59283e-10	0.179274	0.000310418	-2.59283e-10	0.483609
123424003	chr7:123424003:T:C	3.0562e-13	-1.94158	-0.922929	1.08302e-05	-1.97706	-0.894915
123424012	chr7:123424012:TTATAG:T	7.99505e-12	0.399722	-2.60556e-10	0.000369455	0.657719	-2.60556e-10
123424407	chr7:123424407:T:C	1.58786e-12	-2.59283e-10	-1.21671	5.66845e-05	-2.59283e-10	-1.21681
123424774	chr7:123424774:T:C	1.30068e-12	-1.41621	-2.60556e-10	6.96534e-05	-1.01078	-2.60556e-10
123424850	chr7:123424850:G:C	1.73308e-12	-2.59283e-10	-1.1292	5.99137e-05	-2.59283e-10	-1.16141
123424913	chr7:123424913:AC:A	1.88818e-11	-2.59283e-10	1.2591	0.000631518	-2.59283e-10	1.19382
123425036	chr7:123425036:A:C	4.19723e-13	-1.79513	-0.752136	6.34126e-05	-0.447943	-0.656705
123425590	chr7:123425590:C:A	6.95485e-13	-1.74323	-0.299018	0.000250583	0.161135	0.108344
123425688	chr7:123425688:T:C	2.32535e-12	-2.59283e-10	-0.835229	9.78091e-05	-2.59283e-10	-0.671293
123425691	chr7:123425691:G:A	4.25835e-13	-1.78545	-0.747356	6.55413e-05	-0.420293	-0.651337
123425810	chr7:123425810:C:T	2.34784e-12	-2.59283e-10	-0.825606	8.38725e-05	-2.59283e-10	-0.825012
123425988	chr7:123425988:A:G	3.81465e-13	-1.7886	-0.854239	5.77053e-05	-0.430273	-0.768687
123426192	chr7:123426192:A:G	7.70718e-13	-1.61055	-0.328986	0.000194749	0.0681023	-0.0507016
123426656	chr7:123426656:A:G	3.12992e-13	-1.94642	-0.89426	1.11526e-05	-1.97649	-0.866149
123427500	chr7:123427500:C:T	6.92034e-12	-2.59283e-10	0.255365	0.000280742	-2.59283e-10	0.383124
123427820	chr7:123427820:G:A	3.50847e-13	-1.96337	-0.763131	1.28404e-05	-1.96978	-0.731936
123427822	chr7:123427822:A:G	3.50768e-13	-1.96222	-0.764512	1.28117e-05	-1.97059	-0.733366
123427870	chr7:123427870:G:C	1.67217e-12	-2.59283e-10	-1.16498	5.98575e-05	-2.59283e-10	-1.16234
123427908	chr7:123427908:T:C	2.05171e-11	-2.59283e-10	1.34216	0.000680198	-2.59283e-10	1.26807
123428105	chr7:123428105:T:A	7.92187e-13	-1.59754	-0.314514	0.000204051	0.0978658	-0.0338084
123428329	chr7:123428329:G:T	2.27357e-12	-2.59283e-10	-0.857748	9.52129e-05	-2.59283e-10	-0.698195
123428641	chr7:123428641:A:G	1.58813e-12	-2.59283e-10	-1.21654	5.66806e-05	-2.59283e-10	-1.21688
123428694	chr7:123428694:A:G	1.60187e-12	-2.59283e-10	-1.20793	5.80621e-05	-2.59283e-10	-1.1928
123428865	chr7:123428865:C:T	3.84041e-12	-2.59283e-10	-0.333521	0.000155713	-2.59283e-10	-0.206295
123428950	chr7:123428950:G:C	1.64674e-12	-2.59283e-10	-1.1803	5.87573e-05	-2.59283e-10	-1.18089
123429223	chr7:123429223:C:T	2.3785e-12	-2.59283e-10	-0.812629	0.000100291	-2.59283e-10	-0.646237
123429677	chr7:123429677:A:G	3.98892e-13	-1.78539	-0.812777	6.10173e-05	-0.421259	-0.721893
123429852	chr7:123429852:A:C	2.07106e-12	-2.59283e-10	-0.95104	7.40049e-05	-2.59283e-10	-0.950179
123429854	chr7:123429854:A:ACAGTTGTAGAT	2.06818e-12	-2.59283e-10	-0.952429	7.39037e-05	-2.59283e-10	-0.951548
123429859	chr7:123429859:T:TGTAGATA	2.06597e-12	-2.59283e-10	-0.953498	7.38297e-05	-2.59283e-10	-0.952549
123429913	chr7:123429913:G:T	2.05558e-11	-2.59283e-10	1.34404	0.000681437	-2.59283e-10	1.26989
123430895	chr7:123430895:T:G	1.05292e-12	-1.62753	-2.60556e-10	3.04287e-05	-1.83892	-2.60556e-10
123431240	chr7:123431240:T:C	7.42427e-13	-1.6334	-0.343528	0.000181366	0.0150073	-0.0688007
123431396	chr7:123431396:G:C	1.40289e-12	-1.34056	-2.60556e-10	5.63028e-05	-1.22357	-2.60556e-10
123431421	chr7:123431421:G:A	1.45619e-12	-1.30327	-2.60556e-10	5.79036e-05	-1.19553	-2.60556e-10
123431515	chr7:123431515:T:C	1.84664e-12	-2.59283e-10	-1.06573	6.64479e-05	-2.59283e-10	-1.05789
123431573	chr7:123431573:G:A	3.84384e-12	-2.59283e-10	-0.332629	0.000155867	-2.59283e-10	-0.205307
123431635	chr7:123431635:G:A	2.06884e-12	-2.59283e-10	-0.95211	7.39256e-05	-2.59283e-10	-0.951251
123432006	chr7:123432006:T:C	1.38664e-11	-2.59283e-10	0.950365	0.000471583	-2.59283e-10	0.901785
123432077	chr7:123432077:T:C	2.26439e-12	-2.59283e-10	-0.861795	8.09421e-05	-2.59283e-10	-0.860576
123432428	chr7:123432428:G:A	7.97491e-13	-1.90539	-2.60556e-10	2.96811e-05	-1.8638	-2.60556e-10
123432495	chr7:123432495:T:A	4.27144e-13	-1.7338	-0.795931	7.1712e-05	-0.278012	-0.703641
123432720	chr7:123432720:G:A	3.04678e-12	-2.59283e-10	-0.565015	0.000124024	-2.59283e-10	-0.433832
123433008	chr7:123433008:A:G	1.85727e-12	-2.59283e-10	-1.05999	6.63477e-05	-2.59283e-10	-1.0594
123433127	chr7:123433127:T:G	2.46751e-12	-2.59283e-10	-0.775889	8.8948e-05	-2.59283e-10	-0.766258
123433133	chr7:123433133:C:A	2.10557e-11	-2.59283e-10	1.36807	0.000703135	-2.59283e-10	1.30124
123433137	chr7:123433137:A:G	1.6129e-12	-2.59283e-10	-1.20107	5.69063e-05	-2.59283e-10	-1.2129
123433488	chr7:123433488:C:G	6.52059e-13	-0.977442	-1.12928	0.000149605	0.870734	-1.11704
123433667	chr7:123433667:AC:A	6.37398e-13	-0.915178	-1.21428	1.50614e-05	-1.32717	-1.215
123433933	chr7:123433933:T:G	4.21239e-13	-1.60155	-0.942106	9.27483e-05	0.118648	-0.843069
123433966	chr7:123433966:G:A	2.43891e-12	-2.59283e-10	-0.787551	8.75229e-05	-2.59283e-10	-0.78241
123434209	chr7:123434209:G:A	1.7839e-12	-2.59283e-10	-1.1003	6.30953e-05	-2.59283e-10	-1.10966
123434330	chr7:123434330:A:T	2.32882e-12	-2.59283e-10	-0.833739	9.80123e-05	-2.59283e-10	-0.669217
123434390	chr7:123434390:TTTTTA:T	2.80083e-12	-2.59283e-10	-0.649186	0.000121363	-2.59283e-10	-0.455527
123434663	chr7:123434663:G:A	1.79433e-12	-2.59283e-10	-1.09447	6.40879e-05	-2.59283e-10	-1.09405
123434807	chr7:123434807:G:A	1.72863e-12	-2.59283e-10	-1.13177	5.9794e-05	-2.59283e-10	-1.1634
123434843	chr7:123434843:G:A	1.60629e-12	-2.59283e-10	-1.20517	5.68847e-05	-2.59283e-10	-1.21328
123435007	chr7:123435007:T:TTCCTTAAGATATTA	2.28946e-12	-2.59283e-10	-0.850783	9.60329e-05	-2.59283e-10	-0.689619
123435176	chr7:123435176:T:C	1.58797e-12	-2.59283e-10	-1.21664	5.67263e-05	-2.59283e-10	-1.21607
123435931	chr7:123435931:CTAATA:C	1.71561e-12	-2.59283e-10	-1.13933	5.94392e-05	-2.59283e-10	-1.16936
123435994	chr7:123435994:T:C	9.69501e-13	-1.52127	-0.188807	0.000310078	0.381498	0.101016
123436094	chr7:123436094:T:C	1.58785e-12	-2.59283e-10	-1.21672	5.66779e-05	-2.59283e-10	-1.21693
123436159	chr7:123436159:T:C	7.64336e-13	-1.78245	-0.1654	0.000255929	0.0356337	0.254955
123436163	chr7:123436163:G:A	1.58792e-12	-2.59283e-10	-1.21668	5.66784e-05	-2.59283e-10	-1.21692
123436274	chr7:123436274:T:C	5.50611e-13	-1.70645	-0.569373	0.000108181	-0.111607	-0.458901
123436572	chr7:123436572:A:G	1.86699e-12	-2.59283e-10	-1.05477	6.37012e-05	-2.59283e-10	-1.10011
123437064	chr7:123437064:A:G	2.8323e-12	-2.59283e-10	-0.638011	0.000118787	-2.59283e-10	-0.476977
123437086	chr7:123437086:C:T	1.65155e-12	-2.59283e-10	-1.17739	6.11123e-05	-2.59283e-10	-1.1416
123437091	chr7:123437091:A:G	2.27792e-12	-2.59283e-10	-0.855838	7.92106e-05	-2.59283e-10	-0.8822
123437119	chr7:123437119:C:T	1.69333e-12	-2.59283e-10	-1.15241	5.95357e-05	-2.59283e-10	-1.16773
123437326	chr7:123437326:A:G	2.24836e-13	-1.97477	-1.19671	8.82974e-06	-1.8727	-1.20348
123438018	chr7:123438018:T:A	1.78586e-12	-2.59283e-10	-1.0992	6.31241e-05	-2.59283e-10	-1.10921
123438046	chr7:123438046:G:C	9.96586e-13	-1.07521	-0.607311	1.87958e-05	-1.50546	-0.815215
123438982	chr7:123438982:T:A	1.76675e-12	-2.59283e-10	-1.10996	6.32416e-05	-2.59283e-10	-1.10735
123439717	chr7:123439717:A:C	2.56786e-12	-2.59283e-10	-0.736027	8.89834e-05	-2.59283e-10	-0.76586
123439840	chr7:123439840:T:C	1.62361e-12	-2.59283e-10	-1.19445	5.90145e-05	-2.59283e-10	-1.17653
123440048	chr7:123440048:A:G	1.86042e-12	-2.59283e-10	-1.0583	6.56373e-05	-2.59283e-10	-1.07017
123440328	chr7:123440328:C:G	2.62273e-12	-2.59283e-10	-0.714885	0.00010941	-2.59283e-10	-0.559212
123440399	chr7:123440399:G:T	2.023e-12	-2.59283e-10	-0.974517	7.18788e-05	-2.59283e-10	-0.979329
123440436	chr7:123440436:C:T	2.62531e-12	-2.59283e-10	-0.713899	0.000109533	-2.59283e-10	-0.558081
123440474	chr7:123440474:C:T	4.3817e-12	-2.59283e-10	-0.201663	0.000165721	-2.59283e-10	-0.144004
123440799	chr7:123440799:A:G	1.59486e-12	-2.59283e-10	-1.21232	5.70231e-05	-2.59283e-10	-1.21085
123440961	chr7:123440961:C:T	1.69925e-12	-2.59283e-10	-1.14891	5.99653e-05	-2.59283e-10	-1.16054
123441136	chr7:123441136:T:A	1.58755e-12	-2.59283e-10	-1.21691	5.66952e-05	-2.59283e-10	-1.21662
123441282	chr7:123441282:G:A	3.17441e-12	-2.59283e-10	-0.52398	0.000120589	-2.59283e-10	-0.461921
123441400	chr7:123441400:C:G	3.13415e-12	-2.59283e-10	-0.536741	0.000134044	-2.59283e-10	-0.356139
123441815	chr7:123441815:C:G	1.63014e-12	-2.59283e-10	-1.19043	5.79928e-05	-2.59283e-10	-1.19399
123442046	chr7:123442046:A:G	3.50064e-12	-2.59283e-10	-0.426153	0.000147558	-2.59283e-10	-0.26009
123442078	chr7:123442078:G:A	3.54606e-12	-2.59283e-10	-0.413263	0.000157497	-2.59283e-10	-0.194901
123442429	chr7:123442429:T:C	1.59803e-12	-2.59283e-10	-1.21033	5.68924e-05	-2.59283e-10	-1.21315
123442433	chr7:123442433:A:G	3.98757e-13	-1.54524	-1.05326	2.1658e-05	-0.982287	-1.19665
123442686	chr7:123442686:C:T	3.43851e-12	-2.59283e-10	-0.444063	0.000144462	-2.59283e-10	-0.281292
123442853	chr7:123442853:G:A	2.00883e-12	-2.59283e-10	-0.981548	7.83531e-05	-2.59283e-10	-0.893085
123442856	chr7:123442856:C:T	3.19113e-13	-1.60603	-1.21528	1.91214e-05	-1.09007	-1.21343
123443116	chr7:123443116:G:A	2.67675e-12	-2.59283e-10	-0.694498	0.000119277	-2.59283e-10	-0.472863
123443125	chr7:123443125:C:T	2.0102e-12	-2.59283e-10	-0.980868	7.84098e-05	-2.59283e-10	-0.892362
123443290	chr7:123443290:C:T	1.77333e-12	-2.59283e-10	-1.10624	6.34639e-05	-2.59283e-10	-1.10384
123443509	chr7:123443509:GTATT:G	3.33266e-13	-1.63164	-1.14627	4.77994e-05	-0.271767	-1.11553
123443576	chr7:123443576:G:A	1.80083e-12	-2.59283e-10	-1.09085	6.84209e-05	-2.59283e-10	-1.02863
123443808	chr7:123443808:T:A	2.75099e-12	-2.59283e-10	-0.667138	0.000123551	-2.59283e-10	-0.437657
123444491	chr7:123444491:G:C	1.63402e-12	-2.59283e-10	-1.18806	5.80744e-05	-2.59283e-10	-1.19258
123444933	chr7:123444933:A:G	1.71759e-12	-2.59283e-10	-1.13818	5.973e-05	-2.59283e-10	-1.16448
123445112	chr7:123445112:A:C	1.84849e-12	-2.59283e-10	-1.06473	6.26029e-05	-2.59283e-10	-1.1175
123445119	chr7:123445119:C:T	2.84102e-12	-2.59283e-10	-0.634938	0.000128366	-2.59283e-10	-0.399424
123445186	chr7:123445186:TA:T	1.607e-12	-2.59283e-10	-1.20473	5.74939e-05	-2.59283e-10	-1.20263
123445639	chr7:123445639:A:G	1.80491e-12	-2.59283e-10	-1.08859	6.86075e-05	-2.59283e-10	-1.02591
123445680	chr7:123445680:A:C	7.42699e-13	-1.97656	-2.60556e-10	2.70924e-05	-1.95506	-2.60556e-10
123445714	chr7:123445714:G:T	3.02921e-12	-2.59283e-10	-0.570797	0.000131688	-2.59283e-10	-0.373878
123445747	chr7:123445747:C:T	2.25064e-12	-2.59283e-10	-0.867887	9.68723e-05	-2.59283e-10	-0.680916
123446180	chr7:123446180:C:T	2.81989e-12	-2.59283e-10	-0.642401	0.000127246	-2.59283e-10	-0.408185
123446188	chr7:123446188:T:C	1.71282e-12	-2.59283e-10	-1.14096	6.06943e-05	-2.59283e-10	-1.14846
123446276	chr7:123446276:T:C	3.33372e-12	-2.59283e-10	-0.475011	0.00014685	-2.59283e-10	-0.264895
123446356	chr7:123446356:G:T	1.5877e-12	-2.59283e-10	-1.21682	5.6678e-05	-2.59283e-10	-1.21692
123446399	chr7:123446399:CT:C	1.70898e-12	-2.59283e-10	-1.1432	6.02427e-05	-2.59283e-10	-1.15593
123446452	chr7:123446452:T:G	2.54459e-12	-2.59283e-10	-0.74513	0.000105698	-2.59283e-10	-0.593726
123446601	chr7:123446601:A:T	1.64055e-12	-2.59283e-10	-1.18407	5.83029e-05	-2.59283e-10	-1.18866
123446763	chr7:123446763:G:A	5.13271e-12	-2.59283e-10	-0.0434667	0.000205825	-2.59283e-10	0.0727177
123447182	chr7:123447182:C:T	1.59359e-12	-2.59283e-10	-1.21311	5.69697e-05	-2.59283e-10	-1.21179
123447358	chr7:123447358:A:G	5.37488e-13	-1.41799	-0.881959	2.1583e-05	-1.24004	-0.942365
123447535	chr7:123447535:A:G	3.61572e-12	-2.59283e-10	-0.39381	0.000145666	-2.59283e-10	-0.272991
123447724	chr7:123447724:C:T	3.07118e-12	-2.59283e-10	-0.557039	0.000106627	-2.59283e-10	-0.584972
123448760	chr7:123448760:C:T	2.54359e-12	-2.59283e-10	-0.745523	0.000105633	-2.59283e-10	-0.594343
123449247	chr7:123449247:T:G	1.64906e-12	-2.59283e-10	-1.17889	5.73467e-05	-2.59283e-10	-1.2052
123449310	chr7:123449310:T:C	1.64261e-12	-2.59283e-10	-1.18281	5.83496e-05	-2.59283e-10	-1.18786
123449360	chr7:123449360:C:T	1.79371e-12	-2.59283e-10	-1.09482	6.42083e-05	-2.59283e-10	-1.09218
123449375	chr7:123449375:T:G	1.82486e-12	-2.59283e-10	-1.07759	6.5348e-05	-2.59283e-10	-1.07458
123449418	chr7:123449418:G:C	3.97025e-13	-1.57121	-1.03165	2.24015e-05	-0.956544	-1.18864
123449918	chr7:123449918:C:T	5.12417e-13	-1.33777	-1.00995	1.72035e-05	-1.22917	-1.18003
123449970	chr7:123449970:A:G	1.92242e-12	-2.59283e-10	-1.02552	7.71664e-05	-2.59283e-10	-0.908346
123450413	chr7:123450413:T:C	5.17397e-13	-1.39845	-0.939596	1.99476e-05	-1.26437	-0.996834
123450919	chr7:123450919:G:A	1.59895e-12	-2.59283e-10	-1.20975	5.71897e-05	-2.59283e-10	-1.20794
123451068	chr7:123451068:A:G	5.2708e-13	-1.43373	-0.885769	2.19779e-05	-1.21579	-0.948484
123451734	chr7:123451734:C:T	2.60431e-12	-2.59283e-10	-0.721932	0.000108527	-2.59283e-10	-0.567312
123452248	chr7:123452248:C:T	5.68381e-13	-1.35857	-0.885494	1.83056e-05	-1.2053	-1.14181
123452258	chr7:123452258:C:CAAAG	1.6238e-12	-2.59283e-10	-1.19433	5.77546e-05	-2.59283e-10	-1.19811
123453769	chr7:123453769:T:C	1.7022e-12	-2.59283e-10	-1.14718	6.07164e-05	-2.59283e-10	-1.1481
123454880	chr7:123454880:GAT:G	5.65886e-12	1.18116	-1.12703	4.825e-05	-0.314969	-1.06295
123455426	chr7:123455426:T:C	2.47284e-12	-2.59283e-10	-0.773731	0.000102253	-2.59283e-10	-0.626861
123455914	chr7:123455914:T:C	2.6737e-12	-2.59283e-10	-0.695639	9.69801e-05	-2.59283e-10	-0.679805
123456344	chr7:123456344:T:G	1.65172e-12	-2.59283e-10	-1.17728	5.84269e-05	-2.59283e-10	-1.18653
123457140	chr7:123457140:A:G	5.03483e-13	-1.45225	-0.913053	2.1765e-05	-1.19055	-0.983458
123457326	chr7:123457326:C:T	5.2998e-13	-1.39919	-0.914831	1.91103e-05	-1.14867	-1.15542
123457414	chr7:123457414:T:C	5.10965e-13	-1.44217	-0.908384	2.1592e-05	-1.20278	-0.979204
123457503	chr7:123457503:C:T	1.97161e-12	-2.59283e-10	-1.00025	7.66624e-05	-2.59283e-10	-0.914899
123457647	chr7:123457647:TTA:T	2.65255e-12	-2.59283e-10	-0.70358	0.000110834	-2.59283e-10	-0.54628
123458331	chr7:123458331:A:T	3.06053e-13	-1.72499	-1.13811	3.78261e-05	-0.527398	-1.09391
123458589	chr7:123458589:A:G	3.39321e-13	-1.55774	-1.20216	8.00425e-06	-1.97037	-1.20396
123459012	chr7:123459012:C:A	2.60033e-12	-2.59283e-10	-0.723463	0.000115528	-2.59283e-10	-0.504799
123459169	chr7:123459169:C:T	5.77385e-13	-1.2761	-0.952244	1.76187e-05	-1.36783	-1.01752
123459613	chr7:123459613:A:G	1.22203e-11	-2.59283e-10	0.824003	0.00041926	-2.59283e-10	0.784181
123460166	chr7:123460166:T:C	2.88984e-13	-1.76803	-1.15245	3.33396e-05	-0.633918	-1.11365
123460689	chr7:123460689:T:G	1.82994e-12	-2.59283e-10	-1.07481	7.00364e-05	-2.59283e-10	-1.00529
123460855	chr7:123460855:G:A	5.72326e-13	-1.28788	-0.949271	1.78814e-05	-1.35566	-1.01489
123461451	chr7:123461451:C:T	3.57167e-12	-2.59283e-10	-0.406067	0.000121875	-2.59283e-10	-0.451313
123462698	chr7:123462698:A:ATTAT	1.88629e-12	-2.59283e-10	-1.04449	6.3529e-05	-2.59283e-10	-1.10281
123462775	chr7:123462775:G:A	4.82829e-13	-1.23646	-1.17073	3.33151e-05	-0.58439	-1.16391
123462839	chr7:123462839:T:C	8.11673e-13	-1.88776	-2.60556e-10	2.6495e-05	-1.97735	-2.60556e-10
123463040	chr7:123463040:A:C	2.55228e-12	-2.59283e-10	-0.742113	0.000112961	-2.59283e-10	-0.52727
123463149	chr7:123463149:T:C	3.95773e-12	-0.30343	-2.60556e-10	0.000275682	0.364937	-2.60556e-10
123463298	chr7:123463298:C:T	8.25132e-13	-1.87131	-2.60556e-10	3.36077e-05	-1.73955	-2.60556e-10
123463656	chr7:123463656:C:A	8.19003e-13	-1.87877	-2.60556e-10	3.32258e-05	-1.75098	-2.60556e-10
123463832	chr7:123463832:T:C	1.83975e-12	-2.59283e-10	-1.06947	6.58685e-05	-2.59283e-10	-1.06665
123463937	chr7:123463937:C:T	2.84251e-13	-1.77747	-1.15953	3.24104e-05	-0.64241	-1.13342
123463981	chr7:123463981:C:T	2.64774e-12	-2.59283e-10	-0.705394	0.000110605	-2.59283e-10	-0.548345
123464477	chr7:123464477:A:C	8.37689e-13	-1.85621	-2.60556e-10	3.52486e-05	-1.69188	-2.60556e-10
123464727	chr7:123464727:C:T	2.4988e-12	-2.59283e-10	-0.763289	9.05793e-05	-2.59283e-10	-0.748084
123464823	chr7:123464823:T:C	1.58817e-12	-2.59283e-10	-1.21652	5.66781e-05	-2.59283e-10	-1.21692
123465718	chr7:123465718:T:C	1.59667e-12	-2.59283e-10	-1.21118	5.74366e-05	-2.59283e-10	-1.20363
123465773	chr7:123465773:T:A	3.26619e-12	-2.59283e-10	-0.495476	0.000143482	-2.59283e-10	-0.288101
123465887	chr7:123465887:T:C	1.59316e-12	-2.59283e-10	-1.21338	5.69529e-05	-2.59283e-10	-1.21209
123465986	chr7:123465986:T:A	1.59584e-12	-2.59283e-10	-1.2117	5.71071e-05	-2.59283e-10	-1.20938
123467377	chr7:123467377:C:T	1.90219e-12	-2.59283e-10	-1.0361	6.39663e-05	-2.59283e-10	-1.09595
123467962	chr7:123467962:T:C	1.0157e-12	-1.79611	0.13259	4.80528e-05	-1.60005	0.218038
123468425	chr7:123468425:C:T	1.65527e-12	-2.59283e-10	-1.17514	5.85378e-05	-2.59283e-10	-1.18464
123468470	chr7:123468470:C:T	6.32717e-13	-1.29161	-0.845224	1.9714e-05	-1.35056	-0.92242
123468864	chr7:123468864:A:G	1.6091e-12	-1.20342	-2.60556e-10	4.17563e-05	-1.52246	-2.60556e-10
123469188	chr7:123469188:C:T	3.07797e-12	-2.59283e-10	-0.554829	0.000104483	-2.59283e-10	-0.60529
123470020	chr7:123470020:A:G	2.07092e-12	-2.59283e-10	-0.951109	7.00231e-05	-2.59283e-10	-1.00549
123470049	chr7:123470049:A:G	2.72918e-12	-2.59283e-10	-0.675098	0.000122351	-2.59283e-10	-0.44742
123470159	chr7:123470159:A:T	1.84017e-12	-2.59283e-10	-1.06924	6.58846e-05	-2.59283e-10	-1.06641
123470178	chr7:123470178:CTG:C	1.62367e-12	-2.59283e-10	-1.19441	5.77507e-05	-2.59283e-10	-1.19817
123470679	chr7:123470679:G:A	1.6003e-12	-2.59283e-10	-1.20891	5.7002e-05	-2.59283e-10	-1.21122
123471649	chr7:123471649:G:GC	3.15418e-12	-2.59283e-10	-0.530372	0.000131443	-2.59283e-10	-0.375741
123472202	chr7:123472202:C:T	1.63926e-12	-2.59283e-10	-1.18486	5.80434e-05	-2.59283e-10	-1.19312
123472260	chr7:123472260:A:T	1.90765e-12	-2.59283e-10	-1.03323	6.41139e-05	-2.59283e-10	-1.09365
123472334	chr7:123472334:A:G	8.03357e-13	-1.89806	-2.60556e-10	2.65001e-05	-1.97716	-2.60556e-10
123472561	chr7:123472561:T:C	2.58284e-12	-2.59283e-10	-0.73021	8.91803e-05	-2.59283e-10	-0.76365
123472615	chr7:123472615:G:A	2.6632e-12	-2.59283e-10	-0.699572	0.000111345	-2.59283e-10	-0.541678
123472837	chr7:123472837:T:C	3.28091e-12	-2.59283e-10	-0.490981	0.000137286	-2.59283e-10	-0.332245
123473256	chr7:123473256:A:G	2.5317e-12	-2.59283e-10	-0.750209	9.11356e-05	-2.59283e-10	-0.741962
123473343	chr7:123473343:T:C	8.84401e-13	-1.80195	-2.60556e-10	2.79877e-05	-1.92255	-2.60556e-10
123473645	chr7:123473645:G:A	2.05679e-11	0.826048	0.518582	0.000129771	-0.996586	0.608049
123473721	chr7:123473721:A:G	1.87839e-11	0.645061	0.608841	0.000129177	-1.09638	0.703259
123475219	chr7:123475219:C:T	6.27841e-13	-1.3009	-0.843665	1.99385e-05	-1.34071	-0.920951
123475235	chr7:123475235:G:A	1.69767e-12	-2.59283e-10	-1.14984	6.01917e-05	-2.59283e-10	-1.15677
123476151	chr7:123476151:AAG:A	2.71691e-12	-2.59283e-10	-0.679605	0.000121745	-2.59283e-10	-0.452385
123476461	chr7:123476461:G:T	1.65444e-12	-2.59283e-10	-1.17564	5.85118e-05	-2.59283e-10	-1.18508
123476986	chr7:123476986:C:G	1.84086e-12	-2.59283e-10	-1.06886	6.59079e-05	-2.59283e-10	-1.06605
123477618	chr7:123477618:G:A	1.60206e-12	-2.59283e-10	-1.20781	5.73676e-05	-2.59283e-10	-1.20483
123477917	chr7:123477917:C:T	2.8346e-12	-2.59283e-10	-0.637201	0.000102907	-2.59283e-10	-0.62048
123477919	chr7:123477919:A:G	2.66621e-12	0.38812	-1.08656	4.24955e-05	-0.421281	-1.08363
123478255	chr7:123478255:A:AGTTG	2.51351e-12	-2.59283e-10	-0.757418	8.61344e-05	-2.59283e-10	-0.798401
123478259	chr7:123478259:TGA:T	2.88109e-12	-2.59283e-10	-0.620933	9.8135e-05	-2.59283e-10	-0.667967
123478266	chr7:123478266:ACATCCTT:A	2.44156e-12	-2.59283e-10	-0.786463	8.39228e-05	-2.59283e-10	-0.824413
123478585	chr7:123478585:A:G	5.26969e-13	-1.32514	-0.99457	1.72394e-05	-1.23354	-1.17357
123479031	chr7:123479031:A:C	2.05689e-12	-2.59283e-10	-0.957903	6.96063e-05	-2.59283e-10	-1.01145
123479111	chr7:123479111:C:T	1.74994e-12	-2.59283e-10	-1.11952	6.50457e-05	-2.59283e-10	-1.07922
123479264	chr7:123479264:T:C	2.68141e-12	-2.59283e-10	-0.692759	0.000119851	-2.59283e-10	-0.468059
123479402	chr7:123479402:G:C	1.66831e-12	-2.59283e-10	-1.16729	6.00732e-05	-2.59283e-10	-1.15875
123479936	chr7:123479936:T:C	5.46736e-13	-1.43457	-0.848323	2.04313e-05	-1.11384	-1.1234
123480016	chr7:123480016:C:T	6.19314e-13	-1.28059	-0.877653	1.89879e-05	-1.35984	-0.950668
123480026	chr7:123480026:C:A	3.68987e-12	-2.59283e-10	-0.373509	0.000124759	-2.59283e-10	-0.427926
123480195	chr7:123480195:T:A	2.78644e-13	-1.76715	-1.18978	3.18708e-05	-0.628481	-1.16414
123480676	chr7:123480676:C:A	2.74652e-12	-2.59283e-10	-0.668766	0.000123357	-2.59283e-10	-0.43923
123480743	chr7:123480743:TA:T	6.95969e-12	-2.59283e-10	0.261035	0.000269397	-2.59283e-10	0.341876
123480833	chr7:123480833:C:T	5.03356e-13	-1.45533	-0.910231	2.01822e-05	-1.09756	-1.15194
123481006	chr7:123481006:G:A	5.7277e-12	-2.59283e-10	0.0662147	0.000232972	-2.59283e-10	0.196608
123482274	chr7:123482274:A:T	1.75203e-12	-2.59283e-10	-1.11833	6.19795e-05	-2.59283e-10	-1.12751
123482319	chr7:123482319:T:C	5.04313e-13	-1.5025	-0.861158	2.20428e-05	-1.03297	-1.12835
123482353	chr7:123482353:C:T	4.17401e-12	-1.36429	1.11407	0.000124837	-1.23235	0.805043
123482428	chr7:123482428:A:G	1.67434e-12	-1.5227	0.359018	5.84271e-05	-1.46224	0.275712
123483596	chr7:123483596:A:G	3.04451e-12	-2.59283e-10	-0.565759	0.000104684	-2.59283e-10	-0.603368
123483761	chr7:123483761:C:T	2.78767e-13	-1.78635	-1.17013	3.05199e-05	-0.696985	-1.13895
123483948	chr7:123483948:C:A	3.31554e-12	-2.59283e-10	-0.48048	0.000152188	-2.59283e-10	-0.229194
123483985	chr7:123483985:C:T	1.75989e-12	-1.51714	0.403293	6.02933e-05	-1.46714	0.312052
123484099	chr7:123484099:A:G	9.67953e-13	-1.71167	-2.60556e-10	4.47997e-05	-1.45211	-2.60556e-10
123484259	chr7:123484259:T:C	2.32211e-12	-1.35953	0.522911	7.26946e-05	-1.23844	0.2704
123484272	chr7:123484272:T:TA	3.19398e-13	-1.87516	-0.945257	9.98894e-06	-1.97608	-0.976749
123484455	chr7:123484455:AACTGAG:A	2.6221e-12	-1.30979	0.594666	7.47963e-05	-1.29024	0.350701
123484834	chr7:123484834:T:C	1.6767e-12	-2.59283e-10	-1.16227	6.20708e-05	-2.59283e-10	-1.12603
123484874	chr7:123484874:T:C	1.60926e-12	-2.59283e-10	-1.20333	5.72883e-05	-2.59283e-10	-1.20621
123486514	chr7:123486514:A:C	3.29741e-12	-2.59283e-10	-0.485962	0.000150984	-2.59283e-10	-0.237134
123486683	chr7:123486683:T:C	6.60069e-12	-2.59283e-10	0.208074	0.00027031	-2.59283e-10	0.345259
123487150	chr7:123487150:C:T	2.30547e-13	-1.93958	-1.20682	8.46738e-06	-1.90713	-1.21096
123487266	chr7:123487266:T:G	1.65511e-12	-2.59283e-10	-1.17523	6.10578e-05	-2.59283e-10	-1.14249
123487895	chr7:123487895:C:A	1.71447e-12	-2.59283e-10	-1.14	6.07214e-05	-2.59283e-10	-1.14801
123488953	chr7:123488953:T:C	8.36012e-13	-1.85821	-2.60556e-10	2.66137e-05	-1.97288	-2.60556e-10
123488966	chr7:123488966:T:C	2.64704e-13	-1.81478	-1.19347	2.71965e-05	-0.776947	-1.17427
123489245	chr7:123489245:A:T	8.3614e-13	-1.35338	-0.504676	2.58175e-05	-1.21841	-0.784845
123490498	chr7:123490498:T:G	4.29966e-13	-1.39416	-1.12899	2.97702e-05	-0.723334	-1.13747
123490520	chr7:123490520:AAAC:A	3.6631e-12	-2.59283e-10	-0.380791	0.000171378	-2.59283e-10	-0.11044
123490568	chr7:123490568:A:G	1.60766e-12	-2.59283e-10	-1.20432	5.72652e-05	-2.59283e-10	-1.20662
123490913	chr7:123490913:A:C	1.18768e-12	-1.5071	-2.60556e-10	4.345e-05	-1.4827	-2.60556e-10
123491282	chr7:123491282:A:C	1.61264e-12	-2.59283e-10	-1.20123	5.78006e-05	-2.59283e-10	-1.19731
123491358	chr7:123491358:T:C	3.69228e-12	-2.59283e-10	-0.372855	0.000172958	-2.59283e-10	-0.101262
123491539	chr7:123491539:A:G	1.59151e-12	-2.59283e-10	-1.21441	5.6939e-05	-2.59283e-10	-1.21233
123491925	chr7:123491925:C:A	5.80442e-13	-1.38441	-0.83866	1.90826e-05	-1.18859	-1.11694
123492194	chr7:123492194:A:G	1.70855e-12	-2.59283e-10	-1.14345	6.05091e-05	-2.59283e-10	-1.15152
123492579	chr7:123492579:C:T	2.24101e-13	-1.96904	-1.20572	8.1652e-06	-1.93805	-1.21637
123493362	chr7:123493362:G:A	2.29453e-12	-2.59283e-10	-0.84857	7.864e-05	-2.59283e-10	-0.88943
123493670	chr7:123493670:G:A	9.78843e-13	-1.70048	-2.60556e-10	4.56846e-05	-1.43255	-2.60556e-10
123494691	chr7:123494691:T:C	3.10316e-12	-2.59283e-10	-0.546677	0.000140285	-2.59283e-10	-0.310637
123495048	chr7:123495048:G:A	1.60811e-12	-2.59283e-10	-1.20404	5.7279e-05	-2.59283e-10	-1.20638
123495711	chr7:123495711:A:T	4.25241e-13	-1.40412	-1.13007	2.92899e-05	-0.73852	-1.13855
123496119	chr7:123496119:G:C	6.80008e-12	-2.59283e-10	0.237835	0.000273457	-2.59283e-10	0.356835
123497080	chr7:123497080:T:C	1.80843e-12	-2.59283e-10	-1.08664	6.4658e-05	-2.59283e-10	-1.0852
123497259	chr7:123497259:A:G	6.51295e-12	-2.59283e-10	0.194692	0.000251214	-2.59283e-10	0.271994
123497652	chr7:123497652:C:T	1.59141e-12	-2.59283e-10	-1.21448	5.69336e-05	-2.59283e-10	-1.21242
123497682	chr7:123497682:G:C	1.99223e-12	-2.59283e-10	-0.989844	6.81634e-05	-2.59283e-10	-1.0324
123497693	chr7:123497693:T:C	1.7519e-12	-2.59283e-10	-1.1184	6.61542e-05	-2.59283e-10	-1.06232
123498214	chr7:123498214:G:A	1.06664e-12	-1.61458	-2.60556e-10	3.0849e-05	-1.82521	-2.60556e-10
123498422	chr7:123498422:A:G	1.75636e-12	-2.59283e-10	-1.11586	6.63638e-05	-2.59283e-10	-1.05916
123498519	chr7:123498519:T:C	3.21198e-12	-0.968725	0.456514	4.55073e-05	-1.92725	0.490815
123498679	chr7:123498679:A:T	5.06179e-13	-1.49312	-0.866841	2.22481e-05	-1.02052	-1.13153
123498831	chr7:123498831:C:A	1.63461e-12	-2.59283e-10	-1.1877	5.93054e-05	-2.59283e-10	-1.17161
123498893	chr7:123498893:T:C	2.86888e-13	-1.75708	-1.17068	3.30304e-05	-0.616881	-1.14
123499118	chr7:123499118:C:T	4.19259e-12	-1.30026	1.05448	0.000111995	-1.2801	0.744241
123499810	chr7:123499810:G:A	1.19339e-12	-1.5023	-2.60556e-10	3.24929e-05	-1.77329	-2.60556e-10
123501604	chr7:123501604:G:A	3.44106e-12	-2.59283e-10	-0.443322	0.000158153	-2.59283e-10	-0.190747
123501607	chr7:123501607:AC:A	1.92383e-12	-2.59283e-10	-1.02478	6.89445e-05	-2.59283e-10	-1.02101
123502315	chr7:123502315:G:A	2.29762e-12	-1.19334	0.346116	5.5242e-05	-1.38072	0.13813
123502534	chr7:123502534:A:T	5.58654e-12	0.199707	-0.158447	5.62496e-05	-1.13478	-0.0897321
123503473	chr7:123503473:G:A	1.65364e-12	-2.59283e-10	-1.17612	6.04201e-05	-2.59283e-10	-1.15299
123504180	chr7:123504180:C:T	3.50813e-12	-1.42653	1.00252	0.000122659	-1.1383	0.693399
123504493	chr7:123504493:G:A	1.89267e-12	-2.59283e-10	-1.04111	6.62726e-05	-2.59283e-10	-1.06053
123504691	chr7:123504691:C:T	5.3802e-12	-2.59283e-10	0.00362464	0.000218137	-2.59283e-10	0.130814
123505381	chr7:123505381:T:C	7.64796e-13	-1.94725	-2.60556e-10	2.67054e-05	-1.96944	-2.60556e-10
123505483	chr7:123505483:G:A	5.33423e-13	-1.47825	-0.829291	2.25018e-05	-1.02766	-1.11305
123505522	chr7:123505522:C:T	4.51582e-13	-1.34249	-1.13161	3.19032e-05	-0.645412	-1.14619
123505586	chr7:123505586:G:A	1.61364e-12	-2.59283e-10	-1.20061	5.83454e-05	-2.59283e-10	-1.18793
123505659	chr7:123505659:C:A	2.25337e-13	-1.96613	-1.20313	8.12465e-06	-1.94371	-1.2157
123505780	chr7:123505780:C:T	7.57171e-13	-1.61742	-0.339841	4.25318e-05	-0.821429	-0.682629
123505968	chr7:123505968:A:G	1.79023e-12	-2.59283e-10	-1.09676	6.82028e-05	-2.59283e-10	-1.03182
123506089	chr7:123506089:G:A	7.74284e-12	-2.59283e-10	0.367669	0.000304421	-2.59283e-10	0.464102
123506192	chr7:123506192:T:G	3.04831e-12	-2.59283e-10	-0.564514	0.000129973	-2.59283e-10	-0.386982
123506242	chr7:123506242:C:T	7.05894e-12	-2.59283e-10	0.275196	0.000244525	-2.59283e-10	0.245006
123506694	chr7:123506694:G:A	2.75881e-12	-2.59283e-10	-0.664302	0.000116086	-2.59283e-10	-0.499978
123506798	chr7:123506798:A:G	1.24802e-11	-2.59283e-10	0.845045	0.000427918	-2.59283e-10	0.804621
123506823	chr7:123506823:T:C	3.66984e-12	-2.59283e-10	-0.378952	0.00017175	-2.59283e-10	-0.10827
123507387	chr7:123507387:AG:A	1.59343e-12	-2.59283e-10	-1.21321	5.70211e-05	-2.59283e-10	-1.21089
123507667	chr7:123507667:G:A	1.69926e-11	1.15368	-2.60556e-10	2.70108e-05	-1.95808	-2.60556e-10
123507674	chr7:123507674:A:T	6.0619e-12	0.307291	-0.184368	5.78366e-05	-1.08033	-0.11636
123507981	chr7:123507981:A:G	3.69148e-12	-2.59283e-10	-0.373072	0.000172938	-2.59283e-10	-0.101376
123508125	chr7:123508125:T:C	7.10183e-13	-1.58803	-0.433297	3.85586e-05	-0.879995	-0.722136
123508506	chr7:123508506:A:C	1.484e-12	-1.28436	-2.60556e-10	3.8866e-05	-1.59419	-2.60556e-10
123510095	chr7:123510095:C:T	1.63461e-12	-2.59283e-10	-1.1877	5.93054e-05	-2.59283e-10	-1.17161
123510182	chr7:123510182:C:T	6.07143e-12	0.327394	-0.202901	5.7388e-05	-1.06736	-0.137114
123510348	chr7:123510348:T:C	1.63426e-12	-2.59283e-10	-1.18791	5.87233e-05	-2.59283e-10	-1.18147
123510471	chr7:123510471:C:G	6.97879e-13	-1.65146	-0.387351	4.36441e-05	-0.759185	-0.719057
123510762	chr7:123510762:C:T	7.70931e-13	-1.64231	-0.296947	4.5375e-05	-0.790182	-0.649166
123510906	chr7:123510906:A:AT	2.27905e-12	-2.59283e-10	-0.855342	8.16497e-05	-2.59283e-10	-0.851872
123511641	chr7:123511641:C:A	1.62259e-12	-2.59283e-10	-1.19508	5.7757e-05	-2.59283e-10	-1.19806
123511965	chr7:123511965:C:T	3.5038e-12	-1.38264	0.957387	0.000111749	-1.19013	0.652075
123511981	chr7:123511981:T:C	1.61614e-12	-1.55506	0.355998	6.07854e-05	-1.41178	0.264817
123512377	chr7:123512377:T:C	1.94178e-12	-2.59283e-10	-1.0155	7.53463e-05	-2.59283e-10	-0.932216
123512710	chr7:123512710:G:A	4.66723e-13	-1.35343	-1.08769	3.04037e-05	-0.761275	-1.07847
123512790	chr7:123512790:T:C	3.3551e-13	-1.87386	-0.897345	1.03524e-05	-1.97595	-0.941138
123512894	chr7:123512894:C:A	4.19803e-12	-2.59283e-10	-0.244485	0.000200696	-2.59283e-10	0.0474789
123513057	chr7:123513057:T:C	4.90581e-13	-1.21612	-1.17514	3.41614e-05	-0.544015	-1.1792
123513198	chr7:123513198:C:T	1.63143e-12	-1.55497	0.365325	6.13255e-05	-1.41188	0.273763
123513393	chr7:123513393:T:C	3.39416e-12	-2.59283e-10	-0.457044	0.000155659	-2.59283e-10	-0.206642
123514070	chr7:123514070:AT:A	1.64307e-12	-2.59283e-10	-1.18253	5.83634e-05	-2.59283e-10	-1.18762
123514163	chr7:123514163:T:G	3.38624e-12	-2.59283e-10	-0.45938	0.000155244	-2.59283e-10	-0.20931
123514543	chr7:123514543:GA:G	2.98851e-12	-2.59283e-10	-0.584325	0.0001072	-2.59283e-10	-0.579611
123514964	chr7:123514964:T:C	2.41991e-13	-1.90211	-1.19584	2.06861e-05	-1.01878	-1.20606
123515398	chr7:123515398:T:C	3.61259e-12	-1.38671	0.992032	0.000117952	-1.17386	0.689827
123515411	chr7:123515411:A:G	3.40909e-12	-2.59283e-10	-0.452653	0.000116878	-2.59283e-10	-0.493177
123515898	chr7:123515898:C:T	2.411e-13	-1.91333	-1.18831	1.99286e-05	-1.05904	-1.20312
123515911	chr7:123515911:A:G	1.92843e-12	-2.59283e-10	-1.02239	7.47385e-05	-2.59283e-10	-0.940314
123516025	chr7:123516025:G:A	4.35396e-13	-1.39755	-1.11305	2.7815e-05	-0.823788	-1.10495
123517000	chr7:123517000:T:C	3.00005e-12	-2.59283e-10	-0.58047	0.000107595	-2.59283e-10	-0.575935
123517303	chr7:123517303:G:A	3.50307e-12	-2.59283e-10	-0.425461	0.000162438	-2.59283e-10	-0.164013
123517622	chr7:123517622:A:G	3.04324e-12	-2.59283e-10	-0.566176	0.000129744	-2.59283e-10	-0.388746
123518192	chr7:123518192:G:A	5.81988e-13	-1.29659	-0.923811	1.77175e-05	-1.24266	-1.13709
123518269	chr7:123518269:C:T	1.58832e-12	-2.59283e-10	-1.21643	5.67705e-05	-2.59283e-10	-1.21529
123518500	chr7:123518500:T:C	4.27174e-13	-1.44318	-1.08648	2.68778e-05	-0.885812	-1.0772
123519096	chr7:123519096:A:G	4.33409e-13	-1.34071	-1.17446	2.87318e-05	-0.717811	-1.17849
123520607	chr7:123520607:C:T	3.32458e-12	-2.59283e-10	-0.477756	0.000151983	-2.59283e-10	-0.230539
123521409	chr7:123521409:G:A	5.66338e-13	-1.80592	-0.441743	1.83266e-05	-1.91351	-0.432444
123521427	chr7:123521427:G:A	8.78542e-12	-2.59283e-10	0.493993	0.000327811	-2.59283e-10	0.538126
123521996	chr7:123521996:A:G	3.34705e-13	-1.87338	-0.90023	1.04124e-05	-1.9759	-0.935417
123522095	chr7:123522095:T:C	2.97833e-12	-2.59283e-10	-0.587738	0.000106857	-2.59283e-10	-0.582822
123522123	chr7:123522123:T:C	5.76215e-12	0.311145	-0.238933	5.76876e-05	-1.02652	-0.17275
123522337	chr7:123522337:C:T	3.35856e-13	-1.87746	-0.892709	1.0483e-05	-1.97634	-0.928216
123523182	chr7:123523182:A:G	1.58765e-12	-2.59283e-10	-1.21685	5.67163e-05	-2.59283e-10	-1.21625
123523985	chr7:123523985:C:T	7.92601e-13	-1.91153	-2.60556e-10	3.15014e-05	-1.80428	-2.60556e-10
123524063	chr7:123524063:ATC:A	3.41155e-13	-1.76768	-0.98684	9.83975e-06	-1.94457	-1.02331
123524208	chr7:123524208:A:T	1.19067e-12	-1.50459	-2.60556e-10	3.55372e-05	-1.68373	-2.60556e-10
123524572	chr7:123524572:A:G	3.24545e-12	-1.7664	1.26456	0.000218806	-1.10948	1.24336
123524907	chr7:123524907:T:C	6.51355e-12	0.447471	-0.252688	6.20724e-05	-0.938213	-0.187796
123525449	chr7:123525449:A:C	3.32028e-12	-2.59283e-10	-0.479049	0.000151744	-2.59283e-10	-0.232118
123525616	chr7:123525616:C:T	1.62115e-12	-2.59283e-10	-1.19596	5.8172e-05	-2.59283e-10	-1.19091
123525623	chr7:123525623:T:A	1.30018e-11	0.204601	0.68139	2.92512e-05	-1.78673	-0.0916627
123525745	chr7:123525745:T:G	1.90024e-12	-2.59283e-10	-1.03712	6.65256e-05	-2.59283e-10	-1.05672
123525937	chr7:123525937:T:G	1.81453e-12	-2.59283e-10	-1.08327	6.4135e-05	-2.59283e-10	-1.09332
123525951	chr7:123525951:T:C	3.99421e-13	-1.38142	-1.21542	6.2729e-05	0.0918303	-1.20732
123525981	chr7:123525981:T:G	3.86423e-13	-1.42053	-1.2094	6.8381e-05	0.165066	-1.19428
123526376	chr7:123526376:C:A	6.02328e-12	0.386457	-0.269926	5.7786e-05	-0.991639	-0.205925
123526666	chr7:123526666:T:TG	1.61285e-12	-2.59283e-10	-1.20109	5.74348e-05	-2.59283e-10	-1.20366
123526712	chr7:123526712:T:C	1.88103e-12	-2.59283e-10	-1.04728	7.25438e-05	-2.59283e-10	-0.97012
123527184	chr7:123527184:T:C	1.80204e-12	-2.59283e-10	-1.09018	6.41549e-05	-2.59283e-10	-1.09301
123527188	chr7:123527188:T:G	1.76185e-12	-2.59283e-10	-1.11274	6.27409e-05	-2.59283e-10	-1.1153
123527231	chr7:123527231:A:C	1.59322e-12	-2.59283e-10	-1.21334	5.70116e-05	-2.59283e-10	-1.21106
123527277	chr7:123527277:G:A	2.70299e-12	-2.59283e-10	-0.68474	0.000113402	-2.59283e-10	-0.523373
123527751	chr7:123527751:T:G	2.78988e-12	-1.38192	0.72882	9.40914e-05	-1.18659	0.476542
123527756	chr7:123527756:T:C	1.58875e-12	-2.59283e-10	-1.21615	5.68581e-05	-2.59283e-10	-1.21375
123527922	chr7:123527922:C:T	2.24276e-13	-1.97192	-1.20206	8.20702e-06	-1.93399	-1.21533
123527924	chr7:123527924:C:T	1.70117e-12	-2.59283e-10	-1.14778	6.03028e-05	-2.59283e-10	-1.15493
123527962	chr7:123527962:G:T	8.59701e-13	-1.83027	-2.60556e-10	2.71835e-05	-1.9517	-2.60556e-10
123529141	chr7:123529141:A:C	3.81303e-13	-1.50643	-1.13683	2.48927e-05	-0.88871	-1.15103
123529181	chr7:123529181:T:C	3.53789e-12	-2.59283e-10	-0.415569	0.000164614	-2.59283e-10	-0.150708
123529450	chr7:123529450:T:C	1.5952e-12	-2.59283e-10	-1.2121	5.71017e-05	-2.59283e-10	-1.20948
123529827	chr7:123529827:G:A	5.98123e-13	-1.80636	-0.386701	1.85328e-05	-1.95692	-0.377846
123530264	chr7:123530264:C:T	1.59249e-12	-2.59283e-10	-1.2138	5.6979e-05	-2.59283e-10	-1.21163
123530659	chr7:123530659:T:C	1.58885e-12	-2.59283e-10	-1.21609	5.6796e-05	-2.59283e-10	-1.21484
123530811	chr7:123530811:A:G	2.70536e-13	-1.82874	-1.15771	2.77973e-05	-0.749134	-1.18024
123530827	chr7:123530827:C:T	3.69052e-12	-2.59283e-10	-0.373332	0.000172851	-2.59283e-10	-0.101878
123530868	chr7:123530868:G:A	1.60489e-12	-2.59283e-10	-1.20604	5.75173e-05	-2.59283e-10	-1.20222
123531252	chr7:123531252:A:G	1.9363e-12	-2.59283e-10	-1.01832	6.77149e-05	-2.59283e-10	-1.039
123532512	chr7:123532512:T:G	3.2183e-12	-2.59283e-10	-0.510248	0.000146189	-2.59283e-10	-0.269412
123533281	chr7:123533281:C:T	1.34034e-12	-1.38618	-2.60556e-10	3.6488e-05	-1.65733	-2.60556e-10
123533367	chr7:123533367:A:C	1.59306e-12	-2.59283e-10	-1.21344	5.68105e-05	-2.59283e-10	-1.21459
123533593	chr7:123533593:AACATAAAT:A	6.0802e-13	-1.6333	-0.543346	4.21757e-05	-0.83328	-0.679186
123533659	chr7:123533659:C:A	3.1353e-13	-1.93935	-0.899607	1.04705e-05	-1.97054	-0.935216
123534060	chr7:123534060:G:A	5.77405e-11	2.37686	-2.60556e-10	0.00234456	2.50554	-2.60556e-10
123534310	chr7:123534310:A:G	6.12556e-13	-1.75065	-0.418565	3.96979e-05	-1.11106	-0.461947
123534836	chr7:123534836:GAGA:G	1.8935e-12	-2.59283e-10	-1.04067	6.62501e-05	-2.59283e-10	-1.06087
123535282	chr7:123535282:C:G	2.91687e-13	-1.70861	-1.20256	3.8066e-05	-0.431169	-1.18382
123535449	chr7:123535449:T:C	3.33716e-13	-1.94173	-0.834831	1.11459e-05	-1.96824	-0.875
123535482	chr7:123535482:A:G	2.00711e-12	-2.59283e-10	-0.982405	7.13638e-05	-2.59283e-10	-0.986519
123535850	chr7:123535850:G:A	4.64363e-13	-1.51067	-0.93552	2.35025e-05	-0.94977	-1.14743
123536241	chr7:123536241:A:G	2.88386e-13	-1.71979	-1.20277	3.70537e-05	-0.457901	-1.18404
123536721	chr7:123536721:C:T	1.62862e-12	-2.59283e-10	-1.19137	5.84855e-05	-2.59283e-10	-1.18553
123536865	chr7:123536865:T:A	3.06974e-13	-1.95596	-0.904138	1.05354e-05	-1.96032	-0.939244
123537075	chr7:123537075:A:T	3.41892e-13	-1.5855	-1.16686	2.18659e-05	-0.998052	-1.17133
123537642	chr7:123537642:G:A	6.02834e-13	-1.60468	-0.580536	3.61092e-05	-0.834093	-0.833669
123538189	chr7:123538189:C:T	2.96762e-12	-2.59283e-10	-0.591339	0.000126141	-2.59283e-10	-0.416911
123538427	chr7:123538427:G:T	1.58813e-12	-2.59283e-10	-1.21654	5.67563e-05	-2.59283e-10	-1.21554
123538642	chr7:123538642:G:A	8.49817e-13	-1.84183	-2.60556e-10	2.66856e-05	-1.97019	-2.60556e-10
123538769	chr7:123538769:A:G	3.08417e-12	-2.59283e-10	-0.552819	0.000110667	-2.59283e-10	-0.547787
123539635	chr7:123539635:T:A	2.48682e-12	-2.59283e-10	-0.768094	8.60342e-05	-2.59283e-10	-0.799565
123539733	chr7:123539733:T:G	5.90975e-13	-1.60991	-0.59517	3.99525e-05	-0.854163	-0.712457
123540906	chr7:123540906:A:G	1.64096e-12	-2.59283e-10	-1.18382	5.88631e-05	-2.59283e-10	-1.1791
123540908	chr7:123540908:A:G	1.75926e-12	-2.59283e-10	-1.1142	6.31986e-05	-2.59283e-10	-1.10803
123541212	chr7:123541212:C:G	6.75246e-12	0.230807	-2.60556e-10	2.6667e-05	-1.97088	-2.60556e-10
123542437	chr7:123542437:T:C	3.01076e-13	-1.95142	-0.928071	1.02699e-05	-1.96411	-0.96098
123544829	chr7:123544829:A:T	2.12496e-11	1.37724	-2.60556e-10	0.00125561	1.88107	-2.60556e-10
123544899	chr7:123544899:A:T	9.2021e-13	-1.76225	-2.60556e-10	2.81043e-05	-1.91839	-2.60556e-10
123544950	chr7:123544950:C:T	1.63368e-12	-2.59283e-10	-1.18827	5.93154e-05	-2.59283e-10	-1.17144
123545005	chr7:123545005:C:T	7.564e-12	0.3443	-2.60556e-10	2.68786e-05	-1.96298	-2.60556e-10
123545155	chr7:123545155:C:A	1.61139e-12	-2.59283e-10	-1.20201	5.69956e-05	-2.59283e-10	-1.21134
123545723	chr7:123545723:T:G	2.7647e-12	-2.59283e-10	-0.662168	9.60939e-05	-2.59283e-10	-0.688984
123545735	chr7:123545735:CTA:C	8.47472e-13	-1.6873	-0.157297	6.64597e-05	-0.732454	-0.32526
123545803	chr7:123545803:A:T	5.83008e-13	-1.57445	-0.644207	3.52988e-05	-0.929364	-0.761097
123545883	chr7:123545883:T:G	1.70682e-12	-2.59283e-10	-1.14447	6.08639e-05	-2.59283e-10	-1.14567
123546090	chr7:123546090:T:C	2.83949e-13	-1.81406	-1.124	4.03758e-05	-0.359122	-1.19696
123546976	chr7:123546976:T:C	4.87391e-13	-1.46469	-0.933101	2.20379e-05	-1.01519	-1.14635
123547355	chr7:123547355:C:A	2.23714e-13	-1.97343	-1.20305	8.84763e-06	-1.85907	-1.21509
123547356	chr7:123547356:T:A	2.86284e-13	-1.82044	-1.10943	4.14631e-05	-0.33941	-1.1901
123547409	chr7:123547409:T:C	1.59921e-12	-2.59283e-10	-1.20959	5.69941e-05	-2.59283e-10	-1.21136
123547503	chr7:123547503:A:C	2.06744e-12	-2.59283e-10	-0.952791	8.11407e-05	-2.59283e-10	-0.858125
123547888	chr7:123547888:C:G	1.70816e-12	-2.59283e-10	-1.14368	6.09122e-05	-2.59283e-10	-1.14488
123548315	chr7:123548315:C:G	5.44343e-13	-1.61985	-0.667426	3.78657e-05	-0.835155	-0.785109
123548768	chr7:123548768:C:T	7.81204e-13	-1.6779	-0.248115	5.99975e-05	-0.748187	-0.41182
123548804	chr7:123548804:ACT:A	1.26112e-12	-1.4471	-2.60556e-10	3.27273e-05	-1.7661	-2.60556e-10
123548808	chr7:123548808:A:AAG	1.25293e-12	-1.45361	-2.60556e-10	3.25946e-05	-1.77016	-2.60556e-10
123549020	chr7:123549020:AG:A	5.66449e-13	-1.59794	-0.64953	3.65131e-05	-0.887386	-0.769254
123549501	chr7:123549501:T:C	2.79628e-12	-2.59283e-10	-0.650811	0.00011995	-2.59283e-10	-0.467236
123549998	chr7:123549998:T:C	1.92489e-12	-2.59283e-10	-1.02423	6.73447e-05	-2.59283e-10	-1.04449
123550041	chr7:123550041:ACT:A	3.94385e-12	0.0113151	-0.318259	4.32442e-05	-1.2259	-0.261543
123550686	chr7:123550686:T:G	3.24125e-13	-1.97289	-0.832836	1.16788e-05	-1.9253	-0.871239
123550874	chr7:123550874:C:T	2.24132e-13	-1.97091	-1.20371	8.95445e-06	-1.84628	-1.21588
123551029	chr7:123551029:G:A	4.86665e-12	-2.59283e-10	-0.0966949	0.000193672	-2.59283e-10	0.0118533
123551129	chr7:123551129:A:G	8.19803e-13	-1.69073	-0.187061	6.65094e-05	-0.704265	-0.352701
123551199	chr7:123551199:TTTTC:T	4.2496e-13	-1.3241	-1.21076	2.80214e-05	-0.708891	-1.21245
123551264	chr7:123551264:A:C	6.11313e-13	-1.61057	-0.56068	4.12675e-05	-0.852969	-0.681265
123551415	chr7:123551415:G:A	1.96055e-12	-2.59283e-10	-1.00588	7.61897e-05	-2.59283e-10	-0.921084
123551519	chr7:123551519:T:C	1.77802e-12	-2.59283e-10	-1.1036	6.36867e-05	-2.59283e-10	-1.10034
123551588	chr7:123551588:AAC:A	1.60643e-12	-2.59283e-10	-1.20509	5.72224e-05	-2.59283e-10	-1.20736
123551817	chr7:123551817:T:C	5.92651e-13	-1.62182	-0.580425	4.13238e-05	-0.833848	-0.699023
123552359	chr7:123552359:C:A	8.56974e-13	-1.83345	-2.60556e-10	3.795e-05	-1.61804	-2.60556e-10
123553082	chr7:123553082:A:G	2.23753e-13	-1.97406	-1.20225	8.81797e-06	-1.86207	-1.21545
123553207	chr7:123553207:C:T	1.653e-12	-2.59283e-10	-1.17651	5.96162e-05	-2.59283e-10	-1.16638
123553306	chr7:123553306:G:A	5.14804e-13	-1.24526	-1.0978	2.77367e-05	-0.815544	-1.11601
123553961	chr7:123553961:T:A	2.72957e-13	-1.77666	-1.20088	3.25754e-05	-0.58954	-1.18121
123554176	chr7:123554176:G:A	1.64308e-12	-2.59283e-10	-1.18252	5.83342e-05	-2.59283e-10	-1.18812
123554367	chr7:123554367:C:T	2.46575e-12	-2.59283e-10	-0.776605	8.53471e-05	-2.59283e-10	-0.807584
123554756	chr7:123554756:T:C	1.58752e-12	-2.59283e-10	-1.21693	5.66779e-05	-2.59283e-10	-1.21693
123555538	chr7:123555538:A:G	3.52726e-12	-2.59283e-10	-0.418579	0.000162933	-2.59283e-10	-0.160971
123555572	chr7:123555572:G:A	1.58888e-12	-2.59283e-10	-1.21607	5.67973e-05	-2.59283e-10	-1.21482
123555736	chr7:123555736:C:T	5.92121e-13	-1.61726	-0.585882	3.99641e-05	-0.857292	-0.709036
123556268	chr7:123556268:C:CT	4.77538e-13	-1.49228	-0.925931	2.29902e-05	-0.97667	-1.14257
123556490	chr7:123556490:A:G	1.30944e-11	-2.59283e-10	0.893086	0.000498081	-2.59283e-10	0.956452
123556524	chr7:123556524:G:A	1.31696e-12	-1.40377	-2.60556e-10	3.06297e-05	-1.83234	-2.60556e-10
123556664	chr7:123556664:T:C	3.71865e-12	-0.0971637	-0.268575	4.25945e-05	-1.29307	-0.209512
123557161	chr7:123557161:T:C	1.6374e-12	-2.59283e-10	-1.18599	5.94391e-05	-2.59283e-10	-1.16936
123557338	chr7:123557338:A:C	8.87608e-12	-2.59283e-10	0.504259	0.000357946	-2.59283e-10	0.626071
123557505	chr7:123557505:A:C	2.8438e-13	-1.95818	-0.978362	9.84569e-06	-1.95831	-1.00897
123558655	chr7:123558655:G:T	1.67339e-12	-1.37242	0.208169	6.61977e-05	-1.21321	0.151546
123558797	chr7:123558797:G:C	2.90554e-12	-2.59283e-10	-0.612481	0.000123102	-2.59283e-10	-0.441299
123559666	chr7:123559666:G:A	1.23571e-12	-1.45101	-0.0164471	6.03078e-05	-1.05808	-0.0967677
123560117	chr7:123560117:T:C	2.97398e-13	-1.96657	-0.925218	1.04647e-05	-1.94691	-0.959392
123560493	chr7:123560493:G:A	8.89315e-13	-1.51773	-0.27867	3.33322e-05	-1.43795	-0.309839
123560553	chr7:123560553:A:G	1.6079e-12	-2.59283e-10	-1.20417	5.76121e-05	-2.59283e-10	-1.20058
123560895	chr7:123560895:C:T	1.08956e-12	-1.47935	-0.113977	5.27554e-05	-1.08546	-0.203179
123561430	chr7:123561430:C:T	3.36484e-13	-1.87432	-0.893979	1.92678e-05	-1.43126	-0.86461
123561724	chr7:123561724:A:C	3.01574e-13	-1.968	-0.909836	1.06584e-05	-1.94366	-0.944296
123561775	chr7:123561775:C:T	5.1216e-13	-1.29213	-1.05609	1.02842e-05	-1.79784	-1.12587
123562099	chr7:123562099:C:T	2.96402e-13	-1.71392	-1.18122	1.86023e-05	-1.14707	-1.18395
123562102	chr7:123562102:G:C	3.06627e-12	-2.59283e-10	-0.558637	0.000119116	-2.59283e-10	-0.47421
123562252	chr7:123562252:A:T	1.48215e-12	-0.128828	-1.15678	2.46701e-05	-0.871366	-1.17735
123563498	chr7:123563498:T:C	2.8401e-13	-1.77407	-1.16378	3.42055e-05	-0.591899	-1.13002
123563613	chr7:123563613:G:A	7.31718e-13	-1.07514	-0.916323	1.04945e-05	-1.95882	-0.944637
123563817	chr7:123563817:C:G	2.90678e-13	-1.71944	-1.1952	3.37476e-05	-0.518751	-1.21665
123564071	chr7:123564071:T:A	3.05639e-13	-1.9633	-0.90115	1.05729e-05	-1.95113	-0.94489
123564555	chr7:123564555:A:C	1.58811e-12	-2.59283e-10	-1.21655	5.66794e-05	-2.59283e-10	-1.2169
123564968	chr7:123564968:C:CAT	3.08252e-12	-2.59283e-10	-0.553354	0.000140476	-2.59283e-10	-0.309275
123566018	chr7:123566018:A:G	3.33647e-13	-1.56473	-1.21204	1.20506e-05	-1.5888	-1.17639
123566019	chr7:123566019:A:G	1.63066e-12	-2.59283e-10	-1.19012	5.75425e-05	-2.59283e-10	-1.20179
123566393	chr7:123566393:A:G	5.25269e-13	-1.27027	-1.05268	1.81691e-05	-1.15756	-1.19703
123566397	chr7:123566397:G:A	3.04238e-13	-1.70193	-1.16712	3.33186e-05	-0.534713	-1.21348
123567257	chr7:123567257:C:G	6.00817e-12	-2.59283e-10	0.11402	0.000231879	-2.59283e-10	0.191906
123567406	chr7:123567406:G:A	2.94909e-13	-1.96634	-0.933846	1.03062e-05	-1.94665	-0.974913
123567437	chr7:123567437:T:G	4.8021e-13	-1.33188	-1.08075	1.03968e-05	-1.7687	-1.14411
123567555	chr7:123567555:A:G	2.73995e-13	-1.82983	-1.14392	1.61494e-05	-1.32225	-1.15018
123567604	chr7:123567604:C:T	2.20209e-12	-2.59283e-10	-0.889691	9.35423e-05	-2.59283e-10	-0.715897
123568003	chr7:123568003:C:T	7.58043e-13	-1.95612	-2.60556e-10	2.65067e-05	-1.97691	-2.60556e-10
123568241	chr7:123568241:G:A	3.03672e-13	-1.67413	-1.19678	3.12922e-05	-0.594488	-1.21645
123568364	chr7:123568364:T:A	1.62038e-12	-2.59283e-10	-1.19644	5.81254e-05	-2.59283e-10	-1.19171
123568444	chr7:123568444:C:T	1.77717e-12	-2.59283e-10	-1.10408	6.29594e-05	-2.59283e-10	-1.11182
123568775	chr7:123568775:A:G	4.57084e-13	-1.36075	-1.10124	1.03343e-05	-1.75994	-1.1589
123568962	chr7:123568962:G:A	2.87957e-12	-2.59283e-10	-0.621459	0.000121912	-2.59283e-10	-0.451011
123568977	chr7:123568977:G:A	2.41089e-12	-2.59283e-10	-0.799103	8.29663e-05	-2.59283e-10	-0.835876
123569486	chr7:123569486:C:T	1.58756e-12	-2.59283e-10	-1.2169	5.66868e-05	-2.59283e-10	-1.21677
123570414	chr7:123570414:C:A	1.80543e-12	-2.59283e-10	-1.0883	6.79299e-05	-2.59283e-10	-1.03583
123570489	chr7:123570489:G:T	4.04939e-13	-1.51365	-1.06947	1.0674e-05	-1.7926	-1.0939
123570563	chr7:123570563:G:A	3.34349e-13	-1.60238	-1.17229	2.2551e-05	-0.967403	-1.17113
123570570	chr7:123570570:C:A	3.4807e-13	-1.52964	-1.20481	1.11227e-05	-1.65185	-1.19347
123570628	chr7:123570628:G:A	4.1011e-13	-1.48924	-1.08119	1.0723e-05	-1.77734	-1.10457
123570717	chr7:123570717:TCAGA:T	6.81969e-13	-1.22912	-0.83275	2.25075e-05	-1.14404	-0.996423
123570751	chr7:123570751:G:C	4.71633e-12	-2.59283e-10	-0.128068	0.000228912	-2.59283e-10	0.179029
123570847	chr7:123570847:A:G	7.80785e-12	-2.59283e-10	0.37603	0.00029369	-2.59283e-10	0.428213
123571011	chr7:123571011:T:C	1.82011e-12	-2.59283e-10	-1.0802	6.8588e-05	-2.59283e-10	-1.02619
123571112	chr7:123571112:T:C	1.59726e-12	-2.59283e-10	-1.21081	5.68952e-05	-2.59283e-10	-1.2131
123571166	chr7:123571166:A:G	1.6739e-12	-2.59283e-10	-1.16394	5.93055e-05	-2.59283e-10	-1.17161
123571451	chr7:123571451:G:T	1.61874e-12	-2.59283e-10	-1.19745	5.77832e-05	-2.59283e-10	-1.19761
123571518	chr7:123571518:T:C	6.57466e-13	-1.69231	-0.406155	4.30621e-05	-1.13185	-0.359821
123571544	chr7:123571544:G:A	8.72703e-12	-2.59283e-10	0.487325	0.000297416	-2.59283e-10	0.44082
123571986	chr7:123571986:G:A	1.76531e-12	-2.59283e-10	-1.11077	6.53328e-05	-2.59283e-10	-1.07482
123572507	chr7:123572507:T:C	5.43182e-11	1.89833	0.417432	0.00033854	0.0793072	0.491024
123572511	chr7:123572511:G:A	1.7553e-12	-2.59283e-10	-1.11646	6.23902e-05	-2.59283e-10	-1.1209
123572658	chr7:123572658:C:T	5.65214e-13	-1.25581	-0.993837	9.89716e-06	-1.87698	-1.08509
123572666	chr7:123572666:T:A	1.61878e-12	-2.59283e-10	-1.19743	5.77867e-05	-2.59283e-10	-1.19755
123572700	chr7:123572700:CTA:C	7.82932e-13	-1.92381	-2.60556e-10	3.48095e-05	-1.70442	-2.60556e-10
123572785	chr7:123572785:T:C	4.40815e-13	-1.30085	-1.19738	0.000105344	0.613949	-1.21102
123573649	chr7:123573649:A:T	1.62585e-12	-0.463357	-0.729711	1.32195e-05	-1.64983	-1.02279
123573787	chr7:123573787:T:C	7.83355e-13	-1.92327	-2.60556e-10	3.48545e-05	-1.70313	-2.60556e-10
123573845	chr7:123573845:A:T	3.86934e-13	-1.57827	-1.05033	1.0498e-05	-1.8325	-1.07062
123574026	chr7:123574026:C:T	8.16029e-12	-2.59283e-10	0.42018	0.0003238	-2.59283e-10	0.525816
123574408	chr7:123574408:C:A	1.64802e-12	-2.59283e-10	-1.17952	6.08585e-05	-2.59283e-10	-1.14576
123574537	chr7:123574537:G:A	3.40887e-12	-2.59283e-10	-0.45272	0.000135903	-2.59283e-10	-0.342371
123574781	chr7:123574781:C:T	1.27787e-10	1.92327	1.24799	0.000837738	0.0845582	1.39184
123574811	chr7:123574811:A:G	1.71857e-12	-2.59283e-10	-1.13761	6.44186e-05	-2.59283e-10	-1.08891
123575124	chr7:123575124:G:A	8.52276e-13	-1.83894	-2.60556e-10	2.66734e-05	-1.97064	-2.60556e-10
123575586	chr7:123575586:A:G	7.43494e-13	-1.9755	-2.60556e-10	2.95525e-05	-1.86814	-2.60556e-10
123575957	chr7:123575957:G:C	1.73534e-12	-0.418811	-0.709084	1.33763e-05	-1.65454	-1.00628
123576123	chr7:123576123:T:C	1.61348e-12	-2.59283e-10	-1.2007	5.91126e-05	-2.59283e-10	-1.17487
123577152	chr7:123577152:A:C	3.90239e-13	-1.44598	-1.17412	1.01651e-05	-1.7496	-1.18576
123577204	chr7:123577204:T:C	2.66558e-12	-2.59283e-10	-0.69868	0.000118699	-2.59283e-10	-0.47772
123577775	chr7:123577775:C:A	1.66073e-12	-1.17184	-2.60556e-10	4.59132e-05	-1.42756	-2.60556e-10
123577923	chr7:123577923:G:A	1.74443e-12	-2.59283e-10	-1.12267	6.1282e-05	-2.59283e-10	-1.13882
123577968	chr7:123577968:G:A	1.09394e-11	-2.59283e-10	0.713275	0.000434079	-2.59283e-10	0.818917
123578582	chr7:123578582:AT:A	1.60107e-12	-2.59283e-10	-1.20843	5.71503e-05	-2.59283e-10	-1.20862
123578640	chr7:123578640:G:GTTT	1.60143e-12	-2.59283e-10	-1.2082	5.71633e-05	-2.59283e-10	-1.2084
123578641	chr7:123578641:C:A	1.60107e-12	-2.59283e-10	-1.20843	5.71503e-05	-2.59283e-10	-1.20862
123578756	chr7:123578756:T:C	2.12797e-12	-0.923929	-2.60556e-10	6.04997e-05	-1.15167	-2.60556e-10
123578881	chr7:123578881:G:T	1.63962e-12	-2.59283e-10	-1.18463	5.824e-05	-2.59283e-10	-1.18974
123579159	chr7:123579159:T:G	6.49115e-13	-1.03099	-1.08025	0.000229976	1.14292	-0.959253
123579369	chr7:123579369:T:C	2.08287e-12	-2.59283e-10	-0.945351	7.22598e-05	-2.59283e-10	-0.974042
123579918	chr7:123579918:T:C	6.52797e-13	-1.04117	-1.06442	0.000230601	1.12383	-0.937452
123580580	chr7:123580580:T:C	1.5893e-12	-2.59283e-10	-1.2158	5.6687e-05	-2.59283e-10	-1.21676
123580736	chr7:123580736:G:A	1.59507e-12	-2.59283e-10	-1.21219	5.78299e-05	-2.59283e-10	-1.1968
123580894	chr7:123580894:G:A	3.21252e-13	-1.65151	-1.16312	7.27042e-05	0.0981462	-1.06606
123581125	chr7:123581125:C:T	1.58861e-12	-2.59283e-10	-1.21624	5.67025e-05	-2.59283e-10	-1.21649
123581180	chr7:123581180:T:A	1.01262e-12	-1.66656	-2.60556e-10	3.54905e-05	-1.68505	-2.60556e-10
123581368	chr7:123581368:G:T	1.58754e-12	-2.59283e-10	-1.21691	5.69612e-05	-2.59283e-10	-1.21194
123581609	chr7:123581609:T:G	6.74572e-13	-0.966374	-1.1064	0.000249491	1.26024	-0.995128
123581866	chr7:123581866:G:T	1.40572e-10	2.11229	1.15433	0.000844106	0.18847	1.2955
123581929	chr7:123581929:G:A	1.60466e-12	-2.59283e-10	-1.20619	5.84692e-05	-2.59283e-10	-1.18581
123582236	chr7:123582236:G:A	3.80753e-13	-1.42848	-1.21623	1.00391e-05	-1.73605	-1.21177
123582411	chr7:123582411:C:T	1.80568e-12	-2.59283e-10	-1.08816	7.4269e-05	-2.59283e-10	-0.946617
123582845	chr7:123582845:T:C	2.73046e-13	-1.76837	-1.20885	8.20268e-06	-1.93541	-1.21444
123583099	chr7:123583099:T:C	1.59704e-12	-2.59283e-10	-1.21095	5.71271e-05	-2.59283e-10	-1.20903
123583294	chr7:123583294:G:C	1.62402e-12	-2.59283e-10	-1.1942	5.79571e-05	-2.59283e-10	-1.19461
123583932	chr7:123583932:T:A	2.87678e-12	-2.59283e-10	-0.622428	0.000124187	-2.59283e-10	-0.432525
123583978	chr7:123583978:C:T	3.66406e-13	-1.51531	-1.16781	9.75751e-06	-1.79258	-1.18369
123584461	chr7:123584461:G:A	7.45711e-13	-1.97252	-2.60556e-10	2.81644e-05	-1.91625	-2.60556e-10
123585115	chr7:123585115:T:TA	1.60673e-12	-2.59283e-10	-1.2049	5.73413e-05	-2.59283e-10	-1.20529
123585251	chr7:123585251:A:G	1.66343e-12	-2.59283e-10	-1.17022	5.89817e-05	-2.59283e-10	-1.17708
123586493	chr7:123586493:T:G	1.59546e-12	-2.59283e-10	-1.21194	5.72897e-05	-2.59283e-10	-1.20619
123586809	chr7:123586809:G:A	7.08354e-12	-2.59283e-10	0.278674	0.000240376	-2.59283e-10	0.227892
123586830	chr7:123586830:T:C	2.76135e-13	-1.76613	-1.19984	8.25818e-06	-1.93439	-1.20872
123586931	chr7:123586931:C:T	7.66604e-12	-2.59283e-10	0.3577	0.000260122	-2.59283e-10	0.30684
123587099	chr7:123587099:T:C	2.01646e-12	-2.59283e-10	-0.977756	7.22135e-05	-2.59283e-10	-0.974683
123587415	chr7:123587415:A:T	3.49611e-13	-1.51314	-1.2169	6.90796e-05	0.194873	-1.21392
123588155	chr7:123588155:A:G	1.66837e-12	-2.59283e-10	-1.16725	5.9142e-05	-2.59283e-10	-1.17437
123588295	chr7:123588295:G:T	2.44521e-12	-2.59283e-10	-0.78497	8.51871e-05	-2.59283e-10	-0.809461
123588932	chr7:123588932:A:T	1.27282e-12	-1.43787	-2.60556e-10	3.6463e-05	-1.65801	-2.60556e-10
123589005	chr7:123589005:A:G	2.39093e-13	-1.89426	-1.21574	2.98212e-05	-0.643442	-1.21565
123589275	chr7:123589275:C:A	1.72768e-12	-2.59283e-10	-1.13232	6.17952e-05	-2.59283e-10	-1.13049
123589602	chr7:123589602:A:G	1.60946e-12	-2.59283e-10	-1.2032	5.74387e-05	-2.59283e-10	-1.20359
123589697	chr7:123589697:C:T	6.54313e-12	-2.59283e-10	0.199316	0.0002641	-2.59283e-10	0.322016
123590094	chr7:123590094:G:GT	1.65502e-12	-2.59283e-10	-1.17529	5.87089e-05	-2.59283e-10	-1.18172
123590359	chr7:123590359:C:T	2.41973e-13	-1.88133	-1.2167	3.15564e-05	-0.592859	-1.20967
123590731	chr7:123590731:G:A	3.54425e-13	-1.51809	-1.19826	1.13202e-05	-1.64211	-1.18561
123590907	chr7:123590907:G:A	2.42885e-13	-1.87735	-1.21692	3.19747e-05	-0.577681	-1.21169
123591155	chr7:123591155:C:CTGAGACTTTGCTGAAGT	2.88295e-12	-2.59283e-10	-0.620287	0.000124491	-2.59283e-10	-0.430075
123591479	chr7:123591479:C:T	2.41653e-13	-1.88262	-1.21674	3.12805e-05	-0.597515	-1.2138
123591683	chr7:123591683:T:C	2.44435e-13	-1.87169	-1.21622	3.23168e-05	-0.563682	-1.21504
123591883	chr7:123591883:T:C	1.58754e-12	-2.59283e-10	-1.21691	5.66972e-05	-2.59283e-10	-1.21659
123591884	chr7:123591884:T:C	1.58752e-12	-2.59283e-10	-1.21693	5.66875e-05	-2.59283e-10	-1.21676
123592441	chr7:123592441:C:T	2.6623e-10	1.89119	2.01407	0.00171999	0.0116751	2.18409
123592479	chr7:123592479:G:A	3.55552e-13	-1.90028	-0.812905	1.65446e-05	-1.61379	-0.834463
123592540	chr7:123592540:G:T	2.4155e-13	-1.88458	-1.2152	3.07595e-05	-0.612003	-1.21611
123592720	chr7:123592720:C:T	2.40707e-13	-1.88635	-1.21693	3.09173e-05	-0.611169	-1.21182
123593036	chr7:123593036:G:C	3.44315e-12	-2.59283e-10	-0.442714	0.000132644	-2.59283e-10	-0.366642
123593113	chr7:123593113:C:T	7.52095e-12	0.338593	-2.60556e-10	0.000313714	0.494171	-2.60556e-10
123593528	chr7:123593528:A:G	2.40502e-13	-1.88769	-1.21644	3.04652e-05	-0.623112	-1.21461
123593792	chr7:123593792:G:A	1.65979e-12	-2.59283e-10	-1.17241	5.88637e-05	-2.59283e-10	-1.17909
123593899	chr7:123593899:G:A	2.42486e-13	-1.87903	-1.21688	3.17796e-05	-0.584442	-1.21104
123594258	chr7:123594258:C:T	3.38784e-13	-1.54598	-1.21551	6.42506e-05	0.124586	-1.21611
123594382	chr7:123594382:C:A	2.41592e-13	-1.88275	-1.21685	3.13534e-05	-0.598268	-1.21072
123594390	chr7:123594390:C:T	1.84107e-12	-2.59283e-10	-1.06876	7.54958e-05	-2.59283e-10	-0.930233
123595551	chr7:123595551:C:A	1.68896e-12	-2.59283e-10	-1.15498	6.17215e-05	-2.59283e-10	-1.13168
123596020	chr7:123596020:A:G	1.70732e-12	-2.59283e-10	-1.14417	6.04352e-05	-2.59283e-10	-1.15274
123596305	chr7:123596305:G:A	2.4403e-13	-1.8902	-1.19936	3.04857e-05	-0.623711	-1.21334
123596306	chr7:123596306:G:T	1.96428e-12	-2.59283e-10	-1.00397	7.03707e-05	-2.59283e-10	-1.00053
123596560	chr7:123596560:C:A	2.45133e-13	-1.88506	-1.19999	3.11118e-05	-0.603083	-1.21364
123596599	chr7:123596599:G:C	3.61093e-13	-1.54886	-1.14886	6.65151e-05	0.123085	-1.17997
123597016	chr7:123597016:C:T	2.43799e-13	-1.88781	-1.2027	3.07186e-05	-0.614642	-1.2148
123597367	chr7:123597367:A:G	1.43786e-10	1.83244	1.45679	0.000944683	-0.0280809	1.62462
123597558	chr7:123597558:G:A	2.96788e-12	-2.59283e-10	-0.591251	0.000134741	-2.59283e-10	-0.350958
123597648	chr7:123597648:A:G	1.91893e-12	-2.59283e-10	-1.02733	7.98399e-05	-2.59283e-10	-0.874286
123597649	chr7:123597649:T:C	7.18906e-13	-1.64252	-0.366606	4.98096e-05	-1.02605	-0.320053
123597700	chr7:123597700:A:G	2.1715e-12	0.159306	-1.06299	9.04437e-06	-1.85622	-1.19595
123597740	chr7:123597740:A:G	2.40544e-13	-1.88959	-1.21436	3.02892e-05	-0.627107	-1.21641
123597924	chr7:123597924:G:GTGTGTA	2.92634e-13	-1.89871	-1.00922	9.39284e-06	-1.97359	-1.04077
123598362	chr7:123598362:A:G	2.19977e-13	-1.97704	-1.21629	1.62055e-05	-1.25436	-1.2146
123599027	chr7:123599027:T:C	2.49742e-13	-1.87127	-1.19515	2.75442e-05	-0.727819	-1.2107
123599502	chr7:123599502:C:G	2.79457e-12	-2.59283e-10	-0.651423	0.000120119	-2.59283e-10	-0.465825
123599952	chr7:123599952:A:C	2.1983e-13	-1.97731	-1.21669	1.66135e-05	-1.2351	-1.20899
123600220	chr7:123600220:C:T	2.94171e-12	-2.59283e-10	-0.600109	0.000133295	-2.59283e-10	-0.361745
123600269	chr7:123600269:A:G	3.70021e-13	-1.49943	-1.17386	1.18816e-05	-1.62377	-1.15555
123600769	chr7:123600769:G:A	2.09805e-12	-2.59283e-10	-0.938091	8.98282e-05	-2.59283e-10	-0.756411
123601241	chr7:123601241:T:G	1.61071e-12	-2.59283e-10	-1.20242	5.73504e-05	-2.59283e-10	-1.20513
123602108	chr7:123602108:A:G	2.98887e-12	-2.59283e-10	-0.584206	0.000129728	-2.59283e-10	-0.388869
123602379	chr7:123602379:T:A	2.45222e-13	-1.88497	-1.19972	3.09222e-05	-0.609341	-1.2135
123602472	chr7:123602472:G:A	2.44411e-13	-1.88453	-1.20348	3.09681e-05	-0.606282	-1.21507
123602629	chr7:123602629:T:C	1.63866e-12	-2.59283e-10	-1.18522	5.81581e-05	-2.59283e-10	-1.19114
123602825	chr7:123602825:T:A	3.45125e-13	-1.57811	-1.16483	6.09689e-05	0.0476247	-1.19157
123603207	chr7:123603207:C:T	8.17099e-13	-0.929611	-0.951483	1.66641e-05	-1.34728	-1.09377
123603266	chr7:123603266:G:A	2.4707e-12	-0.0549485	-0.719649	1.83258e-05	-1.62523	-0.720771
123603289	chr7:123603289:A:G	2.76318e-12	-2.59283e-10	-0.662718	0.000123875	-2.59283e-10	-0.435035
123603325	chr7:123603325:T:C	1.9575e-12	-2.59283e-10	-1.00743	6.81383e-05	-2.59283e-10	-1.03277
123603399	chr7:123603399:T:C	3.65447e-13	-1.88145	-0.80428	3.79292e-05	-0.821467	-0.797122
123603460	chr7:123603460:A:G	3.02557e-12	-2.59283e-10	-0.572	0.00013838	-2.59283e-10	-0.32431
123603492	chr7:123603492:T:TGGTGTCTTTAAGAGGGTTTGTA	1.84718e-12	-2.59283e-10	-1.06544	6.32654e-05	-2.59283e-10	-1.10697
123603508	chr7:123603508:G:A	3.1715e-13	-1.67435	-1.15313	6.88343e-05	0.0411486	-1.06376
123603612	chr7:123603612:T:C	2.72012e-12	-2.59283e-10	-0.678424	0.000121587	-2.59283e-10	-0.453683
123603696	chr7:123603696:C:T	1.49852e-12	-1.27462	-2.60556e-10	6.00407e-05	-1.15929	-2.60556e-10
123603792	chr7:123603792:A:G	3.54213e-12	-2.59283e-10	-0.414372	0.000138427	-2.59283e-10	-0.323967
123603829	chr7:123603829:T:G	7.42305e-13	-1.97709	-2.60556e-10	2.70513e-05	-1.95658	-2.60556e-10
123604057	chr7:123604057:G:A	2.87833e-12	-2.59283e-10	-0.621891	0.000129932	-2.59283e-10	-0.387296
123604184	chr7:123604184:G:A	2.77122e-12	-2.59283e-10	-0.659811	0.0001243	-2.59283e-10	-0.431615
123604657	chr7:123604657:A:G	2.77607e-12	-2.59283e-10	-0.658063	0.000124539	-2.59283e-10	-0.429691
123604956	chr7:123604956:G:A	1.93465e-12	-0.0839321	-0.935241	1.49229e-05	-1.63642	-0.914986
123605311	chr7:123605311:C:T	2.5394e-13	-1.89893	-1.15083	3.01855e-05	-0.662655	-1.1843
123605543	chr7:123605543:C:T	2.85934e-12	-2.59283e-10	-0.62851	0.000129	-2.59283e-10	-0.394495
123606554	chr7:123606554:C:T	3.62258e-13	-1.55006	-1.14444	6.66904e-05	0.121772	-1.17602
123606627	chr7:123606627:C:T	1.79581e-12	-2.59283e-10	-1.09364	6.42762e-05	-2.59283e-10	-1.09112
123606812	chr7:123606812:T:C	1.59487e-12	-2.59283e-10	-1.21231	5.68356e-05	-2.59283e-10	-1.21415
123606837	chr7:123606837:C:T	2.86293e-12	-2.59283e-10	-0.627253	0.000129299	-2.59283e-10	-0.392182
123607544	chr7:123607544:TG:T	1.59951e-12	-2.59283e-10	-1.2094	5.69824e-05	-2.59283e-10	-1.21157
123607801	chr7:123607801:A:G	1.09704e-12	-1.58648	-2.60556e-10	3.00349e-05	-1.85195	-2.60556e-10
123608036	chr7:123608036:T:C	2.81157e-12	-2.59283e-10	-0.645356	0.000126557	-2.59283e-10	-0.413618
123608133	chr7:123608133:A:G	1.67422e-12	-2.59283e-10	-1.16375	5.76534e-05	-2.59283e-10	-1.19986
123608176	chr7:123608176:AG:A	2.86247e-12	-2.59283e-10	-0.627414	0.00012928	-2.59283e-10	-0.392331
123608557	chr7:123608557:C:T	1.72073e-12	-2.59283e-10	-1.13635	5.97162e-05	-2.59283e-10	-1.16471
123608584	chr7:123608584:T:C	2.86941e-12	-2.59283e-10	-0.624995	0.000129627	-2.59283e-10	-0.389646
123608684	chr7:123608684:A:G	2.34214e-13	-1.96577	-1.16485	2.10349e-05	-1.01452	-1.19361
123608724	chr7:123608724:T:G	2.86936e-12	-2.59283e-10	-0.62501	0.000129633	-2.59283e-10	-0.389606
123608798	chr7:123608798:C:T	2.87116e-12	-2.59283e-10	-0.624384	0.000129735	-2.59283e-10	-0.388815
123608884	chr7:123608884:A:C	2.00867e-11	1.32096	-2.60556e-10	0.00042804	0.804907	-2.60556e-10
123609154	chr7:123609154:C:A	2.32577e-13	-1.96395	-1.17368	2.12741e-05	-0.997405	-1.19942
123609199	chr7:123609199:TA:T	3.5886e-13	-1.54715	-1.15677	6.65577e-05	0.128896	-1.18514
123609269	chr7:123609269:G:A	1.63124e-12	-2.59283e-10	-1.18976	5.82212e-05	-2.59283e-10	-1.19006
123610598	chr7:123610598:A:G	1.63888e-12	-2.59283e-10	-1.18508	5.9226e-05	-2.59283e-10	-1.17295
123610614	chr7:123610614:C:T	2.59414e-13	-1.84533	-1.18311	4.08154e-05	-0.434546	-1.1107
123610670	chr7:123610670:T:C	3.03199e-12	-2.59283e-10	-0.569881	0.000138305	-2.59283e-10	-0.324848
123610695	chr7:123610695:C:T	2.85455e-12	-2.59283e-10	-0.630187	0.000128822	-2.59283e-10	-0.395879
123610899	chr7:123610899:T:C	1.63693e-12	-2.59283e-10	-1.18628	5.81192e-05	-2.59283e-10	-1.19181
123611000	chr7:123611000:C:T	2.64043e-13	-1.81384	-1.1969	4.3909e-05	-0.335102	-1.13709
123611054	chr7:123611054:A:G	2.28419e-13	-1.96937	-1.1863	2.35547e-05	-0.978555	-1.11643
123611101	chr7:123611101:A:G	6.97141e-12	-2.59283e-10	0.262717	0.000329518	-2.59283e-10	0.543322
123611150	chr7:123611150:C:T	2.74518e-12	-2.59283e-10	-0.669254	0.000123047	-2.59283e-10	-0.441744
123611249	chr7:123611249:C:T	2.83153e-12	-2.59283e-10	-0.638283	0.000127592	-2.59283e-10	-0.405476
123611293	chr7:123611293:A:C	2.85738e-12	-2.59283e-10	-0.629194	0.000128996	-2.59283e-10	-0.394526
123611334	chr7:123611334:G:T	2.36741e-12	-0.817304	-2.60556e-10	6.08771e-05	-1.14545	-2.60556e-10
123611444	chr7:123611444:G:A	2.87255e-12	-2.59283e-10	-0.623899	0.000129803	-2.59283e-10	-0.388289
123611452	chr7:123611452:A:G	2.85773e-12	-2.59283e-10	-0.629072	0.000129377	-2.59283e-10	-0.391582
123611453	chr7:123611453:C:CCTGA	2.97243e-12	-2.59283e-10	-0.589721	0.000135544	-2.59283e-10	-0.345017
123611460	chr7:123611460:T:A	1.66285e-12	-2.59283e-10	-1.17057	5.9062e-05	-2.59283e-10	-1.17572
123611580	chr7:123611580:G:C	1.82184e-12	-2.59283e-10	-1.07925	6.51776e-05	-2.59283e-10	-1.07719
123611694	chr7:123611694:G:A	1.43612e-12	-1.73713	0.419972	9.62578e-05	-1.17764	0.490355
123611756	chr7:123611756:T:A	7.42181e-13	-1.97726	-2.60556e-10	2.64969e-05	-1.97728	-2.60556e-10
123611971	chr7:123611971:A:G	2.24287e-12	-0.871342	-2.60556e-10	5.01431e-05	-1.33943	-2.60556e-10
123612233	chr7:123612233:C:T	1.64274e-12	-2.59283e-10	-1.18273	5.8057e-05	-2.59283e-10	-1.19288
123612309	chr7:123612309:C:T	2.83503e-12	-2.59283e-10	-0.637049	0.000127778	-2.59283e-10	-0.404013
123612335	chr7:123612335:T:C	2.84339e-12	-2.59283e-10	-0.634103	0.00012822	-2.59283e-10	-0.400566
123612563	chr7:123612563:A:G	2.83886e-12	-2.59283e-10	-0.635697	0.00012798	-2.59283e-10	-0.402433
123612812	chr7:123612812:G:A	4.69065e-13	-1.22821	-1.2079	1.13891e-05	-1.60925	-1.2124
123613135	chr7:123613135:T:C	1.69826e-12	-2.59283e-10	-1.14949	5.90452e-05	-2.59283e-10	-1.17601
123613223	chr7:123613223:C:T	4.82694e-13	-1.19498	-1.21249	1.16039e-05	-1.58754	-1.21542
123613440	chr7:123613440:T:C	2.14661e-12	0.240369	-1.15558	1.10151e-05	-1.66395	-1.1911
123613686	chr7:123613686:A:C	2.83599e-12	-2.59283e-10	-0.636709	0.000127829	-2.59283e-10	-0.40362
123613975	chr7:123613975:G:A	2.97942e-12	-2.59283e-10	-0.587371	0.000135485	-2.59283e-10	-0.34545
123613995	chr7:123613995:G:A	1.59766e-12	-2.59283e-10	-1.21056	5.72007e-05	-2.59283e-10	-1.20774
123614002	chr7:123614002:T:C	2.95895e-12	-2.59283e-10	-0.594266	0.000134375	-2.59283e-10	-0.353678
123614020	chr7:123614020:C:T	2.92791e-12	-2.59283e-10	-0.604811	0.000132741	-2.59283e-10	-0.365914
123614052	chr7:123614052:C:A	2.89018e-13	-1.86986	-1.05051	1.02926e-05	-1.97376	-0.949124
123614253	chr7:123614253:T:C	2.70467e-12	-2.59283e-10	-0.684119	0.000121146	-2.59283e-10	-0.457316
123614342	chr7:123614342:A:T	2.99577e-12	-2.59283e-10	-0.581899	0.000136353	-2.59283e-10	-0.339065
123614482	chr7:123614482:C:T	1.71178e-12	-2.59283e-10	-1.14157	6.15687e-05	-2.59283e-10	-1.13416
123614826	chr7:123614826:A:G	7.50542e-13	-0.873748	-1.09231	1.68701e-05	-1.33627	-1.09249
123615160	chr7:123615160:T:C	2.09304e-12	-2.59283e-10	-0.940483	8.6401e-05	-2.59283e-10	-0.795311
123615168	chr7:123615168:C:A	1.59628e-12	-2.59283e-10	-1.21142	5.66941e-05	-2.59283e-10	-1.21664
123615208	chr7:123615208:T:C	3.97832e-13	-1.38402	-1.21681	1.01931e-05	-1.72074	-1.21186
123615234	chr7:123615234:A:T	2.9245e-12	-2.59283e-10	-0.605975	0.000132551	-2.59283e-10	-0.367341
123615417	chr7:123615417:G:A	1.49115e-12	-1.75542	0.475874	9.85365e-05	-1.21124	0.547362
123615563	chr7:123615563:C:T	2.99228e-12	-2.59283e-10	-0.583065	0.000108165	-2.59283e-10	-0.570654
123616375	chr7:123616375:G:A	1.60051e-12	-2.59283e-10	-1.20878	5.73144e-05	-2.59283e-10	-1.20576
123616589	chr7:123616589:G:T	5.78873e-13	-1.06181	-1.16396	8.22966e-06	-1.94778	-1.19878
123616609	chr7:123616609:T:C	2.89614e-12	-2.59283e-10	-0.615722	0.000131012	-2.59283e-10	-0.379018
123616719	chr7:123616719:G:A	2.82474e-12	-2.59283e-10	-0.640683	0.000127216	-2.59283e-10	-0.408424
123616738	chr7:123616738:A:G	2.83202e-12	-2.59283e-10	-0.63811	0.000127609	-2.59283e-10	-0.405342
123616747	chr7:123616747:T:G	1.63212e-12	-2.59283e-10	-1.18922	5.7978e-05	-2.59283e-10	-1.19425
123616804	chr7:123616804:A:ACT	2.97835e-13	-1.85069	-1.03963	1.04686e-05	-1.96936	-0.936573
123616938	chr7:123616938:A:G	3.95288e-12	-2.59283e-10	-0.304656	0.000189746	-2.59283e-10	-0.00862542
123617114	chr7:123617114:A:T	2.84669e-12	-2.59283e-10	-0.632944	0.000128402	-2.59283e-10	-0.399147
123617314	chr7:123617314:G:A	4.53283e-13	-1.26196	-1.20838	1.10789e-05	-1.63652	-1.21275
123617338	chr7:123617338:A:G	1.36088e-12	-0.821083	-0.549889	1.71019e-05	-1.73469	-0.680432
123617801	chr7:123617801:C:T	7.83186e-13	-1.92348	-2.60556e-10	3.01995e-05	-1.84649	-2.60556e-10
123618135	chr7:123618135:A:G	1.75296e-12	-2.59283e-10	-1.11779	6.20146e-05	-2.59283e-10	-1.12694
123618220	chr7:123618220:G:A	3.34948e-12	-2.59283e-10	-0.470294	0.000155562	-2.59283e-10	-0.207263
123618328	chr7:123618328:G:A	3.20882e-12	-2.59283e-10	-0.513195	0.000147776	-2.59283e-10	-0.258615
123618339	chr7:123618339:C:T	1.58803e-12	-2.59283e-10	-1.2166	5.6756e-05	-2.59283e-10	-1.21555
123618620	chr7:123618620:A:G	4.64794e-13	-1.79054	-0.654717	3.08793e-05	-1.21394	-0.610289
123618945	chr7:123618945:G:A	4.39522e-13	-1.94542	-0.555745	2.49085e-05	-1.36825	-0.670848
123619422	chr7:123619422:C:G	1.58782e-12	-2.59283e-10	-1.21674	5.67228e-05	-2.59283e-10	-1.21613
123619583	chr7:123619583:G:A	2.45711e-12	-2.59283e-10	-0.780114	0.000108564	-2.59283e-10	-0.56697
123619713	chr7:123619713:T:C	6.80006e-12	-2.59283e-10	0.237832	0.000284335	-2.59283e-10	0.395843
123620085	chr7:123620085:C:T	1.47851e-11	-2.59283e-10	1.01452	0.00049421	-2.59283e-10	0.94865
123620174	chr7:123620174:C:T	1.46277e-11	0.867533	0.136286	0.000131746	-0.421385	0.0479503
123620687	chr7:123620687:C:T	9.2814e-12	-2.59283e-10	0.548913	0.000395025	-2.59283e-10	0.72464
123620719	chr7:123620719:T:C	6.04301e-13	-1.84163	-0.341158	5.65232e-05	-0.756954	-0.462706
123620914	chr7:123620914:G:A	1.10882e-10	3.05305	-0.0236813	0.000355056	0.725951	-0.107986
123622116	chr7:123622116:T:C	1.58803e-12	-2.59283e-10	-1.21661	5.66777e-05	-2.59283e-10	-1.21693
123622657	chr7:123622657:A:G	4.44169e-13	-1.97695	-0.513702	1.76874e-05	-1.86856	-0.5129
123622910	chr7:123622910:CA:C	8.75302e-12	-2.59283e-10	0.490298	0.000370645	-2.59283e-10	0.660933
123622987	chr7:123622987:C:G	1.59368e-12	-2.59283e-10	-1.21305	5.66792e-05	-2.59283e-10	-1.2169
123623210	chr7:123623210:T:C	9.17891e-13	-1.76478	-2.60556e-10	2.8174e-05	-1.91591	-2.60556e-10
123623434	chr7:123623434:T:C	1.483e-11	-2.59283e-10	1.01755	0.000494529	-2.59283e-10	0.949295
123623454	chr7:123623454:C:T	1.58753e-12	-2.59283e-10	-1.21692	5.66852e-05	-2.59283e-10	-1.2168
123624750	chr7:123624750:C:T	5.44523e-13	-1.91419	-0.372757	7.061e-05	-0.487618	-0.509521
123625724	chr7:123625724:C:T	1.58752e-12	-2.59283e-10	-1.21693	5.66777e-05	-2.59283e-10	-1.21693
123625816	chr7:123625816:A:C	1.29933e-11	-2.59283e-10	0.885337	0.000433716	-2.59283e-10	0.81808
123626040	chr7:123626040:G:A	9.15012e-11	2.10778	0.72947	0.000389609	0.0554343	0.655399
123626177	chr7:123626177:T:C	7.56859e-13	-1.95768	-2.60556e-10	2.69736e-05	-1.95945	-2.60556e-10
123626215	chr7:123626215:T:G	1.69988e-12	-2.59283e-10	-1.14854	6.22358e-05	-2.59283e-10	-1.12338
123626325	chr7:123626325:G:A	5.57593e-07	11.0898	0.462521	1.10665e-05	-1.97193	-0.87846
123626435	chr7:123626435:G:A	8.17694e-13	-1.92381	0.0434443	3.50009e-05	-1.90382	0.204884
123626776	chr7:123626776:T:C	7.89132e-12	-2.59283e-10	0.386663	0.000332129	-2.59283e-10	0.551212
123627027	chr7:123627027:C:T	6.60874e-12	-2.59283e-10	0.209293	0.000274902	-2.59283e-10	0.362104
123627083	chr7:123627083:T:C	6.79131e-12	-2.59283e-10	0.236544	0.000283676	-2.59283e-10	0.393523
123627146	chr7:123627146:C:T	1.60087e-12	-2.59283e-10	-1.20855	5.69775e-05	-2.59283e-10	-1.21165
123628018	chr7:123628018:T:A	1.79212e-12	-2.59283e-10	-1.0957	6.31258e-05	-2.59283e-10	-1.10918
123628635	chr7:123628635:A:T	1.61366e-12	-2.59283e-10	-1.20059	5.66944e-05	-2.59283e-10	-1.21663
123629064	chr7:123629064:G:C	6.9954e-11	1.67353	0.895204	0.000337984	-0.251903	0.820591
123629226	chr7:123629226:T:C	1.6108e-12	-2.59283e-10	-1.20237	5.72919e-05	-2.59283e-10	-1.20615
123629472	chr7:123629472:T:C	1.70362e-12	-2.59283e-10	-1.14634	6.24021e-05	-2.59283e-10	-1.12071
123629504	chr7:123629504:A:T	7.88842e-12	-2.59283e-10	0.386296	0.000331983	-2.59283e-10	0.550772
123629765	chr7:123629765:A:G	5.53546e-13	-1.72697	-0.543537	3.5242e-05	-1.02199	-0.670083
123629947	chr7:123629947:A:G	1.59335e-12	-2.59283e-10	-1.21326	5.67767e-05	-2.59283e-10	-1.21518
123630333	chr7:123630333:A:T	4.37765e-13	-1.91908	-0.586098	1.69192e-05	-1.91594	-0.509922
123630446	chr7:123630446:G:A	1.43292e-12	-0.346436	-0.972951	1.27331e-05	-1.71734	-0.992763
123631138	chr7:123631138:T:C	6.35704e-07	11.219	0.464352	1.09692e-05	-1.97346	-0.885766
123631166	chr7:123631166:T:C	3.02806e-12	-2.59283e-10	-0.571177	0.000115803	-2.59283e-10	-0.502421
123631825	chr7:123631825:T:A	1.8498e-12	-2.59283e-10	-1.06402	6.67708e-05	-2.59283e-10	-1.05304
123632224	chr7:123632224:T:C	7.71714e-11	1.79365	0.873278	0.000360237	-0.167484	0.799937
123632502	chr7:123632502:T:TA	2.48115e-13	-1.86876	-1.20421	1.1106e-05	-1.64555	-1.20128
123632575	chr7:123632575:T:TAC	9.69023e-12	-2.59283e-10	0.592018	0.000407434	-2.59283e-10	0.755568
123632599	chr7:123632599:T:A	4.61898e-12	-0.148925	-2.60556e-10	0.000108228	-0.570074	-2.60556e-10
123632841	chr7:123632841:A:G	3.59043e-13	-1.52773	-1.17568	1.02704e-05	-1.7514	-1.17364
123633041	chr7:123633041:T:C	5.27108e-13	-1.67319	-0.646261	2.93592e-05	-1.11456	-0.76014
123633088	chr7:123633088:G:A	5.11355e-13	-1.9536	-0.396192	2.25916e-05	-1.87361	-0.263126
123633170	chr7:123633170:A:C	9.71717e-12	-2.59283e-10	0.594795	0.000408609	-2.59283e-10	0.75845
123633601	chr7:123633601:G:A	1.5889e-12	-2.59283e-10	-1.21606	5.66832e-05	-2.59283e-10	-1.21683
123633952	chr7:123633952:T:C	1.60533e-12	-2.59283e-10	-1.20577	5.71347e-05	-2.59283e-10	-1.2089
123634256	chr7:123634256:G:A	3.50131e-12	-2.59283e-10	-0.425963	0.000140178	-2.59283e-10	-0.311399
123634782	chr7:123634782:G:A	4.30883e-12	-2.59283e-10	-0.218434	0.000156291	-2.59283e-10	-0.202588
123634938	chr7:123634938:A:G	5.87017e-13	-1.73896	-0.472838	3.86859e-05	-0.994142	-0.604693
123635448	chr7:123635448:T:A	9.68612e-12	-2.59283e-10	0.591594	0.000323297	-2.59283e-10	0.524262
123636143	chr7:123636143:G:A	1.46889e-10	2.81033	0.500246	0.0005114	0.552284	0.430558
123636557	chr7:123636557:C:T	2.67002e-12	-0.697012	-2.60556e-10	5.80724e-05	-1.19262	-2.60556e-10
123636869	chr7:123636869:A:G	1.04191e-11	-2.59283e-10	0.664538	0.000441822	-2.59283e-10	0.836598
123636997	chr7:123636997:T:C	2.45246e-12	-2.59283e-10	-0.782007	8.56599e-05	-2.59283e-10	-0.803926
123637631	chr7:123637631:A:G	1.96356e-12	-2.59283e-10	-1.00434	8.10394e-05	-2.59283e-10	-0.859374
123637700	chr7:123637700:C:T	7.42739e-13	-1.97651	-2.60556e-10	2.75654e-05	-1.93775	-2.60556e-10
123638303	chr7:123638303:T:G	1.61013e-12	-2.59283e-10	-1.20279	5.72977e-05	-2.59283e-10	-1.20605
123638305	chr7:123638305:C:T	9.82225e-12	0.60555	-2.60556e-10	0.000246824	0.254367	-2.60556e-10
123638831	chr7:123638831:G:A	1.68276e-12	-2.59283e-10	-1.15866	5.91919e-05	-2.59283e-10	-1.17352
123639543	chr7:123639543:A:G	1.6267e-12	-2.59283e-10	-1.19255	5.95261e-05	-2.59283e-10	-1.1679
123640258	chr7:123640258:G:A	2.76045e-12	-0.663707	-2.60556e-10	0.000194058	0.0138467	-2.60556e-10
123640421	chr7:123640421:C:T	1.7814e-09	4.88577	0.920289	5.24787e-05	-1.9153	0.621399
123640911	chr7:123640911:A:T	1.70961e-12	-2.59283e-10	-1.14283	6.32441e-05	-2.59283e-10	-1.10731
123641075	chr7:123641075:A:T	1.59468e-12	-2.59283e-10	-1.21243	5.67103e-05	-2.59283e-10	-1.21636
123641226	chr7:123641226:G:A	1.60584e-12	-2.59283e-10	-1.20545	5.71496e-05	-2.59283e-10	-1.20864
123641259	chr7:123641259:T:A	2.76293e-12	-2.59283e-10	-0.66281	9.43664e-05	-2.59283e-10	-0.707125
123641293	chr7:123641293:G:A	2.15359e-12	-2.59283e-10	-0.911965	9.10752e-05	-2.59283e-10	-0.742625
123641523	chr7:123641523:T:C	1.67926e-12	-2.59283e-10	-1.16075	6.17816e-05	-2.59283e-10	-1.1307
123642113	chr7:123642113:G:A	1.61266e-12	-2.59283e-10	-1.20122	5.68566e-05	-2.59283e-10	-1.21378
123642443	chr7:123642443:G:A	1.7019e-12	-2.59283e-10	-1.14735	6.01415e-05	-2.59283e-10	-1.15761
123642444	chr7:123642444:C:A	1.72174e-12	-2.59283e-10	-1.13576	6.07911e-05	-2.59283e-10	-1.14687
123643180	chr7:123643180:G:A	3.28021e-13	-1.97137	-0.822412	1.3955e-05	-1.7976	-0.820872
123643895	chr7:123643895:T:C	0.000120661	16.9294	-2.60556e-10	8.04093e-05	-0.86718	-2.60556e-10
123645424	chr7:123645424:A:T	3.47763e-13	-1.92352	-0.81181	0.000256472	1.18698	-0.894272
123645524	chr7:123645524:T:C	5.17258e-13	-1.9208	-0.417515	2.16199e-05	-1.91182	-0.268876
123645647	chr7:123645647:G:A	1.68172e-12	-2.59283e-10	-1.15928	5.91596e-05	-2.59283e-10	-1.17407
123646358	chr7:123646358:T:C	2.89803e-13	-1.9771	-0.940549	0.000112003	0.472576	-1.00836
123646359	chr7:123646359:G:A	1.58968e-12	-2.59283e-10	-1.21557	5.6721e-05	-2.59283e-10	-1.21617
123646729	chr7:123646729:C:T	1.5896e-12	-2.59283e-10	-1.21562	5.72658e-05	-2.59283e-10	-1.20661
123647180	chr7:123647180:AG:A	1.63244e-12	-2.59283e-10	-1.18902	5.98672e-05	-2.59283e-10	-1.16218
123647591	chr7:123647591:T:G	1.63244e-12	-2.59283e-10	-1.18902	5.98672e-05	-2.59283e-10	-1.16218
123647950	chr7:123647950:G:T	1.67013e-12	-2.59283e-10	-1.1662	5.88114e-05	-2.59283e-10	-1.17997
123647951	chr7:123647951:GACAT:G	1.63247e-12	-2.59283e-10	-1.18901	5.98684e-05	-2.59283e-10	-1.16216
123647955	chr7:123647955:T:C	8.12139e-12	0.415401	-2.60556e-10	0.000661821	1.24069	-2.60556e-10
123648803	chr7:123648803:T:C	1.67767e-12	-2.59283e-10	-1.16169	6.17172e-05	-2.59283e-10	-1.13175
123649087	chr7:123649087:A:G	4.82003e-13	-1.91599	-0.492919	1.98245e-05	-1.91633	-0.351062
123649658	chr7:123649658:A:G	8.3253e-12	-2.59283e-10	0.440199	0.000347647	-2.59283e-10	0.596877
123650376	chr7:123650376:A:G	1.61772e-12	-2.59283e-10	-1.19808	5.71816e-05	-2.59283e-10	-1.20808
123650600	chr7:123650600:T:C	1.60967e-12	-2.59283e-10	-1.20307	5.6917e-05	-2.59283e-10	-1.21272
123650642	chr7:123650642:T:C	1.58996e-12	-2.59283e-10	-1.21539	5.73001e-05	-2.59283e-10	-1.20601
123650799	chr7:123650799:G:A	1.61112e-12	-2.59283e-10	-1.20217	5.76401e-05	-2.59283e-10	-1.20009
123651029	chr7:123651029:A:G	1.71285e-12	-2.59283e-10	-1.14094	6.10673e-05	-2.59283e-10	-1.14233
123651260	chr7:123651260:C:T	6.24867e-13	-1.94795	-0.201365	0.000351139	0.959791	-0.352919
123651591	chr7:123651591:T:C	1.59005e-12	-2.59283e-10	-1.21533	5.68064e-05	-2.59283e-10	-1.21466
123651619	chr7:123651619:G:A	1.1953e-12	-1.5007	-2.60556e-10	3.38574e-05	-1.73215	-2.60556e-10
123652101	chr7:123652101:TCTTC:T	1.6151e-12	-2.59283e-10	-1.1997	5.7792e-05	-2.59283e-10	-1.19746
123653045	chr7:123653045:C:T	1.6535e-12	-2.59283e-10	-1.17621	6.41061e-05	-2.59283e-10	-1.09377
123653098	chr7:123653098:A:C	2.70169e-13	-1.97636	-1.01145	8.89789e-05	0.32027	-1.08618
123653148	chr7:123653148:A:G	1.61135e-12	-2.59283e-10	-1.20203	5.7649e-05	-2.59283e-10	-1.19994
123653288	chr7:123653288:A:T	2.8631e-13	-1.96512	-0.964663	7.01835e-05	0.090025	-1.09322
123653475	chr7:123653475:T:C	1.24066e-12	-1.46346	-2.60556e-10	3.17099e-05	-1.79768	-2.60556e-10
123653520	chr7:123653520:T:C	1.70195e-12	-2.59283e-10	-1.14732	6.33321e-05	-2.59283e-10	-1.10592
123654677	chr7:123654677:C:A	7.45136e-12	-2.59283e-10	0.329297	0.00030878	-2.59283e-10	0.47832
123655362	chr7:123655362:G:A	1.60552e-12	-2.59283e-10	-1.20565	5.83255e-05	-2.59283e-10	-1.18827
123655818	chr7:123655818:G:A	1.85393e-12	-2.59283e-10	-1.06179	6.51788e-05	-2.59283e-10	-1.07718
123655910	chr7:123655910:C:T	6.71103e-10	5.08124	-0.251422	0.00169024	2.47035	-0.292031
123656266	chr7:123656266:C:A	6.4811e-13	-1.95982	-0.152979	0.000323364	0.833135	-0.308667
123656328	chr7:123656328:C:A	7.28668e-12	-2.59283e-10	0.306949	0.000301631	-2.59283e-10	0.454896
123656551	chr7:123656551:T:A	7.07037e-10	5.12254	-0.24056	0.00176593	2.50351	-0.281385
123656748	chr7:123656748:C:T	1.57481e-12	-1.22497	-2.60556e-10	9.53267e-05	-0.697	-2.60556e-10
123657028	chr7:123657028:G:A	8.18153e-13	-1.87981	-2.60556e-10	3.30074e-05	-1.75758	-2.60556e-10
123657088	chr7:123657088:G:A	9.67515e-13	-1.71212	-2.60556e-10	3.07831e-05	-1.82735	-2.60556e-10
123657406	chr7:123657406:C:G	6.55558e-10	5.07303	-0.26664	0.00165598	2.46488	-0.307042
123657739	chr7:123657739:C:T	2.88407e-12	-0.619897	-2.60556e-10	7.57407e-05	-0.926995	-2.60556e-10
123657976	chr7:123657976:A:G	1.59267e-12	-2.59283e-10	-1.21369	5.67469e-05	-2.59283e-10	-1.21571
123658106	chr7:123658106:G:A	5.53937e-13	-1.87614	-0.393667	2.14737e-05	-1.94427	-0.243205
123658830	chr7:123658830:A:G	1.74085e-12	-2.59283e-10	-1.12473	6.39632e-05	-2.59283e-10	-1.096
123659063	chr7:123659063:C:T	1.58759e-12	-2.59283e-10	-1.21688	5.66783e-05	-2.59283e-10	-1.21692
123659250	chr7:123659250:T:C	9.10034e-13	-1.97139	0.198014	0.000396414	0.645755	0.0823943
123659801	chr7:123659801:A:G	3.39733e-13	-1.96244	-0.796257	0.000177389	0.795624	-0.871587
123660108	chr7:123660108:G:A	5.19701e-07	10.8563	0.62557	1.18066e-05	-1.95474	-0.830911
123660252	chr7:123660252:T:G	1.60039e-12	-2.59283e-10	-1.20885	5.69628e-05	-2.59283e-10	-1.21191
123660763	chr7:123660763:GAA:G	8.29577e-12	-2.59283e-10	0.436645	0.000345649	-2.59283e-10	0.591113
123661337	chr7:123661337:T:A	7.4332e-13	-1.97573	-2.60556e-10	3.08544e-05	-1.82503	-2.60556e-10
123661753	chr7:123661753:T:A	4.18382e-13	-1.96122	-0.589235	1.91026e-05	-1.84704	-0.457451
123661886	chr7:123661886:A:G	3.76173e-13	-1.97256	-0.684241	0.00016647	0.651384	-0.790879
123662048	chr7:123662048:T:C	7.53287e-13	-1.96241	-2.60556e-10	2.81306e-05	-1.91745	-2.60556e-10
123663351	chr7:123663351:A:G	1.94834e-12	-2.59283e-10	-1.01212	6.84539e-05	-2.59283e-10	-1.02815
123663423	chr7:123663423:A:G	3.91994e-13	-1.97513	-0.640473	0.000160963	0.578443	-0.751577
123664314	chr7:123664314:C:A	7.43749e-13	-1.97515	-2.60556e-10	2.71791e-05	-1.95186	-2.60556e-10
123664555	chr7:123664555:G:A	4.14773e-13	-1.97559	-0.58353	0.000166737	0.562576	-0.700466
123664667	chr7:123664667:G:A	1.65365e-12	-2.59283e-10	-1.17612	6.41217e-05	-2.59283e-10	-1.09353
123664781	chr7:123664781:C:A	2.23836e-12	-2.59283e-10	-0.873358	9.72655e-05	-2.59283e-10	-0.676866
123665263	chr7:123665263:C:T	3.97309e-12	-2.59283e-10	-0.299557	0.000193041	-2.59283e-10	0.00859366
123665390	chr7:123665390:A:C	2.20007e-13	-1.97716	-1.21603	1.9082e-05	-1.08868	-1.21688
123665782	chr7:123665782:A:T	3.9065e-13	-1.97529	-0.643756	0.000159841	0.574409	-0.75454
123665940	chr7:123665940:G:A	1.70292e-12	-2.59283e-10	-1.14675	5.98156e-05	-2.59283e-10	-1.16304
123666416	chr7:123666416:G:A	3.91941e-13	-1.97378	-0.641964	0.000167378	0.618905	-0.752963
123666558	chr7:123666558:T:C	2.62819e-09	5.15854	1.03641	5.90951e-05	-1.90354	0.72838
123666694	chr7:123666694:C:T	1.67559e-12	-2.59283e-10	-1.16293	5.80849e-05	-2.59283e-10	-1.1924
123667454	chr7:123667454:A:T	3.72064e-07	10.6349	0.512844	1.14516e-05	-1.94232	-0.873864
123668141	chr7:123668141:A:G	3.67664e-13	-1.97263	-0.707054	0.000162953	0.650443	-0.811293
123668921	chr7:123668921:A:G	3.37931e-12	-2.59283e-10	-0.461428	0.000130249	-2.59283e-10	-0.384859
123669484	chr7:123669484:A:T	7.23709e-10	5.15869	-0.253401	0.00178372	2.52841	-0.296269
123669788	chr7:123669788:G:C	2.80658e-11	2.86504	-1.20959	0.000247483	1.46412	-1.20709
123669900	chr7:123669900:A:G	2.52758e-12	-2.59283e-10	-0.751837	8.80138e-05	-2.59283e-10	-0.776816
123670029	chr7:123670029:T:C	2.6757e-07	10.4858	0.332223	1.26963e-05	-1.93547	-0.777532
123670574	chr7:123670574:G:A	7.61842e-10	5.18581	-0.22917	0.00187796	2.55617	-0.272543
123670882	chr7:123670882:C:T	1.58832e-12	-2.59283e-10	-1.21642	5.66808e-05	-2.59283e-10	-1.21687
123671353	chr7:123671353:T:A	1.67726e-12	-2.59283e-10	-1.16194	5.98161e-05	-2.59283e-10	-1.16304
123671730	chr7:123671730:TCTATCC:T	8.26369e-13	-1.86981	-2.60556e-10	3.34883e-05	-1.74311	-2.60556e-10
123671995	chr7:123671995:C:A	7.53005e-13	-1.96278	-2.60556e-10	2.71555e-05	-1.95273	-2.60556e-10
123672338	chr7:123672338:T:C	7.19624e-13	-1.97534	-0.0327861	0.000271055	0.564408	-0.216397
123672561	chr7:123672561:C:G	1.69424e-12	-2.59283e-10	-1.15187	5.9549e-05	-2.59283e-10	-1.16751
123672793	chr7:123672793:T:G	3.9356e-07	10.5796	0.624264	1.19877e-05	-1.93891	-0.831519
123672913	chr7:123672913:T:G	1.67841e-12	-2.59283e-10	-1.16125	5.98505e-05	-2.59283e-10	-1.16246
123673160	chr7:123673160:C:T	1.75767e-12	-2.59283e-10	-1.11511	6.15078e-05	-2.59283e-10	-1.13515
123673519	chr7:123673519:T:C	3.59836e-13	-1.97723	-0.723975	0.000135053	0.464491	-0.813133
123673729	chr7:123673729:G:T	1.62173e-12	-2.59283e-10	-1.19561	5.76648e-05	-2.59283e-10	-1.19966
123673910	chr7:123673910:T:C	1.60842e-12	-2.59283e-10	-1.20385	5.68933e-05	-2.59283e-10	-1.21313
123674392	chr7:123674392:T:C	7.06451e-13	-1.9761	-0.0505007	0.000273547	0.524638	-0.167474
123674564	chr7:123674564:G:T	3.64359e-13	-1.97732	-0.711399	0.000134768	0.45078	-0.801533
123675120	chr7:123675120:T:C	3.58427e-13	-1.97653	-0.728602	0.000142248	0.519893	-0.816634
123675168	chr7:123675168:G:A	6.46782e-09	6.56782	0.527678	1.44216e-05	-1.83289	-0.752694
123675223	chr7:123675223:T:C	1.83743e-12	-2.59283e-10	-1.07073	7.22538e-05	-2.59283e-10	-0.974125
123676467	chr7:123676467:T:C	1.61181e-12	-2.59283e-10	-1.20174	5.72955e-05	-2.59283e-10	-1.20609
123677086	chr7:123677086:A:G	3.7565e-11	2.47578	-0.528811	0.000741941	1.87344	-0.518475
123677130	chr7:123677130:C:T	3.85322e-13	-1.97058	-0.662201	0.000178251	0.699914	-0.771031
123678424	chr7:123678424:G:T	6.99864e-10	5.10135	-0.229564	0.0017459	2.48399	-0.273268
123678503	chr7:123678503:AC:A	6.66632e-13	-1.97688	-0.107742	0.000223351	0.362583	-0.208149
123678642	chr7:123678642:C:A	3.47315e-13	-1.97658	-0.760039	0.000138616	0.522539	-0.845145
123678830	chr7:123678830:CAAAG:C	3.00753e-12	-2.59283e-10	-0.57798	0.000115351	-2.59283e-10	-0.506332
123679029	chr7:123679029:G:A	1.68091e-12	-2.59283e-10	-1.15977	5.99458e-05	-2.59283e-10	-1.16087
123679259	chr7:123679259:AAAAT:A	5.66977e-13	-1.96917	-0.277367	0.000259111	0.688682	-0.385734
123679583	chr7:123679583:T:C	4.20848e-13	-1.97285	-0.571734	2.04165e-05	-1.80033	-0.437638
123680106	chr7:123680106:C:T	4.3425e-13	-1.97546	-0.537772	2.17278e-05	-1.77512	-0.400603
123680381	chr7:123680381:C:T	3.9766e-09	5.49471	1.11437	6.59297e-05	-1.86674	0.80102
123680485	chr7:123680485:T:C	3.98898e-07	10.7338	0.48357	1.11775e-05	-1.9465	-0.893913
123680824	chr7:123680824:T:C	7.18875e-12	-2.59283e-10	0.293418	0.00029797	-2.59283e-10	0.442682
123681112	chr7:123681112:G:A	1.94051e-12	-1.01615	-2.60556e-10	8.52022e-05	-0.809283	-2.60556e-10
123681504	chr7:123681504:CAG:C	1.42969e-06	10.5964	1.8975	2.52771e-05	-1.94143	-0.0829797
123681924	chr7:123681924:C:A	8.49192e-10	5.2814	-0.216218	0.00204391	2.62851	-0.2602
123681982	chr7:123681982:G:T	7.51006e-13	-1.96544	-2.60556e-10	2.75351e-05	-1.93885	-2.60556e-10
123682134	chr7:123682134:G:A	7.14706e-12	-2.59283e-10	0.287601	0.000296135	-2.59283e-10	0.436505
123682209	chr7:123682209:A:C	2.02354e-12	-2.59283e-10	-0.974253	8.43446e-05	-2.59283e-10	-0.8194
123682662	chr7:123682662:T:A	3.71724e-13	-1.97351	-0.695197	0.000162069	0.637795	-0.804082
123682725	chr7:123682725:G:C	4.43007e-07	10.6888	0.633421	1.19574e-05	-1.94563	-0.827323
123683030	chr7:123683030:C:G	1.79487e-12	-1.09417	-2.60556e-10	5.54703e-05	-1.23846	-2.60556e-10
123683624	chr7:123683624:T:C	1.67786e-12	-2.59283e-10	-1.16158	5.98316e-05	-2.59283e-10	-1.16278
123684691	chr7:123684691:CCAG:C	3.59761e-13	-1.97707	-0.724351	0.000138527	0.489728	-0.812975
123684903	chr7:123684903:T:C	1.66336e-12	-2.59283e-10	-1.17026	5.93198e-05	-2.59283e-10	-1.17137
123685285	chr7:123685285:A:G	3.40819e-13	-1.97726	-0.778247	0.000129008	0.46722	-0.861659
123685297	chr7:123685297:A:T	1.01676e-11	0.64011	-2.60556e-10	2.86494e-05	-1.89918	-2.60556e-10
123685405	chr7:123685405:C:T	3.79252e-13	-1.97216	-0.676494	0.00017052	0.668441	-0.783897
123685805	chr7:123685805:A:G	4.6494e-12	-2.59283e-10	-0.142362	0.000189912	-2.59283e-10	-0.00774749
123685905	chr7:123685905:T:C	1.63446e-12	-2.59283e-10	-1.18779	5.82908e-05	-2.59283e-10	-1.18887
123686001	chr7:123686001:T:C	7.18833e-12	-2.59283e-10	0.293359	0.000297942	-2.59283e-10	0.442589
123686281	chr7:123686281:T:C	2.09619e-12	-0.938977	-2.60556e-10	0.000138179	-0.325758	-2.60556e-10
123687806	chr7:123687806:T:C	3.38558e-13	-1.9773	-0.784864	0.000121362	0.412168	-0.867702
123688485	chr7:123688485:C:T	1.69422e-12	-2.59283e-10	-1.15188	5.95482e-05	-2.59283e-10	-1.16752
123689029	chr7:123689029:TC:T	2.10259e-12	-2.59283e-10	-0.935931	6.67495e-05	-2.59283e-10	-1.05336
123689570	chr7:123689570:T:C	1.91474e-12	-2.59283e-10	-1.02952	6.67602e-05	-2.59283e-10	-1.0532
123689796	chr7:123689796:ATAAT:A	3.38449e-13	-1.97689	-0.78559	0.000132568	0.506647	-0.873858
123690071	chr7:123690071:T:C	2.25108e-12	-2.59283e-10	-0.867688	8.28007e-05	-2.59283e-10	-0.837873
123690293	chr7:123690293:C:T	3.55048e-12	-0.412016	-2.60556e-10	8.71638e-05	-0.786522	-2.60556e-10
123691156	chr7:123691156:C:G	8.00326e-13	-1.2933	-0.608534	1.61428e-05	-1.89868	-0.574154
123691340	chr7:123691340:T:C	1.64124e-12	-2.59283e-10	-1.18365	5.7971e-05	-2.59283e-10	-1.19437
123691399	chr7:123691399:A:T	1.66194e-12	-2.59283e-10	-1.17111	5.92671e-05	-2.59283e-10	-1.17226
123691603	chr7:123691603:C:CATACT	1.70244e-12	-2.59283e-10	-1.14703	5.98003e-05	-2.59283e-10	-1.1633
123691914	chr7:123691914:C:G	1.66189e-12	-2.59283e-10	-1.17115	5.92687e-05	-2.59283e-10	-1.17223
123692094	chr7:123692094:A:G	5.85285e-12	-2.59283e-10	0.0878283	0.00025245	-2.59283e-10	0.276904
123693074	chr7:123693074:T:C	7.14006e-12	-2.59283e-10	0.286622	0.000295847	-2.59283e-10	0.435533
123693079	chr7:123693079:C:T	2.13772e-12	-2.59283e-10	-0.919359	8.24036e-05	-2.59283e-10	-0.842681
123693235	chr7:123693235:A:G	1.82525e-12	-2.59283e-10	-1.07738	6.83387e-05	-2.59283e-10	-1.02983
123694190	chr7:123694190:T:A	2.11935e-12	-2.59283e-10	-0.927993	7.38219e-05	-2.59283e-10	-0.952655
123694208	chr7:123694208:A:G	1.88559e-12	-2.59283e-10	-1.04486	6.92814e-05	-2.59283e-10	-1.01613
123694278	chr7:123694278:T:G	4.62378e-07	10.783	0.582041	1.16463e-05	-1.94917	-0.850152
123694642	chr7:123694642:GT:G	3.56463e-13	-1.96844	-0.742188	0.000173203	0.742676	-0.842521
123694693	chr7:123694693:G:A	1.68362e-12	-2.59283e-10	-1.15815	6.00413e-05	-2.59283e-10	-1.15928
123694911	chr7:123694911:T:C	4.09403e-13	-1.37748	-1.19468	3.40573e-05	-0.530796	-1.19547
123695296	chr7:123695296:A:G	6.85575e-13	-1.97468	-0.0819165	0.000265887	0.589918	-0.261159
123695630	chr7:123695630:C:T	7.57564e-13	-1.95675	-2.60556e-10	2.84453e-05	-1.90633	-2.60556e-10
123696750	chr7:123696750:G:A	4.00614e-09	5.48577	1.13072	6.69522e-05	-1.86717	0.816837
123697119	chr7:123697119:GAAAGT:G	1.21583e-06	10.5723	1.75949	2.3292e-05	-1.94077	-0.16543
123697267	chr7:123697267:T:C	2.13407e-12	-0.921067	-2.60556e-10	4.87853e-05	-1.36688	-2.60556e-10
123697680	chr7:123697680:G:C	3.54651e-13	-1.97613	-0.739588	0.000144128	0.543202	-0.826807
123697819	chr7:123697819:C:T	3.39702e-13	-1.96466	-0.794126	0.00017549	0.802	-0.888725
123698234	chr7:123698234:A:G	1.61619e-12	-2.59283e-10	-1.19903	5.74889e-05	-2.59283e-10	-1.20272
123698586	chr7:123698586:C:T	2.149e-12	-0.914098	-2.60556e-10	4.82964e-05	-1.37695	-2.60556e-10
123698659	chr7:123698659:G:C	6.66046e-13	-1.97621	-0.109289	0.000244889	0.533196	-0.2867
123699123	chr7:123699123:C:T	3.67655e-13	-1.97279	-0.706923	0.000163457	0.653058	-0.810815
123699223	chr7:123699223:C:T	1.70505e-12	-2.59283e-10	-1.14551	6.07978e-05	-2.59283e-10	-1.14676
123699867	chr7:123699867:C:T	3.73036e-09	5.43913	1.10603	6.5026e-05	-1.87257	0.793048
123701068	chr7:123701068:A:G	1.5918e-12	-2.59283e-10	-1.21424	5.68489e-05	-2.59283e-10	-1.21391
123701069	chr7:123701069:G:C	3.25133e-09	5.5283	0.879423	5.32233e-05	-1.86206	0.58225
123701270	chr7:123701270:A:C	1.67321e-12	-2.59283e-10	-1.16436	6.54179e-05	-2.59283e-10	-1.07351
123701456	chr7:123701456:A:C	2.18497e-12	-2.59283e-10	-0.897498	7.6008e-05	-2.59283e-10	-0.923472
123701884	chr7:123701884:T:G	3.54969e-07	10.4722	0.628481	1.21133e-05	-1.93211	-0.827895
123703034	chr7:123703034:T:C	8.83899e-12	-2.59283e-10	0.500073	0.000306008	-2.59283e-10	0.469302
123703665	chr7:123703665:A:G	3.74285e-13	-1.97368	-0.688161	0.000162188	0.628669	-0.794222
123705835	chr7:123705835:T:C	4.1453e-13	-1.9759	-0.58381	2.06409e-05	-1.77481	-0.452229
123705843	chr7:123705843:T:C	9.06832e-12	-2.59283e-10	0.525687	0.000314072	-2.59283e-10	0.495313
123707009	chr7:123707009:A:C	7.19279e-10	5.04418	-0.145033	0.00176665	2.43482	-0.212293
123707179	chr7:123707179:T:C	2.23542e-12	-2.59283e-10	-0.874671	8.21874e-05	-2.59283e-10	-0.845308
123707214	chr7:123707214:C:T	2.42686e-12	0.37276	-1.16526	3.1236e-05	-0.631563	-1.18118
123707439	chr7:123707439:T:C	2.97207e-12	-2.59283e-10	-0.589841	0.000136481	-2.59283e-10	-0.338121
123708302	chr7:123708302:G:T	4.84294e-13	-1.96828	-0.435887	2.69915e-05	-1.65765	-0.301137
123708357	chr7:123708357:G:A	7.42409e-13	-1.97696	-2.60556e-10	2.64974e-05	-1.97726	-2.60556e-10
123708690	chr7:123708690:C:T	7.70114e-10	5.11682	-0.149384	0.00191406	2.49716	-0.194484
123708935	chr7:123708935:G:A	9.37467e-12	0.558911	-2.60556e-10	0.000690406	1.28297	-2.60556e-10
123709523	chr7:123709523:A:T	1.54126e-12	-1.2465	-2.60556e-10	5.40063e-05	-1.26521	-2.60556e-10
123709572	chr7:123709572:G:T	3.91482e-12	-2.59283e-10	-0.314332	0.000147871	-2.59283e-10	-0.25797
123709573	chr7:123709573:T:G	7.95548e-10	5.23667	-0.236738	0.00193623	2.59427	-0.280085
123709870	chr7:123709870:G:A	3.63094e-13	-1.96272	-0.72947	0.00019103	0.829162	-0.831043
123710006	chr7:123710006:C:T	3.86626e-13	-1.97228	-0.657113	0.000172348	0.661436	-0.766232
123710481	chr7:123710481:T:C	3.78904e-13	-1.96768	-0.68189	0.0001845	0.751923	-0.788585
123711165	chr7:123711165:G:C	1.63577e-12	-2.59283e-10	-1.18699	5.83446e-05	-2.59283e-10	-1.18794
123711468	chr7:123711468:A:G	1.69204e-12	-1.15316	-2.60556e-10	4.59934e-05	-1.42581	-2.60556e-10
123711554	chr7:123711554:C:A	1.66958e-12	-2.59283e-10	-1.16653	6.51717e-05	-2.59283e-10	-1.07729
123711766	chr7:123711766:C:T	7.1655e-12	-2.59283e-10	0.290178	0.000296959	-2.59283e-10	0.439285
123711818	chr7:123711818:G:A	2.27108e-12	-2.59283e-10	-0.858845	8.35534e-05	-2.59283e-10	-0.828824
123712253	chr7:123712253:T:C	1.12375e-06	10.3223	1.93078	2.62885e-05	-1.92324	-0.0619431
123713083	chr7:123713083:TTAA:T	7.50376e-13	-1.96628	-2.60556e-10	2.77556e-05	-1.93087	-2.60556e-10
123713360	chr7:123713360:G:A	6.83154e-13	-1.9729	-0.0872348	0.000293472	0.629268	-0.201796
123713432	chr7:123713432:T:C	1.67477e-12	-2.59283e-10	-1.16342	5.94674e-05	-2.59283e-10	-1.16888
123713643	chr7:123713643:C:T	2.3706e-12	-0.815957	-2.60556e-10	0.000161165	-0.171881	-2.60556e-10
123713654	chr7:123713654:G:C	3.75824e-13	-1.97192	-0.685814	0.000169594	0.671302	-0.792203
123714482	chr7:123714482:A:G	8.15035e-10	5.24952	-0.225392	0.00197564	2.60333	-0.268992
123714753	chr7:123714753:T:C	6.52431e-13	-1.97099	-0.135156	0.000291178	0.667144	-0.24752
123714849	chr7:123714849:T:C	1.89199e-12	-2.59283e-10	-1.04147	6.95225e-05	-2.59283e-10	-1.01266
123715429	chr7:123715429:T:C	7.53131e-10	5.21732	-0.272185	0.00183842	2.577	-0.314646
123715640	chr7:123715640:C:G	8.81717e-13	-1.80498	-2.60556e-10	2.75309e-05	-1.939	-2.60556e-10
123715723	chr7:123715723:G:C	1.60883e-12	-2.59283e-10	-1.20359	5.69008e-05	-2.59283e-10	-1.213
123715920	chr7:123715920:A:G	2.17748e-12	-2.59283e-10	-0.900933	7.75568e-05	-2.59283e-10	-0.9033
123716008	chr7:123716008:C:T	7.84236e-10	5.18592	-0.200306	0.00192388	2.5523	-0.244512
123716586	chr7:123716586:A:G	2.34396e-13	-1.93722	-1.19263	1.06418e-05	-1.69803	-1.19149
123716588	chr7:123716588:C:G	6.67964e-13	-1.97559	-0.107028	0.000251276	0.557141	-0.284901
123716673	chr7:123716673:G:A	1.70965e-12	-2.59283e-10	-1.14281	6.09825e-05	-2.59283e-10	-1.14372
123716841	chr7:123716841:A:G	3.98682e-12	-0.296105	-2.60556e-10	0.000215114	0.11686	-2.60556e-10
123716867	chr7:123716867:A:C	6.94645e-10	5.03451	-0.17021	0.00175635	2.43167	-0.214987
123717224	chr7:123717224:C:A	2.13069e-12	-2.59283e-10	-0.922653	7.59253e-05	-2.59283e-10	-0.92456
123717455	chr7:123717455:C:T	2.60987e-12	-2.59283e-10	-0.719801	0.000101685	-2.59283e-10	-0.632434
123717574	chr7:123717574:T:C	2.32542e-12	-2.59283e-10	-0.835201	8.75124e-05	-2.59283e-10	-0.782529
123717592	chr7:123717592:A:G	7.7449e-10	5.08817	-0.115062	0.00188108	2.4686	-0.183309
123718093	chr7:123718093:GTTAA:G	6.60891e-13	-1.97411	-0.119155	0.000275869	0.597411	-0.231795
123718295	chr7:123718295:G:C	2.18497e-12	-2.59283e-10	-0.897498	7.6008e-05	-2.59283e-10	-0.923472
123718484	chr7:123718484:AAGAT:A	4.78689e-12	-2.59283e-10	-0.113219	0.000195411	-2.59283e-10	0.0207958
123718700	chr7:123718700:T:C	3.26435e-07	10.3173	0.69961	1.26275e-05	-1.92257	-0.795867
123719011	chr7:123719011:T:G	2.87496e-13	-1.9732	-0.952444	2.21407e-05	-1.17498	-0.981911
123719218	chr7:123719218:A:G	2.26179e-12	-2.59283e-10	-0.862945	8.32222e-05	-2.59283e-10	-0.832796
123719225	chr7:123719225:T:C	2.06806e-12	-2.59283e-10	-0.95249	7.18699e-05	-2.59283e-10	-0.979453
123719953	chr7:123719953:A:C	3.75461e-09	5.3738	1.17784	6.90561e-05	-1.8801	0.860712
123720123	chr7:123720123:A:C	1.61172e-12	-2.59283e-10	-1.2018	5.72924e-05	-2.59283e-10	-1.20614
123720298	chr7:123720298:T:C	1.64774e-07	10.1064	0.226828	2.01845e-05	-1.97358	-0.275817
123720673	chr7:123720673:T:C	1.68467e-12	-2.59283e-10	-1.15753	5.92489e-05	-2.59283e-10	-1.17256
123720681	chr7:123720681:C:G	1.36715e-12	-1.36637	-2.60556e-10	4.32776e-05	-1.48668	-2.60556e-10
123721226	chr7:123721226:T:C	1.67482e-12	-2.59283e-10	-1.16339	5.89557e-05	-2.59283e-10	-1.17752
123721318	chr7:123721318:C:CTT	3.37447e-12	-2.59283e-10	-0.462862	0.000116272	-2.59283e-10	-0.498375
123721391	chr7:123721391:T:C	7.19814e-12	-2.59283e-10	0.294722	0.000298371	-2.59283e-10	0.444027
123721719	chr7:123721719:C:T	6.50972e-13	-1.97203	-0.136356	0.000270868	0.658781	-0.311461
123721856	chr7:123721856:C:T	3.78503e-13	-1.96766	-0.682973	0.00018474	0.754281	-0.789643
123721882	chr7:123721882:A:ATAACT	3.55329e-13	-1.95466	-0.759153	0.000206184	0.932025	-0.857564
123722016	chr7:123722016:G:A	6.92819e-13	-1.97243	-0.0736545	0.000284073	0.649154	-0.254232
123722365	chr7:123722365:A:T	1.76404e-12	-1.11149	-2.60556e-10	7.69314e-05	-0.911396	-2.60556e-10
123722638	chr7:123722638:C:T	2.18434e-12	-2.59283e-10	-0.897786	7.59877e-05	-2.59283e-10	-0.923739
123723058	chr7:123723058:T:C	3.17372e-12	-2.59283e-10	-0.524197	0.000118981	-2.59283e-10	-0.475347
123723105	chr7:123723105:T:C	3.75125e-12	-2.59283e-10	-0.35701	0.000141162	-2.59283e-10	-0.304402
123723604	chr7:123723604:A:G	7.32711e-10	5.19133	-0.273682	0.00179584	2.55503	-0.31611
123724003	chr7:123724003:T:C	1.62049e-12	-2.59283e-10	-1.19637	5.76251e-05	-2.59283e-10	-1.20035
123724073	chr7:123724073:T:C	3.93753e-13	-1.96795	-0.643178	0.000190361	0.748729	-0.754119
123724290	chr7:123724290:CAATT:C	1.68689e-12	-2.59283e-10	-1.15622	5.93222e-05	-2.59283e-10	-1.17133
123724318	chr7:123724318:C:T	2.0296e-12	-2.59283e-10	-0.971262	7.25814e-05	-2.59283e-10	-0.969602
123724372	chr7:123724372:T:C	1.59937e-12	-2.59283e-10	-1.20949	5.66937e-05	-2.59283e-10	-1.21665
123725068	chr7:123725068:G:A	7.3771e-10	5.22185	-0.297402	0.00180045	2.58111	-0.339634
123725652	chr7:123725652:C:T	6.82819e-12	-2.59283e-10	0.241959	0.000282316	-2.59283e-10	0.388718
123725734	chr7:123725734:C:T	6.72369e-13	-1.97587	-0.100173	0.000264616	0.537881	-0.213911
123726803	chr7:123726803:T:C	1.67072e-12	-2.59283e-10	-1.16584	6.52541e-05	-2.59283e-10	-1.07602
123727130	chr7:123727130:A:G	8.05551e-13	-1.89533	-2.60556e-10	2.6496e-05	-1.97732	-2.60556e-10
123727639	chr7:123727639:C:T	3.0239e-13	-1.96666	-0.908476	1.36678e-05	-1.79587	-0.843398
123727967	chr7:123727967:TTAATG:T	1.6053e-12	-2.59283e-10	-1.20579	5.7334e-05	-2.59283e-10	-1.20542
123728015	chr7:123728015:A:G	7.42786e-13	-1.97645	-2.60556e-10	2.64949e-05	-1.97736	-2.60556e-10
123728434	chr7:123728434:G:A	6.69266e-13	-1.96979	-0.110883	0.00030671	0.695846	-0.224253
123728990	chr7:123728990:T:C	3.3415e-13	-1.9741	-0.801169	0.000146138	0.612511	-0.882267
123729106	chr7:123729106:G:C	1.59163e-12	-2.59283e-10	-1.21434	5.6734e-05	-2.59283e-10	-1.21594
123729420	chr7:123729420:A:G	2.21719e-12	-2.59283e-10	-0.88286	8.18209e-05	-2.59283e-10	-0.849778
123729458	chr7:123729458:G:A	5.22547e-12	-0.0255562	-2.60556e-10	0.000337283	0.566613	-2.60556e-10
123729485	chr7:123729485:T:C	3.39567e-13	-1.95688	-0.802306	0.000192942	0.904039	-0.89596
123730656	chr7:123730656:A:G	6.80565e-13	-1.96847	-0.0954594	0.000318448	0.718693	-0.209545
123730972	chr7:123730972:C:A	6.43818e-13	-1.97243	-0.14701	0.000280216	0.639579	-0.258331
123731448	chr7:123731448:T:C	3.85722e-12	-2.59283e-10	-0.329154	0.000145625	-2.59283e-10	-0.273278
123731833	chr7:123731833:A:G	1.70907e-12	-2.59283e-10	-1.14315	6.00069e-05	-2.59283e-10	-1.15985
123732046	chr7:123732046:G:A	1.74684e-12	-2.59283e-10	-1.12129	6.4212e-05	-2.59283e-10	-1.09212
123732199	chr7:123732199:G:A	1.77708e-12	-1.10413	-2.60556e-10	0.000113823	-0.519663	-2.60556e-10
123733568	chr7:123733568:T:C	6.76194e-13	-1.97354	-0.0968328	0.000271223	0.623683	-0.27505
123734070	chr7:123734070:G:A	4.12469e-12	-2.59283e-10	-0.26211	0.000156035	-2.59283e-10	-0.204227
123734358	chr7:123734358:A:G	3.74e-13	-1.9636	-0.699003	0.000193666	0.815924	-0.8041
123734666	chr7:123734666:G:T	2.37724e-12	-2.59283e-10	-0.813158	9.20546e-05	-2.59283e-10	-0.731929
123734712	chr7:123734712:A:G	6.71175e-13	-1.97057	-0.107256	0.000303038	0.680278	-0.220729
123735337	chr7:123735337:T:C	1.70465e-12	-2.59283e-10	-1.14574	5.9865e-05	-2.59283e-10	-1.16222
123736240	chr7:123736240:A:G	1.64632e-12	-2.59283e-10	-1.18056	5.79382e-05	-2.59283e-10	-1.19493
123736298	chr7:123736298:TCTC:T	3.0591e-11	2.94608	-1.20447	0.000270321	1.54653	-1.20123
123736506	chr7:123736506:G:A	6.49684e-13	-1.96797	-0.142397	0.000290344	0.734235	-0.317477
123736801	chr7:123736801:A:T	8.39312e-10	5.32632	-0.272833	0.00200423	2.66401	-0.315305
123736861	chr7:123736861:T:C	7.97e-13	-1.906	-2.60556e-10	3.30646e-05	-1.75585	-2.60556e-10
123737012	chr7:123737012:G:A	7.06028e-13	-1.97695	-0.0502496	0.000255378	0.455574	-0.167141
123737159	chr7:123737159:A:G	6.50724e-13	-1.97051	-0.138265	0.000294959	0.682165	-0.249639
123737466	chr7:123737466:C:T	2.10279e-12	-2.59283e-10	-0.935833	7.62017e-05	-2.59283e-10	-0.920927
123737990	chr7:123737990:A:C	2.06052e-12	-2.59283e-10	-0.956143	7.16211e-05	-2.59283e-10	-0.982921
123738417	chr7:123738417:C:A	6.7122e-13	-1.97712	-0.10064	0.000218013	0.345173	-0.21493
123738723	chr7:123738723:G:T	1.3635e-12	-1.36905	-2.60556e-10	7.3228e-05	-0.960733	-2.60556e-10
123738977	chr7:123738977:C:T	8.69168e-13	-1.81932	-2.60556e-10	2.73322e-05	-1.94625	-2.60556e-10
123739138	chr7:123739138:T:G	2.17164e-12	-2.59283e-10	-0.903619	8.38761e-05	-2.59283e-10	-0.82497
123739463	chr7:123739463:A:C	4.0609e-12	-2.59283e-10	-0.277696	0.000142321	-2.59283e-10	-0.296227
123739512	chr7:123739512:TCAGTA:T	1.66454e-12	-2.59283e-10	-1.16955	6.48462e-05	-2.59283e-10	-1.08229
123739557	chr7:123739557:T:C	4.48633e-09	5.67122	1.05847	6.48107e-05	-1.83135	0.748511
123739623	chr7:123739623:T:C	1.77118e-12	-2.59283e-10	-1.10746	6.52304e-05	-2.59283e-10	-1.07638
123740135	chr7:123740135:A:C	1.68149e-12	-2.59283e-10	-1.15942	5.9961e-05	-2.59283e-10	-1.16062
123740174	chr7:123740174:A:G	4.66899e-12	-2.59283e-10	-0.138156	0.000190219	-2.59283e-10	-0.00613215
123740454	chr7:123740454:GATTT:G	3.95573e-13	-1.50411	-1.10241	8.89186e-06	-1.95848	-1.1107
123740490	chr7:123740490:T:G	3.02997e-12	-2.59283e-10	-0.570548	0.000139656	-2.59283e-10	-0.315131
123740627	chr7:123740627:C:G	3.79439e-13	-1.97168	-0.676484	0.00017166	0.674959	-0.783752
123740767	chr7:123740767:T:C	6.59085e-13	-1.97425	-0.121749	0.000273897	0.592553	-0.234113
123741149	chr7:123741149:T:C	1.71198e-12	-2.59283e-10	-1.14145	6.04842e-05	-2.59283e-10	-1.15193
123741262	chr7:123741262:T:C	1.61145e-12	-2.59283e-10	-1.20197	5.7335e-05	-2.59283e-10	-1.2054
123741476	chr7:123741476:G:C	4.25926e-09	5.55764	1.12011	6.76174e-05	-1.8466	0.806154
123742098	chr7:123742098:A:C	5.60381e-13	-1.97199	-0.286252	0.000235781	0.658874	-0.450282
123742236	chr7:123742236:C:T	5.40349e-13	-1.9746	-0.320037	0.000224382	0.583267	-0.424226
123742264	chr7:123742264:A:G	1.64757e-12	-2.59283e-10	-1.1798	5.81356e-05	-2.59283e-10	-1.19153
123742375	chr7:123742375:A:T	3.75614e-12	-2.59283e-10	-0.355708	0.000141642	-2.59283e-10	-0.301008
123742455	chr7:123742455:C:T	4.11978e-13	-1.95894	-0.606941	1.9372e-05	-1.81616	-0.474327
123742662	chr7:123742662:CA:C	1.66546e-12	-2.59283e-10	-1.169	5.93943e-05	-2.59283e-10	-1.17011
123742867	chr7:123742867:A:G	1.68557e-12	-2.59283e-10	-1.157	5.93088e-05	-2.59283e-10	-1.17155
123742878	chr7:123742878:G:A	7.43283e-13	-1.97578	-2.60556e-10	2.74204e-05	-1.94302	-2.60556e-10
123743407	chr7:123743407:G:A	1.30178e-11	2.10292	-1.2157	0.000142036	0.918301	-1.21653
123743835	chr7:123743835:T:G	1.63335e-12	-2.59283e-10	-1.18847	5.84807e-05	-2.59283e-10	-1.18561
123743922	chr7:123743922:G:A	1.17331e-12	-1.51927	-2.60556e-10	9.44677e-05	-0.706053	-2.60556e-10
123744262	chr7:123744262:A:G	1.18479e-12	-1.50954	-2.60556e-10	3.27513e-05	-1.76537	-2.60556e-10
123744282	chr7:123744282:A:C	1.67937e-12	-2.59283e-10	-1.16068	5.98865e-05	-2.59283e-10	-1.16186
123744290	chr7:123744290:C:T	1.65615e-12	-2.59283e-10	-1.17461	5.83905e-05	-2.59283e-10	-1.18716
123744392	chr7:123744392:T:C	1.68638e-12	-2.59283e-10	-1.15652	6.13889e-05	-2.59283e-10	-1.13708
123744513	chr7:123744513:G:A	1.87071e-12	-2.59283e-10	-1.05278	6.35952e-05	-2.59283e-10	-1.10177
123744727	chr7:123744727:T:C	2.60821e-09	5.31134	0.87598	5.14797e-05	-1.88815	0.575032
123745862	chr7:123745862:G:A	4.27471e-12	-0.226383	-2.60556e-10	0.000105823	-0.592541	-2.60556e-10
123746428	chr7:123746428:T:C	2.21102e-12	-2.59283e-10	-0.885647	8.12602e-05	-2.59283e-10	-0.856654
123747900	chr7:123747900:C:G	4.82663e-12	-2.59283e-10	-0.104951	0.000171179	-2.59283e-10	-0.1116
123748422	chr7:123748422:G:C	2.05467e-12	-0.958985	-2.60556e-10	6.25397e-05	-1.11851	-2.60556e-10
123748458	chr7:123748458:C:T	2.2757e-12	-2.59283e-10	-0.856811	8.54523e-05	-2.59283e-10	-0.806352
123748954	chr7:123748954:C:A	4.4254e-12	-0.191739	-2.60556e-10	0.000105173	-0.598708	-2.60556e-10
123749452	chr7:123749452:T:C	2.35308e-12	-2.59283e-10	-0.823374	8.85029e-05	-2.59283e-10	-0.771275
123750004	chr7:123750004:A:G	5.66939e-13	-1.97722	-0.269382	0.000196585	0.462382	-0.435599
123750240	chr7:123750240:T:C	1.84513e-12	-2.59283e-10	-1.06655	6.30893e-05	-2.59283e-10	-1.10976
123750502	chr7:123750502:G:A	1.68282e-12	-2.59283e-10	-1.15863	6.00086e-05	-2.59283e-10	-1.15982
123751005	chr7:123751005:C:T	5.0189e-13	-1.36177	-1.0067	4.05512e-05	-0.56657	-0.985174
123751312	chr7:123751312:C:T	9.71137e-13	-1.70839	-2.60556e-10	5.59289e-05	-1.23023	-2.60556e-10
123751502	chr7:123751502:A:G	1.86402e-12	-2.59283e-10	-1.05637	6.36322e-05	-2.59283e-10	-1.10119
123751587	chr7:123751587:C:T	3.41496e-13	-1.97167	-0.781846	9.53292e-05	0.177543	-0.874518
123751966	chr7:123751966:A:T	1.67029e-12	-2.59283e-10	-1.16611	5.92485e-05	-2.59283e-10	-1.17257
123752078	chr7:123752078:T:TG	7.42291e-13	-1.97711	-2.60556e-10	2.7176e-05	-1.95198	-2.60556e-10
123752670	chr7:123752670:AC:A	2.53329e-12	-2.59283e-10	-0.749581	9.57337e-05	-2.59283e-10	-0.69274
123752711	chr7:123752711:C:T	2.13264e-12	-2.59283e-10	-0.921739	7.92572e-05	-2.59283e-10	-0.881613
123753277	chr7:123753277:A:T	1.88344e-12	-2.59283e-10	-1.046	6.41999e-05	-2.59283e-10	-1.09231
123753422	chr7:123753422:G:C	2.0548e-12	-2.59283e-10	-0.95892	7.72741e-05	-2.59283e-10	-0.906952
123754210	chr7:123754210:T:C	1.86653e-12	-2.59283e-10	-1.05502	6.84751e-05	-2.59283e-10	-1.02784
123754406	chr7:123754406:C:T	4.00896e-07	11.3137	-0.0912985	1.00888e-05	-1.96092	-0.981965
123754556	chr7:123754556:C:G	5.87484e-10	5.005	-0.308252	0.00142116	2.35549	-0.350573
123754687	chr7:123754687:T:A	1.71013e-12	-2.59283e-10	-1.14253	6.00315e-05	-2.59283e-10	-1.15944
123754688	chr7:123754688:C:T	1.71162e-12	-2.59283e-10	-1.14166	6.00765e-05	-2.59283e-10	-1.15869
123755146	chr7:123755146:A:G	5.34247e-09	5.8101	1.09424	6.44372e-05	-1.85594	0.767323
123755152	chr7:123755152:G:A	1.11476e-12	-1.57046	-2.60556e-10	6.79282e-05	-1.03586	-2.60556e-10
123755401	chr7:123755401:G:A	1.92384e-12	-2.59283e-10	-1.02478	6.53917e-05	-2.59283e-10	-1.07391
123755469	chr7:123755469:C:T	1.63558e-12	-2.59283e-10	-1.18711	5.80758e-05	-2.59283e-10	-1.19256
123755929	chr7:123755929:A:G	3.68166e-13	-1.97548	-0.702843	0.000123697	0.368428	-0.8049
123756207	chr7:123756207:A:G	2.41805e-12	-2.59283e-10	-0.79614	9.11692e-05	-2.59283e-10	-0.741593
123756325	chr7:123756325:C:T	1.33633e-12	-1.38917	-2.60556e-10	4.71291e-05	-1.40142	-2.60556e-10
123756460	chr7:123756460:A:G	7.5305e-09	6.04993	1.19769	7.41784e-05	-1.8108	0.862966
123757048	chr7:123757048:A:T	5.67824e-10	5.00624	-0.343533	0.00137377	2.35619	-0.385179
123757247	chr7:123757247:A:G	1.58892e-12	-2.59283e-10	-1.21605	5.668e-05	-2.59283e-10	-1.21689
123757677	chr7:123757677:C:A	4.24034e-13	-1.97489	-0.562148	2.36182e-05	-1.65739	-0.434901
123757777	chr7:123757777:G:A	6.64549e-10	5.17531	-0.355298	0.00154319	2.48478	-0.397483
123758230	chr7:123758230:C:T	1.92384e-12	-2.59283e-10	-1.02478	6.53917e-05	-2.59283e-10	-1.07391
123758260	chr7:123758260:T:C	2.43118e-12	-2.59283e-10	-0.790724	9.17016e-05	-2.59283e-10	-0.735771
123758319	chr7:123758319:C:CA	8.75019e-09	6.08414	1.31359	8.3044e-05	-1.80637	0.971431
123758691	chr7:123758691:TAGG:T	4.43079e-12	-2.59283e-10	-0.190522	0.000155065	-2.59283e-10	-0.210469
123759114	chr7:123759114:G:A	1.688e-12	-2.59283e-10	-1.15556	6.01982e-05	-2.59283e-10	-1.15667
123759405	chr7:123759405:C:T	2.32729e-12	-2.59283e-10	-0.834393	8.75229e-05	-2.59283e-10	-0.78241
123759630	chr7:123759630:C:T	7.19552e-10	5.35845	-0.458921	0.00162644	2.64023	-0.500391
123760196	chr7:123760196:A:G	1.6528e-12	-2.59283e-10	-1.17663	5.86519e-05	-2.59283e-10	-1.18269
123760440	chr7:123760440:C:G	1.58759e-12	-2.59283e-10	-1.21688	5.67083e-05	-2.59283e-10	-1.21639
123760489	chr7:123760489:A:G	3.79316e-13	-1.97704	-0.671447	0.000154973	0.565386	-0.776447
123760633	chr7:123760633:C:T	2.43205e-12	-2.59283e-10	-0.790364	9.15685e-05	-2.59283e-10	-0.737223
123760819	chr7:123760819:C:T	7.60408e-10	5.34131	-0.386549	0.00171739	2.62182	-0.427568
123761183	chr7:123761183:G:T	9.08433e-10	5.5675	-0.43488	0.00196625	2.80696	-0.477388
123761483	chr7:123761483:A:G	1.13706e-06	11.8576	0.407243	1.05375e-05	-1.97483	-0.924546
123761639	chr7:123761639:T:C	7.31628e-09	6.08637	1.13239	7.0108e-05	-1.80643	0.802155
123761710	chr7:123761710:G:A	8.96427e-10	5.57474	-0.455424	0.00193663	2.81175	-0.497354
123762042	chr7:123762042:G:A	2.53605e-12	-2.59283e-10	-0.748491	9.57743e-05	-2.59283e-10	-0.692315
123762484	chr7:123762484:A:T	3.77494e-13	-1.97576	-0.677537	0.000125203	0.357823	-0.782194
123762493	chr7:123762493:A:G	1.76798e-12	-2.59283e-10	-1.10926	5.91465e-05	-2.59283e-10	-1.17429
123762525	chr7:123762525:G:A	4.19299e-13	-1.97735	-0.570921	2.27953e-05	-1.6934	-0.434356
123762707	chr7:123762707:T:C	1.0776e-12	-1.60436	-2.60556e-10	5.83209e-05	-1.18835	-2.60556e-10
123763004	chr7:123763004:T:C	4.17502e-13	-1.97177	-0.5808	0.000122588	0.249209	-0.694691
123763201	chr7:123763201:G:A	8.78066e-10	5.5849	-0.486279	0.00189754	2.82135	-0.527347
123763203	chr7:123763203:G:T	7.43823e-13	-1.97505	-2.60556e-10	2.86016e-05	-1.90085	-2.60556e-10
123763243	chr7:123763243:G:T	1.70462e-12	-2.59283e-10	-1.14576	5.98652e-05	-2.59283e-10	-1.16222
123763568	chr7:123763568:C:T	2.36472e-12	-2.59283e-10	-0.81844	8.88407e-05	-2.59283e-10	-0.767466
123763705	chr7:123763705:C:G	5.69999e-12	-2.59283e-10	0.061364	0.000234603	-2.59283e-10	0.203586
123764032	chr7:123764032:G:C	1.63586e-12	-2.59283e-10	-1.18693	5.83631e-05	-2.59283e-10	-1.18763
123764161	chr7:123764161:G:A	1.63663e-12	-2.59283e-10	-1.18646	5.83903e-05	-2.59283e-10	-1.18716
123764506	chr7:123764506:A:G	1.66771e-12	-2.59283e-10	-1.16765	5.91673e-05	-2.59283e-10	-1.17394
123765054	chr7:123765054:G:A	3.88733e-13	-1.97173	-0.652237	2.17966e-05	-1.60907	-0.563485
123765888	chr7:123765888:A:G	0.00382556	21.1617	-0.775856	7.85356e-06	-1.97699	-1.21635
123765980	chr7:123765980:C:T	1.07989e-09	5.73311	-0.4276	0.0022099	2.91339	-0.466995
123766007	chr7:123766007:C:A	0.0308532	22.1206	0.352828	8.68016e-06	-1.96942	-1.12385
123766038	chr7:123766038:G:A	4.15406e-13	-1.45268	-1.10492	8.72252e-06	-1.96667	-1.12173
123766470	chr7:123766470:C:T	0.0052054	21.8945	-1.20068	9.00035e-06	-1.95894	-1.0981
123766539	chr7:123766539:G:A	0.0308217	22.1592	0.313207	8.6013e-06	-1.96879	-1.1336
123766800	chr7:123766800:C:T	1.69356e-12	-2.59283e-10	-1.15227	6.03644e-05	-2.59283e-10	-1.15391
123766810	chr7:123766810:C:T	1.63543e-12	-2.59283e-10	-1.18719	5.80859e-05	-2.59283e-10	-1.19239
123766966	chr7:123766966:A:T	0.00606392	22.0228	-1.17626	8.62571e-06	-1.95493	-1.14463
123767221	chr7:123767221:C:T	1.57292e-12	-1.97027	0.744108	0.000140619	-1.05283	0.744573
123767682	chr7:123767682:A:G	0.0040753	21.2096	-0.76046	7.86049e-06	-1.9768	-1.21567
123767996	chr7:123767996:G:A	3.37403e-13	-1.97461	-0.790964	0.00125188	2.22579	-0.347697
123768237	chr7:123768237:A:G	1.00978e-11	-2.59283e-10	0.633217	0.000423163	-2.59283e-10	0.793448
123768270	chr7:123768270:A:G	2.08086e-12	-2.59283e-10	-0.94632	7.69066e-05	-2.59283e-10	-0.911718
123768520	chr7:123768520:C:T	1.68642e-12	-2.59283e-10	-1.15649	6.01466e-05	-2.59283e-10	-1.15753
123768522	chr7:123768522:G:A	1.65303e-12	-2.59283e-10	-1.17649	5.86985e-05	-2.59283e-10	-1.1819
123769053	chr7:123769053:T:C	2.209e-12	-2.59283e-10	-0.88656	7.33902e-05	-2.59283e-10	-0.95852
123769109	chr7:123769109:T:C	7.13535e-13	-0.896594	-1.12003	1.82525e-05	-1.22521	-1.1248
123769242	chr7:123769242:T:C	1.6523e-12	-2.59283e-10	-1.17693	5.86727e-05	-2.59283e-10	-1.18234
123769357	chr7:123769357:T:G	2.24143e-12	-2.59283e-10	-0.871985	7.43435e-05	-2.59283e-10	-0.945614
123769944	chr7:123769944:A:G	2.20162e-12	-2.59283e-10	-0.889905	7.31199e-05	-2.59283e-10	-0.962209
123770346	chr7:123770346:G:A	1.24323e-12	-1.46139	-2.60556e-10	3.40908e-05	-1.72528	-2.60556e-10
123770471	chr7:123770471:A:G	0.0121434	21.1332	0.407798	8.7279e-06	-1.97718	-1.11061
123770472	chr7:123770472:G:A	1.95805e-12	-2.59283e-10	-1.00715	7.43215e-05	-2.59283e-10	-0.94591
123770864	chr7:123770864:A:G	0.0534842	22.8751	0.148489	8.42936e-06	-1.9536	-1.16899
123771126	chr7:123771126:G:A	1.01597e-11	-2.59283e-10	0.639328	0.000424756	-2.59283e-10	0.797205
123771169	chr7:123771169:A:C	0.0333403	22.4547	0.096211	8.26047e-06	-1.96446	-1.17837
123771546	chr7:123771546:A:G	2.3313e-12	-2.59283e-10	-0.832672	7.72489e-05	-2.59283e-10	-0.907277
123771613	chr7:123771613:T:C	0.0368111	22.5327	0.11725	8.30378e-06	-1.9629	-1.1747
123772149	chr7:123772149:C:G	0.0336297	22.3127	0.246848	8.47733e-06	-1.96775	-1.14917
123772299	chr7:123772299:G:A	9.83824e-13	-1.20745	-0.487958	1.87453e-05	-1.87208	-0.451287
123772614	chr7:123772614:A:C	1.63336e-12	-2.59283e-10	-1.18846	5.77233e-05	-2.59283e-10	-1.19865
123772910	chr7:123772910:A:G	0.0320133	22.3557	0.154625	8.3266e-06	-1.96702	-1.16784
123772987	chr7:123772987:CTCCTAAGATTCAGTGGTGG:C	1.62586e-12	-2.59283e-10	-1.19306	5.7734e-05	-2.59283e-10	-1.19846
123773196	chr7:123773196:T:G	3.65028e-13	-1.97733	-0.709549	1.89136e-05	-1.68972	-0.624709
123773496	chr7:123773496:G:A	0.0331885	22.3977	0.14872	8.32445e-06	-1.96617	-1.16894
123773653	chr7:123773653:A:G	2.51936e-13	-1.97625	-1.08143	0.00097736	2.39957	-0.769029
123773808	chr7:123773808:T:G	1.14512e-12	-1.61321	0.0696185	2.95268e-05	-1.97324	0.104227
123774607	chr7:123774607:A:G	1.62059e-12	-2.59283e-10	-1.19631	5.93481e-05	-2.59283e-10	-1.17089
123775386	chr7:123775386:G:A	1.07927e-11	-2.59283e-10	0.699769	0.000436796	-2.59283e-10	0.825157
123775448	chr7:123775448:TGAAA:T	1.67586e-12	-2.59283e-10	-1.16277	5.89801e-05	-2.59283e-10	-1.17711
123775498	chr7:123775498:G:A	4.13676e-12	-2.59283e-10	-0.259188	0.000202435	-2.59283e-10	0.0561102
123776519	chr7:123776519:T:G	0.0340223	22.4206	0.150539	8.33176e-06	-1.96563	-1.1686
123776728	chr7:123776728:A:G	0.0378641	22.5187	0.159463	8.36423e-06	-1.96344	-1.16691
123777025	chr7:123777025:T:C	0.0346191	22.4463	0.142241	8.32324e-06	-1.9651	-1.17015
123777082	chr7:123777082:T:G	1.63429e-12	-2.59283e-10	-1.18789	5.77495e-05	-2.59283e-10	-1.1982
123777272	chr7:123777272:A:G	0.0342984	22.4383	0.140961	8.31977e-06	-1.96529	-1.17039
123777546	chr7:123777546:C:T	2.2055e-12	-2.59283e-10	-0.888147	7.66772e-05	-2.59283e-10	-0.914707
123777588	chr7:123777588:G:A	1.68543e-12	-2.59283e-10	-1.15708	6.00796e-05	-2.59283e-10	-1.15864
123777705	chr7:123777705:A:G	1.19076e-09	5.86801	-0.464766	0.00237998	3.02482	-0.504284
123777973	chr7:123777973:A:G	1.20227e-09	5.98513	-0.572263	0.00235266	3.1203	-0.611311
123778317	chr7:123778317:C:T	1.63773e-12	-2.59283e-10	-1.18579	5.81011e-05	-2.59283e-10	-1.19213
123779490	chr7:123779490:TATG:T	0.0413287	22.6482	0.11755	8.32852e-06	-1.95998	-1.17464
123779588	chr7:123779588:A:C	2.83836e-12	-2.59283e-10	-0.635872	9.26136e-05	-2.59283e-10	-0.725874
123779671	chr7:123779671:A:T	1.60413e-12	-2.59283e-10	-1.20652	5.70697e-05	-2.59283e-10	-1.21004
123779693	chr7:123779693:CTT:C	1.66873e-12	-2.59283e-10	-1.16703	5.94898e-05	-2.59283e-10	-1.1685
123779956	chr7:123779956:G:A	0.0373705	22.4794	0.185652	8.39925e-06	-1.96435	-1.16182
123780456	chr7:123780456:C:T	1.63706e-12	-2.59283e-10	-1.1862	5.83884e-05	-2.59283e-10	-1.18719
123781608	chr7:123781608:G:A	2.44413e-13	-1.97293	-1.11507	0.000797204	2.2598	-0.832999
123781920	chr7:123781920:T:C	1.64548e-12	-2.59283e-10	-1.18107	5.87088e-05	-2.59283e-10	-1.18172
123782131	chr7:123782131:T:C	1.62572e-12	-2.59283e-10	-1.19315	5.75091e-05	-2.59283e-10	-1.20237
123782191	chr7:123782191:A:G	1.62707e-12	-2.59283e-10	-1.19232	5.8066e-05	-2.59283e-10	-1.19273
123782303	chr7:123782303:A:G	0.0446692	22.6929	0.150539	8.39084e-06	-1.95857	-1.1686
123782390	chr7:123782390:T:A	2.61183e-13	-1.97063	-1.05101	0.000855829	2.20848	-0.710715
123782391	chr7:123782391:A:T	2.61329e-13	-1.96888	-1.0522	0.000819953	2.16768	-0.712749
123782707	chr7:123782707:CT:C	0.0316362	22.3408	0.157623	8.32835e-06	-1.96738	-1.16727
123783032	chr7:123783032:T:C	1.6403e-12	-2.59283e-10	-1.18422	5.79223e-05	-2.59283e-10	-1.19521
123783051	chr7:123783051:G:A	1.60173e-12	-2.59283e-10	-1.20802	5.71517e-05	-2.59283e-10	-1.2086
123783113	chr7:123783113:T:C	1.62971e-12	-2.59283e-10	-1.1907	5.81276e-05	-2.59283e-10	-1.19167
123783446	chr7:123783446:TATAAC:T	0.0324965	22.3719	0.153389	8.32731e-06	-1.9667	-1.16807
123783510	chr7:123783510:A:G	7.71045e-13	-1.93911	-2.60556e-10	2.65773e-05	-1.97425	-2.60556e-10
123783533	chr7:123783533:C:T	0.0229861	22.3061	-0.127087	7.99858e-06	-1.96776	-1.20729
123783617	chr7:123783617:G:T	9.01839e-10	5.62163	-0.496289	0.00189276	2.82794	-0.536462
123783869	chr7:123783869:G:A	0.0264694	22.267	0.0531332	8.18904e-06	-1.9679	-1.18361
123784296	chr7:123784296:A:G	1.06908e-09	5.72477	-0.42932	0.00219238	2.90973	-0.471293
123784445	chr7:123784445:A:T	4.52297e-12	-2.59283e-10	-0.169931	0.000171001	-2.59283e-10	-0.112639
123784471	chr7:123784471:A:C	1.11001e-09	5.78415	-0.451123	0.00225377	2.95862	-0.492573
123784647	chr7:123784647:T:C	2.32166e-12	-2.59283e-10	-0.836817	8.13148e-05	-2.59283e-10	-0.855982
123784654	chr7:123784654:C:A	7.47844e-13	-1.97459	0.0049266	4.27126e-05	-1.74285	0.243035
123784655	chr7:123784655:T:C	0.0371035	22.5924	0.0654746	8.2575e-06	-1.9616	-1.18159
123784902	chr7:123784902:C:T	0.0389645	22.6531	0.0536674	8.25484e-06	-1.95999	-1.18352
123785172	chr7:123785172:G:A	9.47715e-13	-1.7328	-2.60556e-10	3.00968e-05	-1.84989	-2.60556e-10
123785293	chr7:123785293:C:T	1.67262e-12	-2.59283e-10	-1.16471	5.90203e-05	-2.59283e-10	-1.17643
123785859	chr7:123785859:C:T	0.0326433	22.4815	0.0483169	8.21328e-06	-1.96429	-1.18427
123786263	chr7:123786263:A:T	1.06946e-09	5.75221	-0.456399	0.00218611	2.93317	-0.497605
123786873	chr7:123786873:T:C	0.0307742	22.427	0.0438107	8.1962e-06	-1.96553	-1.18511
123786895	chr7:123786895:A:G	2.56983e-13	-1.97078	-1.06706	0.000826975	2.20953	-0.746062
123786937	chr7:123786937:G:A	9.96975e-10	5.82961	-0.603984	0.00201488	2.99435	-0.640343
123787514	chr7:123787514:G:A	2.674e-13	-1.96048	-1.03763	0.000738726	2.02575	-0.675135
123788093	chr7:123788093:G:A	2.12951e-12	-2.59283e-10	-0.923207	7.37499e-05	-2.59283e-10	-0.953631
123788796	chr7:123788796:T:C	0.0299058	22.6527	-0.210482	8.01804e-06	-1.95953	-1.21308
123788862	chr7:123788862:G:T	0.0297005	22.7213	-0.285958	9.3447e-06	-1.80464	-1.21486
123789091	chr7:123789091:A:G	1.63886e-12	-2.59283e-10	-1.1851	5.84366e-05	-2.59283e-10	-1.18637
123789528	chr7:123789528:G:A	4.10762e-13	-1.77429	-0.794549	1.32832e-05	-1.97006	-0.697745
123789546	chr7:123789546:T:C	2.38654e-12	-2.59283e-10	-0.809254	8.38269e-05	-2.59283e-10	-0.825556
123789643	chr7:123789643:A:C	0.00637703	20.8682	0.0286488	9.47358e-06	-1.88602	-1.11978
123789652	chr7:123789652:A:G	5.14008e-13	-1.55052	-0.794097	1.57581e-05	-1.71911	-0.777846
123789958	chr7:123789958:A:G	2.31283e-13	-1.9458	-1.19742	0.000333305	1.75335	-1.1986
123790128	chr7:123790128:C:T	1.58889e-12	-2.59283e-10	-1.21606	5.68199e-05	-2.59283e-10	-1.21442
123790652	chr7:123790652:G:C	1.23364e-12	-1.46913	-2.60556e-10	0.000105276	-0.597729	-2.60556e-10
123790700	chr7:123790700:C:T	2.02364e-12	-2.59283e-10	-0.974202	8.4373e-05	-2.59283e-10	-0.819063
123790759	chr7:123790759:T:C	1.65095e-12	-2.59283e-10	-1.17775	5.95575e-05	-2.59283e-10	-1.16737
123790786	chr7:123790786:A:G	1.41303e-12	-1.33336	-2.60556e-10	3.97924e-05	-1.57063	-2.60556e-10
123790966	chr7:123790966:T:C	3.38842e-13	-1.92142	-0.839895	1.35073e-05	-1.89127	-0.759808
123791063	chr7:123791063:C:T	0.00463133	21.3395	-0.762485	1.01139e-05	-1.78785	-1.15255
123792046	chr7:123792046:C:T	0.00658898	21.7051	-0.775524	1.04084e-05	-1.75423	-1.15747
123792734	chr7:123792734:T:G	4.1147e-13	-1.49964	-1.06748	9.14273e-06	-1.95554	-1.08581
123793316	chr7:123793316:G:T	2.37122e-12	-2.59283e-10	-0.815695	8.55395e-05	-2.59283e-10	-0.805332
123793721	chr7:123793721:A:G	7.64336e-12	0.354737	-2.60556e-10	0.000280395	0.381888	-2.60556e-10
123794044	chr7:123794044:G:A	2.18466e-12	-2.59283e-10	-0.897639	7.68638e-05	-2.59283e-10	-0.912275
123794904	chr7:123794904:A:G	2.86352e-12	-2.59283e-10	-0.627047	8.24261e-05	-2.59283e-10	-0.842408
123795487	chr7:123795487:G:A	0.00870616	21.9471	-0.73887	1.08449e-05	-1.72821	-1.1424
123796199	chr7:123796199:G:C	1.16117e-12	-1.52967	-2.60556e-10	3.63334e-05	-1.66157	-2.60556e-10
123796793	chr7:123796793:A:G	2.36769e-11	-2.59283e-10	1.4854	0.000816571	-2.59283e-10	1.4508
123796796	chr7:123796796:A:G	0.0158932	21.7173	0.0927418	1.4372e-05	-1.78338	-0.805642
123797575	chr7:123797575:A:C	6.38988e-13	-0.939613	-1.18736	1.76748e-05	-1.18407	-1.1981
123797711	chr7:123797711:T:C	1.84894e-09	6.96762	-1.12435	0.00381586	4.13685	-1.14424
123798424	chr7:123798424:A:C	2.37122e-12	-2.59283e-10	-0.815695	8.55395e-05	-2.59283e-10	-0.805332
123798485	chr7:123798485:A:G	5.94581e-12	0.103586	-2.60556e-10	0.000461646	0.880488	-2.60556e-10
123799028	chr7:123799028:G:A	1.40391e-09	6.64496	-1.07705	0.00310015	3.88413	-1.09923
123799190	chr7:123799190:G:T	5.05664e-12	-1.91284	1.85444	0.000575273	-0.799126	1.89966
123799215	chr7:123799215:CTCTT:C	0.00639422	21.5922	-0.692676	1.06472e-05	-1.76414	-1.12487
123799571	chr7:123799571:C:T	2.37097e-12	-2.59283e-10	-0.8158	8.28309e-05	-2.59283e-10	-0.837509
123800759	chr7:123800759:C:T	2.13683e-12	-2.59283e-10	-0.919775	7.52274e-05	-2.59283e-10	-0.933795
123801208	chr7:123801208:T:A	8.22372e-10	6.1503	-1.1172	0.00204392	3.50441	-1.1361
123801505	chr7:123801505:A:G	0.0292094	23.4055	-0.98688	1.47198e-05	-1.35195	-1.21317
123801942	chr7:123801942:C:T	5.49238e-13	-1.33289	-0.94543	1.64529e-05	-1.54199	-0.911815
123802017	chr7:123802017:C:T	6.73056e-12	-2.59283e-10	0.227558	0.000274954	-2.59283e-10	0.362295
123802252	chr7:123802252:CTTAAA:C	0.0231826	23.4006	-1.21306	1.50757e-05	-1.72028	-0.82094
123802295	chr7:123802295:T:C	7.07123e-10	5.98941	-1.10731	0.00181393	3.3762	-1.12726
123802440	chr7:123802440:CT:C	0.00657832	21.4299	-0.501983	9.09766e-06	-1.83235	-1.21395
123803185	chr7:123803185:G:A	1.84085e-11	2.36927	-1.13556	9.44555e-06	-1.80001	-1.20876
123803634	chr7:123803634:T:C	5.03011e-11	3.45364	-1.21471	9.22489e-06	-1.91708	-1.11533
123803927	chr7:123803927:T:C	2.82241e-12	-2.59283e-10	-0.641508	9.63468e-05	-2.59283e-10	-0.686356
123804317	chr7:123804317:C:A	7.69142e-12	-2.59283e-10	0.361005	0.00034153	-2.59283e-10	0.579124
123804346	chr7:123804346:CT:C	1.68449e-11	-2.59283e-10	1.14495	0.000693089	-2.59283e-10	1.28685
123804591	chr7:123804591:C:T	7.48617e-11	3.79314	-1.15659	1.06568e-05	-1.94576	-0.942357
123804739	chr7:123804739:G:T	9.24462e-13	-1.75764	-2.60556e-10	2.74e-05	-1.94377	-2.60556e-10
123804833	chr7:123804833:A:G	6.95162e-12	0.259874	-2.60556e-10	0.000532305	1.02291	-2.60556e-10
123804907	chr7:123804907:A:G	2.03075e-12	-2.59283e-10	-0.970693	7.4624e-05	-2.59283e-10	-0.941847
123805232	chr7:123805232:C:T	1.00129e-10	4.01742	-1.09006	8.26825e-06	-1.96338	-1.17851
123805620	chr7:123805620:G:T	6.89923e-13	-1.2041	-0.846178	1.19626e-05	-1.95659	-0.815935
123805943	chr7:123805943:G:A	2.88109e-12	-2.59283e-10	-0.620931	0.00012093	-2.59283e-10	-0.459097
123806334	chr7:123806334:T:C	5.81462e-13	-1.3136	-0.90771	1.10219e-05	-1.97112	-0.883303
123806460	chr7:123806460:T:G	3.1956e-12	-2.59283e-10	-0.517325	0.00013595	-2.59283e-10	-0.342024
123806519	chr7:123806519:C:T	2.22308e-13	-1.97509	-1.20771	8.49537e-06	-1.93132	-1.18347
123806593	chr7:123806593:G:A	7.55421e-11	3.82127	-1.17568	1.02253e-05	-1.9472	-0.982245
123807187	chr7:123807187:T:A	3.23911e-12	-2.59283e-10	-0.503802	0.0001379	-2.59283e-10	-0.327781
123807192	chr7:123807192:A:C	7.04957e-11	3.3832	-0.806753	7.86548e-05	-0.140653	-0.748588
123807260	chr7:123807260:A:G	8.75963e-11	3.85353	-1.05989	8.47684e-06	-1.95561	-1.16136
123807398	chr7:123807398:A:T	8.48624e-11	3.92432	-1.16239	1.04292e-05	-1.9538	-0.9559
123807706	chr7:123807706:G:A	2.62573e-12	-2.59283e-10	-0.713742	8.92066e-05	-2.59283e-10	-0.763355
123808558	chr7:123808558:G:A	9.24192e-11	3.3979	-0.550663	0.000103058	-0.123764	-0.495259
123808732	chr7:123808732:C:G	1.5879e-12	-2.59283e-10	-1.21669	5.66881e-05	-2.59283e-10	-1.21675
123810514	chr7:123810514:T:G	1.73706e-12	-2.59283e-10	-1.12691	6.47191e-05	-2.59283e-10	-1.08425
123810614	chr7:123810614:A:G	2.66221e-12	-2.59283e-10	-0.699942	0.000112118	-2.59283e-10	-0.534763
123811046	chr7:123811046:A:G	1.60362e-12	-2.59283e-10	-1.20684	5.75504e-05	-2.59283e-10	-1.20165
123811428	chr7:123811428:C:T	1.67876e-12	-2.59283e-10	-1.16105	6.0674e-05	-2.59283e-10	-1.14879
123811533	chr7:123811533:T:G	9.22111e-12	-2.59283e-10	0.542395	0.00035325	-2.59283e-10	0.612867
123811641	chr7:123811641:T:C	1.59035e-12	-2.59283e-10	-1.21515	5.70307e-05	-2.59283e-10	-1.21072
123811738	chr7:123811738:A:C	1.67723e-12	-2.59283e-10	-1.16195	6.06141e-05	-2.59283e-10	-1.14978
123811838	chr7:123811838:G:T	1.75837e-12	-2.59283e-10	-1.11471	6.53981e-05	-2.59283e-10	-1.07382
123811928	chr7:123811928:A:G	6.41789e-11	3.61658	-1.13401	8.25325e-06	-1.94293	-1.20077
123812200	chr7:123812200:C:T	7.54034e-13	-1.96142	-2.60556e-10	2.64972e-05	-1.97727	-2.60556e-10
123812363	chr7:123812363:G:GTAAT	4.8096e-11	3.37012	-1.17603	1.05899e-05	-1.91144	-0.982973
123812491	chr7:123812491:A:G	2.99854e-12	-2.59283e-10	-0.580974	0.000126502	-2.59283e-10	-0.41405
123812694	chr7:123812694:G:A	2.97805e-12	-2.59283e-10	-0.587831	0.000125527	-2.59283e-10	-0.421787
123812707	chr7:123812707:G:A	1.28209e-12	-1.21983	-0.210779	5.30685e-05	-1.16292	-0.119812
123812981	chr7:123812981:A:G	1.76213e-12	-2.59283e-10	-1.11258	6.88219e-05	-2.59283e-10	-1.02279
123812984	chr7:123812984:G:A	8.07495e-11	3.83095	-1.11869	8.21848e-06	-1.95427	-1.19365
123813410	chr7:123813410:G:A	1.59031e-12	-2.59283e-10	-1.21517	5.70334e-05	-2.59283e-10	-1.21067
123813535	chr7:123813535:C:T	2.98516e-12	-2.59283e-10	-0.585446	0.000125863	-2.59283e-10	-0.419115
123813742	chr7:123813742:A:G	4.81122e-11	3.38492	-1.19048	1.01395e-05	-1.91328	-1.02459
123813979	chr7:123813979:C:T	1.67871e-12	-2.59283e-10	-1.16107	6.0672e-05	-2.59283e-10	-1.14883
123814172	chr7:123814172:C:T	1.6292e-12	-2.59283e-10	-1.19101	6.12224e-05	-2.59283e-10	-1.1398
123814638	chr7:123814638:C:T	3.84299e-12	-2.59283e-10	-0.33285	0.000130789	-2.59283e-10	-0.380726
123814882	chr7:123814882:C:A	2.89244e-12	-2.59283e-10	-0.617	0.000121456	-2.59283e-10	-0.454754
123814922	chr7:123814922:G:A	6.55339e-11	3.65676	-1.15329	1.08884e-05	-1.93413	-0.932476
123814984	chr7:123814984:AT:A	7.17899e-11	3.76155	-1.1669	1.04473e-05	-1.94282	-0.965141
123815211	chr7:123815211:A:T	8.96887e-13	-1.78793	-2.60556e-10	2.79177e-05	-1.92505	-2.60556e-10
123815375	chr7:123815375:A:G	9.88928e-11	4.03161	-1.11668	8.14023e-06	-1.9648	-1.19269
123815690	chr7:123815690:C:A	6.84269e-11	3.71133	-1.16467	1.05412e-05	-1.93888	-0.960148
123815712	chr7:123815712:C:A	8.66627e-11	3.89757	-1.11465	8.20296e-06	-1.95815	-1.19166
123816043	chr7:123816043:G:C	3.00044e-12	-2.59283e-10	-0.58034	0.000126587	-2.59283e-10	-0.413381
123816183	chr7:123816183:A:G	8.82948e-11	3.91544	-1.11386	8.19758e-06	-1.9592	-1.19127
123816270	chr7:123816270:C:G	1.59055e-12	-2.59283e-10	-1.21502	5.70175e-05	-2.59283e-10	-1.21095
123817513	chr7:123817513:T:C	3.49227e-12	-2.59283e-10	-0.428549	0.000149997	-2.59283e-10	-0.243692
123817670	chr7:123817670:C:T	9.195e-13	-1.29675	-0.466275	3.79043e-05	-1.22932	-0.389923
123817796	chr7:123817796:A:G	3.21436e-12	-2.59283e-10	-0.511471	0.000136722	-2.59283e-10	-0.33636
123818237	chr7:123818237:A:G	3.24601e-12	-2.59283e-10	-0.501672	0.000138231	-2.59283e-10	-0.325385
123818310	chr7:123818310:G:T	7.85025e-13	-1.92114	-2.60556e-10	2.69878e-05	-1.95893	-2.60556e-10
123818425	chr7:123818425:C:G	3.2392e-12	-2.59283e-10	-0.503775	0.000137911	-2.59283e-10	-0.327699
123818440	chr7:123818440:CAT:C	1.61842e-12	-2.59283e-10	-1.19765	5.77146e-05	-2.59283e-10	-1.1988
123818473	chr7:123818473:C:T	1.46805e-12	-1.29517	-2.60556e-10	5.64987e-05	-1.22009	-2.60556e-10
123818724	chr7:123818724:A:G	9.87638e-13	-1.69154	-2.60556e-10	3.26542e-05	-1.76834	-2.60556e-10
123818923	chr7:123818923:GTTATTT:G	1.61688e-12	-2.59283e-10	-1.1986	5.81259e-05	-2.59283e-10	-1.1917
123819183	chr7:123819183:C:T	8.45195e-11	3.87346	-1.11558	8.21176e-06	-1.95663	-1.19211
123819445	chr7:123819445:C:T	1.70498e-12	-2.59283e-10	-1.14555	6.17149e-05	-2.59283e-10	-1.13178
123820266	chr7:123820266:AG:A	9.71691e-13	-1.3308	-0.377018	3.95902e-05	-1.28041	-0.295315
123820848	chr7:123820848:T:C	4.3157e-13	-1.51351	-1.00592	0.000115482	0.350194	-0.855387
123820941	chr7:123820941:G:A	3.01712e-12	-2.59283e-10	-0.574798	0.000127377	-2.59283e-10	-0.407155
123821414	chr7:123821414:G:A	1.91572e-12	-2.59283e-10	-1.02901	6.64978e-05	-2.59283e-10	-1.05714
123821715	chr7:123821715:T:G	5.25486e-13	-1.10752	-1.21501	0.000101121	0.559937	-1.19793
123822235	chr7:123822235:T:C	6.82449e-11	3.72907	-1.18506	1.00264e-05	-1.94033	-1.00876
123822653	chr7:123822653:C:T	9.19846e-11	3.9437	-1.10118	8.23934e-06	-1.96059	-1.18479
123822819	chr7:123822819:G:A	1.60423e-12	-2.59283e-10	-1.20646	5.75771e-05	-2.59283e-10	-1.20119
123823061	chr7:123823061:CATT:C	2.71009e-13	-1.84715	-1.13756	1.61634e-05	-1.33083	-1.14072
123823105	chr7:123823105:G:A	5.76028e-13	-1.01383	-1.21687	0.000117706	0.720177	-1.2063
123824062	chr7:123824062:A:G	8.63701e-13	-1.82563	-2.60556e-10	2.91431e-05	-1.88209	-2.60556e-10
123824199	chr7:123824199:C:CT	1.84068e-12	-2.59283e-10	-1.06896	6.40955e-05	-2.59283e-10	-1.09394
123824482	chr7:123824482:T:C	3.15571e-12	-2.59283e-10	-0.529888	0.000133946	-2.59283e-10	-0.35687
123824535	chr7:123824535:A:T	1.60395e-12	-2.59283e-10	-1.20663	5.75649e-05	-2.59283e-10	-1.2014
123824948	chr7:123824948:T:G	7.61178e-11	3.78549	-1.1323	8.19131e-06	-1.95119	-1.20005
123825288	chr7:123825288:A:G	1.88847e-11	2.23877	-0.97952	1.06107e-05	-1.82272	-1.06973
123825720	chr7:123825720:G:GTCAA	3.19145e-12	-2.59283e-10	-0.518625	0.000135629	-2.59283e-10	-0.344387
123825726	chr7:123825726:C:G	1.6793e-12	-2.59283e-10	-1.16072	6.06966e-05	-2.59283e-10	-1.14842
123825824	chr7:123825824:A:G	5.66234e-11	3.56699	-1.20967	9.47824e-06	-1.92672	-1.07859
123826429	chr7:123826429:C:T	2.16086e-12	-2.59283e-10	-0.908594	7.45188e-05	-2.59283e-10	-0.943259
123826474	chr7:123826474:G:A	8.17191e-13	-1.32228	-0.558707	3.2776e-05	-1.2638	-0.500813
123826780	chr7:123826780:G:A	1.99638e-11	-2.59283e-10	1.31482	0.000661182	-2.59283e-10	1.23972
123826902	chr7:123826902:T:C	8.06629e-12	0.408594	-2.60556e-10	0.000628659	1.18928	-2.60556e-10
123827172	chr7:123827172:C:T	3.17783e-12	-2.59283e-10	-0.522903	0.000105124	-2.59283e-10	-0.59917
123827325	chr7:123827325:C:T	1.42698e-11	-2.59283e-10	0.979045	0.000480446	-2.59283e-10	0.920404
123827940	chr7:123827940:G:A	1.99329e-12	-2.59283e-10	-0.989314	7.55447e-05	-2.59283e-10	-0.929586
123827952	chr7:123827952:G:A	1.66925e-12	-2.59283e-10	-1.16672	6.02937e-05	-2.59283e-10	-1.15508
123828061	chr7:123828061:T:C	2.49177e-13	-1.93819	-1.13051	1.3906e-05	-1.49553	-1.12645
123829312	chr7:123829312:T:C	7.88838e-13	-1.91629	-2.60556e-10	3.10781e-05	-1.81781	-2.60556e-10
123829606	chr7:123829606:G:A	6.13395e-11	3.60496	-1.16764	1.05713e-05	-1.92963	-0.966535
123829642	chr7:123829642:C:T	2.58016e-12	-2.59283e-10	-0.73125	9.48104e-05	-2.59283e-10	-0.702431
123830253	chr7:123830253:G:T	1.60663e-12	-2.59283e-10	-1.20496	5.76821e-05	-2.59283e-10	-1.19936
123832930	chr7:123832930:G:A	1.43746e-11	-2.59283e-10	0.986366	0.000483861	-2.59283e-10	0.927487
123832957	chr7:123832957:C:T	2.05277e-12	-2.59283e-10	-0.959911	7.46018e-05	-2.59283e-10	-0.942145
123833049	chr7:123833049:C:T	5.67996e-11	3.53053	-1.1701	8.84807e-06	-1.91526	-1.15885
123833403	chr7:123833403:C:CT	5.08515e-13	-1.17466	-1.1807	8.54759e-05	0.401133	-1.20721
123833488	chr7:123833488:C:T	7.42409e-13	-1.97696	-2.60556e-10	2.69575e-05	-1.96005	-2.60556e-10
123833983	chr7:123833983:G:A	2.44448e-12	-2.59283e-10	-0.785269	0.000110677	-2.59283e-10	-0.547694
123833987	chr7:123833987:G:A	2.5522e-12	-2.59283e-10	-0.742146	0.000116756	-2.59283e-10	-0.494221
123834515	chr7:123834515:G:A	2.4949e-10	4.94734	-1.10702	8.37055e-06	-1.97097	-1.15862
123834544	chr7:123834544:C:T	7.8548e-13	-1.92056	-2.60556e-10	3.08556e-05	-1.82499	-2.60556e-10
123834579	chr7:123834579:C:G	2.68802e-12	-2.59283e-10	-0.690294	0.000113422	-2.59283e-10	-0.523195
123835613	chr7:123835613:A:G	2.7048e-12	-2.59283e-10	-0.684073	0.000114237	-2.59283e-10	-0.516037
123836386	chr7:123836386:T:C	1.3543e-11	0.92677	-2.60556e-10	0.00020833	0.0848123	-2.60556e-10
123836464	chr7:123836464:A:G	2.55951e-12	-2.59283e-10	-0.739286	0.000117099	-2.59283e-10	-0.491293
123836608	chr7:123836608:G:A	2.39551e-12	-2.59283e-10	-0.805504	0.000107912	-2.59283e-10	-0.572996
123837056	chr7:123837056:A:G	5.82037e-11	3.58054	-1.19569	9.93929e-06	-1.92728	-1.03054
123837536	chr7:123837536:T:A	9.05025e-13	-1.47714	-0.301747	3.69474e-05	-1.42825	-0.216562
123838603	chr7:123838603:A:G	2.50006e-12	-2.59283e-10	-0.762785	0.000113816	-2.59283e-10	-0.51973
123838722	chr7:123838722:G:A	1.78607e-12	-2.59283e-10	-1.09908	6.39751e-05	-2.59283e-10	-1.09582
123838763	chr7:123838763:G:A	2.4253e-12	-2.59283e-10	-0.793146	0.000109603	-2.59283e-10	-0.557441
123838804	chr7:123838804:T:C	3.74818e-12	-2.59283e-10	-0.357829	0.000127586	-2.59283e-10	-0.405519
123839086	chr7:123839086:A:T	6.35718e-12	-2.59283e-10	0.170485	0.000206897	-2.59283e-10	0.0779118
123839145	chr7:123839145:A:G	4.09212e-11	3.05028	-1.01774	1.26574e-05	-1.63526	-1.08081
123839249	chr7:123839249:TC:T	6.06308e-11	3.55197	-1.12627	8.54322e-06	-1.91774	-1.19143
123839359	chr7:123839359:G:A	1.61437e-12	-2.59283e-10	-1.20016	6.02203e-05	-2.59283e-10	-1.1563
123839404	chr7:123839404:A:G	2.7081e-10	5.03416	-1.11184	8.36656e-06	-1.96796	-1.16211
123839568	chr7:123839568:C:T	2.39717e-12	-2.59283e-10	-0.804812	0.000108011	-2.59283e-10	-0.57208
123840628	chr7:123840628:A:G	2.44879e-12	-2.59283e-10	-0.783505	0.000110239	-2.59283e-10	-0.551659
123841249	chr7:123841249:A:G	3.30622e-11	2.75501	-0.935722	1.18167e-05	-1.78038	-1.00441
123842111	chr7:123842111:C:T	2.70109e-12	-2.59283e-10	-0.685444	0.000113725	-2.59283e-10	-0.520528
123842128	chr7:123842128:G:T	2.62321e-13	-1.9037	-1.11359	1.46843e-05	-1.45398	-1.11355
123842745	chr7:123842745:T:C	2.48553e-12	-2.59283e-10	-0.768614	0.000112264	-2.59283e-10	-0.53346
123842755	chr7:123842755:C:T	9.11856e-13	-1.77137	-2.60556e-10	5.62952e-05	-1.2237	-2.60556e-10
123842864	chr7:123842864:T:C	7.44415e-13	-0.894403	-1.07985	0.000121639	0.612022	-1.06528
123842913	chr7:123842913:C:T	7.54991e-13	-1.96015	-2.60556e-10	2.87916e-05	-1.89423	-2.60556e-10
123843583	chr7:123843583:G:A	9.80741e-12	0.604038	-2.60556e-10	0.000734671	1.34511	-2.60556e-10
123843676	chr7:123843676:C:T	9.08437e-13	-1.77513	-2.60556e-10	2.95924e-05	-1.86679	-2.60556e-10
123844055	chr7:123844055:G:A	1.60095e-12	-2.59283e-10	-1.2085	5.75644e-05	-2.59283e-10	-1.20141
123844340	chr7:123844340:A:G	1.48538e-12	-1.28343	-2.60556e-10	5.68936e-05	-1.21313	-2.60556e-10
123844480	chr7:123844480:C:T	1.84068e-12	-2.59283e-10	-1.06896	6.40955e-05	-2.59283e-10	-1.09394
123844640	chr7:123844640:A:G	2.14538e-10	4.82585	-1.13646	8.16985e-06	-1.9741	-1.17976
123844740	chr7:123844740:G:A	2.30664e-13	-1.9503	-1.1956	1.23221e-05	-1.55385	-1.18906
123844779	chr7:123844779:A:C	1.58998e-12	-2.59283e-10	-1.21538	5.66886e-05	-2.59283e-10	-1.21674
123844821	chr7:123844821:C:T	7.69475e-13	-1.94115	-2.60556e-10	2.65676e-05	-1.97462	-2.60556e-10
123844830	chr7:123844830:C:A	1.05558e-12	-1.35391	-0.271106	4.31665e-05	-1.30437	-0.184875
123845094	chr7:123845094:C:T	2.6954e-12	-2.59283e-10	-0.687555	0.000113786	-2.59283e-10	-0.519994
123845137	chr7:123845137:T:G	2.3661e-12	-2.59283e-10	-0.817856	0.000106289	-2.59283e-10	-0.588149
123845900	chr7:123845900:T:C	2.51628e-10	4.9837	-1.13485	8.21382e-06	-1.96982	-1.17867
123846016	chr7:123846016:C:G	6.39054e-11	3.66457	-1.18627	1.00812e-05	-1.93501	-1.00863
123846881	chr7:123846881:G:A	2.36488e-12	-2.59283e-10	-0.818373	8.34861e-05	-2.59283e-10	-0.82963
123847684	chr7:123847684:A:T	1.58984e-12	-2.59283e-10	-1.21547	5.67666e-05	-2.59283e-10	-1.21536
123848704	chr7:123848704:A:G	4.782e-12	0.654749	-0.768992	8.42729e-05	-0.0442681	-0.775982
123848756	chr7:123848756:A:T	2.27589e-13	-1.95516	-1.20415	1.20758e-05	-1.56979	-1.19332
123848931	chr7:123848931:G:A	2.42788e-10	4.8679	-1.05481	8.68446e-06	-1.97341	-1.11936
123849273	chr7:123849273:CT:C	1.61034e-12	-2.59283e-10	-1.20265	5.99652e-05	-2.59283e-10	-1.16055
123849275	chr7:123849275:CT:C	1.60692e-12	-2.59283e-10	-1.20478	5.97074e-05	-2.59283e-10	-1.16485
123849443	chr7:123849443:G:A	2.40361e-12	-2.59283e-10	-0.802127	0.000108368	-2.59283e-10	-0.568774
123849444	chr7:123849444:G:A	2.52866e-13	-1.92405	-1.12995	1.45814e-05	-1.44858	-1.12598
123850825	chr7:123850825:C:T	8.3613e-11	3.86573	-1.11864	1.14002e-05	-1.95166	-0.869016
123850919	chr7:123850919:TG:T	2.39645e-12	-2.59283e-10	-0.805111	0.00010797	-2.59283e-10	-0.572456
123851294	chr7:123851294:G:A	9.25664e-13	-1.75634	-2.60556e-10	2.98176e-05	-1.85921	-2.60556e-10
123851518	chr7:123851518:G:T	2.4358e-10	4.92723	-1.11088	8.34205e-06	-1.97156	-1.16144
123852223	chr7:123852223:G:A	2.38206e-12	-2.59283e-10	-0.811134	0.000107154	-2.59283e-10	-0.580045
123852943	chr7:123852943:G:A	1.38167e-12	-1.17969	-0.176123	5.72422e-05	-1.12251	-0.0845129
123853105	chr7:123853105:T:G	1.63543e-12	-2.59283e-10	-1.18719	6.16063e-05	-2.59283e-10	-1.13355
123853390	chr7:123853390:G:A	7.11836e-13	-1.06351	-0.955495	0.000119236	0.484335	-0.957542
123853392	chr7:123853392:A:T	4.27881e-13	-1.31578	-1.21223	6.63185e-05	0.15648	-1.21632
123854131	chr7:123854131:G:C	6.80514e-11	3.71474	-1.17358	1.03589e-05	-1.93948	-0.976991
123854210	chr7:123854210:G:A	2.35235e-12	-2.59283e-10	-0.823686	0.000105485	-2.59283e-10	-0.595744
123854532	chr7:123854532:T:G	7.7594e-11	3.79827	-1.12588	1.13024e-05	-1.94671	-0.88259
123854766	chr7:123854766:A:T	2.48424e-10	4.94631	-1.11027	8.36101e-06	-1.96983	-1.1609
123857139	chr7:123857139:G:A	2.37355e-12	-2.59283e-10	-0.814714	0.000106618	-2.59283e-10	-0.585058
123857883	chr7:123857883:G:A	8.14423e-13	-1.88438	-2.60556e-10	2.73361e-05	-1.9461	-2.60556e-10
123857899	chr7:123857899:A:G	1.93302e-12	-2.59283e-10	-1.02002	6.81536e-05	-2.59283e-10	-1.03255
123857983	chr7:123857983:G:A	7.43295e-13	-1.97576	-2.60556e-10	2.65174e-05	-1.97651	-2.60556e-10
123858346	chr7:123858346:C:T	2.23533e-10	4.84279	-1.11233	8.31671e-06	-1.97353	-1.16252
123859239	chr7:123859239:A:G	1.26634e-12	-1.44297	-2.60556e-10	0.000106224	-0.588761	-2.60556e-10
123860034	chr7:123860034:G:A	3.74017e-12	-2.59283e-10	-0.359969	0.000180439	-2.59283e-10	-0.0589167
123860234	chr7:123860234:A:G	1.19342e-12	-1.11534	-0.386933	5.81488e-05	-0.898709	-0.292597
123860594	chr7:123860594:G:A	2.64964e-12	-2.59283e-10	-0.704678	9.85988e-05	-2.59283e-10	-0.663252
123861294	chr7:123861294:A:G	4.24874e-12	-2.59283e-10	-0.232478	0.000209048	-2.59283e-10	0.0882531
123861391	chr7:123861391:A:G	1.86663e-12	-2.59283e-10	-1.05497	7.00622e-05	-2.59283e-10	-1.00493
123861563	chr7:123861563:G:A	5.35559e-12	-0.000958349	-2.60556e-10	0.000471189	0.900949	-2.60556e-10
123861575	chr7:123861575:A:C	1.86728e-12	-2.59283e-10	-1.05462	7.00904e-05	-2.59283e-10	-1.00453
123862514	chr7:123862514:A:G	1.58752e-12	-2.59283e-10	-1.21692	5.67391e-05	-2.59283e-10	-1.21585
123862690	chr7:123862690:AC:A	1.32827e-11	2.10053	-1.19317	8.43193e-06	-1.96293	-1.15935
123862772	chr7:123862772:C:G	2.36762e-11	2.57954	-1.09416	1.16675e-05	-1.97736	-0.820148
123863337	chr7:123863337:TTCA:T	2.44047e-12	-2.59283e-10	-0.78691	9.44749e-05	-2.59283e-10	-0.705976
123863490	chr7:123863490:G:A	1.58752e-12	-2.59283e-10	-1.21693	5.72161e-05	-2.59283e-10	-1.20747
123863884	chr7:123863884:A:C	1.62031e-12	-2.59283e-10	-1.19648	5.78987e-05	-2.59283e-10	-1.19562
123864091	chr7:123864091:C:T	6.50603e-13	-1.88797	-0.220982	1.9193e-05	-1.95484	-0.344928
123864202	chr7:123864202:G:T	1.82326e-12	-2.59283e-10	-1.07847	6.8216e-05	-2.59283e-10	-1.03163
123864266	chr7:123864266:G:A	8.83694e-13	-1.63539	-0.167359	3.26924e-05	-1.93552	0.168349
123864522	chr7:123864522:AG:A	1.6978e-12	-2.59283e-10	-1.14977	6.23186e-05	-2.59283e-10	-1.12205
123865059	chr7:123865059:CTG:C	1.6194e-12	-0.996369	-0.200677	4.22481e-05	-1.64115	0.130401
123865099	chr7:123865099:C:T	1.75689e-12	-2.59283e-10	-1.11556	6.08883e-05	-2.59283e-10	-1.14527
123865406	chr7:123865406:A:G	1.64159e-12	-2.59283e-10	-1.18343	6.01351e-05	-2.59283e-10	-1.15772
123865538	chr7:123865538:T:C	1.76082e-12	-2.59283e-10	-1.11332	6.54423e-05	-2.59283e-10	-1.07314
123865632	chr7:123865632:G:A	1.11175e-12	-1.57316	-2.60556e-10	3.14759e-05	-1.80509	-2.60556e-10
123865690	chr7:123865690:C:T	3.71332e-13	-1.47258	-1.19717	4.1692e-05	-0.307085	-1.21692
123867084	chr7:123867084:T:A	1.59636e-12	-2.59283e-10	-1.21137	5.69114e-05	-2.59283e-10	-1.21282
123867674	chr7:123867674:T:C	1.63559e-12	-2.59283e-10	-1.1871	5.98369e-05	-2.59283e-10	-1.16269
123868051	chr7:123868051:A:T	1.6303e-12	-2.59283e-10	-1.19034	6.04172e-05	-2.59283e-10	-1.15304
123868255	chr7:123868255:G:A	1.11844e-12	-1.00257	-0.564593	2.4919e-05	-1.64954	-0.389142
123868274	chr7:123868274:A:G	7.43159e-13	-1.97594	-2.60556e-10	2.78262e-05	-1.92833	-2.60556e-10
123869113	chr7:123869113:T:C	2.272e-12	-2.59283e-10	-0.858438	7.82601e-05	-2.59283e-10	-0.894272
123869690	chr7:123869690:T:TG	1.33613e-12	-1.13995	-0.24937	3.68132e-05	-1.72136	0.0729111
123869697	chr7:123869697:T:C	9.14567e-12	-2.59283e-10	0.534181	0.000398272	-2.59283e-10	0.732826
123870113	chr7:123870113:T:G	3.29251e-13	-1.67284	-1.11719	9.67798e-06	-1.81738	-1.16708
123870429	chr7:123870429:A:G	3.2965e-12	0.242639	-0.728878	7.12332e-05	-0.292691	-0.69566
123870676	chr7:123870676:C:T	7.44623e-13	-1.97398	-2.60556e-10	2.65966e-05	-1.97353	-2.60556e-10
123870683	chr7:123870683:T:C	6.08205e-13	-1.01483	-1.16152	1.21368e-05	-1.65517	-1.1029
123870717	chr7:123870717:G:A	1.489e-12	-1.05076	-0.230234	3.95643e-05	-1.67181	0.0954308
123871199	chr7:123871199:T:A	1.06951e-11	-2.59283e-10	0.690685	0.000469759	-2.59283e-10	0.897909
123871761	chr7:123871761:C:CAT	9.15913e-13	-1.76693	-2.60556e-10	2.9397e-05	-1.87342	-2.60556e-10
123872250	chr7:123872250:C:T	6.89506e-13	-0.883712	-1.16717	1.31261e-05	-1.56643	-1.11327
123872294	chr7:123872294:A:G	1.60569e-12	-2.59283e-10	-1.20555	5.73808e-05	-2.59283e-10	-1.2046
123873434	chr7:123873434:T:C	1.48374e-12	-1.0662	-0.218332	3.9777e-05	-1.68039	0.109372
123873546	chr7:123873546:T:C	6.22234e-12	-2.59283e-10	0.149046	0.000292032	-2.59283e-10	0.422552
123873582	chr7:123873582:C:T	1.66846e-12	-2.59283e-10	-1.1672	5.96171e-05	-2.59283e-10	-1.16637
123873860	chr7:123873860:G:A	2.18831e-12	-2.59283e-10	-0.895969	7.47156e-05	-2.59283e-10	-0.940622
123874563	chr7:123874563:T:C	4.30419e-13	-1.31772	-1.20438	5.45486e-05	-0.0391893	-1.21603
123874695	chr7:123874695:G:A	2.44514e-12	-2.59283e-10	-0.784998	9.33268e-05	-2.59283e-10	-0.718203
123874842	chr7:123874842:G:T	6.30658e-13	-0.988956	-1.15114	1.25141e-05	-1.63932	-1.08814
123875059	chr7:123875059:G:A	1.64615e-12	-2.59283e-10	-1.18066	5.78032e-05	-2.59283e-10	-1.19727
123875093	chr7:123875093:T:G	1.70855e-12	-2.59283e-10	-1.14346	6.34193e-05	-2.59283e-10	-1.10454
123875910	chr7:123875910:A:AG	1.93323e-12	-2.59283e-10	-1.01991	6.71132e-05	-2.59283e-10	-1.04793
123876252	chr7:123876252:A:G	1.06142e-11	-2.59283e-10	0.683095	0.000465912	-2.59283e-10	0.889687
123877938	chr7:123877938:G:A	4.39305e-13	-1.30337	-1.19829	5.64093e-05	-0.00477771	-1.2169
123878124	chr7:123878124:A:T	7.82699e-12	1.57455	-1.19607	8.82084e-06	-1.92285	-1.15434
123878458	chr7:123878458:C:T	1.66336e-12	-2.59283e-10	-1.17026	5.94031e-05	-2.59283e-10	-1.16996
123878466	chr7:123878466:TTTTCTC:T	1.62188e-12	-2.59283e-10	-1.19552	6.00173e-05	-2.59283e-10	-1.15968
123878718	chr7:123878718:A:T	1.59387e-12	-2.59283e-10	-1.21294	5.69026e-05	-2.59283e-10	-1.21297
123878800	chr7:123878800:A:C	1.1877e-12	-0.386954	-1.12013	1.85049e-05	-1.24146	-1.09482
123879065	chr7:123879065:A:G	1.42467e-12	-1.11959	-0.205568	3.91408e-05	-1.71119	0.12405
123880033	chr7:123880033:A:G	1.81311e-11	-2.59283e-10	1.21853	0.000813222	-2.59283e-10	1.44669
123880099	chr7:123880099:A:T	1.08779e-12	-1.59495	-2.60556e-10	4.10149e-05	-1.54038	-2.60556e-10
123881590	chr7:123881590:G:A	1.6583e-12	-2.59283e-10	-1.17331	5.92311e-05	-2.59283e-10	-1.17286
123882030	chr7:123882030:T:C	4.17223e-13	-1.89233	-0.660905	1.90815e-05	-1.69438	-0.611208
123882436	chr7:123882436:C:G	1.59375e-12	-2.59283e-10	-1.21301	5.68983e-05	-2.59283e-10	-1.21305
123882711	chr7:123882711:G:A	5.51591e-13	-1.07226	-1.20179	1.10287e-05	-1.68785	-1.16596
123883031	chr7:123883031:C:T	3.17512e-12	-2.59283e-10	-0.523754	0.000118092	-2.59283e-10	-0.482849
123883262	chr7:123883262:C:A	1.64947e-12	-2.59283e-10	-1.17864	5.86828e-05	-2.59283e-10	-1.18216
123883430	chr7:123883430:CAT:C	8.48184e-13	-1.84376	-2.60556e-10	2.68652e-05	-1.96348	-2.60556e-10
123883568	chr7:123883568:C:T	2.78559e-12	-2.59283e-10	-0.654642	0.000103093	-2.59283e-10	-0.618675
123884754	chr7:123884754:G:A	1.49919e-12	-1.07845	-0.195729	4.05167e-05	-1.688	0.135402
123885395	chr7:123885395:G:A	5.48296e-12	0.0225458	-2.60556e-10	0.000483272	0.926269	-2.60556e-10
123885505	chr7:123885505:T:C	2.01767e-12	-0.636239	-0.340916	4.38203e-05	-1.44146	-0.0327528
123886905	chr7:123886905:G:A	3.06016e-12	0.264583	-0.825216	0.000627308	2.07117	-0.884037
123887070	chr7:123887070:A:G	1.76311e-11	-2.59283e-10	1.19057	0.000788938	-2.59283e-10	1.41638
123887466	chr7:123887466:G:A	1.61225e-12	-2.59283e-10	-1.20147	5.73894e-05	-2.59283e-10	-1.20445
123887566	chr7:123887566:AAC:A	7.68367e-12	1.55257	-1.19258	8.78871e-06	-1.9197	-1.16114
123888568	chr7:123888568:A:C	1.59003e-12	-2.59283e-10	-1.21535	5.66831e-05	-2.59283e-10	-1.21683
123888707	chr7:123888707:C:T	1.74312e-12	-2.59283e-10	-1.12342	6.4223e-05	-2.59283e-10	-1.09195
123888834	chr7:123888834:AAAAG:A	1.79102e-11	-2.59283e-10	1.20627	0.000801877	-2.59283e-10	1.43265
123888875	chr7:123888875:G:A	2.35289e-13	-1.94494	-1.1811	9.53404e-06	-1.81466	-1.18478
123889665	chr7:123889665:C:A	1.68147e-12	-2.59283e-10	-1.15943	6.12313e-05	-2.59283e-10	-1.13965
123889832	chr7:123889832:C:T	1.71085e-12	-0.966161	-0.175947	4.42098e-05	-1.62362	0.158253
123890220	chr7:123890220:C:T	7.85433e-13	-1.92062	-2.60556e-10	2.73692e-05	-1.94489	-2.60556e-10
123890886	chr7:123890886:G:T	6.08892e-13	-0.995752	-1.17946	1.18242e-05	-1.64518	-1.13898
123891332	chr7:123891332:CTA:C	1.08713e-11	-2.59283e-10	0.707022	0.00047832	-2.59283e-10	0.915969
123892317	chr7:123892317:T:C	1.84529e-12	-0.0673621	-0.999104	0.00033985	1.61579	-1.0416
123892371	chr7:123892371:C:T	1.61845e-12	-2.59283e-10	-1.19763	5.88587e-05	-2.59283e-10	-1.17917
123892420	chr7:123892420:T:C	3.0207e-13	-1.77235	-1.10385	3.01485e-05	-0.775216	-1.07296
123892529	chr7:123892529:A:T	1.54972e-12	-1.17005	-0.0709818	4.44908e-05	-1.73832	0.279296
123892990	chr7:123892990:G:A	4.24857e-13	-1.8707	-0.664405	1.97709e-05	-1.65524	-0.614854
123893186	chr7:123893186:C:T	6.89683e-13	-0.867753	-1.18287	1.29463e-05	-1.55684	-1.13666
123893267	chr7:123893267:G:A	3.92111e-12	0.21683	-0.529556	9.19688e-05	-0.315714	-0.417146
123893666	chr7:123893666:T:A	1.13596e-12	-1.55162	-2.60556e-10	7.45833e-05	-0.942394	-2.60556e-10
123894504	chr7:123894504:G:A	1.53434e-12	-1.05527	-0.195729	4.10737e-05	-1.67434	0.135402
123894569	chr7:123894569:G:A	2.18507e-12	-2.59283e-10	-0.897453	7.51828e-05	-2.59283e-10	-0.934388
123894662	chr7:123894662:T:C	6.94161e-13	-0.858684	-1.18547	1.29651e-05	-1.55146	-1.14059
123894771	chr7:123894771:A:G	5.6833e-13	-1.05595	-1.1882	1.12768e-05	-1.68009	-1.15147
123894817	chr7:123894817:G:A	1.38862e-12	-1.35079	-2.60556e-10	6.19312e-05	-1.12829	-2.60556e-10
123895090	chr7:123895090:C:T	8.97126e-12	-2.59283e-10	0.514926	0.000389316	-2.59283e-10	0.71008
123895198	chr7:123895198:C:A	1.79102e-11	-2.59283e-10	1.20627	0.000801877	-2.59283e-10	1.43265
123895231	chr7:123895231:G:A	1.79719e-11	-2.59283e-10	1.20971	0.000804768	-2.59283e-10	1.43624
123895414	chr7:123895414:A:C	1.47397e-12	-1.09737	-0.193767	4.01835e-05	-1.69866	0.137805
123895432	chr7:123895432:C:T	1.55988e-11	2.20574	-1.13765	9.67872e-06	-1.97719	-1.00719
123895500	chr7:123895500:T:A	1.67259e-12	-2.59283e-10	-1.16472	6.0547e-05	-2.59283e-10	-1.15089
123895678	chr7:123895678:T:C	1.93999e-12	-2.59283e-10	-1.01642	6.7411e-05	-2.59283e-10	-1.0435
123896488	chr7:123896488:T:C	6.31249e-13	-0.929464	-1.20969	1.17209e-05	-1.60524	-1.1877
123896722	chr7:123896722:T:A	1.60265e-12	-2.59283e-10	-1.20744	5.70888e-05	-2.59283e-10	-1.2097
123897220	chr7:123897220:C:A	1.23669e-12	-0.303617	-1.16304	1.15146e-05	-1.63561	-1.17508
123897471	chr7:123897471:A:G	7.73762e-12	-2.59283e-10	0.366994	0.000342282	-2.59283e-10	0.581326
123897929	chr7:123897929:C:G	2.36662e-13	-1.92501	-1.19521	9.89301e-06	-1.77205	-1.19043
123898717	chr7:123898717:T:C	5.8642e-13	-1.02389	-1.18893	1.14715e-05	-1.6617	-1.15274
123898739	chr7:123898739:T:C	6.57635e-12	-2.59283e-10	0.20438	0.000240485	-2.59283e-10	0.228347
123898740	chr7:123898740:G:A	5.81572e-12	-2.59283e-10	0.0814646	0.000212479	-2.59283e-10	0.104535
123898932	chr7:123898932:A:G	5.67443e-13	-1.05665	-1.18906	1.12571e-05	-1.68037	-1.15294
123899255	chr7:123899255:C:T	8.61351e-13	-1.82835	-2.60556e-10	2.94985e-05	-1.86997	-2.60556e-10
123899274	chr7:123899274:T:G	8.31674e-13	-1.86341	-2.60556e-10	2.86501e-05	-1.89915	-2.60556e-10
123899411	chr7:123899411:T:C	1.45265e-12	-1.21758	-0.0881337	4.23698e-05	-1.77082	0.262948
123899442	chr7:123899442:T:C	6.19626e-13	-0.98429	-1.17345	1.20066e-05	-1.63862	-1.13023
123899459	chr7:123899459:A:C	1.30701e-11	-2.59283e-10	0.891226	0.000550665	-2.59283e-10	1.05682
123899680	chr7:123899680:C:T	2.07447e-12	-0.797874	-0.15152	5.04068e-05	-1.51986	0.185672
123899834	chr7:123899834:C:G	1.6477e-12	-0.993298	-0.186423	4.30422e-05	-1.63824	0.146108
123899992	chr7:123899992:G:C	1.39836e-12	-1.3438	-2.60556e-10	4.56427e-05	-1.43347	-2.60556e-10
123900005	chr7:123900005:T:C	2.88383e-12	-2.59283e-10	-0.619979	0.000106917	-2.59283e-10	-0.582262
123900207	chr7:123900207:C:T	3.11727e-13	-1.93573	-0.908993	1.24447e-05	-1.97723	-0.755786
123900264	chr7:123900264:A:G	8.78463e-12	1.69583	-1.20192	8.75571e-06	-1.94041	-1.1442
123900506	chr7:123900506:G:A	2.0315e-12	-0.970327	-2.60556e-10	6.83793e-05	-1.02924	-2.60556e-10
123901203	chr7:123901203:T:C	2.05835e-12	-0.957197	-2.60556e-10	9.80378e-05	-0.668957	-2.60556e-10
123901391	chr7:123901391:A:C	1.81764e-11	-2.59283e-10	1.22102	0.000814276	-2.59283e-10	1.44799
123901554	chr7:123901554:C:T	1.61713e-12	-1.00272	-0.195729	4.23502e-05	-1.64374	0.135402
123901584	chr7:123901584:A:C	1.58888e-12	-2.59283e-10	-1.21607	5.67263e-05	-2.59283e-10	-1.21607
123902140	chr7:123902140:A:G	1.60805e-12	-2.59283e-10	-1.20408	5.72586e-05	-2.59283e-10	-1.20673
123902321	chr7:123902321:C:G	1.40588e-12	-1.10246	-0.235976	3.81887e-05	-1.70078	0.0890142
123902614	chr7:123902614:C:T	1.1048e-12	-0.42877	-1.15066	1.10117e-05	-1.69163	-1.16372
123903111	chr7:123903111:C:T	1.78761e-11	-2.59283e-10	1.20437	0.000800283	-2.59283e-10	1.43066
123903596	chr7:123903596:C:T	1.5882e-12	-2.59283e-10	-1.2165	5.67019e-05	-2.59283e-10	-1.2165
123903642	chr7:123903642:T:C	5.97254e-13	-1.01161	-1.1829	1.16613e-05	-1.65428	-1.14375
123904543	chr7:123904543:C:T	6.12468e-13	-0.973577	-1.19578	1.16953e-05	-1.63171	-1.16341
123904544	chr7:123904544:T:C	6.22365e-13	-0.962416	-1.19091	1.18628e-05	-1.62508	-1.15581
123904836	chr7:123904836:G:A	1.13662e-12	-0.406059	-1.14498	1.11631e-05	-1.68229	-1.15941
123905507	chr7:123905507:G:A	8.52651e-13	-1.83851	-2.60556e-10	3.29718e-05	-1.75866	-2.60556e-10
123906337	chr7:123906337:AG:A	1.60316e-12	-2.59283e-10	-1.20712	5.71047e-05	-2.59283e-10	-1.20942
123906942	chr7:123906942:G:A	1.68598e-12	-2.59283e-10	-1.15675	6.16977e-05	-2.59283e-10	-1.13206
123907165	chr7:123907165:T:C	1.60208e-12	-2.59283e-10	-1.2078	5.70709e-05	-2.59283e-10	-1.21002
123907321	chr7:123907321:A:C	6.11655e-13	-0.989135	-1.18155	1.18461e-05	-1.64054	-1.14176
123907742	chr7:123907742:C:T	7.47106e-13	-1.97065	-2.60556e-10	2.93023e-05	-1.87664	-2.60556e-10
123908408	chr7:123908408:T:C	7.49051e-13	-1.96805	-2.60556e-10	2.95796e-05	-1.86722	-2.60556e-10
123909697	chr7:123909697:A:G	1.64523e-12	-2.59283e-10	-1.18122	5.82029e-05	-2.59283e-10	-1.19038
123909772	chr7:123909772:C:T	1.52526e-12	-1.11105	-0.145881	4.21685e-05	-1.70538	0.19274
123909969	chr7:123909969:A:G	1.0691e-11	-2.59283e-10	0.690306	0.000469985	-2.59283e-10	0.89839
123909978	chr7:123909978:C:T	6.00643e-13	-1.93242	-0.256433	2.76295e-05	-1.76433	-0.171101
123910519	chr7:123910519:T:C	6.19876e-13	-0.977055	-1.18028	1.19537e-05	-1.63328	-1.13999
123911478	chr7:123911478:A:G	1.93392e-11	-2.59283e-10	1.28303	0.000868321	-2.59283e-10	1.51225
123911666	chr7:123911666:G:A	1.80671e-12	-2.59283e-10	-1.08759	6.47232e-05	-2.59283e-10	-1.08419
123912517	chr7:123912517:C:G	1.6276e-12	-2.59283e-10	-1.19199	5.78907e-05	-2.59283e-10	-1.19575
123913061	chr7:123913061:G:A	9.43216e-12	-2.59283e-10	0.565026	0.000399139	-2.59283e-10	0.734999
123913845	chr7:123913845:T:C	8.69549e-12	-2.59283e-10	0.483705	0.000366694	-2.59283e-10	0.650216
123913962	chr7:123913962:G:A	1.94135e-12	-2.59283e-10	-1.01572	6.74757e-05	-2.59283e-10	-1.04254
123914034	chr7:123914034:C:A	3.681e-12	-2.59283e-10	-0.375915	0.000154378	-2.59283e-10	-0.214909
123914147	chr7:123914147:G:A	4.98403e-11	-2.59283e-10	2.22972	0.00213516	-2.59283e-10	2.41199
123914410	chr7:123914410:G:A	8.36453e-13	-0.924366	-0.933318	1.49325e-05	-1.58938	-0.961391
123914477	chr7:123914477:T:C	1.69773e-12	-2.59283e-10	-1.14981	6.05696e-05	-2.59283e-10	-1.15052
123914545	chr7:123914545:GATTA:G	1.58828e-12	-2.59283e-10	-1.21645	5.66876e-05	-2.59283e-10	-1.21675
123914904	chr7:123914904:AAAAG:A	1.65501e-12	-2.59283e-10	-1.17529	5.82391e-05	-2.59283e-10	-1.18975
123915276	chr7:123915276:G:A	1.58972e-12	-2.59283e-10	-1.21554	5.67236e-05	-2.59283e-10	-1.21612
123915321	chr7:123915321:G:T	1.58883e-12	-2.59283e-10	-1.2161	5.67004e-05	-2.59283e-10	-1.21653
123915463	chr7:123915463:A:G	1.58901e-12	-2.59283e-10	-1.21599	5.6705e-05	-2.59283e-10	-1.21645
123915651	chr7:123915651:G:A	2.07839e-12	-2.59283e-10	-0.947505	7.66845e-05	-2.59283e-10	-0.914611
123915652	chr7:123915652:A:G	2.07788e-12	-2.59283e-10	-0.947751	7.66646e-05	-2.59283e-10	-0.91487
123915898	chr7:123915898:G:C	1.2182e-12	-1.48173	-2.60556e-10	4.62522e-05	-1.4202	-2.60556e-10
123916491	chr7:123916491:G:T	1.64214e-12	-2.59283e-10	-1.1831	5.78941e-05	-2.59283e-10	-1.1957
123916497	chr7:123916497:C:T	2.17863e-12	-2.59283e-10	-0.900403	8.00093e-05	-2.59283e-10	-0.872168
123917369	chr7:123917369:T:C	1.58987e-12	-2.59283e-10	-1.21545	5.68218e-05	-2.59283e-10	-1.21439
123917549	chr7:123917549:C:T	6.43944e-13	-0.903066	-1.21618	1.20203e-05	-1.56667	-1.20104
123917964	chr7:123917964:A:G	3.51997e-12	-2.59283e-10	-0.420649	0.00013186	-2.59283e-10	-0.37257
123918047	chr7:123918047:G:A	2.94757e-13	-1.85303	-1.04768	1.32457e-05	-1.64709	-1.02355
123918255	chr7:123918255:G:A	5.7813e-13	-1.01074	-1.21632	1.12526e-05	-1.63196	-1.20176
123918299	chr7:123918299:G:T	1.62328e-12	-2.59283e-10	-1.19465	5.89954e-05	-2.59283e-10	-1.17685
123918366	chr7:123918366:G:A	1.59454e-12	-2.59283e-10	-1.21251	5.70253e-05	-2.59283e-10	-1.21082
123918576	chr7:123918576:T:C	1.71112e-12	-2.59283e-10	-1.14195	6.11459e-05	-2.59283e-10	-1.14105
123918837	chr7:123918837:A:G	1.71903e-12	-2.59283e-10	-1.13734	6.14337e-05	-2.59283e-10	-1.13635
123919214	chr7:123919214:C:CACA	7.78245e-13	-1.01878	-0.911032	1.44368e-05	-1.646	-0.938528
123920094	chr7:123920094:A:C	1.7112e-12	-2.59283e-10	-1.1419	6.11488e-05	-2.59283e-10	-1.141
123920101	chr7:123920101:G:T	1.71112e-12	-2.59283e-10	-1.14195	6.11459e-05	-2.59283e-10	-1.14105
123920362	chr7:123920362:G:T	1.61827e-12	-2.59283e-10	-1.19774	5.8749e-05	-2.59283e-10	-1.18104
123921121	chr7:123921121:G:C	6.35608e-12	-2.59283e-10	0.170311	0.000261778	-2.59283e-10	0.313186
123921657	chr7:123921657:A:G	4.19603e-12	-2.59283e-10	-0.244961	0.000153198	-2.59283e-10	-0.222579
123921770	chr7:123921770:G:A	1.78619e-12	-2.59283e-10	-1.09901	6.66461e-05	-2.59283e-10	-1.05491
123921840	chr7:123921840:G:T	7.75789e-13	-1.93298	-2.60556e-10	2.97681e-05	-1.86087	-2.60556e-10
123923463	chr7:123923463:C:A	1.78326e-11	1.69609	-0.494162	1.29495e-05	-1.94274	-0.750508
123923604	chr7:123923604:G:A	1.62749e-12	-2.59283e-10	-1.19206	5.91997e-05	-2.59283e-10	-1.17339
123923872	chr7:123923872:C:T	1.61976e-12	-2.59283e-10	-1.19682	5.88143e-05	-2.59283e-10	-1.17993
123924480	chr7:123924480:T:C	2.27091e-11	-2.59283e-10	1.44367	0.000960153	-2.59283e-10	1.61278
123924846	chr7:123924846:A:G	2.07866e-12	-2.59283e-10	-0.947376	7.59055e-05	-2.59283e-10	-0.924822
123926291	chr7:123926291:C:T	5.74113e-13	-1.01752	-1.2165	1.11002e-05	-1.63638	-1.21097
123926337	chr7:123926337:A:G	1.69864e-12	-2.59283e-10	-1.14927	6.07046e-05	-2.59283e-10	-1.14829
123926346	chr7:123926346:T:C	8.6142e-13	-1.82827	-2.60556e-10	2.82902e-05	-1.91179	-2.60556e-10
123926413	chr7:123926413:T:C	1.5969e-12	-2.59283e-10	-1.21104	5.68024e-05	-2.59283e-10	-1.21473
123927203	chr7:123927203:GAT:G	8.66689e-13	-1.82217	-2.60556e-10	2.68443e-05	-1.96426	-2.60556e-10
123927292	chr7:123927292:A:G	9.06912e-12	-2.59283e-10	0.525776	0.000394499	-2.59283e-10	0.723308
123927390	chr7:123927390:G:A	4.46894e-12	-2.59283e-10	-0.181948	0.0001559	-2.59283e-10	-0.205093
123927493	chr7:123927493:G:T	9.06912e-12	-2.59283e-10	0.525776	0.000394499	-2.59283e-10	0.723308
123927622	chr7:123927622:T:C	8.67747e-13	-0.908254	-0.912701	1.54171e-05	-1.57946	-0.939376
123927798	chr7:123927798:A:C	9.05889e-12	-2.59283e-10	0.524646	0.000394022	-2.59283e-10	0.722097
123928220	chr7:123928220:C:T	7.59735e-13	-1.95388	-2.60556e-10	3.07294e-05	-1.82909	-2.60556e-10
123928546	chr7:123928546:G:A	6.31773e-12	-2.59283e-10	0.164259	0.000260118	-2.59283e-10	0.306825
123929596	chr7:123929596:T:C	1.07824e-12	-0.459542	-1.14422	1.13254e-05	-1.70691	-1.12036
123930390	chr7:123930390:A:G	6.44244e-11	-2.59283e-10	2.48639	0.00277586	-2.59283e-10	2.67441
123930620	chr7:123930620:T:C	4.20644e-12	-2.59283e-10	-0.242484	0.000153774	-2.59283e-10	-0.218829
123930890	chr7:123930890:G:C	3.78187e-13	-1.44859	-1.20288	9.09479e-06	-1.87661	-1.17
123930984	chr7:123930984:C:T	8.06562e-12	-2.59283e-10	0.408511	0.000342756	-2.59283e-10	0.582708
123931063	chr7:123931063:TC:T	7.61877e-13	-1.95107	-2.60556e-10	2.97083e-05	-1.86289	-2.60556e-10
123931370	chr7:123931370:A:T	9.05405e-12	-2.59283e-10	0.524112	0.000393442	-2.59283e-10	0.720624
123933064	chr7:123933064:T:A	1.73075e-12	-2.59283e-10	-1.13055	6.36431e-05	-2.59283e-10	-1.10102
123933426	chr7:123933426:C:T	1.45893e-12	-0.433666	-0.867734	2.3691e-05	-1.16401	-0.925206
123934175	chr7:123934175:A:T	4.68692e-13	-1.22349	-1.21342	8.32438e-06	-1.91855	-1.21657
123934323	chr7:123934323:T:C	6.30423e-12	-2.59283e-10	0.162121	0.0002697	-2.59283e-10	0.342999
123934628	chr7:123934628:GTATA:G	1.79878e-11	1.57362	-0.363027	1.44364e-05	-1.9622	-0.62235
123935070	chr7:123935070:C:T	3.71575e-13	-1.45955	-1.20956	8.95881e-06	-1.87856	-1.18311
123935071	chr7:123935071:G:A	1.80194e-12	-2.59283e-10	-1.09024	6.26356e-05	-2.59283e-10	-1.11698
123935508	chr7:123935508:A:C	6.37238e-13	-1.00728	-1.12244	1.23211e-05	-1.64611	-1.09688
123936448	chr7:123936448:A:G	3.38506e-12	-2.59283e-10	-0.459729	0.00014071	-2.59283e-10	-0.30761
123937255	chr7:123937255:G:A	3.07819e-13	-1.70348	-1.15387	8.41525e-06	-1.96828	-1.15599
123937368	chr7:123937368:A:G	5.68063e-13	-1.02995	-1.21468	1.08947e-05	-1.66685	-1.19919
123937425	chr7:123937425:T:C	8.60364e-13	-1.8295	-2.60556e-10	2.94608e-05	-1.87125	-2.60556e-10
123937473	chr7:123937473:C:T	1.73951e-12	-2.59283e-10	-1.1255	6.07031e-05	-2.59283e-10	-1.14832
123938047	chr7:123938047:G:A	2.53455e-12	-0.549909	-0.199174	0.000239618	0.260754	-0.0360166
123938693	chr7:123938693:C:T	1.63012e-12	-2.59283e-10	-1.19045	5.82832e-05	-2.59283e-10	-1.189
123939685	chr7:123939685:G:A	1.6406e-12	-2.59283e-10	-1.18404	5.78948e-05	-2.59283e-10	-1.19568
123939962	chr7:123939962:G:T	4.86532e-13	-1.1973	-1.20225	1.83129e-05	-1.14957	-1.19713
123940191	chr7:123940191:G:A	1.4301e-11	0.981227	-2.60556e-10	0.000645363	1.2155	-2.60556e-10
123940288	chr7:123940288:C:T	1.2468e-12	-1.26146	-0.197061	1.66748e-05	-1.97276	-0.467655
123941175	chr7:123941175:T:C	1.98483e-12	-2.59283e-10	-0.993564	7.21886e-05	-2.59283e-10	-0.975028
123941267	chr7:123941267:G:A	2.52268e-13	-1.95252	-1.10384	9.80776e-06	-1.87007	-1.10107
123941767	chr7:123941767:T:G	6.42943e-13	-1.91096	-0.209842	2.73967e-05	-1.79667	-0.147218
123942274	chr7:123942274:A:G	6.97117e-13	-1.81254	-0.227358	3.04768e-05	-1.88894	0.0515977
123942350	chr7:123942350:T:C	1.58831e-12	-2.59283e-10	-1.21643	5.66884e-05	-2.59283e-10	-1.21674
123942677	chr7:123942677:C:T	1.61148e-12	-2.59283e-10	-1.20194	5.73612e-05	-2.59283e-10	-1.20494
123943166	chr7:123943166:T:A	1.83281e-12	-2.59283e-10	-1.07325	6.8405e-05	-2.59283e-10	-1.02887
123943872	chr7:123943872:A:T	1.93918e-12	-2.59283e-10	-1.01684	7.36976e-05	-2.59283e-10	-0.95434
123943953	chr7:123943953:A:C	3.30799e-13	-1.75188	-1.03346	9.02701e-06	-1.95367	-1.10042
123944333	chr7:123944333:G:A	8.11004e-12	1.62979	-1.21579	0.000124469	0.749254	-1.17951
123944692	chr7:123944692:A:G	3.29968e-13	-1.75033	-1.03753	9.00321e-06	-1.9531	-1.10363
123945080	chr7:123945080:C:G	1.51891e-12	-1.23719	-0.0239217	1.9725e-05	-1.96306	-0.309364
123945131	chr7:123945131:G:A	6.23217e-13	-1.61595	-0.536007	2.78298e-05	-1.61632	-0.311877
123945883	chr7:123945883:T:C	9.75665e-12	0.942198	-0.343349	0.000433545	1.03102	-0.213337
123947175	chr7:123947175:G:A	1.88811e-12	-2.59283e-10	-1.04352	7.11128e-05	-2.59283e-10	-0.990044
123947577	chr7:123947577:A:G	1.81748e-12	-2.59283e-10	-1.08165	6.97461e-05	-2.59283e-10	-1.00945
123947842	chr7:123947842:T:A	1.97521e-12	-2.59283e-10	-0.998426	7.56257e-05	-2.59283e-10	-0.928514
123948390	chr7:123948390:A:C	4.3069e-12	0.190378	-0.40926	0.000261544	0.549606	-0.237313
123948839	chr7:123948839:A:G	1.09619e-12	-1.73002	0.142761	2.69092e-05	-1.94374	-0.0181038
123950183	chr7:123950183:G:A	1.67456e-12	-2.59283e-10	-1.16355	6.20467e-05	-2.59283e-10	-1.12642
123950433	chr7:123950433:G:A	4.63705e-12	-2.59283e-10	-0.145021	0.000163983	-2.59283e-10	-0.154545
123950435	chr7:123950435:G:A	9.30189e-13	-1.73208	-0.0193897	2.30201e-05	-1.94479	-0.173147
123950922	chr7:123950922:T:A	1.91121e-12	-2.59283e-10	-1.03136	7.2799e-05	-2.59283e-10	-0.966608
123951098	chr7:123951098:A:G	1.58784e-12	-2.59283e-10	-1.21672	5.66961e-05	-2.59283e-10	-1.2166
123951292	chr7:123951292:T:C	1.60908e-12	-2.59283e-10	-1.20344	5.72295e-05	-2.59283e-10	-1.20724
123951293	chr7:123951293:G:A	2.1783e-12	-2.59283e-10	-0.900555	7.47406e-05	-2.59283e-10	-0.940287
123951523	chr7:123951523:G:A	1.67897e-12	-2.59283e-10	-1.16092	5.91136e-05	-2.59283e-10	-1.17485
123952444	chr7:123952444:A:G	9.04632e-13	-1.77933	-2.60556e-10	2.65813e-05	-1.9741	-2.60556e-10
123952909	chr7:123952909:GT:G	1.64733e-12	-2.59283e-10	-1.17995	5.89948e-05	-2.59283e-10	-1.17686
123953032	chr7:123953032:G:A	2.23471e-13	-1.97134	-1.20624	8.65671e-06	-1.88958	-1.20639
123953206	chr7:123953206:C:T	1.91389e-12	-2.59283e-10	-1.02996	7.29202e-05	-2.59283e-10	-0.964944
123953579	chr7:123953579:G:A	2.23788e-13	-1.96992	-1.20624	8.70092e-06	-1.88449	-1.20639
123953710	chr7:123953710:T:C	2.23454e-13	-1.97148	-1.20617	8.65183e-06	-1.89022	-1.20632
123954152	chr7:123954152:G:A	1.84416e-12	-0.441469	-0.62561	0.000290772	0.874621	-0.456392
123954584	chr7:123954584:T:C	1.72047e-12	-2.59283e-10	-1.1365	6.05366e-05	-2.59283e-10	-1.15106
123954671	chr7:123954671:T:C	1.74781e-12	-2.59283e-10	-1.12074	6.08239e-05	-2.59283e-10	-1.14633
123955032	chr7:123955032:T:C	2.22615e-13	-1.97043	-1.21098	8.64464e-06	-1.88575	-1.21162
123956109	chr7:123956109:T:C	8.84e-13	-1.8024	-2.60556e-10	3.65154e-05	-1.65658	-2.60556e-10
123956206	chr7:123956206:C:T	2.24041e-13	-1.96879	-1.20624	8.73566e-06	-1.88051	-1.20639
123957067	chr7:123957067:A:G	7.00022e-13	-0.842086	-1.19366	1.76352e-05	-1.1919	-1.19251
123957341	chr7:123957341:C:T	1.9085e-12	-2.59283e-10	-1.03278	7.26826e-05	-2.59283e-10	-0.968208
123957653	chr7:123957653:A:G	1.88577e-12	-2.59283e-10	-1.04477	7.05873e-05	-2.59283e-10	-0.99746
123957715	chr7:123957715:A:T	2.23752e-13	-1.97008	-1.20624	8.69673e-06	-1.88497	-1.20639
123958060	chr7:123958060:A:G	9.30352e-13	-1.75129	-2.60556e-10	3.33497e-05	-1.74726	-2.60556e-10
123958254	chr7:123958254:C:G	1.83516e-12	-2.59283e-10	-1.07197	6.3416e-05	-2.59283e-10	-1.10459
123958449	chr7:123958449:C:T	4.07864e-12	0.698014	-0.97135	9.30693e-05	0.0826387	-0.803605
123958479	chr7:123958479:C:T	7.42447e-13	-1.9769	-2.60556e-10	2.65285e-05	-1.97609	-2.60556e-10
123959791	chr7:123959791:A:T	2.08946e-12	-0.942193	-2.60556e-10	7.20609e-05	-0.976799	-2.60556e-10
123960553	chr7:123960553:C:G	4.17448e-12	0.747034	-0.997145	9.47612e-05	0.130888	-0.833838
123961028	chr7:123961028:AT:A	2.01745e-12	-2.59283e-10	-0.977264	7.71246e-05	-2.59283e-10	-0.908888
123961480	chr7:123961480:T:C	6.73795e-13	-1.02591	-1.04802	9.05525e-06	-1.97235	-1.07861
123961589	chr7:123961589:C:T	2.57718e-12	-2.59283e-10	-0.732405	9.70101e-05	-2.59283e-10	-0.679495
123962134	chr7:123962134:T:A	2.62409e-13	-1.88475	-1.1322	8.70631e-06	-1.96805	-1.12222
123962276	chr7:123962276:T:C	4.61531e-13	-1.23684	-1.21546	7.89166e-06	-1.97419	-1.21431
123962451	chr7:123962451:T:C	2.93972e-13	-1.79884	-1.10453	8.55836e-06	-1.97324	-1.13416
123962771	chr7:123962771:T:C	6.26088e-12	-2.59283e-10	0.155222	0.00027207	-2.59283e-10	0.351747
123964052	chr7:123964052:TA:T	2.97987e-13	-1.78997	-1.09984	8.60608e-06	-1.97179	-1.13005
123964104	chr7:123964104:A:T	2.98635e-13	-1.78401	-1.10362	8.58561e-06	-1.97075	-1.13347
123964667	chr7:123964667:GGTGTGACCACAA:G	1.67237e-12	-2.59283e-10	-1.16486	5.99164e-05	-2.59283e-10	-1.16136
123964984	chr7:123964984:TCAC:T	2.24819e-12	-2.59283e-10	-0.868974	7.51369e-05	-2.59283e-10	-0.934998
123965192	chr7:123965192:C:T	4.80346e-13	-1.23415	-1.17819	7.97476e-06	-1.97422	-1.20381
123965280	chr7:123965280:C:A	4.09891e-12	-2.59283e-10	-0.26838	0.000136576	-2.59283e-10	-0.337429
123965508	chr7:123965508:A:G	3.30016e-13	-1.79078	-0.996932	9.4678e-06	-1.97193	-1.03448
123965609	chr7:123965609:C:T	2.69742e-13	-1.88282	-1.10657	8.93942e-06	-1.96865	-1.09519
123965688	chr7:123965688:T:C	2.75931e-13	-1.87616	-1.09055	9.0691e-06	-1.97059	-1.07885
123965909	chr7:123965909:C:T	1.15003e-12	-1.08983	-0.449485	1.36178e-05	-1.97589	-0.667041
123966040	chr7:123966040:T:C	2.71672e-13	-1.86473	-1.11753	8.79684e-06	-1.97311	-1.1068
123966571	chr7:123966571:T:C	3.24905e-13	-1.8097	-0.993623	9.46966e-06	-1.97471	-1.03151
123966762	chr7:123966762:G:A	2.32259e-12	-2.59283e-10	-0.836418	9.02233e-05	-2.59283e-10	-0.752023
123966798	chr7:123966798:A:C	4.89803e-13	-1.22127	-1.17159	7.99961e-06	-1.97508	-1.19984
123967104	chr7:123967104:A:G	2.1061e-12	-0.413714	-0.520548	0.000343577	0.923223	-0.338122
123967283	chr7:123967283:A:G	3.1436e-12	-2.59283e-10	-0.533732	0.000118746	-2.59283e-10	-0.477325
123967503	chr7:123967503:G:A	4.7461e-13	-1.25198	-1.17238	8.01155e-06	-1.97309	-1.20034
123967572	chr7:123967572:A:G	1.12208e-12	-1.10938	-0.454535	1.35525e-05	-1.97649	-0.671252
123967601	chr7:123967601:T:C	1.59083e-12	-2.59283e-10	-1.21484	5.72906e-05	-2.59283e-10	-1.20617
123968398	chr7:123968398:T:C	3.29845e-13	-1.79819	-0.990046	9.51544e-06	-1.97312	-1.02827
123968781	chr7:123968781:G:T	1.75e-12	-2.59283e-10	-1.11949	6.54033e-05	-2.59283e-10	-1.07374
123968917	chr7:123968917:C:T	1.37448e-10	3.24414	-2.60556e-10	3.21748e-05	-1.78313	-2.60556e-10
123969020	chr7:123969020:T:A	6.39544e-13	-1.0278	-1.0983	8.42254e-06	-1.97068	-1.15272
123969096	chr7:123969096:G:T	1.99036e-12	-2.59283e-10	-0.990785	7.62904e-05	-2.59283e-10	-0.919763
123969130	chr7:123969130:G:A	1.73592e-12	-2.59283e-10	-1.12756	6.47617e-05	-2.59283e-10	-1.0836
123969280	chr7:123969280:A:C	2.61465e-13	-1.88736	-1.13319	8.70396e-06	-1.96729	-1.12324
123969352	chr7:123969352:A:G	1.65846e-12	-2.59283e-10	-1.17321	5.94043e-05	-2.59283e-10	-1.16994
123969691	chr7:123969691:A:C	1.60359e-12	-2.59283e-10	-1.20685	5.66859e-05	-2.59283e-10	-1.21678
123969916	chr7:123969916:G:A	4.21903e-11	-2.59283e-10	2.06309	0.00185695	-2.59283e-10	2.27238
123969996	chr7:123969996:A:G	3.51542e-13	-1.6818	-1.04272	9.21993e-06	-1.92854	-1.1044
123970023	chr7:123970023:A:G	3.54664e-13	-1.86101	-0.854675	1.06502e-05	-1.97734	-0.91139
123970294	chr7:123970294:C:T	4.54895e-13	-1.84718	-0.619604	1.52038e-05	-1.9482	-0.584568
123970334	chr7:123970334:T:C	2.57693e-13	-1.82897	-1.20612	1.06952e-05	-1.67247	-1.21205
123970610	chr7:123970610:T:TAA	1.63448e-12	-2.59283e-10	-1.18778	5.75292e-05	-2.59283e-10	-1.20202
123970841	chr7:123970841:C:T	4.55385e-13	-1.97153	-0.494178	1.67508e-05	-1.92448	-0.51138
123970970	chr7:123970970:A:G	1.59811e-12	-2.59283e-10	-1.21028	5.68749e-05	-2.59283e-10	-1.21346
123971012	chr7:123971012:G:GA	2.49989e-13	-1.84858	-1.21686	9.76464e-06	-1.75964	-1.21591
123971033	chr7:123971033:A:C	1.59736e-12	-2.59283e-10	-1.21074	5.66957e-05	-2.59283e-10	-1.21661
123971376	chr7:123971376:T:A	3.21975e-13	-1.97477	-0.837614	1.10448e-05	-1.95757	-0.894781
123971445	chr7:123971445:T:C	2.57734e-13	-1.82368	-1.21125	1.02359e-05	-1.7239	-1.20451
123971795	chr7:123971795:G:C	4.48544e-13	-1.84561	-0.635242	1.49513e-05	-1.94919	-0.600319
123971960	chr7:123971960:G:A	3.08181e-12	-2.59283e-10	-0.553584	0.000110136	-2.59283e-10	-0.552596
123972033	chr7:123972033:T:A	2.57466e-12	-2.59283e-10	-0.733381	9.2516e-05	-2.59283e-10	-0.726929
123972271	chr7:123972271:A:G	4.48452e-13	-1.85478	-0.62627	1.51652e-05	-1.94469	-0.590617
123972646	chr7:123972646:C:T	2.61178e-13	-1.80663	-1.21502	1.04001e-05	-1.70192	-1.21057
123972756	chr7:123972756:C:T	3.21187e-12	-2.59283e-10	-0.512248	0.00011626	-2.59283e-10	-0.498482
123973264	chr7:123973264:A:G	2.86182e-13	-1.78568	-1.14455	1.00268e-05	-1.84569	-1.10337
123973445	chr7:123973445:G:A	3.32534e-12	-2.59283e-10	-0.477529	0.000120235	-2.59283e-10	-0.464863
123973593	chr7:123973593:A:G	1.62276e-12	-2.59283e-10	-1.19497	5.83929e-05	-2.59283e-10	-1.18712
123973709	chr7:123973709:G:T	5.41682e-13	-1.88309	-0.409082	1.97324e-05	-1.92769	-0.344364
123974019	chr7:123974019:G:C	4.54513e-13	-1.86415	-0.603484	1.55878e-05	-1.94013	-0.567688
123974753	chr7:123974753:T:C	4.59402e-13	-1.83793	-0.619	1.51349e-05	-1.95307	-0.584235
123974884	chr7:123974884:C:T	2.85085e-13	-1.75556	-1.17851	9.86983e-06	-1.81965	-1.14518
123975905	chr7:123975905:T:C	2.51365e-13	-1.8562	-1.20374	9.78482e-06	-1.76406	-1.20941
123976376	chr7:123976376:G:T	1.59333e-12	-2.59283e-10	-1.21327	5.7144e-05	-2.59283e-10	-1.20874
123976398	chr7:123976398:C:T	1.683e-12	-2.59283e-10	-1.15852	6.1817e-05	-2.59283e-10	-1.13013
123976712	chr7:123976712:A:C	8.22284e-13	-1.87477	-2.60556e-10	2.93558e-05	-1.87482	-2.60556e-10
123976980	chr7:123976980:C:T	2.19847e-12	-0.891339	-2.60556e-10	7.57752e-05	-0.926539	-2.60556e-10
123977439	chr7:123977439:A:G	1.6132e-12	-2.59283e-10	-1.20088	5.86299e-05	-2.59283e-10	-1.18307
123978146	chr7:123978146:C:A	1.76584e-12	-2.59283e-10	-1.11047	6.4699e-05	-2.59283e-10	-1.08456
123978782	chr7:123978782:ATATT:A	2.038e-12	-2.59283e-10	-0.967132	7.64927e-05	-2.59283e-10	-0.917114
123978855	chr7:123978855:G:A	2.40001e-13	-1.88929	-1.21692	9.7495e-06	-1.76145	-1.21564
123979037	chr7:123979037:G:A	2.14671e-12	-2.59283e-10	-0.915165	7.70847e-05	-2.59283e-10	-0.909406
123979158	chr7:123979158:C:G	1.62674e-12	-2.59283e-10	-1.19252	5.90906e-05	-2.59283e-10	-1.17524
123979670	chr7:123979670:C:T	2.7398e-12	-2.59283e-10	-0.671216	0.000100126	-2.59283e-10	-0.647876
123979701	chr7:123979701:G:A	3.01665e-13	-1.68718	-1.19036	9.0641e-06	-1.88863	-1.16136
123980538	chr7:123980538:T:C	3.703e-12	-2.59283e-10	-0.369957	0.000128057	-2.59283e-10	-0.401837
123980552	chr7:123980552:A:C	2.36518e-12	-2.59283e-10	-0.818247	8.96073e-05	-2.59283e-10	-0.758873
123980683	chr7:123980683:T:G	2.74738e-13	-1.77193	-1.1991	8.12901e-06	-1.96257	-1.1963
123980753	chr7:123980753:C:G	2.90266e-12	-2.59283e-10	-0.613474	0.000106993	-2.59283e-10	-0.581549
123980900	chr7:123980900:C:T	1.59885e-12	-2.59283e-10	-1.20981	5.72882e-05	-2.59283e-10	-1.20622
123981281	chr7:123981281:T:C	2.26849e-12	-2.59283e-10	-0.859984	8.80316e-05	-2.59283e-10	-0.776614
123981316	chr7:123981316:A:T	1.96052e-12	-2.59283e-10	-1.00589	7.38927e-05	-2.59283e-10	-0.951697
123981544	chr7:123981544:C:T	1.59207e-12	-2.59283e-10	-1.21407	5.66787e-05	-2.59283e-10	-1.21691
123981954	chr7:123981954:A:G	2.99337e-12	-1.35413	0.771433	4.0608e-05	-1.96709	0.416747
123981982	chr7:123981982:G:A	2.18157e-12	-2.59283e-10	-0.899053	8.42773e-05	-2.59283e-10	-0.820198
123982010	chr7:123982010:C:T	4.24861e-12	-2.59283e-10	-0.232507	0.000146578	-2.59283e-10	-0.26675
123982318	chr7:123982318:A:T	3.02089e-13	-1.69905	-1.17708	8.98595e-06	-1.867	-1.19165
123982454	chr7:123982454:C:T	3.01297e-13	-1.73357	-1.14519	9.44406e-06	-1.84391	-1.16501
123982657	chr7:123982657:A:G	3.27102e-12	-2.59283e-10	-0.493997	0.00013123	-2.59283e-10	-0.377357
123982852	chr7:123982852:T:C	2.17358e-12	-2.59283e-10	-0.902724	8.3983e-05	-2.59283e-10	-0.823696
123983349	chr7:123983349:T:C	1.41227e-12	-0.60311	-0.730789	3.35551e-05	-1.01368	-0.727439
123984135	chr7:123984135:T:C	2.58404e-12	-2.59283e-10	-0.729746	9.38293e-05	-2.59283e-10	-0.712833
123984173	chr7:123984173:A:T	1.08847e-11	-2.59283e-10	0.708254	0.000374628	-2.59283e-10	0.671623
123984307	chr7:123984307:C:A	3.06788e-13	-1.8693	-0.991399	1.2091e-05	-1.80321	-0.958641
123984830	chr7:123984830:A:T	1.65202e-12	-2.59283e-10	-1.1771	5.91423e-05	-2.59283e-10	-1.17436
123985023	chr7:123985023:T:C	1.73438e-11	0.698359	0.475776	0.000727784	0.493478	0.842215
123985401	chr7:123985401:A:C	1.75518e-12	-2.59283e-10	-1.11653	6.49773e-05	-2.59283e-10	-1.08027
123985461	chr7:123985461:G:A	1.60023e-12	-2.59283e-10	-1.20896	5.78624e-05	-2.59283e-10	-1.19624
123985494	chr7:123985494:A:G	3.31806e-13	-1.84544	-0.936861	1.25159e-05	-1.84013	-0.887177
123985496	chr7:123985496:G:A	2.9432e-13	-1.97443	-0.927755	1.2492e-05	-1.78753	-0.941696
123985953	chr7:123985953:C:G	1.72457e-12	-2.59283e-10	-1.13412	6.12358e-05	-2.59283e-10	-1.13958
123986031	chr7:123986031:C:G	4.02153e-12	-2.59283e-10	-0.287437	0.000150785	-2.59283e-10	-0.238453
123986635	chr7:123986635:C:T	1.58882e-12	-2.59283e-10	-1.21611	5.7115e-05	-2.59283e-10	-1.20924
123986819	chr7:123986819:G:A	3.68015e-13	-1.81128	-0.86745	1.22356e-05	-1.97696	-0.773005
123986933	chr7:123986933:C:T	2.65741e-12	-2.59283e-10	-0.701749	9.6052e-05	-2.59283e-10	-0.689421
123986953	chr7:123986953:G:A	2.98492e-13	-1.82915	-1.05896	9.82205e-06	-1.97735	-0.992333
123986977	chr7:123986977:C:T	4.23681e-13	-1.90007	-0.637803	1.68995e-05	-1.73135	-0.695675
123987041	chr7:123987041:A:G	2.95084e-13	-1.81421	-1.08539	9.51628e-06	-1.97708	-1.02422
123987123	chr7:123987123:T:G	1.67794e-12	-2.59283e-10	-1.16153	6.32786e-05	-2.59283e-10	-1.10676
123987141	chr7:123987141:AG:A	1.60951e-12	-2.59283e-10	-1.20317	5.83754e-05	-2.59283e-10	-1.18742
123987972	chr7:123987972:A:G	5.65944e-13	-1.88565	-0.362709	2.26027e-05	-1.70797	-0.428272
123988617	chr7:123988617:A:C	3.84434e-13	-1.81135	-0.823732	1.28676e-05	-1.97696	-0.722635
123988727	chr7:123988727:T:C	1.73293e-12	-2.59283e-10	-1.12929	6.54662e-05	-2.59283e-10	-1.07278
123988865	chr7:123988865:C:T	1.80775e-12	-2.59283e-10	-1.08702	6.4838e-05	-2.59283e-10	-1.08242
123989545	chr7:123989545:G:C	8.01706e-13	-1.90011	-2.60556e-10	4.37368e-05	-1.47612	-2.60556e-10
123989756	chr7:123989756:C:G	2.85841e-13	-1.88944	-1.04198	1.26098e-05	-1.71906	-1.00077
123989806	chr7:123989806:A:C	3.824e-13	-1.79137	-0.849021	1.2525e-05	-1.97545	-0.751135
123989984	chr7:123989984:C:T	1.8592e-12	-1.67971	0.620756	4.06938e-05	-1.96368	0.415443
123990100	chr7:123990100:G:A	1.77401e-12	-2.59283e-10	-1.10586	6.55403e-05	-2.59283e-10	-1.07164
123990190	chr7:123990190:G:A	1.59733e-12	-2.59283e-10	-1.21077	5.83104e-05	-2.59283e-10	-1.18853
123990204	chr7:123990204:G:T	1.57666e-12	-1.68459	0.460794	3.4978e-05	-1.96471	0.265118
123991394	chr7:123991394:A:T	1.63251e-12	-2.59283e-10	-1.18898	5.82521e-05	-2.59283e-10	-1.18953
123991856	chr7:123991856:G:T	2.0538e-12	-2.59283e-10	-0.959409	7.71873e-05	-2.59283e-10	-0.908075
123992156	chr7:123992156:A:G	2.98044e-13	-1.89176	-0.997854	1.22823e-05	-1.71857	-1.02757
123992499	chr7:123992499:T:C	8.54829e-12	-2.59283e-10	0.466631	0.000302897	-2.59283e-10	0.459084
123992831	chr7:123992831:C:T	2.08913e-12	-2.59283e-10	-0.942351	8.38797e-05	-2.59283e-10	-0.824927
123993038	chr7:123993038:C:A	1.6106e-12	-2.59283e-10	-1.20249	5.67685e-05	-2.59283e-10	-1.21533
123993179	chr7:123993179:A:G	3.71326e-13	-1.80985	-0.859929	1.23534e-05	-1.97691	-0.763477
123993404	chr7:123993404:G:A	2.36792e-13	-1.9209	-1.19877	8.64703e-06	-1.93056	-1.16653
123993852	chr7:123993852:A:T	2.07023e-12	-2.59283e-10	-0.951442	7.11229e-05	-2.59283e-10	-0.989901
123994462	chr7:123994462:C:T	1.74125e-12	-2.59283e-10	-1.1245	6.47165e-05	-2.59283e-10	-1.08429
123995322	chr7:123995322:G:T	3.83216e-13	-1.8158	-0.822456	1.28938e-05	-1.97716	-0.720404
123997394	chr7:123997394:C:T	4.11432e-13	-1.78851	-0.778702	1.36069e-05	-1.97529	-0.668444
123997672	chr7:123997672:G:A	1.61911e-12	-2.59283e-10	-1.19722	5.73221e-05	-2.59283e-10	-1.20562
123998151	chr7:123998151:G:T	4.20056e-13	-1.76997	-0.776494	1.36727e-05	-1.97294	-0.665966
123998940	chr7:123998940:C:T	2.90441e-12	0.274558	-0.887428	0.0009258	2.19461	-0.618261
123999062	chr7:123999062:G:A	4.07223e-13	-1.78842	-0.78907	1.3448e-05	-1.97527	-0.68021
123999233	chr7:123999233:A:G	7.43103e-13	-1.97602	-2.60556e-10	2.66671e-05	-1.97088	-2.60556e-10
123999241	chr7:123999241:G:GA	4.16496e-13	-1.77432	-0.780662	1.36011e-05	-1.97356	-0.670598
123999253	chr7:123999253:C:T	4.20746e-13	-1.76703	-0.777793	1.36594e-05	-1.9725	-0.667382
123999739	chr7:123999739:G:A	4.41901e-13	-1.78444	-0.711328	1.21834e-05	-1.97689	-0.777344
123999958	chr7:123999958:GACT:G	1.60811e-12	-2.59283e-10	-1.20404	5.73926e-05	-2.59283e-10	-1.20439
124000187	chr7:124000187:T:C	4.13996e-13	-1.76527	-0.795729	1.33921e-05	-1.97222	-0.687429
124000248	chr7:124000248:T:C	2.20778e-12	-2.59283e-10	-0.887112	8.57368e-05	-2.59283e-10	-0.803028
124000316	chr7:124000316:G:A	3.97646e-13	-1.77812	-0.823178	1.29516e-05	-1.974	-0.719087
124000378	chr7:124000378:T:C	1.88745e-11	-2.59283e-10	1.25871	0.000765914	-2.59283e-10	1.38676
124001190	chr7:124001190:A:C	4.04069e-13	-1.79269	-0.792577	1.3394e-05	-1.97568	-0.683818
124001522	chr7:124001522:G:T	2.07189e-12	-2.59283e-10	-0.950638	8.33462e-05	-2.59283e-10	-0.831308
124001841	chr7:124001841:C:G	2.03803e-12	-2.59283e-10	-0.967118	7.66274e-05	-2.59283e-10	-0.915355
124001857	chr7:124001857:G:A	2.03746e-12	-2.59283e-10	-0.967396	7.66037e-05	-2.59283e-10	-0.915664
124002001	chr7:124002001:A:C	2.06031e-12	-2.59283e-10	-0.956244	7.75476e-05	-2.59283e-10	-0.903418
124002108	chr7:124002108:C:G	1.73792e-12	-2.59283e-10	-1.12641	6.18251e-05	-2.59283e-10	-1.13
124002178	chr7:124002178:A:G	1.82433e-12	-2.59283e-10	-1.07788	6.36486e-05	-2.59283e-10	-1.10093
124002337	chr7:124002337:T:C	5.50868e-13	-1.91912	-0.356245	2.14152e-05	-1.769	-0.421208
124002344	chr7:124002344:C:T	4.0049e-13	-1.78464	-0.809529	1.32022e-05	-1.97486	-0.69907
124002366	chr7:124002366:A:T	4.02798e-13	-1.79131	-0.797108	1.33325e-05	-1.97556	-0.688549
124002838	chr7:124002838:G:A	2.04448e-12	-2.59283e-10	-0.963958	7.71685e-05	-2.59283e-10	-0.908318
124003529	chr7:124003529:T:C	5.26745e-13	-1.91197	-0.408166	2.06538e-05	-1.75551	-0.470896
124004120	chr7:124004120:G:A	2.57341e-12	-0.733867	-2.60556e-10	7.13156e-05	-0.987195	-2.60556e-10
124004246	chr7:124004246:C:A	3.26088e-12	-2.59283e-10	-0.497101	0.000119775	-2.59283e-10	-0.468698
124004502	chr7:124004502:A:G	2.07242e-12	-2.59283e-10	-0.950381	7.80506e-05	-2.59283e-10	-0.896952
124004637	chr7:124004637:C:A	1.74493e-12	-2.59283e-10	-1.12239	6.37539e-05	-2.59283e-10	-1.09928
124004711	chr7:124004711:T:C	8.19384e-13	-1.8783	-2.60556e-10	3.84487e-05	-1.60499	-2.60556e-10
124004788	chr7:124004788:G:A	3.55719e-13	-1.77991	-0.932805	1.14654e-05	-1.97437	-0.840604
124005071	chr7:124005071:G:A	5.40097e-13	-1.90055	-0.394551	2.1323e-05	-1.736	-0.458526
124005306	chr7:124005306:G:C	1.85222e-12	-1.06271	-2.60556e-10	5.11006e-05	-1.32051	-2.60556e-10
124005715	chr7:124005715:G:A	1.80602e-12	-2.59283e-10	-1.08798	6.4942e-05	-2.59283e-10	-1.08082
124005895	chr7:124005895:A:G	3.41238e-13	-1.82321	-0.931069	1.51529e-05	-1.64912	-0.886994
124006452	chr7:124006452:A:C	2.96543e-12	-2.59283e-10	-0.592076	0.000113101	-2.59283e-10	-0.526033
124006856	chr7:124006856:T:C	2.01262e-12	-2.59283e-10	-0.979664	6.89671e-05	-2.59283e-10	-1.02068
124007161	chr7:124007161:C:T	2.4875e-11	2.29053	-0.755771	0.00222314	3.29908	-0.846716
124007404	chr7:124007404:G:A	5.28933e-13	-1.17349	-1.14251	8.29485e-06	-1.9751	-1.16358
124007487	chr7:124007487:T:C	2.05356e-12	-2.59283e-10	-0.959524	7.00712e-05	-2.59283e-10	-1.0048
124008200	chr7:124008200:T:C	3.12809e-13	-1.97493	-0.866331	1.5182e-05	-1.73854	-0.795659
124008716	chr7:124008716:C:T	2.73715e-12	-2.59283e-10	-0.672184	9.11823e-05	-2.59283e-10	-0.741449
124008953	chr7:124008953:G:A	1.61839e-12	-2.59283e-10	-1.19767	5.90049e-05	-2.59283e-10	-1.17669
124008981	chr7:124008981:A:G	2.86308e-12	-2.59283e-10	-0.627201	9.43245e-05	-2.59283e-10	-0.70757
124009068	chr7:124009068:C:T	6.40772e-12	-2.59283e-10	0.178403	0.000257707	-2.59283e-10	0.297512
124009215	chr7:124009215:T:C	1.62318e-12	-2.59283e-10	-1.19471	5.9248e-05	-2.59283e-10	-1.17258
124009339	chr7:124009339:G:A	2.4704e-12	-2.59283e-10	-0.774719	0.000102709	-2.59283e-10	-0.622406
124009447	chr7:124009447:G:A	1.01688e-12	-1.66236	-2.60556e-10	3.20966e-05	-1.78556	-2.60556e-10
124009754	chr7:124009754:C:T	2.71753e-12	-2.59283e-10	-0.679376	0.000109106	-2.59283e-10	-0.561988
124010123	chr7:124010123:C:T	1.16608e-12	-1.18817	-0.337282	5.72977e-05	-1.03011	-0.175943
124010298	chr7:124010298:T:C	6.64477e-13	-1.97134	-0.11652	3.64183e-05	-1.79686	0.137618
124010408	chr7:124010408:G:T	2.70964e-12	-2.59283e-10	-0.682283	9.02778e-05	-2.59283e-10	-0.751418
124010529	chr7:124010529:T:G	1.61739e-12	-2.59283e-10	-1.19829	5.69343e-05	-2.59283e-10	-1.21241
124011023	chr7:124011023:G:A	6.41014e-13	-1.92975	-0.194054	3.54122e-05	-1.94959	0.262336
124011751	chr7:124011751:T:G	3.11914e-13	-1.87838	-0.965745	1.16935e-05	-1.88108	-0.914204
124012033	chr7:124012033:G:A	5.03934e-13	-1.86999	-0.494418	2.01475e-05	-1.87461	-0.376617
124012755	chr7:124012755:C:T	2.66788e-12	-2.59283e-10	-0.697815	8.89575e-05	-2.59283e-10	-0.766151
124012992	chr7:124012992:T:A	2.96425e-12	-2.59283e-10	-0.592476	9.80607e-05	-2.59283e-10	-0.668723
124013004	chr7:124013004:T:C	2.89286e-12	-2.59283e-10	-0.616855	9.53153e-05	-2.59283e-10	-0.69712
124013373	chr7:124013373:A:T	3.08578e-12	-2.59283e-10	-0.552294	0.000101821	-2.59283e-10	-0.631095
124014077	chr7:124014077:T:A	5.86129e-12	-2.59283e-10	0.089269	0.000234993	-2.59283e-10	0.205246
124014177	chr7:124014177:G:A	2.52575e-12	-2.59283e-10	-0.752563	8.4685e-05	-2.59283e-10	-0.815372
124014209	chr7:124014209:C:T	1.91546e-12	-2.59283e-10	-1.02914	7.95749e-05	-2.59283e-10	-0.877611
124014338	chr7:124014338:A:G	2.78806e-12	-2.59283e-10	-0.653753	9.22214e-05	-2.59283e-10	-0.730118
124014573	chr7:124014573:C:T	2.79705e-12	-2.59283e-10	-0.650534	9.30066e-05	-2.59283e-10	-0.72164
124014998	chr7:124014998:T:C	1.76533e-12	-2.59283e-10	-1.11076	7.09293e-05	-2.59283e-10	-0.992627
124015236	chr7:124015236:C:T	2.68312e-13	-1.96891	-1.02579	9.87662e-06	-1.9628	-1.00134
124015319	chr7:124015319:C:G	1.5945e-12	-2.59283e-10	-1.21254	5.76202e-05	-2.59283e-10	-1.20044
124015451	chr7:124015451:T:C	1.69984e-12	-2.59283e-10	-1.14856	6.32465e-05	-2.59283e-10	-1.10727
124015531	chr7:124015531:A:T	2.67916e-12	-2.59283e-10	-0.693596	8.93364e-05	-2.59283e-10	-0.761901
124015719	chr7:124015719:C:T	2.53191e-12	-2.59283e-10	-0.750125	8.48635e-05	-2.59283e-10	-0.813266
124015778	chr7:124015778:C:T	1.62375e-12	-2.59283e-10	-1.19436	5.85012e-05	-2.59283e-10	-1.18526
124016084	chr7:124016084:G:A	2.39367e-12	-2.59283e-10	-0.806274	8.05231e-05	-2.59283e-10	-0.865766
124016232	chr7:124016232:A:C	1.70838e-12	-2.59283e-10	-1.14355	6.43454e-05	-2.59283e-10	-1.09004
124016309	chr7:124016309:G:C	7.17374e-13	-1.83312	-0.178137	3.00653e-05	-1.95714	0.106196
124017735	chr7:124017735:G:C	2.9154e-13	-1.86572	-1.04596	1.14663e-05	-1.938	-0.876897
124018621	chr7:124018621:A:G	5.90488e-13	-1.1035	-1.1024	8.56931e-06	-1.97723	-1.12889
124019121	chr7:124019121:C:T	2.90641e-13	-1.86484	-1.04992	1.13958e-05	-1.93864	-0.882421
124019182	chr7:124019182:T:A	2.84008e-13	-1.87414	-1.06371	1.12393e-05	-1.93282	-0.902072
124020032	chr7:124020032:C:A	1.03761e-12	-1.64218	-2.60556e-10	5.73838e-05	-1.20455	-2.60556e-10
124020077	chr7:124020077:C:G	2.28628e-12	-2.59283e-10	-0.852173	7.70695e-05	-2.59283e-10	-0.909602
124020161	chr7:124020161:A:T	2.76851e-13	-1.94585	-1.01752	1.20555e-05	-1.93061	-0.834175
124020482	chr7:124020482:G:T	5.97522e-13	-1.0933	-1.10077	8.58073e-06	-1.97733	-1.12746
124020547	chr7:124020547:G:A	7.54072e-13	-1.09867	-0.862694	1.07203e-05	-1.97592	-0.906256
124021521	chr7:124021521:A:G	6.51615e-13	-1.82259	-0.28481	2.63601e-05	-1.96426	-0.0182027
124021557	chr7:124021557:T:A	6.82636e-12	-2.59283e-10	0.241692	0.000282269	-2.59283e-10	0.388549
124022001	chr7:124022001:A:T	5.70072e-13	-1.07175	-1.16934	8.13023e-06	-1.97732	-1.1814
124022267	chr7:124022267:A:G	2.75721e-13	-1.95183	-1.01564	1.19931e-05	-1.93806	-0.831922
124022406	chr7:124022406:A:G	1.80198e-12	-2.59283e-10	-1.09021	6.7974e-05	-2.59283e-10	-1.03518
124022693	chr7:124022693:C:A	4.42005e-13	-1.83224	-0.663299	1.73964e-05	-1.96097	-0.437074
124022778	chr7:124022778:C:T	5.46137e-13	-1.11492	-1.16906	8.13491e-06	-1.97698	-1.18117
124022812	chr7:124022812:G:A	4.50963e-13	-1.82851	-0.646955	1.77098e-05	-1.96222	-0.417974
124022974	chr7:124022974:A:T	5.07352e-13	-1.95777	-0.399884	2.70267e-05	-1.97098	0.0134915
124023023	chr7:124023023:T:C	4.34913e-13	-1.83832	-0.673383	1.72309e-05	-1.95874	-0.448867
124023045	chr7:124023045:A:G	4.36411e-13	-1.83243	-0.675839	1.71452e-05	-1.9608	-0.451787
124023174	chr7:124023174:T:C	4.33437e-13	-1.85217	-0.662943	1.75411e-05	-1.95306	-0.436705
124023281	chr7:124023281:C:T	2.57962e-13	-1.93692	-1.09712	1.09085e-05	-1.91957	-0.945194
124023320	chr7:124023320:A:G	2.46712e-12	-2.59283e-10	-0.776049	9.80334e-05	-2.59283e-10	-0.669002
124023334	chr7:124023334:A:G	8.48881e-13	-1.84294	-2.60556e-10	2.67508e-05	-1.96775	-2.60556e-10
124023509	chr7:124023509:C:A	1.87105e-12	-2.59283e-10	-1.0526	6.94627e-05	-2.59283e-10	-1.01352
124023876	chr7:124023876:A:G	1.72149e-12	-2.59283e-10	-1.13591	6.24442e-05	-2.59283e-10	-1.12004
124023976	chr7:124023976:T:C	2.44877e-12	-2.59283e-10	-0.783515	9.49507e-05	-2.59283e-10	-0.700952
124024340	chr7:124024340:T:C	2.32264e-12	-2.59283e-10	-0.836396	7.81955e-05	-2.59283e-10	-0.895098
124024570	chr7:124024570:A:G	1.62806e-12	-2.59283e-10	-1.19171	5.72298e-05	-2.59283e-10	-1.20724
124024643	chr7:124024643:C:T	1.66184e-12	-2.59283e-10	-1.17117	6.26171e-05	-2.59283e-10	-1.11727
124024863	chr7:124024863:G:A	7.45254e-13	-1.97313	-2.60556e-10	2.73842e-05	-1.94434	-2.60556e-10
124024954	chr7:124024954:G:A	3.82258e-13	-1.85539	-0.78537	1.52407e-05	-1.95161	-0.578737
124025150	chr7:124025150:A:G	2.27554e-12	-2.59283e-10	-0.85688	7.6736e-05	-2.59283e-10	-0.913939
124025664	chr7:124025664:A:G	3.86968e-13	-1.84963	-0.778885	1.53252e-05	-1.95402	-0.570796
124026239	chr7:124026239:T:A	2.6322e-13	-1.93363	-1.08024	1.12306e-05	-1.91573	-0.919937
124026583	chr7:124026583:A:G	2.292e-12	-2.59283e-10	-0.849674	8.78374e-05	-2.59283e-10	-0.778822
124026684	chr7:124026684:T:A	1.73925e-12	-2.59283e-10	-1.12564	6.56289e-05	-2.59283e-10	-1.07029
124027037	chr7:124027037:C:T	1.67799e-12	-2.59283e-10	-1.1615	6.31963e-05	-2.59283e-10	-1.10806
124027077	chr7:124027077:GA:G	2.93482e-13	-1.91395	-0.991087	1.09166e-05	-1.92231	-0.941707
124027189	chr7:124027189:C:T	1.7375e-12	-2.59283e-10	-1.12665	6.64857e-05	-2.59283e-10	-1.05732
124027651	chr7:124027651:AC:A	2.63247e-13	-1.94389	-1.06987	1.1263e-05	-1.92807	-0.904718
124028766	chr7:124028766:C:T	1.89895e-12	-2.59283e-10	-1.0378	7.39618e-05	-2.59283e-10	-0.950762
124028932	chr7:124028932:G:A	7.4302e-13	-1.97613	-2.60556e-10	2.67856e-05	-1.96644	-2.60556e-10
124030365	chr7:124030365:G:T	3.06418e-13	-1.90743	-0.954473	1.14178e-05	-1.91543	-0.903701
124030494	chr7:124030494:T:C	2.35677e-12	-2.59283e-10	-0.821809	7.92526e-05	-2.59283e-10	-0.88167
124030575	chr7:124030575:T:A	2.74309e-12	-2.59283e-10	-0.670016	0.000106498	-2.59283e-10	-0.586181
124030576	chr7:124030576:G:T	2.74788e-12	-2.59283e-10	-0.66827	0.000106703	-2.59283e-10	-0.584261
124031392	chr7:124031392:T:A	1.59552e-12	-2.59283e-10	-1.2119	5.76796e-05	-2.59283e-10	-1.19941
124031617	chr7:124031617:T:C	3.52477e-13	-1.92472	-0.797154	1.58045e-05	-1.9003	-0.593715
124031764	chr7:124031764:A:G	1.6603e-12	-2.59283e-10	-1.1721	6.23123e-05	-2.59283e-10	-1.12215
124032125	chr7:124032125:C:T	1.59005e-12	-2.59283e-10	-1.21534	5.73989e-05	-2.59283e-10	-1.20428
124032447	chr7:124032447:C:T	2.47721e-12	-2.59283e-10	-0.771966	9.86082e-05	-2.59283e-10	-0.663156
124032950	chr7:124032950:C:T	8.08943e-13	-0.879096	-1.01203	9.57417e-06	-1.95653	-1.03871
124033514	chr7:124033514:C:T	2.7006e-13	-1.8561	-1.13211	1.12804e-05	-1.82862	-1.00262
124033806	chr7:124033806:T:G	2.92143e-12	-2.59283e-10	-0.607027	0.000115266	-2.59283e-10	-0.50707
124033898	chr7:124033898:G:T	2.84036e-13	-1.82536	-1.11239	1.20379e-05	-1.7949	-0.971349
124033992	chr7:124033992:A:G	2.75344e-13	-1.86361	-1.10522	1.16636e-05	-1.83746	-0.960373
124034773	chr7:124034773:A:T	2.9104e-13	-1.82494	-1.08845	1.24873e-05	-1.79513	-0.934468
124035114	chr7:124035114:A:G	5.28439e-13	-1.90829	-0.408638	2.80386e-05	-1.93674	0.0160121
124035340	chr7:124035340:C:T	7.17211e-13	-0.837784	-1.1737	8.24269e-06	-1.96115	-1.18383
124035641	chr7:124035641:T:C	8.86567e-13	-0.854765	-0.944734	1.02795e-05	-1.95147	-0.972687
124036116	chr7:124036116:G:T	9.14084e-13	-0.763735	-1.0052	9.81991e-06	-1.93628	-1.03361
124036471	chr7:124036471:C:T	8.46077e-13	-0.848313	-0.997932	9.77022e-06	-1.95041	-1.02456
124036858	chr7:124036858:C:T	6.8149e-13	-0.896112	-1.16646	8.24141e-06	-1.96738	-1.17776
124036870	chr7:124036870:A:G	3.04985e-13	-1.82166	-1.04493	1.33561e-05	-1.79166	-0.870682
124037337	chr7:124037337:C:A	5.6438e-13	-1.92644	-0.324683	3.07341e-05	-1.95052	0.121577
124037445	chr7:124037445:TTTTTTCTTTTC:T	7.56984e-13	-1.95751	-2.60556e-10	3.00378e-05	-1.85185	-2.60556e-10
124037455	chr7:124037455:TC:T	2.10812e-12	-0.933302	-2.60556e-10	2.6554e-05	-1.97513	-2.60556e-10
124037513	chr7:124037513:A:G	2.84583e-13	-1.89041	-1.04542	1.05238e-05	-1.89951	-1.00116
124037753	chr7:124037753:C:T	3.05158e-13	-1.82247	-1.04356	1.33678e-05	-1.7927	-0.868756
124037817	chr7:124037817:C:G	9.20285e-13	-0.812307	-0.949865	1.02835e-05	-1.94455	-0.97922
124038064	chr7:124038064:G:C	3.29882e-12	-0.485534	-2.60556e-10	7.17015e-05	-0.981798	-2.60556e-10
124038117	chr7:124038117:A:G	3.85073e-13	-1.93491	-0.698511	1.79698e-05	-1.88966	-0.475955
124038297	chr7:124038297:A:C	3.81201e-13	-1.94493	-0.6986	1.82653e-05	-1.87335	-0.475957
124038485	chr7:124038485:C:G	8.20353e-13	-1.87712	-2.60556e-10	2.9082e-05	-1.88419	-2.60556e-10
124038757	chr7:124038757:C:T	3.94291e-13	-1.90756	-0.702211	1.68667e-05	-1.75405	-0.674921
124038996	chr7:124038996:G:A	6.87215e-13	-1.163	-0.891207	1.12333e-05	-1.97667	-0.858762
124039189	chr7:124039189:T:C	7.43545e-13	-1.75438	-0.221043	3.07915e-05	-1.97678	0.14971
124039689	chr7:124039689:T:C	1.70964e-12	-1.06991	-0.0729089	0.00161217	1.52791	0.603109
124039963	chr7:124039963:T:C	9.52029e-12	-2.59283e-10	0.574326	0.000375216	-2.59283e-10	0.673192
124040550	chr7:124040550:A:G	3.65348e-13	-1.88832	-0.797686	1.48079e-05	-1.95176	-0.607392
124040687	chr7:124040687:T:C	1.96702e-12	-2.59283e-10	-1.00258	7.90244e-05	-2.59283e-10	-0.884553
124040738	chr7:124040738:G:A	1.56075e-11	0.865043	0.203608	0.000962714	0.845197	0.770249
124040744	chr7:124040744:C:T	2.3897e-12	0.368421	-1.17636	0.000104133	0.560614	-1.16926
124041183	chr7:124041183:A:G	2.28232e-13	-1.94406	-1.21243	1.06658e-05	-1.67104	-1.21623
124041551	chr7:124041551:T:C	1.23385e-11	-2.59283e-10	0.833622	0.000488401	-2.59283e-10	0.936827
124042036	chr7:124042036:T:A	1.75187e-12	-2.59283e-10	-1.11842	6.53311e-05	-2.59283e-10	-1.07484
124042143	chr7:124042143:A:G	1.64323e-12	-2.59283e-10	-1.18244	6.03362e-05	-2.59283e-10	-1.15438
124042422	chr7:124042422:G:C	7.55916e-13	-1.95893	-2.60556e-10	3.22012e-05	-1.78231	-2.60556e-10
124042750	chr7:124042750:G:A	1.10754e-12	-0.859052	-0.71791	0.00548719	3.38571	-0.0298438
124042787	chr7:124042787:A:C	2.70022e-13	-1.77835	-1.21	1.22004e-05	-1.5508	-1.20204
124042867	chr7:124042867:C:T	1.64915e-12	-2.59283e-10	-1.17884	6.13837e-05	-2.59283e-10	-1.13717
124042921	chr7:124042921:C:CT	1.3916e-12	-0.874175	-0.474469	0.0075022	3.32931	0.339331
124043238	chr7:124043238:A:G	1.61971e-12	-2.59283e-10	-1.19685	5.91581e-05	-2.59283e-10	-1.1741
124043404	chr7:124043404:C:T	2.13175e-12	-2.59283e-10	-0.922157	8.67809e-05	-2.59283e-10	-0.790923
124043532	chr7:124043532:G:T	6.01447e-13	-1.16532	-1.02219	9.39262e-06	-1.97727	-1.03712
124043636	chr7:124043636:C:A	1.89313e-12	-2.59283e-10	-1.04087	8.24565e-05	-2.59283e-10	-0.84204
124043794	chr7:124043794:C:T	2.01371e-12	-2.59283e-10	-0.97912	7.79842e-05	-2.59283e-10	-0.897803
124044011	chr7:124044011:A:G	2.24579e-13	-1.96995	-1.20268	9.63227e-06	-1.81733	-1.17186
124044334	chr7:124044334:C:T	1.14893e-11	-2.59283e-10	0.762312	0.000454706	-2.59283e-10	0.86534
124044821	chr7:124044821:C:T	5.94963e-13	-1.10595	-1.0924	8.86493e-06	-1.97704	-1.09516
124045044	chr7:124045044:G:A	1.38544e-12	-0.861974	-0.491107	0.00763058	3.37234	0.313272
124046070	chr7:124046070:T:C	2.63893e-13	-1.8008	-1.21051	1.17882e-05	-1.58442	-1.20279
124046383	chr7:124046383:A:G	1.5911e-12	-2.59283e-10	-1.21468	5.66834e-05	-2.59283e-10	-1.21683
124046403	chr7:124046403:A:G	1.62381e-12	-2.59283e-10	-1.19433	5.91312e-05	-2.59283e-10	-1.17455
124046617	chr7:124046617:C:T	1.20873e-12	-0.959173	-0.530354	0.00579466	3.15385	0.256532
124047107	chr7:124047107:A:T	1.06129e-12	-0.925359	-0.694259	0.00489005	3.23288	0.00776656
124047146	chr7:124047146:C:A	1.04464e-12	-0.942945	-0.692485	0.00471555	3.19389	0.010421
124047312	chr7:124047312:T:A	2.69295e-13	-1.78532	-1.20573	1.2143e-05	-1.56154	-1.19602
124047445	chr7:124047445:A:ATATATGTGCCATG	7.69819e-13	-1.9407	-2.60556e-10	3.3127e-05	-1.75396	-2.60556e-10
124047833	chr7:124047833:T:C	9.10052e-13	-1.34745	-0.425899	0.000567155	0.895404	0.190919
124047956	chr7:124047956:G:A	2.09604e-12	-2.59283e-10	-0.939052	9.50417e-05	-2.59283e-10	-0.699995
124048274	chr7:124048274:T:G	6.03648e-13	-1.0899	-1.09396	8.85467e-06	-1.97666	-1.09671
124049140	chr7:124049140:T:A	1.18516e-12	-0.856014	-0.653208	0.00594514	3.36261	0.0734073
124049234	chr7:124049234:C:A	1.59459e-12	-0.82815	-0.384334	0.00937014	3.4186	0.472378
124049841	chr7:124049841:G:A	1.60311e-12	-0.849459	-0.357694	0.00927478	3.36926	0.511479
124050113	chr7:124050113:G:A	2.71438e-12	-2.59283e-10	-0.680536	0.00011275	-2.59283e-10	-0.529137
124050775	chr7:124050775:G:A	2.04971e-12	-2.59283e-10	-0.9614	7.82436e-05	-2.59283e-10	-0.894483
124051626	chr7:124051626:A:C	2.62887e-13	-1.80999	-1.20514	1.17169e-05	-1.59787	-1.19541
124052209	chr7:124052209:T:G	7.59795e-13	-1.95381	-2.60556e-10	2.83019e-05	-1.91138	-2.60556e-10
124052363	chr7:124052363:G:T	9.66066e-13	-1.22667	-0.486953	0.000666964	1.13688	0.111542
124052671	chr7:124052671:C:T	9.90314e-13	-1.24124	-0.447594	0.000685565	1.11177	0.164161
124052871	chr7:124052871:T:A	6.77369e-13	-1.1452	-0.923442	1.02148e-05	-1.97735	-0.953117
124052998	chr7:124052998:CAT:C	6.46622e-13	-0.98389	-1.1312	0.00148204	2.96006	-0.913191
124053764	chr7:124053764:T:C	1.38371e-12	-0.798402	-0.55593	0.0077844	3.48512	0.220445
124053904	chr7:124053904:A:G	2.6322e-13	-1.80035	-1.21351	1.17425e-05	-1.58362	-1.20747
124054464	chr7:124054464:CTG:C	4.19347e-13	-1.63496	-0.913195	1.3213e-05	-1.84201	-0.831107
124054720	chr7:124054720:G:A	7.05635e-13	-0.953266	-1.07449	0.0016819	3.00968	-0.836315
124054845	chr7:124054845:T:A	2.00455e-12	-2.59283e-10	-0.983683	6.64145e-05	-2.59283e-10	-1.05839
124055007	chr7:124055007:G:A	1.51948e-12	-0.884192	-0.376541	0.00838689	3.29522	0.484894
124055052	chr7:124055052:A:G	2.58268e-13	-1.82124	-1.21161	1.14118e-05	-1.61522	-1.20445
124055067	chr7:124055067:G:A	1.76964e-12	-2.59283e-10	-1.10833	7.16565e-05	-2.59283e-10	-0.982427
124055198	chr7:124055198:A:G	8.70634e-13	-1.81763	-2.60556e-10	4.29715e-05	-1.49377	-2.60556e-10
124055700	chr7:124055700:G:A	1.39391e-12	-0.802576	-0.54441	0.00786304	3.47813	0.237489
124056307	chr7:124056307:T:C	1.68565e-12	-2.59283e-10	-1.15695	6.23103e-05	-2.59283e-10	-1.12218
124057275	chr7:124057275:A:G	2.64432e-13	-1.79868	-1.21059	1.1825e-05	-1.58118	-1.20292
124057340	chr7:124057340:G:A	1.41515e-12	-0.782138	-0.549723	0.00814094	3.52069	0.229664
124057360	chr7:124057360:T:G	1.07448e-11	0.695325	-2.60556e-10	0.000264809	0.324697	-2.60556e-10
124057818	chr7:124057818:G:A	1.65809e-12	-2.59283e-10	-1.17343	6.09963e-05	-2.59283e-10	-1.1435
124058071	chr7:124058071:G:C	1.63391e-12	-0.824665	-0.363456	0.00967125	3.41932	0.50328
124058990	chr7:124058990:C:A	1.71363e-12	-0.754317	-0.38617	0.0110013	3.58047	0.470986
124059088	chr7:124059088:A:C	1.68181e-12	-2.59283e-10	-1.15923	5.90746e-05	-2.59283e-10	-1.17551
124059447	chr7:124059447:T:A	1.77256e-12	-0.73845	-0.368223	0.011657	3.61283	0.496527
124060065	chr7:124060065:TA:T	1.6206e-12	-0.79989	-0.396416	0.0098162	3.48116	0.45632
124060223	chr7:124060223:A:C	1.92942e-12	-2.59283e-10	-1.02188	8.47331e-05	-2.59283e-10	-0.814804
124060225	chr7:124060225:A:G	2.00071e-12	-2.59283e-10	-0.985597	7.61366e-05	-2.59283e-10	-0.921782
124060368	chr7:124060368:TAGAGTC:T	2.57429e-12	-2.59283e-10	-0.733526	0.000106275	-2.59283e-10	-0.588282
124060462	chr7:124060462:A:C	1.98495e-12	-2.59283e-10	-0.993504	7.45033e-05	-2.59283e-10	-0.943467
124060465	chr7:124060465:G:A	2.28584e-12	-0.412517	-0.439848	0.019193	4.21489	0.393106
124060580	chr7:124060580:C:T	1.65853e-12	-2.59283e-10	-1.17317	6.10171e-05	-2.59283e-10	-1.14316
124060793	chr7:124060793:G:T	2.06772e-12	-2.59283e-10	-0.952654	7.89458e-05	-2.59283e-10	-0.885549
124060799	chr7:124060799:G:A	1.83393e-12	-0.448009	-0.624631	0.0136644	4.15074	0.117493
124060805	chr7:124060805:T:C	2.17238e-12	-0.452007	-0.45127	0.017444	4.13581	0.376629
124060859	chr7:124060859:T:C	1.31261e-12	-0.921418	-0.485663	0.00113186	1.66864	0.10867
124061019	chr7:124061019:TTA:T	2.68951e-13	-1.78507	-1.20726	1.21244e-05	-1.56074	-1.19835
124061291	chr7:124061291:C:T	1.33585e-12	-0.914516	-0.475016	0.00116282	1.68115	0.123144
124061462	chr7:124061462:T:C	6.41617e-13	-1.2467	-0.87616	1.07224e-05	-1.97502	-0.906951
124061488	chr7:124061488:A:G	4.13002e-13	-1.61665	-0.946753	1.28708e-05	-1.83043	-0.868921
124061793	chr7:124061793:A:G	1.59276e-12	-2.59283e-10	-1.21363	5.74612e-05	-2.59283e-10	-1.2032
124062510	chr7:124062510:G:T	5.67667e-13	-1.2127	-1.03262	9.3108e-06	-1.97652	-1.04661
124062644	chr7:124062644:G:T	1.23455e-12	-0.961984	-0.506413	0.00102073	1.59313	0.0808371
124063123	chr7:124063123:TAC:T	2.01781e-12	-2.59283e-10	-0.977087	7.68711e-05	-2.59283e-10	-0.91218
124063197	chr7:124063197:G:A	1.29117e-12	-0.959591	-0.463959	0.00108709	1.59923	0.137727
124063441	chr7:124063441:C:T	3.22752e-13	-1.61941	-1.19056	9.38561e-06	-1.83014	-1.18499
124063789	chr7:124063789:A:G	1.86788e-12	-1.0543	-2.60556e-10	6.22089e-05	-1.12381	-2.60556e-10
124063936	chr7:124063936:G:A	1.25438e-12	-0.965497	-0.486962	0.00104337	1.58886	0.107036
124064107	chr7:124064107:CCT:C	4.84691e-12	-0.503597	0.402838	0.0514025	4.0352	1.55793
124064692	chr7:124064692:G:A	2.11856e-12	-0.423568	-0.504794	0.0170898	4.1945	0.297434
124064763	chr7:124064763:T:C	4.27908e-13	-1.44572	-1.08222	1.18511e-05	-1.71363	-1.06826
124065018	chr7:124065018:T:G	4.88271e-12	-2.59283e-10	-0.0934002	0.000267845	-2.59283e-10	0.336099
124065213	chr7:124065213:C:G	8.66158e-13	-1.82279	-2.60556e-10	2.87632e-05	-1.89521	-2.60556e-10
124065260	chr7:124065260:G:A	9.42611e-13	-0.577138	-1.16106	0.00311558	3.76537	-0.975512
124065307	chr7:124065307:C:T	1.61427e-12	-2.59283e-10	-1.20022	5.93536e-05	-2.59283e-10	-1.1708
124066868	chr7:124066868:T:C	3.04236e-13	-1.66106	-1.20799	8.79481e-06	-1.86337	-1.21677
124067024	chr7:124067024:A:G	2.20396e-12	-2.59283e-10	-0.888845	7.24631e-05	-2.59283e-10	-0.971233
124067031	chr7:124067031:G:T	1.42538e-12	-0.92318	-0.401481	0.00129862	1.66579	0.248951
124067038	chr7:124067038:T:C	1.20673e-12	-1.49119	-2.60556e-10	3.17253e-05	-1.79719	-2.60556e-10
124067140	chr7:124067140:AACAT:A	2.73075e-13	-1.77175	-1.20535	1.23912e-05	-1.54157	-1.19575
124067234	chr7:124067234:T:C	2.20797e-12	-2.59283e-10	-0.887025	7.2579e-05	-2.59283e-10	-0.969635
124067468	chr7:124067468:T:C	2.16913e-12	-0.432452	-0.472323	0.0176238	4.17707	0.345624
124067615	chr7:124067615:C:T	1.198e-11	0.80414	-2.60556e-10	0.000828324	1.46509	-2.60556e-10
124068042	chr7:124068042:C:T	4.68983e-13	-1.34133	-1.09496	8.69095e-06	-1.96621	-1.12582
124068195	chr7:124068195:G:T	2.47416e-13	-1.85893	-1.21686	1.08964e-05	-1.66514	-1.20074
124068467	chr7:124068467:G:A	1.61397e-12	-2.59283e-10	-1.2004	5.88128e-05	-2.59283e-10	-1.17995
124069239	chr7:124069239:A:G	1.56628e-12	-1.2304	-2.60556e-10	2.78703e-05	-1.92675	-2.60556e-10
124069740	chr7:124069740:G:A	1.61051e-12	-2.59283e-10	-1.20255	5.70098e-05	-2.59283e-10	-1.21109
124069775	chr7:124069775:T:C	2.69034e-13	-1.7855	-1.20652	1.2123e-05	-1.56187	-1.19734
124069778	chr7:124069778:A:G	2.8802e-12	-2.59283e-10	-0.621241	0.000115338	-2.59283e-10	-0.506442
124070191	chr7:124070191:A:G	3.24339e-13	-1.61559	-1.18948	9.4185e-06	-1.8278	-1.18384
124070272	chr7:124070272:A:G	1.65809e-12	-2.59283e-10	-1.17343	6.09963e-05	-2.59283e-10	-1.1435
124070805	chr7:124070805:A:G	1.58964e-12	-2.59283e-10	-1.2156	5.70219e-05	-2.59283e-10	-1.21088
124071299	chr7:124071299:TATG:T	1.86845e-12	-0.523175	-0.530815	0.0131363	3.98318	0.24564
124071609	chr7:124071609:T:C	2.29557e-13	-1.9363	-1.21441	1.11206e-05	-1.64746	-1.19805
124071633	chr7:124071633:A:G	1.75197e-12	-2.59283e-10	-1.11836	6.63473e-05	-2.59283e-10	-1.05941
124071710	chr7:124071710:A:T	1.30595e-12	-1.41217	-2.60556e-10	3.2899e-05	-1.76087	-2.60556e-10
124072508	chr7:124072508:T:C	1.76446e-12	-0.403783	-0.707473	0.0127987	4.22508	-0.0222942
124072516	chr7:124072516:A:G	1.25999e-12	-1.44799	-2.60556e-10	0.000117961	-0.483953	-2.60556e-10
124072543	chr7:124072543:C:T	3.19603e-13	-1.61889	-1.20089	9.19556e-06	-1.82971	-1.20588
124073316	chr7:124073316:T:C	1.6867e-12	-0.453248	-0.703076	0.011666	4.12564	-0.0155138
124074424	chr7:124074424:C:CT	1.58841e-12	-2.59283e-10	-1.21636	5.67551e-05	-2.59283e-10	-1.21557
124074880	chr7:124074880:G:A	1.71848e-12	-2.59283e-10	-1.13766	6.54877e-05	-2.59283e-10	-1.07245
124075027	chr7:124075027:G:A	7.42991e-13	-1.97617	-2.60556e-10	2.87016e-05	-1.89736	-2.60556e-10
124075082	chr7:124075082:T:C	6.49305e-13	-1.55361	-0.557342	0.000918695	1.57865	-0.0100114
124075229	chr7:124075229:T:C	1.41501e-12	-0.918542	-0.413422	0.00127511	1.66559	0.23089
124075777	chr7:124075777:A:G	4.64414e-13	-1.42894	-1.01713	1.57113e-05	-1.55973	-0.940197
124075800	chr7:124075800:A:G	1.27282e-12	-1.43787	-2.60556e-10	3.27719e-05	-1.76474	-2.60556e-10
124075956	chr7:124075956:A:G	3.23736e-12	-0.504341	-2.60556e-10	0.000121087	-0.457799	-2.60556e-10
124076413	chr7:124076413:G:A	2.98808e-12	-2.59283e-10	-0.584468	0.000157793	-2.59283e-10	-0.193029
124076447	chr7:124076447:C:T	5.71666e-13	-1.18648	-1.05182	8.69685e-06	-1.97702	-1.11433
124076512	chr7:124076512:G:T	3.01872e-12	-2.59283e-10	-0.574267	0.000160136	-2.59283e-10	-0.178285
124076526	chr7:124076526:G:A	6.01262e-13	-1.16405	-1.02378	8.9385e-06	-1.97733	-1.08662
124076687	chr7:124076687:C:T	9.06369e-13	-1.77741	-2.60556e-10	2.73229e-05	-1.94658	-2.60556e-10
124077786	chr7:124077786:C:T	8.05769e-13	-0.69012	-1.20494	0.00208609	3.48845	-1.09971
124077875	chr7:124077875:T:C	1.40029e-11	1.35922	-0.399057	0.00183243	1.83497	0.424121
124077920	chr7:124077920:T:C	1.61007e-12	-2.59283e-10	-1.20282	5.86398e-05	-2.59283e-10	-1.1829
124077970	chr7:124077970:C:T	1.21178e-10	3.11816	-2.60556e-10	0.0054617	3.35121	-2.60556e-10
124078003	chr7:124078003:C:T	1.974e-12	-2.59283e-10	-0.99904	6.51073e-05	-2.59283e-10	-1.07827
124078013	chr7:124078013:C:T	1.58847e-12	-2.59283e-10	-1.21633	5.67483e-05	-2.59283e-10	-1.21568
124078028	chr7:124078028:G:C	1.6074e-12	-2.59283e-10	-1.20448	5.69969e-05	-2.59283e-10	-1.21131
124079042	chr7:124079042:G:A	2.56337e-13	-1.83079	-1.20957	8.1627e-06	-1.97226	-1.18247
124079101	chr7:124079101:G:A	2.22022e-12	-2.59283e-10	-0.881494	9.05316e-05	-2.59283e-10	-0.748611
124079128	chr7:124079128:T:C	6.97617e-13	-1.45942	-0.579768	1.37781e-05	-1.90036	-0.730871
124079248	chr7:124079248:CA:C	2.87723e-13	-1.76196	-1.1629	1.24444e-05	-1.59245	-1.14059
124079253	chr7:124079253:G:T	2.88939e-13	-1.756	-1.16465	1.25107e-05	-1.58503	-1.14269
124079353	chr7:124079353:C:A	2.80522e-13	-1.76362	-1.18658	1.20072e-05	-1.59679	-1.17202
124079527	chr7:124079527:A:G	3.52592e-13	-1.6664	-1.05514	1.69239e-05	-1.41588	-1.0097
124080026	chr7:124080026:C:T	2.89159e-13	-1.72984	-1.19004	1.25566e-05	-1.55025	-1.17381
124080157	chr7:124080157:G:A	3.61706e-12	-2.59283e-10	-0.393439	0.000144084	-2.59283e-10	-0.283914
124080436	chr7:124080436:C:T	1.69929e-12	-2.59283e-10	-1.14889	6.40197e-05	-2.59283e-10	-1.09512
124080659	chr7:124080659:G:A	1.05777e-12	-1.62294	-2.60556e-10	6.6097e-05	-1.06319	-2.60556e-10
124080741	chr7:124080741:G:C	7.07514e-13	-1.44518	-0.57992	1.38534e-05	-1.89479	-0.73099
124080774	chr7:124080774:T:C	2.95933e-13	-1.73813	-1.15859	1.29273e-05	-1.57045	-1.12452
124081109	chr7:124081109:T:C	7.93713e-13	-1.4274	-0.482733	1.51956e-05	-1.88763	-0.645669
124081509	chr7:124081509:G:A	1.80358e-12	-0.655864	-0.433464	0.00396662	3.10734	-0.0759861
124081761	chr7:124081761:A:C	2.93389e-13	-1.74757	-1.15778	1.27612e-05	-1.57335	-1.13455
124082078	chr7:124082078:C:G	1.93319e-12	-2.59283e-10	-1.01993	6.66678e-05	-2.59283e-10	-1.05459
124082315	chr7:124082315:A:G	2.06236e-12	-2.59283e-10	-0.95525	7.87395e-05	-2.59283e-10	-0.888166
124082527	chr7:124082527:G:A	2.8537e-13	-1.73894	-1.19413	1.23392e-05	-1.56249	-1.17904
124082623	chr7:124082623:C:T	1.63945e-12	-2.59283e-10	-1.18474	5.94173e-05	-2.59283e-10	-1.16972
124082948	chr7:124082948:G:A	2.57413e-12	-2.59283e-10	-0.733587	0.000107223	-2.59283e-10	-0.579396
124083217	chr7:124083217:C:T	1.60379e-12	-2.59283e-10	-1.20673	5.82167e-05	-2.59283e-10	-1.19014
124083561	chr7:124083561:C:A	2.97946e-13	-1.75504	-1.1349	1.29678e-05	-1.59356	-1.09828
124083695	chr7:124083695:C:T	4.38375e-12	-2.59283e-10	-0.201194	0.000233375	-2.59283e-10	0.198337
124083855	chr7:124083855:C:T	1.94608e-12	-2.59283e-10	-1.01328	7.6485e-05	-2.59283e-10	-0.917215
124084103	chr7:124084103:G:A	2.94413e-13	-1.79912	-1.10275	1.27645e-05	-1.65086	-1.05678
124084268	chr7:124084268:C:T	3.67989e-12	-2.59283e-10	-0.376217	0.000122656	-2.59283e-10	-0.444928
124084928	chr7:124084928:G:A	3.37598e-13	-1.70492	-1.06008	1.59637e-05	-1.46928	-1.01472
124085175	chr7:124085175:C:T	1.60501e-12	-2.59283e-10	-1.20597	5.68295e-05	-2.59283e-10	-1.21425
124085392	chr7:124085392:ACT:A	7.24484e-13	-1.39721	-0.604181	1.38327e-05	-1.87522	-0.75205
124086042	chr7:124086042:G:A	3.22921e-12	-2.59283e-10	-0.506861	0.000136227	-2.59283e-10	-0.339985
124086863	chr7:124086863:G:C	2.84638e-13	-1.76197	-1.17366	1.22335e-05	-1.59397	-1.15617
124087294	chr7:124087294:T:C	1.71743e-12	-2.59283e-10	-1.13827	6.35993e-05	-2.59283e-10	-1.10171
124088850	chr7:124088850:T:C	3.1014e-13	-1.71522	-1.13461	1.37204e-05	-1.53922	-1.09621
124088981	chr7:124088981:G:A	7.50579e-13	-1.43564	-0.530367	1.45218e-05	-1.89095	-0.687712
124089336	chr7:124089336:G:A	1.55643e-12	-0.58667	-0.650035	0.0033677	3.22392	-0.356248
124089916	chr7:124089916:C:T	1.60624e-12	-2.59283e-10	-1.2052	5.80001e-05	-2.59283e-10	-1.19387
124090453	chr7:124090453:TATC:T	1.60379e-12	-2.59283e-10	-1.20673	5.82167e-05	-2.59283e-10	-1.19014
124090661	chr7:124090661:C:T	1.74627e-12	-2.59283e-10	-1.12162	6.99241e-05	-2.59283e-10	-1.0069
124091222	chr7:124091222:A:G	1.51005e-12	-0.582554	-0.684403	0.00326821	3.22975	-0.392065
124091497	chr7:124091497:T:A	2.64233e-13	-1.80539	-1.20463	8.21411e-06	-1.97581	-1.17265
124091504	chr7:124091504:G:A	3.03199e-13	-1.76484	-1.10762	1.32855e-05	-1.60522	-1.06242
124091588	chr7:124091588:A:G	2.97762e-13	-1.74487	-1.14569	1.30175e-05	-1.57948	-1.10854
124091842	chr7:124091842:A:G	3.10032e-13	-1.90189	-0.948288	1.32744e-05	-1.74503	-0.92344
124092415	chr7:124092415:G:A	2.68116e-13	-1.79469	-1.20075	8.26534e-06	-1.97668	-1.16556
124092745	chr7:124092745:CCAAA:C	2.93311e-13	-1.79204	-1.11358	1.27014e-05	-1.64263	-1.06996
124092881	chr7:124092881:C:A	8.48788e-13	-0.733481	-1.10956	0.00139669	2.9341	-0.946554
124093149	chr7:124093149:G:A	1.63805e-12	-2.59283e-10	-1.18559	5.90839e-05	-2.59283e-10	-1.17535
124093154	chr7:124093154:T:A	2.89003e-13	-1.78878	-1.13164	1.31275e-05	-1.57088	-1.10872
124094552	chr7:124094552:G:A	1.63814e-12	-2.59283e-10	-1.18554	5.90873e-05	-2.59283e-10	-1.17529
124094560	chr7:124094560:G:A	3.15679e-13	-1.86987	-0.962258	1.40939e-05	-1.71162	-0.896953
124095190	chr7:124095190:C:A	9.06907e-13	-1.22937	-0.547447	1.56814e-05	-1.79996	-0.701877
124095357	chr7:124095357:C:T	7.84069e-13	-1.92236	-2.60556e-10	2.70009e-05	-1.95844	-2.60556e-10
124095455	chr7:124095455:T:G	8.12291e-13	-1.33594	-0.551061	1.48712e-05	-1.85006	-0.704825
124095523	chr7:124095523:G:A	3.09907e-13	-1.81936	-1.03122	1.43069e-05	-1.61925	-0.974324
124095527	chr7:124095527:T:C	2.86781e-12	-2.59283e-10	-0.625552	0.000117212	-2.59283e-10	-0.49033
124095723	chr7:124095723:G:C	1.6618e-12	-2.59283e-10	-1.1712	6.03805e-05	-2.59283e-10	-1.15364
124096011	chr7:124096011:T:G	7.32403e-13	-0.844919	-1.14561	0.00109704	2.73453	-0.988463
124096402	chr7:124096402:G:A	1.58967e-12	-2.59283e-10	-1.21557	5.6722e-05	-2.59283e-10	-1.21615
124096773	chr7:124096773:A:T	1.77753e-12	-2.59283e-10	-1.10388	7.17997e-05	-2.59283e-10	-0.980431
124097265	chr7:124097265:T:C	1.93012e-12	-2.59283e-10	-1.02152	6.66451e-05	-2.59283e-10	-1.05493
124097497	chr7:124097497:T:A	1.69415e-12	-2.59283e-10	-1.15192	6.25907e-05	-2.59283e-10	-1.11769
124097499	chr7:124097499:CT:C	2.07454e-12	-2.59283e-10	-0.949363	8.32985e-05	-2.59283e-10	-0.83188
124097960	chr7:124097960:C:G	3.07298e-13	-1.64608	-1.21296	8.16338e-06	-1.9622	-1.19245
124098094	chr7:124098094:TA:T	8.78169e-13	-1.80902	-2.60556e-10	2.70133e-05	-1.95798	-2.60556e-10
124098674	chr7:124098674:T:A	1.72318e-12	-0.698487	-0.436444	0.00450281	3.09208	0.0660686
124098712	chr7:124098712:G:A	1.75612e-12	-2.59283e-10	-1.11599	6.53182e-05	-2.59283e-10	-1.07504
124098779	chr7:124098779:C:G	1.65184e-11	1.12538	-2.60556e-10	0.000725378	1.33238	-2.60556e-10
124099009	chr7:124099009:C:T	1.73318e-12	-2.59283e-10	-1.12914	6.63048e-05	-2.59283e-10	-1.06005
124099107	chr7:124099107:G:A	2.2062e-12	-2.59283e-10	-0.88783	8.45886e-05	-2.59283e-10	-0.81651
124099449	chr7:124099449:A:G	2.38922e-13	-1.90483	-1.20589	9.56495e-06	-1.80557	-1.19063
124100514	chr7:124100514:C:G	1.60025e-12	-2.59283e-10	-1.20894	5.67059e-05	-2.59283e-10	-1.21643
124100791	chr7:124100791:CA:C	2.73908e-12	-0.671477	-2.60556e-10	6.09683e-05	-1.14396	-2.60556e-10
124100855	chr7:124100855:T:C	2.41575e-13	-1.89462	-1.20506	9.72408e-06	-1.79033	-1.18937
124100955	chr7:124100955:G:A	7.97603e-13	-1.90524	-2.60556e-10	2.72888e-05	-1.94783	-2.60556e-10
124101129	chr7:124101129:G:A	3.69164e-13	-1.77415	-0.901465	1.7328e-05	-1.5725	-0.829482
124101322	chr7:124101322:A:G	2.44616e-13	-1.90423	-1.18294	9.88697e-06	-1.80455	-1.15854
124101453	chr7:124101453:C:T	2.44175e-13	-1.90666	-1.18231	9.85901e-06	-1.80827	-1.15765
124101505	chr7:124101505:G:A	1.65301e-12	-2.59283e-10	-1.1765	6.00048e-05	-2.59283e-10	-1.15989
124101646	chr7:124101646:G:T	2.40395e-13	-1.91177	-1.1928	9.61597e-06	-1.81716	-1.17373
124102100	chr7:124102100:G:A	3.5901e-12	0.0959107	-0.496829	0.00406079	2.93996	0.114858
124102376	chr7:124102376:T:C	2.41058e-13	-1.89829	-1.20353	9.69291e-06	-1.79577	-1.18714
124102836	chr7:124102836:A:G	2.45887e-13	-1.90375	-1.17823	9.95548e-06	-1.80384	-1.15235
124103011	chr7:124103011:A:G	2.41738e-13	-1.8941	-1.2049	9.73415e-06	-1.78957	-1.1891
124103133	chr7:124103133:C:T	3.18408e-13	-1.8764	-0.94712	1.41973e-05	-1.72213	-0.879129
124103145	chr7:124103145:A:C	1.73025e-12	-0.69059	-0.440245	0.00456501	3.1104	0.061463
124103261	chr7:124103261:C:T	1.68356e-12	-2.59283e-10	-1.15819	6.31347e-05	-2.59283e-10	-1.10904
124103423	chr7:124103423:G:A	2.47603e-12	-2.59283e-10	-0.772443	9.87398e-05	-2.59283e-10	-0.661822
124103683	chr7:124103683:C:T	2.13622e-12	-0.92006	-2.60556e-10	8.12755e-05	-0.856465	-2.60556e-10
124104046	chr7:124104046:G:C	2.37836e-13	-1.91529	-1.19999	9.46813e-06	-1.82282	-1.18356
124104510	chr7:124104510:T:G	2.1392e-12	-2.59283e-10	-0.918668	8.63721e-05	-2.59283e-10	-0.795645
124104768	chr7:124104768:G:A	1.64687e-12	-2.59283e-10	-1.18023	5.98935e-05	-2.59283e-10	-1.16174
124104972	chr7:124104972:C:T	1.6474e-12	-2.59283e-10	-1.1799	5.94597e-05	-2.59283e-10	-1.16901
124105410	chr7:124105410:C:CT	6.12008e-13	-1.34522	-0.824894	1.17407e-05	-1.85503	-0.936219
124105533	chr7:124105533:G:C	3.31347e-13	-1.84328	-0.94041	1.50457e-05	-1.67068	-0.872536
124105730	chr7:124105730:A:T	2.17112e-12	-0.903859	-2.60556e-10	0.00255354	2.59093	-2.60556e-10
124106654	chr7:124106654:A:T	6.23873e-13	-1.31773	-0.833179	1.18066e-05	-1.84243	-0.943223
124106733	chr7:124106733:C:G	1.59068e-12	-2.59283e-10	-1.21494	5.72346e-05	-2.59283e-10	-1.20715
124106741	chr7:124106741:C:T	1.19646e-12	-0.845229	-0.654506	0.00208287	2.74091	-0.353719
124107059	chr7:124107059:T:G	2.38801e-13	-1.90998	-1.20125	9.55101e-06	-1.81385	-1.18381
124107444	chr7:124107444:G:T	6.70474e-13	-0.910452	-1.16842	0.000913695	2.59411	-1.03092
124107479	chr7:124107479:AC:A	3.38444e-12	-2.59283e-10	-0.459911	0.0001519	-2.59283e-10	-0.231089
124107482	chr7:124107482:AGGCTGACTATATTTT:A	3.38168e-12	-2.59283e-10	-0.460728	0.000151758	-2.59283e-10	-0.232026
124107830	chr7:124107830:T:G	3.0416e-12	0.0572505	-0.623966	0.00312047	2.87153	-0.0801031
124107918	chr7:124107918:T:C	1.61169e-12	-2.59283e-10	-1.20182	5.82597e-05	-2.59283e-10	-1.1894
124108240	chr7:124108240:T:C	2.4884e-13	-1.85418	-1.21586	1.01485e-05	-1.72618	-1.21081
124108393	chr7:124108393:C:T	2.54323e-13	-1.8339	-1.21435	1.04766e-05	-1.69751	-1.20766
124108484	chr7:124108484:CATCT:C	1.86447e-12	-2.59283e-10	-1.05612	7.03909e-05	-2.59283e-10	-1.00025
124108531	chr7:124108531:TCTAA:T	8.75303e-13	-1.81228	-2.60556e-10	2.89764e-05	-1.88783	-2.60556e-10
124108565	chr7:124108565:G:A	1.68253e-12	-2.59283e-10	-1.1588	6.31327e-05	-2.59283e-10	-1.10907
124108970	chr7:124108970:C:T	2.47741e-13	-1.86009	-1.21438	1.00939e-05	-1.73469	-1.20769
124109103	chr7:124109103:T:C	2.42405e-12	-2.59283e-10	-0.793659	9.63413e-05	-2.59283e-10	-0.686413
124109454	chr7:124109454:T:G	1.75739e-12	-2.59283e-10	-1.11527	7.06116e-05	-2.59283e-10	-0.997116
124109661	chr7:124109661:G:A	1.54866e-12	-0.70903	-0.532683	0.00390027	3.07216	-0.0576656
124110764	chr7:124110764:G:A	2.12027e-12	-2.59283e-10	-0.927555	8.21386e-05	-2.59283e-10	-0.845902
124111083	chr7:124111083:G:A	1.60275e-12	-0.665488	-0.541894	0.00417708	3.15321	-0.0701516
124111419	chr7:124111419:T:C	1.66975e-12	-2.59283e-10	-1.16642	6.0894e-05	-2.59283e-10	-1.14518
124111523	chr7:124111523:CTG:C	1.67299e-12	-2.59283e-10	-1.16449	6.08655e-05	-2.59283e-10	-1.14564
124111796	chr7:124111796:A:G	3.03374e-13	-1.65933	-1.21256	7.93997e-06	-1.96574	-1.21666
124111804	chr7:124111804:C:T	2.55581e-12	-2.59283e-10	-0.740733	8.60247e-05	-2.59283e-10	-0.799675
124112310	chr7:124112310:C:G	2.59019e-12	-2.59283e-10	-0.72737	0.000103766	-2.59283e-10	-0.612174
124112332	chr7:124112332:C:T	4.58522e-12	-2.59283e-10	-0.156261	0.000153476	-2.59283e-10	-0.220768
124112490	chr7:124112490:T:C	1.29814e-11	-2.59283e-10	0.884416	0.00054938	-2.59283e-10	1.05448
124113813	chr7:124113813:G:C	4.77971e-13	-1.27685	-1.14046	0.000393284	1.70406	-0.983842
124113925	chr7:124113925:T:C	1.58795e-12	-2.59283e-10	-1.21666	5.67903e-05	-2.59283e-10	-1.21494
124114137	chr7:124114137:C:G	3.95378e-13	-1.8034	-0.803616	1.08172e-05	-1.97621	-0.896965
124114562	chr7:124114562:A:C	8.38435e-13	-1.26755	-0.587767	0.000817715	1.73663	-0.284421
124114995	chr7:124114995:C:G	1.88447e-11	-2.59283e-10	1.25713	0.000756282	-2.59283e-10	1.3741
124115148	chr7:124115148:C:T	3.51862e-13	-1.84915	-0.874469	1.02467e-05	-1.96845	-0.958908
124115849	chr7:124115849:G:GA	6.37157e-12	-2.59283e-10	0.172746	0.000210737	-2.59283e-10	0.0963015
124116025	chr7:124116025:G:T	1.92554e-12	-2.59283e-10	-1.0239	6.67114e-05	-2.59283e-10	-1.05393
124116163	chr7:124116163:AAGCTTCAGCAC:A	3.02711e-12	-2.59283e-10	-0.571493	0.000124561	-2.59283e-10	-0.429516
124116694	chr7:124116694:T:G	1.69634e-12	-2.59283e-10	-1.15062	6.43659e-05	-2.59283e-10	-1.08973
124117500	chr7:124117500:C:T	1.58785e-12	-2.59283e-10	-1.21672	5.70082e-05	-2.59283e-10	-1.21112
124117569	chr7:124117569:T:A	2.6772e-13	-1.84274	-1.15418	8.13229e-06	-1.97023	-1.18823
124117829	chr7:124117829:T:C	8.74633e-13	-0.749843	-1.06321	0.000394131	1.48617	-0.763798
124118299	chr7:124118299:T:C	1.65714e-12	-2.59283e-10	-1.17401	6.09736e-05	-2.59283e-10	-1.14387
124118332	chr7:124118332:A:G	9.09155e-13	-0.749771	-1.02457	0.000418758	1.48374	-0.700754
124118502	chr7:124118502:T:A	3.4506e-13	-1.84861	-0.894528	1.00627e-05	-1.96859	-0.976889
124118831	chr7:124118831:A:G	1.59614e-12	-2.59283e-10	-1.21151	5.68277e-05	-2.59283e-10	-1.21429
124119001	chr7:124119001:G:T	1.89571e-12	-2.59283e-10	-1.03951	7.21852e-05	-2.59283e-10	-0.975075
124119028	chr7:124119028:G:A	8.1555e-13	-1.0963	-0.786696	0.00109014	2.1679	-0.428147
124119215	chr7:124119215:C:T	1.63416e-12	-2.59283e-10	-1.18797	6.00704e-05	-2.59283e-10	-1.15879
124119257	chr7:124119257:A:G	8.92917e-13	-1.79236	-2.60556e-10	2.71754e-05	-1.952	-2.60556e-10
124119263	chr7:124119263:A:G	3.82818e-13	-1.83904	-0.800257	1.09089e-05	-1.97091	-0.893817
124120147	chr7:124120147:A:G	8.84789e-13	-0.770366	-1.03114	0.000399884	1.44805	-0.711185
124120249	chr7:124120249:C:T	1.61758e-12	-2.59283e-10	-1.19817	5.82658e-05	-2.59283e-10	-1.1893
124120400	chr7:124120400:G:A	1.72894e-12	-2.59283e-10	-1.13159	6.23793e-05	-2.59283e-10	-1.12108
124120543	chr7:124120543:TAACTA:T	4.11934e-13	-1.86802	-0.697974	1.2067e-05	-1.96218	-0.801658
124120768	chr7:124120768:G:T	1.8978e-12	-2.59283e-10	-1.03841	7.22781e-05	-2.59283e-10	-0.97379
124121008	chr7:124121008:A:G	2.90839e-13	-1.75468	-1.1594	8.01825e-06	-1.9773	-1.19529
124121351	chr7:124121351:G:A	2.91154e-13	-1.82521	-1.0878	8.5067e-06	-1.97349	-1.13996
124121970	chr7:124121970:A:T	1.80689e-12	-2.59283e-10	-1.08749	6.37674e-05	-2.59283e-10	-1.09907
124122294	chr7:124122294:A:G	2.23905e-13	-1.95883	-1.2168	8.47762e-06	-1.91423	-1.20265
124122327	chr7:124122327:A:G	5.97972e-12	-2.59283e-10	0.109274	0.000222304	-2.59283e-10	0.149737
124122670	chr7:124122670:C:G	4.87749e-13	-1.18074	-1.21632	0.000131271	0.775952	-1.153
124122710	chr7:124122710:AAG:A	1.61654e-12	-2.59283e-10	-1.19881	5.69631e-05	-2.59283e-10	-1.21191
124122711	chr7:124122711:AG:A	1.42804e-12	-1.8868	0.564001	4.05047e-05	-1.95575	0.402857
124122747	chr7:124122747:G:T	4.38615e-13	-1.29437	-1.20887	0.000117332	0.610127	-1.09943
124123364	chr7:124123364:A:C	1.79115e-12	-2.59283e-10	-1.09624	6.7023e-05	-2.59283e-10	-1.04927
124123991	chr7:124123991:T:A	5.71638e-13	-1.84945	-0.388899	1.5706e-05	-1.97389	-0.526372
124124009	chr7:124124009:A:G	2.3355e-12	-2.59283e-10	-0.830874	8.64685e-05	-2.59283e-10	-0.79453
124124198	chr7:124124198:C:A	6.92962e-12	1.47204	-1.21534	0.000427841	2.01701	-1.21257
124124695	chr7:124124695:A:G	1.62739e-12	-2.59283e-10	-1.19212	5.85678e-05	-2.59283e-10	-1.18413
124124706	chr7:124124706:T:A	1.91953e-12	-2.59283e-10	-1.02702	7.19625e-05	-2.59283e-10	-0.978165
124125036	chr7:124125036:T:C	1.27654e-12	-1.85955	0.4246	3.02855e-05	-1.97219	0.128547
124125662	chr7:124125662:G:T	8.40625e-13	-1.85271	-2.60556e-10	2.84505e-05	-1.90614	-2.60556e-10
124125745	chr7:124125745:T:G	4.94392e-13	-1.49936	-0.884166	1.3832e-05	-1.97586	-0.651463
124126106	chr7:124126106:G:A	2.30107e-12	-2.59283e-10	-0.845727	9.66566e-05	-2.59283e-10	-0.683146
124126123	chr7:124126123:T:G	4.95458e-13	-1.52049	-0.860885	1.4242e-05	-1.97681	-0.621301
124126783	chr7:124126783:T:C	2.39315e-12	-2.59283e-10	-0.806489	9.01195e-05	-2.59283e-10	-0.753173
124127031	chr7:124127031:T:G	1.58792e-12	-2.59283e-10	-1.21668	5.67676e-05	-2.59283e-10	-1.21534
124127347	chr7:124127347:C:A	1.31034e-11	1.32953	-0.435756	0.000830887	1.82809	-0.359904
124127588	chr7:124127588:A:T	5.00626e-13	-1.52097	-0.850026	1.44446e-05	-1.97686	-0.607133
124128099	chr7:124128099:T:C	4.91685e-13	-1.52205	-0.866963	1.41308e-05	-1.9769	-0.629061
124128661	chr7:124128661:G:A	1.64787e-12	-2.59283e-10	-1.17961	5.95987e-05	-2.59283e-10	-1.16668
124128837	chr7:124128837:C:T	1.58909e-12	-1.83961	0.623673	3.6195e-05	-1.97532	0.309933
124129081	chr7:124129081:C:T	5.6648e-13	-1.26663	-0.980783	1.44616e-05	-1.78425	-0.798559
124129278	chr7:124129278:A:T	5.84383e-13	-1.23845	-0.977849	1.47162e-05	-1.7706	-0.794767
124129723	chr7:124129723:G:A	4.67671e-13	-1.31643	-1.12266	1.14944e-05	-1.80786	-1.00459
124130125	chr7:124130125:T:C	1.81144e-12	-2.59283e-10	-1.08498	6.89674e-05	-2.59283e-10	-1.02068
124130355	chr7:124130355:T:C	1.78875e-12	-2.59283e-10	-1.09758	6.59842e-05	-2.59283e-10	-1.0649
124130425	chr7:124130425:C:T	2.67028e-13	-1.96928	-1.03022	1.31746e-05	-1.66962	-1.0064
124130877	chr7:124130877:C:A	6.27995e-13	-1.13387	-1.01045	1.4924e-05	-1.70622	-0.845113
124130979	chr7:124130979:T:C	5.26401e-13	-1.21987	-1.10093	1.24916e-05	-1.75622	-0.97303
124130980	chr7:124130980:A:G	5.24613e-13	-1.21983	-1.10437	1.24284e-05	-1.75628	-0.978051
124131216	chr7:124131216:C:T	5.15584e-13	-1.24915	-1.09241	1.24509e-05	-1.77178	-0.960743
124131217	chr7:124131217:C:G	5.30369e-13	-1.21037	-1.10291	1.25208e-05	-1.75097	-0.975951
124131329	chr7:124131329:A:T	5.19653e-13	-1.22838	-1.10531	1.23586e-05	-1.76047	-0.97949
124131411	chr7:124131411:A:G	5.27415e-13	-1.20998	-1.10889	1.24145e-05	-1.7507	-0.984747
124131413	chr7:124131413:T:G	9.9156e-13	-1.86523	0.177658	2.41739e-05	-1.97146	-0.0975747
124131485	chr7:124131485:T:G	5.2986e-13	-1.20837	-1.10587	1.24798e-05	-1.74988	-0.980318
124131865	chr7:124131865:C:T	5.33907e-13	-1.21817	-1.08846	1.27333e-05	-1.75497	-0.955123
124131893	chr7:124131893:T:G	5.31703e-13	-1.2205	-1.09027	1.26839e-05	-1.75623	-0.957743
124132069	chr7:124132069:C:T	5.35233e-13	-1.20526	-1.09889	1.26287e-05	-1.74825	-0.970091
124132268	chr7:124132268:C:T	5.27313e-13	-1.22531	-1.09375	1.25878e-05	-1.75887	-0.962711
124132908	chr7:124132908:G:A	1.2234e-11	1.98613	-1.16101	0.000719622	2.5004	-1.17598
124132920	chr7:124132920:T:A	1.58891e-12	-2.59283e-10	-1.21605	5.66797e-05	-2.59283e-10	-1.21689
124133445	chr7:124133445:C:T	5.40955e-13	-1.18409	-1.10942	1.25866e-05	-1.73616	-0.985517
124133508	chr7:124133508:C:T	4.87388e-13	-1.26751	-1.13028	1.16007e-05	-1.78016	-1.02308
124133759	chr7:124133759:G:A	4.8976e-13	-1.27105	-1.12189	1.17277e-05	-1.78168	-1.01067
124133765	chr7:124133765:A:G	5.35434e-13	-1.20169	-1.10209	1.25998e-05	-1.74572	-0.974912
124134198	chr7:124134198:C:T	5.4002e-13	-1.17967	-1.11558	1.24988e-05	-1.7341	-0.994585
124134341	chr7:124134341:A:G	5.28283e-13	-1.21224	-1.10498	1.24694e-05	-1.752	-0.979038
124134580	chr7:124134580:A:T	9.99946e-13	-1.67915	-2.60556e-10	3.47906e-05	-1.70496	-2.60556e-10
124134840	chr7:124134840:G:A	5.33699e-13	-1.20441	-1.10261	1.2567e-05	-1.74764	-0.975593
124134961	chr7:124134961:C:T	5.39435e-13	-1.2162	-1.08013	1.28929e-05	-1.75423	-0.943399
124135115	chr7:124135115:T:C	4.71165e-13	-1.31373	-1.11791	1.1598e-05	-1.80481	-0.998676
124135198	chr7:124135198:A:G	5.42978e-13	-1.15335	-1.13643	1.23054e-05	-1.71813	-1.02615
124135456	chr7:124135456:AT:A	5.15817e-13	-1.22955	-1.11155	1.22402e-05	-1.7608	-0.988784
124135464	chr7:124135464:AAAT:A	5.13622e-13	-1.26175	-1.08362	1.25238e-05	-1.77819	-0.948485
124135478	chr7:124135478:C:T	4.96249e-13	-1.26029	-1.11949	1.1898e-05	-1.77734	-1.00059
124135685	chr7:124135685:C:A	5.12488e-13	-1.24203	-1.10555	1.22631e-05	-1.76777	-0.97995
124135783	chr7:124135783:G:A	5.28879e-13	-1.21514	-1.10095	1.25413e-05	-1.75234	-0.972943
124136003	chr7:124136003:T:C	7.34798e-12	1.31313	-0.997803	0.000445204	1.79336	-0.949135
124136157	chr7:124136157:A:C	4.9515e-13	-1.26692	-1.11507	1.19318e-05	-1.78128	-0.993831
124136262	chr7:124136262:C:T	5.17525e-13	-1.23335	-1.10445	1.23381e-05	-1.76339	-0.978227
124136360	chr7:124136360:T:G	5.08966e-13	-1.25111	-1.10336	1.22438e-05	-1.77261	-0.976684
124136414	chr7:124136414:G:GC	5.07548e-13	-1.25144	-1.10583	1.21976e-05	-1.77282	-0.980244
124136559	chr7:124136559:C:T	4.30864e-12	-2.59283e-10	-0.218478	0.000155431	-2.59283e-10	-0.208106
124136613	chr7:124136613:A:G	5.23638e-13	-1.2268	-1.09926	1.24788e-05	-1.75956	-0.970717
124136647	chr7:124136647:A:G	5.33367e-13	-1.20035	-1.10729	1.25192e-05	-1.74495	-0.982094
124137028	chr7:124137028:C:A	1.70938e-12	-1.14297	-2.60556e-10	3.16178e-05	-1.80059	-2.60556e-10
124137072	chr7:124137072:C:T	4.83275e-13	-1.26818	-1.13809	1.14636e-05	-1.78019	-1.03495
124137097	chr7:124137097:T:C	8.89211e-13	-1.79652	-2.60556e-10	3.04989e-05	-1.83662	-2.60556e-10
124137189	chr7:124137189:A:C	5.2873e-13	-1.21911	-1.09726	1.25635e-05	-1.75564	-0.967882
124137322	chr7:124137322:C:T	4.75364e-13	-1.28627	-1.1365	1.13816e-05	-1.78978	-1.03254
124137357	chr7:124137357:C:T	5.14567e-13	-1.22533	-1.1182	1.21444e-05	-1.75892	-0.998516
124137363	chr7:124137363:C:T	5.15109e-13	-1.23958	-1.1029	1.23232e-05	-1.76669	-0.976138
124137372	chr7:124137372:A:C	5.22067e-13	-1.21672	-1.11234	1.23072e-05	-1.75433	-0.98979
124137398	chr7:124137398:G:A	5.21054e-13	-1.22479	-1.10621	1.23652e-05	-1.75859	-0.980832
124137471	chr7:124137471:G:A	5.13466e-13	-1.24526	-1.10041	1.23331e-05	-1.76963	-0.972391
124137913	chr7:124137913:T:C	5.1171e-13	-1.25094	-1.09815	1.23357e-05	-1.77271	-0.969108
124138119	chr7:124138119:T:C	5.51471e-13	-1.18476	-1.0895	1.29552e-05	-1.73622	-0.956598
124138509	chr7:124138509:G:C	5.16064e-13	-1.22054	-1.12008	1.21479e-05	-1.75591	-1.00124
124138570	chr7:124138570:G:A	5.28603e-13	-1.22492	-1.09169	1.26014e-05	-1.75868	-0.961822
124138612	chr7:124138612:C:G	5.391e-13	-1.19601	-1.10094	1.26583e-05	-1.74284	-0.973152
124138653	chr7:124138653:A:G	1.58857e-12	-2.59283e-10	-1.21627	5.70812e-05	-2.59283e-10	-1.20983
124138660	chr7:124138660:G:A	2.48517e-12	-2.59283e-10	-0.76876	9.78248e-05	-2.59283e-10	-0.671132
124139897	chr7:124139897:T:G	1.58948e-12	-2.59283e-10	-1.21569	5.67078e-05	-2.59283e-10	-1.2164
124139915	chr7:124139915:G:C	5.26285e-13	-1.21547	-1.10554	1.24405e-05	-1.75354	-0.979816
124139917	chr7:124139917:A:G	5.27233e-13	-1.21354	-1.10567	1.24514e-05	-1.75247	-0.980009
124140160	chr7:124140160:C:T	5.25884e-13	-1.2189	-1.10288	1.24676e-05	-1.75517	-0.976004
124140244	chr7:124140244:A:G	5.18554e-13	-1.22981	-1.106	1.23365e-05	-1.76121	-0.980539
124140377	chr7:124140377:GAAGCCAGC:G	1.00444e-12	-1.88887	0.214209	2.51877e-05	-1.96425	-0.0637068
124140632	chr7:124140632:T:G	5.308e-13	-1.20441	-1.10806	1.24738e-05	-1.74744	-0.983241
124140963	chr7:124140963:A:T	9.96607e-13	-1.18128	-0.501218	1.42657e-05	-1.97516	-0.621289
124141033	chr7:124141033:T:G	5.55841e-13	-1.15291	-1.11346	1.27288e-05	-1.71914	-0.991298
124141451	chr7:124141451:T:C	5.29175e-13	-1.19268	-1.12285	1.22878e-05	-1.74006	-1.00564
124141742	chr7:124141742:T:C	2.28648e-12	-2.59283e-10	-0.852085	9.62405e-05	-2.59283e-10	-0.68746
124142028	chr7:124142028:A:G	5.21922e-13	-1.22441	-1.10493	1.2396e-05	-1.75801	-0.978927
124142313	chr7:124142313:C:G	4.98817e-13	-1.27312	-1.1015	1.21779e-05	-1.78068	-0.974009
124142314	chr7:124142314:G:A	8.05682e-13	-1.83224	-0.0629257	3.10515e-05	-1.63451	-0.184148
124142320	chr7:124142320:A:G	1.04862e-12	-1.11897	-0.51265	1.41799e-05	-1.97075	-0.63173
124142643	chr7:124142643:G:C	1.64641e-12	-2.59283e-10	-1.1805	6.11203e-05	-2.59283e-10	-1.14147
124142660	chr7:124142660:G:A	4.83101e-13	-1.28227	-1.12436	1.17162e-05	-1.78359	-1.00974
124142673	chr7:124142673:T:C	4.32563e-13	-1.34771	-1.16942	1.04909e-05	-1.81687	-1.08693
124142899	chr7:124142899:G:A	4.68621e-13	-1.27782	-1.15924	1.12571e-05	-1.7709	-1.06242
124142970	chr7:124142970:C:G	8.56403e-13	-1.83411	-2.60556e-10	3.92617e-05	-1.58406	-2.60556e-10
124143114	chr7:124143114:T:G	5.13054e-13	-1.22066	-1.12581	1.20712e-05	-1.75317	-1.01032
124143168	chr7:124143168:TCTTTAAG:T	5.34832e-13	-1.1942	-1.1107	1.25115e-05	-1.73833	-0.989332
124143368	chr7:124143368:A:G	1.81888e-12	-2.59283e-10	-1.08088	6.64446e-05	-2.59283e-10	-1.05794
124143798	chr7:124143798:C:G	1.58783e-12	-2.59283e-10	-1.21673	5.69964e-05	-2.59283e-10	-1.21132
124144053	chr7:124144053:G:C	6.06308e-13	-1.07272	-1.10674	1.35081e-05	-1.66861	-0.982409
124144055	chr7:124144055:T:C	1.5919e-12	-1.21417	-2.60556e-10	6.52783e-05	-1.07565	-2.60556e-10
124144196	chr7:124144196:A:G	7.06631e-13	-1.41943	-0.606922	1.79038e-05	-1.93774	-0.431562
124144220	chr7:124144220:A:G	5.31564e-13	-1.15147	-1.15956	1.18555e-05	-1.71243	-1.06909
124144308	chr7:124144308:T:C	9.68087e-13	-1.71153	-2.60556e-10	5.8089e-05	-1.19233	-2.60556e-10
124144667	chr7:124144667:C:A	5.83784e-13	-1.11383	-1.10349	1.32528e-05	-1.69242	-0.977685
124144891	chr7:124144891:C:A	6.11661e-13	-1.06253	-1.10815	1.35616e-05	-1.66262	-0.984445
124145124	chr7:124145124:T:G	9.56003e-12	1.74197	-1.16348	0.000293773	1.61319	-1.18469
124145235	chr7:124145235:T:C	1.29467e-12	-1.03123	-0.389608	1.60217e-05	-1.96131	-0.519052
124145335	chr7:124145335:C:T	5.78042e-13	-1.11891	-1.1083	1.31226e-05	-1.69533	-0.984645
124145471	chr7:124145471:A:G	6.07479e-13	-1.08673	-1.09081	1.37094e-05	-1.67678	-0.959452
124145512	chr7:124145512:G:A	6.00029e-13	-1.0851	-1.10478	1.34486e-05	-1.6759	-0.979537
124145678	chr7:124145678:G:T	1.58894e-12	-2.59283e-10	-1.21603	5.70606e-05	-2.59283e-10	-1.2102
124145890	chr7:124145890:A:G	5.97233e-13	-1.08489	-1.10966	1.33538e-05	-1.67583	-0.986676
124146030	chr7:124146030:A:G	6.06102e-13	-1.08056	-1.09925	1.35997e-05	-1.67278	-0.971479
124146321	chr7:124146321:A:G	6.01785e-13	-1.08097	-1.10598	1.34622e-05	-1.67313	-0.981287
124146327	chr7:124146327:G:A	5.91388e-13	-1.09868	-1.1057	1.33296e-05	-1.68345	-0.980869
124146396	chr7:124146396:C:T	5.77647e-13	-1.12279	-1.10511	1.31547e-05	-1.69749	-0.980043
124146420	chr7:124146420:A:T	5.85336e-13	-1.1099	-1.10477	1.32594e-05	-1.69006	-0.979541
124146477	chr7:124146477:C:G	5.77546e-13	-1.11929	-1.10878	1.31119e-05	-1.69539	-0.985398
124146482	chr7:124146482:A:G	5.81004e-13	-1.11834	-1.10375	1.32153e-05	-1.6949	-0.978028
124146688	chr7:124146688:A:G	5.83271e-13	-1.08443	-1.13377	1.28855e-05	-1.67494	-1.02327
124146847	chr7:124146847:A:G	5.80038e-13	-1.08679	-1.13697	1.28032e-05	-1.67637	-1.02824
124146870	chr7:124146870:G:A	3.0131e-13	-1.92277	-0.955947	9.78421e-06	-1.93425	-1.03929
124147083	chr7:124147083:C:T	5.73194e-13	-1.09278	-1.14285	1.26419e-05	-1.68004	-1.03725
124147137	chr7:124147137:A:G	3.01915e-13	-1.80275	-1.07396	4.30884e-05	-0.539768	-0.951288
124147158	chr7:124147158:C:T	5.55108e-13	-1.12852	-1.13917	1.24599e-05	-1.70027	-1.03153
124147322	chr7:124147322:G:C	5.62255e-13	-1.11565	-1.13925	1.25448e-05	-1.69334	-1.03166
124147529	chr7:124147529:A:G	5.83271e-13	-1.07664	-1.14157	1.27861e-05	-1.67075	-1.0352
124147619	chr7:124147619:T:C	9.9388e-12	1.79407	-1.17672	0.00030694	1.66713	-1.19479
124147781	chr7:124147781:T:C	1.15074e-12	-1.29556	-0.243134	2.90314e-05	-1.90059	0.0146607
124147803	chr7:124147803:C:T	5.86617e-13	-1.09974	-1.11274	1.31795e-05	-1.68391	-0.991737
124147971	chr7:124147971:G:T	1.77758e-12	-1.10385	-2.60556e-10	7.24366e-05	-0.971599	-2.60556e-10
124148483	chr7:124148483:T:C	1.86104e-12	-2.59283e-10	-1.05797	7.23821e-05	-2.59283e-10	-0.972352
124148901	chr7:124148901:T:C	5.11841e-13	-1.16166	-1.18718	1.12449e-05	-1.71793	-1.11647
124149018	chr7:124149018:C:A	2.17065e-12	-0.904075	-2.60556e-10	8.14038e-05	-0.854888	-2.60556e-10
124149052	chr7:124149052:T:A	4.87785e-13	-1.2106	-1.18638	1.09557e-05	-1.74546	-1.11499
124149676	chr7:124149676:T:C	5.92865e-13	-1.06405	-1.13784	1.29815e-05	-1.66131	-1.02948
124149921	chr7:124149921:T:C	2.75207e-13	-1.87567	-1.09367	3.30342e-05	-0.77745	-0.979316
124150024	chr7:124150024:G:A	5.79909e-13	-1.0812	-1.14279	1.2769e-05	-1.67038	-1.0369
124150235	chr7:124150235:C:G	5.89234e-12	1.30096	-1.20641	0.000183211	1.1708	-1.21447
124150260	chr7:124150260:C:T	2.36152e-12	-2.59283e-10	-0.819793	8.85505e-05	-2.59283e-10	-0.770738
124150283	chr7:124150283:C:T	5.03975e-13	-1.22901	-1.13532	1.18518e-05	-1.75641	-1.02542
124150347	chr7:124150347:C:T	5.14473e-13	-1.20853	-1.13518	1.19837e-05	-1.74563	-1.02513
124150806	chr7:124150806:G:A	4.25081e-13	-1.39531	-1.13927	1.07975e-05	-1.84242	-1.03258
124150882	chr7:124150882:T:C	4.83297e-13	-1.21972	-1.1865	1.09029e-05	-1.75023	-1.11505
124151279	chr7:124151279:C:T	4.75884e-13	-1.23366	-1.18802	1.07897e-05	-1.75785	-1.11787
124151357	chr7:124151357:T:G	4.70433e-13	-1.2489	-1.18431	1.07751e-05	-1.766	-1.11107
124151371	chr7:124151371:T:C	4.6699e-13	-1.25599	-1.18456	1.07318e-05	-1.76958	-1.11152
124151672	chr7:124151672:C:T	6.71809e-12	1.43297	-1.20727	0.000209806	1.30673	-1.21486
124151712	chr7:124151712:T:C	2.78318e-13	-1.97285	-0.98524	1.34321e-05	-1.69997	-0.956696
124151824	chr7:124151824:A:G	4.73309e-13	-1.24508	-1.18203	1.08395e-05	-1.76411	-1.107
124151832	chr7:124151832:C:T	2.37392e-12	-2.59283e-10	-0.814558	7.69655e-05	-2.59283e-10	-0.910953
124151834	chr7:124151834:T:G	4.69308e-13	-1.2509	-1.18469	1.07553e-05	-1.76715	-1.11177
124151929	chr7:124151929:G:T	4.74165e-13	-1.24054	-1.18476	1.08117e-05	-1.76178	-1.11191
124152112	chr7:124152112:T:A	2.08048e-12	-2.59283e-10	-0.9465	7.91611e-05	-2.59283e-10	-0.882826
124152551	chr7:124152551:G:T	5.20323e-12	-2.59283e-10	-0.0298203	0.000220535	-2.59283e-10	0.141744
124152660	chr7:124152660:G:A	4.63133e-13	-1.27868	-1.17016	1.08504e-05	-1.7832	-1.08691
124152741	chr7:124152741:A:C	4.68325e-13	-1.26076	-1.17694	1.08357e-05	-1.77334	-1.09813
124153401	chr7:124153401:A:G	4.65043e-13	-1.26947	-1.17526	1.08118e-05	-1.77793	-1.09575
124153551	chr7:124153551:T:C	1.61012e-12	-2.59283e-10	-1.20279	5.88426e-05	-2.59283e-10	-1.17944
124153809	chr7:124153809:T:C	5.37087e-13	-1.18816	-1.11253	1.2516e-05	-1.73534	-0.991957
124153983	chr7:124153983:G:A	1.50539e-12	-0.846299	-0.423749	1.60524e-05	-1.92842	-0.55003
124154195	chr7:124154195:C:A	3.82276e-13	-1.81198	-0.828734	3.84042e-05	-0.584902	-1.02124
124154348	chr7:124154348:C:T	8.60384e-13	-1.82948	-2.60556e-10	3.84081e-05	-1.60604	-2.60556e-10
124155220	chr7:124155220:T:C	2.71236e-13	-1.83816	-1.14571	3.46417e-05	-0.651455	-1.0578
124155229	chr7:124155229:TATTTTA:T	8.42046e-13	-1.85102	-2.60556e-10	3.71298e-05	-1.63989	-2.60556e-10
124155251	chr7:124155251:A:G	1.63849e-12	-2.59283e-10	-1.18532	5.92623e-05	-2.59283e-10	-1.17234
124155342	chr7:124155342:G:A	1.11448e-12	-1.40921	-0.161498	3.11035e-05	-1.93483	0.117841
124155367	chr7:124155367:C:T	1.62651e-12	-2.59283e-10	-1.19266	5.87465e-05	-2.59283e-10	-1.18108
124155451	chr7:124155451:A:G	1.60313e-12	-2.59283e-10	-1.20714	5.68662e-05	-2.59283e-10	-1.21361
124155881	chr7:124155881:T:C	2.77266e-13	-1.97544	-0.986436	9.49989e-06	-1.84574	-1.15729
124156589	chr7:124156589:T:A	1.58847e-12	-2.59283e-10	-1.21633	5.70946e-05	-2.59283e-10	-1.2096
124156762	chr7:124156762:T:C	1.58846e-12	-2.59283e-10	-1.21634	5.70936e-05	-2.59283e-10	-1.20962
124156769	chr7:124156769:C:A	5.73809e-12	1.27934	-1.21131	0.000178518	1.14677	-1.21639
124157587	chr7:124157587:G:A	5.9881e-12	1.30978	-1.1991	0.000185014	1.1765	-1.21037
124157617	chr7:124157617:G:C	2.99641e-12	-2.59283e-10	-0.581684	0.000119231	-2.59283e-10	-0.473244
124157654	chr7:124157654:T:G	4.86075e-13	-1.22227	-1.17822	1.10287e-05	-1.75312	-1.10069
124157791	chr7:124157791:A:T	5.37011e-12	1.15904	-1.1573	0.000163611	1.0226	-1.17942
124158939	chr7:124158939:G:T	5.39873e-13	-1.16275	-1.13277	1.2308e-05	-1.7222	-1.02186
124159418	chr7:124159418:T:C	5.66753e-13	-1.11585	-1.13109	1.26691e-05	-1.69578	-1.01937
124159515	chr7:124159515:G:A	1.61752e-12	-2.59283e-10	-1.19821	5.68595e-05	-2.59283e-10	-1.21373
124160121	chr7:124160121:A:T	1.47828e-12	-0.832678	-0.455539	1.56348e-05	-1.92586	-0.578955
124160229	chr7:124160229:A:T	7.27191e-13	-1.42739	-0.570279	1.87609e-05	-1.93853	-0.384007
124160634	chr7:124160634:T:C	1.39446e-12	-1.32776	-0.0188282	3.74937e-05	-1.91055	0.280408
124160808	chr7:124160808:C:A	1.54261e-12	-0.848679	-0.396946	1.64426e-05	-1.92918	-0.52525
124160877	chr7:124160877:T:A	1.64427e-12	-2.59283e-10	-1.18181	6.02234e-05	-2.59283e-10	-1.15625
124160907	chr7:124160907:T:C	1.71226e-12	-2.59283e-10	-1.14129	6.35263e-05	-2.59283e-10	-1.10286
124161151	chr7:124161151:C:T	1.52332e-12	-0.841315	-0.416891	1.61717e-05	-1.92757	-0.543477
124161303	chr7:124161303:G:A	1.88651e-12	-2.59283e-10	-1.04437	6.32664e-05	-2.59283e-10	-1.10696
124161434	chr7:124161434:C:A	6.19779e-13	-1.80504	-0.352448	2.61956e-05	-1.5704	-0.418319
124161708	chr7:124161708:T:C	7.83864e-13	-1.19938	-0.723244	2.09952e-05	-1.79291	-0.417104
124161811	chr7:124161811:T:A	1.61532e-12	-2.59283e-10	-1.19957	5.68283e-05	-2.59283e-10	-1.21428
124161982	chr7:124161982:A:T	1.71447e-12	-2.59283e-10	-1.13999	6.2678e-05	-2.59283e-10	-1.1163
124162280	chr7:124162280:C:T	5.67852e-13	-1.11671	-1.12829	1.27196e-05	-1.69603	-1.01513
124162484	chr7:124162484:G:A	1.75605e-12	-2.59283e-10	-1.11603	6.63636e-05	-2.59283e-10	-1.05916
124162590	chr7:124162590:A:G	1.54837e-12	-0.77876	-0.463136	1.64442e-05	-1.92781	-0.526524
124162637	chr7:124162637:AG:A	8.64462e-13	-1.82475	-2.60556e-10	3.86016e-05	-1.60102	-2.60556e-10
124162667	chr7:124162667:C:A	8.495e-13	-1.84221	-2.60556e-10	3.75423e-05	-1.62884	-2.60556e-10
124162967	chr7:124162967:C:T	1.59175e-12	-2.59283e-10	-1.21427	5.70443e-05	-2.59283e-10	-1.21048
124164701	chr7:124164701:A:G	1.90452e-12	-1.03487	-2.60556e-10	2.91703e-05	-1.88116	-2.60556e-10
124164709	chr7:124164709:A:C	2.60589e-13	-1.87441	-1.1495	3.06938e-05	-0.768682	-1.06157
124164726	chr7:124164726:A:T	7.09039e-13	-0.952177	-1.07077	1.63382e-05	-1.57875	-0.882054
124165004	chr7:124165004:A:G	5.17046e-13	-1.83413	-0.504596	2.18575e-05	-1.61592	-0.553841
124165026	chr7:124165026:T:C	5.57612e-13	-1.1368	-1.12639	1.26074e-05	-1.70774	-1.01229
124165248	chr7:124165248:C:T	3.1989e-12	-2.59283e-10	-0.516294	0.000109496	-2.59283e-10	-0.558421
124165279	chr7:124165279:G:A	1.2404e-12	-1.35242	-0.111253	3.34522e-05	-1.91833	0.174134
124166783	chr7:124166783:C:T	5.43624e-13	-1.18965	-1.09895	1.27491e-05	-1.73698	-0.971866
124166847	chr7:124166847:A:G	1.20551e-11	0.810392	-2.60556e-10	0.000299274	0.447048	-2.60556e-10
124166967	chr7:124166967:G:T	6.83321e-13	-1.01378	-1.04611	1.63331e-05	-1.61608	-0.845033
124167138	chr7:124167138:C:T	1.65286e-12	-2.59283e-10	-1.17659	6.00398e-05	-2.59283e-10	-1.1593
124167340	chr7:124167340:T:C	1.27065e-12	-1.33878	-0.100798	3.39923e-05	-1.91401	0.185839
124167866	chr7:124167866:C:T	1.79606e-12	-2.59283e-10	-1.0935	6.58648e-05	-2.59283e-10	-1.06671
124168046	chr7:124168046:G:A	1.79406e-12	-2.59283e-10	-1.09462	6.57837e-05	-2.59283e-10	-1.06794
124168109	chr7:124168109:T:A	1.62468e-12	-2.59283e-10	-1.19379	5.87425e-05	-2.59283e-10	-1.18115
124168111	chr7:124168111:A:G	1.6268e-12	-2.59283e-10	-1.19249	5.88375e-05	-2.59283e-10	-1.17953
124168294	chr7:124168294:A:G	2.58813e-13	-1.97724	-1.0535	9.60397e-06	-1.80398	-1.18816
124168725	chr7:124168725:A:G	1.79399e-12	-2.59283e-10	-1.09466	6.57807e-05	-2.59283e-10	-1.06798
124168757	chr7:124168757:T:C	2.59069e-13	-1.87541	-1.15436	3.03019e-05	-0.773956	-1.06914
124168994	chr7:124168994:C:T	6.6869e-13	-0.968642	-1.11289	1.54734e-05	-1.56827	-0.946923
124169139	chr7:124169139:G:A	5.64849e-12	-2.59283e-10	0.0522885	0.000208911	-2.59283e-10	0.0875985
124169261	chr7:124169261:G:A	1.24377e-12	-1.3616	-0.0993535	3.3822e-05	-1.92054	0.187342
124169328	chr7:124169328:A:G	8.11541e-13	-1.78425	-0.103674	3.62672e-05	-1.50222	-0.161181
124170106	chr7:124170106:C:T	7.70071e-13	-1.80346	-0.13691	3.35322e-05	-1.53157	-0.210234
124170126	chr7:124170126:C:T	3.18773e-11	1.78279	-2.60556e-10	7.71014e-05	-0.909188	-2.60556e-10
124170304	chr7:124170304:G:A	1.59366e-12	-2.59283e-10	-1.21307	5.66946e-05	-2.59283e-10	-1.21663
124171206	chr7:124171206:G:A	7.49586e-13	-1.96733	-2.60556e-10	2.64988e-05	-1.97721	-2.60556e-10
124171571	chr7:124171571:G:T	1.7967e-12	-2.59283e-10	-1.09315	6.58907e-05	-2.59283e-10	-1.06631
124171738	chr7:124171738:C:T	6.63775e-13	-0.954105	-1.13481	1.50537e-05	-1.55951	-0.983179
124171915	chr7:124171915:G:A	2.38802e-13	-1.94264	-1.16858	2.29115e-05	-1.03209	-1.09058
124172754	chr7:124172754:G:A	1.79502e-12	-2.59283e-10	-1.09409	6.58224e-05	-2.59283e-10	-1.06735
124172822	chr7:124172822:T:C	6.58819e-13	-1.23838	-0.85803	1.72713e-05	-1.81291	-0.592355
124172954	chr7:124172954:CAG:C	8.36892e-13	-1.82966	-0.0274964	3.57121e-05	-1.57414	-0.104678
124173225	chr7:124173225:T:C	9.67799e-13	-1.80814	0.0963114	4.17266e-05	-1.53841	0.0152379
124173544	chr7:124173544:C:G	2.38793e-12	-0.808674	-2.60556e-10	4.73875e-05	-1.39595	-2.60556e-10
124173635	chr7:124173635:A:C	1.63518e-12	-2.59283e-10	-1.18735	6.04609e-05	-2.59283e-10	-1.15231
124174020	chr7:124174020:T:C	7.75099e-13	-1.93386	-2.60556e-10	2.6824e-05	-1.96501	-2.60556e-10
124174433	chr7:124174433:T:A	5.31777e-12	1.19334	-1.20138	0.000163535	1.05448	-1.21176
124174653	chr7:124174653:G:A	1.73021e-12	-1.13086	-2.60556e-10	3.20939e-05	-1.78565	-2.60556e-10
124174986	chr7:124174986:A:T	5.27128e-13	-1.14467	-1.17474	1.18282e-05	-1.69563	-1.08819
124175014	chr7:124175014:C:T	6.59146e-13	-0.981214	-1.1147	1.53011e-05	-1.57645	-0.949937
124175453	chr7:124175453:T:A	1.58842e-12	-2.59283e-10	-1.21636	5.68604e-05	-2.59283e-10	-1.21371
124176388	chr7:124176388:C:CT	1.71677e-12	-2.59283e-10	-1.13865	6.33901e-05	-2.59283e-10	-1.105
124176595	chr7:124176595:C:T	3.96579e-11	2.00119	-2.60556e-10	0.00193634	2.31425	-2.60556e-10
124177018	chr7:124177018:G:A	5.69791e-13	-1.07153	-1.17006	1.24637e-05	-1.65143	-1.08006
124177180	chr7:124177180:CTA:C	1.59038e-12	-2.59283e-10	-1.21513	5.70866e-05	-2.59283e-10	-1.20974
124177470	chr7:124177470:C:A	2.29972e-12	-2.59283e-10	-0.846311	9.60297e-05	-2.59283e-10	-0.689653
124177576	chr7:124177576:C:T	2.35164e-13	-1.94696	-1.17961	2.17117e-05	-1.05497	-1.12149
124178064	chr7:124178064:G:A	2.39388e-12	-2.59283e-10	-0.806186	8.17014e-05	-2.59283e-10	-0.85124
124178416	chr7:124178416:A:T	5.65712e-13	-1.06924	-1.17953	1.22687e-05	-1.65077	-1.09649
124178621	chr7:124178621:G:A	4.53552e-13	-1.73971	-0.730037	4.32796e-05	-1.04636	-0.440272
124178805	chr7:124178805:A:G	5.49648e-13	-1.09717	-1.1804	1.20453e-05	-1.66736	-1.09828
124178985	chr7:124178985:A:G	1.27002e-12	-1.35701	-0.0830556	3.44922e-05	-1.91925	0.205677
124179101	chr7:124179101:G:T	3.87843e-13	-1.90844	-0.717817	3.04868e-05	-0.890106	-0.946912
124179513	chr7:124179513:A:G	6.50145e-13	-0.97794	-1.13172	1.49134e-05	-1.57406	-0.977994
124179552	chr7:124179552:CTT:C	6.3212e-13	-1.85459	-0.28319	2.71001e-05	-1.61499	-0.339785
124179787	chr7:124179787:C:T	1.63285e-12	-2.59283e-10	-1.18878	5.71277e-05	-2.59283e-10	-1.20902
124180154	chr7:124180154:A:G	2.70819e-13	-1.84723	-1.13817	3.3512e-05	-0.68035	-1.06206
124180687	chr7:124180687:G:A	2.22618e-13	-1.96529	-1.21611	1.40253e-05	-1.40545	-1.208
124180942	chr7:124180942:T:G	8.37328e-13	-1.85664	-2.60556e-10	3.8315e-05	-1.60847	-2.60556e-10
124181349	chr7:124181349:C:T	1.6329e-12	-2.59283e-10	-1.18874	5.94604e-05	-2.59283e-10	-1.169
124181623	chr7:124181623:G:A	1.46821e-12	-0.969827	-0.325226	1.90539e-05	-1.9453	-0.361736
124181946	chr7:124181946:AT:A	2.32856e-13	-1.97371	-1.16272	8.83142e-06	-1.85917	-1.21683
124182086	chr7:124182086:C:T	1.82391e-12	-2.59283e-10	-1.07812	6.33748e-05	-2.59283e-10	-1.10524
124182252	chr7:124182252:G:A	2.33234e-13	-1.97136	-1.16346	8.73031e-06	-1.87065	-1.21686
124182333	chr7:124182333:G:A	1.61264e-12	-2.59283e-10	-1.20123	5.95239e-05	-2.59283e-10	-1.16793
124182559	chr7:124182559:C:T	8.99655e-13	-1.26737	-0.51747	2.85453e-05	-1.79253	-0.110291
124182651	chr7:124182651:G:T	2.05543e-12	-0.958614	-2.60556e-10	2.99636e-05	-1.85433	-2.60556e-10
124183401	chr7:124183401:G:A	1.60757e-12	-2.59283e-10	-1.20438	5.91941e-05	-2.59283e-10	-1.17349
124183423	chr7:124183423:C:T	8.18097e-13	-1.87987	-2.60556e-10	3.64613e-05	-1.65806	-2.60556e-10
124184807	chr7:124184807:G:T	2.19183e-12	-2.59283e-10	-0.894365	7.61132e-05	-2.59283e-10	-0.922088
124184853	chr7:124184853:T:C	1.5945e-12	-2.59283e-10	-1.21254	5.6697e-05	-2.59283e-10	-1.21659
124184983	chr7:124184983:G:C	2.31956e-13	-1.97042	-1.16989	8.69753e-06	-1.87438	-1.21689
124184998	chr7:124184998:G:T	1.81674e-12	-2.59283e-10	-1.08206	6.31609e-05	-2.59283e-10	-1.10862
124185183	chr7:124185183:T:A	7.58682e-13	-1.95527	-2.60556e-10	2.71417e-05	-1.95324	-2.60556e-10
124185295	chr7:124185295:A:G	1.6922e-12	-0.875173	-0.277899	2.03359e-05	-1.92558	-0.316345
124185351	chr7:124185351:C:T	2.92165e-12	-2.59283e-10	-0.606951	9.80856e-05	-2.59283e-10	-0.668469
124185448	chr7:124185448:G:A	1.75459e-12	-0.863193	-0.253674	2.12004e-05	-1.9242	-0.276093
124186164	chr7:124186164:A:T	2.53301e-12	-0.749691	-2.60556e-10	4.91601e-05	-1.35923	-2.60556e-10
124186489	chr7:124186489:C:T	2.88483e-12	-2.59283e-10	-0.619634	9.70975e-05	-2.59283e-10	-0.678595
124186497	chr7:124186497:G:A	9.63729e-13	-1.40256	-0.313487	2.61375e-05	-1.93274	-0.0581985
124186828	chr7:124186828:A:G	1.60366e-12	-2.59283e-10	-1.20681	5.78333e-05	-2.59283e-10	-1.19675
124186885	chr7:124186885:C:T	1.65214e-12	-1.0306	-0.146428	1.97756e-05	-1.96002	-0.309843
124186916	chr7:124186916:C:T	1.63793e-12	-2.59283e-10	-1.18567	5.94412e-05	-2.59283e-10	-1.16932
124187038	chr7:124187038:G:T	4.49938e-12	-2.59283e-10	-0.175161	0.000173209	-2.59283e-10	-0.0998088
124187039	chr7:124187039:CTGTG:C	1.59331e-12	-2.59283e-10	-1.21329	5.72941e-05	-2.59283e-10	-1.20611
124187628	chr7:124187628:C:T	1.62357e-12	-2.59283e-10	-1.19447	5.91463e-05	-2.59283e-10	-1.1743
124187815	chr7:124187815:A:G	1.59631e-12	-2.59283e-10	-1.2114	5.74671e-05	-2.59283e-10	-1.2031
124189141	chr7:124189141:G:A	1.00414e-12	-1.41674	-0.258228	2.77136e-05	-1.9367	0.00431587
124189190	chr7:124189190:C:T	2.47484e-13	-1.89069	-1.18482	2.64345e-05	-0.845631	-1.13401
124189552	chr7:124189552:C:T	4.99576e-12	-0.0705109	-2.60556e-10	0.00012723	-0.408317	-2.60556e-10
124189717	chr7:124189717:G:A	1.73569e-12	-2.59283e-10	-1.1277	6.36277e-05	-2.59283e-10	-1.10126
124190015	chr7:124190015:G:T	1.8764e-12	-2.59283e-10	-1.04975	7.28413e-05	-2.59283e-10	-0.966026
124190071	chr7:124190071:C:T	1.61318e-12	-2.59283e-10	-1.20089	5.92378e-05	-2.59283e-10	-1.17275
124190164	chr7:124190164:G:A	2.23515e-13	-1.96792	-1.20945	8.77399e-06	-1.88325	-1.19927
124190217	chr7:124190217:C:T	1.71826e-12	-2.59283e-10	-1.13779	6.33333e-05	-2.59283e-10	-1.1059
124190676	chr7:124190676:A:G	1.64024e-12	-0.876015	-0.308241	1.85952e-05	-1.93086	-0.400546
124190759	chr7:124190759:G:T	1.62174e-12	-2.59283e-10	-1.1956	5.97504e-05	-2.59283e-10	-1.16413
124190994	chr7:124190994:C:G	7.55842e-13	-1.95902	-2.60556e-10	2.67023e-05	-1.96956	-2.60556e-10
124191159	chr7:124191159:C:T	9.46785e-13	-1.39516	-0.338627	2.54539e-05	-1.93075	-0.0866863
124191331	chr7:124191331:C:T	1.56816e-12	-0.9086	-0.320597	1.82448e-05	-1.93728	-0.413145
124191866	chr7:124191866:G:A	9.39923e-13	-1.43295	-0.308104	2.60834e-05	-1.94101	-0.0519971
124192303	chr7:124192303:A:T	2.26817e-13	-1.97046	-1.19225	8.73741e-06	-1.87407	-1.21263
124192650	chr7:124192650:T:G	1.63162e-12	-2.59283e-10	-1.18953	6.03155e-05	-2.59283e-10	-1.15472
124192703	chr7:124192703:C:T	6.3056e-12	1.34559	-1.18325	0.000233605	1.35868	-1.15936
124193112	chr7:124193112:G:A	7.91678e-13	-1.9127	-2.60556e-10	3.47119e-05	-1.70723	-2.60556e-10
124193482	chr7:124193482:G:A	1.61468e-12	-2.59283e-10	-1.19996	5.85777e-05	-2.59283e-10	-1.18396
124193694	chr7:124193694:C:A	7.62977e-13	-1.94963	-2.60556e-10	2.72703e-05	-1.94851	-2.60556e-10
124193695	chr7:124193695:C:A	7.63217e-13	-1.94931	-2.60556e-10	2.72791e-05	-1.94819	-2.60556e-10
124195024	chr7:124195024:T:C	2.26558e-13	-1.96647	-1.19738	8.64435e-06	-1.88734	-1.21007
124195576	chr7:124195576:G:T	1.58776e-12	-2.59283e-10	-1.21678	5.67583e-05	-2.59283e-10	-1.21551
124196134	chr7:124196134:T:C	2.81839e-12	-2.59283e-10	-0.642934	9.47882e-05	-2.59283e-10	-0.702665
124196148	chr7:124196148:T:G	1.64689e-12	-2.59283e-10	-1.18021	6.01169e-05	-2.59283e-10	-1.15802
124196495	chr7:124196495:T:C	2.32558e-13	-1.96354	-1.17418	8.51524e-06	-1.89579	-1.21667
124196625	chr7:124196625:C:T	1.61565e-12	-2.59283e-10	-1.19936	5.84135e-05	-2.59283e-10	-1.18676
124196635	chr7:124196635:T:C	2.31192e-13	-1.95959	-1.18401	8.45473e-06	-1.90434	-1.21525
124196657	chr7:124196657:T:C	6.656e-13	-1.29097	-0.795195	1.79676e-05	-1.7878	-0.577936
124196938	chr7:124196938:A:G	2.30306e-13	-1.9557	-1.19175	8.41664e-06	-1.91126	-1.21284
124197100	chr7:124197100:T:C	2.90254e-12	-0.613513	-2.60556e-10	0.000112356	-0.532638	-2.60556e-10
124197146	chr7:124197146:G:A	7.10391e-13	-1.43	-0.591037	1.89789e-05	-1.94017	-0.370814
124197413	chr7:124197413:A:G	1.60996e-12	-2.59283e-10	-1.20289	5.90439e-05	-2.59283e-10	-1.17603
124197728	chr7:124197728:T:C	1.61629e-12	-2.59283e-10	-1.19897	5.94296e-05	-2.59283e-10	-1.16952
124198044	chr7:124198044:C:T	1.62726e-12	-2.59283e-10	-1.1922	5.88272e-05	-2.59283e-10	-1.17971
124198307	chr7:124198307:G:A	2.32734e-13	-1.965	-1.17196	8.54439e-06	-1.89223	-1.21681
124198614	chr7:124198614:G:A	6.72176e-13	-1.30957	-0.766768	1.82089e-05	-1.79528	-0.557117
124199059	chr7:124199059:T:A	1.34838e-12	-1.02888	-0.351316	1.75509e-05	-1.94457	-0.444635
124199636	chr7:124199636:A:G	1.65344e-12	-2.59283e-10	-1.17624	6.04172e-05	-2.59283e-10	-1.15304
124199763	chr7:124199763:G:A	2.95681e-13	-1.93712	-0.960458	3.03676e-05	-1.02119	-0.819747
124199843	chr7:124199843:G:A	3.51636e-12	0.510059	-0.931732	5.26755e-05	-0.454306	-0.835854
124199850	chr7:124199850:G:A	7.65368e-13	-1.3042	-0.642295	2.11356e-05	-1.79299	-0.410365
124199929	chr7:124199929:A:G	5.89645e-12	-2.59283e-10	0.095251	0.000214921	-2.59283e-10	0.115962
124199979	chr7:124199979:G:A	1.04378e-12	-0.965638	-0.670614	1.31344e-05	-1.93176	-0.74731
124200263	chr7:124200263:C:T	2.32749e-13	-1.96427	-1.17263	8.52751e-06	-1.89423	-1.21678
124200393	chr7:124200393:C:A	6.91667e-13	-1.47144	-0.576311	1.91096e-05	-1.95039	-0.353735
124200622	chr7:124200622:C:A	3.0202e-12	0.628448	-1.20223	0.000126384	0.772939	-1.18792
124200633	chr7:124200633:G:A	1.60427e-12	-2.59283e-10	-1.20643	5.77926e-05	-2.59283e-10	-1.19745
124200881	chr7:124200881:C:T	1.59402e-12	-2.59283e-10	-1.21284	5.66793e-05	-2.59283e-10	-1.2169
124201131	chr7:124201131:G:A	2.27655e-13	-1.96687	-1.19215	8.62488e-06	-1.88707	-1.21259
124201290	chr7:124201290:G:A	2.33718e-13	-1.94266	-1.19008	2.18927e-05	-1.04891	-1.11925
124201682	chr7:124201682:T:A	2.35065e-13	-1.961	-1.16599	8.46283e-06	-1.9017	-1.21692
124201683	chr7:124201683:C:G	2.35955e-13	-1.95706	-1.16615	8.3974e-06	-1.90946	-1.21692
124201887	chr7:124201887:G:T	1.6471e-12	-2.59283e-10	-1.18009	6.03004e-05	-2.59283e-10	-1.15497
124202004	chr7:124202004:A:G	1.61753e-12	-2.59283e-10	-1.1982	5.9503e-05	-2.59283e-10	-1.16828
124202435	chr7:124202435:T:C	4.33768e-13	-1.6656	-0.848742	4.1728e-05	-0.908509	-0.614629
124202830	chr7:124202830:A:G	3.36139e-13	-1.93515	-0.83418	3.63268e-05	-1.01139	-0.65037
124203182	chr7:124203182:A:G	2.9944e-12	-2.59283e-10	-0.582357	9.11751e-05	-2.59283e-10	-0.741529
124203257	chr7:124203257:A:C	7.27831e-13	-1.47394	-0.52285	2.03133e-05	-1.95087	-0.29216
124203322	chr7:124203322:C:T	2.90754e-12	-2.59283e-10	-0.611792	9.76565e-05	-2.59283e-10	-0.672854
124203511	chr7:124203511:G:A	2.28192e-13	-1.96678	-1.18988	8.61338e-06	-1.88743	-1.21357
124203854	chr7:124203854:G:T	1.73417e-12	-2.59283e-10	-1.12857	6.34277e-05	-2.59283e-10	-1.10441
124203894	chr7:124203894:C:T	2.90754e-12	-2.59283e-10	-0.611792	9.76565e-05	-2.59283e-10	-0.672854
124203988	chr7:124203988:G:A	1.76833e-12	-2.59283e-10	-1.10906	6.28337e-05	-2.59283e-10	-1.11382
124205296	chr7:124205296:A:T	1.60215e-12	-2.59283e-10	-1.20775	5.68272e-05	-2.59283e-10	-1.21429
124205448	chr7:124205448:T:A	6.85663e-13	-1.3402	-0.716265	1.55297e-05	-1.89857	-0.612992
124205730	chr7:124205730:T:C	9.55364e-13	-1.23219	-0.492577	1.39482e-05	-1.97308	-0.645881
124205909	chr7:124205909:G:A	1.5963e-12	-2.59283e-10	-1.21141	5.6728e-05	-2.59283e-10	-1.21604
124206505	chr7:124206505:TA:T	7.37962e-13	-1.4042	-0.578759	1.93642e-05	-1.93312	-0.357768
124206576	chr7:124206576:G:T	2.31195e-13	-1.9734	-1.17019	8.80695e-06	-1.8619	-1.21686
124206724	chr7:124206724:C:A	2.41968e-13	-1.93715	-1.1609	2.36811e-05	-1.02154	-1.06809
124206791	chr7:124206791:T:C	1.61842e-12	-2.59283e-10	-1.19765	5.95598e-05	-2.59283e-10	-1.16733
124207337	chr7:124207337:T:C	2.2554e-13	-1.97592	-1.19244	8.99983e-06	-1.84445	-1.21266
124207618	chr7:124207618:A:G	2.46144e-13	-1.97672	-1.10422	9.16077e-06	-1.83532	-1.20406
124207863	chr7:124207863:A:G	2.41692e-13	-1.9735	-1.12569	8.86361e-06	-1.8619	-1.21046
124207908	chr7:124207908:G:A	2.55627e-12	-2.59283e-10	-0.740553	9.63381e-05	-2.59283e-10	-0.686447
124207947	chr7:124207947:C:T	2.44614e-13	-1.92322	-1.16396	2.49848e-05	-0.963022	-1.07302
124208253	chr7:124208253:C:T	1.59422e-12	-2.59283e-10	-1.21271	5.79618e-05	-2.59283e-10	-1.19453
124208335	chr7:124208335:G:C	2.43324e-13	-1.90913	-1.18333	2.59676e-05	-0.898549	-1.09891
124208623	chr7:124208623:A:G	2.22373e-12	-2.59283e-10	-0.879915	7.43083e-05	-2.59283e-10	-0.946088
124208667	chr7:124208667:C:T	2.69297e-12	-2.59283e-10	-0.688454	9.07915e-05	-2.59283e-10	-0.745744
124209186	chr7:124209186:C:T	2.35208e-13	-1.91215	-1.21424	2.34566e-05	-0.899978	-1.19918
124209285	chr7:124209285:C:A	1.77941e-12	-2.59283e-10	-1.10282	6.51509e-05	-2.59283e-10	-1.0776
124209415	chr7:124209415:G:A	3.94663e-12	-2.59283e-10	-0.306237	0.00013114	-2.59283e-10	-0.378043
124209437	chr7:124209437:G:A	6.18604e-13	-1.49465	-0.664737	1.70623e-05	-1.95542	-0.462018
124209494	chr7:124209494:C:G	2.3809e-13	-1.9102	-1.20401	1.25079e-05	-1.52149	-1.20646
124209533	chr7:124209533:C:T	1.62725e-12	-2.59283e-10	-1.19221	6.00769e-05	-2.59283e-10	-1.15869
124210083	chr7:124210083:C:G	6.96346e-12	1.42765	-1.16607	0.000294486	1.57039	-1.13947
124210365	chr7:124210365:C:T	1.24843e-12	-0.681982	-0.775231	3.16431e-05	-0.847406	-0.952383
124210474	chr7:124210474:C:T	1.62603e-12	-2.59283e-10	-1.19296	5.99988e-05	-2.59283e-10	-1.15999
124210701	chr7:124210701:T:C	2.67884e-13	-1.82008	-1.17622	3.49488e-05	-0.613466	-1.08696
124210891	chr7:124210891:T:C	2.62912e-13	-1.82106	-1.19397	3.36408e-05	-0.618199	-1.12037
124211225	chr7:124211225:A:G	1.59661e-12	-2.59283e-10	-1.21121	5.7676e-05	-2.59283e-10	-1.19947
124211338	chr7:124211338:G:T	6.61871e-12	1.41059	-1.19979	0.000277996	1.55762	-1.18432
124211354	chr7:124211354:T:C	2.608e-12	-2.59283e-10	-0.720515	0.000110646	-2.59283e-10	-0.547977
124211403	chr7:124211403:G:A	1.63213e-12	-2.59283e-10	-1.18922	5.7448e-05	-2.59283e-10	-1.20343
124212121	chr7:124212121:T:C	2.66645e-13	-1.81364	-1.18729	3.44224e-05	-0.601612	-1.11399
124212308	chr7:124212308:A:G	1.5876e-12	-2.59283e-10	-1.21688	5.67855e-05	-2.59283e-10	-1.21503
124212646	chr7:124212646:C:T	2.6278e-13	-1.84857	-1.16696	3.12381e-05	-0.706191	-1.10648
124212651	chr7:124212651:G:A	2.7411e-13	-1.78785	-1.18547	3.71673e-05	-0.528101	-1.11078
124212673	chr7:124212673:T:C	1.58861e-12	-2.59283e-10	-1.21624	5.67104e-05	-2.59283e-10	-1.21635
124212746	chr7:124212746:G:A	3.3184e-13	-1.80125	-0.980953	4.75927e-05	-0.566689	-0.824942
124213174	chr7:124213174:A:G	2.52588e-13	-1.84023	-1.21487	3.00721e-05	-0.675558	-1.17515
124213393	chr7:124213393:AAAT:A	2.63575e-13	-1.79604	-1.21647	3.31928e-05	-0.55109	-1.20089
124213471	chr7:124213471:T:C	1.59397e-12	-2.59283e-10	-1.21287	5.7943e-05	-2.59283e-10	-1.19485
124213605	chr7:124213605:A:T	1.11271e-12	-1.26057	-0.311731	1.63034e-05	-1.97734	-0.485595
124213739	chr7:124213739:T:C	2.60108e-13	-1.80965	-1.21611	3.27324e-05	-0.584437	-1.18151
124214392	chr7:124214392:T:C	2.50575e-13	-1.90689	-1.1562	1.24985e-05	-1.51229	-1.21641
124214518	chr7:124214518:T:C	2.84365e-13	-1.71976	-1.21684	4.05541e-05	-0.359654	-1.19202
124214783	chr7:124214783:T:A	1.7141e-12	-2.59283e-10	-1.14021	6.24674e-05	-2.59283e-10	-1.11966
124215028	chr7:124215028:C:T	1.59036e-12	-2.59283e-10	-1.21514	5.66804e-05	-2.59283e-10	-1.21688
124215341	chr7:124215341:C:T	1.58835e-12	-2.59283e-10	-1.21641	5.70109e-05	-2.59283e-10	-1.21107
124215453	chr7:124215453:A:G	2.83236e-13	-1.72424	-1.21633	4.07029e-05	-0.364035	-1.18397
124215552	chr7:124215552:T:C	6.10863e-13	-1.0864	-1.08558	2.08683e-05	-1.10366	-1.11242
124215817	chr7:124215817:T:C	2.87224e-13	-1.71167	-1.21492	4.23266e-05	-0.333496	-1.1754
124216077	chr7:124216077:A:G	8.72506e-13	-1.13608	-0.679408	1.65458e-05	-1.58542	-0.862756
124216080	chr7:124216080:T:TA	2.80484e-13	-1.73417	-1.21617	3.96752e-05	-0.391379	-1.1822
124216404	chr7:124216404:T:C	9.35855e-12	1.42853	-0.871343	0.000319651	1.32027	-0.807345
124216594	chr7:124216594:G:C	2.77647e-13	-1.7437	-1.21681	3.84664e-05	-0.416349	-1.18818
124217051	chr7:124217051:T:C	2.68225e-13	-1.87743	-1.1176	1.35275e-05	-1.44101	-1.20858
124217080	chr7:124217080:C:T	2.59769e-12	-2.59283e-10	-0.724479	8.77174e-05	-2.59283e-10	-0.78019
124217126	chr7:124217126:T:C	5.68294e-12	0.746147	-0.687777	2.60009e-05	-1.32611	-0.670069
124217326	chr7:124217326:TC:T	2.84802e-13	-1.72313	-1.21193	4.11216e-05	-0.368622	-1.16915
124217397	chr7:124217397:C:T	2.51531e-13	-1.9115	-1.14779	1.232e-05	-1.52768	-1.21541
124217461	chr7:124217461:G:A	2.19921e-13	-1.97736	-1.21623	9.71646e-06	-1.76411	-1.21638
124217469	chr7:124217469:T:C	2.30473e-12	-2.59283e-10	-0.844138	7.84109e-05	-2.59283e-10	-0.892347
124217599	chr7:124217599:C:T	5.99228e-13	-1.0833	-1.10791	2.05121e-05	-1.1011	-1.13219
124217633	chr7:124217633:C:G	6.33744e-13	-0.919955	-1.21526	2.21021e-05	-0.941711	-1.21693
124218005	chr7:124218005:C:T	6.11025e-13	-1.47028	-0.701433	0.000110814	0.0436085	-0.590065
124218552	chr7:124218552:G:A	1.14869e-12	-1.40004	-0.140439	1.94066e-05	-1.97272	-0.315983
124218666	chr7:124218666:A:C	2.92105e-13	-1.74441	-1.16533	9.03577e-06	-1.97243	-1.08068
124218861	chr7:124218861:C:T	3.3148e-13	-1.93266	-0.850626	1.35901e-05	-1.9026	-0.742374
124219142	chr7:124219142:T:C	2.54025e-13	-1.86396	-1.18547	1.08279e-05	-1.66905	-1.20313
124219285	chr7:124219285:A:G	3.10903e-13	-1.72929	-1.11808	1.42518e-05	-1.46148	-1.13595
124219408	chr7:124219408:T:C	2.21223e-12	-2.59283e-10	-0.8851	8.06011e-05	-2.59283e-10	-0.864798
124219774	chr7:124219774:T:A	8.64685e-13	-1.90296	0.0784688	3.91043e-05	-1.88162	0.29354
124219787	chr7:124219787:C:T	1.67668e-12	-2.59283e-10	-1.16228	6.126e-05	-2.59283e-10	-1.13918
124219904	chr7:124219904:G:A	1.71364e-12	-2.59283e-10	-1.14048	6.23062e-05	-2.59283e-10	-1.12225
124219906	chr7:124219906:A:G	1.62881e-12	-2.59283e-10	-1.19125	5.88858e-05	-2.59283e-10	-1.17871
124220160	chr7:124220160:T:C	3.09883e-13	-1.63429	-1.21637	9.13768e-06	-1.83474	-1.20717
124220223	chr7:124220223:C:T	4.13501e-13	-1.78872	-0.773478	1.30102e-05	-1.81626	-0.872314
124220224	chr7:124220224:G:A	4.85593e-13	-1.45975	-0.941732	1.35817e-05	-1.6847	-0.96088
124220309	chr7:124220309:T:A	2.24025e-12	-2.59283e-10	-0.872511	8.16899e-05	-2.59283e-10	-0.85138
124220449	chr7:124220449:C:G	1.77285e-12	-2.59283e-10	-1.10651	6.10619e-05	-2.59283e-10	-1.14242
124220804	chr7:124220804:C:T	5.7393e-13	-1.92912	-0.305225	2.55685e-05	-1.9097	-0.103246
124221593	chr7:124221593:CAAGAA:C	1.63612e-12	-2.59283e-10	-1.18677	5.79693e-05	-2.59283e-10	-1.1944
124222404	chr7:124222404:T:G	1.67683e-12	-2.59283e-10	-1.1622	5.83468e-05	-2.59283e-10	-1.18791
124222527	chr7:124222527:C:T	2.27053e-12	-2.59283e-10	-0.859085	8.27852e-05	-2.59283e-10	-0.838061
124222575	chr7:124222575:T:A	1.67927e-12	-2.59283e-10	-1.16074	5.84035e-05	-2.59283e-10	-1.18694
124222579	chr7:124222579:T:A	2.07997e-12	-2.59283e-10	-0.946745	8.62548e-05	-2.59283e-10	-0.797004
124222625	chr7:124222625:A:T	1.24541e-12	-1.89173	0.432101	6.27463e-05	-1.80651	0.691297
124222787	chr7:124222787:G:A	1.61311e-12	-2.59283e-10	-1.20094	5.79107e-05	-2.59283e-10	-1.19541
124222863	chr7:124222863:T:C	1.84676e-12	-2.59283e-10	-1.06567	6.76859e-05	-2.59283e-10	-1.03943
124223016	chr7:124223016:A:G	1.17821e-12	-0.801557	-0.713548	2.61328e-05	-1.19515	-0.795969
124223075	chr7:124223075:T:A	1.61524e-12	-2.59283e-10	-1.19962	5.86499e-05	-2.59283e-10	-1.18273
124223090	chr7:124223090:A:G	5.38022e-13	-1.08963	-1.20933	1.58874e-05	-1.27441	-1.21437
124223141	chr7:124223141:T:C	2.07146e-12	-2.59283e-10	-0.950844	6.72544e-05	-2.59283e-10	-1.04583
124223557	chr7:124223557:G:C	4.22871e-13	-1.38409	-1.1557	3.04039e-05	-0.72604	-1.1137
124223646	chr7:124223646:A:G	6.38871e-13	-1.65356	-0.473598	2.87091e-05	-1.20019	-0.696905
124223716	chr7:124223716:G:A	4.22747e-13	-1.39291	-1.14717	3.03365e-05	-0.738926	-1.10303
124223859	chr7:124223859:G:A	1.68622e-12	-2.59283e-10	-1.15661	6.20144e-05	-2.59283e-10	-1.12694
124224093	chr7:124224093:C:T	9.70043e-13	-1.14965	-0.559865	2.16262e-05	-1.47097	-0.709436
124224131	chr7:124224131:G:T	4.78563e-13	-1.45095	-0.965123	1.80924e-05	-1.24048	-1.11834
124224321	chr7:124224321:C:T	1.32452e-12	-1.39805	-2.60556e-10	5.18528e-05	-1.3059	-2.60556e-10
124224489	chr7:124224489:C:T	7.58837e-13	-1.95507	-2.60556e-10	3.10092e-05	-1.82003	-2.60556e-10
124224632	chr7:124224632:G:A	1.21138e-12	-1.09285	-0.39449	2.55345e-05	-1.42838	-0.585901
124224675	chr7:124224675:G:A	2.97774e-13	-1.97678	-0.913741	1.16358e-05	-1.97701	-0.823215
124224724	chr7:124224724:G:A	1.71572e-12	-2.59283e-10	-1.13927	6.35479e-05	-2.59283e-10	-1.10252
124225171	chr7:124225171:G:T	3.67856e-13	-1.97556	-0.7036	1.10668e-05	-1.97128	-0.879088
124225559	chr7:124225559:G:T	1.27974e-12	-0.226706	-1.20574	3.38216e-05	-0.548928	-1.18428
124225733	chr7:124225733:T:C	7.78067e-13	-1.20721	-0.72283	1.89584e-05	-1.50689	-0.805174
124225872	chr7:124225872:T:C	6.97798e-13	-1.73176	-0.307165	1.83043e-05	-1.96636	-0.380817
124226178	chr7:124226178:G:C	1.45613e-12	-0.102876	-1.20044	3.8425e-05	-0.424272	-1.18133
124226461	chr7:124226461:C:T	9.44648e-13	-0.523746	-1.2123	3.38588e-05	-0.517367	-1.21474
124226674	chr7:124226674:A:G	2.33319e-12	0.378882	-1.21075	5.83674e-05	0.00360365	-1.19116
124226806	chr7:124226806:C:A	2.04643e-12	-0.234338	-0.728667	6.83959e-05	-0.234228	-0.794769
124226891	chr7:124226891:T:A	2.66276e-12	0.31869	-1.01843	6.68994e-05	0.00754368	-1.05866
124227258	chr7:124227258:C:T	6.72169e-13	-1.3383	-0.738047	1.60737e-05	-1.66254	-0.814587
124227268	chr7:124227268:T:C	8.51909e-13	-1.83938	-2.60556e-10	2.89389e-05	-1.88912	-2.60556e-10
124227292	chr7:124227292:G:T	3.61267e-13	-1.48077	-1.21647	1.62249e-05	-1.2646	-1.20316
124227417	chr7:124227417:A:G	1.61128e-12	-2.59283e-10	-1.20207	5.84216e-05	-2.59283e-10	-1.18662
124227702	chr7:124227702:A:G	5.54284e-12	0.0334075	-2.60556e-10	0.000143873	-0.285382	-2.60556e-10
124227713	chr7:124227713:A:G	2.23592e-12	-2.59283e-10	-0.874446	8.56747e-05	-2.59283e-10	-0.803753
124227810	chr7:124227810:T:C	8.94348e-13	-0.656978	-1.13378	3.10767e-05	-0.661233	-1.15662
124228316	chr7:124228316:G:A	1.12817e-12	-1.5585	-2.60556e-10	4.01538e-05	-1.56159	-2.60556e-10
124229164	chr7:124229164:A:G	8.36122e-12	-2.59283e-10	0.444504	0.000312794	-2.59283e-10	0.491233
124229457	chr7:124229457:G:A	5.88567e-12	-2.59283e-10	0.0934211	0.0002168	-2.59283e-10	0.124664
124229513	chr7:124229513:A:G	5.31853e-13	-1.79088	-0.519603	1.87899e-05	-1.89568	-0.425307
124229789	chr7:124229789:T:C	2.27596e-12	-2.59283e-10	-0.856699	8.03568e-05	-2.59283e-10	-0.867834
124229858	chr7:124229858:C:A	3.91222e-13	-1.93019	-0.687387	1.43334e-05	-1.97596	-0.615756
124230097	chr7:124230097:A:G	3.07916e-13	-1.96887	-0.88816	1.10911e-05	-1.96951	-0.878654
124230326	chr7:124230326:T:TA	7.71878e-13	-1.79385	-0.144182	2.81254e-05	-1.80167	-0.115964
124230462	chr7:124230462:T:G	1.62146e-12	-2.59283e-10	-1.19577	5.72097e-05	-2.59283e-10	-1.20759
124230814	chr7:124230814:G:A	3.235e-13	-1.93882	-0.86884	1.12335e-05	-1.97708	-0.858337
124231534	chr7:124231534:G:A	4.89083e-13	-1.69455	-0.69977	2.42395e-05	-1.25274	-0.813589
124231890	chr7:124231890:T:G	1.62273e-12	-2.59283e-10	-1.19499	5.7239e-05	-2.59283e-10	-1.20707
124231928	chr7:124231928:T:C	1.65224e-12	-2.59283e-10	-1.17697	5.79867e-05	-2.59283e-10	-1.1941
124232422	chr7:124232422:AC:A	3.11641e-13	-1.67569	-1.16931	9.43099e-06	-1.86436	-1.14595
124233252	chr7:124233252:C:T	4.0634e-13	-1.93941	-0.640257	1.50225e-05	-1.97703	-0.567737
124233808	chr7:124233808:T:C	8.08163e-13	-1.77812	-0.113977	2.93775e-05	-1.78772	-0.0863604
124234297	chr7:124234297:G:A	7.85092e-13	-1.79967	-0.121381	2.96453e-05	-1.80683	-0.058179
124234852	chr7:124234852:T:C	2.3222e-12	-2.59283e-10	-0.836584	7.9364e-05	-2.59283e-10	-0.880266
124235128	chr7:124235128:G:C	8.43742e-13	-1.80295	-0.0460612	3.07122e-05	-1.81184	-0.0178058
124235231	chr7:124235231:T:C	1.59035e-12	-2.59283e-10	-1.21514	5.66783e-05	-2.59283e-10	-1.21692
124235311	chr7:124235311:T:G	1.70192e-12	-2.59283e-10	-1.14735	6.47807e-05	-2.59283e-10	-1.0833
124235558	chr7:124235558:A:G	7.58084e-13	-1.95606	-2.60556e-10	2.70328e-05	-1.95726	-2.60556e-10
124235612	chr7:124235612:C:T	3.09928e-13	-1.9712	-0.879319	1.02958e-05	-1.97233	-0.950245
124235664	chr7:124235664:A:C	4.17849e-13	-1.90701	-0.644729	1.50679e-05	-1.96962	-0.572126
124235733	chr7:124235733:T:G	2.07225e-12	-2.59283e-10	-0.950466	7.72028e-05	-2.59283e-10	-0.907875
124235742	chr7:124235742:T:C	7.69847e-13	-1.78963	-0.151029	2.80074e-05	-1.79876	-0.123086
124235837	chr7:124235837:G:A	3.93649e-13	-1.94204	-0.669354	1.45698e-05	-1.97723	-0.598122
124236192	chr7:124236192:C:T	2.29713e-13	-1.93442	-1.21561	1.02264e-05	-1.72994	-1.19941
124236194	chr7:124236194:A:G	2.50097e-12	-2.59283e-10	-0.762421	9.07107e-05	-2.59283e-10	-0.746635
124236626	chr7:124236626:T:C	3.14555e-12	-2.59283e-10	-0.533113	0.000113701	-2.59283e-10	-0.520741
124236813	chr7:124236813:T:C	2.29168e-12	-2.59283e-10	-0.849817	7.66609e-05	-2.59283e-10	-0.914918
124237447	chr7:124237447:T:C	1.14517e-12	-1.54355	-2.60556e-10	4.25614e-05	-1.50336	-2.60556e-10
124237455	chr7:124237455:CTTCA:C	7.87526e-13	-1.91796	-2.60556e-10	3.01315e-05	-1.84874	-2.60556e-10
124237825	chr7:124237825:A:G	2.29508e-13	-1.93697	-1.21395	1.0206e-05	-1.73729	-1.19404
124238016	chr7:124238016:C:T	2.58387e-13	-1.94656	-1.08583	8.98931e-06	-1.97735	-1.08092
124238153	chr7:124238153:T:C	1.67359e-12	-2.59283e-10	-1.16413	6.12371e-05	-2.59283e-10	-1.13956
124238160	chr7:124238160:C:G	3.11715e-13	-1.62828	-1.21649	8.22869e-06	-1.93355	-1.21314
124238349	chr7:124238349:G:A	3.68192e-12	-2.59283e-10	-0.375665	0.000133386	-2.59283e-10	-0.36106
124238483	chr7:124238483:T:C	2.63702e-13	-1.95061	-1.06143	9.21523e-06	-1.97717	-1.05628
124238533	chr7:124238533:C:T	1.60397e-12	-2.59283e-10	-1.20662	5.68347e-05	-2.59283e-10	-1.21416
124239062	chr7:124239062:A:C	1.68434e-12	-2.59283e-10	-1.15772	6.07434e-05	-2.59283e-10	-1.14765
124239403	chr7:124239403:C:A	5.2345e-13	-1.76917	-0.557248	1.83136e-05	-1.88088	-0.46579
124239776	chr7:124239776:C:T	1.08284e-12	-1.59951	-2.60556e-10	4.87908e-05	-1.36677	-2.60556e-10
124240011	chr7:124240011:A:G	1.58816e-12	-2.59283e-10	-1.21652	5.66821e-05	-2.59283e-10	-1.21685
124240079	chr7:124240079:G:A	7.30551e-13	-0.776131	-1.21693	3.89006e-05	-0.394268	-1.19903
124240177	chr7:124240177:G:A	1.72524e-12	-2.59283e-10	-1.13374	6.22766e-05	-2.59283e-10	-1.12273
124240220	chr7:124240220:A:G	1.65033e-12	-2.59283e-10	-1.17813	5.93983e-05	-2.59283e-10	-1.17005
124240234	chr7:124240234:G:A	2.31719e-13	-1.93717	-1.20416	1.03737e-05	-1.74167	-1.17337
124240500	chr7:124240500:C:T	7.57284e-13	-1.85073	-0.106388	4.64598e-05	-1.02889	-0.386833
124240501	chr7:124240501:G:A	3.11412e-12	-2.59283e-10	-0.543155	0.000112559	-2.59283e-10	-0.530833
124240703	chr7:124240703:G:A	5.01631e-13	-1.67735	-0.691639	2.48682e-05	-1.23469	-0.806034
124240785	chr7:124240785:C:G	7.6936e-13	-1.78152	-0.159777	2.79436e-05	-1.79018	-0.133948
124240867	chr7:124240867:G:C	3.26985e-12	-2.59283e-10	-0.494357	0.000118241	-2.59283e-10	-0.481582
124241143	chr7:124241143:T:C	2.86193e-13	-1.97428	-0.955906	9.57394e-06	-1.97518	-1.02008
124241440	chr7:124241440:G:T	7.43459e-13	-1.97554	-2.60556e-10	2.64985e-05	-1.97722	-2.60556e-10
124241444	chr7:124241444:T:C	1.83428e-12	-2.59283e-10	-1.07245	7.19576e-05	-2.59283e-10	-0.978234
124241637	chr7:124241637:T:C	5.77001e-13	-1.72171	-0.507302	1.99875e-05	-1.84739	-0.411815
124241714	chr7:124241714:C:G	1.00232e-12	-0.883772	-0.793007	4.30899e-05	-0.764529	-0.726492
124241716	chr7:124241716:A:G	1.8793e-12	-1.0482	-2.60556e-10	4.64457e-05	-1.41603	-2.60556e-10
124241746	chr7:124241746:T:C	1.84226e-12	-2.59283e-10	-1.0681	7.23673e-05	-2.59283e-10	-0.972556
124241753	chr7:124241753:G:A	1.89215e-12	-2.59283e-10	-1.04139	7.48627e-05	-2.59283e-10	-0.938654
124241773	chr7:124241773:T:G	7.81781e-13	-0.70838	-1.2169	4.22436e-05	-0.310066	-1.20079
124241832	chr7:124241832:A:G	1.82457e-12	-2.59283e-10	-1.07776	7.111e-05	-2.59283e-10	-0.990082
124242026	chr7:124242026:C:G	3.83296e-12	-2.59283e-10	-0.335463	0.000138898	-2.59283e-10	-0.320568
124242682	chr7:124242682:T:C	1.62831e-12	-2.59283e-10	-1.19156	5.72953e-05	-2.59283e-10	-1.20609
124242883	chr7:124242883:T:C	7.50355e-13	-1.8343	-0.132011	2.73049e-05	-1.84252	-0.104725
124243153	chr7:124243153:G:A	8.10424e-13	-1.8893	-2.60556e-10	2.64954e-05	-1.97734	-2.60556e-10
124243595	chr7:124243595:C:A	2.63672e-13	-1.92591	-1.08624	9.01396e-06	-1.97469	-1.08084
124243624	chr7:124243624:A:G	7.74557e-13	-0.717655	-1.21691	4.17219e-05	-0.32489	-1.19839
124243799	chr7:124243799:A:G	7.89572e-13	-1.91536	-2.60556e-10	2.69115e-05	-1.96176	-2.60556e-10
124243991	chr7:124243991:G:T	2.9765e-12	-2.59283e-10	-0.588352	0.00010792	-2.59283e-10	-0.572917
124244221	chr7:124244221:A:G	1.61788e-12	-2.59283e-10	-1.19798	5.71099e-05	-2.59283e-10	-1.20933
124245172	chr7:124245172:T:C	1.62375e-12	-2.59283e-10	-1.19436	5.72665e-05	-2.59283e-10	-1.2066
124246195	chr7:124246195:G:A	2.16347e-12	-2.59283e-10	-0.907386	7.64577e-05	-2.59283e-10	-0.917572
124246419	chr7:124246419:A:G	3.41158e-13	-1.82341	-0.931103	1.26516e-05	-1.83416	-0.882362
124246699	chr7:124246699:A:G	1.03824e-12	-1.64158	-2.60556e-10	4.10498e-05	-1.53952	-2.60556e-10
124247789	chr7:124247789:C:T	2.97371e-13	-1.93427	-0.957606	1.22501e-05	-1.70882	-1.03995
124247906	chr7:124247906:C:T	1.91064e-12	-2.59283e-10	-1.03166	7.58175e-05	-2.59283e-10	-0.925981
124247946	chr7:124247946:C:T	2.25414e-13	-1.95766	-1.21125	9.46069e-06	-1.7909	-1.21627
124248866	chr7:124248866:A:G	2.6922e-13	-1.94061	-1.05072	9.12001e-06	-1.94331	-1.10053
124249050	chr7:124249050:C:T	7.09275e-13	-1.13716	-0.885449	3.00906e-05	-1.01185	-0.838244
124249291	chr7:124249291:A:G	5.4194e-13	-1.84619	-0.445508	1.95403e-05	-1.93011	-0.351716
124249393	chr7:124249393:T:A	8.02251e-13	-1.89943	-2.60556e-10	2.6495e-05	-1.97736	-2.60556e-10
124249432	chr7:124249432:A:T	1.85461e-12	-2.59283e-10	-1.06142	6.72649e-05	-2.59283e-10	-1.04567
124249653	chr7:124249653:G:A	3.14307e-12	-2.59283e-10	-0.533899	0.00011412	-2.59283e-10	-0.517061
124250318	chr7:124250318:T:C	7.50197e-13	-1.96652	-2.60556e-10	2.69234e-05	-1.96132	-2.60556e-10
124250420	chr7:124250420:A:T	4.92584e-13	-1.87498	-0.512213	1.87694e-05	-1.88066	-0.441422
124250807	chr7:124250807:G:T	3.26177e-13	-1.77853	-1.02089	1.6706e-05	-1.52409	-0.914458
124250908	chr7:124250908:T:C	5.40243e-13	-1.83017	-0.46467	1.93433e-05	-1.92019	-0.371771
124250938	chr7:124250938:C:T	1.99407e-12	-2.59283e-10	-0.988921	6.83833e-05	-2.59283e-10	-1.02918
124251207	chr7:124251207:G:A	4.85769e-13	-1.88026	-0.520863	1.77185e-05	-1.9499	-0.429802
124251372	chr7:124251372:G:A	1.68869e-12	-2.59283e-10	-1.15515	6.32434e-05	-2.59283e-10	-1.10732
124251637	chr7:124251637:G:T	7.62795e-12	-2.59283e-10	0.352719	0.000249111	-2.59283e-10	0.263589
124251869	chr7:124251869:C:T	1.10003e-12	-1.74965	0.165887	3.50905e-05	-1.87229	0.175908
124252108	chr7:124252108:T:C	3.65742e-13	-1.80149	-0.883439	1.88837e-05	-1.5601	-0.755912
124252117	chr7:124252117:G:T	2.7131e-13	-1.86907	-1.11452	8.92436e-06	-1.95585	-1.10968
124252181	chr7:124252181:G:A	3.57199e-13	-1.81054	-0.898018	1.83166e-05	-1.57376	-0.772743
124252221	chr7:124252221:A:G	3.54645e-13	-1.80533	-0.910407	1.82018e-05	-1.56602	-0.786767
124252376	chr7:124252376:T:C	1.82669e-12	-2.59283e-10	-1.07659	6.45251e-05	-2.59283e-10	-1.08726
124252465	chr7:124252465:T:C	3.69235e-13	-1.82016	-0.855257	1.89651e-05	-1.58914	-0.722574
124252469	chr7:124252469:A:G	1.83644e-12	-1.07127	-2.60556e-10	5.6599e-05	-1.21832	-2.60556e-10
124252614	chr7:124252614:C:T	1.58872e-12	-2.59283e-10	-1.21617	5.67133e-05	-2.59283e-10	-1.2163
124252695	chr7:124252695:G:T	2.61508e-12	-2.59283e-10	-0.717804	0.000100088	-2.59283e-10	-0.648264
124253139	chr7:124253139:T:C	1.75393e-12	-2.59283e-10	-1.11724	6.60985e-05	-2.59283e-10	-1.06316
124253199	chr7:124253199:G:T	6.93629e-13	-1.8591	-0.185816	2.5645e-05	-1.93802	-0.0719435
124253784	chr7:124253784:C:T	6.43026e-13	-1.85059	-0.270077	2.36127e-05	-1.93291	-0.159619
124253984	chr7:124253984:C:T	4.70329e-13	-1.86074	-0.572684	1.73087e-05	-1.86397	-0.539125
124254891	chr7:124254891:T:C	4.21167e-13	-1.32693	-1.2169	2.49096e-05	-0.834408	-1.20465
124254965	chr7:124254965:G:A	4.3875e-13	-1.79174	-0.711187	1.55018e-05	-1.89713	-0.616223
124255044	chr7:124255044:C:T	4.42473e-13	-1.86351	-0.630962	1.62521e-05	-1.86707	-0.599016
124255275	chr7:124255275:G:T	1.65672e-12	-2.59283e-10	-1.17426	5.80973e-05	-2.59283e-10	-1.19219
124255309	chr7:124255309:C:T	1.59157e-12	-2.59283e-10	-1.21438	5.79078e-05	-2.59283e-10	-1.19546
124255437	chr7:124255437:A:G	1.64832e-12	-2.59283e-10	-1.17934	5.78752e-05	-2.59283e-10	-1.19602
124255622	chr7:124255622:G:A	5.07e-13	-1.71981	-0.638536	2.42085e-05	-1.29051	-0.777097
124255820	chr7:124255820:T:C	1.64729e-12	-2.59283e-10	-1.17997	5.78481e-05	-2.59283e-10	-1.19649
124256532	chr7:124256532:G:A	1.60482e-12	-2.59283e-10	-1.20609	5.68483e-05	-2.59283e-10	-1.21392
124256557	chr7:124256557:A:C	2.67322e-12	-2.59283e-10	-0.695817	9.65971e-05	-2.59283e-10	-0.683762
124256629	chr7:124256629:C:T	3.31388e-12	-2.59283e-10	-0.48098	0.000108087	-2.59283e-10	-0.571375
124256630	chr7:124256630:G:A	8.69937e-13	-1.84164	0.0232016	3.32711e-05	-1.93879	0.189167
124256658	chr7:124256658:A:G	1.01291e-12	-1.66627	-2.60556e-10	5.00965e-05	-1.34036	-2.60556e-10
124256682	chr7:124256682:G:A	3.93899e-13	-1.87032	-0.740441	1.43475e-05	-1.87487	-0.715863
124256709	chr7:124256709:G:A	2.59743e-12	-2.59283e-10	-0.724576	8.67436e-05	-2.59283e-10	-0.791353
124257180	chr7:124257180:T:A	1.47224e-12	-1.75005	0.457732	4.70544e-05	-1.87113	0.46812
124257634	chr7:124257634:T:C	1.30735e-12	-1.76467	0.353576	4.20301e-05	-1.88083	0.36491
124257958	chr7:124257958:C:G	3.13187e-12	-2.59283e-10	-0.53747	0.000103878	-2.59283e-10	-0.611094
124258015	chr7:124258015:C:T	2.46828e-13	-1.93739	-1.14077	1.03268e-05	-1.73391	-1.18565
124258364	chr7:124258364:T:C	2.78566e-13	-1.95666	-1.00054	9.37578e-06	-1.95813	-1.05805
124258932	chr7:124258932:T:C	1.78648e-12	-2.59283e-10	-1.09885	6.94833e-05	-2.59283e-10	-1.01322
124258962	chr7:124258962:T:A	1.30069e-12	-1.76242	0.346215	4.17689e-05	-1.8795	0.357338
124258995	chr7:124258995:T:A	1.71358e-12	-2.59283e-10	-1.14052	6.26767e-05	-2.59283e-10	-1.11632
124259622	chr7:124259622:G:C	2.59316e-12	-2.59283e-10	-0.726221	8.75521e-05	-2.59283e-10	-0.782077
124259865	chr7:124259865:T:G	2.47527e-12	-2.59283e-10	-0.772749	8.38111e-05	-2.59283e-10	-0.825745
124260150	chr7:124260150:A:G	2.89258e-13	-1.96079	-0.958742	9.69642e-06	-1.96241	-1.02014
124260151	chr7:124260151:T:C	1.70027e-12	-2.59283e-10	-1.14831	6.2882e-05	-2.59283e-10	-1.11305
124260691	chr7:124260691:C:T	4.79447e-13	-1.87881	-0.535411	1.56805e-05	-1.87996	-0.621937
124260790	chr7:124260790:G:C	1.64119e-12	-2.59283e-10	-1.18368	6.00747e-05	-2.59283e-10	-1.15872
124261121	chr7:124261121:A:C	1.71358e-12	-2.59283e-10	-1.14052	6.26767e-05	-2.59283e-10	-1.11632
124261704	chr7:124261704:A:C	1.58887e-12	-2.59283e-10	-1.21608	5.67e-05	-2.59283e-10	-1.21654
124261797	chr7:124261797:G:A	2.30851e-12	-2.59283e-10	-0.842496	8.75243e-05	-2.59283e-10	-0.782394
124261989	chr7:124261989:C:A	1.58875e-12	-2.59283e-10	-1.21615	5.6703e-05	-2.59283e-10	-1.21648
124262180	chr7:124262180:C:G	2.1124e-12	-2.59283e-10	-0.931275	7.13049e-05	-2.59283e-10	-0.987345
124262262	chr7:124262262:T:C	1.62534e-12	-2.59283e-10	-1.19338	5.73003e-05	-2.59283e-10	-1.206
124262525	chr7:124262525:C:T	1.29567e-12	-1.67097	0.250889	4.05284e-05	-1.81552	0.263214
124262618	chr7:124262618:A:G	1.58868e-12	-2.59283e-10	-1.2162	5.6705e-05	-2.59283e-10	-1.21645
124262916	chr7:124262916:A:C	2.31677e-13	-1.95273	-1.18878	9.69694e-06	-1.77733	-1.20517
124263122	chr7:124263122:T:C	1.2522e-12	-1.68844	0.234241	3.93369e-05	-1.82838	0.246233
124263654	chr7:124263654:G:A	2.3043e-13	-1.95206	-1.19485	9.64294e-06	-1.77355	-1.21453
124263873	chr7:124263873:T:A	2.94671e-13	-1.93233	-0.968669	1.21911e-05	-1.70397	-1.04964
124263968	chr7:124263968:G:A	2.34625e-13	-1.95623	-1.17263	9.70785e-06	-1.78767	-1.19371
124264195	chr7:124264195:C:T	1.76903e-12	-2.59283e-10	-1.10867	6.55568e-05	-2.59283e-10	-1.07139
124264293	chr7:124264293:T:C	1.24032e-12	-1.67762	0.213893	3.88406e-05	-1.82058	0.225736
124264323	chr7:124264323:C:T	7.95425e-13	-1.90798	-2.60556e-10	3.1291e-05	-1.81098	-2.60556e-10
124264766	chr7:124264766:C:T	2.25414e-12	-2.59283e-10	-0.866334	7.55374e-05	-2.59283e-10	-0.929683
124265121	chr7:124265121:A:G	7.50867e-13	-1.96563	-2.60556e-10	2.84929e-05	-1.90465	-2.60556e-10
124265285	chr7:124265285:T:G	4.44459e-13	-1.89832	-0.591674	1.45372e-05	-1.89985	-0.677744
124265445	chr7:124265445:A:C	4.49838e-13	-1.86639	-0.611582	1.59231e-05	-1.95399	-0.53255
124265453	chr7:124265453:G:A	2.594e-13	-1.83291	-1.19557	1.24812e-05	-1.5736	-1.15649
124265604	chr7:124265604:A:G	5.83381e-13	-1.89009	-0.327921	1.87988e-05	-1.89146	-0.42906
124266123	chr7:124266123:A:T	3.9741e-13	-1.38936	-1.21253	2.33842e-05	-0.915019	-1.18723
124266175	chr7:124266175:A:G	4.0677e-13	-1.3673	-1.2113	2.32508e-05	-0.891898	-1.21607
124266603	chr7:124266603:T:G	8.50129e-13	-1.06516	-0.77631	5.03462e-05	-0.775154	-0.560233
124266730	chr7:124266730:A:T	1.36581e-12	-1.63787	0.270519	4.23203e-05	-1.79157	0.28253
124267115	chr7:124267115:C:T	1.05956e-12	-0.511419	-1.10982	6.27704e-05	-0.0906394	-1.02419
124267425	chr7:124267425:C:T	6.15928e-12	-2.59283e-10	0.13886	0.000201037	-2.59283e-10	0.0491795
124267503	chr7:124267503:G:A	1.22424e-12	-1.64253	0.165746	3.77664e-05	-1.79512	0.172231
124267567	chr7:124267567:A:G	1.60665e-12	-2.59283e-10	-1.20495	5.6877e-05	-2.59283e-10	-1.21342
124267664	chr7:124267664:C:T	5.75586e-13	-1.7976	-0.433862	2.05758e-05	-1.89827	-0.331922
124268158	chr7:124268158:C:T	2.49007e-12	-2.59283e-10	-0.766789	9.52984e-05	-2.59283e-10	-0.697298
124268576	chr7:124268576:G:A	2.81353e-13	-1.91775	-1.02949	1.20595e-05	-1.66996	-1.0945
124268663	chr7:124268663:T:C	4.01861e-13	-1.38834	-1.20241	2.38767e-05	-0.915873	-1.16553
124268768	chr7:124268768:T:C	2.33861e-13	-1.94723	-1.1849	9.86466e-06	-1.76288	-1.20247
124269430	chr7:124269430:T:C	1.41772e-12	-1.63174	0.301694	4.39822e-05	-1.78656	0.316033
124269604	chr7:124269604:A:AATC	1.58868e-12	-2.59283e-10	-1.21619	5.67048e-05	-2.59283e-10	-1.21645
124269650	chr7:124269650:T:G	2.71551e-12	-2.59283e-10	-0.680122	9.14485e-05	-2.59283e-10	-0.738534
124270025	chr7:124270025:G:C	1.68425e-12	-2.59283e-10	-1.15778	5.98967e-05	-2.59283e-10	-1.16169
124270991	chr7:124270991:CT:C	3.90691e-13	-1.41897	-1.19997	2.30246e-05	-0.956834	-1.16091
124270995	chr7:124270995:T:C	1.3816e-12	-1.61568	0.25982	4.25566e-05	-1.77535	0.271874
124271163	chr7:124271163:T:C	1.13832e-12	-1.54955	-2.60556e-10	4.54999e-05	-1.4366	-2.60556e-10
124271204	chr7:124271204:C:T	1.58865e-12	-2.59283e-10	-1.21621	5.67057e-05	-2.59283e-10	-1.21644
124271544	chr7:124271544:A:T	2.63604e-12	-2.59283e-10	-0.709821	8.89202e-05	-2.59283e-10	-0.766571
124271628	chr7:124271628:T:C	4.27032e-13	-1.91497	-0.615026	1.40009e-05	-1.91588	-0.699309
124271837	chr7:124271837:T:G	2.91163e-12	-2.59283e-10	-0.610388	0.000113296	-2.59283e-10	-0.524305
124271875	chr7:124271875:C:T	2.47728e-12	-2.59283e-10	-0.771938	8.94325e-05	-2.59283e-10	-0.760826
124271890	chr7:124271890:A:T	4.11173e-13	-1.39618	-1.17166	2.49142e-05	-0.925949	-1.11293
124272068	chr7:124272068:T:A	4.06171e-13	-1.40622	-1.17386	2.45144e-05	-0.938992	-1.11606
124272552	chr7:124272552:T:G	1.9645e-12	-2.59283e-10	-1.00386	7.06395e-05	-2.59283e-10	-0.99672
124272643	chr7:124272643:T:C	3.93164e-13	-1.43969	-1.17294	2.34513e-05	-0.9843	-1.11508
124273079	chr7:124273079:A:G	1.33727e-12	-1.64354	0.255066	4.14946e-05	-1.79583	0.267081
124273314	chr7:124273314:G:A	4.47775e-13	-1.89816	-0.584401	1.43529e-05	-1.89951	-0.690851
124273623	chr7:124273623:A:G	1.31443e-12	-1.64065	0.234949	4.07518e-05	-1.7937	0.246891
124273649	chr7:124273649:A:G	1.67779e-12	-2.59283e-10	-1.16163	6.10615e-05	-2.59283e-10	-1.14243
124274275	chr7:124274275:A:G	4.03973e-13	-1.41354	-1.17197	2.43439e-05	-0.948716	-1.11331
124274345	chr7:124274345:G:A	2.98987e-12	-2.59283e-10	-0.583869	0.00010028	-2.59283e-10	-0.646341
124274569	chr7:124274569:A:T	1.58868e-12	-2.59283e-10	-1.2162	5.67049e-05	-2.59283e-10	-1.21645
124274634	chr7:124274634:T:C	2.46145e-12	-2.59283e-10	-0.778349	8.88525e-05	-2.59283e-10	-0.767332
124274869	chr7:124274869:A:G	2.71616e-12	-2.59283e-10	-0.679881	9.14675e-05	-2.59283e-10	-0.738327
124274902	chr7:124274902:T:C	4.01668e-13	-1.42218	-1.16905	2.41982e-05	-0.959122	-1.10891
124274933	chr7:124274933:G:A	1.36948e-12	-1.64111	0.27644	4.24665e-05	-1.79413	0.288534
124275542	chr7:124275542:T:A	7.43757e-13	-1.97514	-2.60556e-10	2.70681e-05	-1.95595	-2.60556e-10
124275674	chr7:124275674:G:A	4.23451e-13	-1.36811	-1.17031	2.59236e-05	-0.888383	-1.11078
124275840	chr7:124275840:C:T	4.68795e-13	-1.899	-0.537684	1.53438e-05	-1.89935	-0.624247
124276271	chr7:124276271:T:G	2.43566e-13	-1.90791	-1.18356	1.07177e-05	-1.68111	-1.20131
124276371	chr7:124276371:C:T	2.5125e-13	-1.86029	-1.20012	1.1628e-05	-1.58843	-1.21246
124276877	chr7:124276877:C:T	7.25393e-13	-1.79691	-0.203227	2.62637e-05	-1.89713	-0.0889878
124276993	chr7:124276993:G:A	2.43485e-12	-0.789214	-2.60556e-10	9.94229e-05	-0.654928	-2.60556e-10
124277004	chr7:124277004:AAGG:A	4.40066e-13	-1.77389	-0.726042	1.48361e-05	-1.90348	-0.65377
124277020	chr7:124277020:T:C	1.92056e-12	-2.59283e-10	-1.02648	6.98498e-05	-2.59283e-10	-1.00796
124277236	chr7:124277236:T:G	2.40368e-12	-2.59283e-10	-0.802098	8.19759e-05	-2.59283e-10	-0.847885
124277925	chr7:124277925:C:G	7.87802e-13	-1.85027	-0.0673343	2.91887e-05	-1.93046	0.0499259
124277941	chr7:124277941:A:C	1.67954e-12	-2.59283e-10	-1.16058	6.0552e-05	-2.59283e-10	-1.15081
124277948	chr7:124277948:C:T	2.96384e-13	-1.69093	-1.20427	1.58681e-05	-1.3064	-1.1836
124278087	chr7:124278087:C:T	7.13326e-13	-1.85381	-0.16311	2.64906e-05	-1.93306	-0.0444557
124278587	chr7:124278587:T:C	1.45553e-12	-1.66344	0.359716	4.69939e-05	-1.81077	0.406481
124278716	chr7:124278716:T:A	2.42549e-13	-1.87952	-1.21613	1.15241e-05	-1.61066	-1.1992
124278762	chr7:124278762:T:C	2.29395e-12	-2.59283e-10	-0.848825	8.83109e-05	-2.59283e-10	-0.773447
124278868	chr7:124278868:A:G	1.48343e-12	-0.125602	-1.15914	0.000147365	0.836552	-1.09795
124278911	chr7:124278911:G:A	1.72899e-12	-2.59283e-10	-1.13156	6.23912e-05	-2.59283e-10	-1.12089
124279083	chr7:124279083:A:G	7.73833e-13	-1.83034	-0.105158	2.84465e-05	-1.91839	0.0121049
124279173	chr7:124279173:T:G	1.91913e-12	-2.59283e-10	-1.02723	6.97945e-05	-2.59283e-10	-1.00876
124279757	chr7:124279757:G:C	8.01377e-13	-1.90052	-2.60556e-10	2.95378e-05	-1.86864	-2.60556e-10
124280362	chr7:124280362:G:A	1.49074e-12	-1.65794	0.378109	4.80737e-05	-1.80689	0.425317
124280730	chr7:124280730:T:C	7.90106e-13	-0.89851	-1.01618	2.76754e-05	-0.959755	-0.974011
124280776	chr7:124280776:C:T	2.52418e-13	-1.86359	-1.19218	1.17434e-05	-1.58277	-1.20825
124280828	chr7:124280828:T:A	9.13784e-13	-1.30647	-0.462787	3.38778e-05	-1.19301	-0.538537
124280885	chr7:124280885:ACAGT:A	1.91968e-12	-2.59283e-10	-1.02694	6.98165e-05	-2.59283e-10	-1.00844
124281175	chr7:124281175:A:T	1.62994e-12	-0.0732324	-1.11733	0.000166157	0.900639	-1.04202
124281580	chr7:124281580:C:A	2.54794e-13	-1.85923	-1.18717	1.18715e-05	-1.57496	-1.20521
124281627	chr7:124281627:C:T	6.66078e-12	1.29338	-1.07624	0.000590311	2.10925	-0.982908
124281635	chr7:124281635:A:T	2.02891e-12	-2.59283e-10	-0.971601	6.86472e-05	-2.59283e-10	-1.02533
124282213	chr7:124282213:A:G	2.14817e-12	-2.59283e-10	-0.914486	7.84338e-05	-2.59283e-10	-0.892055
124282494	chr7:124282494:C:T	1.73276e-12	-1.12938	-2.60556e-10	5.34138e-05	-1.27624	-2.60556e-10
124282584	chr7:124282584:A:G	3.09048e-12	-2.59283e-10	-0.550773	0.000120779	-2.59283e-10	-0.460344
124282700	chr7:124282700:C:T	2.32201e-12	-2.59283e-10	-0.836666	7.93522e-05	-2.59283e-10	-0.880415
124282917	chr7:124282917:G:T	1.38868e-12	-0.171986	-1.17876	0.000134958	0.777742	-1.12709
124282953	chr7:124282953:G:A	9.50523e-13	-1.72984	-2.60556e-10	4.04329e-05	-1.55467	-2.60556e-10
124282954	chr7:124282954:T:C	3.01533e-13	-1.66156	-1.21641	8.34926e-06	-1.93003	-1.20211
124283443	chr7:124283443:ATTTAATTT:A	3.19961e-13	-1.65239	-1.16627	9.11315e-06	-1.92372	-1.12087
124283496	chr7:124283496:T:C	2.50165e-13	-1.87114	-1.19359	1.15725e-05	-1.59664	-1.20904
124283932	chr7:124283932:A:T	1.28969e-12	-1.8009	0.376203	4.84195e-05	-1.90158	0.527168
124284108	chr7:124284108:T:C	2.11514e-12	-2.59283e-10	-0.929977	7.31245e-05	-2.59283e-10	-0.962146
124284153	chr7:124284153:T:C	2.21541e-12	-2.59283e-10	-0.883663	8.50033e-05	-2.59283e-10	-0.81162
124284196	chr7:124284196:C:T	2.50287e-13	-1.8682	-1.19605	1.16163e-05	-1.59142	-1.21048
124284556	chr7:124284556:A:T	1.91882e-12	-2.59283e-10	-1.02739	6.97833e-05	-2.59283e-10	-1.00892
124284609	chr7:124284609:T:C	3.93164e-13	-1.77561	-0.837014	1.44764e-05	-1.68422	-0.897569
124284739	chr7:124284739:G:A	2.55866e-12	-2.59283e-10	-0.739618	8.5539e-05	-2.59283e-10	-0.805338
124284869	chr7:124284869:C:A	1.98116e-12	-2.59283e-10	-0.995417	7.21561e-05	-2.59283e-10	-0.975478
124284872	chr7:124284872:T:C	9.50639e-13	-1.82702	0.0973015	3.52683e-05	-1.91632	0.224993
124284920	chr7:124284920:G:A	3.90678e-13	-1.77991	-0.839059	1.4371e-05	-1.68968	-0.899419
124285119	chr7:124285119:G:A	1.60616e-12	-2.59283e-10	-1.20526	5.69735e-05	-2.59283e-10	-1.21172
124285192	chr7:124285192:G:A	1.40783e-12	-1.66422	0.327173	4.54401e-05	-1.81145	0.373532
124285223	chr7:124285223:C:T	2.09207e-12	-2.59283e-10	-0.940946	7.2371e-05	-2.59283e-10	-0.972504
124285830	chr7:124285830:A:G	1.60663e-12	-2.59283e-10	-1.20496	5.69848e-05	-2.59283e-10	-1.21152
124286066	chr7:124286066:C:T	1.50217e-12	-1.63699	0.364802	4.81758e-05	-1.79148	0.412024
124286317	chr7:124286317:G:T	2.4842e-12	-2.59283e-10	-0.769149	8.6409e-05	-2.59283e-10	-0.795219
124287013	chr7:124287013:T:G	2.5135e-13	-1.86728	-1.19273	1.1664e-05	-1.58923	-1.20857
124287076	chr7:124287076:T:C	3.86867e-13	-1.79176	-0.837014	1.41963e-05	-1.70376	-0.897569
124287325	chr7:124287325:G:A	2.08918e-12	-2.59283e-10	-0.94233	7.04591e-05	-2.59283e-10	-0.999277
124287803	chr7:124287803:C:T	2.04929e-12	-2.59283e-10	-0.961605	6.93013e-05	-2.59283e-10	-1.01585
124288110	chr7:124288110:G:T	2.264e-12	-2.59283e-10	-0.861965	8.70952e-05	-2.59283e-10	-0.787309
124288275	chr7:124288275:C:T	3.55133e-13	-1.7984	-0.915959	1.30836e-05	-1.71199	-0.970965
124288816	chr7:124288816:T:G	1.91635e-12	-2.59283e-10	-1.02868	6.6878e-05	-2.59283e-10	-1.05144
124288887	chr7:124288887:G:A	8.54661e-13	-0.80641	-1.02974	2.988e-05	-0.872234	-0.984885
124289110	chr7:124289110:C:T	2.134e-12	-2.59283e-10	-0.921104	7.18003e-05	-2.59283e-10	-0.980421
124289255	chr7:124289255:A:AT	9.51599e-13	-0.733283	-0.995429	3.27441e-05	-0.817575	-0.948014
124289494	chr7:124289494:C:T	1.2785e-12	-0.862236	-0.57118	4.62842e-05	-0.785543	-0.633966
124289897	chr7:124289897:G:A	1.05604e-12	-0.617567	-1.00701	3.62855e-05	-0.701897	-0.960994
124290088	chr7:124290088:C:T	2.01283e-12	-2.59283e-10	-0.979559	7.30411e-05	-2.59283e-10	-0.963288
124290495	chr7:124290495:G:A	1.98833e-12	0.217524	-1.20933	0.000202819	1.23715	-1.17915
124290646	chr7:124290646:GT:G	1.63577e-12	-2.59283e-10	-1.18699	5.90536e-05	-2.59283e-10	-1.17586
124290743	chr7:124290743:C:G	1.75353e-12	-1.93426	0.816796	6.80337e-05	-1.97053	0.936221
124290858	chr7:124290858:C:A	9.48739e-13	-0.587244	-1.14448	3.19769e-05	-0.67685	-1.11245
124291131	chr7:124291131:T:G	9.98032e-13	-1.92894	0.247869	3.91133e-05	-1.96834	0.380495
124291436	chr7:124291436:A:G	8.28086e-12	1.58242	-1.14758	0.000835792	2.5552	-1.08113
124291573	chr7:124291573:T:G	9.69101e-13	-0.565791	-1.14469	3.2637e-05	-0.655686	-1.11318
124291613	chr7:124291613:TACTC:T	1.29965e-12	-0.914281	-0.502727	4.68711e-05	-0.837855	-0.569055
124292032	chr7:124292032:T:G	1.80377e-12	-2.59283e-10	-1.08922	6.54041e-05	-2.59283e-10	-1.07373
124292117	chr7:124292117:ATG:A	1.20846e-12	-0.96053	-0.52922	4.36325e-05	-0.88439	-0.594118
124292552	chr7:124292552:T:C	2.42866e-12	0.423573	-1.21533	0.00025424	1.4773	-1.19333
124292747	chr7:124292747:T:G	1.92756e-12	-2.59283e-10	-1.02284	6.73073e-05	-2.59283e-10	-1.04504
124292841	chr7:124292841:A:G	7.73324e-13	-1.92813	-0.00802969	2.98981e-05	-1.96806	0.111545
124293161	chr7:124293161:C:T	2.62715e-13	-1.83475	-1.18104	1.24632e-05	-1.53009	-1.20144
124293256	chr7:124293256:A:T	1.84902e-12	-2.59283e-10	-1.06445	6.68886e-05	-2.59283e-10	-1.05128
124293365	chr7:124293365:T:A	1.58774e-12	-2.59283e-10	-1.21679	5.67554e-05	-2.59283e-10	-1.21556
124293553	chr7:124293553:A:G	8.63161e-13	-0.678461	-1.14779	2.91643e-05	-0.764436	-1.11693
124293671	chr7:124293671:G:A	2.46628e-12	0.43652	-1.21291	0.000252023	1.49017	-1.21496
124294272	chr7:124294272:C:A	2.33424e-12	0.384087	-1.2155	0.00024221	1.42939	-1.1939
124294756	chr7:124294756:A:G	8.81417e-13	-0.66462	-1.1407	2.9801e-05	-0.751267	-1.1085
124295328	chr7:124295328:C:T	2.19711e-12	-2.59283e-10	-0.891959	8.65943e-05	-2.59283e-10	-0.793076
124295878	chr7:124295878:C:T	2.01006e-12	-2.59283e-10	-0.980934	7.00222e-05	-2.59283e-10	-1.0055
124296164	chr7:124296164:T:C	3.12211e-13	-1.69587	-1.14731	1.48845e-05	-1.42748	-1.12652
124296285	chr7:124296285:A:G	1.67187e-12	-2.59283e-10	-1.16516	6.21549e-05	-2.59283e-10	-1.12468
124296432	chr7:124296432:T:C	2.52909e-13	-1.84658	-1.20724	1.25708e-05	-1.54763	-1.17531
124297522	chr7:124297522:A:G	8.15147e-13	-1.92388	0.0403939	3.15052e-05	-1.96615	0.161995
124297620	chr7:124297620:C:T	2.43858e-13	-1.89129	-1.19898	1.11128e-05	-1.6343	-1.21191
124297933	chr7:124297933:A:T	2.30405e-13	-1.95529	-1.19173	8.53131e-06	-1.91117	-1.1994
124298014	chr7:124298014:AAAAAC:A	2.36034e-13	-1.92408	-1.1988	1.03335e-05	-1.70732	-1.2116
124298159	chr7:124298159:G:T	2.42663e-13	-1.89012	-1.20507	1.1636e-05	-1.62942	-1.17079
124298455	chr7:124298455:A:G	1.80314e-12	-2.59283e-10	-1.08957	6.53798e-05	-2.59283e-10	-1.0741
124298472	chr7:124298472:T:C	1.58881e-12	-2.59283e-10	-1.21612	5.67009e-05	-2.59283e-10	-1.21652
124298585	chr7:124298585:A:T	1.43114e-12	-0.791688	-0.528943	5.18628e-05	-0.711828	-0.593881
124299177	chr7:124299177:C:A	7.5877e-12	0.347428	-2.60556e-10	0.000160988	-0.17298	-2.60556e-10
124299221	chr7:124299221:T:G	2.8996e-13	-1.76884	-1.14827	1.33835e-05	-1.53275	-1.12753
124299524	chr7:124299524:T:A	1.8467e-12	-2.59283e-10	-1.0657	6.68018e-05	-2.59283e-10	-1.05258
124299577	chr7:124299577:T:C	1.85138e-12	-2.59283e-10	-1.06317	6.69778e-05	-2.59283e-10	-1.04995
124299580	chr7:124299580:A:C	3.41333e-12	-2.59283e-10	-0.451413	0.000134274	-2.59283e-10	-0.354425
124299607	chr7:124299607:G:A	1.76972e-12	-2.59283e-10	-1.10828	6.66144e-05	-2.59283e-10	-1.05539
124299644	chr7:124299644:A:G	8.0902e-12	1.53993	-1.12837	0.000818749	2.50768	-1.05421
124299761	chr7:124299761:C:T	1.9276e-12	-2.59283e-10	-1.02282	6.73117e-05	-2.59283e-10	-1.04498
124299891	chr7:124299891:C:T	4.32647e-13	-1.87689	-0.640043	1.55096e-05	-1.95015	-0.562705
124299977	chr7:124299977:C:T	2.48773e-13	-1.87282	-1.19749	1.21964e-05	-1.59653	-1.15663
124300029	chr7:124300029:G:T	1.56903e-12	-0.666177	-0.562463	5.54868e-05	-0.576159	-0.662006
124300135	chr7:124300135:C:T	1.22597e-12	-0.578115	-0.89725	4.50682e-05	-0.488165	-0.957969
124300602	chr7:124300602:C:T	4.92002e-13	-1.39002	-0.99835	1.85896e-05	-1.29026	-1.04145
124300637	chr7:124300637:C:A	2.82029e-12	-2.59283e-10	-0.642259	0.000112141	-2.59283e-10	-0.534554
124301098	chr7:124301098:C:A	8.37171e-13	-1.93088	0.0740505	3.25338e-05	-1.96922	0.197186
124301236	chr7:124301236:C:T	7.96644e-12	1.52427	-1.12814	0.000804909	2.49	-1.05358
124301243	chr7:124301243:A:G	2.37797e-13	-1.90593	-1.20951	1.07387e-05	-1.66404	-1.21642
```
