## Supplementary material for "Characterization of shared and ancestry-specific signals driving complex traits using multi-ancestry fine-mapping": susiex_nc3.cs80.cs

```
CS_ID	SNP	BP	REF_ALLELE	ALT_ALLELE	REF_FRQ	BETA	SE	-LOG10P	CS_PIP	OVRL_PIP
1	chr7:123770864:A:G	123770864	G,G	A,A	1,1	-inf,-inf	inf,inf	11.7253,1.07371	0.0538238	0.053851
1	chr7:123782303:A:G	123782303	G,G	A,A	1,1	-inf,-inf	inf,inf	11.6433,1.07491	0.0449512	0.0449785
1	chr7:123779490:TATG:T	123779490	T,T	TATG,TATG	1,1	-inf,-inf	inf,inf	11.6247,1.05553	0.0415674	0.0415946
1	chr7:123784902:C:T	123784902	T,T	C,C	1,1	-inf,-inf	inf,inf	11.6257,1.01825	0.0391805	0.0392076
1	chr7:123776728:A:G	123776728	G,G	A,A	1,1	-inf,-inf	inf,inf	11.5664,1.08016	0.0380904	0.0381178
1	chr7:123779956:G:A	123779956	A,A	G,G	1,1	-inf,-inf	inf,inf	11.549,1.09547	0.0375978	0.0376254
1	chr7:123784655:T:C	123784655	C,C	T,T	1,1	-inf,-inf	inf,inf	11.5986,1.02524	0.0373102	0.0373373
1	chr7:123771613:T:C	123771613	C,C	T,T	1,1	-inf,-inf	inf,inf	11.573,1.05534	0.0370163	0.0370435
1	chr7:123777025:T:C	123777025	C,C	T,T	1,1	-inf,-inf	inf,inf	11.5341,1.07003	0.0348191	0.0348464
1	chr7:123777272:A:G	123777272	G,G	A,A	1,1	-inf,-inf	inf,inf	11.5305,1.06928	0.0344962	0.0345235
1	chr7:123776519:T:G	123776519	G,G	T,T	1,1	-inf,-inf	inf,inf	11.5228,1.07491	0.0342181	0.0342455
1	chr7:123772149:C:G	123772149	G,G	C,C	1,1	-inf,-inf	inf,inf	11.4743,1.13112	0.033842	0.0338699
1	chr7:123771169:A:C	123771169	C,C	A,A	1,1	-inf,-inf	inf,inf	11.5374,1.04294	0.0335264	0.0335536
1	chr7:123773496:G:A	123773496	A,A	G,G	1,1	-inf,-inf	inf,inf	11.5124,1.07384	0.0333798	0.0334072
1	chr7:123785859:C:T	123785859	T,T	C,C	1,1	-inf,-inf	inf,inf	11.549,1.01498	0.0328201	0.0328472
1	chr7:123783446:TATAAC:T	123783446	T,T	TATAAC,TATAAC	1,1	-inf,-inf	inf,inf	11.5001,1.07658	0.0326872	0.0327146
1	chr7:123772910:A:G	123772910	G,G	A,A	1,1	-inf,-inf	inf,inf	11.4937,1.0773	0.032198	0.0322255
1	chr7:123782707:CT:C	123782707	C,C	CT,CT	1,1	-inf,-inf	inf,inf	11.4861,1.07906	0.0318217	0.0318492
1	chr7:123766007:C:A	123766007	A,A	C,C	1,1	-inf,-inf	inf,inf	11.3922,1.19199	0.0310708	0.0310994
1	chr7:123766539:G:A	123766539	A,A	G,G	1,1	-inf,-inf	inf,inf	11.4089,1.16908	0.0310378	0.0310661
1	chr7:123786873:T:C	123786873	C,C	T,T	1,1	-inf,-inf	inf,inf	11.5246,1.01239	0.0309366	0.0309637
1	chr7:123788862:G:T	123788862	T,T	G,G	1,1	-inf,-inf	inf,inf	11.7438,0.805203	0.0307437	0.0307748
1	chr7:123788796:T:C	123788796	C,C	T,T	1,1	-inf,-inf	inf,inf	11.6257,0.859181	0.0299853	0.0300119
2	chr7:124064107:CCT:C	124064107	C,C	CCT,CCT	1,1	-inf,inf	inf,inf	2.55202,1.88723	0.049243	0.0500576
2	chr7:124060465:G:A	124060465	A,A	G,G	1,1	-inf,inf	inf,inf	2.62868,1.23056	0.0199361	0.0203499
2	chr7:124067468:T:C	124067468	C,C	T,T	1,1	-inf,inf	inf,inf	2.61152,1.20341	0.0183158	0.0187083
2	chr7:124060805:T:C	124060805	C,C	T,T	1,1	-inf,inf	inf,inf	2.59599,1.22107	0.0181493	0.0185391
2	chr7:124064692:G:A	124064692	A,A	G,G	1,1	-inf,inf	inf,inf	2.61886,1.17381	0.0177823	0.0181677
2	chr7:124060799:G:A	124060799	A,A	G,G	1,1	-inf,inf	inf,inf	2.59859,1.07034	0.0142542	0.0145882
2	chr7:124071299:TATG:T	124071299	T,T	TATG,TATG	1,1	-inf,inf	inf,inf	2.53525,1.14791	0.0136842	0.0140131
2	chr7:124072508:T:C	124072508	C,C	T,T	1,1	-inf,inf	inf,inf	2.63363,0.989789	0.0133107	0.0136344
2	chr7:124059447:T:A	124059447	A,A	T,T	1,1	-inf,inf	inf,inf	2.32947,1.29002	0.0124217	0.0127368
2	chr7:124073316:T:C	124073316	C,C	T,T	1,1	-inf,inf	inf,inf	2.59316,0.993842	0.0121521	0.0124574
2	chr7:124058990:C:A	124058990	A,A	C,C	1,1	-inf,inf	inf,inf	2.31562,1.27541	0.0117329	0.0120366
2	chr7:124060065:TA:T	124060065	T,T	TA,TA	1,1	-inf,inf	inf,inf	2.27559,1.26698	0.0104898	0.0107729
2	chr7:124058071:G:C	124058071	C,C	G,G	1,1	-inf,inf	inf,inf	2.25358,1.29391	0.0103424	0.0106237
2	chr7:124049234:C:A	124049234	A,A	C,C	1,1	-inf,inf	inf,inf	2.24994,1.27676	0.0100177	0.0102934
2	chr7:124049841:G:A	124049841	A,A	G,G	1,1	-inf,inf	inf,inf	2.23131,1.29862	0.00992355	0.0101981
2	chr7:124055007:G:A	124055007	A,A	G,G	1,1	-inf,inf	inf,inf	2.20022,1.28331	0.00899105	0.0092488
2	chr7:124057340:G:A	124057340	A,A	G,G	1,1	-inf,inf	inf,inf	2.29041,1.13665	0.00871474	0.00896512
2	chr7:124055700:G:A	124055700	A,A	G,G	1,1	-inf,inf	inf,inf	2.2724,1.14122	0.00842382	0.008669
2	chr7:124053764:T:C	124053764	C,C	T,T	1,1	-inf,inf	inf,inf	2.27603,1.13127	0.0083394	0.00858295
2	chr7:124045044:G:A	124045044	A,A	G,G	1,1	-inf,inf	inf,inf	2.21809,1.18668	0.0081883	0.00843043
2	chr7:124042921:C:CT	124042921	CT,CT	C,C	1,1	-inf,inf	inf,inf	2.20713,1.20038	0.00805036	0.00829044
2	chr7:124049140:T:A	124049140	A,A	T,T	1,1	-inf,inf	inf,inf	2.22191,1.04439	0.00640248	0.00660922
2	chr7:124046617:C:T	124046617	T,T	C,C	1,1	-inf,inf	inf,inf	2.12795,1.15325	0.00625554	0.00646043
2	chr7:124077970:C:T	124077970	T,NA	C,NA	1,NA	inf,NA	inf,NA	3.27321,NA	0.00623362	0.011547
2	chr7:124042750:G:A	124042750	A,A	G,G	1,1	-inf,inf	inf,inf	2.21955,0.984091	0.00590843	0.00610522
2	chr7:124047107:A:T	124047107	T,T	A,A	1,1	-inf,inf	inf,inf	2.1582,1.0065	0.00528634	0.00547008
2	chr7:124047146:C:A	124047146	A,A	C,C	1,1	-inf,inf	inf,inf	2.14216,1.00809	0.00510221	0.00528196
2	chr7:124103145:A:C	124103145	C,C	A,A	1,1	-inf,inf	inf,inf	2.25665,1.0453	0.00496165	0.00521864
2	chr7:124098674:T:A	124098674	A,A	T,T	1,1	-inf,inf	inf,inf	2.25037,1.04833	0.00489677	0.0051515
2	chr7:123422246:C:T	123422246	NA,T	NA,C	NA,1	NA,inf	NA,inf	NA,2.87451	0.0048686	0.014412
2	chr7:124111083:G:A	124111083	A,A	G,G	1,1	-inf,inf	inf,inf	2.27656,0.966223	0.00454288	0.00478257
2	chr7:124102100:G:A	124102100	A,A	G,G	1,1	-inf,inf	inf,inf	2.75842,1.05075	0.00445688	0.00471978
2	chr7:124081509:G:A	124081509	A,A	G,G	1,1	-inf,inf	inf,inf	2.29576,0.971963	0.00433133	0.00458316
2	chr7:124109661:G:A	124109661	A,A	G,G	1,1	-inf,inf	inf,inf	2.241,0.973642	0.00424892	0.00447838
2	chr7:124089336:G:A	124089336	A,A	G,G	1,1	-inf,inf	inf,inf	2.3521,0.795908	0.00368771	0.00390848
2	chr7:124091222:A:G	124091222	G,G	A,A	1,1	-inf,inf	inf,inf	2.35555,0.771568	0.00357416	0.00378895
2	chr7:124107830:T:G	124107830	G,G	T,T	1,1	-inf,inf	inf,inf	2.72828,0.936985	0.00342864	0.00365114
2	chr7:124065260:G:A	124065260	A,A	G,G	1,1	-inf,inf	inf,inf	2.46894,0.33397	0.00331175	0.00347713
2	chr7:124105730:A:T	124105730	T,NA	A,NA	1,NA	-inf,NA	inf,NA	2.0703,NA	0.00290185	0.0032051
2	chr7:123534060:G:A	123534060	A,NA	G,NA	1,NA	-inf,NA	inf,NA	2.6201,NA	0.00274808	0.00696072
2	chr7:124007161:C:T	124007161	T,T	C,C	1,1	inf,-inf	inf,inf	2.84017,0.506555	0.00253274	0.00475235
2	chr7:123930390:A:G	123930390	NA,G	NA,A	NA,1	NA,inf	NA,inf	NA,2.48526	0.00248306	0.00726782
2	chr7:124106741:C:T	124106741	T,T	C,C	1,1	-inf,inf	inf,inf	2.11465,0.795714	0.00228055	0.00244851
2	chr7:124176595:C:T	124176595	T,NA	C,NA	1,NA	inf,NA	inf,NA	2.60258,NA	0.00223156	0.00472553
2	chr7:124077786:C:T	124077786	T,T	C,C	1,1	-inf,inf	inf,inf	2.36001,0.212788	0.00223089	0.00236734
2	chr7:124077875:T:C	124077875	C,C	T,T	1,1	inf,-inf	inf,inf	2.72465,1.13022	0.0021109	0.00262131
2	chr7:123797711:T:C	123797711	C,C	T,T	1,1	inf,inf	inf,inf	5.56243,0.209671	0.00208499	0.0050821
2	chr7:123914147:G:A	123914147	NA,A	NA,G	NA,1	NA,inf	NA,inf	NA,2.34634	0.00193844	0.00564165
2	chr7:123327223:G:A	123327223	NA,A	NA,G	NA,1	NA,inf	NA,inf	NA,2.1982	0.00188289	0.00490859
2	chr7:123275728:A:G	123275728	NA,G	NA,A	NA,1	NA,inf	NA,inf	NA,2.34058	0.0018662	0.00544318
2	chr7:124054720:G:A	124054720	A,A	G,G	1,1	-inf,inf	inf,inf	2.11293,0.449533	0.00182871	0.00194544
2	chr7:124039689:T:C	124039689	C,C	T,T	1,1	-inf,inf	inf,inf	1.60862,1.33763	0.00176639	0.00199406
2	chr7:123969916:G:A	123969916	NA,A	NA,G	NA,1	NA,inf	NA,inf	NA,2.25935	0.00171993	0.00491433
2	chr7:123799028:G:A	123799028	A,A	G,G	1,1	inf,inf	inf,inf	5.39509,0.263906	0.00169427	0.00420146
2	chr7:124052998:CAT:C	124052998	C,C	CAT,CAT	1,1	-inf,inf	inf,inf	2.08898,0.38306	0.00162372	0.00173049
2	chr7:124092881:C:A	124092881	A,A	C,C	1,1	-inf,inf	inf,inf	2.21063,0.368469	0.00157898	0.00170234
2	chr7:123544829:A:T	123544829	T,NA	A,NA	1,NA	-inf,NA	inf,NA	2.15675,NA	0.00143824	0.00355124
2	chr7:124067031:G:T	124067031	T,T	G,G	1,1	-inf,inf	inf,inf	1.76817,1.12733	0.00138522	0.00155782
2	chr7:124075229:T:C	124075229	C,C	T,T	1,1	-inf,inf	inf,inf	1.77139,1.11697	0.00136066	0.00153136
2	chr7:123226409:T:C	123226409	NA,C	NA,T	NA,1	NA,-inf	NA,inf	NA,2.33942	0.00135779	0.00498286
2	chr7:123227637:T:A	123227637	NA,A	NA,T	NA,1	NA,-inf	NA,inf	NA,2.33679	0.00135176	0.00495913
2	chr7:123227844:G:C	123227844	NA,C	NA,G	NA,1	NA,-inf	NA,inf	NA,2.33279	0.00134276	0.00492336
2	chr7:123229890:C:A	123229890	NA,A	NA,C	NA,1	NA,-inf	NA,inf	NA,2.33022	0.0013368	0.00489956
2	chr7:123221355:C:T	123221355	T,T	C,C	1,1	-inf,-inf	inf,inf	1.31209,2.14397	0.00133565	0.00474176
2	chr7:123231550:T:C	123231550	NA,C	NA,T	NA,1	NA,-inf	NA,inf	NA,2.32839	0.00133292	0.00488536
2	chr7:123227319:T:C	123227319	NA,C	NA,T	NA,1	NA,-inf	NA,inf	NA,2.32511	0.0013254	0.00485603
2	chr7:123231225:C:T	123231225	NA,T	NA,C	NA,1	NA,-inf	NA,inf	NA,2.31308	0.00129892	0.00475216
2	chr7:123227098:A:AT	123227098	NA,AT	NA,A	NA,1	NA,-inf	NA,inf	NA,2.31093	0.00129408	0.00473392
2	chr7:123215758:A:G	123215758	NA,G	NA,A	NA,1	NA,-inf	NA,inf	NA,2.28271	0.00129113	0.00441896
2	chr7:123232316:A:G	123232316	NA,G	NA,A	NA,1	NA,-inf	NA,inf	NA,2.30815	0.00128799	0.00470562
2	chr7:123231692:G:T	123231692	NA,T	NA,G	NA,1	NA,-inf	NA,inf	NA,2.29971	0.00127003	0.00464004
2	chr7:124061291:C:T	124061291	T,T	C,C	1,1	-inf,inf	inf,inf	1.77505,1.05336	0.00126616	0.00142802
2	chr7:123233648:G:A	123233648	NA,A	NA,G	NA,1	NA,-inf	NA,inf	NA,2.29691	0.00126442	0.00461348
2	chr7:123231779:TTC:T	123231779	NA,T	NA,TTC	NA,1	NA,-inf	NA,inf	NA,2.29442	0.0012589	0.00459609
2	chr7:123233363:A:G	123233363	NA,G	NA,A	NA,1	NA,-inf	NA,inf	NA,2.28957	0.00124899	0.00455343
2	chr7:124096011:T:G	124096011	G,G	T,T	1,1	-inf,inf	inf,inf	2.11896,0.327	0.0012482	0.00135316
2	chr7:123231761:C:T	123231761	NA,T	NA,C	NA,1	NA,-inf	NA,inf	NA,2.28724	0.00124368	0.00453676
2	chr7:124060859:T:C	124060859	C,C	T,T	1,1	-inf,inf	inf,inf	1.76939,1.04488	0.00123277	0.00139163
2	chr7:123233697:G:A	123233697	NA,A	NA,G	NA,1	NA,-inf	NA,inf	NA,2.28171	0.00123254	0.00448942
2	chr7:123231955:G:A	123231955	NA,A	NA,G	NA,1	NA,-inf	NA,inf	NA,2.2734	0.00121509	0.00442551
2	chr7:124119028:G:A	124119028	A,A	G,G	1,1	-inf,inf	inf,inf	1.87787,0.734069	0.00121102	0.00131893
2	chr7:123232449:T:C	123232449	NA,C	NA,T	NA,1	NA,-inf	NA,inf	NA,2.26719	0.00120274	0.00437394
2	chr7:123422793:G:A	123422793	NA,A	NA,G	NA,1	NA,-inf	NA,inf	NA,1.94045	0.00119682	0.00302855
2	chr7:124063197:G:A	124063197	A,A	G,G	1,1	-inf,inf	inf,inf	1.73789,1.06199	0.00118632	0.00134138
2	chr7:124040738:G:A	124040738	A,A	G,G	1,1	inf,inf	inf,inf	2.04001,1.43974	0.00118629	0.00186863
2	chr7:123777705:A:G	123777705	G,G	A,A	1,1	inf,inf	inf,inf	4.96245,0.762613	0.00118247	0.00336295
2	chr7:123232367:T:C	123232367	NA,C	NA,T	NA,1	NA,-inf	NA,inf	NA,2.25648	0.00118148	0.00429121
2	chr7:123228996:T:C	123228996	NA,C	NA,T	NA,1	NA,-inf	NA,inf	NA,2.25527	0.00118014	0.00429131
2	chr7:123216537:G:A	123216537	NA,A	NA,G	NA,1	NA,-inf	NA,inf	NA,2.22914	0.00117966	0.00401631
2	chr7:123218556:A:G	123218556	NA,G	NA,A	NA,1	NA,-inf	NA,inf	NA,2.22791	0.00117715	0.00400683
2	chr7:123777973:A:G	123777973	G,G	A,A	1,1	inf,inf	inf,inf	5.02235,0.686131	0.00117392	0.00332508
2	chr7:123801208:T:A	123801208	A,A	T,T	1,1	inf,inf	inf,inf	5.13876,0.218859	0.00117072	0.00288415
2	chr7:123221601:T:A	123221601	NA,A	NA,T	NA,1	NA,-inf	NA,inf	NA,2.22142	0.0011637	0.00395931
2	chr7:124067615:C:T	124067615	T,NA	C,NA	1,NA	-inf,NA	inf,NA	1.95636,NA	0.00115397	0.0022324
2	chr7:123217986:G:C	123217986	NA,C	NA,G	NA,1	NA,-inf	NA,inf	NA,2.21477	0.00115149	0.00391526
2	chr7:124063936:G:A	124063936	A,A	G,G	1,1	-inf,inf	inf,inf	1.733,1.04396	0.00113882	0.00128939
2	chr7:123217278:C:G	123217278	NA,G	NA,C	NA,1	NA,-inf	NA,inf	NA,2.20673	0.0011359	0.0038592
2	chr7:123784471:A:C	123784471	C,C	A,A	1,1	inf,inf	inf,inf	4.9197,0.771225	0.00112453	0.00320224
2	chr7:124062644:G:T	124062644	T,T	G,G	1,1	-inf,inf	inf,inf	1.73581,1.0287	0.00111403	0.00126216
2	chr7:123221405:G:A	123221405	NA,A	NA,G	NA,1	NA,-inf	NA,inf	NA,2.19194	0.00110682	0.00375487
2	chr7:123217630:TA:T	123217630	NA,T	NA,TA	NA,1	NA,-inf	NA,inf	NA,2.18957	0.00110354	0.00374311
2	chr7:123765980:C:T	123765980	T,T	C,C	1,1	inf,inf	inf,inf	4.89459,0.788789	0.00110166	0.00313843
2	chr7:123081306:A:G	123081306	NA,G	NA,A	NA,1	NA,-inf	NA,inf	NA,1.96491	0.00109805	0.00306402
2	chr7:123784296:A:G	123784296	G,G	A,A	1,1	inf,inf	inf,inf	4.88926,0.785909	0.00109503	0.00312472
2	chr7:123786263:A:T	123786263	T,T	A,A	1,1	inf,inf	inf,inf	4.90337,0.767757	0.00109391	0.00311347
2	chr7:123141419:A:G	123141419	NA,G	NA,A	NA,1	NA,-inf	NA,inf	NA,1.94614	0.00106384	0.00297858
2	chr7:123220255:T:C	123220255	NA,C	NA,T	NA,1	NA,-inf	NA,inf	NA,2.16677	0.00106164	0.00359276
2	chr7:123802295:T:C	123802295	C,C	T,T	1,1	inf,inf	inf,inf	5.05113,0.229769	0.00104584	0.00259811
2	chr7:124107444:G:T	124107444	T,T	G,G	1,1	-inf,inf	inf,inf	2.06084,0.288675	0.0010411	0.00113548
2	chr7:123219567:C:T	123219567	NA,T	NA,C	NA,1	NA,-inf	NA,inf	NA,2.1505	0.0010408	0.00352199
2	chr7:123786937:G:A	123786937	A,A	G,G	1,1	inf,inf	inf,inf	4.9429,0.665979	0.00102509	0.00287777
2	chr7:124127347:C:A	124127347	A,A	C,C	1,1	inf,inf	inf,inf	2.52784,0.756456	0.00102075	0.00160905
2	chr7:123681924:C:A	123681924	A,A	C,C	1,1	-inf,-inf	inf,inf	4.65973,0.92362	0.00100909	0.00296584
2	chr7:123220374:A:G	123220374	NA,G	NA,A	NA,1	NA,-inf	NA,inf	NA,2.12916	0.00100431	0.00339137
2	chr7:123736801:A:T	123736801	T,T	A,A	1,1	-inf,-inf	inf,inf	4.68311,0.887436	0.000993669	0.00290497
2	chr7:124075082:T:C	124075082	C,C	T,T	1,1	-inf,inf	inf,inf	1.24943,1.01737	0.000988502	0.0011081
2	chr7:123592441:C:T	123592441	T,T	C,C	1,1	-inf,-inf	inf,inf	2.69515,2.22784	0.000984977	0.00335228
2	chr7:123761183:G:T	123761183	T,T	G,G	1,1	inf,inf	inf,inf	4.81164,0.780412	0.000984904	0.00282476
2	chr7:123365245:G:A	123365245	NA,A	NA,G	NA,1	NA,inf	NA,inf	NA,1.97039	0.000983079	0.00290567
2	chr7:123714482:A:G	123714482	G,G	A,A	1,1	-inf,-inf	inf,inf	4.64358,0.91783	0.000978524	0.0028734
2	chr7:123321272:G:A	123321272	NA,A	NA,G	NA,1	NA,inf	NA,inf	NA,1.80213	0.000976532	0.00239524
2	chr7:123366026:C:T	123366026	NA,T	NA,C	NA,1	NA,inf	NA,inf	NA,1.96491	0.000974831	0.00287815
2	chr7:123761710:G:A	123761710	A,A	G,G	1,1	inf,inf	inf,inf	4.81569,0.766524	0.000972564	0.00278328
2	chr7:123227380:G:A	123227380	A,A	G,G	1,1	-inf,-inf	inf,inf	1.02402,2.19057	0.000969822	0.00335796
2	chr7:123783617:G:T	123783617	T,T	G,G	1,1	inf,inf	inf,inf	4.83643,0.74063	0.000961217	0.00272654
2	chr7:123709573:T:G	123709573	G,G	T,T	1,1	-inf,-inf	inf,inf	4.63728,0.91056	0.000961111	0.00281885
2	chr7:124291436:A:G	124291436	G,G	A,A	1,1	-inf,-inf	inf,inf	2.22442,0.212828	0.000960524	0.00236983
2	chr7:123763201:G:A	123763201	A,A	G,G	1,1	inf,inf	inf,inf	4.82066,0.745661	0.000956532	0.0027298
2	chr7:123998940:C:T	123998940	T,T	C,C	1,1	-inf,inf	inf,inf	2.59309,0.582074	0.000954368	0.00113239
2	chr7:123716008:C:T	123716008	T,T	C,C	1,1	-inf,-inf	inf,inf	4.61073,0.933897	0.000954307	0.00280799
2	chr7:123215605:C:T	123215605	NA,T	NA,C	NA,1	NA,-inf	NA,inf	NA,2.0942	0.000953047	0.0032055
2	chr7:123717592:A:G	123717592	G,G	A,A	1,1	-inf,-inf	inf,inf	4.56061,0.974043	0.000952873	0.00279215
2	chr7:123131586:A:T	123131586	NA,T	NA,A	NA,1	NA,-inf	NA,inf	NA,1.88348	0.000950801	0.00265473
2	chr7:123216632:T:A	123216632	NA,A	NA,T	NA,1	NA,-inf	NA,inf	NA,2.09486	0.000948331	0.00319181
2	chr7:123708690:C:T	123708690	T,T	C,C	1,1	-inf,-inf	inf,inf	4.57562,0.965926	0.000948096	0.00280092
2	chr7:124299644:A:G	124299644	G,G	A,A	1,1	inf,inf	inf,inf	2.20322,0.239147	0.000941417	0.00231398
2	chr7:123219935:C:T	123219935	NA,T	NA,C	NA,1	NA,-inf	NA,inf	NA,2.08802	0.000937437	0.00315334
2	chr7:123796793:A:G	123796793	NA,G	NA,A	NA,1	NA,inf	NA,inf	NA,1.84529	0.000936435	0.00262152
2	chr7:123670574:G:A	123670574	A,A	G,G	1,1	-inf,-inf	inf,inf	4.61029,0.915489	0.000934739	0.00274439
2	chr7:123222657:C:T	123222657	NA,T	NA,C	NA,1	NA,-inf	NA,inf	NA,2.08873	0.000932273	0.00313281
2	chr7:124301236:C:T	124301236	T,T	C,C	1,1	inf,inf	inf,inf	2.19536,0.239492	0.000925728	0.00227528
2	chr7:123137171:G:A	123137171	NA,A	NA,G	NA,1	NA,inf	NA,inf	NA,1.92858	0.00092495	0.00262101
2	chr7:123715429:T:C	123715429	C,C	T,T	1,1	-inf,-inf	inf,inf	4.62685,0.88777	0.000918271	0.00268599
2	chr7:123924480:T:C	123924480	NA,C	NA,T	NA,1	NA,inf	NA,inf	NA,1.91662	0.000909342	0.00260529
2	chr7:124132908:G:A	124132908	A,A	G,G	1,1	inf,-inf	inf,inf	2.88305,0.136013	0.000908957	0.00140178
2	chr7:123256028:C:T	123256028	T,T	C,C	1,1	inf,-inf	inf,inf	0.193299,2.89978	0.000908778	0.0028986
2	chr7:122992589:T:C	122992589	NA,C	NA,T	NA,1	NA,-inf	NA,inf	NA,1.87263	0.000905882	0.00265688
2	chr7:124114562:A:C	124114562	C,C	A,A	1,1	-inf,inf	inf,inf	1.70749,0.8342	0.000903397	0.00100555
2	chr7:123843583:G:A	123843583	A,NA	G,NA	1,NA	-inf,NA	inf,NA	1.82892,NA	0.000903363	0.00196277
2	chr7:123725068:G:A	123725068	A,A	G,G	1,1	-inf,-inf	inf,inf	4.62929,0.871347	0.000902075	0.00263256
2	chr7:123227564:C:T	123227564	NA,T	NA,C	NA,1	NA,-inf	NA,inf	NA,2.06871	0.000902022	0.00302454
2	chr7:123707009:A:C	123707009	C,C	A,A	1,1	-inf,-inf	inf,inf	4.53772,0.955307	0.000900712	0.00263359
2	chr7:123723604:A:G	123723604	G,G	A,A	1,1	-inf,-inf	inf,inf	4.61355,0.886803	0.000898895	0.0026289
2	chr7:123669484:A:T	123669484	T,T	A,A	1,1	-inf,-inf	inf,inf	4.59497,0.899916	0.000893002	0.00261928
2	chr7:123656551:T:A	123656551	A,A	T,T	1,1	-inf,-inf	inf,inf	4.57809,0.909215	0.000884849	0.00258929
2	chr7:123308207:A:G	123308207	NA,G	NA,A	NA,1	NA,-inf	NA,inf	NA,1.84454	0.000883922	0.00238076
2	chr7:123716867:A:C	123716867	C,C	A,A	1,1	-inf,-inf	inf,inf	4.53253,0.95305	0.000877191	0.00258847
2	chr7:123678424:G:T	123678424	T,T	G,G	1,1	-inf,-inf	inf,inf	4.56707,0.915172	0.000874589	0.00256743
2	chr7:123760819:C:T	123760819	T,T	C,C	1,1	inf,inf	inf,inf	4.69524,0.816628	0.000872986	0.00249248
2	chr7:122995335:G:A	122995335	NA,A	NA,G	NA,1	NA,-inf	NA,inf	NA,1.84749	0.000866768	0.00253864
2	chr7:122994789:C:T	122994789	T,T	C,C	1,1	-inf,-inf	inf,inf	2.0489,1.60758	0.000866676	0.00239621
2	chr7:123655910:C:T	123655910	T,T	C,C	1,1	-inf,-inf	inf,inf	4.55678,0.902274	0.000850618	0.00248685
2	chr7:123911478:A:G	123911478	NA,G	NA,A	NA,1	NA,inf	NA,inf	NA,1.87126	0.000848006	0.00225249
2	chr7:123166629:G:C	123166629	NA,C	NA,G	NA,1	NA,-inf	NA,inf	NA,1.81979	0.000846822	0.00235896
2	chr7:124098779:C:G	124098779	G,NA	C,NA	1,NA	inf,NA	inf,NA	2.1652,NA	0.000845817	0.00180863
2	chr7:123433133:C:A	123433133	NA,A	NA,C	NA,1	NA,-inf	NA,inf	NA,1.82634	0.00084088	0.00213171
2	chr7:123256329:G:A	123256329	A,A	G,G	1,1	inf,-inf	inf,inf	0.170941,2.87962	0.000838793	0.00270079
2	chr7:123657406:C:G	123657406	G,G	C,C	1,1	-inf,-inf	inf,inf	4.55233,0.892363	0.000835465	0.00244011
2	chr7:122995119:A:C	122995119	NA,C	NA,A	NA,1	NA,-inf	NA,inf	NA,1.82612	0.000835215	0.00244346
2	chr7:123256829:T:C	123256829	C,C	T,T	1,1	inf,-inf	inf,inf	0.162802,2.88129	0.000830196	0.00267535
2	chr7:122992820:G:A	122992820	NA,A	NA,G	NA,1	NA,-inf	NA,inf	NA,1.82292	0.000830182	0.00242991
2	chr7:123000581:C:T	123000581	NA,T	NA,C	NA,1	NA,-inf	NA,inf	NA,1.8223	0.000829632	0.00242596
2	chr7:123759630:C:T	123759630	T,T	C,C	1,1	inf,inf	inf,inf	4.70407,0.764338	0.00082935	0.00237436
2	chr7:123256361:G:C	123256361	C,C	G,G	1,1	inf,-inf	inf,inf	0.173245,2.87036	0.000828426	0.00266541
2	chr7:123357452:G:A	123357452	A,A	G,G	1,1	-inf,-inf	inf,inf	1.07599,1.47696	0.000819843	0.00202131
2	chr7:123171722:T:C	123171722	NA,C	NA,T	NA,1	NA,-inf	NA,inf	NA,1.90093	0.000819346	0.00260676
2	chr7:123429913:G:T	123429913	NA,T	NA,G	NA,1	NA,-inf	NA,inf	NA,1.81079	0.000816863	0.00207383
2	chr7:123256702:C:T	123256702	T,T	C,C	1,1	inf,-inf	inf,inf	0.146672,2.88719	0.000815799	0.00263374
2	chr7:123427908:T:C	123427908	NA,C	NA,T	NA,1	NA,-inf	NA,inf	NA,1.80976	0.000815396	0.00207011
2	chr7:123647955:T:C	123647955	C,NA	T,NA	1,NA	-inf,NA	inf,NA	1.728,NA	0.000811418	0.00177306
2	chr7:123359158:C:G	123359158	G,G	C,C	1,1	-inf,-inf	inf,inf	1.15969,1.36217	0.000810966	0.00198809
2	chr7:123708935:G:A	123708935	A,NA	G,NA	1,NA	-inf,NA	inf,NA	1.74223,NA	0.000800965	0.00196528
2	chr7:123256366:A:G	123256366	G,G	A,A	1,1	inf,-inf	inf,inf	0.173938,2.84929	0.000798649	0.00256609
2	chr7:123901391:A:C	123901391	NA,C	NA,A	NA,1	NA,inf	NA,inf	NA,1.83619	0.000798141	0.00211854
2	chr7:123880033:A:G	123880033	NA,G	NA,A	NA,1	NA,inf	NA,inf	NA,1.83522	0.000797517	0.00211504
2	chr7:123257347:A:G	123257347	G,G	A,A	1,1	inf,-inf	inf,inf	0.151746,2.86848	0.00079579	0.00256639
2	chr7:123316064:A:G	123316064	NA,G	NA,A	NA,1	NA,-inf	NA,inf	NA,1.779	0.000791001	0.00212539
2	chr7:123757777:G:A	123757777	A,A	G,G	1,1	inf,inf	inf,inf	4.60776,0.837418	0.000790791	0.00226785
2	chr7:123985023:T:C	123985023	C,C	T,T	1,1	-inf,inf	inf,inf	2.48803,1.40669	0.000790318	0.00115246
2	chr7:123895231:G:A	123895231	NA,A	NA,G	NA,1	NA,inf	NA,inf	NA,1.82975	0.000789383	0.002095
2	chr7:123895198:C:A	123895198	NA,A	NA,C	NA,1	NA,inf	NA,inf	NA,1.82779	0.000786719	0.00208785
2	chr7:123888834:AAAAG:A	123888834	NA,A	NA,AAAAG	NA,1	NA,inf	NA,inf	NA,1.82779	0.000786719	0.00208785
2	chr7:123903111:C:T	123903111	NA,T	NA,C	NA,1	NA,inf	NA,inf	NA,1.8267	0.00078525	0.00208392
2	chr7:123000705:A:G	123000705	NA,G	NA,A	NA,1	NA,-inf	NA,inf	NA,1.7847	0.000776926	0.00226687
2	chr7:123261484:C:T	123261484	T,T	C,C	1,1	inf,-inf	inf,inf	0.18759,2.81673	0.000775092	0.00248573
2	chr7:123887070:A:G	123887070	NA,G	NA,A	NA,1	NA,inf	NA,inf	NA,1.8188	0.000774825	0.00205595
2	chr7:123826902:T:C	123826902	C,NA	T,NA	1,NA	-inf,NA	inf,NA	1.72422,NA	0.0007727	0.00168827
2	chr7:123940191:G:A	123940191	A,NA	G,NA	1,NA	-inf,NA	inf,NA	1.91324,NA	0.000771934	0.00196929
2	chr7:123767996:G:A	123767996	A,A	G,G	1,1	inf,inf	inf,inf	0.13124,0.511658	0.000771803	0.00192265
2	chr7:124052671:C:T	124052671	T,T	C,C	1,1	-inf,inf	inf,inf	1.49402,1.07623	0.000766228	0.00088126
2	chr7:124114995:C:G	124114995	NA,G	NA,C	NA,1	NA,inf	NA,inf	NA,1.79766	0.000758868	0.0021242
2	chr7:123424913:AC:A	123424913	NA,A	NA,AC	NA,1	NA,-inf	NA,inf	NA,1.76589	0.000757115	0.00191951
2	chr7:123417023:C:T	123417023	NA,T	NA,C	NA,1	NA,-inf	NA,inf	NA,1.76496	0.000755911	0.00191647
2	chr7:124000378:T:C	124000378	NA,C	NA,T	NA,1	NA,inf	NA,inf	NA,1.80661	0.000753887	0.00212123
2	chr7:124052363:G:T	124052363	T,T	G,G	1,1	-inf,inf	inf,inf	1.5091,1.04537	0.000746336	0.000858383
2	chr7:123098911:A:G	123098911	NA,G	NA,A	NA,1	NA,-inf	NA,inf	NA,1.74307	0.000745613	0.00207141
2	chr7:123264924:A:G	123264924	NA,G	NA,A	NA,1	NA,-inf	NA,inf	NA,1.78811	0.000733637	0.00221927
2	chr7:123754556:C:G	123754556	G,G	C,C	1,1	inf,inf	inf,inf	4.52146,0.868129	0.00073181	0.00210556
2	chr7:124112490:T:C	124112490	NA,C	NA,T	NA,1	NA,-inf	NA,inf	NA,1.55321	0.000729243	0.00173555
2	chr7:123329446:C:T	123329446	NA,T	NA,C	NA,1	NA,-inf	NA,inf	NA,1.7293	0.000725439	0.00194925
2	chr7:123215285:C:T	123215285	NA,T	NA,C	NA,1	NA,-inf	NA,inf	NA,1.90302	0.000718776	0.00234511
2	chr7:123757048:A:T	123757048	T,T	A,A	1,1	inf,inf	inf,inf	4.52228,0.845236	0.00071068	0.00203799
2	chr7:123277902:A:G	123277902	NA,G	NA,A	NA,1	NA,-inf	NA,inf	NA,1.72379	0.000710118	0.00200488
2	chr7:123328727:G:A	123328727	NA,A	NA,G	NA,1	NA,-inf	NA,inf	NA,1.70295	0.000697355	0.00187406
2	chr7:123314784:A:G	123314784	NA,G	NA,A	NA,1	NA,inf	NA,inf	NA,1.61178	0.000693688	0.0017045
2	chr7:124281627:C:T	124281627	T,T	C,C	1,1	inf,inf	inf,inf	2.03975,0.300743	0.000689229	0.00176026
2	chr7:123324022:C:T	123324022	NA,T	NA,C	NA,1	NA,-inf	NA,inf	NA,1.6848	0.000673127	0.00180726
2	chr7:123804346:CT:C	123804346	NA,C	NA,CT	NA,1	NA,inf	NA,inf	NA,1.75727	0.000669673	0.00188438
2	chr7:123886905:G:A	123886905	A,A	G,G	1,1	inf,-inf	inf,inf	1.60762,0.444791	0.000665772	0.0017061
2	chr7:123826780:G:A	123826780	NA,A	NA,G	NA,1	NA,inf	NA,inf	NA,1.76307	0.000663508	0.00206374
2	chr7:123804833:A:G	123804833	G,NA	A,NA	1,NA	-inf,NA	inf,NA	1.64371,NA	0.000656218	0.00143876
2	chr7:123267231:A:G	123267231	NA,G	NA,A	NA,1	NA,-inf	NA,inf	NA,1.72166	0.00065549	0.00197296
2	chr7:123330900:C:G	123330900	NA,G	NA,C	NA,1	NA,-inf	NA,inf	NA,1.66463	0.000652426	0.00175158
2	chr7:123556490:A:G	123556490	NA,G	NA,A	NA,1	NA,inf	NA,inf	NA,1.56644	0.000648634	0.00154044
2	chr7:124047833:T:C	124047833	C,C	T,T	1,1	-inf,inf	inf,inf	1.39561,1.09299	0.000637737	0.000740376
2	chr7:123376887:A:G	123376887	G,G	A,A	1,1	-inf,-inf	inf,inf	0.904868,1.49284	0.000618566	0.00145033
2	chr7:123212751:A:T	123212751	NA,T	NA,A	NA,1	NA,inf	NA,inf	NA,1.59966	0.000618233	0.0016537
2	chr7:123050528:G:A	123050528	NA,A	NA,G	NA,1	NA,inf	NA,inf	NA,1.54061	0.000610517	0.00151513
2	chr7:123773653:A:G	123773653	G,G	A,A	1,1	inf,inf	inf,inf	0.145746,0.269477	0.000608755	0.00147425
2	chr7:123172806:G:C	123172806	NA,C	NA,G	NA,1	NA,-inf	NA,inf	NA,1.72897	0.000607518	0.00190727
2	chr7:123002113:A:G	123002113	NA,G	NA,A	NA,1	NA,-inf	NA,inf	NA,1.62584	0.000599763	0.00172481
2	chr7:123375723:T:C	123375723	C,NA	T,NA	1,NA	-inf,NA	inf,NA	1.75194,NA	0.000594439	0.00143647
2	chr7:123172846:C:A	123172846	NA,A	NA,C	NA,1	NA,-inf	NA,inf	NA,1.71336	0.000591863	0.00185576
2	chr7:123577968:G:A	123577968	NA,A	NA,G	NA,1	NA,-inf	NA,inf	NA,1.38225	0.000588613	0.00148757
2	chr7:123215118:A:T	123215118	NA,T	NA,A	NA,1	NA,-inf	NA,inf	NA,1.7491	0.000583302	0.00183667
2	chr7:123799190:G:T	123799190	T,T	G,G	1,1	inf,-inf	inf,inf	0.294291,2.12277	0.000581957	0.00128439
2	chr7:123172930:A:G	123172930	NA,G	NA,A	NA,1	NA,-inf	NA,inf	NA,1.70002	0.000578835	0.00181282
2	chr7:123832930:G:A	123832930	NA,A	NA,G	NA,1	NA,inf	NA,inf	NA,1.55358	0.000577831	0.00159902
2	chr7:123262741:T:A	123262741	NA,A	NA,T	NA,1	NA,-inf	NA,inf	NA,1.64657	0.000577173	0.00172982
2	chr7:123215123:C:G	123215123	NA,G	NA,C	NA,1	NA,-inf	NA,inf	NA,1.74242	0.000576956	0.00181575
2	chr7:123885395:G:A	123885395	A,NA	G,NA	1,NA	inf,NA	inf,NA	1.39481,NA	0.000574465	0.00152401
2	chr7:123827325:C:T	123827325	NA,T	NA,C	NA,1	NA,inf	NA,inf	NA,1.54959	0.000573904	0.00158767
2	chr7:123173412:T:C	123173412	NA,C	NA,T	NA,1	NA,-inf	NA,inf	NA,1.69318	0.00057233	0.00179132
2	chr7:123798485:A:G	123798485	G,NA	A,NA	1,NA	-inf,NA	inf,NA	1.56036,NA	0.000569051	0.00125102
2	chr7:123172643:G:A	123172643	NA,A	NA,G	NA,1	NA,-inf	NA,inf	NA,1.68807	0.000567477	0.00177537
2	chr7:123597367:A:G	123597367	G,G	A,A	1,1	-inf,-inf	inf,inf	2.66418,1.92483	0.000566821	0.0018666
2	chr7:123173462:A:G	123173462	NA,G	NA,A	NA,1	NA,-inf	NA,inf	NA,1.68707	0.000566556	0.00177243
2	chr7:123861563:G:A	123861563	A,NA	G,NA	1,NA	inf,NA	inf,NA	1.38254,NA	0.000559991	0.00148576
2	chr7:123173892:C:T	123173892	NA,T	NA,C	NA,1	NA,-inf	NA,inf	NA,1.67293	0.000553437	0.00172936
2	chr7:123410590:T:C	123410590	NA,C	NA,T	NA,1	NA,-inf	NA,inf	NA,1.49328	0.000552902	0.00139629
2	chr7:123186980:A:G	123186980	NA,G	NA,A	NA,1	NA,inf	NA,inf	NA,1.52949	0.000552035	0.00146968
2	chr7:124136003:T:C	124136003	C,C	T,T	1,1	inf,inf	inf,inf	2.51338,0.346374	0.000550404	0.000874939
2	chr7:123174626:T:C	123174626	NA,C	NA,T	NA,1	NA,-inf	NA,inf	NA,1.66156	0.000550399	0.00172265
2	chr7:123173777:A:AG	123173777	NA,AG	NA,A	NA,1	NA,-inf	NA,inf	NA,1.66748	0.000548476	0.0017129
2	chr7:123623434:T:C	123623434	NA,C	NA,T	NA,1	NA,-inf	NA,inf	NA,1.65581	0.000547418	0.00145349
2	chr7:123620085:C:T	123620085	NA,T	NA,C	NA,1	NA,-inf	NA,inf	NA,1.65428	0.000547292	0.00145243
2	chr7:123899459:A:C	123899459	NA,C	NA,A	NA,1	NA,inf	NA,inf	NA,1.60614	0.000543201	0.00152724
2	chr7:124124198:C:A	124124198	A,A	C,C	1,1	inf,inf	inf,inf	2.61437,0.0130868	0.000536496	0.000844229
2	chr7:123608884:A:C	123608884	C,NA	A,NA	1,NA	inf,NA	inf,NA	2.09294,NA	0.000527912	0.00132305
2	chr7:123378494:G:C	123378494	NA,C	NA,G	NA,1	NA,-inf	NA,inf	NA,1.46985	0.000525812	0.0013299
2	chr7:123782390:T:A	123782390	A,A	T,T	1,1	inf,inf	inf,inf	0.115998,0.29615	0.0005241	0.00130731
2	chr7:123581866:G:T	123581866	T,T	G,G	1,1	-inf,-inf	inf,inf	2.79604,1.74674	0.000518835	0.00169535
2	chr7:123574781:C:T	123574781	T,T	C,C	1,1	-inf,-inf	inf,inf	2.69849,1.79837	0.000516383	0.00169161
2	chr7:123945883:T:C	123945883	C,C	T,T	1,1	-inf,inf	inf,inf	2.56574,0.867557	0.000510788	0.000737477
2	chr7:123786895:A:G	123786895	G,G	A,A	1,1	inf,inf	inf,inf	0.116504,0.279729	0.000508892	0.00126613
2	chr7:123781608:G:A	123781608	A,A	G,G	1,1	inf,inf	inf,inf	0.124481,0.231442	0.000506416	0.00122398
2	chr7:123782391:A:T	123782391	T,T	A,A	1,1	inf,inf	inf,inf	0.109825,0.294939	0.000503966	0.00125748
2	chr7:124041551:T:C	124041551	NA,C	NA,T	NA,1	NA,inf	NA,inf	NA,1.55728	0.000502651	0.00139517
2	chr7:123432006:T:C	123432006	NA,C	NA,T	NA,1	NA,inf	NA,inf	NA,1.57563	0.000501373	0.00144691
2	chr7:123321896:T:C	123321896	NA,C	NA,T	NA,1	NA,-inf	NA,inf	NA,1.50456	0.000500565	0.00134196
2	chr7:123506798:A:G	123506798	NA,G	NA,A	NA,1	NA,inf	NA,inf	NA,1.48869	0.000499544	0.00138845
2	chr7:123379366:C:T	123379366	T,T	C,C	1,1	-inf,-inf	inf,inf	0.687231,1.24966	0.000498604	0.00141237
2	chr7:123297579:T:A	123297579	NA,A	NA,T	NA,1	NA,inf	NA,inf	NA,1.41836	0.00049496	0.00121783
2	chr7:123459613:A:G	123459613	NA,G	NA,A	NA,1	NA,inf	NA,inf	NA,1.47723	0.000489889	0.00136019
2	chr7:123339347:A:G	123339347	NA,G	NA,A	NA,1	NA,inf	NA,inf	NA,1.46551	0.000488672	0.00131807
2	chr7:123636869:A:G	123636869	NA,G	NA,A	NA,1	NA,-inf	NA,inf	NA,1.46295	0.000485538	0.0012895
2	chr7:123891332:CTA:C	123891332	NA,C	NA,CTA	NA,1	NA,inf	NA,inf	NA,1.54044	0.000484221	0.00127833
2	chr7:123625816:A:C	123625816	NA,C	NA,A	NA,1	NA,-inf	NA,inf	NA,1.58178	0.000482879	0.00127877
2	chr7:123108700:T:C	123108700	NA,C	NA,T	NA,1	NA,inf	NA,inf	NA,1.44549	0.000477384	0.00126681
2	chr7:123909969:A:G	123909969	NA,G	NA,A	NA,1	NA,inf	NA,inf	NA,1.53061	0.000476352	0.0012573
2	chr7:123871199:T:A	123871199	NA,A	NA,T	NA,1	NA,inf	NA,inf	NA,1.53045	0.000475927	0.00125714
2	chr7:124118332:A:G	124118332	G,G	A,A	1,1	-inf,inf	inf,inf	2.07878,0.537662	0.00047537	0.00054096
2	chr7:123876252:A:G	123876252	NA,G	NA,A	NA,1	NA,inf	NA,inf	NA,1.52596	0.000472325	0.00124746
2	chr7:123303558:G:A	123303558	NA,A	NA,G	NA,1	NA,-inf	NA,inf	NA,1.47884	0.000471798	0.00125871
2	chr7:123771126:G:A	123771126	NA,A	NA,G	NA,1	NA,-inf	NA,inf	NA,1.44634	0.000471019	0.00124592
2	chr7:124044334:C:T	124044334	NA,T	NA,C	NA,1	NA,inf	NA,inf	NA,1.51694	0.000470079	0.00130168
2	chr7:122988657:G:A	122988657	NA,A	NA,G	NA,1	NA,inf	NA,inf	NA,1.41579	0.000469964	0.00123156
2	chr7:123768237:A:G	123768237	NA,G	NA,A	NA,1	NA,-inf	NA,inf	NA,1.44398	0.00046937	0.00123972
2	chr7:123305575:C:T	123305575	NA,T	NA,C	NA,1	NA,-inf	NA,inf	NA,1.46472	0.00046212	0.00123067
2	chr7:123174539:A:C	123174539	NA,C	NA,A	NA,1	NA,-inf	NA,inf	NA,1.55944	0.000460787	0.00143065
2	chr7:123289961:A:G	123289961	NA,G	NA,A	NA,1	NA,-inf	NA,inf	NA,1.46031	0.000458483	0.00124154
2	chr7:123332318:A:G	123332318	NA,G	NA,A	NA,1	NA,-inf	NA,inf	NA,1.45187	0.000458216	0.0012278
2	chr7:123337580:T:G	123337580	NA,G	NA,T	NA,1	NA,-inf	NA,inf	NA,1.45611	0.000456321	0.00127466
2	chr7:123234198:A:C	123234198	C,C	A,A	1,1	-inf,inf	inf,inf	1.29614,0.97727	0.00045616	0.000956316
2	chr7:123374475:TTG:T	123374475	T,T	TTG,TTG	1,1	-inf,-inf	inf,inf	0.968982,1.22349	0.000454548	0.00115395
2	chr7:124120147:A:G	124120147	G,G	A,A	1,1	-inf,inf	inf,inf	2.06175,0.530094	0.000454296	0.000518118
2	chr7:124113813:G:C	124113813	C,C	G,G	1,1	-inf,inf	inf,inf	1.70179,0.326223	0.000453513	0.000512365
2	chr7:123633170:A:C	123633170	NA,C	NA,A	NA,1	NA,-inf	NA,inf	NA,1.42008	0.000452262	0.00119955
2	chr7:123787514:G:A	123787514	A,A	G,G	1,1	inf,inf	inf,inf	0.08767,0.309046	0.000451679	0.00114652
2	chr7:123632575:T:TAC	123632575	NA,TAC	NA,T	NA,1	NA,-inf	NA,inf	NA,1.41846	0.000451019	0.00119623
2	chr7:123270383:C:T	123270383	NA,T	NA,C	NA,1	NA,-inf	NA,inf	NA,1.40355	0.000449334	0.00128271
2	chr7:123317874:T:A	123317874	NA,A	NA,T	NA,1	NA,inf	NA,inf	NA,1.41473	0.000447699	0.00120661
2	chr7:123268091:G:T	123268091	NA,T	NA,G	NA,1	NA,-inf	NA,inf	NA,1.40105	0.000447414	0.00127706
2	chr7:124117829:T:C	124117829	C,C	T,T	1,1	-inf,inf	inf,inf	2.07852,0.491838	0.000447381	0.000510739
2	chr7:123557338:A:C	123557338	NA,C	NA,A	NA,1	NA,inf	NA,inf	NA,1.37242	0.000445114	0.00107199
2	chr7:123293682:G:A	123293682	NA,A	NA,G	NA,1	NA,-inf	NA,inf	NA,1.43752	0.000442137	0.00117839
2	chr7:123897471:A:G	123897471	NA,G	NA,A	NA,1	NA,-inf	NA,inf	NA,1.25799	0.000442063	0.00107499
2	chr7:123804317:C:A	123804317	NA,A	NA,C	NA,1	NA,-inf	NA,inf	NA,1.25378	0.000441628	0.00107382
2	chr7:123984173:A:T	123984173	NA,T	NA,A	NA,1	NA,inf	NA,inf	NA,1.40634	0.000441213	0.00120367
2	chr7:123574026:C:T	123574026	NA,T	NA,C	NA,1	NA,-inf	NA,inf	NA,1.21931	0.000440646	0.00110715
2	chr7:123424012:TTATAG:T	123424012	T,NA	TTATAG,NA	1,NA	-inf,NA	inf,NA	1.65643,NA	0.000438418	0.00107272
2	chr7:123775386:G:A	123775386	NA,A	NA,G	NA,1	NA,inf	NA,inf	NA,1.49734	0.000437589	0.00122163
2	chr7:123620687:C:T	123620687	NA,T	NA,C	NA,1	NA,-inf	NA,inf	NA,1.39701	0.000435794	0.00115551
2	chr7:123175783:A:G	123175783	NA,G	NA,A	NA,1	NA,-inf	NA,inf	NA,1.52504	0.000435274	0.00134686
2	chr7:123271240:T:A	123271240	NA,A	NA,T	NA,1	NA,-inf	NA,inf	NA,1.38196	0.000433065	0.00123476
2	chr7:123271781:C:T	123271781	NA,T	NA,C	NA,1	NA,-inf	NA,inf	NA,1.37501	0.000427978	0.00121974
2	chr7:123283571:G:A	123283571	NA,A	NA,G	NA,1	NA,-inf	NA,inf	NA,1.42611	0.000423337	0.00116811
2	chr7:123521427:G:A	123521427	NA,A	NA,G	NA,1	NA,-inf	NA,inf	NA,1.32002	0.000420866	0.00105176
2	chr7:123677086:A:G	123677086	G,G	A,A	1,1	-inf,-inf	inf,inf	3.20183,0.704276	0.000418576	0.00116601
2	chr7:122996200:G:A	122996200	NA,A	NA,G	NA,1	NA,inf	NA,inf	NA,1.34571	0.000416759	0.00109083
2	chr7:124216404:T:C	124216404	C,C	T,T	1,1	inf,inf	inf,inf	2.39247,0.442809	0.000415508	0.000748536
2	chr7:123913061:G:A	123913061	NA,A	NA,G	NA,1	NA,inf	NA,inf	NA,1.4477	0.000413026	0.00108969
2	chr7:124229164:A:G	124229164	NA,G	NA,A	NA,1	NA,inf	NA,inf	NA,1.23147	0.000412132	0.00107491
2	chr7:123622910:CA:C	123622910	NA,C	NA,CA	NA,1	NA,-inf	NA,inf	NA,1.36188	0.000410519	0.00108777
2	chr7:123927493:G:T	123927493	NA,T	NA,G	NA,1	NA,inf	NA,inf	NA,1.42411	0.000408957	0.00107866
2	chr7:123927292:A:G	123927292	NA,G	NA,A	NA,1	NA,inf	NA,inf	NA,1.42411	0.000408957	0.00107866
2	chr7:123927798:A:C	123927798	NA,C	NA,A	NA,1	NA,inf	NA,inf	NA,1.42344	0.000408503	0.00107744
2	chr7:123869697:T:C	123869697	NA,C	NA,T	NA,1	NA,inf	NA,inf	NA,1.43775	0.00040816	0.00107617
2	chr7:123931370:A:T	123931370	NA,T	NA,A	NA,1	NA,inf	NA,inf	NA,1.42294	0.000407957	0.00107619
2	chr7:124147619:T:C	124147619	C,C	T,T	1,1	inf,-inf	inf,inf	2.58456,0.0986882	0.000403637	0.000728977
2	chr7:123895090:C:T	123895090	NA,T	NA,C	NA,1	NA,inf	NA,inf	NA,1.42559	0.000400161	0.00105455
2	chr7:123729458:G:A	123729458	A,NA	G,NA	1,NA	-inf,NA	inf,NA	1.42904,NA	0.000399515	0.000982557
2	chr7:123353786:A:G	123353786	NA,G	NA,A	NA,1	NA,-inf	NA,inf	NA,1.35109	0.000393134	0.00108543
2	chr7:124166847:A:G	124166847	G,NA	A,NA	1,NA	inf,NA	inf,NA	1.97796,NA	0.000393003	0.000801579
2	chr7:124039963:T:C	124039963	NA,C	NA,T	NA,1	NA,inf	NA,inf	NA,1.40838	0.000392746	0.00108223
2	chr7:123116248:A:T	123116248	NA,T	NA,A	NA,1	NA,inf	NA,inf	NA,1.41285	0.000390866	0.00108147
2	chr7:123649658:A:G	123649658	NA,G	NA,A	NA,1	NA,-inf	NA,inf	NA,1.33097	0.000387609	0.0010251
2	chr7:124145124:T:G	124145124	G,G	T,T	1,1	inf,-inf	inf,inf	2.55718,0.118085	0.000387149	0.000700428
2	chr7:123660763:GAA:G	123660763	NA,G	NA,GAA	NA,1	NA,-inf	NA,inf	NA,1.32811	0.000386445	0.00102063
2	chr7:123570847:A:G	123570847	NA,G	NA,A	NA,1	NA,inf	NA,inf	NA,1.26522	0.000385768	0.000923408
2	chr7:123034488:A:T	123034488	NA,T	NA,A	NA,1	NA,inf	NA,inf	NA,1.25597	0.000384089	0.000953323
2	chr7:123004921:A:T	123004921	NA,T	NA,A	NA,1	NA,inf	NA,inf	NA,1.3072	0.000384041	0.0010121
2	chr7:123913845:T:C	123913845	NA,C	NA,T	NA,1	NA,inf	NA,inf	NA,1.39932	0.000381609	0.0010059
2	chr7:123223233:A:G	123223233	NA,G	NA,A	NA,1	NA,-inf	NA,inf	NA,1.43538	0.000381582	0.00111166
2	chr7:124210083:C:G	124210083	G,G	C,C	1,1	inf,inf	inf,inf	2.43455,0.150811	0.000380853	0.000665674
2	chr7:123593113:C:T	123593113	T,NA	C,NA	1,NA	-inf,NA	inf,NA	1.60423,NA	0.00037835	0.000940471
2	chr7:123205459:T:C	123205459	NA,C	NA,T	NA,1	NA,inf	NA,inf	NA,1.39728	0.000377805	0.00104928
2	chr7:123619713:T:C	123619713	NA,C	NA,T	NA,1	NA,-inf	NA,inf	NA,1.15082	0.000372559	0.000928233
2	chr7:123967104:A:G	123967104	G,G	A,A	1,1	-inf,inf	inf,inf	2.04174,0.781441	0.000371903	0.000487797
2	chr7:123705843:T:C	123705843	NA,C	NA,T	NA,1	NA,inf	NA,inf	NA,1.31071	0.000371768	0.00102067
2	chr7:123255796:G:A	123255796	A,A	G,G	1,1	inf,-inf	inf,inf	0.249297,2.3162	0.000371681	0.00112528
2	chr7:123626776:T:C	123626776	NA,C	NA,T	NA,1	NA,-inf	NA,inf	NA,1.30174	0.000369899	0.000977681
2	chr7:123629504:A:T	123629504	NA,T	NA,A	NA,1	NA,-inf	NA,inf	NA,1.30151	0.00036976	0.000977293
2	chr7:123992499:T:C	123992499	NA,C	NA,T	NA,1	NA,inf	NA,inf	NA,1.28589	0.000369508	0.000962311
2	chr7:123362472:G:A	123362472	NA,A	NA,G	NA,1	NA,-inf	NA,inf	NA,1.31146	0.000369166	0.00101618
2	chr7:123480743:TA:T	123480743	NA,T	NA,TA	NA,1	NA,-inf	NA,inf	NA,1.11742	0.000368153	0.000932239
2	chr7:123892317:T:C	123892317	C,C	T,T	1,1	inf,-inf	inf,inf	1.42864,0.304611	0.000367182	0.000934108
2	chr7:123318074:C:T	123318074	NA,T	NA,C	NA,1	NA,-inf	NA,inf	NA,1.381	0.000365178	0.00109282
2	chr7:123635448:T:A	123635448	NA,A	NA,T	NA,1	NA,-inf	NA,inf	NA,1.41231	0.000365138	0.000963666
2	chr7:123811533:T:G	123811533	NA,G	NA,T	NA,1	NA,inf	NA,inf	NA,1.38725	0.000364123	0.00102429
2	chr7:123703034:T:C	123703034	NA,C	NA,T	NA,1	NA,inf	NA,inf	NA,1.29579	0.000362628	0.000995086
2	chr7:123930984:C:T	123930984	NA,T	NA,C	NA,1	NA,inf	NA,inf	NA,1.34837	0.000361957	0.00095249
2	chr7:124211338:G:T	124211338	T,T	G,G	1,1	inf,inf	inf,inf	2.42511,0.089202	0.000361411	0.00063193
2	chr7:124021557:T:A	124021557	NA,A	NA,T	NA,1	NA,-inf	NA,inf	NA,1.19466	0.000360986	0.000885151
2	chr7:123279236:C:T	123279236	NA,T	NA,C	NA,1	NA,-inf	NA,inf	NA,1.22798	0.000359977	0.000941813
2	chr7:123611101:A:G	123611101	NA,G	NA,A	NA,1	NA,-inf	NA,inf	NA,1.25682	0.000357198	0.00094305
2	chr7:123275894:A:G	123275894	NA,G	NA,A	NA,1	NA,inf	NA,inf	NA,1.36481	0.000354935	0.00100103
2	chr7:124009068:C:T	124009068	NA,T	NA,C	NA,1	NA,inf	NA,inf	NA,1.11763	0.000354381	0.000850062
2	chr7:123589697:C:T	123589697	NA,T	NA,C	NA,1	NA,-inf	NA,inf	NA,1.11293	0.000354311	0.000880403
2	chr7:123141752:TC:T	123141752	T,T	TC,TC	1,1	-inf,inf	inf,inf	2.05108,0.485572	0.000353198	0.000932531
2	chr7:123962771:T:C	123962771	NA,C	NA,T	NA,1	NA,-inf	NA,inf	NA,1.1357	0.000353133	0.000856096
2	chr7:123427500:C:T	123427500	NA,T	NA,C	NA,1	NA,inf	NA,inf	NA,1.21737	0.000348925	0.000851079
2	chr7:123339635:A:G	123339635	NA,G	NA,A	NA,1	NA,-inf	NA,inf	NA,1.26538	0.000348108	0.000934835
2	chr7:124057360:T:G	124057360	G,NA	T,NA	1,NA	inf,NA	inf,NA	1.92038,NA	0.000348087	0.000710905
2	chr7:123654677:C:A	123654677	NA,A	NA,C	NA,1	NA,-inf	NA,inf	NA,1.26409	0.000347162	0.000916071
2	chr7:123143785:C:A	123143785	A,A	C,C	1,1	-inf,inf	inf,inf	2.04591,0.478728	0.000346957	0.000916148
2	chr7:123196699:A:G	123196699	NA,G	NA,A	NA,1	NA,-inf	NA,inf	NA,1.37528	0.000346811	0.00100516
2	chr7:123177551:G:C	123177551	NA,C	NA,G	NA,1	NA,-inf	NA,inf	NA,1.36694	0.000346792	0.000999669
2	chr7:123659250:T:C	123659250	C,C	T,T	1,1	-inf,inf	inf,inf	0.227063,1.14476	0.000346195	0.000708732
2	chr7:123141755:T:A	123141755	A,A	T,T	1,1	-inf,inf	inf,inf	2.03755,0.484341	0.000343565	0.000906944
2	chr7:123463149:T:C	123463149	C,NA	T,NA	1,NA	-inf,NA	inf,NA	1.32299,NA	0.000343486	0.000772274
2	chr7:123497259:A:G	123497259	NA,G	NA,A	NA,1	NA,-inf	NA,inf	NA,1.07791	0.000343294	0.000870247
2	chr7:123496119:G:C	123496119	NA,C	NA,G	NA,1	NA,-inf	NA,inf	NA,1.18654	0.000342349	0.000849483
2	chr7:123365595:C:T	123365595	T,T	C,C	1,1	-inf,-inf	inf,inf	0.846681,1.27242	0.000340829	0.000906444
2	chr7:123656328:C:A	123656328	NA,A	NA,C	NA,1	NA,-inf	NA,inf	NA,1.25074	0.000339552	0.00089571
2	chr7:123195448:T:C	123195448	NA,C	NA,T	NA,1	NA,-inf	NA,inf	NA,1.35792	0.000337735	0.00097788
2	chr7:123418610:C:T	123418610	T,NA	C,NA	1,NA	-inf,NA	inf,NA	1.48087,NA	0.000337727	0.000886775
2	chr7:123039802:A:C	123039802	NA,C	NA,A	NA,1	NA,-inf	NA,inf	NA,1.2087	0.000337357	0.000845553
2	chr7:123721391:T:C	123721391	NA,C	NA,T	NA,1	NA,-inf	NA,inf	NA,1.24547	0.000335927	0.000884488
2	chr7:123047150:C:T	123047150	NA,T	NA,C	NA,1	NA,-inf	NA,inf	NA,1.2075	0.000335907	0.000841697
2	chr7:123680824:T:C	123680824	NA,C	NA,T	NA,1	NA,-inf	NA,inf	NA,1.2447	0.000335497	0.000883336
2	chr7:123686001:T:C	123686001	NA,C	NA,T	NA,1	NA,-inf	NA,inf	NA,1.24468	0.000335465	0.000883242
2	chr7:123486683:T:C	123486683	NA,C	NA,T	NA,1	NA,inf	NA,inf	NA,1.19454	0.000334719	0.000815143
2	chr7:123711766:C:T	123711766	NA,T	NA,C	NA,1	NA,-inf	NA,inf	NA,1.24277	0.00033442	0.00088046
2	chr7:123682134:G:A	123682134	NA,A	NA,G	NA,1	NA,-inf	NA,inf	NA,1.24123	0.000333529	0.000878105
2	chr7:123693074:T:C	123693074	NA,C	NA,T	NA,1	NA,-inf	NA,inf	NA,1.24067	0.000333225	0.000877263
2	chr7:123793721:A:G	123793721	G,NA	A,NA	1,NA	inf,NA	inf,NA	1.70737,NA	0.000332683	0.000770992
2	chr7:123506089:G:A	123506089	NA,A	NA,G	NA,1	NA,inf	NA,inf	NA,1.28277	0.000328056	0.000893929
2	chr7:123692094:A:G	123692094	NA,G	NA,A	NA,1	NA,-inf	NA,inf	NA,1.08791	0.000328035	0.000801621
2	chr7:123265945:C:T	123265945	NA,T	NA,C	NA,1	NA,-inf	NA,inf	NA,1.1728	0.000327655	0.00085616
2	chr7:123264179:G:A	123264179	NA,A	NA,G	NA,1	NA,-inf	NA,inf	NA,1.17255	0.00032752	0.000855791
2	chr7:123041486:CAT:C	123041486	NA,C	NA,CAT	NA,1	NA,-inf	NA,inf	NA,1.18651	0.00032514	0.000814931
2	chr7:123571544:G:A	123571544	NA,A	NA,G	NA,1	NA,-inf	NA,inf	NA,1.31205	0.000323804	0.000923736
2	chr7:124014077:T:A	124014077	NA,A	NA,T	NA,1	NA,inf	NA,inf	NA,1.06454	0.000323052	0.000775893
2	chr7:124251637:G:T	124251637	NA,T	NA,G	NA,1	NA,inf	NA,inf	NA,1.17523	0.000321738	0.000856293
2	chr7:123506242:C:T	123506242	NA,T	NA,C	NA,1	NA,inf	NA,inf	NA,1.17984	0.000318977	0.000790119
2	chr7:123725652:C:T	123725652	NA,T	NA,C	NA,1	NA,-inf	NA,inf	NA,1.21382	0.000318807	0.000838793
2	chr7:123423926:T:C	123423926	NA,C	NA,T	NA,1	NA,-inf	NA,inf	NA,1.21889	0.000318702	0.000870038
2	chr7:123627083:T:C	123627083	NA,C	NA,T	NA,1	NA,-inf	NA,inf	NA,1.21335	0.0003183	0.000839205
2	chr7:123898739:T:C	123898739	NA,C	NA,T	NA,1	NA,inf	NA,inf	NA,1.19188	0.000318042	0.000744102
2	chr7:123255913:G:A	123255913	A,A	G,G	1,1	inf,-inf	inf,inf	0.262069,2.21569	0.00031754	0.00095351
2	chr7:123567257:C:G	123567257	NA,G	NA,C	NA,1	NA,-inf	NA,inf	NA,1.03337	0.000315774	0.000800307
2	chr7:123954152:G:A	123954152	A,A	G,G	1,1	-inf,inf	inf,inf	2.01957,0.705567	0.000315438	0.000416806
2	chr7:123306787:C:A	123306787	A,A	C,C	1,1	-inf,inf	inf,inf	0.415356,1.84474	0.000313212	0.000723934
2	chr7:123802017:C:T	123802017	NA,T	NA,C	NA,1	NA,-inf	NA,inf	NA,1.20034	0.000313079	0.000823633
2	chr7:123873546:T:C	123873546	NA,C	NA,T	NA,1	NA,-inf	NA,inf	NA,1.2119	0.000312812	0.000812597
2	chr7:123948390:A:C	123948390	C,C	A,A	1,1	-inf,inf	inf,inf	2.19518,0.846364	0.000312702	0.000444179
2	chr7:123066932:T:C	123066932	NA,C	NA,T	NA,1	NA,inf	NA,inf	NA,1.1889	0.000311298	0.000816876
2	chr7:123070903:C:T	123070903	NA,T	NA,C	NA,1	NA,inf	NA,inf	NA,1.18836	0.000310962	0.00081586
2	chr7:124065018:T:G	124065018	NA,G	NA,T	NA,1	NA,-inf	NA,inf	NA,1.1344	0.000309717	0.000705551
2	chr7:123627027:C:T	123627027	NA,T	NA,C	NA,1	NA,-inf	NA,inf	NA,1.19567	0.000309522	0.000815574
2	chr7:123354547:T:A	123354547	A,A	T,T	1,1	-inf,-inf	inf,inf	1.70223,0.243726	0.000308788	0.000775233
2	chr7:123089380:A:G	123089380	G,NA	A,NA	1,NA	-inf,NA	inf,NA	1.30217,NA	0.000308645	0.00070907
2	chr7:123138025:C:T	123138025	NA,T	NA,C	NA,1	NA,inf	NA,inf	NA,1.13792	0.000305665	0.000760831
2	chr7:123014643:A:C	123014643	NA,C	NA,A	NA,1	NA,-inf	NA,inf	NA,1.2035	0.000305639	0.000809566
2	chr7:123316234:C:T	123316234	T,NA	C,NA	1,NA	-inf,NA	inf,NA	1.26114,NA	0.000299451	0.000682683
2	chr7:123368608:G:T	123368608	T,T	G,G	1,1	-inf,-inf	inf,inf	0.971896,0.991439	0.000299068	0.000738268
2	chr7:123921121:G:C	123921121	NA,C	NA,G	NA,1	NA,-inf	NA,inf	NA,1.1693	0.000299015	0.00078426
2	chr7:124292552:T:C	124292552	C,C	T,T	1,1	-inf,-inf	inf,inf	1.67217,0.0741241	0.000298014	0.000711751
2	chr7:124192703:C:T	124192703	T,T	C,C	1,1	inf,inf	inf,inf	2.38811,0.122164	0.000297925	0.000533298
2	chr7:123928546:G:A	123928546	NA,A	NA,G	NA,1	NA,-inf	NA,inf	NA,1.16563	0.000297222	0.000779493
2	chr7:122987038:C:T	122987038	NA,T	NA,C	NA,1	NA,-inf	NA,inf	NA,1.17481	0.000297002	0.000804634
2	chr7:124293671:G:A	124293671	A,A	G,G	1,1	-inf,-inf	inf,inf	1.67888,0.0153946	0.000295594	0.000714314
2	chr7:123636143:G:A	123636143	A,A	G,G	1,1	-inf,-inf	inf,inf	3.28311,1.35563	0.00029535	0.000959815
2	chr7:123368580:G:T	123368580	T,T	G,G	1,1	-inf,-inf	inf,inf	0.96209,0.997454	0.000295333	0.00072942
2	chr7:123182240:T:C	123182240	C,NA	T,NA	1,NA	-inf,NA	inf,NA	1.05985,NA	0.000293468	0.000695488
2	chr7:123381604:T:C	123381604	C,C	T,T	1,1	-inf,-inf	inf,inf	0.689738,0.91967	0.000291131	0.000671276
2	chr7:124152551:G:T	124152551	NA,T	NA,G	NA,1	NA,inf	NA,inf	NA,1.1128	0.000290467	0.000645947
2	chr7:124199929:A:G	124199929	NA,G	NA,A	NA,1	NA,-inf	NA,inf	NA,1.05839	0.000290345	0.000720071
2	chr7:123368310:G:A	123368310	A,A	G,G	1,1	-inf,-inf	inf,inf	0.935215,0.97841	0.000290223	0.000714959
2	chr7:123481006:G:A	123481006	NA,A	NA,G	NA,1	NA,inf	NA,inf	NA,1.1085	0.000289921	0.000706452
2	chr7:123836386:T:C	123836386	C,NA	T,NA	1,NA	inf,NA	inf,NA	1.69765,NA	0.000289547	0.000809539
2	chr7:122999332:A:G	122999332	NA,G	NA,A	NA,1	NA,-inf	NA,inf	NA,1.15844	0.000289056	0.000782514
2	chr7:122992490:G:A	122992490	NA,A	NA,G	NA,1	NA,-inf	NA,inf	NA,1.15754	0.000288683	0.000781592
2	chr7:123056451:C:T	123056451	NA,T	NA,C	NA,1	NA,inf	NA,inf	NA,1.14146	0.000288493	0.000755531
2	chr7:122992369:T:A	122992369	NA,A	NA,T	NA,1	NA,-inf	NA,inf	NA,1.15657	0.000288175	0.000780143
2	chr7:123368922:T:C	123368922	C,C	T,T	1,1	-inf,-inf	inf,inf	0.960669,0.968641	0.000287989	0.000710097
2	chr7:122987724:C:G	122987724	NA,G	NA,C	NA,1	NA,-inf	NA,inf	NA,1.15532	0.000287639	0.000778529
2	chr7:123934323:T:C	123934323	NA,C	NA,T	NA,1	NA,inf	NA,inf	NA,1.20571	0.000286855	0.000753178
2	chr7:122998459:A:C	122998459	NA,C	NA,A	NA,1	NA,-inf	NA,inf	NA,1.15389	0.000286815	0.000776442
2	chr7:124229457:G:A	124229457	NA,A	NA,G	NA,1	NA,inf	NA,inf	NA,1.02405	0.00028637	0.000747981
2	chr7:123586931:C:T	123586931	NA,T	NA,C	NA,1	NA,-inf	NA,inf	NA,1.23492	0.000285805	0.00081279
2	chr7:123435994:T:C	123435994	C,C	T,T	1,1	inf,inf	inf,inf	0.604453,0.898088	0.000285703	0.000736603
2	chr7:123078248:A:G	123078248	NA,G	NA,A	NA,1	NA,inf	NA,inf	NA,1.09651	0.000284948	0.000709788
2	chr7:123651260:C:T	123651260	T,T	C,C	1,1	-inf,inf	inf,inf	0.296512,0.910245	0.000284882	0.000603007
2	chr7:123306581:T:C	123306581	C,C	T,T	1,1	-inf,inf	inf,inf	0.392991,1.81785	0.000284446	0.000658935
2	chr7:124294272:C:A	124294272	A,A	C,C	1,1	inf,inf	inf,inf	1.65143,0.0727172	0.000284147	0.000678901
2	chr7:123036854:G:A	123036854	NA,A	NA,G	NA,1	NA,-inf	NA,inf	NA,1.10373	0.000283473	0.000710842
2	chr7:123070860:C:A	123070860	NA,A	NA,C	NA,1	NA,inf	NA,inf	NA,1.12942	0.000282367	0.000739959
2	chr7:124169139:G:A	124169139	NA,A	NA,G	NA,1	NA,-inf	NA,inf	NA,1.03678	0.000282269	0.000697135
2	chr7:123210928:T:C	123210928	NA,C	NA,T	NA,1	NA,-inf	NA,inf	NA,1.24401	0.000281845	0.000809167
2	chr7:123938047:G:A	123938047	A,A	G,G	1,1	-inf,inf	inf,inf	1.80472,0.93979	0.000281719	0.000406292
2	chr7:123311084:G:A	123311084	NA,A	NA,G	NA,1	NA,-inf	NA,inf	NA,1.13776	0.000281244	0.000752436
2	chr7:123898740:G:A	123898740	NA,A	NA,G	NA,1	NA,inf	NA,inf	NA,1.11701	0.000281167	0.000660094
2	chr7:122993384:G:T	122993384	NA,T	NA,G	NA,1	NA,-inf	NA,inf	NA,1.1384	0.000279846	0.00075702
2	chr7:123638305:C:T	123638305	T,NA	C,NA	1,NA	inf,NA	inf,NA	1.84539,NA	0.000279607	0.00067439
2	chr7:123839086:A:T	123839086	NA,T	NA,A	NA,1	NA,inf	NA,inf	NA,1.0731	0.000279401	0.000711672
2	chr7:123299328:C:T	123299328	T,T	C,C	1,1	-inf,inf	inf,inf	0.414718,1.77596	0.000278672	0.000638942
2	chr7:123077318:T:C	123077318	NA,C	NA,T	NA,1	NA,inf	NA,inf	NA,1.08039	0.000277378	0.000691115
2	chr7:124151672:C:T	124151672	T,T	C,C	1,1	inf,-inf	inf,inf	2.39693,0.0373221	0.000274991	0.000503366
2	chr7:124083695:C:T	124083695	NA,T	NA,C	NA,1	NA,-inf	NA,inf	NA,1.05983	0.000271826	0.000623388
2	chr7:123504691:C:T	123504691	NA,T	NA,C	NA,1	NA,inf	NA,inf	NA,1.06947	0.000271818	0.000663463
2	chr7:124115849:G:GA	124115849	NA,GA	NA,G	NA,1	NA,-inf	NA,inf	NA,1.0525	0.000271678	0.000740815
2	chr7:123137281:C:T	123137281	T,NA	C,NA	1,NA	-inf,NA	inf,NA	1.23518,NA	0.00026957	0.000620778
2	chr7:123656266:C:A	123656266	A,A	C,C	1,1	-inf,inf	inf,inf	0.267251,0.946316	0.000267366	0.000559544
2	chr7:123763705:C:G	123763705	NA,G	NA,C	NA,1	NA,-inf	NA,inf	NA,1.10628	0.00026709	0.000700845
2	chr7:123586809:G:A	123586809	NA,A	NA,G	NA,1	NA,-inf	NA,inf	NA,1.18858	0.000265556	0.000752659
2	chr7:123369086:T:C	123369086	C,C	T,T	1,1	-inf,-inf	inf,inf	0.922529,0.986516	0.00026518	0.000654972
2	chr7:123730656:A:G	123730656	G,G	A,A	1,1	-inf,inf	inf,inf	0.236812,0.95871	0.00026406	0.000569302
2	chr7:123220854:A:G	123220854	NA,G	NA,A	NA,1	NA,inf	NA,inf	NA,1.02442	0.000263782	0.000650386
2	chr7:123078579:A:G	123078579	NA,G	NA,A	NA,1	NA,inf	NA,inf	NA,1.04585	0.000262081	0.000653052
2	chr7:123716841:A:G	123716841	G,NA	A,NA	1,NA	-inf,NA	inf,NA	1.25898,NA	0.000260566	0.000654074
2	chr7:124267425:C:T	124267425	NA,T	NA,C	NA,1	NA,inf	NA,inf	NA,1.0481	0.000259676	0.000692791
2	chr7:123224726:A:G	123224726	NA,G	NA,A	NA,1	NA,-inf	NA,inf	NA,1.16586	0.000259061	0.000726357
2	chr7:123224682:A:C	123224682	NA,C	NA,A	NA,1	NA,-inf	NA,inf	NA,1.16315	0.000257979	0.000723205
2	chr7:123369228:G:C	123369228	C,C	G,G	1,1	-inf,-inf	inf,inf	0.96357,0.916416	0.000257701	0.000634225
2	chr7:124122327:A:G	124122327	NA,G	NA,A	NA,1	NA,inf	NA,inf	NA,1.08956	0.000257641	0.000696161
2	chr7:123128463:G:T	123128463	NA,T	NA,G	NA,1	NA,inf	NA,inf	NA,1.03376	0.000257264	0.000640799
2	chr7:123446763:G:A	123446763	NA,A	NA,G	NA,1	NA,inf	NA,inf	NA,1.04296	0.00025698	0.000626733
2	chr7:123323963:G:A	123323963	A,A	G,G	1,1	-inf,inf	inf,inf	0.394017,1.75702	0.000255807	0.00059095
2	chr7:123233347:T:C	123233347	C,C	T,T	1,1	inf,inf	inf,inf	0.344551,2.11957	0.00025556	0.000758509
2	chr7:123315293:A:G	123315293	G,G	A,A	1,1	-inf,inf	inf,inf	0.399826,1.74663	0.000255058	0.000589379
2	chr7:123728434:G:A	123728434	A,A	G,G	1,1	-inf,inf	inf,inf	0.231448,0.94919	0.000254908	0.000550048
2	chr7:123370410:G:A	123370410	A,A	G,G	1,1	-inf,-inf	inf,inf	0.936365,0.921488	0.000254653	0.000627509
2	chr7:123734712:A:G	123734712	G,G	A,A	1,1	-inf,inf	inf,inf	0.228137,0.951448	0.000252155	0.000544359
2	chr7:123074046:C:A	123074046	NA,A	NA,C	NA,1	NA,inf	NA,inf	NA,1.05502	0.000250328	0.000655055
2	chr7:123369928:G:A	123369928	A,A	G,G	1,1	-inf,-inf	inf,inf	0.922493,0.945978	0.000250176	0.000617407
2	chr7:123400805:TTTA:T	123400805	NA,T	NA,TTTA	NA,1	NA,-inf	NA,inf	NA,1.06758	0.000249819	0.000665487
2	chr7:123074799:T:G	123074799	NA,G	NA,T	NA,1	NA,inf	NA,inf	NA,1.0531	0.000249557	0.000653015
2	chr7:123172227:G:A	123172227	A,A	G,G	1,1	inf,inf	inf,inf	0.423615,2.12658	0.000247821	0.000681615
2	chr7:123098704:C:T	123098704	NA,T	NA,C	NA,1	NA,inf	NA,inf	NA,1.01875	0.000246383	0.000629168
2	chr7:123640258:G:A	123640258	A,NA	G,NA	1,NA	-inf,NA	inf,NA	1.1125,NA	0.000245994	0.000561096
2	chr7:123737159:A:G	123737159	G,G	A,A	1,1	-inf,inf	inf,inf	0.22846,0.93224	0.000245525	0.000530038
2	chr7:123713360:G:A	123713360	A,A	G,G	1,1	-inf,inf	inf,inf	0.216948,0.963674	0.000245196	0.000530123
2	chr7:123232253:G:T	123232253	NA,T	NA,G	NA,1	NA,-inf	NA,inf	NA,1.12929	0.000244924	0.000684944
2	chr7:124157587:G:A	124157587	A,A	G,G	1,1	inf,-inf	inf,inf	2.32983,0.0583025	0.000243184	0.000447934
2	chr7:123144755:C:T	123144755	T,NA	C,NA	1,NA	-inf,NA	inf,NA	1.48789,NA	0.000242806	0.000563435
2	chr7:123714753:T:C	123714753	C,C	T,T	1,1	-inf,inf	inf,inf	0.226181,0.93422	0.000242703	0.000524259
2	chr7:123551029:G:A	123551029	NA,A	NA,G	NA,1	NA,inf	NA,inf	NA,1.00799	0.000242205	0.000592299
2	chr7:123789958:A:G	123789958	G,G	A,A	1,1	inf,-inf	inf,inf	0.0588726,0.0574315	0.000241728	0.000560378
2	chr7:123736506:G:A	123736506	A,A	G,G	1,1	-inf,inf	inf,inf	0.238514,0.928894	0.00024069	0.000519543
2	chr7:124187038:G:T	124187038	NA,T	NA,G	NA,1	NA,inf	NA,inf	NA,0.965376	0.000240681	0.000545481
2	chr7:124150235:C:G	124150235	G,G	C,C	1,1	inf,-inf	inf,inf	2.32554,0.0397205	0.000240422	0.000442989
2	chr7:123376005:G:A	123376005	A,A	G,G	1,1	-inf,-inf	inf,inf	0.648983,0.961023	0.000240408	0.000570307
2	chr7:123570751:G:C	123570751	NA,C	NA,G	NA,1	NA,-inf	NA,inf	NA,1.04629	0.000239478	0.000635613
2	chr7:124290495:G:A	124290495	A,A	G,G	1,1	-inf,-inf	inf,inf	1.56329,0.0975539	0.000239053	0.000569128
2	chr7:123218054:T:C	123218054	NA,C	NA,T	NA,1	NA,-inf	NA,inf	NA,1.13827	0.000239046	0.000695834
2	chr7:123055636:C:T	123055636	NA,T	NA,C	NA,1	NA,inf	NA,inf	NA,1.02311	0.000237803	0.000622327
2	chr7:123722016:G:A	123722016	A,A	G,G	1,1	-inf,inf	inf,inf	0.219316,0.971539	0.000236851	0.000512343
2	chr7:123363577:A:C	123363577	C,C	A,A	1,1	-inf,-inf	inf,inf	0.92968,0.899488	0.000236651	0.000575041
2	chr7:123626040:G:A	123626040	A,A	G,G	1,1	-inf,-inf	inf,inf	2.89115,1.48807	0.000236013	0.000776913
2	chr7:123356086:A:G	123356086	G,G	A,A	1,1	-inf,-inf	inf,inf	1.03917,0.750782	0.000234767	0.000551766
2	chr7:123730972:C:A	123730972	A,A	C,C	1,1	-inf,inf	inf,inf	0.219314,0.92695	0.000234152	0.000506208
2	chr7:124156769:C:A	124156769	A,A	C,C	1,1	inf,-inf	inf,inf	2.31359,0.0253946	0.000233813	0.000431647
2	chr7:123276278:C:T	123276278	NA,T	NA,C	NA,1	NA,-inf	NA,inf	NA,1.01827	0.000233789	0.000622332
2	chr7:123370038:T:A	123370038	A,A	T,T	1,1	-inf,-inf	inf,inf	0.90089,0.932273	0.000232648	0.000574326
2	chr7:123718093:GTTAA:G	123718093	G,G	GTTAA,GTTAA	1,1	-inf,inf	inf,inf	0.209893,0.944315	0.000231251	0.000500517
2	chr7:123581609:T:G	123581609	G,G	T,T	1,1	-inf,-inf	inf,inf	0.995483,0.25355	0.00023101	0.000564323
2	chr7:123572507:T:C	123572507	C,C	T,T	1,1	-inf,-inf	inf,inf	2.68119,1.29498	0.000230924	0.000734197
2	chr7:123674392:T:C	123674392	C,C	T,T	1,1	-inf,inf	inf,inf	0.194773,0.986258	0.000230533	0.000500117
2	chr7:123747900:C:G	123747900	NA,G	NA,C	NA,1	NA,-inf	NA,inf	NA,0.899086	0.000229862	0.000596231
2	chr7:123740767:T:C	123740767	C,C	T,T	1,1	-inf,inf	inf,inf	0.208971,0.942533	0.000229741	0.000497378
2	chr7:123248429:T:C	123248429	NA,C	NA,T	NA,1	NA,inf	NA,inf	NA,1.0887	0.000228208	0.00062839
2	chr7:123672338:T:C	123672338	C,C	T,T	1,1	-inf,inf	inf,inf	0.201277,0.997017	0.000227472	0.000493337
2	chr7:123733568:T:C	123733568	C,C	T,T	1,1	-inf,inf	inf,inf	0.213694,0.957752	0.000226741	0.000490301
2	chr7:123411288:C:T	123411288	T,T	C,C	1,1	-inf,-inf	inf,inf	0.592722,0.867944	0.000226616	0.000526659
2	chr7:123775498:G:A	123775498	NA,A	NA,G	NA,1	NA,-inf	NA,inf	NA,0.964132	0.000225996	0.000573795
2	chr7:123721719:C:T	123721719	T,T	C,C	1,1	-inf,inf	inf,inf	0.221251,0.93309	0.000225886	0.000488584
2	chr7:123784445:A:T	123784445	NA,T	NA,A	NA,1	NA,inf	NA,inf	NA,0.949186	0.000225601	0.000541968
2	chr7:123718484:AAGAT:A	123718484	NA,A	NA,AAGAT	NA,1	NA,-inf	NA,inf	NA,0.998769	0.000224599	0.000587738
2	chr7:123086021:A:C	123086021	NA,C	NA,A	NA,1	NA,-inf	NA,inf	NA,1.0341	0.000224449	0.000615267
2	chr7:123370447:T:C	123370447	C,C	T,T	1,1	-inf,-inf	inf,inf	0.90151,0.892475	0.000223791	0.000551552
2	chr7:123725734:C:T	123725734	T,T	C,C	1,1	-inf,inf	inf,inf	0.196962,0.955865	0.000222966	0.000483407
2	chr7:123695296:A:G	123695296	G,G	A,A	1,1	-inf,inf	inf,inf	0.20626,0.966652	0.000222892	0.000482894
2	chr7:123089479:A:G	123089479	NA,G	NA,A	NA,1	NA,inf	NA,inf	NA,0.886435	0.000221439	0.000532279
2	chr7:123632224:T:C	123632224	C,C	T,T	1,1	-inf,-inf	inf,inf	2.72148,1.57181	0.000220631	0.000733422
2	chr7:123365754:C:A	123365754	NA,A	NA,C	NA,1	NA,-inf	NA,inf	NA,0.820361	0.000220224	0.000556565
2	chr7:123861294:A:G	123861294	NA,G	NA,A	NA,1	NA,-inf	NA,inf	NA,0.995364	0.000219617	0.000574246
2	chr7:123224198:C:A	123224198	NA,A	NA,C	NA,1	NA,-inf	NA,inf	NA,1.08059	0.000219072	0.000634253
2	chr7:123645424:A:T	123645424	T,T	A,A	1,1	-inf,inf	inf,inf	0.347506,0.476999	0.000219006	0.000448167
2	chr7:123257299:A:G	123257299	NA,G	NA,A	NA,1	NA,-inf	NA,inf	NA,0.937292	0.000218907	0.000569669
2	chr7:123740174:A:G	123740174	NA,G	NA,A	NA,1	NA,-inf	NA,inf	NA,0.983601	0.000218829	0.000572735
2	chr7:123685805:A:G	123685805	NA,G	NA,A	NA,1	NA,-inf	NA,inf	NA,0.98045	0.000218657	0.000571939
2	chr7:123268362:A:G	123268362	NA,G	NA,A	NA,1	NA,-inf	NA,inf	NA,0.990935	0.000218619	0.000589019
2	chr7:123371454:C:T	123371454	T,T	C,C	1,1	-inf,-inf	inf,inf	0.894117,0.887285	0.00021832	0.000538371
2	chr7:123620914:G:A	123620914	A,A	G,G	1,1	-inf,-inf	inf,inf	3.41037,1.02589	0.000217997	0.000677944
2	chr7:123375820:GA:G	123375820	G,G	GA,GA	1,1	-inf,-inf	inf,inf	0.850857,0.943637	0.000217958	0.000539468
2	chr7:123417227:C:T	123417227	T,T	C,C	1,1	-inf,-inf	inf,inf	0.542335,0.94144	0.000217716	0.000514934
2	chr7:123327183:G:A	123327183	A,A	G,G	1,1	-inf,inf	inf,inf	0.340205,1.73032	0.000217387	0.000506035
2	chr7:123737012:G:A	123737012	A,A	G,G	1,1	-inf,inf	inf,inf	0.181227,0.985735	0.000217118	0.000474551
2	chr7:123679259:AAAAT:A	123679259	A,A	AAAAT,AAAAT	1,1	-inf,inf	inf,inf	0.232464,0.844978	0.000216962	0.000468722
2	chr7:123140798:AT:A	123140798	NA,A	NA,AT	NA,1	NA,-inf	NA,inf	NA,0.942739	0.000216597	0.000560945
2	chr7:123211988:T:A	123211988	NA,A	NA,T	NA,1	NA,inf	NA,inf	NA,0.903227	0.000216394	0.000539265
2	chr7:124157791:A:T	124157791	T,T	A,A	1,1	inf,-inf	inf,inf	2.23059,0.125913	0.000216316	0.000407517
2	chr7:123665263:C:T	123665263	NA,T	NA,C	NA,1	NA,-inf	NA,inf	NA,0.936892	0.000216221	0.00054916
2	chr7:123249126:C:T	123249126	NA,T	NA,C	NA,1	NA,-inf	NA,inf	NA,1.00002	0.000215928	0.000585731
2	chr7:124299177:C:A	124299177	A,NA	C,NA	1,NA	-inf,NA	inf,NA	1.44147,NA	0.000215775	0.000600945
2	chr7:123524572:A:G	123524572	G,G	A,A	1,1	-inf,-inf	inf,inf	0.331191,1.85069	0.000215648	0.000625346
2	chr7:123037286:A:G	123037286	NA,G	NA,A	NA,1	NA,inf	NA,inf	NA,0.95902	0.000215584	0.000564335
2	chr7:123328044:C:T	123328044	T,T	C,C	1,1	-inf,inf	inf,inf	0.343187,1.72129	0.000215573	0.000501439
2	chr7:124174433:T:A	124174433	A,A	T,T	1,1	inf,-inf	inf,inf	2.26627,0.0531115	0.000215008	0.000398627
2	chr7:124076512:G:T	124076512	NA,T	NA,G	NA,1	NA,inf	NA,inf	NA,0.897254	0.000213954	0.000425241
2	chr7:123302589:G:A	123302589	NA,A	NA,G	NA,1	NA,-inf	NA,inf	NA,1.0006	0.000213905	0.000581159
2	chr7:123276984:C:T	123276984	NA,T	NA,C	NA,1	NA,-inf	NA,inf	NA,0.96077	0.000213574	0.000567305
2	chr7:123616938:A:G	123616938	NA,G	NA,A	NA,1	NA,-inf	NA,inf	NA,0.938484	0.000213465	0.000537436
2	chr7:124136559:C:T	124136559	NA,T	NA,C	NA,1	NA,-inf	NA,inf	NA,0.85247	0.000213452	0.000531173
2	chr7:123375876:T:C	123375876	C,C	T,T	1,1	-inf,-inf	inf,inf	0.840908,0.944319	0.00021344	0.000528473
2	chr7:123579918:T:C	123579918	C,C	T,T	1,1	-inf,-inf	inf,inf	0.947687,0.299686	0.000213373	0.000522466
2	chr7:123579159:T:G	123579159	G,G	T,T	1,1	-inf,-inf	inf,inf	0.953921,0.282726	0.000213232	0.00052196
2	chr7:123512894:C:A	123512894	NA,A	NA,C	NA,1	NA,-inf	NA,inf	NA,0.969749	0.00021281	0.000563698
2	chr7:123736298:TCTC:T	123736298	T,T	TCTC,TCTC	1,1	inf,-inf	inf,inf	3.55765,0.0511171	0.000212473	0.000436235
2	chr7:123440474:C:T	123440474	NA,T	NA,C	NA,1	NA,inf	NA,inf	NA,0.921575	0.000212338	0.000522305
2	chr7:123235377:G:T	123235377	T,T	G,G	1,1	inf,inf	inf,inf	0.329585,2.03491	0.000211633	0.000632715
2	chr7:123716588:C:G	123716588	G,G	C,C	1,1	-inf,inf	inf,inf	0.199314,0.951198	0.000211355	0.000458529
2	chr7:124076413:G:A	124076413	NA,A	NA,G	NA,1	NA,inf	NA,inf	NA,0.887267	0.000211055	0.000420487
2	chr7:123366300:A:G	123366300	G,G	A,A	1,1	-inf,-inf	inf,inf	0.926683,0.833096	0.000210947	0.00051636
2	chr7:123248244:T:C	123248244	C,NA	T,NA	1,NA	-inf,NA	inf,NA	1.23268,NA	0.000210894	0.000557431
2	chr7:123370302:A:C	123370302	C,C	A,A	1,1	-inf,-inf	inf,inf	0.746686,0.729746	0.000210866	0.000477214
2	chr7:123629064:G:C	123629064	C,C	G,G	1,1	-inf,-inf	inf,inf	2.65679,1.58478	0.000209541	0.0006938
2	chr7:123375759:C:T	123375759	T,T	C,C	1,1	-inf,-inf	inf,inf	0.842164,0.92995	0.000208825	0.000516769
2	chr7:123203902:CA:C	123203902	NA,C	NA,CA	NA,1	NA,-inf	NA,inf	NA,0.792564	0.000207895	0.000515068
2	chr7:123328389:G:T	123328389	T,T	G,G	1,1	-inf,inf	inf,inf	0.314371,1.73463	0.000207144	0.000483899
2	chr7:123927390:G:A	123927390	NA,A	NA,G	NA,1	NA,inf	NA,inf	NA,0.891714	0.000206711	0.000520196
2	chr7:123698659:G:C	123698659	C,C	G,G	1,1	-inf,inf	inf,inf	0.193803,0.94994	0.000206431	0.000448028
2	chr7:123370803:T:A	123370803	A,A	T,T	1,1	-inf,-inf	inf,inf	0.889737,0.860657	0.000206351	0.000508312
2	chr7:123713643:C:T	123713643	T,NA	C,NA	1,NA	-inf,NA	inf,NA	1.02082,NA	0.00020477	0.000470275
2	chr7:123758691:TAGG:T	123758691	NA,T	NA,TAGG	NA,1	NA,inf	NA,inf	NA,0.895526	0.00020405	0.000512052
2	chr7:123930620:T:C	123930620	NA,C	NA,T	NA,1	NA,inf	NA,inf	NA,0.918574	0.000203837	0.000481192
2	chr7:123259770:T:C	123259770	NA,C	NA,T	NA,1	NA,-inf	NA,inf	NA,0.890741	0.000203306	0.000528521
2	chr7:123375425:A:G	123375425	G,G	A,A	1,1	-inf,-inf	inf,inf	0.831994,0.92788	0.000203226	0.000503063
2	chr7:123921657:A:G	123921657	NA,G	NA,A	NA,1	NA,inf	NA,inf	NA,0.916317	0.000203143	0.000479756
2	chr7:123244001:T:C	123244001	NA,C	NA,T	NA,1	NA,inf	NA,inf	NA,0.862692	0.000202977	0.00050192
2	chr7:123416708:A:G	123416708	G,G	A,A	1,1	-inf,-inf	inf,inf	0.553145,0.813341	0.000201839	0.000527819
2	chr7:123914034:C:A	123914034	NA,A	NA,C	NA,1	NA,-inf	NA,inf	NA,0.803227	0.000201373	0.000493423
2	chr7:123436159:T:C	123436159	C,C	T,T	1,1	inf,inf	inf,inf	0.509932,0.943411	0.000201074	0.000477186
2	chr7:123360188:G:A	123360188	A,A	G,G	1,1	-inf,-inf	inf,inf	0.942814,0.799446	0.000200989	0.000474427
2	chr7:123986031:C:G	123986031	NA,G	NA,C	NA,1	NA,inf	NA,inf	NA,0.86857	0.000200528	0.000482968
2	chr7:123402774:G:A	123402774	NA,A	NA,G	NA,1	NA,-inf	NA,inf	NA,0.855537	0.000199961	0.00050245
2	chr7:123678503:AC:A	123678503	A,A	AC,AC	1,1	-inf,inf	inf,inf	0.157585,0.960576	0.000199527	0.000415864
2	chr7:123742098:A:C	123742098	C,C	A,A	1,1	-inf,inf	inf,inf	0.221621,0.838985	0.000198803	0.000427561
2	chr7:123371713:G:A	123371713	A,A	G,G	1,1	-inf,-inf	inf,inf	0.852835,0.885285	0.000197901	0.00048888
2	chr7:123297896:G:C	123297896	NA,C	NA,G	NA,1	NA,-inf	NA,inf	NA,0.94938	0.000197792	0.000536038
2	chr7:123425590:C:A	123425590	A,A	C,C	1,1	-inf,-inf	inf,inf	0.549909,0.861018	0.000197633	0.000462072
2	chr7:123251626:G:A	123251626	A,NA	G,NA	1,NA	inf,NA	inf,NA	1.48217,NA	0.000197517	0.000468937
2	chr7:124281175:A:T	124281175	T,T	A,A	1,1	inf,inf	inf,inf	1.4065,0.256414	0.000197496	0.000460456
2	chr7:123321172:C:G	123321172	G,G	C,C	1,1	-inf,inf	inf,inf	0.289623,1.81325	0.000197383	0.000446816
2	chr7:123950433:G:A	123950433	NA,A	NA,G	NA,1	NA,inf	NA,inf	NA,0.916591	0.000196455	0.000527261
2	chr7:123163834:G:A	123163834	NA,A	NA,G	NA,1	NA,inf	NA,inf	NA,0.861594	0.000195991	0.000489553
2	chr7:123216931:G:A	123216931	A,A	G,G	1,1	inf,inf	inf,inf	0.30171,2.01057	0.000195895	0.000582743
2	chr7:123370976:G:A	123370976	A,A	G,G	1,1	-inf,-inf	inf,inf	0.874705,0.849565	0.000195838	0.000482592
2	chr7:123066082:A:G	123066082	NA,G	NA,A	NA,1	NA,-inf	NA,inf	NA,0.942486	0.000195568	0.000533311
2	chr7:123669788:G:C	123669788	C,C	G,G	1,1	inf,-inf	inf,inf	3.52166,0.0364439	0.000194548	0.000400082
2	chr7:123231288:T:C	123231288	NA,C	NA,T	NA,1	NA,-inf	NA,inf	NA,0.999077	0.0001934	0.000555474
2	chr7:123428105:T:A	123428105	A,A	T,T	1,1	-inf,-inf	inf,inf	0.531975,0.821734	0.000193101	0.000505483
2	chr7:123138862:G:A	123138862	NA,A	NA,G	NA,1	NA,inf	NA,inf	NA,0.851235	0.000192953	0.000481861
2	chr7:124080157:G:A	124080157	NA,A	NA,G	NA,1	NA,inf	NA,inf	NA,0.80281	0.00019269	0.000461285
2	chr7:123244906:G:C	123244906	NA,C	NA,G	NA,1	NA,-inf	NA,inf	NA,0.93962	0.000192589	0.000524868
2	chr7:123860034:G:A	123860034	NA,A	NA,G	NA,1	NA,-inf	NA,inf	NA,0.909646	0.000192346	0.000501699
2	chr7:123068445:G:A	123068445	NA,A	NA,G	NA,1	NA,inf	NA,inf	NA,0.809258	0.000192307	0.000465094
2	chr7:123387335:A:G	123387335	NA,G	NA,A	NA,1	NA,-inf	NA,inf	NA,0.829314	0.000191776	0.000481996
2	chr7:123150554:T:A	123150554	NA,A	NA,T	NA,1	NA,inf	NA,inf	NA,0.847997	0.000191729	0.000479164
2	chr7:123216898:GA:G	123216898	G,G	GA,GA	1,1	inf,-inf	inf,inf	1.1131,1.37929	0.000191255	0.000482059
2	chr7:123742236:C:T	123742236	T,T	C,C	1,1	-inf,inf	inf,inf	0.206865,0.81777	0.000190591	0.00041049
2	chr7:124227702:A:G	124227702	G,NA	A,NA	1,NA	inf,NA	inf,NA	1.53806,NA	0.000190072	0.000406737
2	chr7:123404940:G:A	123404940	NA,A	NA,G	NA,1	NA,-inf	NA,inf	NA,0.823229	0.000190034	0.000477502
2	chr7:123410759:C:T	123410759	NA,T	NA,C	NA,1	NA,-inf	NA,inf	NA,0.733342	0.000190017	0.000480145
2	chr7:123320971:A:T	123320971	T,T	A,A	1,1	-inf,inf	inf,inf	0.502205,1.53894	0.00018953	0.000399296
2	chr7:123294702:C:T	123294702	T,NA	C,NA	1,NA	-inf,NA	inf,NA	1.20691,NA	0.000189421	0.000483241
2	chr7:123373392:T:C	123373392	C,C	T,T	1,1	-inf,-inf	inf,inf	0.926237,0.763985	0.000189207	0.000463919
2	chr7:124299580:A:C	124299580	NA,C	NA,A	NA,1	NA,inf	NA,inf	NA,0.812987	0.000187936	0.000417679
2	chr7:123244997:C:G	123244997	NA,G	NA,C	NA,1	NA,inf	NA,inf	NA,0.955992	0.000187637	0.000511065
2	chr7:123982010:C:T	123982010	NA,T	NA,C	NA,1	NA,inf	NA,inf	NA,0.853061	0.00018763	0.000489424
2	chr7:123739463:A:C	123739463	NA,C	NA,A	NA,1	NA,inf	NA,inf	NA,0.84117	0.000187389	0.000470331
2	chr7:123738417:C:A	123738417	A,A	C,C	1,1	-inf,inf	inf,inf	0.157257,0.954886	0.000187388	0.00041113
2	chr7:124112332:C:T	124112332	NA,T	NA,C	NA,1	NA,inf	NA,inf	NA,0.884282	0.000187355	0.000511867
2	chr7:123217606:A:G	123217606	NA,G	NA,A	NA,1	NA,-inf	NA,inf	NA,0.921689	0.000186734	0.000512049
2	chr7:123009111:T:C	123009111	NA,C	NA,T	NA,1	NA,inf	NA,inf	NA,0.8151	0.000186691	0.000467353
2	chr7:123723105:T:C	123723105	NA,C	NA,T	NA,1	NA,inf	NA,inf	NA,0.829091	0.00018635	0.000449901
2	chr7:123353707:C:T	123353707	NA,T	NA,C	NA,1	NA,inf	NA,inf	NA,0.782192	0.000186254	0.000455805
2	chr7:123491358:T:C	123491358	NA,C	NA,T	NA,1	NA,-inf	NA,inf	NA,0.882011	0.000186253	0.000492294
2	chr7:123507981:A:G	123507981	NA,G	NA,A	NA,1	NA,-inf	NA,inf	NA,0.881939	0.000186238	0.000492204
2	chr7:123530827:C:T	123530827	NA,T	NA,C	NA,1	NA,-inf	NA,inf	NA,0.881706	0.00018616	0.000492007
2	chr7:123222471:T:C	123222471	NA,C	NA,T	NA,1	NA,-inf	NA,inf	NA,0.753757	0.000185556	0.000465738
2	chr7:123190522:C:T	123190522	NA,T	NA,C	NA,1	NA,-inf	NA,inf	NA,0.900378	0.000185486	0.00049746
2	chr7:123151926:A:C	123151926	C,NA	A,NA	1,NA	-inf,NA	inf,NA	1.15005,NA	0.000185155	0.000483363
2	chr7:123421980:C:A	123421980	A,A	C,C	1,1	-inf,-inf	inf,inf	0.527266,0.80448	0.000185112	0.000484139
2	chr7:123506823:T:C	123506823	NA,C	NA,T	NA,1	NA,-inf	NA,inf	NA,0.877849	0.000185095	0.000489138
2	chr7:123374044:T:C	123374044	C,C	T,T	1,1	-inf,-inf	inf,inf	0.850772,0.848893	0.000184849	0.000456123
2	chr7:123426192:A:G	123426192	G,G	A,A	1,1	-inf,-inf	inf,inf	0.521448,0.812325	0.000184845	0.000483884
2	chr7:123490520:AAAC:A	123490520	NA,A	NA,AAAC	NA,1	NA,-inf	NA,inf	NA,0.876584	0.000184735	0.00048817
2	chr7:123304877:C:T	123304877	NA,T	NA,C	NA,1	NA,-inf	NA,inf	NA,0.891664	0.000183568	0.000505488
2	chr7:124242026:C:G	124242026	NA,G	NA,C	NA,1	NA,inf	NA,inf	NA,0.762524	0.000183476	0.000478675
2	chr7:123149930:C:T	123149930	NA,T	NA,C	NA,1	NA,inf	NA,inf	NA,0.819366	0.000183467	0.000458491
2	chr7:124107479:AC:A	124107479	NA,A	NA,AC	NA,1	NA,-inf	NA,inf	NA,0.812617	0.000183407	0.0004508
2	chr7:124107482:AGGCTGACTATATTTT:A	124107482	NA,A	NA,AGGCTGACTATATTTT	NA,1	NA,-inf	NA,inf	NA,0.812045	0.000183245	0.00045041
2	chr7:123338613:G:T	123338613	T,T	G,G	1,1	-inf,inf	inf,inf	0.373552,1.56508	0.000182119	0.000419234
2	chr7:123138779:A:G	123138779	NA,G	NA,A	NA,1	NA,inf	NA,inf	NA,0.803879	0.000181656	0.000453183
2	chr7:123431573:G:A	123431573	NA,A	NA,G	NA,1	NA,-inf	NA,inf	NA,0.856721	0.000181614	0.000475793
2	chr7:123593036:G:C	123593036	NA,C	NA,G	NA,1	NA,-inf	NA,inf	NA,0.722722	0.00018147	0.000446852
2	chr7:123428865:C:T	123428865	NA,T	NA,C	NA,1	NA,-inf	NA,inf	NA,0.856124	0.000181447	0.000475352
2	chr7:123081375:G:A	123081375	A,NA	G,NA	1,NA	-inf,NA	inf,NA	1.13364,NA	0.000181442	0.000474419
2	chr7:123634782:G:A	123634782	NA,A	NA,G	NA,1	NA,-inf	NA,inf	NA,0.942556	0.000181357	0.000470964
2	chr7:123311071:T:C	123311071	NA,C	NA,T	NA,1	NA,-inf	NA,inf	NA,0.86468	0.000181303	0.000484563
2	chr7:123217704:G:A	123217704	A,A	G,G	1,1	inf,inf	inf,inf	0.309244,1.96031	0.000180869	0.000537145
2	chr7:123219676:T:G	123219676	NA,G	NA,T	NA,1	NA,-inf	NA,inf	NA,0.897727	0.000180536	0.000494012
2	chr7:123721882:A:ATAACT	123721882	ATAACT,ATAACT	A,A	1,1	-inf,inf	inf,inf	0.281004,0.502533	0.00018032	0.000374502
2	chr7:123407772:T:C	123407772	NA,C	NA,T	NA,1	NA,-inf	NA,inf	NA,0.790816	0.000180271	0.00045307
2	chr7:123161400:C:T	123161400	T,NA	C,NA	1,NA	inf,NA	inf,NA	1.41199,NA	0.000180125	0.000443788
2	chr7:123036515:C:T	123036515	NA,T	NA,C	NA,1	NA,-inf	NA,inf	NA,0.84475	0.000179403	0.000468282
2	chr7:123517303:G:A	123517303	NA,A	NA,G	NA,1	NA,-inf	NA,inf	NA,0.842412	0.000179114	0.000467079
2	chr7:123965280:C:A	123965280	NA,A	NA,C	NA,1	NA,inf	NA,inf	NA,0.812982	0.000178993	0.000464951
2	chr7:123982657:A:G	123982657	NA,G	NA,A	NA,1	NA,inf	NA,inf	NA,0.764764	0.000178953	0.000408296
2	chr7:123001578:T:C	123001578	NA,C	NA,T	NA,1	NA,-inf	NA,inf	NA,0.827805	0.000178591	0.000476276
2	chr7:123246620:A:G	123246620	NA,G	NA,A	NA,1	NA,inf	NA,inf	NA,0.781294	0.000178343	0.000441413
2	chr7:123529181:T:C	123529181	NA,C	NA,T	NA,1	NA,-inf	NA,inf	NA,0.852744	0.000178204	0.000470456
2	chr7:123555538:A:G	123555538	NA,G	NA,A	NA,1	NA,-inf	NA,inf	NA,0.84663	0.000178155	0.000468379
2	chr7:123218722:A:G	123218722	G,G	A,A	1,1	inf,inf	inf,inf	0.367253,1.91891	0.000178154	0.0005251
2	chr7:123734070:G:A	123734070	NA,A	NA,G	NA,1	NA,-inf	NA,inf	NA,0.859292	0.000177608	0.000498109
2	chr7:123668921:A:G	123668921	NA,G	NA,A	NA,1	NA,-inf	NA,inf	NA,0.715162	0.000177531	0.000436588
2	chr7:123193527:G:A	123193527	NA,A	NA,G	NA,1	NA,-inf	NA,inf	NA,0.870719	0.000177437	0.000475041
2	chr7:123235589:G:A	123235589	NA,A	NA,G	NA,1	NA,-inf	NA,inf	NA,0.88362	0.000176912	0.000483365
2	chr7:123480026:C:A	123480026	NA,A	NA,C	NA,1	NA,inf	NA,inf	NA,0.741949	0.000176623	0.000432015
2	chr7:123070110:C:A	123070110	A,NA	C,NA	1,NA	-inf,NA	inf,NA	1.11796,NA	0.000176401	0.000460803
2	chr7:124238349:G:A	124238349	NA,A	NA,G	NA,1	NA,inf	NA,inf	NA,0.737535	0.000176268	0.000459396
2	chr7:123686281:T:C	123686281	C,NA	T,NA	1,NA	-inf,NA	inf,NA	0.94627,NA	0.000175988	0.000405905
2	chr7:124278868:A:G	124278868	G,G	A,A	1,1	inf,inf	inf,inf	1.37807,0.200129	0.000175379	0.000411947
2	chr7:123124979:A:T	123124979	NA,T	NA,A	NA,1	NA,inf	NA,inf	NA,0.786724	0.000175285	0.000436785
2	chr7:123374181:G:A	123374181	A,A	G,G	1,1	-inf,-inf	inf,inf	0.804683,0.875556	0.000174977	0.000433007
2	chr7:123442078:G:A	123442078	NA,A	NA,G	NA,1	NA,-inf	NA,inf	NA,0.846268	0.00017497	0.000455438
2	chr7:123603792:A:G	123603792	NA,G	NA,A	NA,1	NA,inf	NA,inf	NA,0.802171	0.000174928	0.000430077
2	chr7:123313539:T:C	123313539	NA,C	NA,T	NA,1	NA,-inf	NA,inf	NA,0.845963	0.000174102	0.000492583
2	chr7:124086042:G:A	124086042	NA,A	NA,G	NA,1	NA,inf	NA,inf	NA,0.793122	0.000173365	0.00040475
2	chr7:123936448:A:G	123936448	NA,G	NA,A	NA,1	NA,inf	NA,inf	NA,0.856777	0.000173113	0.000402523
2	chr7:123501604:G:A	123501604	NA,A	NA,G	NA,1	NA,-inf	NA,inf	NA,0.83015	0.000173076	0.000455275
2	chr7:123074658:A:G	123074658	NA,G	NA,A	NA,1	NA,inf	NA,inf	NA,0.777459	0.000172905	0.000430979
2	chr7:124209415:G:A	124209415	NA,A	NA,G	NA,1	NA,-inf	NA,inf	NA,0.829494	0.000172868	0.000431805
2	chr7:123301230:C:T	123301230	NA,T	NA,C	NA,1	NA,-inf	NA,inf	NA,0.8512	0.000172851	0.000474666
2	chr7:123431240:T:C	123431240	C,C	T,T	1,1	-inf,-inf	inf,inf	0.503415,0.802633	0.000172835	0.000452392
2	chr7:123917964:A:G	123917964	NA,G	NA,A	NA,1	NA,-inf	NA,inf	NA,0.762024	0.000172776	0.000429626
2	chr7:123313490:C:T	123313490	NA,T	NA,C	NA,1	NA,-inf	NA,inf	NA,0.839382	0.000172399	0.000487425
2	chr7:123135290:C:A	123135290	NA,A	NA,C	NA,1	NA,-inf	NA,inf	NA,0.715524	0.000172085	0.000429614
2	chr7:123304359:AAG:A	123304359	NA,A	NA,AAG	NA,1	NA,-inf	NA,inf	NA,0.78881	0.00017207	0.000436697
2	chr7:123734358:A:G	123734358	G,G	A,A	1,1	-inf,inf	inf,inf	0.255731,0.544181	0.00017158	0.000356822
2	chr7:123347339:A:G	123347339	G,G	A,A	1,1	-inf,inf	inf,inf	0.354938,1.55176	0.000171121	0.000395111
2	chr7:123447535:A:G	123447535	NA,G	NA,A	NA,1	NA,-inf	NA,inf	NA,0.816009	0.000170677	0.000446214
2	chr7:123513393:T:C	123513393	NA,C	NA,T	NA,1	NA,-inf	NA,inf	NA,0.820643	0.000170634	0.000448682
2	chr7:123194425:G:A	123194425	NA,A	NA,G	NA,1	NA,-inf	NA,inf	NA,0.727902	0.000170598	0.000417972
2	chr7:124189552:C:T	124189552	T,NA	C,NA	1,NA	-inf,NA	inf,NA	1.49331,NA	0.000170406	0.00036183
2	chr7:123128972:C:T	123128972	NA,T	NA,C	NA,1	NA,inf	NA,inf	NA,0.767747	0.000170287	0.00042439
2	chr7:123514163:T:G	123514163	NA,G	NA,T	NA,1	NA,-inf	NA,inf	NA,0.819038	0.000170225	0.000447578
2	chr7:123312945:A:T	123312945	NA,T	NA,A	NA,1	NA,-inf	NA,inf	NA,0.831044	0.000170169	0.000480797
2	chr7:123174336:A:G	123174336	NA,G	NA,A	NA,1	NA,-inf	NA,inf	NA,0.787845	0.000170073	0.00046927
2	chr7:123724073:T:C	123724073	C,C	T,T	1,1	-inf,inf	inf,inf	0.240462,0.583208	0.00017001	0.000353646
2	chr7:123189286:C:T	123189286	NA,T	NA,C	NA,1	NA,inf	NA,inf	NA,0.752193	0.000169894	0.000423797
2	chr7:123318535:C:T	123318535	NA,T	NA,C	NA,1	NA,-inf	NA,inf	NA,0.82931	0.000169844	0.000479793
2	chr7:123312053:A:G	123312053	NA,G	NA,A	NA,1	NA,-inf	NA,inf	NA,0.827628	0.00016942	0.000478454
2	chr7:123237664:T:C	123237664	NA,C	NA,T	NA,1	NA,inf	NA,inf	NA,0.743378	0.000169308	0.000418621
2	chr7:123709572:G:T	123709572	NA,T	NA,G	NA,1	NA,-inf	NA,inf	NA,0.826118	0.00016908	0.000472762
2	chr7:123618220:G:A	123618220	NA,A	NA,G	NA,1	NA,-inf	NA,inf	NA,0.817345	0.000168925	0.000444851
2	chr7:123729485:T:C	123729485	C,C	T,T	1,1	-inf,inf	inf,inf	0.275214,0.470613	0.000168789	0.000351526
2	chr7:123709870:G:A	123709870	A,A	G,G	1,1	-inf,inf	inf,inf	0.258355,0.524007	0.000168757	0.000351106
2	chr7:124282584:A:G	124282584	NA,G	NA,A	NA,1	NA,inf	NA,inf	NA,0.743138	0.000168745	0.000377929
2	chr7:123318111:T:G	123318111	NA,G	NA,T	NA,1	NA,-inf	NA,inf	NA,0.824447	0.000168635	0.000476146
2	chr7:123190526:G:A	123190526	NA,A	NA,G	NA,1	NA,-inf	NA,inf	NA,0.835148	0.000168387	0.000450045
2	chr7:123311241:A:G	123311241	NA,G	NA,A	NA,1	NA,-inf	NA,inf	NA,0.823102	0.000168311	0.000475065
2	chr7:123318231:G:T	123318231	NA,T	NA,G	NA,1	NA,-inf	NA,inf	NA,0.823059	0.000168094	0.000474848
2	chr7:123750004:A:G	123750004	G,G	A,A	1,1	-inf,inf	inf,inf	0.179514,0.853794	0.00016797	0.000362444
2	chr7:123226738:C:T	123226738	NA,T	NA,C	NA,1	NA,inf	NA,inf	NA,0.739829	0.000167829	0.000416166
2	chr7:123311179:A:G	123311179	NA,G	NA,A	NA,1	NA,-inf	NA,inf	NA,0.820733	0.000167709	0.00047329
2	chr7:123311051:G:A	123311051	NA,A	NA,G	NA,1	NA,-inf	NA,inf	NA,0.820058	0.000167528	0.000472738
2	chr7:123111125:T:G	123111125	NA,G	NA,T	NA,1	NA,inf	NA,inf	NA,0.756763	0.00016746	0.000417493
2	chr7:123817513:T:C	123817513	NA,C	NA,T	NA,1	NA,-inf	NA,inf	NA,0.83463	0.000167381	0.000436946
2	chr7:124116163:AAGCTTCAGCAC:A	124116163	NA,A	NA,AAGCTTCAGCAC	NA,1	NA,inf	NA,inf	NA,0.750055	0.000167373	0.000378299
2	chr7:123093451:T:C	123093451	NA,C	NA,T	NA,1	NA,inf	NA,inf	NA,0.755647	0.00016721	0.000416943
2	chr7:123483948:C:A	123483948	NA,A	NA,C	NA,1	NA,-inf	NA,inf	NA,0.805524	0.000167168	0.000438966
2	chr7:123337710:TC:T	123337710	T,T	TC,TC	1,1	-inf,inf	inf,inf	0.357649,1.53448	0.000167152	0.000385712
2	chr7:123520607:C:T	123520607	NA,T	NA,C	NA,1	NA,-inf	NA,inf	NA,0.806179	0.000167032	0.000438984
2	chr7:123525449:A:C	123525449	NA,C	NA,A	NA,1	NA,-inf	NA,inf	NA,0.805325	0.000166782	0.000438317
2	chr7:123731448:T:C	123731448	NA,C	NA,T	NA,1	NA,-inf	NA,inf	NA,0.816613	0.000166738	0.0004658
2	chr7:123311431:A:G	123311431	NA,G	NA,A	NA,1	NA,-inf	NA,inf	NA,0.816177	0.00016659	0.000469927
2	chr7:123310810:G:A	123310810	NA,A	NA,G	NA,1	NA,-inf	NA,inf	NA,0.815435	0.000166422	0.000469372
2	chr7:123486514:A:C	123486514	NA,C	NA,A	NA,1	NA,-inf	NA,inf	NA,0.801563	0.000166106	0.000435808
2	chr7:123441282:G:A	123441282	NA,A	NA,G	NA,1	NA,-inf	NA,inf	NA,0.642405	0.000165902	0.000415105
2	chr7:123289615:A:G	123289615	NA,G	NA,A	NA,1	NA,-inf	NA,inf	NA,0.815173	0.000165758	0.000454836
2	chr7:123185635:C:T	123185635	T,NA	C,NA	1,NA	-inf,NA	inf,NA	1.06656,NA	0.000165668	0.000431252
2	chr7:124200622:C:A	124200622	A,A	C,C	1,1	inf,inf	inf,inf	2.00134,0.0829173	0.000165168	0.000299363
2	chr7:123027729:G:A	123027729	NA,A	NA,G	NA,1	NA,-inf	NA,inf	NA,0.781994	0.000164881	0.0004177
2	chr7:123258862:A:G	123258862	NA,G	NA,A	NA,1	NA,-inf	NA,inf	NA,0.679192	0.000164881	0.000414149
2	chr7:123634256:G:A	123634256	NA,A	NA,G	NA,1	NA,-inf	NA,inf	NA,0.796007	0.00016481	0.000429025
2	chr7:123721856:C:T	123721856	T,T	C,C	1,1	-inf,inf	inf,inf	0.24163,0.555587	0.00016464	0.000342867
2	chr7:123980538:T:C	123980538	NA,C	NA,T	NA,1	NA,inf	NA,inf	NA,0.766447	0.00016455	0.000428092
2	chr7:123710481:T:C	123710481	C,C	T,T	1,1	-inf,inf	inf,inf	0.24156,0.556394	0.000164453	0.000342484
2	chr7:123446276:T:C	123446276	NA,C	NA,T	NA,1	NA,-inf	NA,inf	NA,0.803319	0.000164311	0.000427221
2	chr7:123229683:A:C	123229683	C,C	A,A	1,1	inf,inf	inf,inf	0.349369,1.88216	0.000163978	0.000483281
2	chr7:123973445:G:A	123973445	NA,A	NA,G	NA,1	NA,inf	NA,inf	NA,0.730079	0.000163787	0.000391347
2	chr7:123311129:T:A	123311129	NA,A	NA,T	NA,1	NA,-inf	NA,inf	NA,0.804087	0.000163692	0.000461169
2	chr7:123061653:G:T	123061653	NA,T	NA,G	NA,1	NA,inf	NA,inf	NA,0.702786	0.00016363	0.000396507
2	chr7:123442046:A:G	123442046	NA,G	NA,A	NA,1	NA,-inf	NA,inf	NA,0.849945	0.000163369	0.000424244
2	chr7:123116334:G:A	123116334	NA,A	NA,G	NA,1	NA,inf	NA,inf	NA,0.740289	0.000163334	0.000407198
2	chr7:123224272:A:G	123224272	G,G	A,A	1,1	inf,inf	inf,inf	0.337843,1.87275	0.000162619	0.000476946
2	chr7:123742375:A:T	123742375	NA,T	NA,A	NA,1	NA,-inf	NA,inf	NA,0.799354	0.000162594	0.000453533
2	chr7:123515411:A:G	123515411	NA,G	NA,A	NA,1	NA,inf	NA,inf	NA,0.691616	0.000162365	0.000405318
2	chr7:123574537:G:A	123574537	NA,A	NA,G	NA,1	NA,-inf	NA,inf	NA,0.772239	0.000162065	0.000420565
2	chr7:123365502:G:C	123365502	C,C	G,G	1,1	-inf,-inf	inf,inf	0.89808,0.695847	0.000161914	0.000390684
2	chr7:123740490:T:G	123740490	NA,G	NA,T	NA,1	NA,-inf	NA,inf	NA,0.752637	0.00016173	0.000406221
2	chr7:123618328:G:A	123618328	NA,A	NA,G	NA,1	NA,-inf	NA,inf	NA,0.786663	0.000161422	0.000424686
2	chr7:123532512:T:G	123532512	NA,G	NA,T	NA,1	NA,-inf	NA,inf	NA,0.782606	0.000161405	0.000423987
2	chr7:123096503:T:C	123096503	NA,C	NA,T	NA,1	NA,inf	NA,inf	NA,0.732022	0.000161298	0.000402343
2	chr7:123182492:G:A	123182492	NA,A	NA,G	NA,1	NA,inf	NA,inf	NA,0.770071	0.000161187	0.000426874
2	chr7:123228090:G:A	123228090	A,A	G,G	1,1	inf,inf	inf,inf	0.317247,1.88855	0.000160946	0.000475274
2	chr7:123465773:T:A	123465773	NA,A	NA,T	NA,1	NA,-inf	NA,inf	NA,0.789009	0.000160915	0.000418238
2	chr7:124282917:G:T	124282917	T,T	G,G	1,1	inf,inf	inf,inf	1.35231,0.168113	0.000160822	0.000379781
2	chr7:123308751:G:C	123308751	NA,C	NA,G	NA,1	NA,-inf	NA,inf	NA,0.790725	0.000160602	0.000451936
2	chr7:123442686:C:T	123442686	NA,T	NA,C	NA,1	NA,-inf	NA,inf	NA,0.837379	0.000160194	0.00041612
2	chr7:123274190:C:G	123274190	NA,G	NA,C	NA,1	NA,-inf	NA,inf	NA,0.80809	0.00016011	0.000430149
2	chr7:123246047:G:A	123246047	NA,A	NA,G	NA,1	NA,inf	NA,inf	NA,0.711014	0.000160105	0.000397402
2	chr7:123082230:A:G	123082230	NA,G	NA,A	NA,1	NA,inf	NA,inf	NA,0.697957	0.000159978	0.000387221
2	chr7:123171546:T:G	123171546	NA,G	NA,T	NA,1	NA,-inf	NA,inf	NA,0.802191	0.000159977	0.00042682
2	chr7:123677130:C:T	123677130	T,T	C,C	1,1	-inf,inf	inf,inf	0.229793,0.570056	0.000159756	0.000332996
2	chr7:122995175:A:G	122995175	NA,G	NA,A	NA,1	NA,-inf	NA,inf	NA,0.754106	0.000159302	0.000423937
2	chr7:123230115:T:C	123230115	NA,C	NA,T	NA,1	NA,-inf	NA,inf	NA,0.808646	0.000158736	0.000431731
2	chr7:123325770:G:A	123325770	A,NA	G,NA	1,NA	-inf,NA	inf,NA	1.10213,NA	0.000158497	0.000401771
2	chr7:123461451:C:T	123461451	NA,T	NA,C	NA,1	NA,inf	NA,inf	NA,0.73712	0.000158427	0.00040982
2	chr7:123707439:T:C	123707439	NA,C	NA,T	NA,1	NA,-inf	NA,inf	NA,0.738528	0.000158363	0.000397829
2	chr7:123972756:C:T	123972756	NA,T	NA,C	NA,1	NA,inf	NA,inf	NA,0.706799	0.000158324	0.000378704
2	chr7:124157617:G:C	124157617	NA,C	NA,G	NA,1	NA,inf	NA,inf	NA,0.718349	0.000158194	0.000369165
2	chr7:123631166:T:C	123631166	NA,C	NA,T	NA,1	NA,-inf	NA,inf	NA,0.638111	0.000158141	0.000390125
2	chr7:124271837:T:G	124271837	NA,G	NA,T	NA,1	NA,inf	NA,inf	NA,0.700434	0.000157951	0.000355677
2	chr7:123069364:T:A	123069364	NA,A	NA,T	NA,1	NA,-inf	NA,inf	NA,0.64307	0.000157685	0.000384902
2	chr7:124095527:T:C	124095527	NA,C	NA,T	NA,1	NA,inf	NA,inf	NA,0.711271	0.0001574	0.000357277
2	chr7:123967283:A:G	123967283	NA,G	NA,A	NA,1	NA,inf	NA,inf	NA,0.712127	0.000157323	0.000380386
2	chr7:123408730:A:G	123408730	NA,G	NA,A	NA,1	NA,-inf	NA,inf	NA,0.714193	0.000157293	0.00039589
2	chr7:123723058:T:C	123723058	NA,C	NA,T	NA,1	NA,inf	NA,inf	NA,0.717684	0.000157255	0.000381254
2	chr7:123295231:C:T	123295231	NA,T	NA,C	NA,1	NA,inf	NA,inf	NA,0.695275	0.000157221	0.000387709
2	chr7:123033637:G:A	123033637	A,NA	G,NA	1,NA	inf,NA	inf,NA	1.34429,NA	0.000156557	0.000408695
2	chr7:124240867:G:C	124240867	NA,C	NA,G	NA,1	NA,inf	NA,inf	NA,0.660855	0.000156467	0.000407127
2	chr7:123883031:C:T	123883031	NA,T	NA,C	NA,1	NA,inf	NA,inf	NA,0.716181	0.000156358	0.000379168
2	chr7:124033806:T:G	124033806	NA,G	NA,T	NA,1	NA,inf	NA,inf	NA,0.635807	0.000156209	0.000378908
2	chr7:123659801:A:G	123659801	G,G	A,A	1,1	-inf,inf	inf,inf	0.26043,0.48671	0.00015617	0.000323656
2	chr7:122990782:C:T	122990782	NA,T	NA,C	NA,1	NA,-inf	NA,inf	NA,0.739945	0.000156029	0.000414824
2	chr7:123818237:A:G	123818237	NA,G	NA,A	NA,1	NA,-inf	NA,inf	NA,0.783951	0.000155564	0.000405356
2	chr7:123494691:T:C	123494691	NA,C	NA,T	NA,1	NA,-inf	NA,inf	NA,0.757536	0.000155507	0.000407966
2	chr7:123818425:C:G	123818425	NA,G	NA,C	NA,1	NA,-inf	NA,inf	NA,0.78249	0.000155238	0.000404491
2	chr7:123807187:T:A	123807187	NA,A	NA,T	NA,1	NA,-inf	NA,inf	NA,0.782445	0.000155231	0.000404472
2	chr7:123710006:C:T	123710006	T,T	C,C	1,1	-inf,inf	inf,inf	0.221455,0.573692	0.000155057	0.000323641
2	chr7:123564968:C:CAT	123564968	NA,CAT	NA,C	NA,1	NA,-inf	NA,inf	NA,0.755766	0.000154913	0.000407236
2	chr7:123697819:C:T	123697819	T,T	C,C	1,1	-inf,inf	inf,inf	0.252197,0.476795	0.000154892	0.000323451
2	chr7:124075956:A:G	124075956	G,NA	A,NA	1,NA	inf,NA	inf,NA	1.22075,NA	0.000154188	0.000350987
2	chr7:124006452:A:C	124006452	NA,C	NA,A	NA,1	NA,inf	NA,inf	NA,0.659905	0.000154143	0.000367873
2	chr7:123694642:GT:G	123694642	G,G	GT,GT	1,1	-inf,inf	inf,inf	0.238653,0.514718	0.000154087	0.000321568
2	chr7:123740627:C:G	123740627	G,G	C,C	1,1	-inf,inf	inf,inf	0.224776,0.560136	0.000154087	0.000321571
2	chr7:123817796:A:G	123817796	NA,G	NA,A	NA,1	NA,-inf	NA,inf	NA,0.777027	0.00015404	0.000401318
2	chr7:123306439:G:A	123306439	NA,A	NA,G	NA,1	NA,-inf	NA,inf	NA,0.761523	0.000153804	0.000431464
2	chr7:124069778:A:G	124069778	NA,G	NA,A	NA,1	NA,inf	NA,inf	NA,0.711724	0.000153653	0.000351825
2	chr7:123971960:G:A	123971960	NA,A	NA,G	NA,1	NA,inf	NA,inf	NA,0.683775	0.000153458	0.000361271
2	chr7:123806460:T:G	123806460	NA,G	NA,T	NA,1	NA,-inf	NA,inf	NA,0.77244	0.000153416	0.000399493
2	chr7:123472837:T:C	123472837	NA,C	NA,T	NA,1	NA,-inf	NA,inf	NA,0.804174	0.000153226	0.000397512
2	chr7:123685405:C:T	123685405	T,T	C,C	1,1	-inf,inf	inf,inf	0.222465,0.560069	0.000153163	0.000319664
2	chr7:123825720:G:GTCAA	123825720	NA,GTCAA	NA,G	NA,1	NA,-inf	NA,inf	NA,0.771987	0.000152929	0.00039838
2	chr7:123814638:C:T	123814638	NA,T	NA,C	NA,1	NA,inf	NA,inf	NA,0.806666	0.000152786	0.000422808
2	chr7:123441400:C:G	123441400	NA,G	NA,C	NA,1	NA,-inf	NA,inf	NA,0.729867	0.000152673	0.000407706
2	chr7:123678830:CAAAG:C	123678830	NA,C	NA,CAAAG	NA,1	NA,inf	NA,inf	NA,0.680594	0.000152512	0.000370141
2	chr7:123632599:T:A	123632599	A,NA	T,NA	1,NA	inf,NA	inf,NA	1.30684,NA	0.000152409	0.000356693
2	chr7:123394800:T:C	123394800	NA,C	NA,T	NA,1	NA,-inf	NA,inf	NA,0.785919	0.000152242	0.000418751
2	chr7:123713654:G:C	123713654	C,C	G,G	1,1	-inf,inf	inf,inf	0.22365,0.553566	0.000152209	0.000317787
2	chr7:123610670:T:C	123610670	NA,C	NA,T	NA,1	NA,-inf	NA,inf	NA,0.746266	0.00015212	0.000399793
2	chr7:123603460:A:G	123603460	NA,G	NA,A	NA,1	NA,-inf	NA,inf	NA,0.746654	0.00015181	0.000399174
2	chr7:124084268:C:T	124084268	NA,T	NA,C	NA,1	NA,inf	NA,inf	NA,0.743093	0.000151779	0.000411909
2	chr7:123664555:G:A	123664555	A,A	G,G	1,1	-inf,inf	inf,inf	0.201012,0.623974	0.000151706	0.000316677
2	chr7:123249903:ATAT:A	123249903	NA,A	NA,ATAT	NA,1	NA,inf	NA,inf	NA,0.711383	0.000151405	0.00039031
2	chr7:124249653:G:A	124249653	NA,A	NA,G	NA,1	NA,inf	NA,inf	NA,0.636483	0.000151317	0.000392342
2	chr7:123824482:T:C	123824482	NA,C	NA,T	NA,1	NA,-inf	NA,inf	NA,0.764048	0.000151231	0.000393852
2	chr7:123666416:G:A	123666416	A,A	G,G	1,1	-inf,inf	inf,inf	0.213466,0.584125	0.000151186	0.000315773
2	chr7:124122670:C:G	124122670	G,G	C,C	1,1	-inf,inf	inf,inf	1.69217,0.13528	0.000151046	0.000188111
2	chr7:123265129:C:T	123265129	NA,T	NA,C	NA,1	NA,-inf	NA,inf	NA,0.768177	0.000150904	0.000404791
2	chr7:122990503:A:T	122990503	NA,T	NA,A	NA,1	NA,-inf	NA,inf	NA,0.716723	0.000150821	0.000400553
2	chr7:124004246:C:A	124004246	NA,A	NA,C	NA,1	NA,inf	NA,inf	NA,0.692565	0.000150626	0.000391883
2	chr7:124236626:T:C	124236626	NA,C	NA,T	NA,1	NA,inf	NA,inf	NA,0.635664	0.000150531	0.000391301
2	chr7:123000888:T:G	123000888	NA,G	NA,T	NA,1	NA,-inf	NA,inf	NA,0.712844	0.000150461	0.000398977
2	chr7:123310206:A:G	123310206	NA,G	NA,A	NA,1	NA,-inf	NA,inf	NA,0.729319	0.000150287	0.000415813
2	chr7:123366324:A:G	123366324	NA,G	NA,A	NA,1	NA,-inf	NA,inf	NA,0.739687	0.000150261	0.000397006
2	chr7:123614342:A:T	123614342	NA,T	NA,A	NA,1	NA,-inf	NA,inf	NA,0.737494	0.000150238	0.000394699
2	chr7:123602108:A:G	123602108	NA,G	NA,A	NA,1	NA,-inf	NA,inf	NA,0.713882	0.000149749	0.000389471
2	chr7:123661886:A:G	123661886	G,G	A,A	1,1	-inf,inf	inf,inf	0.220227,0.556123	0.000149624	0.00031247
2	chr7:123433488:C:G	123433488	G,G	C,C	1,1	inf,inf	inf,inf	0.932851,0.147277	0.0001495	0.000398736
2	chr7:124050113:G:A	124050113	NA,A	NA,G	NA,1	NA,inf	NA,inf	NA,0.688365	0.00014941	0.00033853
2	chr7:123613975:G:A	123613975	NA,A	NA,G	NA,1	NA,-inf	NA,inf	NA,0.733603	0.000149396	0.000392398
2	chr7:123838804:T:C	123838804	NA,C	NA,T	NA,1	NA,inf	NA,inf	NA,0.790382	0.00014935	0.000412845
2	chr7:123611453:C:CCTGA	123611453	NA,CCTGA	NA,C	NA,1	NA,-inf	NA,inf	NA,0.732677	0.00014932	0.000392229
2	chr7:123086370:A:G	123086370	NA,G	NA,A	NA,1	NA,inf	NA,inf	NA,0.658468	0.000149178	0.00037038
2	chr7:123445714:G:T	123445714	NA,T	NA,G	NA,1	NA,-inf	NA,inf	NA,0.735562	0.000149019	0.000386729
2	chr7:124240501:G:A	124240501	NA,A	NA,G	NA,1	NA,inf	NA,inf	NA,0.629023	0.000149012	0.000387339
2	chr7:123207642:T:C	123207642	NA,C	NA,T	NA,1	NA,-inf	NA,inf	NA,0.742547	0.000148922	0.000396723
2	chr7:123597558:G:A	123597558	NA,A	NA,G	NA,1	NA,-inf	NA,inf	NA,0.730844	0.000148619	0.000390396
2	chr7:123506192:T:G	123506192	NA,G	NA,T	NA,1	NA,-inf	NA,inf	NA,0.710787	0.000148537	0.000396012
2	chr7:123194894:G:T	123194894	NA,T	NA,G	NA,1	NA,-inf	NA,inf	NA,0.739722	0.000148389	0.000395
2	chr7:123614002:T:C	123614002	NA,C	NA,T	NA,1	NA,-inf	NA,inf	NA,0.728481	0.000148327	0.000389524
2	chr7:123517622:A:G	123517622	NA,G	NA,A	NA,1	NA,-inf	NA,inf	NA,0.709666	0.000148299	0.000395338
2	chr7:123172576:G:A	123172576	NA,A	NA,G	NA,1	NA,inf	NA,inf	NA,0.657948	0.000148131	0.000369913
2	chr7:123335135:T:A	123335135	A,A	T,T	1,1	-inf,inf	inf,inf	0.376348,1.41165	0.000148052	0.000339237
2	chr7:122997728:A:G	122997728	NA,G	NA,A	NA,1	NA,-inf	NA,inf	NA,0.703806	0.000148031	0.000392858
2	chr7:123748954:C:A	123748954	A,NA	C,NA	1,NA	inf,NA	inf,NA	1.28427,NA	0.000147874	0.000346466
2	chr7:123306429:C:T	123306429	NA,T	NA,C	NA,1	NA,-inf	NA,inf	NA,0.73332	0.00014777	0.000413298
2	chr7:123944333:G:A	123944333	A,A	G,G	1,1	-inf,inf	inf,inf	3.25217,0.0595823	0.000147713	0.000205919
2	chr7:123051859:C:A	123051859	NA,A	NA,C	NA,1	NA,-inf	NA,inf	NA,0.7019	0.000147613	0.00037136
2	chr7:123253422:C:G	123253422	G,NA	C,NA	1,NA	-inf,NA	inf,NA	1.03619,NA	0.000147436	0.000388416
2	chr7:123471649:G:GC	123471649	NA,GC	NA,G	NA,1	NA,-inf	NA,inf	NA,0.776262	0.000147418	0.00038215
2	chr7:123257399:T:C	123257399	NA,C	NA,T	NA,1	NA,-inf	NA,inf	NA,0.710544	0.00014727	0.000406286
2	chr7:123600220:C:T	123600220	NA,T	NA,C	NA,1	NA,-inf	NA,inf	NA,0.724211	0.000147232	0.000386675
2	chr7:123040482:G:A	123040482	NA,A	NA,G	NA,1	NA,inf	NA,inf	NA,0.699436	0.000147194	0.000381453
2	chr7:123409111:A:G	123409111	NA,G	NA,A	NA,1	NA,-inf	NA,inf	NA,0.761834	0.000147176	0.000404055
2	chr7:124072516:A:G	124072516	G,NA	A,NA	1,NA	-inf,NA	inf,NA	0.824438,NA	0.000146988	0.000278164
2	chr7:124256629:C:T	124256629	NA,T	NA,C	NA,1	NA,inf	NA,inf	NA,0.652415	0.000146851	0.000379252
2	chr7:123174700:T:C	123174700	NA,C	NA,T	NA,1	NA,inf	NA,inf	NA,0.668007	0.000146826	0.000367404
2	chr7:123699123:C:T	123699123	T,T	C,C	1,1	-inf,inf	inf,inf	0.219203,0.538823	0.000146808	0.000306921
2	chr7:123268234:A:C	123268234	NA,C	NA,A	NA,1	NA,-inf	NA,inf	NA,0.747577	0.000146799	0.000392996
2	chr7:123614020:C:T	123614020	NA,T	NA,C	NA,1	NA,-inf	NA,inf	NA,0.720914	0.000146723	0.000385185
2	chr7:123615234:A:T	123615234	NA,T	NA,A	NA,1	NA,-inf	NA,inf	NA,0.720075	0.000146538	0.000384681
2	chr7:123668141:A:G	123668141	G,G	A,A	1,1	-inf,inf	inf,inf	0.219837,0.538698	0.000146371	0.000306182
2	chr7:123256826:T:A	123256826	A,A	T,T	1,1	inf,-inf	inf,inf	0.175888,1.83669	0.000146271	0.000410097
2	chr7:123703665:A:G	123703665	G,G	A,A	1,1	-inf,inf	inf,inf	0.2143,0.552006	0.000146091	0.000305417
2	chr7:123663423:A:G	123663423	G,G	A,A	1,1	-inf,inf	inf,inf	0.204572,0.585206	0.000145919	0.000305087
2	chr7:123767221:C:T	123767221	T,T	C,C	1,1	inf,-inf	inf,inf	0.147369,1.4882	0.000145844	0.000349248
2	chr7:123980753:C:G	123980753	NA,G	NA,C	NA,1	NA,inf	NA,inf	NA,0.641657	0.000145682	0.000348117
2	chr7:124082948:G:A	124082948	NA,A	NA,G	NA,1	NA,inf	NA,inf	NA,0.64381	0.000145644	0.000326452
2	chr7:123315454:T:G	123315454	NA,G	NA,T	NA,1	NA,-inf	NA,inf	NA,0.735663	0.000145546	0.000389541
2	chr7:123682662:T:A	123682662	A,A	T,T	1,1	-inf,inf	inf,inf	0.215229,0.546307	0.000145525	0.000304898
2	chr7:123290298:T:C	123290298	NA,C	NA,T	NA,1	NA,inf	NA,inf	NA,0.642696	0.000145293	0.000359248
2	chr7:123469188:C:T	123469188	NA,T	NA,C	NA,1	NA,inf	NA,inf	NA,0.654237	0.000145263	0.00034991
2	chr7:122998504:A:C	122998504	NA,C	NA,A	NA,1	NA,-inf	NA,inf	NA,0.69036	0.000145172	0.000384946
2	chr7:123483596:A:G	123483596	NA,G	NA,A	NA,1	NA,inf	NA,inf	NA,0.617614	0.00014514	0.000362485
2	chr7:123616609:T:C	123616609	NA,C	NA,T	NA,1	NA,-inf	NA,inf	NA,0.712841	0.000145044	0.000380672
2	chr7:123665782:A:T	123665782	T,T	A,A	1,1	-inf,inf	inf,inf	0.203442,0.582905	0.000144936	0.00030309
2	chr7:123313649:C:T	123313649	NA,T	NA,C	NA,1	NA,-inf	NA,inf	NA,0.70356	0.000144851	0.000399883
2	chr7:123317764:G:A	123317764	NA,A	NA,G	NA,1	NA,-inf	NA,inf	NA,0.703488	0.000144821	0.000399859
2	chr7:123198635:A:T	123198635	T,NA	A,NA	1,NA	-inf,NA	inf,NA	2.91505,NA	0.000144751	0.000327615
2	chr7:123538189:C:T	123538189	NA,T	NA,C	NA,1	NA,-inf	NA,inf	NA,0.691997	0.000144641	0.000385052
2	chr7:123267143:A:G	123267143	G,NA	A,NA	1,NA	inf,NA	inf,NA	0.987463,NA	0.000144633	0.000358891
2	chr7:123320063:C:T	123320063	NA,T	NA,C	NA,1	NA,-inf	NA,inf	NA,0.702536	0.000144627	0.000399289
2	chr7:123320907:C:T	123320907	NA,T	NA,C	NA,1	NA,-inf	NA,inf	NA,0.702281	0.000144575	0.000399134
2	chr7:123820941:G:A	123820941	NA,A	NA,G	NA,1	NA,-inf	NA,inf	NA,0.732432	0.000144548	0.00037603
2	chr7:123313825:A:C	123313825	NA,C	NA,A	NA,1	NA,-inf	NA,inf	NA,0.701971	0.000144525	0.000398927
2	chr7:123026857:A:G	123026857	NA,G	NA,A	NA,1	NA,-inf	NA,inf	NA,0.680811	0.000144433	0.000365539
2	chr7:123745862:G:A	123745862	A,NA	G,NA	1,NA	inf,NA	inf,NA	1.28505,NA	0.000144382	0.000338692
2	chr7:123400732:T:C	123400732	NA,C	NA,T	NA,1	NA,-inf	NA,inf	NA,0.722344	0.000144335	0.000395641
2	chr7:123562102:G:C	123562102	NA,C	NA,G	NA,1	NA,-inf	NA,inf	NA,0.682802	0.000144333	0.000382134
2	chr7:123591155:C:CTGAGACTTTGCTGAAGT	123591155	NA,CTGAGACTTTGCTGAAGT	NA,C	NA,1	NA,-inf	NA,inf	NA,0.687981	0.000144266	0.000374892
2	chr7:123322846:C:A	123322846	NA,A	NA,C	NA,1	NA,-inf	NA,inf	NA,0.728987	0.000144152	0.000385734
2	chr7:123315787:G:A	123315787	NA,A	NA,G	NA,1	NA,-inf	NA,inf	NA,0.699682	0.000144068	0.000397546
2	chr7:123604057:G:A	123604057	NA,A	NA,G	NA,1	NA,-inf	NA,inf	NA,0.708325	0.000143954	0.000377812
2	chr7:123583932:T:A	123583932	NA,A	NA,T	NA,1	NA,-inf	NA,inf	NA,0.686427	0.000143949	0.000374046
2	chr7:123615563:C:T	123615563	NA,T	NA,C	NA,1	NA,inf	NA,inf	NA,0.642206	0.000143944	0.000358592
2	chr7:123611444:G:A	123611444	NA,A	NA,G	NA,1	NA,-inf	NA,inf	NA,0.706966	0.000143869	0.000377454
2	chr7:123900005:T:C	123900005	NA,C	NA,T	NA,1	NA,inf	NA,inf	NA,0.683397	0.000143839	0.000335888
2	chr7:123321440:G:T	123321440	NA,T	NA,G	NA,1	NA,-inf	NA,inf	NA,0.698704	0.000143809	0.000396997
2	chr7:123608798:C:T	123608798	NA,T	NA,C	NA,1	NA,-inf	NA,inf	NA,0.706676	0.000143782	0.000377241
2	chr7:124197100:T:C	124197100	C,NA	T,NA	1,NA	inf,NA	inf,NA	1.13471,NA	0.000143782	0.00033416
2	chr7:123437064:A:G	123437064	NA,G	NA,A	NA,1	NA,-inf	NA,inf	NA,0.645736	0.000143773	0.000370929
2	chr7:123379179:T:C	123379179	C,C	T,T	1,1	-inf,-inf	inf,inf	0.63244,0.524889	0.00014375	0.000364477
2	chr7:123816043:G:C	123816043	NA,C	NA,G	NA,1	NA,-inf	NA,inf	NA,0.728446	0.000143748	0.000373903
2	chr7:123608724:T:G	123608724	NA,G	NA,T	NA,1	NA,-inf	NA,inf	NA,0.706178	0.000143684	0.000376985
2	chr7:123608584:T:C	123608584	NA,C	NA,T	NA,1	NA,-inf	NA,inf	NA,0.70622	0.000143678	0.00037696
2	chr7:123538769:A:G	123538769	NA,G	NA,A	NA,1	NA,inf	NA,inf	NA,0.690582	0.000143674	0.000356541
2	chr7:123812491:A:G	123812491	NA,G	NA,A	NA,1	NA,-inf	NA,inf	NA,0.72801	0.000143661	0.000373667
2	chr7:123606837:C:T	123606837	NA,T	NA,C	NA,1	NA,-inf	NA,inf	NA,0.704615	0.00014335	0.000376074
2	chr7:123611452:A:G	123611452	NA,G	NA,A	NA,1	NA,-inf	NA,inf	NA,0.703829	0.000143343	0.000376065
2	chr7:123608176:AG:A	123608176	NA,A	NA,AG	NA,1	NA,-inf	NA,inf	NA,0.704513	0.000143328	0.000376016
2	chr7:124243991:G:T	124243991	NA,T	NA,G	NA,1	NA,inf	NA,inf	NA,0.600256	0.000143235	0.000370911
2	chr7:123605543:C:T	123605543	NA,T	NA,C	NA,1	NA,-inf	NA,inf	NA,0.703345	0.00014312	0.00037542
2	chr7:123611293:A:C	123611293	NA,C	NA,A	NA,1	NA,-inf	NA,inf	NA,0.703066	0.000143067	0.000375329
2	chr7:123813535:C:T	123813535	NA,T	NA,C	NA,1	NA,-inf	NA,inf	NA,0.724762	0.000143013	0.000371955
2	chr7:123408115:T:A	123408115	NA,A	NA,T	NA,1	NA,-inf	NA,inf	NA,0.739498	0.000143012	0.000392004
2	chr7:123610695:C:T	123610695	NA,T	NA,C	NA,1	NA,-inf	NA,inf	NA,0.702277	0.000142906	0.000374891
2	chr7:123373306:T:C	123373306	NA,C	NA,T	NA,1	NA,-inf	NA,inf	NA,0.694254	0.000142866	0.000388368
2	chr7:123812694:G:A	123812694	NA,A	NA,G	NA,1	NA,-inf	NA,inf	NA,0.723048	0.000142675	0.000371049
2	chr7:123617114:A:T	123617114	NA,T	NA,A	NA,1	NA,-inf	NA,inf	NA,0.700274	0.000142497	0.000373769
2	chr7:123445119:C:T	123445119	NA,T	NA,C	NA,1	NA,-inf	NA,inf	NA,0.698394	0.000142476	0.000374301
2	chr7:123104096:T:A	123104096	NA,A	NA,T	NA,1	NA,-inf	NA,inf	NA,0.62942	0.000142468	0.00035905
2	chr7:123062907:C:A	123062907	A,NA	C,NA	1,NA	-inf,NA	inf,NA	1.16256,NA	0.000142437	0.000336183
2	chr7:123388219:C:T	123388219	NA,T	NA,C	NA,1	NA,-inf	NA,inf	NA,0.736456	0.000142368	0.000390129
2	chr7:123612335:T:C	123612335	NA,C	NA,T	NA,1	NA,-inf	NA,inf	NA,0.699353	0.000142319	0.000373318
2	chr7:124300637:C:A	124300637	NA,A	NA,C	NA,1	NA,-inf	NA,inf	NA,0.653773	0.000142302	0.000350476
2	chr7:123612563:A:G	123612563	NA,G	NA,A	NA,1	NA,-inf	NA,inf	NA,0.6982	0.000142087	0.000372681
2	chr7:123273170:T:C	123273170	NA,C	NA,T	NA,1	NA,-inf	NA,inf	NA,0.723422	0.000141971	0.000379463
2	chr7:123373865:T:A	123373865	NA,A	NA,T	NA,1	NA,-inf	NA,inf	NA,0.689665	0.000141955	0.000385728
2	chr7:123613686:A:C	123613686	NA,C	NA,A	NA,1	NA,-inf	NA,inf	NA,0.697443	0.000141939	0.000372285
2	chr7:123612309:C:T	123612309	NA,T	NA,C	NA,1	NA,-inf	NA,inf	NA,0.697208	0.00014189	0.000372148
2	chr7:123732199:G:A	123732199	A,NA	G,NA	1,NA	-inf,NA	inf,NA	0.756373,NA	0.000141748	0.0003731
2	chr7:123616738:A:G	123616738	NA,G	NA,A	NA,1	NA,-inf	NA,inf	NA,0.696411	0.000141729	0.000371702
2	chr7:123611249:C:T	123611249	NA,T	NA,C	NA,1	NA,-inf	NA,inf	NA,0.696293	0.000141709	0.000371657
2	chr7:123306806:G:C	123306806	NA,C	NA,G	NA,1	NA,-inf	NA,inf	NA,0.716773	0.000141705	0.000378919
2	chr7:123558797:G:C	123558797	NA,C	NA,G	NA,1	NA,-inf	NA,inf	NA,0.676652	0.00014151	0.00037649
2	chr7:123446180:C:T	123446180	NA,T	NA,C	NA,1	NA,-inf	NA,inf	NA,0.692908	0.000141371	0.000371331
2	chr7:123616719:G:A	123616719	NA,A	NA,G	NA,1	NA,-inf	NA,inf	NA,0.694484	0.000141349	0.000370678
2	chr7:123390506:C:T	123390506	NA,T	NA,C	NA,1	NA,-inf	NA,inf	NA,0.707547	0.00014134	0.000386974
2	chr7:123432720:G:A	123432720	NA,A	NA,G	NA,1	NA,-inf	NA,inf	NA,0.73032	0.000141236	0.000371839
2	chr7:123258785:G:C	123258785	C,C	G,G	1,1	inf,-inf	inf,inf	0.180418,1.80969	0.000141225	0.000395536
2	chr7:123166735:G:T	123166735	T,NA	G,NA	1,NA	inf,NA	inf,NA	0.634529,NA	0.000141191	0.000336565
2	chr7:123360264:G:C	123360264	NA,C	NA,G	NA,1	NA,-inf	NA,inf	NA,0.695108	0.000141137	0.000372293
2	chr7:123827172:C:T	123827172	NA,T	NA,C	NA,1	NA,inf	NA,inf	NA,0.656165	0.000141128	0.000357283
2	chr7:123392921:G:C	123392921	NA,C	NA,G	NA,1	NA,-inf	NA,inf	NA,0.730188	0.000141118	0.000386507
2	chr7:123390501:G:A	123390501	NA,A	NA,G	NA,1	NA,-inf	NA,inf	NA,0.70561	0.000141009	0.000386084
2	chr7:123097767:T:C	123097767	NA,C	NA,T	NA,1	NA,-inf	NA,inf	NA,0.665385	0.000141007	0.000376093
2	chr7:123030406:G:A	123030406	NA,A	NA,G	NA,1	NA,-inf	NA,inf	NA,0.666372	0.000141002	0.000355004
2	chr7:124060368:TAGAGTC:T	124060368	NA,T	NA,TAGAGTC	NA,1	NA,inf	NA,inf	NA,0.647546	0.000140935	0.000320833
2	chr7:123075449:C:T	123075449	NA,T	NA,C	NA,1	NA,inf	NA,inf	NA,0.580022	0.000140772	0.000347143
2	chr7:123608036:T:C	123608036	NA,C	NA,T	NA,1	NA,-inf	NA,inf	NA,0.691219	0.000140682	0.000368868
2	chr7:123348326:ACAGT:A	123348326	NA,A	NA,ACAGT	NA,1	NA,-inf	NA,inf	NA,0.698685	0.000140461	0.000368083
2	chr7:123390660:C:T	123390660	NA,T	NA,C	NA,1	NA,-inf	NA,inf	NA,0.703037	0.000140456	0.000384375
2	chr7:123358636:A:G	123358636	NA,G	NA,A	NA,1	NA,-inf	NA,inf	NA,0.689415	0.000140449	0.000370189
2	chr7:123568962:G:A	123568962	NA,A	NA,G	NA,1	NA,-inf	NA,inf	NA,0.670526	0.000140311	0.000372985
2	chr7:123245567:A:G	123245567	NA,G	NA,A	NA,1	NA,-inf	NA,inf	NA,0.668646	0.000140219	0.00037426
2	chr7:123099032:A:C	123099032	NA,C	NA,A	NA,1	NA,-inf	NA,inf	NA,0.659747	0.00013988	0.000372949
2	chr7:123517000:T:C	123517000	NA,C	NA,T	NA,1	NA,inf	NA,inf	NA,0.671199	0.00013977	0.000347092
2	chr7:123066323:T:C	123066323	NA,C	NA,T	NA,1	NA,inf	NA,inf	NA,0.575249	0.000139712	0.000343016
2	chr7:123599502:C:G	123599502	NA,G	NA,C	NA,1	NA,-inf	NA,inf	NA,0.665253	0.00013968	0.000362737
2	chr7:124252695:G:T	124252695	NA,T	NA,G	NA,1	NA,inf	NA,inf	NA,0.614438	0.000139546	0.000318264
2	chr7:124009754:C:T	124009754	NA,T	NA,C	NA,1	NA,-inf	NA,inf	NA,0.614973	0.000139489	0.000347548
2	chr7:123037857:A:T	123037857	NA,T	NA,A	NA,1	NA,-inf	NA,inf	NA,0.572916	0.000139416	0.000342111
2	chr7:123170885:A:G	123170885	NA,G	NA,A	NA,1	NA,-inf	NA,inf	NA,0.704259	0.000139358	0.000369819
2	chr7:124218005:C:T	124218005	T,T	C,C	1,1	-inf,inf	inf,inf	1.17107,0.586871	0.000139296	0.000195971
2	chr7:123514543:GA:G	123514543	NA,G	NA,GA	NA,1	NA,inf	NA,inf	NA,0.668582	0.000139264	0.000345841
2	chr7:123549501:T:C	123549501	NA,C	NA,T	NA,1	NA,-inf	NA,inf	NA,0.666251	0.000139166	0.000361919
2	chr7:123271503:C:A	123271503	NA,A	NA,C	NA,1	NA,-inf	NA,inf	NA,0.709783	0.000139144	0.000371565
2	chr7:123522095:T:C	123522095	NA,C	NA,T	NA,1	NA,inf	NA,inf	NA,0.666271	0.000138825	0.000344753
2	chr7:123604657:A:G	123604657	NA,G	NA,A	NA,1	NA,-inf	NA,inf	NA,0.681394	0.000138765	0.000363693
2	chr7:124112310:C:G	124112310	NA,G	NA,C	NA,1	NA,inf	NA,inf	NA,0.632046	0.000138752	0.000319563
2	chr7:123036897:A:C	123036897	NA,C	NA,A	NA,1	NA,-inf	NA,inf	NA,0.569268	0.000138647	0.000340265
2	chr7:123814882:C:A	123814882	NA,A	NA,C	NA,1	NA,-inf	NA,inf	NA,0.701887	0.000138546	0.000360081
2	chr7:124009339:G:A	124009339	NA,A	NA,G	NA,1	NA,inf	NA,inf	NA,0.636089	0.000138529	0.000308657
2	chr7:123447724:C:T	123447724	NA,T	NA,C	NA,1	NA,inf	NA,inf	NA,0.640488	0.000138527	0.000359653
2	chr7:123604184:G:A	123604184	NA,A	NA,G	NA,1	NA,-inf	NA,inf	NA,0.680181	0.000138519	0.000363027
2	chr7:123434390:TTTTTA:T	123434390	NA,T	NA,TTTTTA	NA,1	NA,-inf	NA,inf	NA,0.671736	0.000138201	0.00036254
2	chr7:123603289:A:G	123603289	NA,G	NA,A	NA,1	NA,-inf	NA,inf	NA,0.677969	0.00013811	0.000361924
2	chr7:123287562:C:T	123287562	NA,T	NA,C	NA,1	NA,-inf	NA,inf	NA,0.644463	0.000138067	0.000363579
2	chr7:123805943:G:A	123805943	NA,A	NA,G	NA,1	NA,-inf	NA,inf	NA,0.698935	0.000138032	0.000358698
2	chr7:123443808:T:A	123443808	NA,A	NA,T	NA,1	NA,-inf	NA,inf	NA,0.674484	0.000137769	0.000361579
2	chr7:124211354:T:C	124211354	NA,C	NA,T	NA,1	NA,-inf	NA,inf	NA,0.61625	0.000137733	0.000339468
2	chr7:123204310:G:A	123204310	NA,A	NA,G	NA,1	NA,-inf	NA,inf	NA,0.673112	0.000137593	0.000363827
2	chr7:123480676:C:A	123480676	NA,A	NA,C	NA,1	NA,-inf	NA,inf	NA,0.673367	0.000137573	0.000361029
2	chr7:123138858:C:T	123138858	NA,T	NA,C	NA,1	NA,inf	NA,inf	NA,0.659768	0.000137411	0.000348519
2	chr7:123199697:C:A	123199697	NA,A	NA,C	NA,1	NA,-inf	NA,inf	NA,0.63769	0.000137311	0.000357655
2	chr7:123611150:C:T	123611150	NA,T	NA,C	NA,1	NA,-inf	NA,inf	NA,0.673455	0.000137215	0.000359607
2	chr7:124165248:C:T	124165248	NA,T	NA,C	NA,1	NA,inf	NA,inf	NA,0.672139	0.00013682	0.000361332
2	chr7:124030576:G:T	124030576	NA,T	NA,G	NA,1	NA,-inf	NA,inf	NA,0.615291	0.000136728	0.000342539
2	chr7:123883568:C:T	123883568	NA,T	NA,C	NA,1	NA,inf	NA,inf	NA,0.624036	0.000136679	0.000332909
2	chr7:123470049:A:G	123470049	NA,G	NA,A	NA,1	NA,-inf	NA,inf	NA,0.668326	0.000136635	0.000358486
2	chr7:124030575:T:A	124030575	NA,A	NA,T	NA,1	NA,-inf	NA,inf	NA,0.614037	0.000136474	0.000341908
2	chr7:122988160:C:T	122988160	NA,T	NA,C	NA,1	NA,inf	NA,inf	NA,0.633828	0.00013644	0.000349184
2	chr7:124122747:G:T	124122747	T,T	G,G	1,1	-inf,inf	inf,inf	1.58908,0.194833	0.000136376	0.000170398
2	chr7:123013224:G:T	123013224	NA,T	NA,G	NA,1	NA,-inf	NA,inf	NA,0.598051	0.000136348	0.000344094
2	chr7:124257958:C:G	124257958	NA,G	NA,C	NA,1	NA,inf	NA,inf	NA,0.630011	0.000136329	0.000357754
2	chr7:123013214:TG:T	123013214	NA,T	NA,TG	NA,1	NA,-inf	NA,inf	NA,0.597489	0.000136243	0.000343826
2	chr7:123478259:TGA:T	123478259	NA,T	NA,TGA	NA,1	NA,inf	NA,inf	NA,0.609373	0.000136147	0.000328803
2	chr7:123476151:AAG:A	123476151	NA,A	NA,AAG	NA,1	NA,-inf	NA,inf	NA,0.665109	0.000136002	0.00035681
2	chr7:123979670:C:T	123979670	NA,T	NA,C	NA,1	NA,inf	NA,inf	NA,0.597752	0.000135993	0.000327271
2	chr7:123603612:T:C	123603612	NA,C	NA,T	NA,1	NA,-inf	NA,inf	NA,0.666196	0.000135878	0.000355895
2	chr7:123760489:A:G	123760489	G,G	A,A	1,1	inf,-inf	inf,inf	0.184364,0.569789	0.000135858	0.000290044
2	chr7:123721318:C:CTT	123721318	NA,CTT	NA,C	NA,1	NA,-inf	NA,inf	NA,0.729135	0.00013582	0.000374343
2	chr7:123275190:C:T	123275190	NA,T	NA,C	NA,1	NA,-inf	NA,inf	NA,0.652673	0.000135725	0.000372474
2	chr7:123403762:C:T	123403762	NA,T	NA,C	NA,1	NA,-inf	NA,inf	NA,0.663454	0.00013557	0.000354204
2	chr7:123194177:A:G	123194177	NA,G	NA,A	NA,1	NA,-inf	NA,inf	NA,0.62544	0.000135432	0.000352056
2	chr7:123166736:G:T	123166736	T,NA	G,NA	1,NA	inf,NA	inf,NA	0.615466,NA	0.000135263	0.000322726
2	chr7:123614253:T:C	123614253	NA,C	NA,T	NA,1	NA,-inf	NA,inf	NA,0.662951	0.000135248	0.000354337
2	chr7:124274345:G:A	124274345	NA,A	NA,G	NA,1	NA,inf	NA,inf	NA,0.60559	0.000135238	0.000344347
2	chr7:123197061:T:C	123197061	C,NA	T,NA	1,NA	-inf,NA	inf,NA	1.10175,NA	0.000134967	0.000356602
2	chr7:123293056:G:A	123293056	NA,A	NA,G	NA,1	NA,-inf	NA,inf	NA,0.653296	0.0001349	0.000370635
2	chr7:123198796:G:A	123198796	NA,A	NA,G	NA,1	NA,-inf	NA,inf	NA,0.624675	0.000134888	0.000350292
2	chr7:123842864:T:C	123842864	C,C	T,T	1,1	inf,inf	inf,inf	0.999176,0.223291	0.000134827	0.000324866
2	chr7:123185710:G:A	123185710	NA,A	NA,G	NA,1	NA,-inf	NA,inf	NA,0.571459	0.000134715	0.000339427
2	chr7:123081683:A:G	123081683	NA,G	NA,A	NA,1	NA,-inf	NA,inf	NA,0.632458	0.000134632	0.00035831
2	chr7:123477917:C:T	123477917	NA,T	NA,C	NA,1	NA,inf	NA,inf	NA,0.635659	0.000134297	0.000330793
2	chr7:123506694:G:A	123506694	NA,A	NA,G	NA,1	NA,-inf	NA,inf	NA,0.639353	0.000134242	0.000356405
2	chr7:123479264:T:C	123479264	NA,C	NA,T	NA,1	NA,-inf	NA,inf	NA,0.655191	0.000134156	0.000351805
2	chr7:123310577:G:T	123310577	NA,T	NA,G	NA,1	NA,-inf	NA,inf	NA,0.647095	0.000133835	0.000367443
2	chr7:123443116:G:A	123443116	NA,A	NA,G	NA,1	NA,-inf	NA,inf	NA,0.651315	0.000133826	0.000351246
2	chr7:123198035:T:C	123198035	NA,C	NA,T	NA,1	NA,-inf	NA,inf	NA,0.616829	0.000133408	0.000346357
2	chr7:123174469:A:G	123174469	NA,G	NA,A	NA,1	NA,inf	NA,inf	NA,0.638247	0.000133287	0.000351301
2	chr7:123577204:T:C	123577204	NA,C	NA,T	NA,1	NA,-inf	NA,inf	NA,0.651906	0.00013296	0.000347932
2	chr7:124268158:C:T	124268158	NA,T	NA,C	NA,1	NA,inf	NA,inf	NA,0.581005	0.000132716	0.000303062
2	chr7:123079391:G:A	123079391	NA,A	NA,G	NA,1	NA,-inf	NA,inf	NA,0.621543	0.00013259	0.000352623
2	chr7:123859239:A:G	123859239	G,NA	A,NA	1,NA	-inf,NA	inf,NA	0.708186,NA	0.000132544	0.000282419
2	chr7:124013373:A:T	124013373	NA,T	NA,A	NA,1	NA,inf	NA,inf	NA,0.626453	0.000132417	0.000345429
2	chr7:123860594:G:A	123860594	NA,A	NA,G	NA,1	NA,inf	NA,inf	NA,0.624164	0.00013215	0.000310398
2	chr7:123092090:G:A	123092090	NA,A	NA,G	NA,1	NA,inf	NA,inf	NA,0.523517	0.000132109	0.000318415
2	chr7:124103423:G:A	124103423	NA,A	NA,G	NA,1	NA,inf	NA,inf	NA,0.597061	0.000132025	0.000305281
2	chr7:123717455:C:T	123717455	NA,T	NA,C	NA,1	NA,inf	NA,inf	NA,0.587299	0.000131866	0.000321925
2	chr7:123103539:G:C	123103539	NA,C	NA,G	NA,1	NA,inf	NA,inf	NA,0.536379	0.000131776	0.000330862
2	chr7:123103351:A:G	123103351	NA,G	NA,A	NA,1	NA,inf	NA,inf	NA,0.535633	0.000131632	0.000330503
2	chr7:123258912:G:A	123258912	A,A	G,G	1,1	inf,-inf	inf,inf	0.156681,1.79312	0.000131625	0.000369113
2	chr7:123527277:G:A	123527277	NA,A	NA,G	NA,1	NA,-inf	NA,inf	NA,0.624096	0.000131462	0.000348828
2	chr7:123224510:G:A	123224510	NA,A	NA,G	NA,1	NA,-inf	NA,inf	NA,0.652179	0.00013115	0.000348718
2	chr7:123835613:A:G	123835613	NA,G	NA,A	NA,1	NA,-inf	NA,inf	NA,0.653497	0.000131097	0.00034023
2	chr7:123278764:C:T	123278764	NA,T	NA,C	NA,1	NA,-inf	NA,inf	NA,0.627199	0.000131035	0.000358706
2	chr7:123266593:G:C	123266593	NA,C	NA,G	NA,1	NA,-inf	NA,inf	NA,0.627199	0.000131035	0.000358706
2	chr7:123068792:C:G	123068792	NA,G	NA,C	NA,1	NA,inf	NA,inf	NA,0.558364	0.000131017	0.00031905
2	chr7:123201097:G:A	123201097	A,NA	G,NA	1,NA	inf,NA	inf,NA	0.602239,NA	0.000130977	0.000311874
2	chr7:123250412:G:A	123250412	NA,A	NA,G	NA,1	NA,-inf	NA,inf	NA,0.615076	0.000130754	0.000355457
2	chr7:123276465:G:A	123276465	NA,A	NA,G	NA,1	NA,-inf	NA,inf	NA,0.625197	0.000130677	0.000357657
2	chr7:123845094:C:T	123845094	NA,T	NA,C	NA,1	NA,-inf	NA,inf	NA,0.650867	0.000130652	0.000339021
2	chr7:123842111:C:T	123842111	NA,T	NA,C	NA,1	NA,-inf	NA,inf	NA,0.652238	0.000130598	0.000338924
2	chr7:123276933:T:TC	123276933	NA,TC	NA,T	NA,1	NA,-inf	NA,inf	NA,0.624668	0.000130582	0.000357376
2	chr7:123728990:T:C	123728990	C,C	T,T	1,1	-inf,inf	inf,inf	0.211651,0.478774	0.000130285	0.000273658
2	chr7:123834579:C:G	123834579	NA,G	NA,C	NA,1	NA,-inf	NA,inf	NA,0.648818	0.000130272	0.000338038
2	chr7:123836464:A:G	123836464	NA,G	NA,A	NA,1	NA,-inf	NA,inf	NA,0.646341	0.000129974	0.000335695
2	chr7:123459012:C:A	123459012	NA,A	NA,C	NA,1	NA,-inf	NA,inf	NA,0.631752	0.00012995	0.000340387
2	chr7:123790652:G:C	123790652	C,NA	G,NA	1,NA	-inf,NA	inf,NA	0.652716,NA	0.00012991	0.000290859
2	chr7:124185351:C:T	124185351	NA,T	NA,C	NA,1	NA,-inf	NA,inf	NA,0.627938	0.000129766	0.000325412
2	chr7:123351772:T:C	123351772	NA,C	NA,T	NA,1	NA,-inf	NA,inf	NA,0.624484	0.000129702	0.000355635
2	chr7:123351831:G:A	123351831	NA,A	NA,G	NA,1	NA,-inf	NA,inf	NA,0.624209	0.000129654	0.000355488
2	chr7:123833987:G:A	123833987	NA,A	NA,G	NA,1	NA,-inf	NA,inf	NA,0.644516	0.00012962	0.000334697
2	chr7:123697680:G:C	123697680	C,C	G,G	1,1	-inf,inf	inf,inf	0.196073,0.524171	0.000129587	0.000272081
2	chr7:123379154:T:G	123379154	G,G	T,T	1,1	-inf,-inf	inf,inf	0.634052,0.455456	0.00012949	0.000326913
2	chr7:123472615:G:A	123472615	NA,A	NA,G	NA,1	NA,-inf	NA,inf	NA,0.611753	0.000129463	0.000343404
2	chr7:123779588:A:C	123779588	NA,C	NA,A	NA,1	NA,inf	NA,inf	NA,0.536489	0.000129178	0.000329583
2	chr7:124203322:C:T	124203322	NA,T	NA,C	NA,1	NA,-inf	NA,inf	NA,0.625135	0.000129178	0.00032387
2	chr7:124203894:C:T	124203894	NA,T	NA,C	NA,1	NA,-inf	NA,inf	NA,0.625135	0.000129178	0.00032387
2	chr7:123052301:A:G	123052301	NA,G	NA,A	NA,1	NA,-inf	NA,inf	NA,0.561758	0.000128993	0.000326258
2	chr7:123961589:C:T	123961589	NA,T	NA,C	NA,1	NA,inf	NA,inf	NA,0.563249	0.000128986	0.000315329
2	chr7:123810614:A:G	123810614	NA,G	NA,A	NA,1	NA,-inf	NA,inf	NA,0.641359	0.000128979	0.000334588
2	chr7:122997549:C:T	122997549	T,NA	C,NA	1,NA	inf,NA	inf,NA	1.11021,NA	0.000128937	0.000311163
2	chr7:123457647:TTA:T	123457647	NA,T	NA,TTA	NA,1	NA,-inf	NA,inf	NA,0.608762	0.000128937	0.000341947
2	chr7:124109103:T:C	124109103	NA,C	NA,T	NA,1	NA,inf	NA,inf	NA,0.580019	0.000128884	0.000298564
2	chr7:123803927:T:C	123803927	NA,C	NA,T	NA,1	NA,inf	NA,inf	NA,0.575167	0.000128751	0.000327781
2	chr7:123463981:C:T	123463981	NA,T	NA,C	NA,1	NA,-inf	NA,inf	NA,0.607447	0.000128699	0.000341281
2	chr7:123482353:C:T	123482353	T,T	C,C	1,1	-inf,-inf	inf,inf	0.639114,1.73455	0.00012849	0.000376784
2	chr7:124186489:C:T	124186489	NA,T	NA,C	NA,1	NA,-inf	NA,inf	NA,0.619468	0.000128487	0.000322123
2	chr7:123853390:G:A	123853390	A,A	G,G	1,1	inf,-inf	inf,inf	0.891887,0.373605	0.000128445	0.000311029
2	chr7:124047956:G:A	124047956	NA,A	NA,G	NA,1	NA,inf	NA,inf	NA,0.530966	0.000128429	0.000281128
2	chr7:123115825:A:T	123115825	NA,T	NA,A	NA,1	NA,inf	NA,inf	NA,0.56202	0.000128263	0.000318329
2	chr7:123232768:A:G	123232768	NA,G	NA,A	NA,1	NA,-inf	NA,inf	NA,0.634755	0.000128236	0.000340653
2	chr7:123675120:T:C	123675120	C,C	T,T	1,1	-inf,inf	inf,inf	0.191815,0.532165	0.000128195	0.000269217
2	chr7:123305066:T:G	123305066	NA,G	NA,T	NA,1	NA,-inf	NA,inf	NA,0.622494	0.000128187	0.000345685
2	chr7:123205582:A:G	123205582	G,G	A,A	1,1	inf,inf	inf,inf	0.410159,1.76837	0.000128136	0.000357637
2	chr7:124256557:A:C	124256557	NA,C	NA,A	NA,1	NA,inf	NA,inf	NA,0.524305	0.000128004	0.000332364
2	chr7:124207908:G:A	124207908	NA,A	NA,G	NA,1	NA,inf	NA,inf	NA,0.571758	0.000127978	0.000309802
2	chr7:123192436:A:G	123192436	NA,G	NA,A	NA,1	NA,-inf	NA,inf	NA,0.617527	0.000127963	0.000337155
2	chr7:123209943:G:A	123209943	A,A	G,G	1,1	inf,inf	inf,inf	0.410768,1.76816	0.00012795	0.000357161
2	chr7:124012992:T:A	124012992	NA,A	NA,T	NA,1	NA,inf	NA,inf	NA,0.599711	0.000127657	0.000332664
2	chr7:123440436:C:T	123440436	NA,T	NA,C	NA,1	NA,-inf	NA,inf	NA,0.60109	0.000127593	0.000338221
2	chr7:123823105:G:A	123823105	A,A	G,G	1,1	inf,inf	inf,inf	0.881912,0.017298	0.000127535	0.000331956
2	chr7:123984135:T:C	123984135	NA,C	NA,T	NA,1	NA,inf	NA,inf	NA,0.558985	0.000127529	0.000306448
2	chr7:123440328:C:G	123440328	NA,G	NA,C	NA,1	NA,-inf	NA,inf	NA,0.60035	0.000127465	0.000337867
2	chr7:123463040:A:C	123463040	NA,C	NA,A	NA,1	NA,-inf	NA,inf	NA,0.617321	0.000127426	0.000333602
2	chr7:123829642:C:T	123829642	NA,T	NA,C	NA,1	NA,inf	NA,inf	NA,0.597687	0.00012731	0.000300744
2	chr7:123619583:G:A	123619583	NA,A	NA,G	NA,1	NA,-inf	NA,inf	NA,0.587562	0.00012725	0.000324758
2	chr7:123261187:A:G	123261187	G,G	A,A	1,1	inf,-inf	inf,inf	0.168253,1.76029	0.000127198	0.000355697
2	chr7:123195971:G:C	123195971	C,C	G,G	1,1	inf,inf	inf,inf	0.404677,1.76617	0.000127153	0.000354816
2	chr7:123980552:A:C	123980552	NA,C	NA,A	NA,1	NA,inf	NA,inf	NA,0.519548	0.000126846	0.000290915
2	chr7:123215828:A:G	123215828	NA,G	NA,A	NA,1	NA,inf	NA,inf	NA,0.513639	0.000126831	0.000314872
2	chr7:123838603:A:G	123838603	NA,G	NA,A	NA,1	NA,-inf	NA,inf	NA,0.628104	0.000126815	0.000327301
2	chr7:123048163:A:G	123048163	NA,G	NA,A	NA,1	NA,inf	NA,inf	NA,0.592975	0.000126789	0.000327324
2	chr7:123986933:C:T	123986933	NA,T	NA,C	NA,1	NA,inf	NA,inf	NA,0.578909	0.000126767	0.000314016
2	chr7:123455914:T:C	123455914	NA,C	NA,T	NA,1	NA,inf	NA,inf	NA,0.593492	0.00012673	0.000312605
2	chr7:124032447:C:T	124032447	NA,T	NA,C	NA,1	NA,-inf	NA,inf	NA,0.54662	0.000126584	0.000315547
2	chr7:123451734:C:T	123451734	NA,T	NA,C	NA,1	NA,-inf	NA,inf	NA,0.595039	0.000126558	0.00033536
2	chr7:124276993:G:A	124276993	A,NA	G,NA	1,NA	-inf,NA	inf,NA	0.849873,NA	0.000126479	0.000365523
2	chr7:123048271:G:A	123048271	NA,A	NA,G	NA,1	NA,inf	NA,inf	NA,0.590824	0.000126422	0.000326356
2	chr7:123874695:G:A	123874695	NA,A	NA,G	NA,1	NA,-inf	NA,inf	NA,0.499335	0.000126249	0.000311106
2	chr7:124023320:A:G	124023320	NA,G	NA,A	NA,1	NA,-inf	NA,inf	NA,0.542914	0.000125893	0.000313965
2	chr7:123011818:T:C	123011818	NA,C	NA,T	NA,1	NA,inf	NA,inf	NA,0.545528	0.000125889	0.000316636
2	chr7:123473256:A:G	123473256	NA,G	NA,A	NA,1	NA,inf	NA,inf	NA,0.527244	0.00012582	0.000302924
2	chr7:124040744:C:T	124040744	T,T	C,C	1,1	inf,inf	inf,inf	1.83933,0.1057	0.000125748	0.000251656
2	chr7:123349688:G:T	123349688	NA,T	NA,G	NA,1	NA,-inf	NA,inf	NA,0.490888	0.000125738	0.000311793
2	chr7:123504180:C:T	123504180	T,T	C,C	1,1	-inf,-inf	inf,inf	0.601006,1.67519	0.000125724	0.0003728
2	chr7:124196134:T:C	124196134	NA,C	NA,T	NA,1	NA,-inf	NA,inf	NA,0.603469	0.000125413	0.000314534
2	chr7:123842745:T:C	123842745	NA,C	NA,T	NA,1	NA,-inf	NA,inf	NA,0.623042	0.000125356	0.000323501
2	chr7:123178118:TTAA:T	123178118	NA,T	NA,TTAA	NA,1	NA,-inf	NA,inf	NA,0.548476	0.000125243	0.000325062
2	chr7:123684691:CCAG:C	123684691	C,C	CCAG,CCAG	1,1	-inf,inf	inf,inf	0.183912,0.535196	0.000125236	0.00026309
2	chr7:124203182:A:G	124203182	NA,G	NA,A	NA,1	NA,inf	NA,inf	NA,0.546267	0.000124968	0.000332648
2	chr7:123040538:AG:A	123040538	NA,A	NA,AG	NA,1	NA,-inf	NA,inf	NA,0.493479	0.000124952	0.000307283
2	chr7:123184463:A:G	123184463	NA,G	NA,A	NA,1	NA,-inf	NA,inf	NA,0.566381	0.000124939	0.000320415
2	chr7:123206266:A:G	123206266	G,G	A,A	1,1	inf,-inf	inf,inf	0.61203,1.02978	0.000124811	0.00028961
2	chr7:123678642:C:A	123678642	A,A	C,C	1,1	-inf,inf	inf,inf	0.191222,0.509344	0.000124777	0.000262277
2	chr7:124013004:T:C	124013004	NA,C	NA,T	NA,1	NA,inf	NA,inf	NA,0.579974	0.000124529	0.000324464
2	chr7:123323829:T:C	123323829	NA,C	NA,T	NA,1	NA,inf	NA,inf	NA,0.502382	0.000124487	0.000310076
2	chr7:123299189:C:T	123299189	NA,T	NA,C	NA,1	NA,-inf	NA,inf	NA,0.593489	0.000124402	0.000339712
2	chr7:123198533:A:G	123198533	NA,G	NA,A	NA,1	NA,-inf	NA,inf	NA,0.565414	0.000124321	0.000322014
2	chr7:123082680:C:A	123082680	NA,A	NA,C	NA,1	NA,inf	NA,inf	NA,0.58341	0.000124059	0.000325612
2	chr7:123901203:T:C	123901203	C,NA	T,NA	1,NA	-inf,NA	inf,NA	0.828258,NA	0.000123931	0.000328201
2	chr7:123807706:G:A	123807706	NA,A	NA,G	NA,1	NA,inf	NA,inf	NA,0.545984	0.000123929	0.000299882
2	chr7:123833983:G:A	123833983	NA,A	NA,G	NA,1	NA,-inf	NA,inf	NA,0.609984	0.000123813	0.000319405
2	chr7:123446452:T:G	123446452	NA,G	NA,T	NA,1	NA,-inf	NA,inf	NA,0.577639	0.000123636	0.000327237
2	chr7:123641259:T:A	123641259	NA,A	NA,T	NA,1	NA,inf	NA,inf	NA,0.562295	0.000123588	0.000318934
2	chr7:123448760:C:T	123448760	NA,T	NA,C	NA,1	NA,-inf	NA,inf	NA,0.577312	0.000123561	0.000327048
2	chr7:123385073:AAAGT:A	123385073	NA,A	NA,AAAGT	NA,1	NA,-inf	NA,inf	NA,0.634137	0.000123452	0.000335123
2	chr7:123840628:A:G	123840628	NA,G	NA,A	NA,1	NA,-inf	NA,inf	NA,0.611099	0.000123421	0.000318387
2	chr7:124023976:T:C	124023976	NA,C	NA,T	NA,1	NA,-inf	NA,inf	NA,0.529946	0.000123331	0.000307059
2	chr7:124008981:A:G	124008981	NA,G	NA,A	NA,1	NA,inf	NA,inf	NA,0.572455	0.000123313	0.000321251
2	chr7:124274869:A:G	124274869	NA,G	NA,A	NA,1	NA,inf	NA,inf	NA,0.540206	0.00012324	0.000313779
2	chr7:123615417:G:A	123615417	A,A	G,G	1,1	-inf,-inf	inf,inf	0.294053,1.20108	0.000123214	0.000360566
2	chr7:124269650:T:G	124269650	NA,G	NA,T	NA,1	NA,inf	NA,inf	NA,0.540059	0.000123213	0.000313708
2	chr7:123199511:C:T	123199511	T,T	C,C	1,1	inf,-inf	inf,inf	0.591617,1.04083	0.000123156	0.000287859
2	chr7:124138660:G:A	124138660	NA,A	NA,G	NA,1	NA,-inf	NA,inf	NA,0.53756	0.000122934	0.000314888
2	chr7:123472561:T:C	123472561	NA,C	NA,T	NA,1	NA,inf	NA,inf	NA,0.538092	0.000122907	0.000297579
2	chr7:123410170:A:G	123410170	NA,G	NA,A	NA,1	NA,-inf	NA,inf	NA,0.583584	0.000122905	0.000321247
2	chr7:123966762:G:A	123966762	NA,A	NA,G	NA,1	NA,inf	NA,inf	NA,0.506122	0.000122823	0.00028842
2	chr7:123838763:G:A	123838763	NA,A	NA,G	NA,1	NA,-inf	NA,inf	NA,0.603626	0.000122791	0.000316692
2	chr7:123111991:C:G	123111991	G,G	C,C	1,1	-inf,-inf	inf,inf	0.953378,0.987357	0.000122779	0.000300424
2	chr7:123972033:T:A	123972033	NA,A	NA,T	NA,1	NA,inf	NA,inf	NA,0.547284	0.000122385	0.000304864
2	chr7:123673519:T:C	123673519	C,C	T,T	1,1	-inf,inf	inf,inf	0.179774,0.535278	0.000122354	0.000257381
2	chr7:123674564:G:T	123674564	T,T	G,G	1,1	-inf,inf	inf,inf	0.176496,0.544406	0.000122303	0.000257188
2	chr7:123386744:A:T	123386744	NA,T	NA,A	NA,1	NA,-inf	NA,inf	NA,0.604667	0.00012228	0.000331617
2	chr7:123515398:T:C	123515398	C,C	T,T	1,1	-inf,-inf	inf,inf	0.627227,1.665	0.000122258	0.000359818
2	chr7:123359269:G:C	123359269	NA,C	NA,G	NA,1	NA,-inf	NA,inf	NA,0.585671	0.000122219	0.000320584
2	chr7:123347867:A:C	123347867	NA,C	NA,A	NA,1	NA,-inf	NA,inf	NA,0.574107	0.000122163	0.000333188
2	chr7:123690293:C:T	123690293	T,NA	C,NA	1,NA	inf,NA	inf,NA	1.16482,NA	0.000122106	0.000287597
2	chr7:123344908:G:A	123344908	NA,A	NA,G	NA,1	NA,-inf	NA,inf	NA,0.550634	0.000122049	0.00030953
2	chr7:124079101:G:A	124079101	NA,A	NA,G	NA,1	NA,inf	NA,inf	NA,0.543299	0.000121819	0.000276226
2	chr7:123323140:C:T	123323140	NA,T	NA,C	NA,1	NA,inf	NA,inf	NA,0.47351	0.000121751	0.000304319
2	chr7:123380425:A:G	123380425	NA,G	NA,A	NA,1	NA,-inf	NA,inf	NA,0.622106	0.000121665	0.000329763
2	chr7:123820848:T:C	123820848	C,C	T,T	1,1	inf,inf	inf,inf	0.529043,0.305799	0.00012166	0.000349733
2	chr7:123849443:G:A	123849443	NA,A	NA,G	NA,1	NA,-inf	NA,inf	NA,0.596261	0.00012161	0.000313591
2	chr7:124261797:G:A	124261797	NA,A	NA,G	NA,1	NA,inf	NA,inf	NA,0.516732	0.000121439	0.000280631
2	chr7:123099274:A:C	123099274	NA,C	NA,A	NA,1	NA,-inf	NA,inf	NA,0.537442	0.000121305	0.00030291
2	chr7:123242282:C:T	123242282	NA,T	NA,C	NA,1	NA,-inf	NA,inf	NA,0.592418	0.000121284	0.000320783
2	chr7:124126106:G:A	124126106	NA,A	NA,G	NA,1	NA,-inf	NA,inf	NA,0.522908	0.000121277	0.000298531
2	chr7:123839568:C:T	123839568	NA,T	NA,C	NA,1	NA,-inf	NA,inf	NA,0.594064	0.000121268	0.000312689
2	chr7:123850919:TG:T	123850919	NA,T	NA,TG	NA,1	NA,-inf	NA,inf	NA,0.593815	0.000121229	0.000312588
2	chr7:124014573:C:T	124014573	NA,T	NA,C	NA,1	NA,inf	NA,inf	NA,0.560737	0.000121208	0.000315404
2	chr7:123836608:G:A	123836608	NA,A	NA,G	NA,1	NA,-inf	NA,inf	NA,0.593541	0.000121167	0.000312424
2	chr7:123545723:T:G	123545723	NA,G	NA,T	NA,1	NA,-inf	NA,inf	NA,0.558883	0.000120803	0.000325187
2	chr7:123269081:A:G	123269081	NA,G	NA,A	NA,1	NA,-inf	NA,inf	NA,0.553737	0.000120691	0.000329596
2	chr7:123364065:GAAAT:G	123364065	G,G	GAAAT,GAAAT	1,1	-inf,-inf	inf,inf	0.656309,0.522935	0.000120671	0.000265001
2	chr7:124141742:T:C	124141742	NA,C	NA,T	NA,1	NA,-inf	NA,inf	NA,0.519733	0.00012063	0.00029684
2	chr7:124014338:A:G	124014338	NA,G	NA,A	NA,1	NA,inf	NA,inf	NA,0.55513	0.000120544	0.000313825
2	chr7:124126783:T:C	124126783	NA,C	NA,T	NA,1	NA,inf	NA,inf	NA,0.49627	0.000120534	0.000296866
2	chr7:124177470:C:A	124177470	NA,A	NA,C	NA,1	NA,-inf	NA,inf	NA,0.521179	0.000120513	0.000297054
2	chr7:123852223:G:A	123852223	NA,A	NA,G	NA,1	NA,-inf	NA,inf	NA,0.588896	0.000120445	0.000310521
2	chr7:124236194:A:G	124236194	NA,G	NA,A	NA,1	NA,inf	NA,inf	NA,0.480999	0.000120438	0.000310844
2	chr7:124208667:C:T	124208667	NA,T	NA,C	NA,1	NA,-inf	NA,inf	NA,0.569465	0.000120249	0.000302032
2	chr7:123611694:G:A	123611694	A,A	G,G	1,1	-inf,-inf	inf,inf	0.30884,1.17004	0.000120087	0.000351894
2	chr7:123455426:T:C	123455426	NA,C	NA,T	NA,1	NA,-inf	NA,inf	NA,0.555713	0.000120065	0.00031739
2	chr7:123857139:G:A	123857139	NA,A	NA,G	NA,1	NA,-inf	NA,inf	NA,0.585358	0.000119966	0.000309342
2	chr7:123260737:G:T	123260737	T,T	G,G	1,1	inf,-inf	inf,inf	0.165309,1.72804	0.000119845	0.000334653
2	chr7:124271544:A:T	124271544	NA,T	NA,A	NA,1	NA,inf	NA,inf	NA,0.51939	0.00011979	0.000304922
2	chr7:123689796:ATAAT:A	123689796	A,A	ATAAT,ATAAT	1,1	-inf,inf	inf,inf	0.187096,0.486795	0.000119769	0.000252091
2	chr7:122998966:A:G	122998966	G,NA	A,NA	1,NA	-inf,NA	inf,NA	0.993047,NA	0.000119703	0.000283688
2	chr7:123981281:T:C	123981281	NA,C	NA,T	NA,1	NA,inf	NA,inf	NA,0.461547	0.00011969	0.000288009
2	chr7:123845137:T:G	123845137	NA,G	NA,T	NA,1	NA,-inf	NA,inf	NA,0.583406	0.000119613	0.000308327
2	chr7:123174842:C:T	123174842	NA,T	NA,C	NA,1	NA,inf	NA,inf	NA,0.542922	0.000119602	0.00030199
2	chr7:123439717:A:C	123439717	NA,C	NA,A	NA,1	NA,-inf	NA,inf	NA,0.521423	0.000119354	0.000298377
2	chr7:123048303:A:G	123048303	NA,G	NA,A	NA,1	NA,-inf	NA,inf	NA,0.466288	0.00011933	0.000293496
2	chr7:123656748:C:T	123656748	T,NA	C,NA	1,NA	-inf,NA	inf,NA	0.680893,NA	0.000119155	0.000313741
2	chr7:123669900:A:G	123669900	NA,G	NA,A	NA,1	NA,inf	NA,inf	NA,0.518034	0.000119126	0.000293897
2	chr7:123762042:G:A	123762042	NA,A	NA,G	NA,1	NA,-inf	NA,inf	NA,0.54105	0.000119116	0.000311345
2	chr7:124008716:C:T	124008716	NA,T	NA,C	NA,1	NA,inf	NA,inf	NA,0.546006	0.000119008	0.000309259
2	chr7:123478255:A:AGTTG	123478255	NA,AGTTG	NA,A	NA,1	NA,inf	NA,inf	NA,0.511992	0.000118988	0.00028913
2	chr7:123202021:C:T	123202021	T,T	C,C	1,1	inf,inf	inf,inf	0.374957,1.74858	0.000118981	0.000341002
2	chr7:123752670:AC:A	123752670	NA,A	NA,AC	NA,1	NA,-inf	NA,inf	NA,0.54054	0.00011898	0.000311054
2	chr7:123717574:T:C	123717574	NA,C	NA,T	NA,1	NA,-inf	NA,inf	NA,0.449841	0.000118933	0.000295145
2	chr7:123854210:G:A	123854210	NA,A	NA,G	NA,1	NA,-inf	NA,inf	NA,0.578475	0.000118852	0.000306329
2	chr7:124271875:C:T	124271875	NA,T	NA,C	NA,1	NA,inf	NA,inf	NA,0.47067	0.000118631	0.000307332
2	chr7:123464727:C:T	123464727	NA,T	NA,C	NA,1	NA,inf	NA,inf	NA,0.543534	0.000118556	0.000292904
2	chr7:123201435:T:C	123201435	NA,C	NA,T	NA,1	NA,inf	NA,inf	NA,0.548647	0.000118311	0.000306788
2	chr7:123254152:G:T	123254152	T,NA	G,NA	1,NA	inf,NA	inf,NA	1.10949,NA	0.000118274	0.000297555
2	chr7:124227713:A:G	124227713	NA,G	NA,A	NA,1	NA,inf	NA,inf	NA,0.494178	0.000118197	0.000274048
2	chr7:123203820:C:T	123203820	T,T	C,C	1,1	inf,inf	inf,inf	0.366274,1.74365	0.000118083	0.000329994
2	chr7:123365435:G:A	123365435	A,NA	G,NA	1,NA	inf,NA	inf,NA	0.0660161,NA	0.000118077	0.000288731
2	chr7:124259622:G:C	124259622	NA,C	NA,G	NA,1	NA,inf	NA,inf	NA,0.507856	0.000117942	0.000300171
2	chr7:124124009:A:G	124124009	NA,G	NA,A	NA,1	NA,-inf	NA,inf	NA,0.459226	0.000117923	0.000290827
2	chr7:124274634:T:C	124274634	NA,C	NA,T	NA,1	NA,inf	NA,inf	NA,0.466046	0.000117871	0.00030531
2	chr7:124010408:G:T	124010408	NA,T	NA,G	NA,1	NA,inf	NA,inf	NA,0.539415	0.000117824	0.000306062
2	chr7:123307930:G:C	123307930	NA,C	NA,G	NA,1	NA,inf	NA,inf	NA,0.488271	0.000117818	0.000292247
2	chr7:124150260:C:T	124150260	NA,T	NA,C	NA,1	NA,inf	NA,inf	NA,0.509765	0.000117739	0.000286061
2	chr7:123385218:T:A	123385218	NA,A	NA,T	NA,1	NA,-inf	NA,inf	NA,0.596736	0.000117722	0.000318452
2	chr7:123413544:A:T	123413544	NA,T	NA,A	NA,1	NA,-inf	NA,inf	NA,0.550232	0.000117598	0.0003069
2	chr7:123199712:C:A	123199712	NA,A	NA,C	NA,1	NA,-inf	NA,inf	NA,0.539683	0.00011749	0.000311167
2	chr7:124104510:T:G	124104510	NA,G	NA,T	NA,1	NA,inf	NA,inf	NA,0.488345	0.000117325	0.000269047
2	chr7:123185538:T:C	123185538	NA,C	NA,T	NA,1	NA,inf	NA,inf	NA,0.524418	0.000117261	0.000300242
2	chr7:123743922:G:A	123743922	A,NA	G,NA	1,NA	-inf,NA	inf,NA	0.606812,NA	0.000117219	0.000265841
2	chr7:123436274:T:C	123436274	C,C	T,T	1,1	inf,inf	inf,inf	0.455869,0.605451	0.000117158	0.000286353
2	chr7:123429223:C:T	123429223	NA,T	NA,C	NA,1	NA,-inf	NA,inf	NA,0.544286	0.000117083	0.00030561
2	chr7:124256709:G:A	124256709	NA,A	NA,G	NA,1	NA,inf	NA,inf	NA,0.498096	0.000117022	0.000300209
2	chr7:123743407:G:A	123743407	A,A	G,G	1,1	inf,inf	inf,inf	3.10071,0.0271077	0.000117006	0.000244519
2	chr7:123177980:T:C	123177980	C,NA	T,NA	1,NA	inf,NA	inf,NA	0.737411,NA	0.000116999	0.000280782
2	chr7:124043404:C:T	124043404	NA,T	NA,C	NA,1	NA,inf	NA,inf	NA,0.51355	0.000116928	0.000265313
2	chr7:123222989:TA:T	123222989	NA,T	NA,TA	NA,1	NA,-inf	NA,inf	NA,0.545526	0.000116927	0.000302649
2	chr7:123087963:G:A	123087963	NA,A	NA,G	NA,1	NA,-inf	NA,inf	NA,0.513293	0.000116924	0.000294301
2	chr7:123380300:G:A	123380300	NA,A	NA,G	NA,1	NA,-inf	NA,inf	NA,0.588996	0.000116712	0.000315332
2	chr7:124278762:T:C	124278762	NA,C	NA,T	NA,1	NA,-inf	NA,inf	NA,0.475433	0.000116659	0.000287508
2	chr7:123685285:A:G	123685285	G,G	A,A	1,1	-inf,inf	inf,inf	0.179027,0.495875	0.000116634	0.000245791
2	chr7:123219845:C:T	123219845	NA,T	NA,C	NA,1	NA,-inf	NA,inf	NA,0.54268	0.000116564	0.000301633
2	chr7:124015531:A:T	124015531	NA,T	NA,A	NA,1	NA,inf	NA,inf	NA,0.531033	0.000116554	0.000302942
2	chr7:123196704:G:A	123196704	A,NA	G,NA	1,NA	inf,NA	inf,NA	1.01367,NA	0.000116487	0.000280291
2	chr7:123588295:G:T	123588295	NA,T	NA,G	NA,1	NA,inf	NA,inf	NA,0.484774	0.000116431	0.00028767
2	chr7:124217080:C:T	124217080	NA,T	NA,C	NA,1	NA,-inf	NA,inf	NA,0.543609	0.000116238	0.000292004
2	chr7:124012755:C:T	124012755	NA,T	NA,C	NA,1	NA,inf	NA,inf	NA,0.527766	0.000116229	0.000301833
2	chr7:123664781:C:A	123664781	NA,A	NA,C	NA,1	NA,-inf	NA,inf	NA,0.512999	0.000116017	0.000294505
2	chr7:124284739:G:A	124284739	NA,A	NA,G	NA,1	NA,inf	NA,inf	NA,0.466817	0.000115898	0.000302022
2	chr7:123478266:ACATCCTT:A	123478266	NA,A	NA,ACATCCTT	NA,1	NA,inf	NA,inf	NA,0.491014	0.000115836	0.000281698
2	chr7:123021149:C:T	123021149	NA,T	NA,C	NA,1	NA,inf	NA,inf	NA,0.484322	0.000115779	0.000291328
2	chr7:124286317:G:T	124286317	NA,T	NA,G	NA,1	NA,inf	NA,inf	NA,0.497575	0.000115682	0.000290331
2	chr7:123352667:T:G	123352667	NA,G	NA,T	NA,1	NA,-inf	NA,inf	NA,0.562901	0.00011531	0.000292814
2	chr7:123992831:C:T	123992831	NA,T	NA,C	NA,1	NA,inf	NA,inf	NA,0.468991	0.000115238	0.000262835
2	chr7:123198878:G:A	123198878	A,A	G,G	1,1	inf,-inf	inf,inf	0.575822,1.02038	0.000115055	0.000269213
2	chr7:124288110:G:T	124288110	NA,T	NA,G	NA,1	NA,-inf	NA,inf	NA,0.465279	0.000115046	0.000283639
3	chr7:123422246:C:T	123422246	NA,T	NA,C	NA,1	NA,inf	NA,inf	NA,2.87451	0.00959012	0.014412
3	chr7:124077970:C:T	124077970	T,NA	C,NA	1,NA	inf,NA	inf,NA	3.27321,NA	0.00534674	0.011547
3	chr7:123930390:A:G	123930390	NA,G	NA,A	NA,1	NA,inf	NA,inf	NA,2.48526	0.00479667	0.00726782
3	chr7:123534060:G:A	123534060	A,NA	G,NA	1,NA	-inf,NA	inf,NA	2.6201,NA	0.00422425	0.00696072
3	chr7:123914147:G:A	123914147	NA,A	NA,G	NA,1	NA,inf	NA,inf	NA,2.34634	0.00371041	0.00564165
3	chr7:123226409:T:C	123226409	NA,C	NA,T	NA,1	NA,-inf	NA,inf	NA,2.33942	0.00363	0.00498286
3	chr7:123227637:T:A	123227637	NA,A	NA,T	NA,1	NA,-inf	NA,inf	NA,2.33679	0.00361225	0.00495913
3	chr7:123227844:G:C	123227844	NA,C	NA,G	NA,1	NA,-inf	NA,inf	NA,2.33279	0.00358541	0.00492336
3	chr7:123275728:A:G	123275728	NA,G	NA,A	NA,1	NA,inf	NA,inf	NA,2.34058	0.00358367	0.00544318
3	chr7:123229890:C:A	123229890	NA,A	NA,C	NA,1	NA,-inf	NA,inf	NA,2.33022	0.00356753	0.00489956
3	chr7:123231550:T:C	123231550	NA,C	NA,T	NA,1	NA,-inf	NA,inf	NA,2.32839	0.00355719	0.00488536
3	chr7:123227319:T:C	123227319	NA,C	NA,T	NA,1	NA,-inf	NA,inf	NA,2.32511	0.00353532	0.00485603
3	chr7:123231225:C:T	123231225	NA,T	NA,C	NA,1	NA,-inf	NA,inf	NA,2.31308	0.00345773	0.00475216
3	chr7:123227098:A:AT	123227098	NA,AT	NA,A	NA,1	NA,-inf	NA,inf	NA,2.31093	0.0034443	0.00473392
3	chr7:123232316:A:G	123232316	NA,G	NA,A	NA,1	NA,-inf	NA,inf	NA,2.30815	0.00342204	0.00470562
3	chr7:123221355:C:T	123221355	T,T	C,C	1,1	-inf,-inf	inf,inf	1.31209,2.14397	0.00341067	0.00474176
3	chr7:123231692:G:T	123231692	NA,T	NA,G	NA,1	NA,-inf	NA,inf	NA,2.29971	0.00337429	0.00464004
3	chr7:123233648:G:A	123233648	NA,A	NA,G	NA,1	NA,-inf	NA,inf	NA,2.29691	0.0033533	0.00461348
3	chr7:123231779:TTC:T	123231779	NA,T	NA,TTC	NA,1	NA,-inf	NA,inf	NA,2.29442	0.0033414	0.00459609
3	chr7:123233363:A:G	123233363	NA,G	NA,A	NA,1	NA,-inf	NA,inf	NA,2.28957	0.00330858	0.00455343
3	chr7:123231761:C:T	123231761	NA,T	NA,C	NA,1	NA,-inf	NA,inf	NA,2.28724	0.00329718	0.00453676
3	chr7:123233697:G:A	123233697	NA,A	NA,G	NA,1	NA,-inf	NA,inf	NA,2.28171	0.0032609	0.00448942
3	chr7:123231955:G:A	123231955	NA,A	NA,G	NA,1	NA,-inf	NA,inf	NA,2.2734	0.00321432	0.00442551
3	chr7:123969916:G:A	123969916	NA,A	NA,G	NA,1	NA,inf	NA,inf	NA,2.25935	0.00319991	0.00491433
3	chr7:123232449:T:C	123232449	NA,C	NA,T	NA,1	NA,-inf	NA,inf	NA,2.26719	0.00317502	0.00437394
3	chr7:123215758:A:G	123215758	NA,G	NA,A	NA,1	NA,-inf	NA,inf	NA,2.28271	0.00313188	0.00441896
3	chr7:123228996:T:C	123228996	NA,C	NA,T	NA,1	NA,-inf	NA,inf	NA,2.25527	0.00311485	0.00429131
3	chr7:123232367:T:C	123232367	NA,C	NA,T	NA,1	NA,-inf	NA,inf	NA,2.25648	0.00311341	0.00429121
3	chr7:123327223:G:A	123327223	NA,A	NA,G	NA,1	NA,inf	NA,inf	NA,2.1982	0.00303141	0.00490859
3	chr7:123797711:T:C	123797711	C,C	T,T	1,1	inf,inf	inf,inf	5.56243,0.209671	0.00300337	0.0050821
3	chr7:123216537:G:A	123216537	NA,A	NA,G	NA,1	NA,-inf	NA,inf	NA,2.22914	0.00283999	0.00401631
3	chr7:123218556:A:G	123218556	NA,G	NA,A	NA,1	NA,-inf	NA,inf	NA,2.22791	0.00283302	0.00400683
3	chr7:123221601:T:A	123221601	NA,A	NA,T	NA,1	NA,-inf	NA,inf	NA,2.22142	0.00279886	0.00395931
3	chr7:123217986:G:C	123217986	NA,C	NA,G	NA,1	NA,-inf	NA,inf	NA,2.21477	0.00276696	0.00391526
3	chr7:123217278:C:G	123217278	NA,G	NA,C	NA,1	NA,-inf	NA,inf	NA,2.20673	0.0027264	0.0038592
3	chr7:123221405:G:A	123221405	NA,A	NA,G	NA,1	NA,-inf	NA,inf	NA,2.19194	0.00265098	0.00375487
3	chr7:123217630:TA:T	123217630	NA,T	NA,TA	NA,1	NA,-inf	NA,inf	NA,2.18957	0.00264249	0.00374311
3	chr7:123220255:T:C	123220255	NA,C	NA,T	NA,1	NA,-inf	NA,inf	NA,2.16677	0.00253381	0.00359276
3	chr7:123799028:G:A	123799028	A,A	G,G	1,1	inf,inf	inf,inf	5.39509,0.263906	0.00251144	0.00420146
3	chr7:124176595:C:T	124176595	T,NA	C,NA	1,NA	inf,NA	inf,NA	2.60258,NA	0.00249956	0.00472553
3	chr7:123219567:C:T	123219567	NA,T	NA,C	NA,1	NA,-inf	NA,inf	NA,2.1505	0.00248377	0.00352199
3	chr7:123227380:G:A	123227380	A,A	G,G	1,1	-inf,-inf	inf,inf	1.02402,2.19057	0.00239045	0.00335796
3	chr7:123220374:A:G	123220374	NA,G	NA,A	NA,1	NA,-inf	NA,inf	NA,2.12916	0.00238946	0.00339137
3	chr7:123592441:C:T	123592441	T,T	C,C	1,1	-inf,-inf	inf,inf	2.69515,2.22784	0.00236963	0.00335228
3	chr7:123215605:C:T	123215605	NA,T	NA,C	NA,1	NA,-inf	NA,inf	NA,2.0942	0.0022546	0.0032055
3	chr7:123216632:T:A	123216632	NA,A	NA,T	NA,1	NA,-inf	NA,inf	NA,2.09486	0.0022456	0.00319181
3	chr7:124007161:C:T	124007161	T,T	C,C	1,1	inf,-inf	inf,inf	2.84017,0.506555	0.00222525	0.00475235
3	chr7:123219935:C:T	123219935	NA,T	NA,C	NA,1	NA,-inf	NA,inf	NA,2.08802	0.00221799	0.00315334
3	chr7:123222657:C:T	123222657	NA,T	NA,C	NA,1	NA,-inf	NA,inf	NA,2.08873	0.00220259	0.00313281
3	chr7:123777705:A:G	123777705	G,G	A,A	1,1	inf,inf	inf,inf	4.96245,0.762613	0.00218305	0.00336295
3	chr7:123777973:A:G	123777973	G,G	A,A	1,1	inf,inf	inf,inf	5.02235,0.686131	0.00215369	0.00332508
3	chr7:123227564:C:T	123227564	NA,T	NA,C	NA,1	NA,-inf	NA,inf	NA,2.06871	0.00212444	0.00302454
3	chr7:123544829:A:T	123544829	T,NA	A,NA	1,NA	-inf,NA	inf,NA	2.15675,NA	0.00211604	0.00355124
3	chr7:123784471:A:C	123784471	C,C	A,A	1,1	inf,inf	inf,inf	4.9197,0.771225	0.00208004	0.00320224
3	chr7:123765980:C:T	123765980	T,T	C,C	1,1	inf,inf	inf,inf	4.89459,0.788789	0.00203902	0.00313843
3	chr7:123784296:A:G	123784296	G,G	A,A	1,1	inf,inf	inf,inf	4.88926,0.785909	0.00203192	0.00312472
3	chr7:123786263:A:T	123786263	T,T	A,A	1,1	inf,inf	inf,inf	4.90337,0.767757	0.00202177	0.00311347
3	chr7:123256028:C:T	123256028	T,T	C,C	1,1	inf,-inf	inf,inf	0.193299,2.89978	0.00199163	0.0028986
3	chr7:123081306:A:G	123081306	NA,G	NA,A	NA,1	NA,-inf	NA,inf	NA,1.96491	0.00196813	0.00306402
3	chr7:123681924:C:A	123681924	A,A	C,C	1,1	-inf,-inf	inf,inf	4.65973,0.92362	0.00195873	0.00296584
3	chr7:123365245:G:A	123365245	NA,A	NA,G	NA,1	NA,inf	NA,inf	NA,1.97039	0.00192448	0.00290567
3	chr7:123141419:A:G	123141419	NA,G	NA,A	NA,1	NA,-inf	NA,inf	NA,1.94614	0.00191678	0.00297858
3	chr7:123736801:A:T	123736801	T,T	A,A	1,1	-inf,-inf	inf,inf	4.68311,0.887436	0.0019132	0.00290497
3	chr7:123366026:C:T	123366026	NA,T	NA,C	NA,1	NA,inf	NA,inf	NA,1.96491	0.00190518	0.00287815
3	chr7:123714482:A:G	123714482	G,G	A,A	1,1	-inf,-inf	inf,inf	4.64358,0.91783	0.00189673	0.0028734
3	chr7:123256329:G:A	123256329	A,A	G,G	1,1	inf,-inf	inf,inf	0.170941,2.87962	0.00186356	0.00270079
3	chr7:123709573:T:G	123709573	G,G	T,T	1,1	-inf,-inf	inf,inf	4.63728,0.91056	0.00185953	0.00281885
3	chr7:123716008:C:T	123716008	T,T	C,C	1,1	-inf,-inf	inf,inf	4.61073,0.933897	0.00185545	0.00280799
3	chr7:123708690:C:T	123708690	T,T	C,C	1,1	-inf,-inf	inf,inf	4.57562,0.965926	0.00185458	0.00280092
3	chr7:123786937:G:A	123786937	A,A	G,G	1,1	inf,inf	inf,inf	4.9429,0.665979	0.00185458	0.00287777
3	chr7:123256829:T:C	123256829	C,C	T,T	1,1	inf,-inf	inf,inf	0.162802,2.88129	0.00184669	0.00267535
3	chr7:123761183:G:T	123761183	T,T	G,G	1,1	inf,inf	inf,inf	4.81164,0.780412	0.00184167	0.00282476
3	chr7:123717592:A:G	123717592	G,G	A,A	1,1	-inf,-inf	inf,inf	4.56061,0.974043	0.00184103	0.00279215
3	chr7:123256361:G:C	123256361	C,C	G,G	1,1	inf,-inf	inf,inf	0.173245,2.87036	0.00183851	0.00266541
3	chr7:123422793:G:A	123422793	NA,A	NA,G	NA,1	NA,-inf	NA,inf	NA,1.94045	0.00183392	0.00302855
3	chr7:123256702:C:T	123256702	T,T	C,C	1,1	inf,-inf	inf,inf	0.146672,2.88719	0.00181942	0.00263374
3	chr7:123761710:G:A	123761710	A,A	G,G	1,1	inf,inf	inf,inf	4.81569,0.766524	0.00181248	0.00278328
3	chr7:123670574:G:A	123670574	A,A	G,G	1,1	-inf,-inf	inf,inf	4.61029,0.915489	0.00181134	0.00274439
3	chr7:123171722:T:C	123171722	NA,C	NA,T	NA,1	NA,-inf	NA,inf	NA,1.90093	0.00178888	0.00260676
3	chr7:123763201:G:A	123763201	A,A	G,G	1,1	inf,inf	inf,inf	4.82066,0.745661	0.00177496	0.0027298
3	chr7:123257347:A:G	123257347	G,G	A,A	1,1	inf,-inf	inf,inf	0.151746,2.86848	0.00177201	0.00256639
3	chr7:123715429:T:C	123715429	C,C	T,T	1,1	-inf,-inf	inf,inf	4.62685,0.88777	0.00176934	0.00268599
3	chr7:123256366:A:G	123256366	G,G	A,A	1,1	inf,-inf	inf,inf	0.173938,2.84929	0.00176886	0.00256609
3	chr7:123783617:G:T	123783617	T,T	G,G	1,1	inf,inf	inf,inf	4.83643,0.74063	0.00176702	0.00272654
3	chr7:122992589:T:C	122992589	NA,C	NA,T	NA,1	NA,-inf	NA,inf	NA,1.87263	0.00175258	0.00265688
3	chr7:123707009:A:C	123707009	C,C	A,A	1,1	-inf,-inf	inf,inf	4.53772,0.955307	0.00173444	0.00263359
3	chr7:123725068:G:A	123725068	A,A	G,G	1,1	-inf,-inf	inf,inf	4.62929,0.871347	0.00173205	0.00263256
3	chr7:123723604:A:G	123723604	G,G	A,A	1,1	-inf,-inf	inf,inf	4.61355,0.886803	0.00173156	0.0026289
3	chr7:123669484:A:T	123669484	T,T	A,A	1,1	-inf,-inf	inf,inf	4.59497,0.899916	0.00172782	0.00261928
3	chr7:123801208:T:A	123801208	A,A	T,T	1,1	inf,inf	inf,inf	5.13876,0.218859	0.00171544	0.00288415
3	chr7:123716867:A:C	123716867	C,C	A,A	1,1	-inf,-inf	inf,inf	4.53253,0.95305	0.00171278	0.00258847
3	chr7:123261484:C:T	123261484	T,T	C,C	1,1	inf,-inf	inf,inf	0.18759,2.81673	0.00171196	0.00248573
3	chr7:123656551:T:A	123656551	A,A	T,T	1,1	-inf,-inf	inf,inf	4.57809,0.909215	0.00170595	0.00258929
3	chr7:123131586:A:T	123131586	NA,T	NA,A	NA,1	NA,-inf	NA,inf	NA,1.88348	0.00170555	0.00265473
3	chr7:123137171:G:A	123137171	NA,A	NA,G	NA,1	NA,inf	NA,inf	NA,1.92858	0.00169763	0.00262101
3	chr7:123924480:T:C	123924480	NA,C	NA,T	NA,1	NA,inf	NA,inf	NA,1.91662	0.00169749	0.00260529
3	chr7:123678424:G:T	123678424	T,T	G,G	1,1	-inf,-inf	inf,inf	4.56707,0.915172	0.00169432	0.00256743
3	chr7:123796793:A:G	123796793	NA,G	NA,A	NA,1	NA,inf	NA,inf	NA,1.84529	0.00168667	0.00262152
3	chr7:122995335:G:A	122995335	NA,A	NA,G	NA,1	NA,-inf	NA,inf	NA,1.84749	0.00167332	0.00253864
3	chr7:123655910:C:T	123655910	T,T	C,C	1,1	-inf,-inf	inf,inf	4.55678,0.902274	0.00163763	0.00248685
3	chr7:123215285:C:T	123215285	NA,T	NA,C	NA,1	NA,-inf	NA,inf	NA,1.90302	0.00162751	0.00234511
3	chr7:123760819:C:T	123760819	T,T	C,C	1,1	inf,inf	inf,inf	4.69524,0.816628	0.00162091	0.00249248
3	chr7:122995119:A:C	122995119	NA,C	NA,A	NA,1	NA,-inf	NA,inf	NA,1.82612	0.00160959	0.00244346
3	chr7:123657406:C:G	123657406	G,G	C,C	1,1	-inf,-inf	inf,inf	4.55233,0.892363	0.00160599	0.00244011
3	chr7:122992820:G:A	122992820	NA,A	NA,G	NA,1	NA,-inf	NA,inf	NA,1.82292	0.00160105	0.00242991
3	chr7:123000581:C:T	123000581	NA,T	NA,C	NA,1	NA,-inf	NA,inf	NA,1.8223	0.00159766	0.00242596
3	chr7:123802295:T:C	123802295	C,C	T,T	1,1	inf,inf	inf,inf	5.05113,0.229769	0.0015539	0.00259811
3	chr7:123759630:C:T	123759630	T,T	C,C	1,1	inf,inf	inf,inf	4.70407,0.764338	0.00154629	0.00237436
3	chr7:122994789:C:T	122994789	T,T	C,C	1,1	-inf,-inf	inf,inf	2.0489,1.60758	0.00153086	0.00239621
3	chr7:123166629:G:C	123166629	NA,C	NA,G	NA,1	NA,-inf	NA,inf	NA,1.81979	0.00151342	0.00235896
3	chr7:123308207:A:G	123308207	NA,G	NA,A	NA,1	NA,-inf	NA,inf	NA,1.84454	0.00149816	0.00238076
3	chr7:123000705:A:G	123000705	NA,G	NA,A	NA,1	NA,-inf	NA,inf	NA,1.7847	0.0014911	0.00226687
3	chr7:123264924:A:G	123264924	NA,G	NA,A	NA,1	NA,-inf	NA,inf	NA,1.78811	0.00148672	0.00221927
3	chr7:123757777:G:A	123757777	A,A	G,G	1,1	inf,inf	inf,inf	4.60776,0.837418	0.00147823	0.00226785
3	chr7:123321272:G:A	123321272	NA,A	NA,G	NA,1	NA,inf	NA,inf	NA,1.80213	0.0014201	0.00239524
3	chr7:124291436:A:G	124291436	G,G	A,A	1,1	-inf,-inf	inf,inf	2.22442,0.212828	0.00141066	0.00236983
3	chr7:123911478:A:G	123911478	NA,G	NA,A	NA,1	NA,inf	NA,inf	NA,1.87126	0.00140568	0.00225249
3	chr7:123826780:G:A	123826780	NA,A	NA,G	NA,1	NA,inf	NA,inf	NA,1.76307	0.00140116	0.00206374
3	chr7:123754556:C:G	123754556	G,G	C,C	1,1	inf,inf	inf,inf	4.52146,0.868129	0.00137476	0.00210556
3	chr7:124299644:A:G	124299644	G,G	A,A	1,1	inf,inf	inf,inf	2.20322,0.239147	0.00137385	0.00231398
3	chr7:124000378:T:C	124000378	NA,C	NA,T	NA,1	NA,inf	NA,inf	NA,1.80661	0.00136838	0.00212123
3	chr7:124114995:C:G	124114995	NA,G	NA,C	NA,1	NA,inf	NA,inf	NA,1.79766	0.00136637	0.0021242
3	chr7:124301236:C:T	124301236	T,T	C,C	1,1	inf,inf	inf,inf	2.19536,0.239492	0.0013508	0.00227528
3	chr7:123316064:A:G	123316064	NA,G	NA,A	NA,1	NA,-inf	NA,inf	NA,1.779	0.00133545	0.00212539
3	chr7:123757048:A:T	123757048	T,T	A,A	1,1	inf,inf	inf,inf	4.52228,0.845236	0.00132826	0.00203799
3	chr7:123098911:A:G	123098911	NA,G	NA,A	NA,1	NA,-inf	NA,inf	NA,1.74307	0.00132679	0.00207141
3	chr7:123901391:A:C	123901391	NA,C	NA,A	NA,1	NA,inf	NA,inf	NA,1.83619	0.00132145	0.00211854
3	chr7:123880033:A:G	123880033	NA,G	NA,A	NA,1	NA,inf	NA,inf	NA,1.83522	0.00131857	0.00211504
3	chr7:123267231:A:G	123267231	NA,G	NA,A	NA,1	NA,-inf	NA,inf	NA,1.72166	0.00131833	0.00197296
3	chr7:123895231:G:A	123895231	NA,A	NA,G	NA,1	NA,inf	NA,inf	NA,1.82975	0.00130664	0.002095
3	chr7:123895198:C:A	123895198	NA,A	NA,C	NA,1	NA,inf	NA,inf	NA,1.82779	0.00130216	0.00208785
3	chr7:123888834:AAAAG:A	123888834	NA,A	NA,AAAAG	NA,1	NA,inf	NA,inf	NA,1.82779	0.00130216	0.00208785
3	chr7:123172806:G:C	123172806	NA,C	NA,G	NA,1	NA,-inf	NA,inf	NA,1.72897	0.00130054	0.00190727
3	chr7:123597367:A:G	123597367	G,G	A,A	1,1	-inf,-inf	inf,inf	2.66418,1.92483	0.00130051	0.0018666
3	chr7:123903111:C:T	123903111	NA,T	NA,C	NA,1	NA,inf	NA,inf	NA,1.8267	0.00129969	0.00208392
3	chr7:123277902:A:G	123277902	NA,G	NA,A	NA,1	NA,-inf	NA,inf	NA,1.72379	0.00129568	0.00200488
3	chr7:123433133:C:A	123433133	NA,A	NA,C	NA,1	NA,-inf	NA,inf	NA,1.82634	0.00129192	0.00213171
3	chr7:123887070:A:G	123887070	NA,G	NA,A	NA,1	NA,inf	NA,inf	NA,1.8188	0.00128211	0.00205595
3	chr7:123172846:C:A	123172846	NA,A	NA,C	NA,1	NA,-inf	NA,inf	NA,1.71336	0.00126464	0.00185576
3	chr7:123429913:G:T	123429913	NA,T	NA,G	NA,1	NA,-inf	NA,inf	NA,1.81079	0.001258	0.00207383
3	chr7:123427908:T:C	123427908	NA,C	NA,T	NA,1	NA,-inf	NA,inf	NA,1.80976	0.00125574	0.00207011
3	chr7:123215118:A:T	123215118	NA,T	NA,A	NA,1	NA,-inf	NA,inf	NA,1.7491	0.0012541	0.00183667
3	chr7:123215123:C:G	123215123	NA,G	NA,C	NA,1	NA,-inf	NA,inf	NA,1.74242	0.0012395	0.00181575
3	chr7:123172930:A:G	123172930	NA,G	NA,A	NA,1	NA,-inf	NA,inf	NA,1.70002	0.0012347	0.00181282
3	chr7:123329446:C:T	123329446	NA,T	NA,C	NA,1	NA,-inf	NA,inf	NA,1.7293	0.0012247	0.00194925
3	chr7:123173412:T:C	123173412	NA,C	NA,T	NA,1	NA,-inf	NA,inf	NA,1.69318	0.00121969	0.00179132
3	chr7:123804346:CT:C	123804346	NA,C	NA,CT	NA,1	NA,inf	NA,inf	NA,1.75727	0.00121552	0.00188438
3	chr7:123172643:G:A	123172643	NA,A	NA,G	NA,1	NA,-inf	NA,inf	NA,1.68807	0.00120858	0.00177537
3	chr7:123173462:A:G	123173462	NA,G	NA,A	NA,1	NA,-inf	NA,inf	NA,1.68707	0.00120656	0.00177243
3	chr7:123357452:G:A	123357452	A,A	G,G	1,1	-inf,-inf	inf,inf	1.07599,1.47696	0.00120245	0.00202131
3	chr7:123940191:G:A	123940191	A,NA	G,NA	1,NA	-inf,NA	inf,NA	1.91324,NA	0.00119828	0.00196929
3	chr7:123359158:C:G	123359158	G,G	C,C	1,1	-inf,-inf	inf,inf	1.15969,1.36217	0.00117808	0.00198809
3	chr7:123328727:G:A	123328727	NA,A	NA,G	NA,1	NA,-inf	NA,inf	NA,1.70295	0.00117753	0.00187406
3	chr7:123581866:G:T	123581866	T,T	G,G	1,1	-inf,-inf	inf,inf	2.79604,1.74674	0.00117713	0.00169535
3	chr7:123173892:C:T	123173892	NA,T	NA,C	NA,1	NA,-inf	NA,inf	NA,1.67293	0.00117657	0.00172936
3	chr7:123574781:C:T	123574781	T,T	C,C	1,1	-inf,-inf	inf,inf	2.69849,1.79837	0.00117583	0.00169161
3	chr7:123174626:T:C	123174626	NA,C	NA,T	NA,1	NA,-inf	NA,inf	NA,1.66156	0.00117289	0.00172265
3	chr7:123708935:G:A	123708935	A,NA	G,NA	1,NA	-inf,NA	inf,NA	1.74223,NA	0.00116524	0.00196528
3	chr7:123173777:A:AG	123173777	NA,AG	NA,A	NA,1	NA,-inf	NA,inf	NA,1.66748	0.00116506	0.0017129
3	chr7:123424913:AC:A	123424913	NA,A	NA,AC	NA,1	NA,-inf	NA,inf	NA,1.76589	0.00116327	0.00191951
3	chr7:123417023:C:T	123417023	NA,T	NA,C	NA,1	NA,-inf	NA,inf	NA,1.76496	0.00116143	0.00191647
3	chr7:123262741:T:A	123262741	NA,A	NA,T	NA,1	NA,-inf	NA,inf	NA,1.64657	0.00115332	0.00172982
3	chr7:123767996:G:A	123767996	A,A	G,G	1,1	inf,inf	inf,inf	0.13124,0.511658	0.00115173	0.00192265
3	chr7:123324022:C:T	123324022	NA,T	NA,C	NA,1	NA,-inf	NA,inf	NA,1.6848	0.0011349	0.00180726
3	chr7:123002113:A:G	123002113	NA,G	NA,A	NA,1	NA,-inf	NA,inf	NA,1.62584	0.00112572	0.00172481
3	chr7:123330900:C:G	123330900	NA,G	NA,C	NA,1	NA,-inf	NA,inf	NA,1.66463	0.00109988	0.00175158
3	chr7:124067615:C:T	124067615	T,NA	C,NA	1,NA	-inf,NA	inf,NA	1.95636,NA	0.00107967	0.0022324
3	chr7:124281627:C:T	124281627	T,T	C,C	1,1	inf,inf	inf,inf	2.03975,0.300743	0.00107177	0.00176026
3	chr7:123843583:G:A	123843583	A,NA	G,NA	1,NA	-inf,NA	inf,NA	1.82892,NA	0.00106036	0.00196277
3	chr7:123886905:G:A	123886905	A,A	G,G	1,1	inf,-inf	inf,inf	1.60762,0.444791	0.00104102	0.0017061
3	chr7:123212751:A:T	123212751	NA,T	NA,A	NA,1	NA,inf	NA,inf	NA,1.59966	0.00103611	0.0016537
3	chr7:123832930:G:A	123832930	NA,A	NA,G	NA,1	NA,inf	NA,inf	NA,1.55358	0.00102178	0.00159902
3	chr7:123827325:C:T	123827325	NA,T	NA,C	NA,1	NA,inf	NA,inf	NA,1.54959	0.00101435	0.00158767
3	chr7:123314784:A:G	123314784	NA,G	NA,A	NA,1	NA,inf	NA,inf	NA,1.61178	0.00101151	0.0017045
3	chr7:124112490:T:C	124112490	NA,C	NA,T	NA,1	NA,-inf	NA,inf	NA,1.55321	0.00100704	0.00173555
3	chr7:123899459:A:C	123899459	NA,C	NA,A	NA,1	NA,inf	NA,inf	NA,1.60614	0.00098457	0.00152724
3	chr7:123174539:A:C	123174539	NA,C	NA,A	NA,1	NA,-inf	NA,inf	NA,1.55944	0.000970314	0.00143065
3	chr7:124098779:C:G	124098779	G,NA	C,NA	1,NA	inf,NA	inf,NA	2.1652,NA	0.000963633	0.00180863
3	chr7:123647955:T:C	123647955	C,NA	T,NA	1,NA	-inf,NA	inf,NA	1.728,NA	0.000962422	0.00177306
3	chr7:123885395:G:A	123885395	A,NA	G,NA	1,NA	inf,NA	inf,NA	1.39481,NA	0.000950095	0.00152401
3	chr7:123432006:T:C	123432006	NA,C	NA,T	NA,1	NA,inf	NA,inf	NA,1.57563	0.000946014	0.00144691
3	chr7:123861563:G:A	123861563	A,NA	G,NA	1,NA	inf,NA	inf,NA	1.38254,NA	0.000926287	0.00148576
3	chr7:123186980:A:G	123186980	NA,G	NA,A	NA,1	NA,inf	NA,inf	NA,1.52949	0.000918148	0.00146968
3	chr7:123826902:T:C	123826902	C,NA	T,NA	1,NA	-inf,NA	inf,NA	1.72422,NA	0.000916276	0.00168827
3	chr7:123379366:C:T	123379366	T,T	C,C	1,1	-inf,-inf	inf,inf	0.687231,1.24966	0.000914221	0.00141237
3	chr7:123175783:A:G	123175783	NA,G	NA,A	NA,1	NA,-inf	NA,inf	NA,1.52504	0.000911986	0.00134686
3	chr7:123623434:T:C	123623434	NA,C	NA,T	NA,1	NA,-inf	NA,inf	NA,1.65581	0.000906569	0.00145349
3	chr7:123620085:C:T	123620085	NA,T	NA,C	NA,1	NA,-inf	NA,inf	NA,1.65428	0.00090563	0.00145243
3	chr7:123050528:G:A	123050528	NA,A	NA,G	NA,1	NA,inf	NA,inf	NA,1.54061	0.000905163	0.00151513
3	chr7:123577968:G:A	123577968	NA,A	NA,G	NA,1	NA,-inf	NA,inf	NA,1.38225	0.000899488	0.00148757
3	chr7:124041551:T:C	124041551	NA,C	NA,T	NA,1	NA,inf	NA,inf	NA,1.55728	0.000892972	0.00139517
3	chr7:123556490:A:G	123556490	NA,G	NA,A	NA,1	NA,inf	NA,inf	NA,1.56644	0.000892381	0.00154044
3	chr7:123506798:A:G	123506798	NA,G	NA,A	NA,1	NA,inf	NA,inf	NA,1.48869	0.000889351	0.00138845
3	chr7:123459613:A:G	123459613	NA,G	NA,A	NA,1	NA,inf	NA,inf	NA,1.47723	0.000870729	0.00136019
3	chr7:123773653:A:G	123773653	G,G	A,A	1,1	inf,inf	inf,inf	0.145746,0.269477	0.000866022	0.00147425
3	chr7:124064107:CCT:C	124064107	C,C	CCT,CCT	1,1	-inf,inf	inf,inf	2.55202,1.88723	0.000856777	0.0500576
3	chr7:123410590:T:C	123410590	NA,C	NA,T	NA,1	NA,-inf	NA,inf	NA,1.49328	0.000843857	0.00139629
3	chr7:123375723:T:C	123375723	C,NA	T,NA	1,NA	-inf,NA	inf,NA	1.75194,NA	0.000842533	0.00143647
3	chr7:123321896:T:C	123321896	NA,C	NA,T	NA,1	NA,-inf	NA,inf	NA,1.50456	0.000841821	0.00134196
3	chr7:123270383:C:T	123270383	NA,T	NA,C	NA,1	NA,-inf	NA,inf	NA,1.40355	0.000833753	0.00128271
3	chr7:123376887:A:G	123376887	G,G	A,A	1,1	-inf,-inf	inf,inf	0.904868,1.49284	0.000832283	0.00145033
3	chr7:124044334:C:T	124044334	NA,T	NA,C	NA,1	NA,inf	NA,inf	NA,1.51694	0.000831994	0.00130168
3	chr7:123268091:G:T	123268091	NA,T	NA,G	NA,1	NA,-inf	NA,inf	NA,1.40105	0.000830019	0.00127706
3	chr7:123339347:A:G	123339347	NA,G	NA,A	NA,1	NA,inf	NA,inf	NA,1.46551	0.000829806	0.00131807
3	chr7:123337580:T:G	123337580	NA,G	NA,T	NA,1	NA,-inf	NA,inf	NA,1.45611	0.000818711	0.00127466
3	chr7:123378494:G:C	123378494	NA,C	NA,G	NA,1	NA,-inf	NA,inf	NA,1.46985	0.000804512	0.0013299
3	chr7:123636869:A:G	123636869	NA,G	NA,A	NA,1	NA,-inf	NA,inf	NA,1.46295	0.000804354	0.0012895
3	chr7:123271240:T:A	123271240	NA,A	NA,T	NA,1	NA,-inf	NA,inf	NA,1.38196	0.000802046	0.00123476
3	chr7:123625816:A:C	123625816	NA,C	NA,A	NA,1	NA,-inf	NA,inf	NA,1.58178	0.000796271	0.00127877
3	chr7:123608884:A:C	123608884	C,NA	A,NA	1,NA	inf,NA	inf,NA	2.09294,NA	0.000795561	0.00132305
3	chr7:123891332:CTA:C	123891332	NA,C	NA,CTA	NA,1	NA,inf	NA,inf	NA,1.54044	0.000794497	0.00127833
3	chr7:123271781:C:T	123271781	NA,T	NA,C	NA,1	NA,-inf	NA,inf	NA,1.37501	0.000792097	0.00121974
3	chr7:123108700:T:C	123108700	NA,C	NA,T	NA,1	NA,inf	NA,inf	NA,1.44549	0.000789806	0.00126681
3	chr7:123303558:G:A	123303558	NA,A	NA,G	NA,1	NA,-inf	NA,inf	NA,1.47884	0.000787287	0.00125871
3	chr7:123775386:G:A	123775386	NA,A	NA,G	NA,1	NA,inf	NA,inf	NA,1.49734	0.000784385	0.00122163
3	chr7:123782390:T:A	123782390	A,A	T,T	1,1	inf,inf	inf,inf	0.115998,0.29615	0.000783621	0.00130731
3	chr7:123289961:A:G	123289961	NA,G	NA,A	NA,1	NA,-inf	NA,inf	NA,1.46031	0.000783421	0.00124154
3	chr7:123804833:A:G	123804833	G,NA	A,NA	1,NA	-inf,NA	inf,NA	1.64371,NA	0.000783055	0.00143876
3	chr7:123871199:T:A	123871199	NA,A	NA,T	NA,1	NA,inf	NA,inf	NA,1.53045	0.000781581	0.00125714
3	chr7:123909969:A:G	123909969	NA,G	NA,A	NA,1	NA,inf	NA,inf	NA,1.53061	0.000781322	0.0012573
3	chr7:123876252:A:G	123876252	NA,G	NA,A	NA,1	NA,inf	NA,inf	NA,1.52596	0.000775504	0.00124746
3	chr7:123771126:G:A	123771126	NA,A	NA,G	NA,1	NA,-inf	NA,inf	NA,1.44634	0.000775269	0.00124592
3	chr7:123768237:A:G	123768237	NA,G	NA,A	NA,1	NA,-inf	NA,inf	NA,1.44398	0.000770717	0.00123972
3	chr7:123332318:A:G	123332318	NA,G	NA,A	NA,1	NA,-inf	NA,inf	NA,1.45187	0.000769936	0.0012278
3	chr7:123305575:C:T	123305575	NA,T	NA,C	NA,1	NA,-inf	NA,inf	NA,1.46472	0.000768906	0.00123067
3	chr7:123984173:A:T	123984173	NA,T	NA,A	NA,1	NA,inf	NA,inf	NA,1.40634	0.000762789	0.00120367
3	chr7:122988657:G:A	122988657	NA,A	NA,G	NA,1	NA,inf	NA,inf	NA,1.41579	0.000761957	0.00123156
3	chr7:123317874:T:A	123317874	NA,A	NA,T	NA,1	NA,inf	NA,inf	NA,1.41473	0.000759254	0.00120661
3	chr7:123786895:A:G	123786895	G,G	A,A	1,1	inf,inf	inf,inf	0.116504,0.279729	0.000757622	0.00126613
3	chr7:123782391:A:T	123782391	T,T	A,A	1,1	inf,inf	inf,inf	0.109825,0.294939	0.000753897	0.00125748
3	chr7:123255796:G:A	123255796	A,A	G,G	1,1	inf,-inf	inf,inf	0.249297,2.3162	0.000753881	0.00112528
3	chr7:123677086:A:G	123677086	G,G	A,A	1,1	-inf,-inf	inf,inf	3.20183,0.704276	0.000747742	0.00116601
3	chr7:123633170:A:C	123633170	NA,C	NA,A	NA,1	NA,-inf	NA,inf	NA,1.42008	0.00074763	0.00119955
3	chr7:123632575:T:TAC	123632575	NA,TAC	NA,T	NA,1	NA,-inf	NA,inf	NA,1.41846	0.000745543	0.00119623
3	chr7:123283571:G:A	123283571	NA,A	NA,G	NA,1	NA,-inf	NA,inf	NA,1.42611	0.000745088	0.00116811
3	chr7:123293682:G:A	123293682	NA,A	NA,G	NA,1	NA,-inf	NA,inf	NA,1.43752	0.000736576	0.00117839
3	chr7:123223233:A:G	123223233	NA,G	NA,A	NA,1	NA,-inf	NA,inf	NA,1.43538	0.000730356	0.00111166
3	chr7:123318074:C:T	123318074	NA,T	NA,C	NA,1	NA,-inf	NA,inf	NA,1.381	0.000727911	0.00109282
3	chr7:123297579:T:A	123297579	NA,A	NA,T	NA,1	NA,inf	NA,inf	NA,1.41836	0.000723227	0.00121783
3	chr7:123620687:C:T	123620687	NA,T	NA,C	NA,1	NA,-inf	NA,inf	NA,1.39701	0.000720029	0.00115551
3	chr7:123781608:G:A	123781608	A,A	G,G	1,1	inf,inf	inf,inf	0.124481,0.231442	0.000717924	0.00122398
3	chr7:123799190:G:T	123799190	T,T	G,G	1,1	inf,-inf	inf,inf	0.294291,2.12277	0.000702843	0.00128439
3	chr7:123374475:TTG:T	123374475	T,T	TTG,TTG	1,1	-inf,-inf	inf,inf	0.968982,1.22349	0.000699718	0.00115395
3	chr7:123787514:G:A	123787514	A,A	G,G	1,1	inf,inf	inf,inf	0.08767,0.309046	0.000695158	0.00114652
3	chr7:123353786:A:G	123353786	NA,G	NA,A	NA,1	NA,-inf	NA,inf	NA,1.35109	0.000692567	0.00108543
3	chr7:123116248:A:T	123116248	NA,T	NA,A	NA,1	NA,inf	NA,inf	NA,1.41285	0.000690871	0.00108147
3	chr7:124039963:T:C	124039963	NA,C	NA,T	NA,1	NA,inf	NA,inf	NA,1.40838	0.000689757	0.00108223
3	chr7:124040738:G:A	124040738	A,A	G,G	1,1	inf,inf	inf,inf	2.04001,1.43974	0.000683144	0.00186863
3	chr7:123798485:A:G	123798485	G,NA	A,NA	1,NA	-inf,NA	inf,NA	1.56036,NA	0.000682362	0.00125102
3	chr7:123622910:CA:C	123622910	NA,C	NA,CA	NA,1	NA,-inf	NA,inf	NA,1.36188	0.00067753	0.00108777
3	chr7:123913061:G:A	123913061	NA,A	NA,G	NA,1	NA,inf	NA,inf	NA,1.4477	0.000676946	0.00108969
3	chr7:122996200:G:A	122996200	NA,A	NA,G	NA,1	NA,inf	NA,inf	NA,1.34571	0.00067435	0.00109083
3	chr7:123205459:T:C	123205459	NA,C	NA,T	NA,1	NA,inf	NA,inf	NA,1.39728	0.000671729	0.00104928
3	chr7:123927493:G:T	123927493	NA,T	NA,G	NA,1	NA,inf	NA,inf	NA,1.42411	0.000669981	0.00107866
3	chr7:123927292:A:G	123927292	NA,G	NA,A	NA,1	NA,inf	NA,inf	NA,1.42411	0.000669981	0.00107866
3	chr7:123927798:A:C	123927798	NA,C	NA,A	NA,1	NA,inf	NA,inf	NA,1.42344	0.000669212	0.00107744
3	chr7:123931370:A:T	123931370	NA,T	NA,A	NA,1	NA,inf	NA,inf	NA,1.42294	0.000668504	0.00107619
3	chr7:123869697:T:C	123869697	NA,C	NA,T	NA,1	NA,inf	NA,inf	NA,1.43775	0.000668282	0.00107617
3	chr7:123574026:C:T	123574026	NA,T	NA,C	NA,1	NA,-inf	NA,inf	NA,1.21931	0.0006668	0.00110715
3	chr7:123636143:G:A	123636143	A,A	G,G	1,1	-inf,-inf	inf,inf	3.28311,1.35563	0.000664662	0.000959815
3	chr7:124229164:A:G	124229164	NA,G	NA,A	NA,1	NA,inf	NA,inf	NA,1.23147	0.000663055	0.00107491
3	chr7:123811533:T:G	123811533	NA,G	NA,T	NA,1	NA,inf	NA,inf	NA,1.38725	0.000660407	0.00102429
3	chr7:123196699:A:G	123196699	NA,G	NA,A	NA,1	NA,-inf	NA,inf	NA,1.37528	0.000658581	0.00100516
3	chr7:123895090:C:T	123895090	NA,T	NA,C	NA,1	NA,inf	NA,inf	NA,1.42559	0.000654655	0.00105455
3	chr7:123177551:G:C	123177551	NA,C	NA,G	NA,1	NA,-inf	NA,inf	NA,1.36694	0.000653103	0.000999669
3	chr7:123705843:T:C	123705843	NA,C	NA,T	NA,1	NA,inf	NA,inf	NA,1.31071	0.000649145	0.00102067
3	chr7:123362472:G:A	123362472	NA,A	NA,G	NA,1	NA,-inf	NA,inf	NA,1.31146	0.000647256	0.00101618
3	chr7:123275894:A:G	123275894	NA,G	NA,A	NA,1	NA,inf	NA,inf	NA,1.36481	0.000646329	0.00100103
3	chr7:123195448:T:C	123195448	NA,C	NA,T	NA,1	NA,-inf	NA,inf	NA,1.35792	0.000640361	0.00097788
3	chr7:123649658:A:G	123649658	NA,G	NA,A	NA,1	NA,-inf	NA,inf	NA,1.33097	0.000637735	0.0010251
3	chr7:123255913:G:A	123255913	A,A	G,G	1,1	inf,-inf	inf,inf	0.262069,2.21569	0.000636172	0.00095351
3	chr7:123424012:TTATAG:T	123424012	T,NA	TTATAG,NA	1,NA	-inf,NA	inf,NA	1.65643,NA	0.000634585	0.00107272
3	chr7:123660763:GAA:G	123660763	NA,G	NA,GAA	NA,1	NA,-inf	NA,inf	NA,1.32811	0.000634435	0.00102063
3	chr7:123897471:A:G	123897471	NA,G	NA,A	NA,1	NA,-inf	NA,inf	NA,1.25799	0.000633205	0.00107499
3	chr7:123703034:T:C	123703034	NA,C	NA,T	NA,1	NA,inf	NA,inf	NA,1.29579	0.000632688	0.000995086
3	chr7:123804317:C:A	123804317	NA,A	NA,C	NA,1	NA,-inf	NA,inf	NA,1.25378	0.000632468	0.00107382
3	chr7:123521427:G:A	123521427	NA,A	NA,G	NA,1	NA,-inf	NA,inf	NA,1.32002	0.00063116	0.00105176
3	chr7:123004921:A:T	123004921	NA,T	NA,A	NA,1	NA,inf	NA,inf	NA,1.3072	0.000628299	0.0010121
3	chr7:123557338:A:C	123557338	NA,C	NA,A	NA,1	NA,inf	NA,inf	NA,1.37242	0.000627161	0.00107199
3	chr7:123913845:T:C	123913845	NA,C	NA,T	NA,1	NA,inf	NA,inf	NA,1.39932	0.000624533	0.0010059
3	chr7:123626776:T:C	123626776	NA,C	NA,T	NA,1	NA,-inf	NA,inf	NA,1.30174	0.000608006	0.000977681
3	chr7:123629504:A:T	123629504	NA,T	NA,A	NA,1	NA,-inf	NA,inf	NA,1.30151	0.000607758	0.000977293
3	chr7:123571544:G:A	123571544	NA,A	NA,G	NA,1	NA,-inf	NA,inf	NA,1.31205	0.000600127	0.000923736
3	chr7:123635448:T:A	123635448	NA,A	NA,T	NA,1	NA,-inf	NA,inf	NA,1.41231	0.000598747	0.000963666
3	chr7:123992499:T:C	123992499	NA,C	NA,T	NA,1	NA,inf	NA,inf	NA,1.28589	0.000593022	0.000962311
3	chr7:123930984:C:T	123930984	NA,T	NA,C	NA,1	NA,inf	NA,inf	NA,1.34837	0.000590747	0.00095249
3	chr7:124127347:C:A	124127347	A,A	C,C	1,1	inf,inf	inf,inf	2.52784,0.756456	0.000588896	0.00160905
3	chr7:123339635:A:G	123339635	NA,G	NA,A	NA,1	NA,-inf	NA,inf	NA,1.26538	0.000586931	0.000934835
3	chr7:123611101:A:G	123611101	NA,G	NA,A	NA,1	NA,-inf	NA,inf	NA,1.25682	0.000586061	0.00094305
3	chr7:123729458:G:A	123729458	A,NA	G,NA	1,NA	-inf,NA	inf,NA	1.42904,NA	0.000583275	0.000982557
3	chr7:123279236:C:T	123279236	NA,T	NA,C	NA,1	NA,-inf	NA,inf	NA,1.22798	0.000582046	0.000941813
3	chr7:123141752:TC:T	123141752	T,T	TC,TC	1,1	-inf,inf	inf,inf	2.05108,0.485572	0.000579537	0.000932531
3	chr7:123034488:A:T	123034488	NA,T	NA,A	NA,1	NA,inf	NA,inf	NA,1.25597	0.000569452	0.000953323
3	chr7:123143785:C:A	123143785	A,A	C,C	1,1	-inf,inf	inf,inf	2.04591,0.478728	0.000569388	0.000916148
3	chr7:123654677:C:A	123654677	NA,A	NA,C	NA,1	NA,-inf	NA,inf	NA,1.26409	0.000569106	0.000916071
3	chr7:123892317:T:C	123892317	C,C	T,T	1,1	inf,-inf	inf,inf	1.42864,0.304611	0.000567135	0.000934108
3	chr7:123506089:G:A	123506089	NA,A	NA,G	NA,1	NA,inf	NA,inf	NA,1.28277	0.000566059	0.000893929
3	chr7:123365595:C:T	123365595	T,T	C,C	1,1	-inf,-inf	inf,inf	0.846681,1.27242	0.000565807	0.000906444
3	chr7:123480743:TA:T	123480743	NA,T	NA,TA	NA,1	NA,-inf	NA,inf	NA,1.11742	0.000564294	0.000932239
3	chr7:123141755:T:A	123141755	A,A	T,T	1,1	-inf,inf	inf,inf	2.03755,0.484341	0.000563573	0.000906944
3	chr7:123593113:C:T	123593113	T,NA	C,NA	1,NA	-inf,NA	inf,NA	1.60423,NA	0.000562334	0.000940471
3	chr7:123656328:C:A	123656328	NA,A	NA,C	NA,1	NA,-inf	NA,inf	NA,1.25074	0.000556347	0.00089571
3	chr7:123619713:T:C	123619713	NA,C	NA,T	NA,1	NA,-inf	NA,inf	NA,1.15082	0.000555881	0.000928233
3	chr7:123423926:T:C	123423926	NA,C	NA,T	NA,1	NA,-inf	NA,inf	NA,1.21889	0.000551512	0.000870038
3	chr7:123418610:C:T	123418610	T,NA	C,NA	1,NA	-inf,NA	inf,NA	1.48087,NA	0.000549233	0.000886775
3	chr7:123721391:T:C	123721391	NA,C	NA,T	NA,1	NA,-inf	NA,inf	NA,1.24547	0.000548746	0.000884488
3	chr7:123680824:T:C	123680824	NA,C	NA,T	NA,1	NA,-inf	NA,inf	NA,1.2447	0.000548023	0.000883336
3	chr7:123686001:T:C	123686001	NA,C	NA,T	NA,1	NA,-inf	NA,inf	NA,1.24468	0.000547961	0.000883242
3	chr7:123711766:C:T	123711766	NA,T	NA,C	NA,1	NA,-inf	NA,inf	NA,1.24277	0.000546222	0.00088046
3	chr7:123682134:G:A	123682134	NA,A	NA,G	NA,1	NA,-inf	NA,inf	NA,1.24123	0.000544758	0.000878105
3	chr7:123693074:T:C	123693074	NA,C	NA,T	NA,1	NA,-inf	NA,inf	NA,1.24067	0.00054422	0.000877263
3	chr7:123626040:G:A	123626040	A,A	G,G	1,1	-inf,-inf	inf,inf	2.89115,1.48807	0.000541028	0.000776913
3	chr7:123570847:A:G	123570847	NA,G	NA,A	NA,1	NA,inf	NA,inf	NA,1.26522	0.000537848	0.000923408
3	chr7:124251637:G:T	124251637	NA,T	NA,G	NA,1	NA,inf	NA,inf	NA,1.17523	0.000534727	0.000856293
3	chr7:123265945:C:T	123265945	NA,T	NA,C	NA,1	NA,-inf	NA,inf	NA,1.1728	0.000528678	0.00085616
3	chr7:123264179:G:A	123264179	NA,A	NA,G	NA,1	NA,-inf	NA,inf	NA,1.17255	0.000528445	0.000855791
3	chr7:123210928:T:C	123210928	NA,C	NA,T	NA,1	NA,-inf	NA,inf	NA,1.24401	0.00052747	0.000809167
3	chr7:123586931:C:T	123586931	NA,T	NA,C	NA,1	NA,-inf	NA,inf	NA,1.23492	0.000527136	0.00081279
3	chr7:123497259:A:G	123497259	NA,G	NA,A	NA,1	NA,-inf	NA,inf	NA,1.07791	0.000527134	0.000870247
3	chr7:123589697:C:T	123589697	NA,T	NA,C	NA,1	NA,-inf	NA,inf	NA,1.11293	0.000526278	0.000880403
3	chr7:124021557:T:A	124021557	NA,A	NA,T	NA,1	NA,-inf	NA,inf	NA,1.19466	0.000524354	0.000885151
3	chr7:123627083:T:C	123627083	NA,C	NA,T	NA,1	NA,-inf	NA,inf	NA,1.21335	0.000521071	0.000839205
3	chr7:123725652:C:T	123725652	NA,T	NA,C	NA,1	NA,-inf	NA,inf	NA,1.21382	0.000520151	0.000838793
3	chr7:123836386:T:C	123836386	C,NA	T,NA	1,NA	inf,NA	inf,NA	1.69765,NA	0.000520143	0.000809539
3	chr7:123632224:T:C	123632224	C,C	T,T	1,1	-inf,-inf	inf,inf	2.72148,1.57181	0.000512904	0.000733422
3	chr7:124077875:T:C	124077875	C,C	T,T	1,1	inf,-inf	inf,inf	2.72465,1.13022	0.00051149	0.00262131
3	chr7:123802017:C:T	123802017	NA,T	NA,C	NA,1	NA,-inf	NA,inf	NA,1.20034	0.000510713	0.000823633
3	chr7:123039802:A:C	123039802	NA,C	NA,A	NA,1	NA,-inf	NA,inf	NA,1.2087	0.000508367	0.000845553
3	chr7:122987038:C:T	122987038	NA,T	NA,C	NA,1	NA,-inf	NA,inf	NA,1.17481	0.000507782	0.000804634
3	chr7:123496119:G:C	123496119	NA,C	NA,G	NA,1	NA,-inf	NA,inf	NA,1.18654	0.000507308	0.000849483
3	chr7:123627027:C:T	123627027	NA,T	NA,C	NA,1	NA,-inf	NA,inf	NA,1.19567	0.000506209	0.000815574
3	chr7:123047150:C:T	123047150	NA,T	NA,C	NA,1	NA,-inf	NA,inf	NA,1.2075	0.00050596	0.000841697
3	chr7:123066932:T:C	123066932	NA,C	NA,T	NA,1	NA,inf	NA,inf	NA,1.1889	0.000505735	0.000816876
3	chr7:123070903:C:T	123070903	NA,T	NA,C	NA,1	NA,inf	NA,inf	NA,1.18836	0.000505055	0.00081586
3	chr7:123014643:A:C	123014643	NA,C	NA,A	NA,1	NA,-inf	NA,inf	NA,1.2035	0.000504081	0.000809566
3	chr7:123572507:T:C	123572507	C,C	T,T	1,1	-inf,-inf	inf,inf	2.68119,1.29498	0.000503389	0.000734197
3	chr7:123962771:T:C	123962771	NA,C	NA,T	NA,1	NA,-inf	NA,inf	NA,1.1357	0.000503141	0.000856096
3	chr7:123233347:T:C	123233347	C,C	T,T	1,1	inf,inf	inf,inf	0.344551,2.11957	0.000503077	0.000758509
3	chr7:123427500:C:T	123427500	NA,T	NA,C	NA,1	NA,inf	NA,inf	NA,1.21737	0.00050233	0.000851079
3	chr7:123234198:A:C	123234198	C,C	A,A	1,1	-inf,inf	inf,inf	1.29614,0.97727	0.000500384	0.000956316
3	chr7:123873546:T:C	123873546	NA,C	NA,T	NA,1	NA,-inf	NA,inf	NA,1.2119	0.000499941	0.000812597
3	chr7:124009068:C:T	124009068	NA,T	NA,C	NA,1	NA,inf	NA,inf	NA,1.11763	0.000495857	0.000850062
3	chr7:122999332:A:G	122999332	NA,G	NA,A	NA,1	NA,-inf	NA,inf	NA,1.15844	0.000493601	0.000782514
3	chr7:124132908:G:A	124132908	A,A	G,G	1,1	inf,-inf	inf,inf	2.88305,0.136013	0.00049327	0.00140178
3	chr7:122992490:G:A	122992490	NA,A	NA,G	NA,1	NA,-inf	NA,inf	NA,1.15754	0.000493051	0.000781592
3	chr7:122992369:T:A	122992369	NA,A	NA,T	NA,1	NA,-inf	NA,inf	NA,1.15657	0.00049211	0.000780143
3	chr7:122987724:C:G	122987724	NA,G	NA,C	NA,1	NA,-inf	NA,inf	NA,1.15532	0.000491031	0.000778529
3	chr7:123041486:CAT:C	123041486	NA,C	NA,CAT	NA,1	NA,-inf	NA,inf	NA,1.18651	0.00048995	0.000814931
3	chr7:122998459:A:C	122998459	NA,C	NA,A	NA,1	NA,-inf	NA,inf	NA,1.15389	0.000489767	0.000776442
3	chr7:123586809:G:A	123586809	NA,A	NA,G	NA,1	NA,-inf	NA,inf	NA,1.18858	0.000487232	0.000752659
3	chr7:123921121:G:C	123921121	NA,C	NA,G	NA,1	NA,-inf	NA,inf	NA,1.1693	0.000485391	0.00078426
3	chr7:123567257:C:G	123567257	NA,G	NA,C	NA,1	NA,-inf	NA,inf	NA,1.03337	0.000484687	0.000800307
3	chr7:123629064:G:C	123629064	C,C	G,G	1,1	-inf,-inf	inf,inf	2.65679,1.58478	0.00048436	0.0006938
3	chr7:123928546:G:A	123928546	NA,A	NA,G	NA,1	NA,-inf	NA,inf	NA,1.16563	0.000482415	0.000779493
3	chr7:123486683:T:C	123486683	NA,C	NA,T	NA,1	NA,inf	NA,inf	NA,1.19454	0.000480585	0.000815143
3	chr7:122993384:G:T	122993384	NA,T	NA,G	NA,1	NA,-inf	NA,inf	NA,1.1384	0.000477308	0.00075702
3	chr7:123692094:A:G	123692094	NA,G	NA,A	NA,1	NA,-inf	NA,inf	NA,1.08791	0.000473741	0.000801621
3	chr7:123311084:G:A	123311084	NA,A	NA,G	NA,1	NA,-inf	NA,inf	NA,1.13776	0.000471324	0.000752436
3	chr7:123506242:C:T	123506242	NA,T	NA,C	NA,1	NA,inf	NA,inf	NA,1.17984	0.000471293	0.000790119
3	chr7:124115849:G:GA	124115849	NA,GA	NA,G	NA,1	NA,-inf	NA,inf	NA,1.0525	0.000469264	0.000740815
3	chr7:123224726:A:G	123224726	NA,G	NA,A	NA,1	NA,-inf	NA,inf	NA,1.16586	0.000467417	0.000726357
3	chr7:123056451:C:T	123056451	NA,T	NA,C	NA,1	NA,inf	NA,inf	NA,1.14146	0.000467173	0.000755531
3	chr7:123354547:T:A	123354547	A,A	T,T	1,1	-inf,-inf	inf,inf	1.70223,0.243726	0.000466588	0.000775233
3	chr7:123934323:T:C	123934323	NA,C	NA,T	NA,1	NA,inf	NA,inf	NA,1.20571	0.000466457	0.000753178
3	chr7:123224682:A:C	123224682	NA,C	NA,A	NA,1	NA,-inf	NA,inf	NA,1.16315	0.000465345	0.000723205
3	chr7:124229457:G:A	124229457	NA,A	NA,G	NA,1	NA,inf	NA,inf	NA,1.02405	0.000461743	0.000747981
3	chr7:123620914:G:A	123620914	A,A	G,G	1,1	-inf,-inf	inf,inf	3.41037,1.02589	0.000460047	0.000677944
3	chr7:123070860:C:A	123070860	NA,A	NA,C	NA,1	NA,inf	NA,inf	NA,1.12942	0.000457722	0.000739959
3	chr7:123218054:T:C	123218054	NA,C	NA,T	NA,1	NA,-inf	NA,inf	NA,1.13827	0.000456897	0.000695834
3	chr7:123138025:C:T	123138025	NA,T	NA,C	NA,1	NA,inf	NA,inf	NA,1.13792	0.000455306	0.000760831
3	chr7:124014077:T:A	124014077	NA,A	NA,T	NA,1	NA,inf	NA,inf	NA,1.06454	0.000452987	0.000775893
3	chr7:123435994:T:C	123435994	C,C	T,T	1,1	inf,inf	inf,inf	0.604453,0.898088	0.000451029	0.000736603
3	chr7:123232253:G:T	123232253	NA,T	NA,G	NA,1	NA,-inf	NA,inf	NA,1.12929	0.000440128	0.000684944
3	chr7:123368608:G:T	123368608	T,T	G,G	1,1	-inf,-inf	inf,inf	0.971896,0.991439	0.000439332	0.000738268
3	chr7:124122327:A:G	124122327	NA,G	NA,A	NA,1	NA,inf	NA,inf	NA,1.08956	0.000438632	0.000696161
3	chr7:123793721:A:G	123793721	G,NA	A,NA	1,NA	inf,NA	inf,NA	1.70737,NA	0.000438455	0.000770992
3	chr7:123368580:G:T	123368580	T,T	G,G	1,1	-inf,-inf	inf,inf	0.96209,0.997454	0.000434216	0.00072942
3	chr7:123172227:G:A	123172227	A,A	G,G	1,1	inf,inf	inf,inf	0.423615,2.12658	0.000433902	0.000681615
3	chr7:123763705:C:G	123763705	NA,G	NA,C	NA,1	NA,-inf	NA,inf	NA,1.10628	0.000433871	0.000700845
3	chr7:124267425:C:T	124267425	NA,T	NA,C	NA,1	NA,inf	NA,inf	NA,1.0481	0.000433228	0.000692791
3	chr7:123839086:A:T	123839086	NA,T	NA,A	NA,1	NA,inf	NA,inf	NA,1.0731	0.000432392	0.000711672
3	chr7:124199929:A:G	124199929	NA,G	NA,A	NA,1	NA,-inf	NA,inf	NA,1.05839	0.000429851	0.000720071
3	chr7:123463149:T:C	123463149	C,NA	T,NA	1,NA	-inf,NA	inf,NA	1.32299,NA	0.000428936	0.000772274
3	chr7:123036854:G:A	123036854	NA,A	NA,G	NA,1	NA,-inf	NA,inf	NA,1.10373	0.00042749	0.000710842
3	chr7:123898739:T:C	123898739	NA,C	NA,T	NA,1	NA,inf	NA,inf	NA,1.19188	0.000426195	0.000744102
3	chr7:123078248:A:G	123078248	NA,G	NA,A	NA,1	NA,inf	NA,inf	NA,1.09651	0.000424962	0.000709788
3	chr7:123368310:G:A	123368310	A,A	G,G	1,1	-inf,-inf	inf,inf	0.935215,0.97841	0.000424859	0.000714959
3	chr7:124060465:G:A	124060465	A,A	G,G	1,1	-inf,inf	inf,inf	2.62868,1.23056	0.000422268	0.0203499
3	chr7:123368922:T:C	123368922	C,C	T,T	1,1	-inf,-inf	inf,inf	0.960669,0.968641	0.00042223	0.000710097
3	chr7:123235377:G:T	123235377	T,T	G,G	1,1	inf,inf	inf,inf	0.329585,2.03491	0.000421171	0.000632715
3	chr7:124293671:G:A	124293671	A,A	G,G	1,1	-inf,-inf	inf,inf	1.67888,0.0153946	0.000418844	0.000714314
3	chr7:123481006:G:A	123481006	NA,A	NA,G	NA,1	NA,inf	NA,inf	NA,1.1085	0.000416652	0.000706452
3	chr7:123400805:TTTA:T	123400805	NA,T	NA,TTTA	NA,1	NA,-inf	NA,inf	NA,1.06758	0.000415771	0.000665487
3	chr7:123224198:C:A	123224198	NA,A	NA,C	NA,1	NA,-inf	NA,inf	NA,1.08059	0.000415272	0.000634253
3	chr7:124169139:G:A	124169139	NA,A	NA,G	NA,1	NA,-inf	NA,inf	NA,1.03678	0.000414983	0.000697135
3	chr7:124292552:T:C	124292552	C,C	T,T	1,1	-inf,-inf	inf,inf	1.67217,0.0741241	0.000413861	0.000711751
3	chr7:123077318:T:C	123077318	NA,C	NA,T	NA,1	NA,inf	NA,inf	NA,1.08039	0.000413851	0.000691115
3	chr7:123306787:C:A	123306787	A,A	C,C	1,1	-inf,inf	inf,inf	0.415356,1.84474	0.000410851	0.000723934
3	chr7:123524572:A:G	123524572	G,G	A,A	1,1	-inf,-inf	inf,inf	0.331191,1.85069	0.000409786	0.000625346
3	chr7:124166847:A:G	124166847	G,NA	A,NA	1,NA	inf,NA	inf,NA	1.97796,NA	0.000408737	0.000801579
3	chr7:123074046:C:A	123074046	NA,A	NA,C	NA,1	NA,inf	NA,inf	NA,1.05502	0.000404828	0.000655055
3	chr7:123074799:T:G	123074799	NA,G	NA,T	NA,1	NA,inf	NA,inf	NA,1.0531	0.000403559	0.000653015
3	chr7:123182240:T:C	123182240	C,NA	T,NA	1,NA	-inf,NA	inf,NA	1.05985,NA	0.000402138	0.000695488
3	chr7:123089380:A:G	123089380	G,NA	A,NA	1,NA	-inf,NA	inf,NA	1.30217,NA	0.000400549	0.00070907
3	chr7:123248429:T:C	123248429	NA,C	NA,T	NA,1	NA,inf	NA,inf	NA,1.0887	0.000400273	0.00062839
3	chr7:124067468:T:C	124067468	C,C	T,T	1,1	-inf,inf	inf,inf	2.61152,1.20341	0.00039979	0.0187083
3	chr7:124060805:T:C	124060805	C,C	T,T	1,1	-inf,inf	inf,inf	2.59599,1.22107	0.000397072	0.0185391
3	chr7:123570751:G:C	123570751	NA,C	NA,G	NA,1	NA,-inf	NA,inf	NA,1.04629	0.00039623	0.000635613
3	chr7:124065018:T:G	124065018	NA,G	NA,T	NA,1	NA,-inf	NA,inf	NA,1.1344	0.000395957	0.000705551
3	chr7:123638305:C:T	123638305	T,NA	C,NA	1,NA	inf,NA	inf,NA	1.84539,NA	0.000394893	0.00067439
3	chr7:124294272:C:A	124294272	A,A	C,C	1,1	inf,inf	inf,inf	1.65143,0.0727172	0.000394866	0.000678901
3	chr7:123716841:A:G	123716841	G,NA	A,NA	1,NA	-inf,NA	inf,NA	1.25898,NA	0.00039361	0.000654074
3	chr7:124064692:G:A	124064692	A,A	G,G	1,1	-inf,inf	inf,inf	2.61886,1.17381	0.000392372	0.0181677
3	chr7:123504691:C:T	123504691	NA,T	NA,C	NA,1	NA,inf	NA,inf	NA,1.06947	0.000391752	0.000663463
3	chr7:123078579:A:G	123078579	NA,G	NA,A	NA,1	NA,inf	NA,inf	NA,1.04585	0.000391073	0.000653052
3	chr7:123086021:A:C	123086021	NA,C	NA,A	NA,1	NA,-inf	NA,inf	NA,1.0341	0.000390906	0.000615267
3	chr7:123369086:T:C	123369086	C,C	T,T	1,1	-inf,-inf	inf,inf	0.922529,0.986516	0.000389894	0.000654972
3	chr7:123276278:C:T	123276278	NA,T	NA,C	NA,1	NA,-inf	NA,inf	NA,1.01827	0.000388634	0.000622332
3	chr7:123216931:G:A	123216931	A,A	G,G	1,1	inf,inf	inf,inf	0.30171,2.01057	0.000386924	0.000582743
3	chr7:123220854:A:G	123220854	NA,G	NA,A	NA,1	NA,inf	NA,inf	NA,1.02442	0.000386706	0.000650386
3	chr7:124299177:C:A	124299177	A,NA	C,NA	1,NA	-inf,NA	inf,NA	1.44147,NA	0.000385253	0.000600945
3	chr7:123055636:C:T	123055636	NA,T	NA,C	NA,1	NA,inf	NA,inf	NA,1.02311	0.000384616	0.000622327
3	chr7:123128463:G:T	123128463	NA,T	NA,G	NA,1	NA,inf	NA,inf	NA,1.03376	0.000383634	0.000640799
3	chr7:123316234:C:T	123316234	T,NA	C,NA	1,NA	-inf,NA	inf,NA	1.26114,NA	0.000383346	0.000682683
3	chr7:123098704:C:T	123098704	NA,T	NA,C	NA,1	NA,inf	NA,inf	NA,1.01875	0.000382879	0.000629168
3	chr7:123381604:T:C	123381604	C,C	T,T	1,1	-inf,-inf	inf,inf	0.689738,0.91967	0.000380256	0.000671276
3	chr7:123898740:G:A	123898740	NA,A	NA,G	NA,1	NA,inf	NA,inf	NA,1.11701	0.000379033	0.000660094
3	chr7:123369228:G:C	123369228	C,C	G,G	1,1	-inf,-inf	inf,inf	0.96357,0.916416	0.000376622	0.000634225
3	chr7:123306581:T:C	123306581	C,C	T,T	1,1	-inf,inf	inf,inf	0.392991,1.81785	0.000374595	0.000658935
3	chr7:123370410:G:A	123370410	A,A	G,G	1,1	-inf,-inf	inf,inf	0.936365,0.921488	0.000372951	0.000627509
3	chr7:123268362:A:G	123268362	NA,G	NA,A	NA,1	NA,-inf	NA,inf	NA,0.990935	0.000370481	0.000589019
3	chr7:123249126:C:T	123249126	NA,T	NA,C	NA,1	NA,-inf	NA,inf	NA,1.00002	0.000369883	0.000585731
3	chr7:123446763:G:A	123446763	NA,A	NA,G	NA,1	NA,inf	NA,inf	NA,1.04296	0.000369848	0.000626733
3	chr7:123302589:G:A	123302589	NA,A	NA,G	NA,1	NA,-inf	NA,inf	NA,1.0006	0.000367333	0.000581159
3	chr7:123369928:G:A	123369928	A,A	G,G	1,1	-inf,-inf	inf,inf	0.922493,0.945978	0.000367323	0.000617407
3	chr7:123747900:C:G	123747900	NA,G	NA,C	NA,1	NA,-inf	NA,inf	NA,0.899086	0.000366453	0.000596231
3	chr7:123718484:AAGAT:A	123718484	NA,A	NA,AAGAT	NA,1	NA,-inf	NA,inf	NA,0.998769	0.00036322	0.000587738
3	chr7:124057360:T:G	124057360	G,NA	T,NA	1,NA	inf,NA	inf,NA	1.92038,NA	0.000362944	0.000710905
3	chr7:123659250:T:C	123659250	C,C	T,T	1,1	-inf,inf	inf,inf	0.227063,1.14476	0.000362662	0.000708732
3	chr7:123985023:T:C	123985023	C,C	T,T	1,1	-inf,inf	inf,inf	2.48803,1.40669	0.000362431	0.00115246
3	chr7:123231288:T:C	123231288	NA,C	NA,T	NA,1	NA,-inf	NA,inf	NA,0.999077	0.000362144	0.000555474
3	chr7:123299328:C:T	123299328	T,T	C,C	1,1	-inf,inf	inf,inf	0.414718,1.77596	0.00036037	0.000638942
3	chr7:123217704:G:A	123217704	A,A	G,G	1,1	inf,inf	inf,inf	0.309244,1.96031	0.00035634	0.000537145
3	chr7:124152551:G:T	124152551	NA,T	NA,G	NA,1	NA,inf	NA,inf	NA,1.1128	0.000355583	0.000645947
3	chr7:123861294:A:G	123861294	NA,G	NA,A	NA,1	NA,-inf	NA,inf	NA,0.995364	0.000354707	0.000574246
3	chr7:123740174:A:G	123740174	NA,G	NA,A	NA,1	NA,-inf	NA,inf	NA,0.983601	0.000353984	0.000572735
3	chr7:123276984:C:T	123276984	NA,T	NA,C	NA,1	NA,-inf	NA,inf	NA,0.96077	0.000353807	0.000567305
3	chr7:123685805:A:G	123685805	NA,G	NA,A	NA,1	NA,-inf	NA,inf	NA,0.98045	0.00035336	0.000571939
3	chr7:124083695:C:T	124083695	NA,T	NA,C	NA,1	NA,-inf	NA,inf	NA,1.05983	0.000351658	0.000623388
3	chr7:123137281:C:T	123137281	T,NA	C,NA	1,NA	-inf,NA	inf,NA	1.23518,NA	0.000351302	0.000620778
3	chr7:123512894:C:A	123512894	NA,A	NA,C	NA,1	NA,-inf	NA,inf	NA,0.969749	0.000350963	0.000563698
3	chr7:123257299:A:G	123257299	NA,G	NA,A	NA,1	NA,-inf	NA,inf	NA,0.937292	0.000350838	0.000569669
3	chr7:123551029:G:A	123551029	NA,A	NA,G	NA,1	NA,inf	NA,inf	NA,1.00799	0.000350179	0.000592299
3	chr7:123037286:A:G	123037286	NA,G	NA,A	NA,1	NA,inf	NA,inf	NA,0.95902	0.000348826	0.000564335
3	chr7:123775498:G:A	123775498	NA,A	NA,G	NA,1	NA,-inf	NA,inf	NA,0.964132	0.000347878	0.000573795
3	chr7:123218722:A:G	123218722	G,G	A,A	1,1	inf,inf	inf,inf	0.367253,1.91891	0.000347008	0.0005251
3	chr7:123248244:T:C	123248244	C,NA	T,NA	1,NA	-inf,NA	inf,NA	1.23268,NA	0.00034661	0.000557431
3	chr7:123140798:AT:A	123140798	NA,A	NA,AT	NA,1	NA,-inf	NA,inf	NA,0.942739	0.000344423	0.000560945
3	chr7:123370038:T:A	123370038	A,A	T,T	1,1	-inf,-inf	inf,inf	0.90089,0.932273	0.000341758	0.000574326
3	chr7:124060799:G:A	124060799	A,A	G,G	1,1	-inf,inf	inf,inf	2.59859,1.07034	0.000338897	0.0145882
3	chr7:123363577:A:C	123363577	C,C	A,A	1,1	-inf,-inf	inf,inf	0.92968,0.899488	0.00033847	0.000575041
3	chr7:123297896:G:C	123297896	NA,C	NA,G	NA,1	NA,-inf	NA,inf	NA,0.94938	0.000338313	0.000536038
3	chr7:123066082:A:G	123066082	NA,G	NA,A	NA,1	NA,-inf	NA,inf	NA,0.942486	0.000337809	0.000533311
3	chr7:123365754:C:A	123365754	NA,A	NA,C	NA,1	NA,-inf	NA,inf	NA,0.820361	0.000336415	0.000556565
3	chr7:123323963:G:A	123323963	A,A	G,G	1,1	-inf,inf	inf,inf	0.394017,1.75702	0.000335229	0.00059095
3	chr7:123315293:A:G	123315293	G,G	A,A	1,1	-inf,inf	inf,inf	0.399826,1.74663	0.000334406	0.000589379
3	chr7:124071299:TATG:T	124071299	T,T	TATG,TATG	1,1	-inf,inf	inf,inf	2.53525,1.14791	0.000333456	0.0140131
3	chr7:123581609:T:G	123581609	G,G	T,T	1,1	-inf,-inf	inf,inf	0.995483,0.25355	0.00033339	0.000564323
3	chr7:124216404:T:C	124216404	C,C	T,T	1,1	inf,inf	inf,inf	2.39247,0.442809	0.000333167	0.000748536
3	chr7:123665263:C:T	123665263	NA,T	NA,C	NA,1	NA,-inf	NA,inf	NA,0.936892	0.000333011	0.00054916
3	chr7:123244906:G:C	123244906	NA,C	NA,G	NA,1	NA,-inf	NA,inf	NA,0.93962	0.000332343	0.000524868
3	chr7:123950433:G:A	123950433	NA,A	NA,G	NA,1	NA,inf	NA,inf	NA,0.916591	0.000330871	0.000527261
3	chr7:124290495:G:A	124290495	A,A	G,G	1,1	-inf,-inf	inf,inf	1.56329,0.0975539	0.000330154	0.000569128
3	chr7:123376005:G:A	123376005	A,A	G,G	1,1	-inf,-inf	inf,inf	0.648983,0.961023	0.000329978	0.000570307
3	chr7:124072508:T:C	124072508	C,C	T,T	1,1	-inf,inf	inf,inf	2.63363,0.989789	0.000328032	0.0136344
3	chr7:123370447:T:C	123370447	C,C	T,T	1,1	-inf,-inf	inf,inf	0.90151,0.892475	0.000327834	0.000551552
3	chr7:123416708:A:G	123416708	G,G	A,A	1,1	-inf,-inf	inf,inf	0.553145,0.813341	0.000326046	0.000527819
3	chr7:124147619:T:C	124147619	C,C	T,T	1,1	inf,-inf	inf,inf	2.58456,0.0986882	0.000325471	0.000728977
3	chr7:123217606:A:G	123217606	NA,G	NA,A	NA,1	NA,-inf	NA,inf	NA,0.921689	0.000325375	0.000512049
3	chr7:123259770:T:C	123259770	NA,C	NA,T	NA,1	NA,-inf	NA,inf	NA,0.890741	0.000325281	0.000528521
3	chr7:124136003:T:C	124136003	C,C	T,T	1,1	inf,inf	inf,inf	2.51338,0.346374	0.000324713	0.000874939
3	chr7:124112332:C:T	124112332	NA,T	NA,C	NA,1	NA,inf	NA,inf	NA,0.884282	0.000324572	0.000511867
3	chr7:123616938:A:G	123616938	NA,G	NA,A	NA,1	NA,-inf	NA,inf	NA,0.938484	0.00032404	0.000537436
3	chr7:123244997:C:G	123244997	NA,G	NA,C	NA,1	NA,inf	NA,inf	NA,0.955992	0.000323489	0.000511065
3	chr7:123211988:T:A	123211988	NA,A	NA,T	NA,1	NA,inf	NA,inf	NA,0.903227	0.00032294	0.000539265
3	chr7:123304877:C:T	123304877	NA,T	NA,C	NA,1	NA,-inf	NA,inf	NA,0.891664	0.000321979	0.000505488
3	chr7:123375820:GA:G	123375820	G,G	GA,GA	1,1	-inf,-inf	inf,inf	0.850857,0.943637	0.00032158	0.000539468
3	chr7:123144755:C:T	123144755	T,NA	C,NA	1,NA	-inf,NA	inf,NA	1.48789,NA	0.000320706	0.000563435
3	chr7:123734070:G:A	123734070	NA,A	NA,G	NA,1	NA,-inf	NA,inf	NA,0.859292	0.000320558	0.000498109
3	chr7:123371454:C:T	123371454	T,T	C,C	1,1	-inf,-inf	inf,inf	0.894117,0.887285	0.000320121	0.000538371
3	chr7:123229683:A:C	123229683	C,C	A,A	1,1	inf,inf	inf,inf	0.349369,1.88216	0.000319356	0.000483281
3	chr7:124059447:T:A	124059447	A,A	T,T	1,1	-inf,inf	inf,inf	2.32947,1.29002	0.000319071	0.0127368
3	chr7:123789958:A:G	123789958	G,G	A,A	1,1	inf,-inf	inf,inf	0.0588726,0.0574315	0.000318727	0.000560378
3	chr7:123313539:T:C	123313539	NA,C	NA,T	NA,1	NA,-inf	NA,inf	NA,0.845963	0.000318537	0.000492583
3	chr7:123651260:C:T	123651260	T,T	C,C	1,1	-inf,inf	inf,inf	0.296512,0.910245	0.000318216	0.000603007
3	chr7:124136559:C:T	124136559	NA,T	NA,C	NA,1	NA,-inf	NA,inf	NA,0.85247	0.000317789	0.000531173
3	chr7:123356086:A:G	123356086	G,G	A,A	1,1	-inf,-inf	inf,inf	1.03917,0.750782	0.000317074	0.000551766
3	chr7:123784445:A:T	123784445	NA,T	NA,A	NA,1	NA,inf	NA,inf	NA,0.949186	0.000316439	0.000541968
3	chr7:123640258:G:A	123640258	A,NA	G,NA	1,NA	-inf,NA	inf,NA	1.1125,NA	0.00031518	0.000561096
3	chr7:123375876:T:C	123375876	C,C	T,T	1,1	-inf,-inf	inf,inf	0.840908,0.944319	0.000315099	0.000528473
3	chr7:123313490:C:T	123313490	NA,T	NA,C	NA,1	NA,-inf	NA,inf	NA,0.839382	0.00031508	0.000487425
3	chr7:123228090:G:A	123228090	A,A	G,G	1,1	inf,inf	inf,inf	0.317247,1.88855	0.000314378	0.000475274
3	chr7:123224272:A:G	123224272	G,G	A,A	1,1	inf,inf	inf,inf	0.337843,1.87275	0.000314378	0.000476946
3	chr7:123927390:G:A	123927390	NA,A	NA,G	NA,1	NA,inf	NA,inf	NA,0.891714	0.00031355	0.000520196
3	chr7:123219676:T:G	123219676	NA,G	NA,T	NA,1	NA,-inf	NA,inf	NA,0.897727	0.000313533	0.000494012
3	chr7:124145124:T:G	124145124	G,G	T,T	1,1	inf,-inf	inf,inf	2.55718,0.118085	0.000313401	0.000700428
3	chr7:123428105:T:A	123428105	A,A	T,T	1,1	-inf,-inf	inf,inf	0.531975,0.821734	0.000312442	0.000505483
3	chr7:123190522:C:T	123190522	NA,T	NA,C	NA,1	NA,-inf	NA,inf	NA,0.900378	0.000312032	0.00049746
3	chr7:123089479:A:G	123089479	NA,G	NA,A	NA,1	NA,inf	NA,inf	NA,0.886435	0.000310909	0.000532279
3	chr7:123312945:A:T	123312945	NA,T	NA,A	NA,1	NA,-inf	NA,inf	NA,0.831044	0.000310681	0.000480797
3	chr7:123440474:C:T	123440474	NA,T	NA,C	NA,1	NA,inf	NA,inf	NA,0.921575	0.000310033	0.000522305
3	chr7:123318535:C:T	123318535	NA,T	NA,C	NA,1	NA,-inf	NA,inf	NA,0.82931	0.000310002	0.000479793
3	chr7:123860034:G:A	123860034	NA,A	NA,G	NA,1	NA,-inf	NA,inf	NA,0.909646	0.000309413	0.000501699
3	chr7:123579918:T:C	123579918	C,C	T,T	1,1	-inf,-inf	inf,inf	0.947687,0.299686	0.000309159	0.000522466
3	chr7:123312053:A:G	123312053	NA,G	NA,A	NA,1	NA,-inf	NA,inf	NA,0.827628	0.000309086	0.000478454
3	chr7:124073316:T:C	124073316	C,C	T,T	1,1	-inf,inf	inf,inf	2.59316,0.993842	0.000309001	0.0124574
3	chr7:123579159:T:G	123579159	G,G	T,T	1,1	-inf,-inf	inf,inf	0.953921,0.282726	0.000308795	0.00052196
3	chr7:123758691:TAGG:T	123758691	NA,T	NA,TAGG	NA,1	NA,inf	NA,inf	NA,0.895526	0.000308065	0.000512052
3	chr7:123375759:C:T	123375759	T,T	C,C	1,1	-inf,-inf	inf,inf	0.842164,0.92995	0.000308009	0.000516769
3	chr7:124124198:C:A	124124198	A,A	C,C	1,1	inf,inf	inf,inf	2.61437,0.0130868	0.000307898	0.000844229
3	chr7:123318111:T:G	123318111	NA,G	NA,T	NA,1	NA,-inf	NA,inf	NA,0.824447	0.000307563	0.000476146
3	chr7:124058990:C:A	124058990	A,A	C,C	1,1	-inf,inf	inf,inf	2.31562,1.27541	0.000307278	0.0120366
3	chr7:123203902:CA:C	123203902	NA,C	NA,CA	NA,1	NA,-inf	NA,inf	NA,0.792564	0.000307237	0.000515068
3	chr7:123311241:A:G	123311241	NA,G	NA,A	NA,1	NA,-inf	NA,inf	NA,0.823102	0.000306806	0.000475065
3	chr7:123318231:G:T	123318231	NA,T	NA,G	NA,1	NA,-inf	NA,inf	NA,0.823059	0.000306805	0.000474848
3	chr7:123235589:G:A	123235589	NA,A	NA,G	NA,1	NA,-inf	NA,inf	NA,0.88362	0.000306507	0.000483365
3	chr7:123491358:T:C	123491358	NA,C	NA,T	NA,1	NA,-inf	NA,inf	NA,0.882011	0.000306099	0.000492294
3	chr7:123507981:A:G	123507981	NA,G	NA,A	NA,1	NA,-inf	NA,inf	NA,0.881939	0.000306024	0.000492204
3	chr7:123530827:C:T	123530827	NA,T	NA,C	NA,1	NA,-inf	NA,inf	NA,0.881706	0.000305904	0.000492007
3	chr7:123311179:A:G	123311179	NA,G	NA,A	NA,1	NA,-inf	NA,inf	NA,0.820733	0.000305633	0.00047329
3	chr7:123366300:A:G	123366300	G,G	A,A	1,1	-inf,-inf	inf,inf	0.926683,0.833096	0.000305477	0.00051636
3	chr7:123730656:A:G	123730656	G,G	A,A	1,1	-inf,inf	inf,inf	0.236812,0.95871	0.000305323	0.000569302
3	chr7:123311051:G:A	123311051	NA,A	NA,G	NA,1	NA,-inf	NA,inf	NA,0.820058	0.000305262	0.000472738
3	chr7:124187038:G:T	124187038	NA,T	NA,G	NA,1	NA,inf	NA,inf	NA,0.965376	0.000304873	0.000545481
3	chr7:124105730:A:T	124105730	T,NA	A,NA	1,NA	-inf,NA	inf,NA	2.0703,NA	0.000304134	0.0032051
3	chr7:123506823:T:C	123506823	NA,C	NA,T	NA,1	NA,-inf	NA,inf	NA,0.877849	0.0003041	0.000489138
3	chr7:123709572:G:T	123709572	NA,T	NA,G	NA,1	NA,-inf	NA,inf	NA,0.826118	0.000303734	0.000472762
3	chr7:123490520:AAAC:A	123490520	NA,A	NA,AAAC	NA,1	NA,-inf	NA,inf	NA,0.876584	0.000303491	0.00048817
3	chr7:123311431:A:G	123311431	NA,G	NA,A	NA,1	NA,-inf	NA,inf	NA,0.816177	0.000303388	0.000469927
3	chr7:123311071:T:C	123311071	NA,C	NA,T	NA,1	NA,-inf	NA,inf	NA,0.86468	0.000303315	0.000484563
3	chr7:123310810:G:A	123310810	NA,A	NA,G	NA,1	NA,-inf	NA,inf	NA,0.815435	0.000303001	0.000469372
3	chr7:123402774:G:A	123402774	NA,A	NA,G	NA,1	NA,-inf	NA,inf	NA,0.855537	0.000302549	0.00050245
3	chr7:123370803:T:A	123370803	A,A	T,T	1,1	-inf,-inf	inf,inf	0.889737,0.860657	0.000302023	0.000508312
3	chr7:123301230:C:T	123301230	NA,T	NA,C	NA,1	NA,-inf	NA,inf	NA,0.8512	0.000301866	0.000474666
3	chr7:123982010:C:T	123982010	NA,T	NA,C	NA,1	NA,inf	NA,inf	NA,0.853061	0.000301851	0.000489424
3	chr7:123411288:C:T	123411288	T,T	C,C	1,1	-inf,-inf	inf,inf	0.592722,0.867944	0.000300111	0.000526659
3	chr7:123375425:A:G	123375425	G,G	A,A	1,1	-inf,-inf	inf,inf	0.831994,0.92788	0.000299897	0.000503063
3	chr7:123174336:A:G	123174336	NA,G	NA,A	NA,1	NA,-inf	NA,inf	NA,0.787845	0.000299248	0.00046927
3	chr7:123731448:T:C	123731448	NA,C	NA,T	NA,1	NA,-inf	NA,inf	NA,0.816613	0.000299112	0.0004658
3	chr7:123426192:A:G	123426192	G,G	A,A	1,1	-inf,-inf	inf,inf	0.521448,0.812325	0.000299094	0.000483884
3	chr7:123421980:C:A	123421980	A,A	C,C	1,1	-inf,-inf	inf,inf	0.527266,0.80448	0.000299083	0.000484139
3	chr7:123244001:T:C	123244001	NA,C	NA,T	NA,1	NA,inf	NA,inf	NA,0.862692	0.000299003	0.00050192
3	chr7:123151926:A:C	123151926	C,NA	A,NA	1,NA	-inf,NA	inf,NA	1.15005,NA	0.000298262	0.000483363
3	chr7:123001578:T:C	123001578	NA,C	NA,T	NA,1	NA,-inf	NA,inf	NA,0.827805	0.000297738	0.000476276
3	chr7:123193527:G:A	123193527	NA,A	NA,G	NA,1	NA,-inf	NA,inf	NA,0.870719	0.000297656	0.000475041
3	chr7:123311129:T:A	123311129	NA,A	NA,T	NA,1	NA,-inf	NA,inf	NA,0.804087	0.000297526	0.000461169
3	chr7:123417227:C:T	123417227	T,T	C,C	1,1	-inf,-inf	inf,inf	0.542335,0.94144	0.000297283	0.000514934
3	chr7:124242026:C:G	124242026	NA,G	NA,C	NA,1	NA,inf	NA,inf	NA,0.762524	0.000295253	0.000478675
3	chr7:123728434:G:A	123728434	A,A	G,G	1,1	-inf,inf	inf,inf	0.231448,0.94919	0.000295215	0.000550048
3	chr7:123431573:G:A	123431573	NA,A	NA,G	NA,1	NA,-inf	NA,inf	NA,0.856721	0.000294232	0.000475793
3	chr7:123428865:C:T	123428865	NA,T	NA,C	NA,1	NA,-inf	NA,inf	NA,0.856124	0.000293959	0.000475352
3	chr7:123294702:C:T	123294702	T,NA	C,NA	1,NA	-inf,NA	inf,NA	1.20691,NA	0.000293876	0.000483241
3	chr7:123163834:G:A	123163834	NA,A	NA,G	NA,1	NA,inf	NA,inf	NA,0.861594	0.00029362	0.000489553
3	chr7:123081375:G:A	123081375	A,NA	G,NA	1,NA	-inf,NA	inf,NA	1.13364,NA	0.00029303	0.000474419
3	chr7:123529181:T:C	123529181	NA,C	NA,T	NA,1	NA,-inf	NA,inf	NA,0.852744	0.000292304	0.000470456
3	chr7:123734712:A:G	123734712	G,G	A,A	1,1	-inf,inf	inf,inf	0.228137,0.951448	0.000292277	0.000544359
3	chr7:123656266:C:A	123656266	A,A	C,C	1,1	-inf,inf	inf,inf	0.267251,0.946316	0.000292257	0.000559544
3	chr7:123914034:C:A	123914034	NA,A	NA,C	NA,1	NA,-inf	NA,inf	NA,0.803227	0.000292108	0.000493423
3	chr7:123308751:G:C	123308751	NA,C	NA,G	NA,1	NA,-inf	NA,inf	NA,0.790725	0.000291381	0.000451936
3	chr7:123371713:G:A	123371713	A,A	G,G	1,1	-inf,-inf	inf,inf	0.852835,0.885285	0.000291037	0.00048888
3	chr7:123742375:A:T	123742375	NA,T	NA,A	NA,1	NA,-inf	NA,inf	NA,0.799354	0.000290987	0.000453533
3	chr7:123216898:GA:G	123216898	G,G	GA,GA	1,1	inf,-inf	inf,inf	1.1131,1.37929	0.00029086	0.000482059
3	chr7:123555538:A:G	123555538	NA,G	NA,A	NA,1	NA,-inf	NA,inf	NA,0.84663	0.000290276	0.000468379
3	chr7:123387335:A:G	123387335	NA,G	NA,A	NA,1	NA,-inf	NA,inf	NA,0.829314	0.000290276	0.000481996
3	chr7:123410759:C:T	123410759	NA,T	NA,C	NA,1	NA,-inf	NA,inf	NA,0.733342	0.000290184	0.000480145
3	chr7:123634782:G:A	123634782	NA,A	NA,G	NA,1	NA,-inf	NA,inf	NA,0.942556	0.00028966	0.000470964
3	chr7:123289615:A:G	123289615	NA,G	NA,A	NA,1	NA,-inf	NA,inf	NA,0.815173	0.000289126	0.000454836
3	chr7:123138862:G:A	123138862	NA,A	NA,G	NA,1	NA,inf	NA,inf	NA,0.851235	0.000288964	0.000481861
3	chr7:123036515:C:T	123036515	NA,T	NA,C	NA,1	NA,-inf	NA,inf	NA,0.84475	0.000288932	0.000468282
3	chr7:123327183:G:A	123327183	A,A	G,G	1,1	-inf,inf	inf,inf	0.340205,1.73032	0.000288711	0.000506035
3	chr7:123517303:G:A	123517303	NA,A	NA,G	NA,1	NA,-inf	NA,inf	NA,0.842412	0.000288016	0.000467079
3	chr7:123404940:G:A	123404940	NA,A	NA,G	NA,1	NA,-inf	NA,inf	NA,0.823229	0.000287523	0.000477502
3	chr7:123150554:T:A	123150554	NA,A	NA,T	NA,1	NA,inf	NA,inf	NA,0.847997	0.00028749	0.000479164
3	chr7:123370976:G:A	123370976	A,A	G,G	1,1	-inf,-inf	inf,inf	0.874705,0.849565	0.00028681	0.000482592
3	chr7:124060065:TA:T	124060065	T,T	TA,TA	1,1	-inf,inf	inf,inf	2.27559,1.26698	0.000286018	0.0107729
3	chr7:123965280:C:A	123965280	NA,A	NA,C	NA,1	NA,inf	NA,inf	NA,0.812982	0.000286008	0.000464951
3	chr7:123328044:C:T	123328044	T,T	C,C	1,1	-inf,inf	inf,inf	0.343187,1.72129	0.000285928	0.000501439
3	chr7:123713360:G:A	123713360	A,A	G,G	1,1	-inf,inf	inf,inf	0.216948,0.963674	0.000284997	0.000530123
3	chr7:124210083:C:G	124210083	G,G	C,C	1,1	inf,inf	inf,inf	2.43455,0.150811	0.00028493	0.000665674
3	chr7:123737159:A:G	123737159	G,G	A,A	1,1	-inf,inf	inf,inf	0.22846,0.93224	0.000284583	0.000530038
3	chr7:123070110:C:A	123070110	A,NA	C,NA	1,NA	-inf,NA	inf,NA	1.11796,NA	0.000284453	0.000460803
3	chr7:124058071:G:C	124058071	C,C	G,G	1,1	-inf,inf	inf,inf	2.25358,1.29391	0.000284267	0.0106237
3	chr7:124238349:G:A	124238349	NA,A	NA,G	NA,1	NA,inf	NA,inf	NA,0.737535	0.000283178	0.000459396
3	chr7:123739463:A:C	123739463	NA,C	NA,A	NA,1	NA,inf	NA,inf	NA,0.84117	0.000282995	0.000470331
3	chr7:123986031:C:G	123986031	NA,G	NA,C	NA,1	NA,inf	NA,inf	NA,0.86857	0.000282497	0.000482968
3	chr7:123501604:G:A	123501604	NA,A	NA,G	NA,1	NA,-inf	NA,inf	NA,0.83015	0.000282248	0.000455275
3	chr7:123190526:G:A	123190526	NA,A	NA,G	NA,1	NA,-inf	NA,inf	NA,0.835148	0.000281706	0.000450045
3	chr7:123714753:T:C	123714753	C,C	T,T	1,1	-inf,inf	inf,inf	0.226181,0.93422	0.000281624	0.000524259
3	chr7:123009111:T:C	123009111	NA,C	NA,T	NA,1	NA,inf	NA,inf	NA,0.8151	0.000280714	0.000467353
3	chr7:123442078:G:A	123442078	NA,A	NA,G	NA,1	NA,-inf	NA,inf	NA,0.846268	0.000280517	0.000455438
3	chr7:123222471:T:C	123222471	NA,C	NA,T	NA,1	NA,-inf	NA,inf	NA,0.753757	0.000280234	0.000465738
3	chr7:123431240:T:C	123431240	C,C	T,T	1,1	-inf,-inf	inf,inf	0.503415,0.802633	0.000279605	0.000452392
3	chr7:123736506:G:A	123736506	A,A	G,G	1,1	-inf,inf	inf,inf	0.238514,0.928894	0.00027892	0.000519543
3	chr7:124049234:C:A	124049234	A,A	C,C	1,1	-inf,inf	inf,inf	2.24994,1.27676	0.000278514	0.0102934
3	chr7:123513393:T:C	123513393	NA,C	NA,T	NA,1	NA,-inf	NA,inf	NA,0.820643	0.000278096	0.000448682
3	chr7:123306439:G:A	123306439	NA,A	NA,G	NA,1	NA,-inf	NA,inf	NA,0.761523	0.000277703	0.000431464
3	chr7:123930620:T:C	123930620	NA,C	NA,T	NA,1	NA,inf	NA,inf	NA,0.918574	0.000277412	0.000481192
3	chr7:123514163:T:G	123514163	NA,G	NA,T	NA,1	NA,-inf	NA,inf	NA,0.819038	0.0002774	0.000447578
3	chr7:124049841:G:A	124049841	A,A	G,G	1,1	-inf,inf	inf,inf	2.23131,1.29862	0.00027726	0.0101981
3	chr7:123328389:G:T	123328389	T,T	G,G	1,1	-inf,inf	inf,inf	0.314371,1.73463	0.000276813	0.000483899
3	chr7:123921657:A:G	123921657	NA,G	NA,A	NA,1	NA,inf	NA,inf	NA,0.916317	0.000276669	0.000479756
3	chr7:123436159:T:C	123436159	C,C	T,T	1,1	inf,inf	inf,inf	0.509932,0.943411	0.000276168	0.000477186
3	chr7:123618220:G:A	123618220	NA,A	NA,G	NA,1	NA,-inf	NA,inf	NA,0.817345	0.000275973	0.000444851
3	chr7:123447535:A:G	123447535	NA,G	NA,A	NA,1	NA,-inf	NA,inf	NA,0.816009	0.000275584	0.000446214
3	chr7:123722016:G:A	123722016	A,A	G,G	1,1	-inf,inf	inf,inf	0.219316,0.971539	0.000275558	0.000512343
3	chr7:123149930:C:T	123149930	NA,T	NA,C	NA,1	NA,inf	NA,inf	NA,0.819366	0.000275075	0.000458491
3	chr7:123373392:T:C	123373392	C,C	T,T	1,1	-inf,-inf	inf,inf	0.926237,0.763985	0.000274764	0.000463919
3	chr7:123360188:G:A	123360188	A,A	G,G	1,1	-inf,-inf	inf,inf	0.942814,0.799446	0.000273493	0.000474427
3	chr7:123230115:T:C	123230115	NA,C	NA,T	NA,1	NA,-inf	NA,inf	NA,0.808646	0.000273038	0.000431731
3	chr7:123407772:T:C	123407772	NA,C	NA,T	NA,1	NA,-inf	NA,inf	NA,0.790816	0.000272848	0.00045307
3	chr7:123068445:G:A	123068445	NA,A	NA,G	NA,1	NA,inf	NA,inf	NA,0.809258	0.000272839	0.000465094
3	chr7:123730972:C:A	123730972	A,A	C,C	1,1	-inf,inf	inf,inf	0.219314,0.92695	0.00027212	0.000506208
3	chr7:123520607:C:T	123520607	NA,T	NA,C	NA,1	NA,-inf	NA,inf	NA,0.806179	0.000271998	0.000438984
3	chr7:123483948:C:A	123483948	NA,A	NA,C	NA,1	NA,-inf	NA,inf	NA,0.805524	0.000271843	0.000438966
3	chr7:123525449:A:C	123525449	NA,C	NA,A	NA,1	NA,-inf	NA,inf	NA,0.805325	0.00027158	0.000438317
3	chr7:123138779:A:G	123138779	NA,G	NA,A	NA,1	NA,inf	NA,inf	NA,0.803879	0.000271576	0.000453183
3	chr7:123251626:G:A	123251626	A,NA	G,NA	1,NA	inf,NA	inf,NA	1.48217,NA	0.000271474	0.000468937
3	chr7:123374044:T:C	123374044	C,C	T,T	1,1	-inf,-inf	inf,inf	0.850772,0.848893	0.000271325	0.000456123
3	chr7:124211338:G:T	124211338	T,T	G,G	1,1	inf,inf	inf,inf	2.42511,0.089202	0.000270617	0.00063193
3	chr7:123274190:C:G	123274190	NA,G	NA,C	NA,1	NA,-inf	NA,inf	NA,0.80809	0.000270082	0.000430149
3	chr7:123814638:C:T	123814638	NA,T	NA,C	NA,1	NA,inf	NA,inf	NA,0.806666	0.000270064	0.000422808
3	chr7:123486514:A:C	123486514	NA,C	NA,A	NA,1	NA,-inf	NA,inf	NA,0.801563	0.000269747	0.000435808
3	chr7:123674392:T:C	123674392	C,C	T,T	1,1	-inf,inf	inf,inf	0.194773,0.986258	0.000269645	0.000500117
3	chr7:123817513:T:C	123817513	NA,C	NA,T	NA,1	NA,-inf	NA,inf	NA,0.83463	0.00026961	0.000436946
3	chr7:123353707:C:T	123353707	NA,T	NA,C	NA,1	NA,inf	NA,inf	NA,0.782192	0.000269601	0.000455805
3	chr7:123718093:GTTAA:G	123718093	G,G	GTTAA,GTTAA	1,1	-inf,inf	inf,inf	0.209893,0.944315	0.000269328	0.000500517
3	chr7:124080157:G:A	124080157	NA,A	NA,G	NA,1	NA,inf	NA,inf	NA,0.80281	0.000268647	0.000461285
3	chr7:123740767:T:C	123740767	C,C	T,T	1,1	-inf,inf	inf,inf	0.208971,0.942533	0.000267698	0.000497378
3	chr7:124107479:AC:A	124107479	NA,A	NA,AC	NA,1	NA,-inf	NA,inf	NA,0.812617	0.000267442	0.0004508
3	chr7:124107482:AGGCTGACTATATTTT:A	124107482	NA,A	NA,AGGCTGACTATATTTT	NA,1	NA,-inf	NA,inf	NA,0.812045	0.000267214	0.00045041
3	chr7:123171546:T:G	123171546	NA,G	NA,T	NA,1	NA,-inf	NA,inf	NA,0.802191	0.000266885	0.00042682
3	chr7:123394800:T:C	123394800	NA,C	NA,T	NA,1	NA,-inf	NA,inf	NA,0.785919	0.000266549	0.000418751
3	chr7:123370302:A:C	123370302	C,C	A,A	1,1	-inf,-inf	inf,inf	0.746686,0.729746	0.000266405	0.000477214
3	chr7:123672338:T:C	123672338	C,C	T,T	1,1	-inf,inf	inf,inf	0.201277,0.997017	0.000265925	0.000493337
3	chr7:123182492:G:A	123182492	NA,A	NA,G	NA,1	NA,inf	NA,inf	NA,0.770071	0.000265729	0.000426874
3	chr7:123185635:C:T	123185635	T,NA	C,NA	1,NA	-inf,NA	inf,NA	1.06656,NA	0.000265627	0.000431252
3	chr7:123306429:C:T	123306429	NA,T	NA,C	NA,1	NA,-inf	NA,inf	NA,0.73332	0.000265567	0.000413298
3	chr7:123310206:A:G	123310206	NA,G	NA,A	NA,1	NA,-inf	NA,inf	NA,0.729319	0.000265566	0.000415813
3	chr7:123713643:C:T	123713643	T,NA	C,NA	1,NA	-inf,NA	inf,NA	1.02082,NA	0.000265559	0.000470275
3	chr7:123593036:G:C	123593036	NA,C	NA,G	NA,1	NA,-inf	NA,inf	NA,0.722722	0.000265431	0.000446852
3	chr7:122995175:A:G	122995175	NA,G	NA,A	NA,1	NA,-inf	NA,inf	NA,0.754106	0.000264677	0.000423937
3	chr7:123304359:AAG:A	123304359	NA,A	NA,AAG	NA,1	NA,-inf	NA,inf	NA,0.78881	0.000264673	0.000436697
3	chr7:123425590:C:A	123425590	A,A	C,C	1,1	-inf,-inf	inf,inf	0.549909,0.861018	0.000264491	0.000462072
3	chr7:123634256:G:A	123634256	NA,A	NA,G	NA,1	NA,-inf	NA,inf	NA,0.796007	0.000264259	0.000429025
3	chr7:124102100:G:A	124102100	A,A	G,G	1,1	-inf,inf	inf,inf	2.75842,1.05075	0.00026408	0.00471978
3	chr7:123256826:T:A	123256826	A,A	T,T	1,1	inf,-inf	inf,inf	0.175888,1.83669	0.000263864	0.000410097
3	chr7:123161400:C:T	123161400	T,NA	C,NA	1,NA	inf,NA	inf,NA	1.41199,NA	0.00026371	0.000443788
3	chr7:123733568:T:C	123733568	C,C	T,T	1,1	-inf,inf	inf,inf	0.213694,0.957752	0.00026362	0.000490301
3	chr7:123723105:T:C	123723105	NA,C	NA,T	NA,1	NA,inf	NA,inf	NA,0.829091	0.000263599	0.000449901
3	chr7:123980538:T:C	123980538	NA,C	NA,T	NA,1	NA,inf	NA,inf	NA,0.766447	0.000263585	0.000428092
3	chr7:123838804:T:C	123838804	NA,C	NA,T	NA,1	NA,inf	NA,inf	NA,0.790382	0.000263535	0.000412845
3	chr7:123618328:G:A	123618328	NA,A	NA,G	NA,1	NA,-inf	NA,inf	NA,0.786663	0.000263307	0.000424686
3	chr7:123246620:A:G	123246620	NA,G	NA,A	NA,1	NA,inf	NA,inf	NA,0.781294	0.000263117	0.000441413
3	chr7:124281175:A:T	124281175	T,T	A,A	1,1	inf,inf	inf,inf	1.4065,0.256414	0.000263012	0.000460456
3	chr7:123446276:T:C	123446276	NA,C	NA,T	NA,1	NA,-inf	NA,inf	NA,0.803319	0.000262954	0.000427221
3	chr7:123721719:C:T	123721719	T,T	C,C	1,1	-inf,inf	inf,inf	0.221251,0.93309	0.000262757	0.000488584
3	chr7:123532512:T:G	123532512	NA,G	NA,T	NA,1	NA,-inf	NA,inf	NA,0.782606	0.000262625	0.000423987
3	chr7:123124979:A:T	123124979	NA,T	NA,A	NA,1	NA,inf	NA,inf	NA,0.786724	0.000261547	0.000436785
3	chr7:123442046:A:G	123442046	NA,G	NA,A	NA,1	NA,-inf	NA,inf	NA,0.849945	0.000260917	0.000424244
3	chr7:123725734:C:T	123725734	T,T	C,C	1,1	-inf,inf	inf,inf	0.196962,0.955865	0.000260499	0.000483407
3	chr7:124084268:C:T	124084268	NA,T	NA,C	NA,1	NA,inf	NA,inf	NA,0.743093	0.000260169	0.000411909
3	chr7:124055007:G:A	124055007	A,A	G,G	1,1	-inf,inf	inf,inf	2.20022,1.28331	0.000260088	0.0092488
3	chr7:123695296:A:G	123695296	G,G	A,A	1,1	-inf,inf	inf,inf	0.20626,0.966652	0.00026006	0.000482894
3	chr7:123668921:A:G	123668921	NA,G	NA,A	NA,1	NA,-inf	NA,inf	NA,0.715162	0.000259103	0.000436588
3	chr7:123257399:T:C	123257399	NA,C	NA,T	NA,1	NA,-inf	NA,inf	NA,0.710544	0.000259053	0.000406286
3	chr7:124209415:G:A	124209415	NA,A	NA,G	NA,1	NA,-inf	NA,inf	NA,0.829494	0.000258981	0.000431805
3	chr7:122990782:C:T	122990782	NA,T	NA,C	NA,1	NA,-inf	NA,inf	NA,0.739945	0.000258835	0.000414824
3	chr7:123574537:G:A	123574537	NA,A	NA,G	NA,1	NA,-inf	NA,inf	NA,0.772239	0.000258542	0.000420565
3	chr7:124103145:A:C	124103145	C,C	A,A	1,1	-inf,inf	inf,inf	2.25665,1.0453	0.000258275	0.00521864
3	chr7:123074658:A:G	123074658	NA,G	NA,A	NA,1	NA,inf	NA,inf	NA,0.777459	0.000258119	0.000430979
3	chr7:123374181:G:A	123374181	A,A	G,G	1,1	-inf,-inf	inf,inf	0.804683,0.875556	0.000258075	0.000433007
3	chr7:123135290:C:A	123135290	NA,A	NA,C	NA,1	NA,-inf	NA,inf	NA,0.715524	0.000257574	0.000429614
3	chr7:123737012:G:A	123737012	A,A	G,G	1,1	-inf,inf	inf,inf	0.181227,0.985735	0.000257489	0.000474551
3	chr7:123465773:T:A	123465773	NA,A	NA,T	NA,1	NA,-inf	NA,inf	NA,0.789009	0.000257364	0.000418238
3	chr7:123409111:A:G	123409111	NA,G	NA,A	NA,1	NA,-inf	NA,inf	NA,0.761834	0.000256917	0.000404055
3	chr7:123917964:A:G	123917964	NA,G	NA,A	NA,1	NA,-inf	NA,inf	NA,0.762024	0.000256895	0.000429626
3	chr7:124098674:T:A	124098674	A,A	T,T	1,1	-inf,inf	inf,inf	2.25037,1.04833	0.000255978	0.0051515
3	chr7:123442686:C:T	123442686	NA,T	NA,C	NA,1	NA,-inf	NA,inf	NA,0.837379	0.000255967	0.00041612
3	chr7:123480026:C:A	123480026	NA,A	NA,C	NA,1	NA,inf	NA,inf	NA,0.741949	0.000255437	0.000432015
3	chr7:123603792:A:G	123603792	NA,G	NA,A	NA,1	NA,inf	NA,inf	NA,0.802171	0.000255193	0.000430077
3	chr7:123317764:G:A	123317764	NA,A	NA,G	NA,1	NA,-inf	NA,inf	NA,0.703488	0.000255074	0.000399859
3	chr7:123441400:C:G	123441400	NA,G	NA,C	NA,1	NA,-inf	NA,inf	NA,0.729867	0.000255072	0.000407706
3	chr7:123313649:C:T	123313649	NA,T	NA,C	NA,1	NA,-inf	NA,inf	NA,0.70356	0.000255069	0.000399883
3	chr7:123320063:C:T	123320063	NA,T	NA,C	NA,1	NA,-inf	NA,inf	NA,0.702536	0.000254699	0.000399289
3	chr7:123320907:C:T	123320907	NA,T	NA,C	NA,1	NA,-inf	NA,inf	NA,0.702281	0.000254596	0.000399134
3	chr7:123313825:A:C	123313825	NA,C	NA,A	NA,1	NA,-inf	NA,inf	NA,0.701971	0.000254438	0.000398927
3	chr7:123258785:G:C	123258785	C,C	G,G	1,1	inf,-inf	inf,inf	0.180418,1.80969	0.000254347	0.000395536
3	chr7:123128972:C:T	123128972	NA,T	NA,C	NA,1	NA,inf	NA,inf	NA,0.767747	0.000254147	0.00042439
3	chr7:123189286:C:T	123189286	NA,T	NA,C	NA,1	NA,inf	NA,inf	NA,0.752193	0.000253945	0.000423797
3	chr7:123265129:C:T	123265129	NA,T	NA,C	NA,1	NA,-inf	NA,inf	NA,0.768177	0.000253926	0.000404791
3	chr7:123315787:G:A	123315787	NA,A	NA,G	NA,1	NA,-inf	NA,inf	NA,0.699682	0.000253515	0.000397546
3	chr7:123321440:G:T	123321440	NA,T	NA,G	NA,1	NA,-inf	NA,inf	NA,0.698704	0.000253225	0.000396997
3	chr7:124081509:G:A	124081509	A,A	G,G	1,1	-inf,inf	inf,inf	2.29576,0.971963	0.00025292	0.00458316
3	chr7:123027729:G:A	123027729	NA,A	NA,G	NA,1	NA,-inf	NA,inf	NA,0.781994	0.000252861	0.0004177
3	chr7:124057340:G:A	124057340	A,A	G,G	1,1	-inf,inf	inf,inf	2.29041,1.13665	0.000252582	0.00896512
3	chr7:123494691:T:C	123494691	NA,C	NA,T	NA,1	NA,-inf	NA,inf	NA,0.757536	0.000252498	0.000407966
3	chr7:123564968:C:CAT	123564968	NA,CAT	NA,C	NA,1	NA,-inf	NA,inf	NA,0.755766	0.000252362	0.000407236
3	chr7:123033637:G:A	123033637	A,NA	G,NA	1,NA	inf,NA	inf,NA	1.34429,NA	0.000252178	0.000408695
3	chr7:123679259:AAAAT:A	123679259	A,A	AAAAT,AAAAT	1,1	-inf,inf	inf,inf	0.232464,0.844978	0.000251815	0.000468722
3	chr7:123461451:C:T	123461451	NA,T	NA,C	NA,1	NA,inf	NA,inf	NA,0.73712	0.000251433	0.00040982
3	chr7:123400732:T:C	123400732	NA,C	NA,T	NA,1	NA,-inf	NA,inf	NA,0.722344	0.000251342	0.000395641
3	chr7:124240867:G:C	124240867	NA,C	NA,G	NA,1	NA,inf	NA,inf	NA,0.660855	0.000250699	0.000407127
3	chr7:123111125:T:G	123111125	NA,G	NA,T	NA,1	NA,inf	NA,inf	NA,0.756763	0.000250075	0.000417493
3	chr7:123818237:A:G	123818237	NA,G	NA,A	NA,1	NA,-inf	NA,inf	NA,0.783951	0.000249831	0.000405356
3	chr7:123093451:T:C	123093451	NA,C	NA,T	NA,1	NA,inf	NA,inf	NA,0.755647	0.000249774	0.000416943
3	chr7:122990503:A:T	122990503	NA,T	NA,A	NA,1	NA,-inf	NA,inf	NA,0.716723	0.00024977	0.000400553
3	chr7:123321172:C:G	123321172	G,G	C,C	1,1	-inf,inf	inf,inf	0.289623,1.81325	0.000249482	0.000446816
3	chr7:123237664:T:C	123237664	NA,C	NA,T	NA,1	NA,inf	NA,inf	NA,0.743378	0.000249355	0.000418621
3	chr7:123258862:A:G	123258862	NA,G	NA,A	NA,1	NA,-inf	NA,inf	NA,0.679192	0.00024931	0.000414149
3	chr7:123818425:C:G	123818425	NA,G	NA,C	NA,1	NA,-inf	NA,inf	NA,0.78249	0.000249291	0.000404491
3	chr7:123807187:T:A	123807187	NA,A	NA,T	NA,1	NA,-inf	NA,inf	NA,0.782445	0.00024928	0.000404472
3	chr7:123433488:C:G	123433488	G,G	C,C	1,1	inf,inf	inf,inf	0.932851,0.147277	0.000249273	0.000398736
3	chr7:123441282:G:A	123441282	NA,A	NA,G	NA,1	NA,-inf	NA,inf	NA,0.642405	0.000249244	0.000415105
3	chr7:123408115:T:A	123408115	NA,A	NA,T	NA,1	NA,-inf	NA,inf	NA,0.739498	0.000249028	0.000392004
3	chr7:123000888:T:G	123000888	NA,G	NA,T	NA,1	NA,-inf	NA,inf	NA,0.712844	0.000248553	0.000398977
3	chr7:123226738:C:T	123226738	NA,T	NA,C	NA,1	NA,inf	NA,inf	NA,0.739829	0.000248378	0.000416166
3	chr7:123482353:C:T	123482353	T,T	C,C	1,1	-inf,-inf	inf,inf	0.639114,1.73455	0.000248326	0.000376784
3	chr7:123207642:T:C	123207642	NA,C	NA,T	NA,1	NA,-inf	NA,inf	NA,0.742547	0.000247838	0.000396723
3	chr7:123388219:C:T	123388219	NA,T	NA,C	NA,1	NA,-inf	NA,inf	NA,0.736456	0.000247796	0.000390129
3	chr7:123610670:T:C	123610670	NA,C	NA,T	NA,1	NA,-inf	NA,inf	NA,0.746266	0.000247711	0.000399793
3	chr7:123506192:T:G	123506192	NA,G	NA,T	NA,1	NA,-inf	NA,inf	NA,0.710787	0.000247511	0.000396012
3	chr7:123194425:G:A	123194425	NA,A	NA,G	NA,1	NA,-inf	NA,inf	NA,0.727902	0.000247416	0.000417972
3	chr7:123603460:A:G	123603460	NA,G	NA,A	NA,1	NA,-inf	NA,inf	NA,0.746654	0.000247402	0.000399174
3	chr7:123817796:A:G	123817796	NA,G	NA,A	NA,1	NA,-inf	NA,inf	NA,0.777027	0.000247317	0.000401318
3	chr7:124055700:G:A	124055700	A,A	G,G	1,1	-inf,inf	inf,inf	2.2724,1.14122	0.000247263	0.008669
3	chr7:123716588:C:G	123716588	G,G	C,C	1,1	-inf,inf	inf,inf	0.199314,0.951198	0.000247227	0.000458529
3	chr7:123504180:C:T	123504180	T,T	C,C	1,1	-inf,-inf	inf,inf	0.601006,1.67519	0.000247107	0.0003728
3	chr7:123517622:A:G	123517622	NA,G	NA,A	NA,1	NA,-inf	NA,inf	NA,0.709666	0.000247076	0.000395338
3	chr7:123366324:A:G	123366324	NA,G	NA,A	NA,1	NA,-inf	NA,inf	NA,0.739687	0.000246782	0.000397006
3	chr7:123194894:G:T	123194894	NA,T	NA,G	NA,1	NA,-inf	NA,inf	NA,0.739722	0.000246648	0.000395
3	chr7:123268234:A:C	123268234	NA,C	NA,A	NA,1	NA,-inf	NA,inf	NA,0.747577	0.000246233	0.000392996
3	chr7:123806460:T:G	123806460	NA,G	NA,T	NA,1	NA,-inf	NA,inf	NA,0.77244	0.000246115	0.000399493
3	chr7:123390506:C:T	123390506	NA,T	NA,C	NA,1	NA,-inf	NA,inf	NA,0.707547	0.000245668	0.000386974
3	chr7:124053764:T:C	124053764	C,C	T,T	1,1	-inf,inf	inf,inf	2.27603,1.13127	0.000245599	0.00858295
3	chr7:123373306:T:C	123373306	NA,C	NA,T	NA,1	NA,-inf	NA,inf	NA,0.694254	0.000245537	0.000388368
3	chr7:123825720:G:GTCAA	123825720	NA,GTCAA	NA,G	NA,1	NA,-inf	NA,inf	NA,0.771987	0.000245489	0.00039838
3	chr7:123392921:G:C	123392921	NA,C	NA,G	NA,1	NA,-inf	NA,inf	NA,0.730188	0.000245423	0.000386507
3	chr7:123390501:G:A	123390501	NA,A	NA,G	NA,1	NA,-inf	NA,inf	NA,0.70561	0.000245109	0.000386084
3	chr7:122997728:A:G	122997728	NA,G	NA,A	NA,1	NA,-inf	NA,inf	NA,0.703806	0.000244863	0.000392858
3	chr7:123740490:T:G	123740490	NA,G	NA,T	NA,1	NA,-inf	NA,inf	NA,0.752637	0.000244531	0.000406221
3	chr7:123614342:A:T	123614342	NA,T	NA,A	NA,1	NA,-inf	NA,inf	NA,0.737494	0.000244497	0.000394699
3	chr7:123472837:T:C	123472837	NA,C	NA,T	NA,1	NA,-inf	NA,inf	NA,0.804174	0.000244324	0.000397512
3	chr7:124045044:G:A	124045044	A,A	G,G	1,1	-inf,inf	inf,inf	2.21809,1.18668	0.000244121	0.00843043
3	chr7:123315454:T:G	123315454	NA,G	NA,T	NA,1	NA,-inf	NA,inf	NA,0.735663	0.000244031	0.000389541
3	chr7:123390660:C:T	123390660	NA,T	NA,C	NA,1	NA,-inf	NA,inf	NA,0.703037	0.000243953	0.000384375
3	chr7:123116334:G:A	123116334	NA,A	NA,G	NA,1	NA,inf	NA,inf	NA,0.740289	0.000243904	0.000407198
3	chr7:123373865:T:A	123373865	NA,A	NA,T	NA,1	NA,-inf	NA,inf	NA,0.689665	0.000243808	0.000385728
3	chr7:123325770:G:A	123325770	A,NA	G,NA	1,NA	-inf,NA	inf,NA	1.10213,NA	0.000243312	0.000401771
3	chr7:123613975:G:A	123613975	NA,A	NA,G	NA,1	NA,-inf	NA,inf	NA,0.733603	0.000243038	0.000392398
3	chr7:123515411:A:G	123515411	NA,G	NA,A	NA,1	NA,inf	NA,inf	NA,0.691616	0.000242992	0.000405318
3	chr7:123611453:C:CCTGA	123611453	NA,CCTGA	NA,C	NA,1	NA,-inf	NA,inf	NA,0.732677	0.000242946	0.000392229
3	chr7:123824482:T:C	123824482	NA,C	NA,T	NA,1	NA,-inf	NA,inf	NA,0.764048	0.000242657	0.000393852
3	chr7:124042921:C:CT	124042921	CT,CT	C,C	1,1	-inf,inf	inf,inf	2.20713,1.20038	0.000242033	0.00829044
3	chr7:123597558:G:A	123597558	NA,A	NA,G	NA,1	NA,-inf	NA,inf	NA,0.730844	0.000241813	0.000390396
3	chr7:123698659:G:C	123698659	C,C	G,G	1,1	-inf,inf	inf,inf	0.193803,0.94994	0.000241647	0.000448028
3	chr7:123322846:C:A	123322846	NA,A	NA,C	NA,1	NA,-inf	NA,inf	NA,0.728987	0.000241617	0.000385734
3	chr7:124004246:C:A	124004246	NA,A	NA,C	NA,1	NA,inf	NA,inf	NA,0.692565	0.000241293	0.000391883
3	chr7:123614002:T:C	123614002	NA,C	NA,T	NA,1	NA,-inf	NA,inf	NA,0.728481	0.000241233	0.000389524
3	chr7:123096503:T:C	123096503	NA,C	NA,T	NA,1	NA,inf	NA,inf	NA,0.732022	0.000241084	0.000402343
3	chr7:124249653:G:A	124249653	NA,A	NA,G	NA,1	NA,inf	NA,inf	NA,0.636483	0.000241062	0.000392342
3	chr7:123253422:C:G	123253422	G,NA	C,NA	1,NA	-inf,NA	inf,NA	1.03619,NA	0.000241015	0.000388416
3	chr7:124236626:T:C	124236626	NA,C	NA,T	NA,1	NA,inf	NA,inf	NA,0.635664	0.000240806	0.000391301
3	chr7:124111083:G:A	124111083	A,A	G,G	1,1	-inf,inf	inf,inf	2.27656,0.966223	0.000240782	0.00478257
3	chr7:123538189:C:T	123538189	NA,T	NA,C	NA,1	NA,-inf	NA,inf	NA,0.691997	0.000240446	0.000385052
3	chr7:122998504:A:C	122998504	NA,C	NA,A	NA,1	NA,-inf	NA,inf	NA,0.69036	0.000239809	0.000384946
3	chr7:123602108:A:G	123602108	NA,G	NA,A	NA,1	NA,-inf	NA,inf	NA,0.713882	0.000239758	0.000389471
3	chr7:123707439:T:C	123707439	NA,C	NA,T	NA,1	NA,-inf	NA,inf	NA,0.738528	0.000239504	0.000397829
3	chr7:123600220:C:T	123600220	NA,T	NA,C	NA,1	NA,-inf	NA,inf	NA,0.724211	0.000239478	0.000386675
3	chr7:124276993:G:A	124276993	A,NA	G,NA	1,NA	-inf,NA	inf,NA	0.849873,NA	0.000239075	0.000365523
3	chr7:123249903:ATAT:A	123249903	NA,A	NA,ATAT	NA,1	NA,inf	NA,inf	NA,0.711383	0.000238941	0.00039031
3	chr7:123408730:A:G	123408730	NA,G	NA,A	NA,1	NA,-inf	NA,inf	NA,0.714193	0.000238635	0.00039589
3	chr7:123721318:C:CTT	123721318	NA,CTT	NA,C	NA,1	NA,-inf	NA,inf	NA,0.729135	0.000238555	0.000374343
3	chr7:123614020:C:T	123614020	NA,T	NA,C	NA,1	NA,-inf	NA,inf	NA,0.720914	0.000238497	0.000385185
3	chr7:124240501:G:A	124240501	NA,A	NA,G	NA,1	NA,inf	NA,inf	NA,0.629023	0.000238363	0.000387339
3	chr7:123615234:A:T	123615234	NA,T	NA,A	NA,1	NA,-inf	NA,inf	NA,0.720075	0.000238177	0.000384681
3	chr7:123562102:G:C	123562102	NA,C	NA,G	NA,1	NA,-inf	NA,inf	NA,0.682802	0.000237835	0.000382134
3	chr7:123445714:G:T	123445714	NA,T	NA,G	NA,1	NA,-inf	NA,inf	NA,0.735562	0.000237746	0.000386729
3	chr7:123515398:T:C	123515398	C,C	T,T	1,1	-inf,-inf	inf,inf	0.627227,1.665	0.000237588	0.000359818
3	chr7:123273170:T:C	123273170	NA,C	NA,T	NA,1	NA,-inf	NA,inf	NA,0.723422	0.000237526	0.000379463
3	chr7:123258912:G:A	123258912	A,A	G,G	1,1	inf,-inf	inf,inf	0.156681,1.79312	0.000237519	0.000369113
3	chr7:123615417:G:A	123615417	A,A	G,G	1,1	-inf,-inf	inf,inf	0.294053,1.20108	0.000237381	0.000360566
3	chr7:123246047:G:A	123246047	NA,A	NA,G	NA,1	NA,inf	NA,inf	NA,0.711014	0.000237335	0.000397402
3	chr7:123306806:G:C	123306806	NA,C	NA,G	NA,1	NA,-inf	NA,inf	NA,0.716773	0.000237247	0.000378919
3	chr7:123338613:G:T	123338613	T,T	G,G	1,1	-inf,inf	inf,inf	0.373552,1.56508	0.000237158	0.000419234
3	chr7:123275190:C:T	123275190	NA,T	NA,C	NA,1	NA,-inf	NA,inf	NA,0.652673	0.000236781	0.000372474
3	chr7:124278868:A:G	124278868	G,G	A,A	1,1	inf,inf	inf,inf	1.37807,0.200129	0.000236609	0.000411947
3	chr7:123293056:G:A	123293056	NA,A	NA,G	NA,1	NA,-inf	NA,inf	NA,0.653296	0.000235767	0.000370635
3	chr7:123616609:T:C	123616609	NA,C	NA,T	NA,1	NA,-inf	NA,inf	NA,0.712841	0.000235663	0.000380672
3	chr7:124192703:C:T	124192703	T,T	C,C	1,1	inf,inf	inf,inf	2.38811,0.122164	0.000235443	0.000533298
3	chr7:123097767:T:C	123097767	NA,C	NA,T	NA,1	NA,-inf	NA,inf	NA,0.665385	0.000235119	0.000376093
3	chr7:123558797:G:C	123558797	NA,C	NA,G	NA,1	NA,-inf	NA,inf	NA,0.676652	0.000235013	0.00037649
3	chr7:123471649:G:GC	123471649	NA,GC	NA,G	NA,1	NA,-inf	NA,inf	NA,0.776262	0.000234767	0.00038215
3	chr7:123040482:G:A	123040482	NA,A	NA,G	NA,1	NA,inf	NA,inf	NA,0.699436	0.000234293	0.000381453
3	chr7:123245567:A:G	123245567	NA,G	NA,A	NA,1	NA,-inf	NA,inf	NA,0.668646	0.000234075	0.00037426
3	chr7:123604057:G:A	123604057	NA,A	NA,G	NA,1	NA,-inf	NA,inf	NA,0.708325	0.000233891	0.000377812
3	chr7:123310577:G:T	123310577	NA,T	NA,G	NA,1	NA,-inf	NA,inf	NA,0.647095	0.000233639	0.000367443
3	chr7:123611444:G:A	123611444	NA,A	NA,G	NA,1	NA,-inf	NA,inf	NA,0.706966	0.000233619	0.000377454
3	chr7:123608798:C:T	123608798	NA,T	NA,C	NA,1	NA,-inf	NA,inf	NA,0.706676	0.000233493	0.000377241
3	chr7:123608724:T:G	123608724	NA,G	NA,T	NA,1	NA,-inf	NA,inf	NA,0.706178	0.000233335	0.000376985
3	chr7:123608584:T:C	123608584	NA,C	NA,T	NA,1	NA,-inf	NA,inf	NA,0.70622	0.000233316	0.00037696
3	chr7:123099032:A:C	123099032	NA,C	NA,A	NA,1	NA,-inf	NA,inf	NA,0.659747	0.000233102	0.000372949
3	chr7:123061653:G:T	123061653	NA,T	NA,G	NA,1	NA,inf	NA,inf	NA,0.702786	0.000232916	0.000396507
3	chr7:123606837:C:T	123606837	NA,T	NA,C	NA,1	NA,-inf	NA,inf	NA,0.704615	0.000232757	0.000376074
3	chr7:123611452:A:G	123611452	NA,G	NA,A	NA,1	NA,-inf	NA,inf	NA,0.703829	0.000232756	0.000376065
3	chr7:123608176:AG:A	123608176	NA,A	NA,AG	NA,1	NA,-inf	NA,inf	NA,0.704513	0.000232721	0.000376016
3	chr7:123568962:G:A	123568962	NA,A	NA,G	NA,1	NA,-inf	NA,inf	NA,0.670526	0.000232706	0.000372985
3	chr7:123271503:C:A	123271503	NA,A	NA,C	NA,1	NA,-inf	NA,inf	NA,0.709783	0.000232454	0.000371565
3	chr7:124256629:C:T	124256629	NA,T	NA,C	NA,1	NA,inf	NA,inf	NA,0.652415	0.000232435	0.000379252
3	chr7:123605543:C:T	123605543	NA,T	NA,C	NA,1	NA,-inf	NA,inf	NA,0.703345	0.000232333	0.00037542
3	chr7:123611293:A:C	123611293	NA,C	NA,A	NA,1	NA,-inf	NA,inf	NA,0.703066	0.000232295	0.000375329
3	chr7:123631166:T:C	123631166	NA,C	NA,T	NA,1	NA,-inf	NA,inf	NA,0.638111	0.000232021	0.000390125
3	chr7:123610695:C:T	123610695	NA,T	NA,C	NA,1	NA,-inf	NA,inf	NA,0.702277	0.000232019	0.000374891
3	chr7:123445119:C:T	123445119	NA,T	NA,C	NA,1	NA,-inf	NA,inf	NA,0.698394	0.000231858	0.000374301
3	chr7:123611694:G:A	123611694	A,A	G,G	1,1	-inf,-inf	inf,inf	0.30884,1.17004	0.000231835	0.000351894
3	chr7:123820941:G:A	123820941	NA,A	NA,G	NA,1	NA,-inf	NA,inf	NA,0.732432	0.000231516	0.00037603
3	chr7:124086042:G:A	124086042	NA,A	NA,G	NA,1	NA,inf	NA,inf	NA,0.793122	0.000231425	0.00040475
3	chr7:123732199:G:A	123732199	A,NA	G,NA	1,NA	-inf,NA	inf,NA	0.756373,NA	0.000231385	0.0003731
3	chr7:123617114:A:T	123617114	NA,T	NA,A	NA,1	NA,-inf	NA,inf	NA,0.700274	0.000231304	0.000373769
3	chr7:123360264:G:C	123360264	NA,C	NA,G	NA,1	NA,-inf	NA,inf	NA,0.695108	0.000231188	0.000372293
3	chr7:123612335:T:C	123612335	NA,C	NA,T	NA,1	NA,-inf	NA,inf	NA,0.699353	0.000231033	0.000373318
3	chr7:123591155:C:CTGAGACTTTGCTGAAGT	123591155	NA,CTGAGACTTTGCTGAAGT	NA,C	NA,1	NA,-inf	NA,inf	NA,0.687981	0.000230659	0.000374892
3	chr7:123432720:G:A	123432720	NA,A	NA,G	NA,1	NA,-inf	NA,inf	NA,0.73032	0.000230636	0.000371839
3	chr7:123612563:A:G	123612563	NA,G	NA,A	NA,1	NA,-inf	NA,inf	NA,0.6982	0.000230627	0.000372681
3	chr7:123295231:C:T	123295231	NA,T	NA,C	NA,1	NA,inf	NA,inf	NA,0.695275	0.000230525	0.000387709
3	chr7:123170885:A:G	123170885	NA,G	NA,A	NA,1	NA,-inf	NA,inf	NA,0.704259	0.000230493	0.000369819
3	chr7:124109661:G:A	124109661	A,A	G,G	1,1	-inf,inf	inf,inf	2.241,0.973642	0.000230446	0.00447838
3	chr7:123613686:A:C	123613686	NA,C	NA,A	NA,1	NA,-inf	NA,inf	NA,0.697443	0.000230379	0.000372285
3	chr7:123612309:C:T	123612309	NA,T	NA,C	NA,1	NA,-inf	NA,inf	NA,0.697208	0.00023029	0.000372148
3	chr7:123816043:G:C	123816043	NA,C	NA,G	NA,1	NA,-inf	NA,inf	NA,0.728446	0.000230188	0.000373903
3	chr7:123583932:T:A	123583932	NA,A	NA,T	NA,1	NA,-inf	NA,inf	NA,0.686427	0.00023013	0.000374046
3	chr7:123812491:A:G	123812491	NA,G	NA,A	NA,1	NA,-inf	NA,inf	NA,0.72801	0.000230039	0.000373667
3	chr7:123616738:A:G	123616738	NA,G	NA,A	NA,1	NA,-inf	NA,inf	NA,0.696411	0.000230005	0.000371702
3	chr7:123446180:C:T	123446180	NA,T	NA,C	NA,1	NA,-inf	NA,inf	NA,0.692908	0.000229993	0.000371331
3	chr7:123611249:C:T	123611249	NA,T	NA,C	NA,1	NA,-inf	NA,inf	NA,0.696293	0.000229981	0.000371657
3	chr7:123686281:T:C	123686281	C,NA	T,NA	1,NA	-inf,NA	inf,NA	0.94627,NA	0.000229958	0.000405905
3	chr7:124299580:A:C	124299580	NA,C	NA,A	NA,1	NA,inf	NA,inf	NA,0.812987	0.000229786	0.000417679
3	chr7:123358636:A:G	123358636	NA,G	NA,A	NA,1	NA,-inf	NA,inf	NA,0.689415	0.000229773	0.000370189
3	chr7:123205582:A:G	123205582	G,G	A,A	1,1	inf,inf	inf,inf	0.410159,1.76837	0.00022953	0.000357637
3	chr7:123936448:A:G	123936448	NA,G	NA,A	NA,1	NA,inf	NA,inf	NA,0.856777	0.000229449	0.000402523
3	chr7:123982657:A:G	123982657	NA,G	NA,A	NA,1	NA,inf	NA,inf	NA,0.764764	0.000229384	0.000408296
3	chr7:123616719:G:A	123616719	NA,A	NA,G	NA,1	NA,-inf	NA,inf	NA,0.694484	0.000229361	0.000370678
3	chr7:123209943:G:A	123209943	A,A	G,G	1,1	inf,inf	inf,inf	0.410768,1.76816	0.00022924	0.000357161
3	chr7:123645424:A:T	123645424	T,T	A,A	1,1	-inf,inf	inf,inf	0.347506,0.476999	0.000229212	0.000448167
3	chr7:123813535:C:T	123813535	NA,T	NA,C	NA,1	NA,-inf	NA,inf	NA,0.724762	0.000228974	0.000371955
3	chr7:123365502:G:C	123365502	C,C	G,G	1,1	-inf,-inf	inf,inf	0.89808,0.695847	0.000228807	0.000390684
3	chr7:123742098:A:C	123742098	C,C	A,A	1,1	-inf,inf	inf,inf	0.221621,0.838985	0.000228803	0.000427561
3	chr7:123261187:A:G	123261187	G,G	A,A	1,1	inf,-inf	inf,inf	0.168253,1.76029	0.000228528	0.000355697
3	chr7:124151672:C:T	124151672	T,T	C,C	1,1	inf,-inf	inf,inf	2.39693,0.0373221	0.000228438	0.000503366
3	chr7:123812694:G:A	123812694	NA,A	NA,G	NA,1	NA,-inf	NA,inf	NA,0.723048	0.000228407	0.000371049
3	chr7:123608036:T:C	123608036	NA,C	NA,T	NA,1	NA,-inf	NA,inf	NA,0.691219	0.000228218	0.000368868
3	chr7:123820848:T:C	123820848	C,C	T,T	1,1	inf,inf	inf,inf	0.529043,0.305799	0.0002281	0.000349733
3	chr7:124039689:T:C	124039689	C,C	T,T	1,1	-inf,inf	inf,inf	1.60862,1.33763	0.000228067	0.00199406
3	chr7:124243991:G:T	124243991	NA,T	NA,G	NA,1	NA,inf	NA,inf	NA,0.600256	0.000227708	0.000370911
3	chr7:123266593:G:C	123266593	NA,C	NA,G	NA,1	NA,-inf	NA,inf	NA,0.627199	0.000227701	0.000358706
3	chr7:123278764:C:T	123278764	NA,T	NA,C	NA,1	NA,-inf	NA,inf	NA,0.627199	0.000227701	0.000358706
3	chr7:123195971:G:C	123195971	C,C	G,G	1,1	inf,inf	inf,inf	0.404677,1.76617	0.000227693	0.000354816
3	chr7:123348326:ACAGT:A	123348326	NA,A	NA,ACAGT	NA,1	NA,-inf	NA,inf	NA,0.698685	0.000227654	0.000368083
3	chr7:123973445:G:A	123973445	NA,A	NA,G	NA,1	NA,inf	NA,inf	NA,0.730079	0.000227597	0.000391347
3	chr7:123082230:A:G	123082230	NA,G	NA,A	NA,1	NA,inf	NA,inf	NA,0.697957	0.000227279	0.000387221
3	chr7:123069364:T:A	123069364	NA,A	NA,T	NA,1	NA,-inf	NA,inf	NA,0.64307	0.000227253	0.000384902
3	chr7:123437064:A:G	123437064	NA,G	NA,A	NA,1	NA,-inf	NA,inf	NA,0.645736	0.000227188	0.000370929
3	chr7:123276465:G:A	123276465	NA,A	NA,G	NA,1	NA,-inf	NA,inf	NA,0.625197	0.000227009	0.000357657
3	chr7:123276933:T:TC	123276933	NA,TC	NA,T	NA,1	NA,-inf	NA,inf	NA,0.624668	0.000226824	0.000357376
3	chr7:123945883:T:C	123945883	C,C	T,T	1,1	-inf,inf	inf,inf	2.56574,0.867557	0.000226805	0.000737477
3	chr7:123204310:G:A	123204310	NA,A	NA,G	NA,1	NA,-inf	NA,inf	NA,0.673112	0.000226265	0.000363827
3	chr7:123351772:T:C	123351772	NA,C	NA,T	NA,1	NA,-inf	NA,inf	NA,0.624484	0.000225963	0.000355635
3	chr7:123351831:G:A	123351831	NA,A	NA,G	NA,1	NA,-inf	NA,inf	NA,0.624209	0.000225864	0.000355488
3	chr7:123287562:C:T	123287562	NA,T	NA,C	NA,1	NA,-inf	NA,inf	NA,0.644463	0.000225543	0.000363579
3	chr7:123604657:A:G	123604657	NA,G	NA,A	NA,1	NA,-inf	NA,inf	NA,0.681394	0.000224959	0.000363693
3	chr7:123511965:C:T	123511965	T,T	C,C	1,1	-inf,-inf	inf,inf	0.630842,1.6493	0.000224782	0.000339618
3	chr7:123250412:G:A	123250412	NA,A	NA,G	NA,1	NA,-inf	NA,inf	NA,0.615076	0.000224732	0.000355457
3	chr7:124165248:C:T	124165248	NA,T	NA,C	NA,1	NA,inf	NA,inf	NA,0.672139	0.000224542	0.000361332
3	chr7:123604184:G:A	123604184	NA,A	NA,G	NA,1	NA,-inf	NA,inf	NA,0.680181	0.000224538	0.000363027
3	chr7:123434390:TTTTTA:T	123434390	NA,T	NA,TTTTTA	NA,1	NA,-inf	NA,inf	NA,0.671736	0.000224371	0.00036254
3	chr7:123723058:T:C	123723058	NA,C	NA,T	NA,1	NA,inf	NA,inf	NA,0.717684	0.000224034	0.000381254
3	chr7:123347339:A:G	123347339	G,G	A,A	1,1	-inf,inf	inf,inf	0.354938,1.55176	0.000224028	0.000395111
3	chr7:123603289:A:G	123603289	NA,G	NA,A	NA,1	NA,-inf	NA,inf	NA,0.677969	0.000223845	0.000361924
3	chr7:123443808:T:A	123443808	NA,A	NA,T	NA,1	NA,-inf	NA,inf	NA,0.674484	0.00022384	0.000361579
3	chr7:123736298:TCTC:T	123736298	T,T	TCTC,TCTC	1,1	inf,-inf	inf,inf	3.55765,0.0511171	0.00022381	0.000436235
3	chr7:123738417:C:A	123738417	A,A	C,C	1,1	-inf,inf	inf,inf	0.157257,0.954886	0.000223784	0.00041113
3	chr7:123051859:C:A	123051859	NA,A	NA,C	NA,1	NA,-inf	NA,inf	NA,0.7019	0.00022378	0.00037136
3	chr7:123081683:A:G	123081683	NA,G	NA,A	NA,1	NA,-inf	NA,inf	NA,0.632458	0.000223708	0.00035831
3	chr7:123499118:C:T	123499118	T,T	C,C	1,1	-inf,-inf	inf,inf	0.685796,1.70501	0.000223588	0.000337769
3	chr7:123480676:C:A	123480676	NA,A	NA,C	NA,1	NA,-inf	NA,inf	NA,0.673367	0.000223487	0.000361029
3	chr7:124107830:T:G	124107830	G,G	T,T	1,1	-inf,inf	inf,inf	2.72828,0.936985	0.000223264	0.00365114
3	chr7:123967283:A:G	123967283	NA,G	NA,A	NA,1	NA,inf	NA,inf	NA,0.712127	0.000223097	0.000380386
3	chr7:123599502:C:G	123599502	NA,G	NA,C	NA,1	NA,-inf	NA,inf	NA,0.665253	0.000223088	0.000362737
3	chr7:123883031:C:T	123883031	NA,T	NA,C	NA,1	NA,inf	NA,inf	NA,0.716181	0.000222845	0.000379168
3	chr7:123549501:T:C	123549501	NA,C	NA,T	NA,1	NA,-inf	NA,inf	NA,0.666251	0.000222784	0.000361919
3	chr7:124033806:T:G	124033806	NA,G	NA,T	NA,1	NA,inf	NA,inf	NA,0.635807	0.000222734	0.000378908
3	chr7:123611150:C:T	123611150	NA,T	NA,C	NA,1	NA,-inf	NA,inf	NA,0.673455	0.000222423	0.000359607
3	chr7:123506694:G:A	123506694	NA,A	NA,G	NA,1	NA,-inf	NA,inf	NA,0.639353	0.000222193	0.000356405
3	chr7:123202021:C:T	123202021	T,T	C,C	1,1	inf,inf	inf,inf	0.374957,1.74858	0.000222048	0.000341002
3	chr7:123470049:A:G	123470049	NA,G	NA,A	NA,1	NA,-inf	NA,inf	NA,0.668326	0.000221881	0.000358486
3	chr7:123172576:G:A	123172576	NA,A	NA,G	NA,1	NA,inf	NA,inf	NA,0.657948	0.000221815	0.000369913
3	chr7:123197061:T:C	123197061	C,NA	T,NA	1,NA	-inf,NA	inf,NA	1.10175,NA	0.000221664	0.000356602
3	chr7:124089336:G:A	124089336	A,A	G,G	1,1	-inf,inf	inf,inf	2.3521,0.795908	0.000221585	0.00390848
3	chr7:123814882:C:A	123814882	NA,A	NA,C	NA,1	NA,-inf	NA,inf	NA,0.701887	0.000221566	0.000360081
3	chr7:124257958:C:G	124257958	NA,G	NA,C	NA,1	NA,inf	NA,inf	NA,0.630011	0.000221455	0.000357754
3	chr7:123086370:A:G	123086370	NA,G	NA,A	NA,1	NA,inf	NA,inf	NA,0.658468	0.000221235	0.00037038
3	chr7:123447724:C:T	123447724	NA,T	NA,C	NA,1	NA,inf	NA,inf	NA,0.640488	0.000221157	0.000359653
3	chr7:123026857:A:G	123026857	NA,G	NA,A	NA,1	NA,-inf	NA,inf	NA,0.680811	0.000221137	0.000365539
3	chr7:123476151:AAG:A	123476151	NA,A	NA,AAG	NA,1	NA,-inf	NA,inf	NA,0.665109	0.000220838	0.00035681
3	chr7:123379179:T:C	123379179	C,C	T,T	1,1	-inf,-inf	inf,inf	0.63244,0.524889	0.00022076	0.000364477
3	chr7:123805943:G:A	123805943	NA,A	NA,G	NA,1	NA,-inf	NA,inf	NA,0.698935	0.000220697	0.000358698
3	chr7:123174700:T:C	123174700	NA,C	NA,T	NA,1	NA,inf	NA,inf	NA,0.668007	0.00022061	0.000367404
3	chr7:123972756:C:T	123972756	NA,T	NA,C	NA,1	NA,inf	NA,inf	NA,0.706799	0.000220415	0.000378704
3	chr7:123199697:C:A	123199697	NA,A	NA,C	NA,1	NA,-inf	NA,inf	NA,0.63769	0.000220374	0.000357655
3	chr7:123079391:G:A	123079391	NA,A	NA,G	NA,1	NA,-inf	NA,inf	NA,0.621543	0.000220062	0.000352623
3	chr7:123603612:T:C	123603612	NA,C	NA,T	NA,1	NA,-inf	NA,inf	NA,0.666196	0.000220047	0.000355895
3	chr7:123742236:C:T	123742236	T,T	C,C	1,1	-inf,inf	inf,inf	0.206865,0.81777	0.000219941	0.00041049
3	chr7:123614253:T:C	123614253	NA,C	NA,T	NA,1	NA,-inf	NA,inf	NA,0.662951	0.000219119	0.000354337
3	chr7:124282917:G:T	124282917	T,T	G,G	1,1	inf,inf	inf,inf	1.35231,0.168113	0.000218995	0.000379781
3	chr7:123403762:C:T	123403762	NA,T	NA,C	NA,1	NA,-inf	NA,inf	NA,0.663454	0.000218664	0.000354204
3	chr7:123337710:TC:T	123337710	T,T	TC,TC	1,1	-inf,inf	inf,inf	0.357649,1.53448	0.000218596	0.000385712
3	chr7:123174469:A:G	123174469	NA,G	NA,A	NA,1	NA,inf	NA,inf	NA,0.638247	0.000218043	0.000351301
3	chr7:123479264:T:C	123479264	NA,C	NA,T	NA,1	NA,-inf	NA,inf	NA,0.655191	0.000217678	0.000351805
3	chr7:123678830:CAAAG:C	123678830	NA,C	NA,CAAAG	NA,1	NA,inf	NA,inf	NA,0.680594	0.000217663	0.000370141
3	chr7:123224510:G:A	123224510	NA,A	NA,G	NA,1	NA,-inf	NA,inf	NA,0.652179	0.000217597	0.000348718
3	chr7:123305066:T:G	123305066	NA,G	NA,T	NA,1	NA,-inf	NA,inf	NA,0.622494	0.000217526	0.000345685
3	chr7:123443116:G:A	123443116	NA,A	NA,G	NA,1	NA,-inf	NA,inf	NA,0.651315	0.000217448	0.000351246
3	chr7:123527277:G:A	123527277	NA,A	NA,G	NA,1	NA,-inf	NA,inf	NA,0.624096	0.000217394	0.000348828
3	chr7:123483596:A:G	123483596	NA,G	NA,A	NA,1	NA,inf	NA,inf	NA,0.617614	0.000217377	0.000362485
3	chr7:123473721:A:G	123473721	G,G	A,A	1,1	inf,inf	inf,inf	1.977,1.40266	0.000216883	0.000320916
3	chr7:124227702:A:G	124227702	G,NA	A,NA	1,NA	inf,NA	inf,NA	1.53806,NA	0.000216707	0.000406737
3	chr7:123194177:A:G	123194177	NA,G	NA,A	NA,1	NA,-inf	NA,inf	NA,0.62544	0.000216653	0.000352056
3	chr7:123104096:T:A	123104096	NA,A	NA,T	NA,1	NA,-inf	NA,inf	NA,0.62942	0.000216613	0.00035905
3	chr7:123678503:AC:A	123678503	A,A	AC,AC	1,1	-inf,inf	inf,inf	0.157585,0.960576	0.000216381	0.000415864
3	chr7:123827172:C:T	123827172	NA,T	NA,C	NA,1	NA,inf	NA,inf	NA,0.656165	0.000216185	0.000357283
3	chr7:124091222:A:G	124091222	G,G	A,A	1,1	-inf,inf	inf,inf	2.35555,0.771568	0.000215567	0.00378895
3	chr7:123473645:G:A	123473645	A,A	G,G	1,1	inf,inf	inf,inf	2.07583,1.34982	0.000215463	0.000319611
3	chr7:123198796:G:A	123198796	NA,A	NA,G	NA,1	NA,-inf	NA,inf	NA,0.624675	0.000215433	0.000350292
3	chr7:123299189:C:T	123299189	NA,T	NA,C	NA,1	NA,-inf	NA,inf	NA,0.593489	0.000215336	0.000339712
3	chr7:123577204:T:C	123577204	NA,C	NA,T	NA,1	NA,-inf	NA,inf	NA,0.651906	0.000215001	0.000347932
3	chr7:123260737:G:T	123260737	T,T	G,G	1,1	inf,-inf	inf,inf	0.165309,1.72804	0.000214833	0.000334653
3	chr7:123615563:C:T	123615563	NA,T	NA,C	NA,1	NA,inf	NA,inf	NA,0.642206	0.000214679	0.000358592
3	chr7:123267143:A:G	123267143	G,NA	A,NA	1,NA	inf,NA	inf,NA	0.987463,NA	0.000214289	0.000358891
3	chr7:123030406:G:A	123030406	NA,A	NA,G	NA,1	NA,-inf	NA,inf	NA,0.666372	0.000214032	0.000355004
3	chr7:123290298:T:C	123290298	NA,C	NA,T	NA,1	NA,inf	NA,inf	NA,0.642696	0.000213986	0.000359248
3	chr7:123472615:G:A	123472615	NA,A	NA,G	NA,1	NA,-inf	NA,inf	NA,0.611753	0.000213969	0.000343404
3	chr7:124006452:A:C	124006452	NA,C	NA,A	NA,1	NA,inf	NA,inf	NA,0.659905	0.000213764	0.000367873
3	chr7:124013373:A:T	124013373	NA,T	NA,A	NA,1	NA,inf	NA,inf	NA,0.626453	0.00021304	0.000345429
3	chr7:123457647:TTA:T	123457647	NA,T	NA,TTA	NA,1	NA,-inf	NA,inf	NA,0.608762	0.000213037	0.000341947
3	chr7:123198035:T:C	123198035	NA,C	NA,T	NA,1	NA,-inf	NA,inf	NA,0.616829	0.000212977	0.000346357
3	chr7:123538769:A:G	123538769	NA,G	NA,A	NA,1	NA,inf	NA,inf	NA,0.690582	0.000212898	0.000356541
3	chr7:122988160:C:T	122988160	NA,T	NA,C	NA,1	NA,inf	NA,inf	NA,0.633828	0.000212773	0.000349184
3	chr7:123463981:C:T	123463981	NA,T	NA,C	NA,1	NA,-inf	NA,inf	NA,0.607447	0.00021261	0.000341281
3	chr7:123232768:A:G	123232768	NA,G	NA,A	NA,1	NA,-inf	NA,inf	NA,0.634755	0.000212444	0.000340653
3	chr7:123203820:C:T	123203820	T,T	C,C	1,1	inf,inf	inf,inf	0.366274,1.74365	0.000211936	0.000329994
3	chr7:123385073:AAAGT:A	123385073	NA,A	NA,AAAGT	NA,1	NA,-inf	NA,inf	NA,0.634137	0.000211697	0.000335123
3	chr7:123808558:G:A	123808558	A,A	G,G	1,1	inf,inf	inf,inf	3.05836,0.680082	0.000211493	0.000321407
3	chr7:124076512:G:T	124076512	NA,T	NA,G	NA,1	NA,inf	NA,inf	NA,0.897254	0.000211332	0.000425241
3	chr7:123138858:C:T	123138858	NA,T	NA,C	NA,1	NA,inf	NA,inf	NA,0.659768	0.000211138	0.000348519
3	chr7:123347867:A:C	123347867	NA,C	NA,A	NA,1	NA,-inf	NA,inf	NA,0.574107	0.000211051	0.000333188
3	chr7:124157617:G:C	124157617	NA,C	NA,G	NA,1	NA,inf	NA,inf	NA,0.718349	0.000211004	0.000369165
3	chr7:124116163:AAGCTTCAGCAC:A	124116163	NA,A	NA,AAGCTTCAGCAC	NA,1	NA,inf	NA,inf	NA,0.750055	0.000210961	0.000378299
3	chr7:123440436:C:T	123440436	NA,T	NA,C	NA,1	NA,-inf	NA,inf	NA,0.60109	0.000210655	0.000338221
3	chr7:123459012:C:A	123459012	NA,A	NA,C	NA,1	NA,-inf	NA,inf	NA,0.631752	0.000210464	0.000340387
3	chr7:123440328:C:G	123440328	NA,G	NA,C	NA,1	NA,-inf	NA,inf	NA,0.60035	0.000210429	0.000337867
3	chr7:123320971:A:T	123320971	T,T	A,A	1,1	-inf,inf	inf,inf	0.502205,1.53894	0.000209806	0.000399296
3	chr7:124076413:G:A	124076413	NA,A	NA,G	NA,1	NA,inf	NA,inf	NA,0.887267	0.000209476	0.000420487
3	chr7:123386744:A:T	123386744	NA,T	NA,A	NA,1	NA,-inf	NA,inf	NA,0.604667	0.000209362	0.000331617
3	chr7:124282584:A:G	124282584	NA,G	NA,A	NA,1	NA,inf	NA,inf	NA,0.743138	0.00020922	0.000377929
3	chr7:123192436:A:G	123192436	NA,G	NA,A	NA,1	NA,-inf	NA,inf	NA,0.617527	0.000209219	0.000337155
3	chr7:123835613:A:G	123835613	NA,G	NA,A	NA,1	NA,-inf	NA,inf	NA,0.653497	0.000209161	0.00034023
3	chr7:124274345:G:A	124274345	NA,A	NA,G	NA,1	NA,inf	NA,inf	NA,0.60559	0.000209137	0.000344347
3	chr7:123269081:A:G	123269081	NA,G	NA,A	NA,1	NA,-inf	NA,inf	NA,0.553737	0.00020893	0.000329596
3	chr7:123451734:C:T	123451734	NA,T	NA,C	NA,1	NA,-inf	NA,inf	NA,0.595039	0.000208829	0.00033536
3	chr7:123845094:C:T	123845094	NA,T	NA,C	NA,1	NA,-inf	NA,inf	NA,0.650867	0.000208397	0.000339021
3	chr7:123842111:C:T	123842111	NA,T	NA,C	NA,1	NA,-inf	NA,inf	NA,0.652238	0.000208353	0.000338924
3	chr7:124300637:C:A	124300637	NA,A	NA,C	NA,1	NA,-inf	NA,inf	NA,0.653773	0.000208204	0.000350476
3	chr7:123380425:A:G	123380425	NA,G	NA,A	NA,1	NA,-inf	NA,inf	NA,0.622106	0.000208123	0.000329763
3	chr7:124009754:C:T	124009754	NA,T	NA,C	NA,1	NA,-inf	NA,inf	NA,0.614973	0.000208088	0.000347548
3	chr7:124049140:T:A	124049140	A,A	T,T	1,1	-inf,inf	inf,inf	2.22191,1.04439	0.000208076	0.00660922
3	chr7:123971960:G:A	123971960	NA,A	NA,G	NA,1	NA,inf	NA,inf	NA,0.683775	0.000207845	0.000361271
3	chr7:123834579:C:G	123834579	NA,G	NA,C	NA,1	NA,-inf	NA,inf	NA,0.648818	0.000207792	0.000338038
3	chr7:123013224:G:T	123013224	NA,T	NA,G	NA,1	NA,-inf	NA,inf	NA,0.598051	0.000207775	0.000344094
3	chr7:124203182:A:G	124203182	NA,G	NA,A	NA,1	NA,inf	NA,inf	NA,0.546267	0.000207706	0.000332648
3	chr7:123013214:TG:T	123013214	NA,T	NA,TG	NA,1	NA,-inf	NA,inf	NA,0.597489	0.000207612	0.000343826
3	chr7:123517000:T:C	123517000	NA,C	NA,T	NA,1	NA,inf	NA,inf	NA,0.671199	0.000207351	0.000347092
3	chr7:123514543:GA:G	123514543	NA,G	NA,GA	NA,1	NA,inf	NA,inf	NA,0.668582	0.000206606	0.000345841
3	chr7:123075449:C:T	123075449	NA,T	NA,C	NA,1	NA,inf	NA,inf	NA,0.580022	0.0002064	0.000347143
3	chr7:123463040:A:C	123463040	NA,C	NA,A	NA,1	NA,-inf	NA,inf	NA,0.617321	0.000206203	0.000333602
3	chr7:124046617:C:T	124046617	T,T	C,C	1,1	-inf,inf	inf,inf	2.12795,1.15325	0.000206175	0.00646043
3	chr7:123522095:T:C	123522095	NA,C	NA,T	NA,1	NA,inf	NA,inf	NA,0.666271	0.000205957	0.000344753
3	chr7:124030576:G:T	124030576	NA,T	NA,G	NA,1	NA,-inf	NA,inf	NA,0.615291	0.000205839	0.000342539
3	chr7:123836464:A:G	123836464	NA,G	NA,A	NA,1	NA,-inf	NA,inf	NA,0.646341	0.000205747	0.000335695
3	chr7:123810614:A:G	123810614	NA,G	NA,A	NA,1	NA,-inf	NA,inf	NA,0.641359	0.000205636	0.000334588
3	chr7:123669788:G:C	123669788	C,C	G,G	1,1	inf,-inf	inf,inf	3.52166,0.0364439	0.000205574	0.000400082
3	chr7:124030575:T:A	124030575	NA,A	NA,T	NA,1	NA,-inf	NA,inf	NA,0.614037	0.000205462	0.000341908
3	chr7:123833987:G:A	123833987	NA,A	NA,G	NA,1	NA,-inf	NA,inf	NA,0.644516	0.000205104	0.000334697
3	chr7:124012992:T:A	124012992	NA,A	NA,T	NA,1	NA,inf	NA,inf	NA,0.599711	0.000205033	0.000332664
3	chr7:124157587:G:A	124157587	A,A	G,G	1,1	inf,-inf	inf,inf	2.32983,0.0583025	0.0002048	0.000447934
3	chr7:123185710:G:A	123185710	NA,A	NA,G	NA,1	NA,-inf	NA,inf	NA,0.571459	0.00020474	0.000339427
3	chr7:123469188:C:T	123469188	NA,T	NA,C	NA,1	NA,inf	NA,inf	NA,0.654237	0.000204677	0.00034991
3	chr7:123092133:A:G	123092133	G,NA	A,NA	1,NA	inf,NA	inf,NA	1.08586,NA	0.000204472	0.000309997
3	chr7:123823105:G:A	123823105	A,A	G,G	1,1	inf,inf	inf,inf	0.881912,0.017298	0.000204447	0.000331956
3	chr7:123545723:T:G	123545723	NA,G	NA,T	NA,1	NA,-inf	NA,inf	NA,0.558883	0.000204408	0.000325187
3	chr7:124256557:A:C	124256557	NA,C	NA,A	NA,1	NA,inf	NA,inf	NA,0.524305	0.000204385	0.000332364
3	chr7:123632599:T:A	123632599	A,NA	T,NA	1,NA	inf,NA	inf,NA	1.30684,NA	0.000204316	0.000356693
3	chr7:123901203:T:C	123901203	C,NA	T,NA	1,NA	-inf,NA	inf,NA	0.828258,NA	0.000204295	0.000328201
3	chr7:123446452:T:G	123446452	NA,G	NA,T	NA,1	NA,-inf	NA,inf	NA,0.577639	0.000203627	0.000327237
3	chr7:123448760:C:T	123448760	NA,T	NA,C	NA,1	NA,-inf	NA,inf	NA,0.577312	0.000203512	0.000327048
3	chr7:123767221:C:T	123767221	T,T	C,C	1,1	inf,-inf	inf,inf	0.147369,1.4882	0.000203434	0.000349248
3	chr7:123066323:T:C	123066323	NA,C	NA,T	NA,1	NA,inf	NA,inf	NA,0.575249	0.000203333	0.000343016
3	chr7:123037857:A:T	123037857	NA,T	NA,A	NA,1	NA,-inf	NA,inf	NA,0.572916	0.000202723	0.000342111
3	chr7:124150235:C:G	124150235	G,G	C,C	1,1	inf,-inf	inf,inf	2.32554,0.0397205	0.000202615	0.000442989
3	chr7:123980753:C:G	123980753	NA,G	NA,C	NA,1	NA,inf	NA,inf	NA,0.641657	0.000202465	0.000348117
3	chr7:124211354:T:C	124211354	NA,C	NA,T	NA,1	NA,-inf	NA,inf	NA,0.61625	0.000201762	0.000339468
3	chr7:123036897:A:C	123036897	NA,C	NA,A	NA,1	NA,-inf	NA,inf	NA,0.569268	0.000201646	0.000340265
3	chr7:123082680:C:A	123082680	NA,A	NA,C	NA,1	NA,inf	NA,inf	NA,0.58341	0.000201578	0.000325612
3	chr7:123385218:T:A	123385218	NA,A	NA,T	NA,1	NA,-inf	NA,inf	NA,0.596736	0.000200753	0.000318452
3	chr7:123048163:A:G	123048163	NA,G	NA,A	NA,1	NA,inf	NA,inf	NA,0.592975	0.000200561	0.000327324
3	chr7:123838603:A:G	123838603	NA,G	NA,A	NA,1	NA,-inf	NA,inf	NA,0.628104	0.000200511	0.000327301
3	chr7:123779588:A:C	123779588	NA,C	NA,A	NA,1	NA,inf	NA,inf	NA,0.536489	0.000200431	0.000329583
3	chr7:123048271:G:A	123048271	NA,A	NA,G	NA,1	NA,inf	NA,inf	NA,0.590824	0.000199959	0.000326356
3	chr7:124013004:T:C	124013004	NA,C	NA,T	NA,1	NA,inf	NA,inf	NA,0.579974	0.000199959	0.000324464
3	chr7:124095527:T:C	124095527	NA,C	NA,T	NA,1	NA,inf	NA,inf	NA,0.711271	0.000199909	0.000357277
3	chr7:123178118:TTAA:T	123178118	NA,T	NA,TTAA	NA,1	NA,-inf	NA,inf	NA,0.548476	0.000199843	0.000325062
3	chr7:123242282:C:T	123242282	NA,T	NA,C	NA,1	NA,-inf	NA,inf	NA,0.592418	0.000199523	0.000320783
3	chr7:123863337:TTCA:T	123863337	NA,T	NA,TTCA	NA,1	NA,-inf	NA,inf	NA,0.487441	0.000199471	0.000313777
3	chr7:124038064:G:C	124038064	C,NA	G,NA	1,NA	-inf,NA	inf,NA	0.905268,NA	0.000199368	0.000297282
3	chr7:123103539:G:C	123103539	NA,C	NA,G	NA,1	NA,inf	NA,inf	NA,0.536379	0.000199112	0.000330862
3	chr7:123803927:T:C	123803927	NA,C	NA,T	NA,1	NA,inf	NA,inf	NA,0.575167	0.000199055	0.000327781
3	chr7:123103351:A:G	123103351	NA,G	NA,A	NA,1	NA,inf	NA,inf	NA,0.535633	0.000198897	0.000330503
3	chr7:123380300:G:A	123380300	NA,A	NA,G	NA,1	NA,-inf	NA,inf	NA,0.588996	0.000198643	0.000315332
3	chr7:123748954:C:A	123748954	A,NA	C,NA	1,NA	inf,NA	inf,NA	1.28427,NA	0.000198621	0.000346466
3	chr7:123206280:C:T	123206280	T,T	C,C	1,1	inf,inf	inf,inf	0.414205,1.68732	0.000198602	0.000311761
3	chr7:123359269:G:C	123359269	NA,C	NA,G	NA,1	NA,-inf	NA,inf	NA,0.585671	0.000198389	0.000320584
3	chr7:123410170:A:G	123410170	NA,G	NA,A	NA,1	NA,-inf	NA,inf	NA,0.583584	0.000198366	0.000321247
3	chr7:124069778:A:G	124069778	NA,G	NA,A	NA,1	NA,inf	NA,inf	NA,0.711724	0.000198203	0.000351825
3	chr7:123842745:T:C	123842745	NA,C	NA,T	NA,1	NA,-inf	NA,inf	NA,0.623042	0.00019817	0.000323501
3	chr7:123643895:T:C	123643895	C,NA	T,NA	1,NA	-inf,NA	inf,NA	8.95538,NA	0.000198148	0.000423887
3	chr7:124008981:A:G	124008981	NA,G	NA,A	NA,1	NA,inf	NA,inf	NA,0.572455	0.000197962	0.000321251
3	chr7:124042750:G:A	124042750	A,A	G,G	1,1	-inf,inf	inf,inf	2.21955,0.984091	0.000197961	0.00610522
3	chr7:124156769:C:A	124156769	A,A	C,C	1,1	inf,-inf	inf,inf	2.31359,0.0253946	0.00019788	0.000431647
3	chr7:124271837:T:G	124271837	NA,G	NA,T	NA,1	NA,inf	NA,inf	NA,0.700434	0.000197757	0.000355677
3	chr7:123198533:A:G	123198533	NA,G	NA,A	NA,1	NA,-inf	NA,inf	NA,0.565414	0.000197718	0.000322014
3	chr7:123619583:G:A	123619583	NA,A	NA,G	NA,1	NA,-inf	NA,inf	NA,0.587562	0.000197533	0.000324758
3	chr7:123379154:T:G	123379154	G,G	T,T	1,1	-inf,-inf	inf,inf	0.634052,0.455456	0.000197448	0.000326913
3	chr7:123455426:T:C	123455426	NA,C	NA,T	NA,1	NA,-inf	NA,inf	NA,0.555713	0.000197348	0.00031739
3	chr7:123052301:A:G	123052301	NA,G	NA,A	NA,1	NA,-inf	NA,inf	NA,0.561758	0.000197291	0.000326258
3	chr7:124075956:A:G	124075956	G,NA	A,NA	1,NA	inf,NA	inf,NA	1.22075,NA	0.00019683	0.000350987
3	chr7:123477917:C:T	123477917	NA,T	NA,C	NA,1	NA,inf	NA,inf	NA,0.635659	0.000196523	0.000330793
3	chr7:123883568:C:T	123883568	NA,T	NA,C	NA,1	NA,inf	NA,inf	NA,0.624036	0.000196258	0.000332909
3	chr7:124185351:C:T	124185351	NA,T	NA,C	NA,1	NA,-inf	NA,inf	NA,0.627938	0.000195671	0.000325412
3	chr7:123833983:G:A	123833983	NA,A	NA,G	NA,1	NA,-inf	NA,inf	NA,0.609984	0.000195616	0.000319405
3	chr7:123184463:A:G	123184463	NA,G	NA,A	NA,1	NA,-inf	NA,inf	NA,0.566381	0.0001955	0.000320415
3	chr7:123166735:G:T	123166735	T,NA	G,NA	1,NA	inf,NA	inf,NA	0.634529,NA	0.000195401	0.000336565
3	chr7:123641259:T:A	123641259	NA,A	NA,T	NA,1	NA,inf	NA,inf	NA,0.562295	0.00019537	0.000318934
3	chr7:123840628:A:G	123840628	NA,G	NA,A	NA,1	NA,-inf	NA,inf	NA,0.611099	0.00019499	0.000318387
3	chr7:124203894:C:T	124203894	NA,T	NA,C	NA,1	NA,-inf	NA,inf	NA,0.625135	0.000194718	0.00032387
3	chr7:124203322:C:T	124203322	NA,T	NA,C	NA,1	NA,-inf	NA,inf	NA,0.625135	0.000194718	0.00032387
3	chr7:123656748:C:T	123656748	T,NA	C,NA	1,NA	-inf,NA	inf,NA	0.680893,NA	0.000194609	0.000313741
3	chr7:123750004:A:G	123750004	G,G	A,A	1,1	-inf,inf	inf,inf	0.179514,0.853794	0.000194506	0.000362444
3	chr7:123745862:G:A	123745862	A,NA	G,NA	1,NA	inf,NA	inf,NA	1.28505,NA	0.000194337	0.000338692
3	chr7:124014573:C:T	124014573	NA,T	NA,C	NA,1	NA,inf	NA,inf	NA,0.560737	0.000194219	0.000315404
3	chr7:123721882:A:ATAACT	123721882	ATAACT,ATAACT	A,A	1,1	-inf,inf	inf,inf	0.281004,0.502533	0.000194217	0.000374502
3	chr7:123838763:G:A	123838763	NA,A	NA,G	NA,1	NA,-inf	NA,inf	NA,0.603626	0.000193925	0.000316692
3	chr7:123062907:C:A	123062907	A,NA	C,NA	1,NA	-inf,NA	inf,NA	1.16256,NA	0.000193774	0.000336183
3	chr7:123199712:C:A	123199712	NA,A	NA,C	NA,1	NA,-inf	NA,inf	NA,0.539683	0.000193699	0.000311167
3	chr7:124186489:C:T	124186489	NA,T	NA,C	NA,1	NA,-inf	NA,inf	NA,0.619468	0.000193661	0.000322123
3	chr7:124014338:A:G	124014338	NA,G	NA,A	NA,1	NA,inf	NA,inf	NA,0.55513	0.000193305	0.000313825
3	chr7:123478259:TGA:T	123478259	NA,T	NA,TGA	NA,1	NA,inf	NA,inf	NA,0.609373	0.000192682	0.000328803
3	chr7:123762042:G:A	123762042	NA,A	NA,G	NA,1	NA,-inf	NA,inf	NA,0.54105	0.000192252	0.000311345
3	chr7:123752670:AC:A	123752670	NA,A	NA,AC	NA,1	NA,-inf	NA,inf	NA,0.54054	0.000192097	0.000311054
3	chr7:123900005:T:C	123900005	NA,C	NA,T	NA,1	NA,inf	NA,inf	NA,0.683397	0.000192077	0.000335888
3	chr7:123849443:G:A	123849443	NA,A	NA,G	NA,1	NA,-inf	NA,inf	NA,0.596261	0.000192004	0.000313591
3	chr7:124138660:G:A	124138660	NA,A	NA,G	NA,1	NA,-inf	NA,inf	NA,0.53756	0.000191978	0.000314888
3	chr7:123681112:G:A	123681112	A,NA	G,NA	1,NA	-inf,NA	inf,NA	0.75223,NA	0.000191567	0.000302543
3	chr7:124189552:C:T	124189552	T,NA	C,NA	1,NA	-inf,NA	inf,NA	1.49331,NA	0.000191457	0.00036183
3	chr7:123839568:C:T	123839568	NA,T	NA,C	NA,1	NA,-inf	NA,inf	NA,0.594064	0.000191444	0.000312689
3	chr7:123850919:TG:T	123850919	NA,T	NA,TG	NA,1	NA,-inf	NA,inf	NA,0.593815	0.000191382	0.000312588
3	chr7:123979670:C:T	123979670	NA,T	NA,C	NA,1	NA,inf	NA,inf	NA,0.597752	0.000191304	0.000327271
3	chr7:123836608:G:A	123836608	NA,A	NA,G	NA,1	NA,-inf	NA,inf	NA,0.593541	0.00019128	0.000312424
3	chr7:124157791:A:T	124157791	T,T	A,A	1,1	inf,-inf	inf,inf	2.23059,0.125913	0.000191243	0.000407517
3	chr7:123335135:T:A	123335135	A,A	T,T	1,1	-inf,inf	inf,inf	0.376348,1.41165	0.000191213	0.000339237
3	chr7:123011818:T:C	123011818	NA,C	NA,T	NA,1	NA,inf	NA,inf	NA,0.545528	0.000190771	0.000316636
3	chr7:124274869:A:G	124274869	NA,G	NA,A	NA,1	NA,inf	NA,inf	NA,0.540206	0.000190563	0.000313779
3	chr7:124269650:T:G	124269650	NA,G	NA,T	NA,1	NA,inf	NA,inf	NA,0.540059	0.000190518	0.000313708
3	chr7:124236194:A:G	124236194	NA,G	NA,A	NA,1	NA,inf	NA,inf	NA,0.480999	0.000190429	0.000310844
3	chr7:124197100:T:C	124197100	C,NA	T,NA	1,NA	inf,NA	inf,NA	1.13471,NA	0.000190405	0.00033416
3	chr7:124008716:C:T	124008716	NA,T	NA,C	NA,1	NA,inf	NA,inf	NA,0.546006	0.000190274	0.000309259
3	chr7:123852223:G:A	123852223	NA,A	NA,G	NA,1	NA,-inf	NA,inf	NA,0.588896	0.000190099	0.000310521
3	chr7:123115825:A:T	123115825	NA,T	NA,A	NA,1	NA,inf	NA,inf	NA,0.56202	0.00019009	0.000318329
3	chr7:123717455:C:T	123717455	NA,T	NA,C	NA,1	NA,inf	NA,inf	NA,0.587299	0.000190085	0.000321925
3	chr7:123842864:T:C	123842864	C,C	T,T	1,1	inf,inf	inf,inf	0.999176,0.223291	0.000190065	0.000324866
3	chr7:123857139:G:A	123857139	NA,A	NA,G	NA,1	NA,-inf	NA,inf	NA,0.585358	0.000189398	0.000309342
3	chr7:123413544:A:T	123413544	NA,T	NA,A	NA,1	NA,-inf	NA,inf	NA,0.550232	0.000189325	0.0003069
3	chr7:124050113:G:A	124050113	NA,A	NA,G	NA,1	NA,inf	NA,inf	NA,0.688365	0.000189149	0.00033853
3	chr7:124196134:T:C	124196134	NA,C	NA,T	NA,1	NA,-inf	NA,inf	NA,0.603469	0.000189144	0.000314534
3	chr7:124032447:C:T	124032447	NA,T	NA,C	NA,1	NA,-inf	NA,inf	NA,0.54662	0.000188987	0.000315547
3	chr7:123845137:T:G	123845137	NA,G	NA,T	NA,1	NA,-inf	NA,inf	NA,0.583406	0.000188736	0.000308327
3	chr7:124271875:C:T	124271875	NA,T	NA,C	NA,1	NA,inf	NA,inf	NA,0.47067	0.000188724	0.000307332
3	chr7:123429223:C:T	123429223	NA,T	NA,C	NA,1	NA,-inf	NA,inf	NA,0.544286	0.00018855	0.00030561
3	chr7:123201435:T:C	123201435	NA,C	NA,T	NA,1	NA,inf	NA,inf	NA,0.548647	0.000188499	0.000306788
3	chr7:124010408:G:T	124010408	NA,T	NA,G	NA,1	NA,inf	NA,inf	NA,0.539415	0.00018826	0.000306062
3	chr7:124023320:A:G	124023320	NA,G	NA,A	NA,1	NA,-inf	NA,inf	NA,0.542914	0.000188095	0.000313965
3	chr7:123215828:A:G	123215828	NA,G	NA,A	NA,1	NA,inf	NA,inf	NA,0.513639	0.000188066	0.000314872
3	chr7:123068792:C:G	123068792	NA,G	NA,C	NA,1	NA,inf	NA,inf	NA,0.558364	0.000188057	0.00031905
3	chr7:123344908:G:A	123344908	NA,A	NA,G	NA,1	NA,-inf	NA,inf	NA,0.550634	0.000187505	0.00030953
3	chr7:123854210:G:A	123854210	NA,A	NA,G	NA,1	NA,-inf	NA,inf	NA,0.578475	0.000187499	0.000306329
3	chr7:123166736:G:T	123166736	T,NA	G,NA	1,NA	inf,NA	inf,NA	0.615466,NA	0.000187488	0.000322726
3	chr7:124170126:C:T	124170126	T,NA	C,NA	1,NA	-inf,NA	inf,NA	2.09665,NA	0.000187466	0.000291988
3	chr7:124274634:T:C	124274634	NA,C	NA,T	NA,1	NA,inf	NA,inf	NA,0.466046	0.000187461	0.00030531
3	chr7:123283382:G:C	123283382	NA,C	NA,G	NA,1	NA,-inf	NA,inf	NA,0.492235	0.000187417	0.000297407
3	chr7:123527751:T:G	123527751	G,G	T,T	1,1	-inf,-inf	inf,inf	0.629855,1.52152	0.00018735	0.000287472
3	chr7:123986933:C:T	123986933	NA,T	NA,C	NA,1	NA,inf	NA,inf	NA,0.578909	0.000187273	0.000314016
3	chr7:123078589:T:A	123078589	A,NA	T,NA	1,NA	-inf,NA	inf,NA	1.02543,NA	0.00018662	0.000301484
3	chr7:124015531:A:T	124015531	NA,T	NA,A	NA,1	NA,inf	NA,inf	NA,0.531033	0.00018641	0.000302942
3	chr7:123961589:C:T	123961589	NA,T	NA,C	NA,1	NA,inf	NA,inf	NA,0.563249	0.000186367	0.000315329
3	chr7:123092090:G:A	123092090	NA,A	NA,G	NA,1	NA,inf	NA,inf	NA,0.523517	0.000186331	0.000318415
3	chr7:123131980:A:G	123131980	NA,G	NA,A	NA,1	NA,-inf	NA,inf	NA,0.509161	0.000186328	0.000300256
3	chr7:124111804:C:T	124111804	NA,T	NA,C	NA,1	NA,-inf	NA,inf	NA,0.478181	0.000186251	0.000299267
3	chr7:124284739:G:A	124284739	NA,A	NA,G	NA,1	NA,inf	NA,inf	NA,0.466817	0.000186146	0.000302022
3	chr7:123228439:G:C	123228439	C,C	G,G	1,1	inf,inf	inf,inf	0.314032,1.61168	0.000186133	0.000284106
3	chr7:123349688:G:T	123349688	NA,T	NA,G	NA,1	NA,-inf	NA,inf	NA,0.490888	0.000186078	0.000311793
3	chr7:123455914:T:C	123455914	NA,C	NA,T	NA,1	NA,inf	NA,inf	NA,0.593492	0.000185898	0.000312605
3	chr7:123222989:TA:T	123222989	NA,T	NA,TA	NA,1	NA,-inf	NA,inf	NA,0.545526	0.000185744	0.000302649
3	chr7:124012755:C:T	124012755	NA,T	NA,C	NA,1	NA,inf	NA,inf	NA,0.527766	0.000185625	0.000301833
3	chr7:123323829:T:C	123323829	NA,C	NA,T	NA,1	NA,inf	NA,inf	NA,0.502382	0.000185612	0.000310076
3	chr7:123734358:A:G	123734358	G,G	A,A	1,1	-inf,inf	inf,inf	0.255731,0.544181	0.000185274	0.000356822
3	chr7:124271544:A:T	124271544	NA,T	NA,A	NA,1	NA,inf	NA,inf	NA,0.51939	0.000185154	0.000304922
3	chr7:123219845:C:T	123219845	NA,T	NA,C	NA,1	NA,-inf	NA,inf	NA,0.54268	0.00018509	0.000301633
3	chr7:123874695:G:A	123874695	NA,A	NA,G	NA,1	NA,-inf	NA,inf	NA,0.499335	0.00018488	0.000311106
3	chr7:124047107:A:T	124047107	T,T	A,A	1,1	-inf,inf	inf,inf	2.1582,1.0065	0.000184723	0.00547008
3	chr7:123433127:T:G	123433127	NA,G	NA,T	NA,1	NA,inf	NA,inf	NA,0.489001	0.000184229	0.000297665
3	chr7:123434330:A:T	123434330	NA,T	NA,A	NA,1	NA,-inf	NA,inf	NA,0.529537	0.000184116	0.000298686
3	chr7:123758260:T:C	123758260	NA,C	NA,T	NA,1	NA,-inf	NA,inf	NA,0.509957	0.000184116	0.000298417
3	chr7:123760633:C:T	123760633	NA,T	NA,C	NA,1	NA,-inf	NA,inf	NA,0.509429	0.000184052	0.00029829
3	chr7:123425688:T:C	123425688	NA,C	NA,T	NA,1	NA,-inf	NA,inf	NA,0.527956	0.000183843	0.000298231
3	chr7:124023976:T:C	124023976	NA,C	NA,T	NA,1	NA,-inf	NA,inf	NA,0.529946	0.00018375	0.000307059
3	chr7:123724073:T:C	123724073	C,C	T,T	1,1	-inf,inf	inf,inf	0.240462,0.583208	0.000183668	0.000353646
3	chr7:124174433:T:A	124174433	A,A	T,T	1,1	inf,-inf	inf,inf	2.26627,0.0531115	0.000183658	0.000398627
3	chr7:123539635:T:A	123539635	NA,A	NA,T	NA,1	NA,-inf	NA,inf	NA,0.478058	0.000183541	0.000292838
3	chr7:124256709:G:A	124256709	NA,A	NA,G	NA,1	NA,inf	NA,inf	NA,0.498096	0.000183208	0.000300209
3	chr7:123756207:A:G	123756207	NA,G	NA,A	NA,1	NA,-inf	NA,inf	NA,0.505737	0.000183084	0.000296794
3	chr7:123185538:T:C	123185538	NA,C	NA,T	NA,1	NA,inf	NA,inf	NA,0.524418	0.000183003	0.000300242
3	chr7:123198635:A:T	123198635	T,NA	A,NA	1,NA	-inf,NA	inf,NA	2.91505,NA	0.000182891	0.000327615
3	chr7:123729485:T:C	123729485	C,C	T,T	1,1	-inf,inf	inf,inf	0.275214,0.470613	0.000182768	0.000351526
3	chr7:123853390:G:A	123853390	A,A	G,G	1,1	inf,-inf	inf,inf	0.891887,0.373605	0.000182607	0.000311029
3	chr7:123323140:C:T	123323140	NA,T	NA,C	NA,1	NA,inf	NA,inf	NA,0.47351	0.000182591	0.000304319
3	chr7:123972033:T:A	123972033	NA,A	NA,T	NA,1	NA,inf	NA,inf	NA,0.547284	0.000182502	0.000304864
3	chr7:123174842:C:T	123174842	NA,T	NA,C	NA,1	NA,inf	NA,inf	NA,0.542922	0.00018241	0.00030199
3	chr7:123709870:G:A	123709870	A,A	G,G	1,1	-inf,inf	inf,inf	0.258355,0.524007	0.00018238	0.000351106
3	chr7:123040538:AG:A	123040538	NA,A	NA,AG	NA,1	NA,-inf	NA,inf	NA,0.493479	0.000182354	0.000307283
3	chr7:124259622:G:C	124259622	NA,C	NA,G	NA,1	NA,inf	NA,inf	NA,0.507856	0.00018225	0.000300171
3	chr7:122997549:C:T	122997549	T,NA	C,NA	1,NA	inf,NA	inf,NA	1.11021,NA	0.000182249	0.000311163
3	chr7:123554367:C:T	123554367	NA,T	NA,C	NA,1	NA,-inf	NA,inf	NA,0.471968	0.000181983	0.000290473
3	chr7:124207908:G:A	124207908	NA,A	NA,G	NA,1	NA,inf	NA,inf	NA,0.571758	0.000181848	0.000309802
3	chr7:124208667:C:T	124208667	NA,T	NA,C	NA,1	NA,-inf	NA,inf	NA,0.569465	0.000181805	0.000302032
3	chr7:123099274:A:C	123099274	NA,C	NA,A	NA,1	NA,-inf	NA,inf	NA,0.537442	0.000181627	0.00030291
3	chr7:123252026:T:A	123252026	A,A	T,T	1,1	inf,inf	inf,inf	0.549132,1.57134	0.000180994	0.000279115
3	chr7:123267261:G:T	123267261	NA,T	NA,G	NA,1	NA,-inf	NA,inf	NA,0.514873	0.000180967	0.000293029
3	chr7:123201097:G:A	123201097	A,NA	G,NA	1,NA	inf,NA	inf,NA	0.602239,NA	0.00018092	0.000311874
3	chr7:124112310:C:G	124112310	NA,G	NA,C	NA,1	NA,inf	NA,inf	NA,0.632046	0.000180836	0.000319563
3	chr7:124082948:G:A	124082948	NA,A	NA,G	NA,1	NA,inf	NA,inf	NA,0.64381	0.000180834	0.000326452
3	chr7:123435007:T:TTCCTTAAGATATTA	123435007	NA,TTCCTTAAGATATTA	NA,T	NA,1	NA,-inf	NA,inf	NA,0.515646	0.000180694	0.000293259
3	chr7:124047146:C:A	124047146	A,A	C,C	1,1	-inf,inf	inf,inf	2.14216,1.00809	0.000180675	0.00528196
3	chr7:123243236:T:G	123243236	NA,G	NA,T	NA,1	NA,-inf	NA,inf	NA,0.517875	0.000179964	0.000290271
3	chr7:124060368:TAGAGTC:T	124060368	NA,T	NA,TAGAGTC	NA,1	NA,inf	NA,inf	NA,0.647546	0.000179923	0.000320833
3	chr7:123445747:C:T	123445747	NA,T	NA,C	NA,1	NA,-inf	NA,inf	NA,0.515909	0.000179338	0.000291022
3	chr7:123254152:G:T	123254152	T,NA	G,NA	1,NA	inf,NA	inf,NA	1.10949,NA	0.000179302	0.000297555
3	chr7:123428329:G:T	123428329	NA,T	NA,G	NA,1	NA,-inf	NA,inf	NA,0.509956	0.000179295	0.000290997
3	chr7:123439717:A:C	123439717	NA,C	NA,A	NA,1	NA,-inf	NA,inf	NA,0.521423	0.000179045	0.000298377
3	chr7:123984135:T:C	123984135	NA,C	NA,T	NA,1	NA,inf	NA,inf	NA,0.558985	0.000178942	0.000306448
3	chr7:124252695:G:T	124252695	NA,T	NA,G	NA,1	NA,inf	NA,inf	NA,0.614438	0.000178743	0.000318264
3	chr7:123763568:C:T	123763568	NA,T	NA,C	NA,1	NA,-inf	NA,inf	NA,0.487702	0.000178723	0.000289873
3	chr7:123293206:A:G	123293206	NA,G	NA,A	NA,1	NA,-inf	NA,inf	NA,0.513954	0.000178574	0.000291861
3	chr7:123664781:C:A	123664781	NA,A	NA,C	NA,1	NA,-inf	NA,inf	NA,0.512999	0.000178508	0.000294505
3	chr7:123860594:G:A	123860594	NA,A	NA,G	NA,1	NA,inf	NA,inf	NA,0.624164	0.000178271	0.000310398
3	chr7:123721856:C:T	123721856	T,T	C,C	1,1	-inf,inf	inf,inf	0.24163,0.555587	0.000178256	0.000342867
3	chr7:123998940:C:T	123998940	T,T	C,C	1,1	-inf,inf	inf,inf	2.59309,0.582074	0.000178192	0.00113239
3	chr7:123710481:T:C	123710481	C,C	T,T	1,1	-inf,inf	inf,inf	0.24156,0.556394	0.00017806	0.000342484
3	chr7:123793316:G:T	123793316	NA,T	NA,G	NA,1	NA,-inf	NA,inf	NA,0.472873	0.000178059	0.000281717
3	chr7:123798424:A:C	123798424	NA,C	NA,A	NA,1	NA,-inf	NA,inf	NA,0.472873	0.000178059	0.000281717
3	chr7:123846881:G:A	123846881	NA,A	NA,G	NA,1	NA,-inf	NA,inf	NA,0.426814	0.000178046	0.000290833
3	chr7:123282612:T:C	123282612	NA,C	NA,T	NA,1	NA,inf	NA,inf	NA,0.505602	0.00017794	0.000289586
3	chr7:123749452:T:C	123749452	NA,C	NA,T	NA,1	NA,-inf	NA,inf	NA,0.484574	0.000177895	0.000288551
3	chr7:123734666:G:T	123734666	NA,T	NA,G	NA,1	NA,-inf	NA,inf	NA,0.517058	0.000177834	0.000290324
3	chr7:123111991:C:G	123111991	G,G	C,C	1,1	-inf,-inf	inf,inf	0.953378,0.987357	0.000177667	0.000300424
3	chr7:123352342:A:G	123352342	NA,G	NA,A	NA,1	NA,-inf	NA,inf	NA,0.451637	0.000177558	0.000282224
3	chr7:123352667:T:G	123352667	NA,G	NA,T	NA,1	NA,-inf	NA,inf	NA,0.562901	0.000177525	0.000292814
3	chr7:123794904:A:G	123794904	NA,G	NA,A	NA,1	NA,-inf	NA,inf	NA,0.548794	0.00017751	0.000289625
3	chr7:123087963:G:A	123087963	NA,A	NA,G	NA,1	NA,-inf	NA,inf	NA,0.513293	0.000177398	0.000294301
3	chr7:124126106:G:A	124126106	NA,A	NA,G	NA,1	NA,-inf	NA,inf	NA,0.522908	0.000177276	0.000298531
3	chr7:123473256:A:G	123473256	NA,G	NA,A	NA,1	NA,inf	NA,inf	NA,0.527244	0.000177127	0.000302924
3	chr7:124015719:C:T	124015719	NA,T	NA,C	NA,1	NA,inf	NA,inf	NA,0.49204	0.00017669	0.000287603
3	chr7:123232280:C:G	123232280	G,G	C,C	1,1	inf,inf	inf,inf	0.357372,1.56185	0.00017668	0.000270722
3	chr7:124177470:C:A	124177470	NA,A	NA,C	NA,1	NA,-inf	NA,inf	NA,0.521179	0.000176562	0.000297054
3	chr7:124126783:T:C	124126783	NA,C	NA,T	NA,1	NA,inf	NA,inf	NA,0.49627	0.000176353	0.000296866
3	chr7:124014177:G:A	124014177	NA,A	NA,G	NA,1	NA,inf	NA,inf	NA,0.4904	0.000176287	0.000286976
3	chr7:123717574:T:C	123717574	NA,C	NA,T	NA,1	NA,-inf	NA,inf	NA,0.449841	0.000176234	0.000295145
3	chr7:124141742:T:C	124141742	NA,C	NA,T	NA,1	NA,-inf	NA,inf	NA,0.519733	0.000176231	0.00029684
3	chr7:123821715:T:G	123821715	G,G	T,T	1,1	inf,inf	inf,inf	0.823933,0.0366815	0.000176166	0.000286432
3	chr7:124277236:T:G	124277236	NA,G	NA,T	NA,1	NA,-inf	NA,inf	NA,0.437308	0.000176018	0.000283866
3	chr7:123807706:G:A	123807706	NA,A	NA,G	NA,1	NA,inf	NA,inf	NA,0.545984	0.000175974	0.000299882
3	chr7:123759405:C:T	123759405	NA,T	NA,C	NA,1	NA,-inf	NA,inf	NA,0.476309	0.000175915	0.00028542
3	chr7:124217080:C:T	124217080	NA,T	NA,C	NA,1	NA,-inf	NA,inf	NA,0.543609	0.000175786	0.000292004
3	chr7:123044522:A:G	123044522	NA,G	NA,A	NA,1	NA,-inf	NA,inf	NA,0.44134	0.000175753	0.000280668
3	chr7:123021149:C:T	123021149	NA,T	NA,C	NA,1	NA,inf	NA,inf	NA,0.484322	0.000175569	0.000291328
3	chr7:123232346:C:A	123232346	NA,A	NA,C	NA,1	NA,-inf	NA,inf	NA,0.502862	0.000175567	0.000286364
3	chr7:124178064:G:A	124178064	NA,A	NA,G	NA,1	NA,inf	NA,inf	NA,0.430373	0.000175411	0.000284856
3	chr7:123230292:T:C	123230292	NA,C	NA,T	NA,1	NA,-inf	NA,inf	NA,0.502017	0.000175346	0.000286015
3	chr7:123669900:A:G	123669900	NA,G	NA,A	NA,1	NA,inf	NA,inf	NA,0.518034	0.000174792	0.000293897
3	chr7:123472561:T:C	123472561	NA,C	NA,T	NA,1	NA,inf	NA,inf	NA,0.538092	0.000174693	0.000297579
3	chr7:124286317:G:T	124286317	NA,T	NA,G	NA,1	NA,inf	NA,inf	NA,0.497575	0.000174669	0.000290331
3	chr7:123307930:G:C	123307930	NA,C	NA,G	NA,1	NA,inf	NA,inf	NA,0.488271	0.000174449	0.000292247
3	chr7:123464727:C:T	123464727	NA,T	NA,C	NA,1	NA,inf	NA,inf	NA,0.543534	0.000174369	0.000292904
3	chr7:124259865:T:G	124259865	NA,G	NA,T	NA,1	NA,inf	NA,inf	NA,0.474693	0.000174299	0.00028716
3	chr7:123152977:T:G	123152977	NA,G	NA,T	NA,1	NA,-inf	NA,inf	NA,0.494687	0.000174236	0.000284934
3	chr7:123048303:A:G	123048303	NA,G	NA,A	NA,1	NA,-inf	NA,inf	NA,0.466288	0.000174186	0.000293496
3	chr7:123080308:ATGG:A	123080308	A,NA	ATGG,NA	1,NA	-inf,NA	inf,NA	0.985327,NA	0.000174156	0.000281566
3	chr7:123636997:T:C	123636997	NA,C	NA,T	NA,1	NA,inf	NA,inf	NA,0.487978	0.000174108	0.000288021
3	chr7:123711818:G:A	123711818	NA,A	NA,G	NA,1	NA,-inf	NA,inf	NA,0.440368	0.000173805	0.00027642
3	chr7:123433966:G:A	123433966	NA,A	NA,G	NA,1	NA,inf	NA,inf	NA,0.505122	0.000173757	0.000287379
3	chr7:123567604:C:T	123567604	NA,T	NA,C	NA,1	NA,-inf	NA,inf	NA,0.494039	0.000173496	0.000285024
3	chr7:123829642:C:T	123829642	NA,T	NA,C	NA,1	NA,inf	NA,inf	NA,0.597687	0.000173457	0.000300744
3	chr7:124103423:G:A	124103423	NA,A	NA,G	NA,1	NA,inf	NA,inf	NA,0.597061	0.000173279	0.000305281
3	chr7:123677130:C:T	123677130	T,T	C,C	1,1	-inf,inf	inf,inf	0.229793,0.570056	0.000173267	0.000332996
3	chr7:123719218:A:G	123719218	NA,G	NA,A	NA,1	NA,-inf	NA,inf	NA,0.437344	0.000173065	0.000275311
3	chr7:124124009:A:G	124124009	NA,G	NA,A	NA,1	NA,-inf	NA,inf	NA,0.459226	0.000172925	0.000290827
3	chr7:123722365:A:T	123722365	T,NA	A,NA	1,NA	-inf,NA	inf,NA	0.695288,NA	0.000172892	0.000273232
3	chr7:124067031:G:T	124067031	T,T	G,G	1,1	-inf,inf	inf,inf	1.76817,1.12733	0.000172842	0.00155782
3	chr7:123620174:C:T	123620174	T,T	C,C	1,1	-inf,-inf	inf,inf	2.29828,1.12024	0.000172685	0.000267858
3	chr7:123690071:T:C	123690071	NA,C	NA,T	NA,1	NA,-inf	NA,inf	NA,0.433628	0.00017217	0.000273959
3	chr7:123064352:A:G	123064352	NA,G	NA,A	NA,1	NA,inf	NA,inf	NA,0.479432	0.000172076	0.00028053
3	chr7:123190112:T:G	123190112	NA,G	NA,T	NA,1	NA,-inf	NA,inf	NA,0.476637	0.00017186	0.000281102
3	chr7:123748458:C:T	123748458	NA,T	NA,C	NA,1	NA,-inf	NA,inf	NA,0.458706	0.000171834	0.000278973
3	chr7:123588295:G:T	123588295	NA,T	NA,G	NA,1	NA,inf	NA,inf	NA,0.484774	0.000171259	0.00028767
3	chr7:124026583:A:G	124026583	NA,G	NA,A	NA,1	NA,-inf	NA,inf	NA,0.478909	0.000171055	0.000284468
3	chr7:124075229:T:C	124075229	C,C	T,T	1,1	-inf,inf	inf,inf	1.77139,1.11697	0.000170941	0.00153136
3	chr7:123707179:T:C	123707179	NA,C	NA,T	NA,1	NA,-inf	NA,inf	NA,0.427931	0.000170904	0.000272043
3	chr7:124278762:T:C	124278762	NA,C	NA,T	NA,1	NA,-inf	NA,inf	NA,0.475433	0.00017087	0.000287508
3	chr7:123365435:G:A	123365435	A,NA	G,NA	1,NA	inf,NA	inf,NA	0.0660161,NA	0.000170673	0.000288731
3	chr7:124268158:C:T	124268158	NA,T	NA,C	NA,1	NA,inf	NA,inf	NA,0.581005	0.000170369	0.000303062
3	chr7:123478255:A:AGTTG	123478255	NA,AGTTG	NA,A	NA,1	NA,inf	NA,inf	NA,0.511992	0.000170162	0.00028913
3	chr7:124009339:G:A	124009339	NA,A	NA,G	NA,1	NA,inf	NA,inf	NA,0.636089	0.000170151	0.000308657
3	chr7:124282700:C:T	124282700	NA,T	NA,C	NA,1	NA,-inf	NA,inf	NA,0.411983	0.000170031	0.00027452
3	chr7:124234852:T:C	124234852	NA,C	NA,T	NA,1	NA,-inf	NA,inf	NA,0.412317	0.000170021	0.000274489
3	chr7:123729420:A:G	123729420	NA,G	NA,A	NA,1	NA,-inf	NA,inf	NA,0.423924	0.000169753	0.000270237
3	chr7:124109103:T:C	124109103	NA,C	NA,T	NA,1	NA,inf	NA,inf	NA,0.580019	0.000169702	0.000298564
3	chr7:123436274:T:C	123436274	C,C	T,T	1,1	inf,inf	inf,inf	0.455869,0.605451	0.000169214	0.000286353
3	chr7:123251363:T:C	123251363	NA,C	NA,T	NA,1	NA,-inf	NA,inf	NA,0.469833	0.000169115	0.000273606
3	chr7:123641293:G:A	123641293	NA,A	NA,G	NA,1	NA,-inf	NA,inf	NA,0.475286	0.000169018	0.000278492
3	chr7:123568977:G:A	123568977	NA,A	NA,G	NA,1	NA,inf	NA,inf	NA,0.461552	0.000168989	0.000283724
3	chr7:123187591:C:T	123187591	NA,T	NA,C	NA,1	NA,-inf	NA,inf	NA,0.375677	0.00016894	0.000282024
3	chr7:123746428:T:C	123746428	NA,C	NA,T	NA,1	NA,-inf	NA,inf	NA,0.41931	0.00016892	0.000269048
3	chr7:123233611:C:T	123233611	T,T	C,C	1,1	inf,inf	inf,inf	0.345577,1.54302	0.000168677	0.000258566
3	chr7:123026671:T:A	123026671	NA,A	NA,T	NA,1	NA,-inf	NA,inf	NA,0.446509	0.000168672	0.000278973
3	chr7:124288110:G:T	124288110	NA,T	NA,G	NA,1	NA,-inf	NA,inf	NA,0.465279	0.000168613	0.000283639
3	chr7:123710006:C:T	123710006	T,T	C,C	1,1	-inf,inf	inf,inf	0.221455,0.573692	0.00016861	0.000323641
3	chr7:123697819:C:T	123697819	T,T	C,C	1,1	-inf,inf	inf,inf	0.252197,0.476795	0.000168585	0.000323451
3	chr7:123799571:C:T	123799571	NA,T	NA,C	NA,1	NA,inf	NA,inf	NA,0.462254	0.000168503	0.000278805
3	chr7:123758319:C:CA	123758319	CA,CA	C,C	1,1	-inf,-inf	inf,inf	4.18281,1.80736	0.000168494	0.000258045
3	chr7:123789546:T:C	123789546	NA,C	NA,T	NA,1	NA,inf	NA,inf	NA,0.461816	0.00016836	0.000282786
3	chr7:124106741:C:T	124106741	T,T	C,C	1,1	-inf,inf	inf,inf	2.11465,0.795714	0.000168345	0.00244851
3	chr7:124150260:C:T	124150260	NA,T	NA,C	NA,1	NA,inf	NA,inf	NA,0.509765	0.000168341	0.000286061
3	chr7:123981281:T:C	123981281	NA,C	NA,T	NA,1	NA,inf	NA,inf	NA,0.461547	0.000168339	0.000288009
3	chr7:123738723:G:T	123738723	T,NA	G,NA	1,NA	-inf,NA	inf,NA	0.538999,NA	0.000167973	0.000260228
3	chr7:123351338:T:G	123351338	NA,G	NA,T	NA,1	NA,-inf	NA,inf	NA,0.425097	0.000167934	0.000270049
3	chr7:123166475:T:C	123166475	NA,C	NA,T	NA,1	NA,inf	NA,inf	NA,0.475853	0.000167725	0.000277856
3	chr7:123321481:A:G	123321481	NA,G	NA,A	NA,1	NA,-inf	NA,inf	NA,0.422241	0.000167692	0.000271315
3	chr7:124016084:G:A	124016084	NA,A	NA,G	NA,1	NA,inf	NA,inf	NA,0.450993	0.000167563	0.000272949
3	chr7:123659801:A:G	123659801	G,G	A,A	1,1	-inf,inf	inf,inf	0.26043,0.48671	0.000167512	0.000323656
3	chr7:123740627:C:G	123740627	G,G	C,C	1,1	-inf,inf	inf,inf	0.224776,0.560136	0.000167509	0.000321571
3	chr7:123694642:GT:G	123694642	G,G	GT,GT	1,1	-inf,inf	inf,inf	0.238653,0.514718	0.000167506	0.000321568
3	chr7:123364769:C:T	123364769	NA,T	NA,C	NA,1	NA,-inf	NA,inf	NA,0.45946	0.000167072	0.000270661
3	chr7:123167027:TAA:T	123167027	NA,T	NA,TAA	NA,1	NA,-inf	NA,inf	NA,0.438242	0.000167022	0.000271725
3	chr7:123425810:C:T	123425810	NA,T	NA,C	NA,1	NA,inf	NA,inf	NA,0.476347	0.000166727	0.000275788
3	chr7:124100791:CA:C	124100791	C,NA	CA,NA	1,NA	-inf,NA	inf,NA	0.806933,NA	0.000166722	0.000250005
3	chr7:124295328:C:T	124295328	NA,T	NA,C	NA,1	NA,-inf	NA,inf	NA,0.449312	0.000166662	0.000279937
3	chr7:123600769:G:A	123600769	NA,A	NA,G	NA,1	NA,-inf	NA,inf	NA,0.461708	0.000166627	0.000271916
3	chr7:123685405:C:T	123685405	T,T	C,C	1,1	-inf,inf	inf,inf	0.222465,0.560069	0.000166527	0.000319664
3	chr7:124184807:G:T	124184807	NA,T	NA,G	NA,1	NA,-inf	NA,inf	NA,0.354484	0.000166499	0.000266088
3	chr7:123025734:G:A	123025734	NA,A	NA,G	NA,1	NA,-inf	NA,inf	NA,0.404313	0.000166393	0.000266637
3	chr7:123239512:A:G	123239512	NA,G	NA,A	NA,1	NA,-inf	NA,inf	NA,0.440731	0.000166085	0.000268529
3	chr7:124220309:T:A	124220309	NA,A	NA,T	NA,1	NA,-inf	NA,inf	NA,0.421009	0.000166007	0.000275085
3	chr7:124065260:G:A	124065260	A,A	G,G	1,1	-inf,inf	inf,inf	2.46894,0.33397	0.000165926	0.00347713
3	chr7:123478266:ACATCCTT:A	123478266	NA,A	NA,ACATCCTT	NA,1	NA,inf	NA,inf	NA,0.491014	0.000165882	0.000281698
3	chr7:123250756:A:G	123250756	NA,G	NA,A	NA,1	NA,-inf	NA,inf	NA,0.456395	0.000165818	0.000268542
3	chr7:123268373:TAA:T	123268373	T,NA	TAA,NA	1,NA	-inf,NA	inf,NA	0.832761,NA	0.000165725	0.000268897
3	chr7:123966762:G:A	123966762	NA,A	NA,G	NA,1	NA,inf	NA,inf	NA,0.506122	0.000165617	0.00028842
3	chr7:123061121:T:A	123061121	NA,A	NA,T	NA,1	NA,inf	NA,inf	NA,0.449621	0.000165607	0.000270207
3	chr7:123713654:G:C	123713654	C,C	G,G	1,1	-inf,inf	inf,inf	0.22365,0.553566	0.000165603	0.000317787
3	chr7:123690293:C:T	123690293	T,NA	C,NA	1,NA	inf,NA	inf,NA	1.16482,NA	0.000165511	0.000287597
3	chr7:123784647:T:C	123784647	NA,C	NA,T	NA,1	NA,inf	NA,inf	NA,0.446993	0.000165304	0.000273551
3	chr7:123771546:A:G	123771546	NA,G	NA,A	NA,1	NA,inf	NA,inf	NA,0.40049	0.000165229	0.000272158
3	chr7:124030494:T:C	124030494	NA,C	NA,T	NA,1	NA,inf	NA,inf	NA,0.43847	0.000164999	0.00026892
3	chr7:123664555:G:A	123664555	A,A	G,G	1,1	-inf,inf	inf,inf	0.201012,0.623974	0.000164996	0.000316677
3	chr7:124284153:T:C	124284153	NA,C	NA,T	NA,1	NA,-inf	NA,inf	NA,0.447529	0.000164871	0.000277205
3	chr7:123206266:A:G	123206266	G,G	A,A	1,1	inf,-inf	inf,inf	0.61203,1.02978	0.00016482	0.00028961
3	chr7:123437091:A:G	123437091	NA,G	NA,A	NA,1	NA,inf	NA,inf	NA,0.42279	0.000164763	0.0002672
3	chr7:123199511:C:T	123199511	T,T	C,C	1,1	inf,-inf	inf,inf	0.591617,1.04083	0.000164723	0.000287859
3	chr7:123666416:G:A	123666416	A,A	G,G	1,1	-inf,inf	inf,inf	0.213466,0.584125	0.000164612	0.000315773
3	chr7:123752711:C:T	123752711	NA,T	NA,C	NA,1	NA,-inf	NA,inf	NA,0.368966	0.000164311	0.000269324
3	chr7:123008419:T:A	123008419	A,NA	T,NA	1,NA	inf,NA	inf,NA	0.461229,NA	0.000164243	0.000275646
3	chr7:123980552:A:C	123980552	NA,C	NA,A	NA,1	NA,inf	NA,inf	NA,0.519548	0.000164089	0.000290915
3	chr7:123417040:A:G	123417040	NA,G	NA,A	NA,1	NA,inf	NA,inf	NA,0.462982	0.000164072	0.000271398
3	chr7:122998966:A:G	122998966	G,NA	A,NA	1,NA	-inf,NA	inf,NA	0.993047,NA	0.000164005	0.000283688
3	chr7:124229789:T:C	124229789	NA,C	NA,T	NA,1	NA,inf	NA,inf	NA,0.433878	0.000163984	0.000266885
3	chr7:123196704:G:A	123196704	A,NA	G,NA	1,NA	inf,NA	inf,NA	1.01367,NA	0.000163824	0.000280291
3	chr7:123177980:T:C	123177980	C,NA	T,NA	1,NA	inf,NA	inf,NA	0.737411,NA	0.000163803	0.000280782
3	chr7:123345910:T:C	123345910	NA,C	NA,T	NA,1	NA,inf	NA,inf	NA,0.330122	0.00016373	0.000268024
3	chr7:123739138:T:G	123739138	NA,G	NA,T	NA,1	NA,-inf	NA,inf	NA,0.440957	0.000163672	0.000270806
3	chr7:123334735:T:C	123334735	C,C	T,T	1,1	-inf,-inf	inf,inf	0.290672,0.903603	0.000163437	0.00026966
3	chr7:123375931:C:T	123375931	NA,T	NA,C	NA,1	NA,-inf	NA,inf	NA,0.366807	0.000163427	0.000271175
3	chr7:123661886:A:G	123661886	G,G	A,A	1,1	-inf,inf	inf,inf	0.220227,0.556123	0.00016287	0.00031247
3	chr7:123777546:C:T	123777546	NA,T	NA,C	NA,1	NA,-inf	NA,inf	NA,0.370447	0.000162823	0.000266323
3	chr7:123027297:G:T	123027297	NA,T	NA,G	NA,1	NA,inf	NA,inf	NA,0.432351	0.000162799	0.000270938
3	chr7:124024340:T:C	124024340	NA,C	NA,T	NA,1	NA,inf	NA,inf	NA,0.427615	0.000162737	0.000265317
3	chr7:123869113:T:C	123869113	NA,C	NA,T	NA,1	NA,inf	NA,inf	NA,0.413779	0.000162728	0.000267152
3	chr7:123250736:A:G	123250736	NA,G	NA,A	NA,1	NA,-inf	NA,inf	NA,0.388861	0.000162683	0.000260211
3	chr7:123247107:C:T	123247107	NA,T	NA,C	NA,1	NA,-inf	NA,inf	NA,0.43948	0.000162355	0.00026312
3	chr7:124061291:C:T	124061291	T,T	C,C	1,1	-inf,inf	inf,inf	1.77505,1.05336	0.000162064	0.00142802
3	chr7:123251322:G:A	123251322	NA,A	NA,G	NA,1	NA,inf	NA,inf	NA,0.403755	0.000161847	0.000271705
3	chr7:123951293:G:A	123951293	NA,A	NA,G	NA,1	NA,-inf	NA,inf	NA,0.346239	0.000161786	0.00026437
3	chr7:124236813:T:C	124236813	NA,C	NA,T	NA,1	NA,inf	NA,inf	NA,0.404296	0.000161764	0.000265139
3	chr7:123981982:G:A	123981982	NA,A	NA,G	NA,1	NA,inf	NA,inf	NA,0.429965	0.000161735	0.000276215
3	chr7:123615160:T:C	123615160	NA,C	NA,T	NA,1	NA,-inf	NA,inf	NA,0.443884	0.000161703	0.000268217
3	chr7:124222527:C:T	124222527	NA,T	NA,C	NA,1	NA,inf	NA,inf	NA,0.455797	0.000161665	0.000274512
3	chr7:123275401:G:A	123275401	A,A	G,G	1,1	inf,-inf	inf,inf	0.516695,1.50552	0.000161423	0.000255184
3	chr7:123718295:G:C	123718295	NA,C	NA,G	NA,1	NA,-inf	NA,inf	NA,0.363388	0.000161288	0.000263881
3	chr7:123701456:A:C	123701456	NA,C	NA,A	NA,1	NA,-inf	NA,inf	NA,0.363388	0.000161288	0.000263881
3	chr7:123722638:C:T	123722638	NA,T	NA,C	NA,1	NA,-inf	NA,inf	NA,0.363162	0.000161243	0.000263809
3	chr7:123046380:G:A	123046380	NA,A	NA,G	NA,1	NA,inf	NA,inf	NA,0.411367	0.000161236	0.000264952
3	chr7:123057759:C:A	123057759	NA,A	NA,C	NA,1	NA,inf	NA,inf	NA,0.45209	0.000161182	0.000275224
3	chr7:123982852:T:C	123982852	NA,C	NA,T	NA,1	NA,inf	NA,inf	NA,0.427171	0.000161158	0.000275248
3	chr7:123432077:T:C	123432077	NA,C	NA,T	NA,1	NA,inf	NA,inf	NA,0.448122	0.000161125	0.000266523
3	chr7:123693079:C:T	123693079	NA,T	NA,C	NA,1	NA,-inf	NA,inf	NA,0.427686	0.000160974	0.000266366
3	chr7:123790652:G:C	123790652	C,NA	G,NA	1,NA	-inf,NA	inf,NA	0.652716,NA	0.000160971	0.000290859
3	chr7:123493362:G:A	123493362	NA,A	NA,G	NA,1	NA,inf	NA,inf	NA,0.420285	0.000160863	0.000269447
3	chr7:123510906:A:AT	123510906	NA,AT	NA,A	NA,1	NA,inf	NA,inf	NA,0.44142	0.000160797	0.000273684
3	chr7:124020077:C:G	124020077	NA,G	NA,C	NA,1	NA,inf	NA,inf	NA,0.415668	0.000160343	0.000261499
3	chr7:123807192:A:C	123807192	C,C	A,A	1,1	inf,inf	inf,inf	3.05142,0.504788	0.000160279	0.000245421
3	chr7:123699123:C:T	123699123	T,T	C,C	1,1	-inf,inf	inf,inf	0.219203,0.538823	0.000160137	0.000306921
3	chr7:124222579:T:A	124222579	NA,A	NA,T	NA,1	NA,-inf	NA,inf	NA,0.441744	0.000159912	0.00026838
3	chr7:123668141:A:G	123668141	G,G	A,A	1,1	-inf,inf	inf,inf	0.219837,0.538698	0.000159835	0.000306182
3	chr7:124000248:T:C	124000248	NA,C	NA,T	NA,1	NA,inf	NA,inf	NA,0.472825	0.000159794	0.000273938
3	chr7:123768270:A:G	123768270	NA,G	NA,A	NA,1	NA,-inf	NA,inf	NA,0.346275	0.000159692	0.000261986
3	chr7:124025150:A:G	124025150	NA,G	NA,A	NA,1	NA,inf	NA,inf	NA,0.412125	0.000159625	0.000260358
3	chr7:123196987:A:G	123196987	NA,G	NA,A	NA,1	NA,-inf	NA,inf	NA,0.41677	0.000159477	0.000261036
3	chr7:123682662:T:A	123682662	A,A	T,T	1,1	-inf,inf	inf,inf	0.215229,0.546307	0.000159397	0.000304898
3	chr7:123703665:A:G	123703665	G,G	A,A	1,1	-inf,inf	inf,inf	0.2143,0.552006	0.000159349	0.000305417
3	chr7:124208623:A:G	124208623	NA,G	NA,A	NA,1	NA,inf	NA,inf	NA,0.371105	0.000159309	0.000258779
3	chr7:124264766:C:T	124264766	NA,T	NA,C	NA,1	NA,inf	NA,inf	NA,0.392134	0.000159236	0.000261081
3	chr7:124261797:G:A	124261797	NA,A	NA,G	NA,1	NA,inf	NA,inf	NA,0.516732	0.000159212	0.000280631
3	chr7:123663423:A:G	123663423	G,G	A,A	1,1	-inf,inf	inf,inf	0.204572,0.585206	0.000159191	0.000305087
3	chr7:123197487:C:T	123197487	NA,T	NA,C	NA,1	NA,-inf	NA,inf	NA,0.369124	0.000159178	0.000254921
3	chr7:123421097:G:A	123421097	A,A	G,G	1,1	-inf,-inf	inf,inf	0.469217,0.566828	0.00015915	0.000267025
3	chr7:123347302:T:G	123347302	NA,G	NA,T	NA,1	NA,inf	NA,inf	NA,0.371446	0.000159091	0.000264897
3	chr7:124060859:T:C	124060859	C,C	T,T	1,1	-inf,inf	inf,inf	1.76939,1.04488	0.00015906	0.00139163
3	chr7:123420738:G:A	123420738	NA,A	NA,G	NA,1	NA,-inf	NA,inf	NA,0.413968	0.000158961	0.000259765
3	chr7:123347939:CCAAA:C	123347939	NA,C	NA,CCAAA	NA,1	NA,-inf	NA,inf	NA,0.320602	0.000158926	0.000263362
3	chr7:124099107:G:A	124099107	NA,A	NA,G	NA,1	NA,inf	NA,inf	NA,0.464713	0.000158763	0.000270622
3	chr7:123964984:TCAC:T	123964984	NA,T	NA,TCAC	NA,1	NA,inf	NA,inf	NA,0.388744	0.000158351	0.000260024
3	chr7:123665782:A:T	123665782	T,T	A,A	1,1	-inf,inf	inf,inf	0.203442,0.582905	0.000158177	0.00030309
3	chr7:123037310:G:T	123037310	NA,T	NA,G	NA,1	NA,inf	NA,inf	NA,0.41464	0.0001581	0.00025898
3	chr7:123790700:C:T	123790700	NA,T	NA,C	NA,1	NA,-inf	NA,inf	NA,0.419501	0.00015782	0.00026039
3	chr7:123682209:A:C	123682209	NA,C	NA,A	NA,1	NA,-inf	NA,inf	NA,0.419884	0.000157772	0.000260151
3	chr7:123769357:T:G	123769357	NA,G	NA,T	NA,1	NA,inf	NA,inf	NA,0.370196	0.000157758	0.000261012
3	chr7:124219408:T:C	124219408	NA,C	NA,T	NA,1	NA,inf	NA,inf	NA,0.434925	0.00015768	0.000267509
3	chr7:123327693:T:G	123327693	NA,G	NA,T	NA,1	NA,inf	NA,inf	NA,0.403978	0.00015762	0.000263485
3	chr7:124217469:T:C	124217469	NA,C	NA,T	NA,1	NA,-inf	NA,inf	NA,0.454502	0.00015754	0.000261566
3	chr7:123547503:A:C	123547503	NA,C	NA,A	NA,1	NA,-inf	NA,inf	NA,0.40715	0.000157539	0.00026113
3	chr7:122997358:T:C	122997358	NA,C	NA,T	NA,1	NA,-inf	NA,inf	NA,0.370257	0.000157506	0.000254085
3	chr7:123246835:A:C	123246835	NA,C	NA,A	NA,1	NA,-inf	NA,inf	NA,0.36996	0.000157439	0.000260115
3	chr7:124151832:C:T	124151832	NA,T	NA,C	NA,1	NA,-inf	NA,inf	NA,0.464941	0.000157018	0.000258964
3	chr7:123349305:A:T	123349305	NA,T	NA,A	NA,1	NA,-inf	NA,inf	NA,0.436298	0.000156871	0.000259246
3	chr7:123894569:G:A	123894569	NA,A	NA,G	NA,1	NA,inf	NA,inf	NA,0.381285	0.000156727	0.000257557
3	chr7:123694190:T:A	123694190	NA,A	NA,T	NA,1	NA,-inf	NA,inf	NA,0.339583	0.000156364	0.000255971
3	chr7:123202469:AC:A	123202469	NA,A	NA,AC	NA,1	NA,-inf	NA,inf	NA,0.354954	0.000156334	0.000250617
3	chr7:123059719:A:C	123059719	NA,C	NA,A	NA,1	NA,-inf	NA,inf	NA,0.375021	0.000156221	0.000262759
3	chr7:124282213:A:G	124282213	NA,G	NA,A	NA,1	NA,inf	NA,inf	NA,0.403748	0.000156046	0.000260824
3	chr7:124246195:G:A	124246195	NA,A	NA,G	NA,1	NA,inf	NA,inf	NA,0.393951	0.000156028	0.00025429
3	chr7:123259920:C:CA	123259920	NA,CA	NA,C	NA,1	NA,-inf	NA,inf	NA,0.404719	0.000156012	0.000253273
3	chr7:123377211:C:T	123377211	T,T	C,C	1,1	-inf,-inf	inf,inf	0.322884,0.826179	0.000155967	0.000258349
3	chr7:124110764:G:A	124110764	NA,A	NA,G	NA,1	NA,inf	NA,inf	NA,0.424147	0.000155948	0.000264854
3	chr7:124227713:A:G	124227713	NA,G	NA,A	NA,1	NA,inf	NA,inf	NA,0.494178	0.000155869	0.000274048
3	chr7:123163875:A:G	123163875	NA,G	NA,A	NA,1	NA,inf	NA,inf	NA,0.375284	0.000155814	0.000260719
3	chr7:123247634:A:G	123247634	NA,G	NA,A	NA,1	NA,-inf	NA,inf	NA,0.354052	0.000155606	0.000249477
3	chr7:123769053:T:C	123769053	NA,C	NA,T	NA,1	NA,inf	NA,inf	NA,0.359254	0.000155604	0.000257446
3	chr7:123357381:G:A	123357381	NA,A	NA,G	NA,1	NA,inf	NA,inf	NA,0.417136	0.000155353	0.000266616
3	chr7:124063197:G:A	124063197	A,A	G,G	1,1	-inf,inf	inf,inf	1.73789,1.06199	0.000155242	0.00134138
3	chr7:124067234:T:C	124067234	NA,C	NA,T	NA,1	NA,inf	NA,inf	NA,0.36448	0.000155225	0.000251007
3	chr7:123916497:C:T	123916497	NA,T	NA,C	NA,1	NA,inf	NA,inf	NA,0.435362	0.000155165	0.000261661
3	chr7:123769944:A:G	123769944	NA,G	NA,A	NA,1	NA,inf	NA,inf	NA,0.356755	0.000154981	0.000256431
3	chr7:124067024:A:G	124067024	NA,G	NA,A	NA,1	NA,inf	NA,inf	NA,0.363079	0.000154959	0.000250593
3	chr7:123065862:A:G	123065862	G,NA	A,NA	1,NA	inf,NA	inf,NA	1.0586,NA	0.000154952	0.000261246
3	chr7:123753422:G:C	123753422	NA,C	NA,G	NA,1	NA,-inf	NA,inf	NA,0.356739	0.000154908	0.000259509
3	chr7:123794044:G:A	123794044	NA,A	NA,G	NA,1	NA,inf	NA,inf	NA,0.394157	0.000154723	0.000259368
3	chr7:123289091:G:T	123289091	NA,T	NA,G	NA,1	NA,inf	NA,inf	NA,0.363334	0.000154558	0.000257853
3	chr7:124079101:G:A	124079101	NA,A	NA,G	NA,1	NA,inf	NA,inf	NA,0.543299	0.000154426	0.000276226
3	chr7:123760489:A:G	123760489	G,G	A,A	1,1	inf,-inf	inf,inf	0.184364,0.569789	0.000154208	0.000290044
3	chr7:123198878:G:A	123198878	A,A	G,G	1,1	inf,-inf	inf,inf	0.575822,1.02038	0.000154175	0.000269213
3	chr7:124152112:T:A	124152112	NA,A	NA,T	NA,1	NA,-inf	NA,inf	NA,0.401494	0.000154029	0.000259045
3	chr7:123826429:C:T	123826429	NA,T	NA,C	NA,1	NA,inf	NA,inf	NA,0.380149	0.000153948	0.00025228
3	chr7:124235733:T:G	124235733	NA,G	NA,T	NA,1	NA,-inf	NA,inf	NA,0.372421	0.00015374	0.00025737
3	chr7:123078013:T:C	123078013	NA,C	NA,T	NA,1	NA,inf	NA,inf	NA,0.361835	0.000153712	0.00025691
3	chr7:123788093:G:A	123788093	NA,A	NA,G	NA,1	NA,inf	NA,inf	NA,0.369484	0.000153619	0.000250372
3	chr7:123243955:T:C	123243955	NA,C	NA,T	NA,1	NA,-inf	NA,inf	NA,0.299494	0.000153617	0.000256094
3	chr7:123235072:T:C	123235072	NA,C	NA,T	NA,1	NA,-inf	NA,inf	NA,0.344646	0.000153139	0.000254298
3	chr7:123979037:G:A	123979037	NA,A	NA,G	NA,1	NA,inf	NA,inf	NA,0.407583	0.000153075	0.00025529
3	chr7:123993852:A:T	123993852	NA,T	NA,A	NA,1	NA,-inf	NA,inf	NA,0.309483	0.000153014	0.000248314
3	chr7:123232225:C:T	123232225	NA,T	NA,C	NA,1	NA,-inf	NA,inf	NA,0.338501	0.000152997	0.000245506
3	chr7:123108543:G:A	123108543	NA,A	NA,G	NA,1	NA,inf	NA,inf	NA,0.365961	0.000152919	0.000249312
3	chr7:123429852:A:C	123429852	NA,C	NA,A	NA,1	NA,inf	NA,inf	NA,0.352966	0.000152834	0.000248299
3	chr7:123443125:C:T	123443125	NA,T	NA,C	NA,1	NA,-inf	NA,inf	NA,0.381634	0.000152742	0.000253018
3	chr7:124047956:G:A	124047956	NA,A	NA,G	NA,1	NA,inf	NA,inf	NA,0.530966	0.000152718	0.000281128
3	chr7:123431635:G:A	123431635	NA,A	NA,G	NA,1	NA,inf	NA,inf	NA,0.352069	0.000152667	0.000248038
3	chr7:123442853:G:A	123442853	NA,A	NA,G	NA,1	NA,-inf	NA,inf	NA,0.380979	0.00015265	0.000252852
3	chr7:123429854:A:ACAGTTGTAGAT	123429854	NA,ACAGTTGTAGAT	NA,A	NA,1	NA,inf	NA,inf	NA,0.351799	0.000152622	0.000247967
3	chr7:123429859:T:TGTAGATA	123429859	NA,TGTAGATA	NA,T	NA,1	NA,inf	NA,inf	NA,0.351224	0.000152436	0.000247639
3	chr7:123637631:A:G	123637631	NA,G	NA,A	NA,1	NA,-inf	NA,inf	NA,0.39075	0.000152423	0.000251341
3	chr7:123207784:A:G	123207784	NA,G	NA,A	NA,1	NA,-inf	NA,inf	NA,0.37924	0.000152375	0.000249642
3	chr7:124082315:A:G	124082315	NA,G	NA,A	NA,1	NA,inf	NA,inf	NA,0.387541	0.000152327	0.00025709
3	chr7:123390013:G:C	123390013	NA,C	NA,G	NA,1	NA,-inf	NA,inf	NA,0.343887	0.000152272	0.000255129
3	chr7:123190821:A:G	123190821	NA,G	NA,A	NA,1	NA,-inf	NA,inf	NA,0.36133	0.000152258	0.000249319
3	chr7:123924846:A:G	123924846	NA,G	NA,A	NA,1	NA,-inf	NA,inf	NA,0.375977	0.000152165	0.000252615
3	chr7:123223719:C:T	123223719	T,T	C,C	1,1	inf,inf	inf,inf	0.298136,1.51493	0.000152118	0.000233269
3	chr7:124043794:C:T	124043794	NA,T	NA,C	NA,1	NA,-inf	NA,inf	NA,0.376105	0.000151972	0.000253129
3	chr7:123961028:AT:A	123961028	NA,A	NA,AT	NA,1	NA,-inf	NA,inf	NA,0.348868	0.000151907	0.00025759
3	chr7:124104510:T:G	124104510	NA,G	NA,T	NA,1	NA,inf	NA,inf	NA,0.488345	0.00015174	0.000269047
3	chr7:123224083:A:T	123224083	T,T	A,A	1,1	inf,inf	inf,inf	0.336438,1.49558	0.000151541	0.000232953
3	chr7:123800759:C:T	123800759	NA,T	NA,C	NA,1	NA,inf	NA,inf	NA,0.37659	0.000151489	0.000253843
3	chr7:123247250:C:T	123247250	NA,T	NA,C	NA,1	NA,-inf	NA,inf	NA,0.338018	0.00015131	0.000250025
3	chr7:123978782:ATATT:A	123978782	NA,A	NA,ATATT	NA,1	NA,-inf	NA,inf	NA,0.366443	0.000151067	0.000253415
3	chr7:123572785:T:C	123572785	C,C	T,T	1,1	-inf,inf	inf,inf	0.778526,0.0748617	0.00015101	0.000257921
3	chr7:124289110:C:T	124289110	NA,T	NA,C	NA,1	NA,inf	NA,inf	NA,0.349672	0.000150986	0.000247708
3	chr7:123440399:G:T	123440399	NA,T	NA,G	NA,1	NA,-inf	NA,inf	NA,0.308863	0.000150957	0.000248075
3	chr7:124063936:G:A	124063936	A,A	G,G	1,1	-inf,inf	inf,inf	1.733,1.04396	0.000150746	0.00128939
3	chr7:123102893:C:T	123102893	NA,T	NA,C	NA,1	NA,inf	NA,inf	NA,0.354316	0.000150741	0.000245889
3	chr7:123756460:A:G	123756460	G,G	A,A	1,1	-inf,-inf	inf,inf	4.16706,1.74306	0.000150633	0.000230996
3	chr7:123095212:C:T	123095212	NA,T	NA,C	NA,1	NA,inf	NA,inf	NA,0.354088	0.000150516	0.000245537
3	chr7:123168420:T:C	123168420	NA,C	NA,T	NA,1	NA,inf	NA,inf	NA,0.346049	0.000150479	0.000249514
3	chr7:123597648:A:G	123597648	NA,G	NA,A	NA,1	NA,-inf	NA,inf	NA,0.376653	0.000150265	0.000245698
3	chr7:123022138:C:A	123022138	NA,A	NA,C	NA,1	NA,-inf	NA,inf	NA,0.345799	0.000150257	0.000250616
3	chr7:123535482:A:G	123535482	NA,G	NA,A	NA,1	NA,-inf	NA,inf	NA,0.301719	0.000149926	0.00024633
3	chr7:123859239:A:G	123859239	G,NA	A,NA	1,NA	-inf,NA	inf,NA	0.708186,NA	0.000149895	0.000282419
3	chr7:123106940:C:T	123106940	NA,T	NA,C	NA,1	NA,inf	NA,inf	NA,0.348754	0.000149835	0.000244442
3	chr7:123737466:C:T	123737466	NA,T	NA,C	NA,1	NA,inf	NA,inf	NA,0.397604	0.000149816	0.00025126
3	chr7:124284108:T:C	124284108	NA,C	NA,T	NA,1	NA,inf	NA,inf	NA,0.363866	0.000149798	0.00024782
3	chr7:124262180:C:G	124262180	NA,G	NA,C	NA,1	NA,inf	NA,inf	NA,0.342188	0.000149768	0.000245858
3	chr7:123873860:G:A	123873860	NA,A	NA,G	NA,1	NA,inf	NA,inf	NA,0.400433	0.00014973	0.000253296
3	chr7:123422737:C:A	123422737	NA,A	NA,C	NA,1	NA,inf	NA,inf	NA,0.388556	0.000149663	0.000254199
3	chr7:123715920:A:G	123715920	NA,G	NA,A	NA,1	NA,inf	NA,inf	NA,0.438994	0.00014966	0.000252612
3	chr7:123422490:CA:C	123422490	NA,C	NA,CA	NA,1	NA,inf	NA,inf	NA,0.388315	0.000149617	0.000254118
3	chr7:123457503:C:T	123457503	NA,T	NA,C	NA,1	NA,-inf	NA,inf	NA,0.363772	0.000149596	0.000247807
3	chr7:123120438:G:A	123120438	NA,A	NA,G	NA,1	NA,inf	NA,inf	NA,0.345289	0.000149529	0.000243784
3	chr7:124060793:G:T	124060793	NA,T	NA,G	NA,1	NA,inf	NA,inf	NA,0.40903	0.00014947	0.000253728
3	chr7:123079746:T:C	123079746	NA,C	NA,T	NA,1	NA,-inf	NA,inf	NA,0.378276	0.000149394	0.00024862
3	chr7:123149386:A:C	123149386	NA,C	NA,A	NA,1	NA,inf	NA,inf	NA,0.377556	0.000149373	0.000246848
3	chr7:123719225:T:C	123719225	NA,C	NA,T	NA,1	NA,inf	NA,inf	NA,0.346563	0.000149348	0.00024375
3	chr7:122990569:C:G	122990569	NA,G	NA,C	NA,1	NA,-inf	NA,inf	NA,0.32081	0.000149236	0.000244029
3	chr7:123193984:C:T	123193984	NA,T	NA,C	NA,1	NA,-inf	NA,inf	NA,0.326004	0.000149214	0.000243968
3	chr7:123947842:T:A	123947842	NA,A	NA,T	NA,1	NA,-inf	NA,inf	NA,0.329865	0.000149169	0.000252764
3	chr7:123116345:C:T	123116345	NA,T	NA,C	NA,1	NA,inf	NA,inf	NA,0.344659	0.000149053	0.00024324
3	chr7:123226173:T:C	123226173	NA,C	NA,T	NA,1	NA,-inf	NA,inf	NA,0.316888	0.000149007	0.000239488
3	chr7:123224765:AT:A	123224765	A,A	AT,AT	1,1	inf,inf	inf,inf	0.302528,1.50131	0.000148956	0.00022858
3	chr7:123737990:A:C	123737990	NA,C	NA,A	NA,1	NA,inf	NA,inf	NA,0.343498	0.000148817	0.000242907
3	chr7:123387000:A:G	123387000	NA,G	NA,A	NA,1	NA,inf	NA,inf	NA,0.379581	0.000148802	0.000249859
3	chr7:123449970:A:G	123449970	NA,G	NA,A	NA,1	NA,-inf	NA,inf	NA,0.354255	0.000148749	0.000243523
3	chr7:123551415:G:A	123551415	NA,A	NA,G	NA,1	NA,-inf	NA,inf	NA,0.358416	0.000148721	0.000246458
3	chr7:123915651:G:A	123915651	NA,A	NA,G	NA,1	NA,inf	NA,inf	NA,0.399036	0.000148688	0.000250708
3	chr7:124144055:T:C	124144055	C,NA	T,NA	1,NA	-inf,NA	inf,NA	0.620968,NA	0.000148684	0.000233976
3	chr7:123915652:A:G	123915652	NA,G	NA,A	NA,1	NA,inf	NA,inf	NA,0.398826	0.000148653	0.000250647
3	chr7:123743922:G:A	123743922	A,NA	G,NA	1,NA	-inf,NA	inf,NA	0.606812,NA	0.000148639	0.000265841
3	chr7:124043404:C:T	124043404	NA,T	NA,C	NA,1	NA,inf	NA,inf	NA,0.51355	0.000148403	0.000265313
3	chr7:124062644:G:T	124062644	T,T	G,G	1,1	-inf,inf	inf,inf	1.73581,1.0287	0.000148293	0.00126216
3	chr7:124285223:C:T	124285223	NA,T	NA,C	NA,1	NA,inf	NA,inf	NA,0.354874	0.000148253	0.000245266
3	chr7:123293026:G:A	123293026	NA,A	NA,G	NA,1	NA,-inf	NA,inf	NA,0.351334	0.000148217	0.000247725
3	chr7:124050775:G:A	124050775	NA,A	NA,G	NA,1	NA,inf	NA,inf	NA,0.401871	0.000148185	0.000251595
3	chr7:123303865:A:G	123303865	G,NA	A,NA	1,NA	inf,NA	inf,NA	0.965266,NA	0.000148053	0.000243705
3	chr7:123207683:A:G	123207683	NA,G	NA,A	NA,1	NA,-inf	NA,inf	NA,0.310617	0.000148011	0.000238049
3	chr7:123267755:T:C	123267755	NA,C	NA,T	NA,1	NA,-inf	NA,inf	NA,0.36077	0.000148	0.000240844
3	chr7:124287325:G:A	124287325	NA,A	NA,G	NA,1	NA,inf	NA,inf	NA,0.332752	0.000147999	0.000242897
3	chr7:123403474:A:C	123403474	NA,C	NA,A	NA,1	NA,inf	NA,inf	NA,0.33238	0.000147931	0.000242683
3	chr7:123067063:T:A	123067063	NA,A	NA,T	NA,1	NA,inf	NA,inf	NA,0.33773	0.000147925	0.000241371
3	chr7:123200993:T:C	123200993	C,C	T,T	1,1	inf,-inf	inf,inf	0.530657,1.05959	0.000147892	0.000258601
3	chr7:123579369:T:C	123579369	NA,C	NA,T	NA,1	NA,inf	NA,inf	NA,0.347369	0.00014763	0.000246699
3	chr7:123992831:C:T	123992831	NA,T	NA,C	NA,1	NA,inf	NA,inf	NA,0.468991	0.000147614	0.000262835
3	chr7:124272552:T:G	124272552	NA,G	NA,T	NA,1	NA,-inf	NA,inf	NA,0.292907	0.000147523	0.000241822
3	chr7:123107550:A:T	123107550	NA,T	NA,A	NA,1	NA,inf	NA,inf	NA,0.33482	0.000147393	0.000240593
3	chr7:124097499:CT:C	124097499	NA,C	NA,CT	NA,1	NA,inf	NA,inf	NA,0.461183	0.000147344	0.000260377
3	chr7:123512377:T:C	123512377	NA,C	NA,T	NA,1	NA,-inf	NA,inf	NA,0.349473	0.000147166	0.000243911
3	chr7:123115391:A:G	123115391	NA,G	NA,A	NA,1	NA,inf	NA,inf	NA,0.332751	0.000147041	0.000240032
3	chr7:124290088:C:T	124290088	NA,T	NA,C	NA,1	NA,-inf	NA,inf	NA,0.339301	0.000146999	0.00024491
3	chr7:123107202:T:A	123107202	NA,A	NA,T	NA,1	NA,-inf	NA,inf	NA,0.316986	0.000146841	0.000237259
3	chr7:123717224:C:A	123717224	NA,A	NA,C	NA,1	NA,inf	NA,inf	NA,0.420989	0.000146789	0.000247613
3	chr7:123203823:A:T	123203823	NA,T	NA,A	NA,1	NA,-inf	NA,inf	NA,0.338692	0.000146698	0.000239721
3	chr7:123366402:C:T	123366402	NA,T	NA,C	NA,1	NA,-inf	NA,inf	NA,0.338513	0.000146672	0.000236545
3	chr7:123089012:C:T	123089012	NA,T	NA,C	NA,1	NA,inf	NA,inf	NA,0.324546	0.000146671	0.000239336
3	chr7:123007338:A:C	123007338	NA,C	NA,A	NA,1	NA,inf	NA,inf	NA,0.34172	0.000146655	0.000242832
3	chr7:123067294:C:T	123067294	NA,T	NA,C	NA,1	NA,inf	NA,inf	NA,0.329305	0.000146491	0.000239121
3	chr7:123329083:A:G	123329083	NA,G	NA,A	NA,1	NA,inf	NA,inf	NA,0.343128	0.000146481	0.000244606
3	chr7:124001522:G:T	124001522	NA,T	NA,G	NA,1	NA,inf	NA,inf	NA,0.465011	0.0001464	0.000260716
3	chr7:124223141:T:C	124223141	NA,C	NA,T	NA,1	NA,inf	NA,inf	NA,0.294042	0.000146387	0.000237709
3	chr7:124004502:A:G	124004502	NA,G	NA,A	NA,1	NA,inf	NA,inf	NA,0.412832	0.000146302	0.000251393
3	chr7:123832957:C:T	123832957	NA,T	NA,C	NA,1	NA,inf	NA,inf	NA,0.380519	0.00014628	0.000245609
3	chr7:123981316:A:T	123981316	NA,T	NA,A	NA,1	NA,-inf	NA,inf	NA,0.332392	0.0001462	0.000244984
3	chr7:123943872:A:T	123943872	NA,T	NA,A	NA,1	NA,-inf	NA,inf	NA,0.310897	0.000146156	0.00024669
3	chr7:123770472:G:A	123770472	NA,A	NA,G	NA,1	NA,-inf	NA,inf	NA,0.350541	0.000146112	0.000241794
3	chr7:123324207:G:T	123324207	NA,T	NA,G	NA,1	NA,inf	NA,inf	NA,0.341077	0.0001461	0.00024398
3	chr7:124083855:C:T	124083855	NA,T	NA,C	NA,1	NA,-inf	NA,inf	NA,0.348802	0.000146084	0.000249307
3	chr7:123515911:A:G	123515911	NA,G	NA,A	NA,1	NA,-inf	NA,inf	NA,0.342894	0.00014607	0.000242094
3	chr7:123169103:G:A	123169103	NA,A	NA,G	NA,1	NA,-inf	NA,inf	NA,0.328216	0.00014596	0.00023833
3	chr7:123066739:T:A	123066739	NA,A	NA,T	NA,1	NA,inf	NA,inf	NA,0.325066	0.00014596	0.000238516
3	chr7:124063123:TAC:T	124063123	NA,T	NA,TAC	NA,1	NA,inf	NA,inf	NA,0.387614	0.000145942	0.000247573
3	chr7:123297793:T:C	123297793	NA,C	NA,T	NA,1	NA,-inf	NA,inf	NA,0.309987	0.000145873	0.000244025
3	chr7:123969096:G:T	123969096	NA,T	NA,G	NA,1	NA,inf	NA,inf	NA,0.368897	0.000145736	0.000247064
3	chr7:124082078:C:G	124082078	NA,G	NA,C	NA,1	NA,-inf	NA,inf	NA,0.240293	0.000145677	0.000233542
3	chr7:123259346:C:A	123259346	NA,A	NA,C	NA,1	NA,inf	NA,inf	NA,0.381729	0.000145515	0.000244247
3	chr7:124002001:A:C	124002001	NA,C	NA,A	NA,1	NA,inf	NA,inf	NA,0.407632	0.000145498	0.00024991
3	chr7:123064237:T:C	123064237	NA,C	NA,T	NA,1	NA,inf	NA,inf	NA,0.322407	0.000145465	0.000237775
3	chr7:124097265:T:C	124097265	NA,C	NA,T	NA,1	NA,-inf	NA,inf	NA,0.239899	0.000145438	0.000233268
3	chr7:124287803:C:T	124287803	NA,T	NA,C	NA,1	NA,inf	NA,inf	NA,0.317074	0.000145424	0.00023874
3	chr7:124002838:G:A	124002838	NA,A	NA,G	NA,1	NA,inf	NA,inf	NA,0.398859	0.000145239	0.000249152
3	chr7:123689029:TC:T	123689029	NA,T	NA,TC	NA,1	NA,inf	NA,inf	NA,0.28752	0.000145233	0.000239525
3	chr7:123551129:A:G	123551129	G,G	A,A	1,1	-inf,-inf	inf,inf	0.40646,0.937772	0.00014517	0.000223613
3	chr7:123827940:G:A	123827940	NA,A	NA,G	NA,1	NA,inf	NA,inf	NA,0.368551	0.000145155	0.000244202
3	chr7:123545735:CTA:C	123545735	C,C	CTA,CTA	1,1	-inf,-inf	inf,inf	0.409941,0.956509	0.000145059	0.000223244
3	chr7:123991856:G:T	123991856	NA,T	NA,G	NA,1	NA,inf	NA,inf	NA,0.404095	0.000145016	0.000248981
3	chr7:124007487:T:C	124007487	NA,C	NA,T	NA,1	NA,inf	NA,inf	NA,0.33345	0.000144819	0.000237306
3	chr7:124247906:C:T	124247906	NA,T	NA,C	NA,1	NA,-inf	NA,inf	NA,0.346665	0.000144756	0.000242076
3	chr7:124060225:A:G	124060225	NA,G	NA,A	NA,1	NA,inf	NA,inf	NA,0.379827	0.000144731	0.000245412
3	chr7:124054845:T:A	124054845	NA,A	NA,T	NA,1	NA,inf	NA,inf	NA,0.271167	0.000144685	0.000232618
3	chr7:123093116:C:T	123093116	NA,T	NA,C	NA,1	NA,inf	NA,inf	NA,0.319743	0.000144675	0.000236294
3	chr7:123096995:A:T	123096995	NA,T	NA,A	NA,1	NA,inf	NA,inf	NA,0.319334	0.000144601	0.000236189
3	chr7:123413266:G:T	123413266	NA,T	NA,G	NA,1	NA,inf	NA,inf	NA,0.305766	0.000144557	0.000235331
3	chr7:123222752:C:T	123222752	T,NA	C,NA	1,NA	inf,NA	inf,NA	0.947314,NA	0.000144465	0.000247735
3	chr7:123364065:GAAAT:G	123364065	G,G	GAAAT,GAAAT	1,1	-inf,-inf	inf,inf	0.656309,0.522935	0.000144347	0.000265001
3	chr7:124161303:G:A	124161303	NA,A	NA,G	NA,1	NA,-inf	NA,inf	NA,0.179903	0.000144269	0.000227514
3	chr7:123953206:C:T	123953206	NA,T	NA,C	NA,1	NA,-inf	NA,inf	NA,0.300769	0.000144187	0.00024394
3	chr7:123264044:T:TC	123264044	NA,TC	NA,T	NA,1	NA,-inf	NA,inf	NA,0.307709	0.000144095	0.000238329
3	chr7:124284869:C:A	124284869	NA,A	NA,C	NA,1	NA,inf	NA,inf	NA,0.334636	0.00014407	0.000240524
3	chr7:124001841:C:G	124001841	NA,G	NA,C	NA,1	NA,inf	NA,inf	NA,0.397892	0.000144031	0.000247195
3	chr7:124001857:G:A	124001857	NA,A	NA,G	NA,1	NA,inf	NA,inf	NA,0.397642	0.000143994	0.000247125
3	chr7:123587099:T:C	123587099	NA,C	NA,T	NA,1	NA,inf	NA,inf	NA,0.353828	0.000143973	0.000239688
3	chr7:124281635:A:T	124281635	NA,T	NA,A	NA,1	NA,inf	NA,inf	NA,0.308739	0.000143971	0.000236402
3	chr7:123950922:T:A	123950922	NA,A	NA,T	NA,1	NA,-inf	NA,inf	NA,0.299445	0.000143965	0.000243544
3	chr7:123365539:G:T	123365539	NA,T	NA,G	NA,1	NA,inf	NA,inf	NA,0.351212	0.000143875	0.000239515
3	chr7:123714849:T:C	123714849	NA,C	NA,T	NA,1	NA,-inf	NA,inf	NA,0.264127	0.000143853	0.00023644
3	chr7:123957341:C:T	123957341	NA,T	NA,C	NA,1	NA,-inf	NA,inf	NA,0.298111	0.000143749	0.000243163
3	chr7:123484455:AACTGAG:A	123484455	A,A	AACTGAG,AACTGAG	1,1	-inf,-inf	inf,inf	0.673835,1.45338	0.000143745	0.000226198
3	chr7:123222081:G:A	123222081	NA,A	NA,G	NA,1	NA,-inf	NA,inf	NA,0.332209	0.000143694	0.000236109
3	chr7:123833403:C:CT	123833403	CT,CT	C,C	1,1	inf,-inf	inf,inf	0.79898,0.0943755	0.000143692	0.000237586
3	chr7:123415371:A:G	123415371	NA,G	NA,A	NA,1	NA,inf	NA,inf	NA,0.351959	0.000143662	0.000239641
3	chr7:123337377:T:C	123337377	NA,C	NA,T	NA,1	NA,inf	NA,inf	NA,0.301282	0.000143568	0.000238412
3	chr7:123102482:G:A	123102482	NA,A	NA,G	NA,1	NA,inf	NA,inf	NA,0.311749	0.000143535	0.000234478
3	chr7:123077738:T:C	123077738	NA,C	NA,T	NA,1	NA,inf	NA,inf	NA,0.311347	0.000143428	0.000234261
3	chr7:123728990:T:C	123728990	C,C	T,T	1,1	-inf,inf	inf,inf	0.211651,0.478774	0.000143391	0.000273658
3	chr7:123694208:A:G	123694208	NA,G	NA,A	NA,1	NA,-inf	NA,inf	NA,0.261027	0.000143332	0.000235595
3	chr7:124295878:C:T	124295878	NA,T	NA,C	NA,1	NA,inf	NA,inf	NA,0.32216	0.000143299	0.000237178
3	chr7:123470020:A:G	123470020	NA,G	NA,A	NA,1	NA,inf	NA,inf	NA,0.332383	0.000143295	0.000241084
3	chr7:123594390:C:T	123594390	NA,T	NA,C	NA,1	NA,-inf	NA,inf	NA,0.332749	0.000143224	0.000234463
3	chr7:124241753:G:A	124241753	NA,A	NA,G	NA,1	NA,-inf	NA,inf	NA,0.337155	0.000143132	0.000239301
3	chr7:123246999:G:C	123246999	NA,C	NA,G	NA,1	NA,inf	NA,inf	NA,0.288715	0.000142999	0.000238668
3	chr7:123212064:A:G	123212064	NA,G	NA,A	NA,1	NA,-inf	NA,inf	NA,0.31571	0.000142933	0.000233754
3	chr7:123804907:A:G	123804907	NA,G	NA,A	NA,1	NA,-inf	NA,inf	NA,0.414217	0.000142918	0.000234388
3	chr7:124060462:A:C	124060462	NA,C	NA,A	NA,1	NA,inf	NA,inf	NA,0.371291	0.000142885	0.000242116
3	chr7:123603696:C:T	123603696	T,NA	C,NA	1,NA	-inf,NA	inf,NA	0.540691,NA	0.000142877	0.000228198
3	chr7:123262547:A:G	123262547	NA,G	NA,A	NA,1	NA,inf	NA,inf	NA,0.300652	0.000142778	0.000239065
3	chr7:123761639:T:C	123761639	C,C	T,T	1,1	-inf,-inf	inf,inf	4.18336,1.70662	0.000142657	0.000218734
3	chr7:123531252:A:G	123531252	NA,G	NA,A	NA,1	NA,-inf	NA,inf	NA,0.282443	0.000142582	0.000229518
3	chr7:123697680:G:C	123697680	C,C	G,G	1,1	-inf,inf	inf,inf	0.196073,0.524171	0.000142513	0.000272081
3	chr7:123479031:A:C	123479031	NA,C	NA,A	NA,1	NA,inf	NA,inf	NA,0.326824	0.000142439	0.000239589
3	chr7:123209900:T:G	123209900	NA,G	NA,T	NA,1	NA,-inf	NA,inf	NA,0.312157	0.000142405	0.000232906
3	chr7:123202645:G:A	123202645	NA,A	NA,G	NA,1	NA,-inf	NA,inf	NA,0.312071	0.000142393	0.000232886
3	chr7:123203573:A:G	123203573	NA,G	NA,A	NA,1	NA,-inf	NA,inf	NA,0.311502	0.000142305	0.000232747
3	chr7:123055889:T:C	123055889	NA,C	NA,T	NA,1	NA,inf	NA,inf	NA,0.246739	0.000142291	0.000234704
3	chr7:123203565:T:G	123203565	NA,G	NA,T	NA,1	NA,-inf	NA,inf	NA,0.311072	0.000142237	0.00023264
3	chr7:123209089:C:A	123209089	NA,A	NA,C	NA,1	NA,-inf	NA,inf	NA,0.31099	0.000142224	0.000232619
3	chr7:123206895:A:G	123206895	NA,G	NA,A	NA,1	NA,-inf	NA,inf	NA,0.31099	0.000142224	0.000232619
3	chr7:124006856:T:C	124006856	NA,C	NA,T	NA,1	NA,inf	NA,inf	NA,0.31797	0.000142221	0.000233347
3	chr7:123204640:T:C	123204640	NA,C	NA,T	NA,1	NA,-inf	NA,inf	NA,0.310856	0.000142207	0.000232592
3	chr7:124028766:C:T	124028766	NA,T	NA,C	NA,1	NA,-inf	NA,inf	NA,0.322784	0.000142204	0.000242017
3	chr7:123131738:AGCATGAATCTGTGCAGT:A	123131738	NA,A	NA,AGCATGAATCTGTGCAGT	NA,1	NA,-inf	NA,inf	NA,0.30222	0.00014219	0.000232288
3	chr7:123526712:T:C	123526712	NA,C	NA,T	NA,1	NA,-inf	NA,inf	NA,0.318143	0.000142155	0.000235631
3	chr7:123394607:C:T	123394607	NA,T	NA,C	NA,1	NA,-inf	NA,inf	NA,0.32234	0.000142147	0.000232162
3	chr7:123203836:G:A	123203836	NA,A	NA,G	NA,1	NA,-inf	NA,inf	NA,0.310351	0.000142125	0.000232461
3	chr7:123259522:G:A	123259522	A,A	G,G	1,1	inf,inf	inf,inf	0.600594,1.40714	0.00014207	0.000220514
3	chr7:123107684:A:G	123107684	G,NA	A,NA	1,NA	-inf,NA	inf,NA	0.854288,NA	0.000142046	0.000229983
3	chr7:123082419:A:G	123082419	NA,G	NA,A	NA,1	NA,inf	NA,inf	NA,0.295088	0.000142038	0.000231951
3	chr7:123111797:A:G	123111797	NA,G	NA,A	NA,1	NA,-inf	NA,inf	NA,0.31165	0.000141965	0.000234203
3	chr7:123083157:T:G	123083157	NA,G	NA,T	NA,1	NA,-inf	NA,inf	NA,0.302884	0.000141848	0.000239836
3	chr7:123086576:A:T	123086576	T,T	A,A	1,1	inf,-inf	inf,inf	0.241309,1.28472	0.000141822	0.00024312
3	chr7:123128439:T:G	123128439	NA,G	NA,T	NA,1	NA,-inf	NA,inf	NA,0.299582	0.000141742	0.000231606
3	chr7:124250938:C:T	124250938	NA,T	NA,C	NA,1	NA,inf	NA,inf	NA,0.305236	0.000141726	0.000233698
3	chr7:123549998:T:C	123549998	NA,C	NA,T	NA,1	NA,-inf	NA,inf	NA,0.277226	0.000141713	0.000228245
3	chr7:123754210:T:C	123754210	NA,C	NA,T	NA,1	NA,-inf	NA,inf	NA,0.251083	0.000141665	0.000232883
3	chr7:123001782:A:G	123001782	NA,G	NA,A	NA,1	NA,inf	NA,inf	NA,0.315806	0.000141505	0.000232335
3	chr7:123209609:T:C	123209609	NA,C	NA,T	NA,1	NA,-inf	NA,inf	NA,0.30594	0.000141444	0.000231381
3	chr7:123230720:C:T	123230720	T,T	C,C	1,1	inf,inf	inf,inf	0.302624,1.46878	0.000141412	0.000216856
3	chr7:123070689:T:C	123070689	NA,C	NA,T	NA,1	NA,inf	NA,inf	NA,0.29797	0.000141405	0.000231041
3	chr7:123821414:G:A	123821414	NA,A	NA,G	NA,1	NA,-inf	NA,inf	NA,0.244997	0.000141361	0.000231238
3	chr7:123117389:G:A	123117389	NA,A	NA,G	NA,1	NA,-inf	NA,inf	NA,0.306923	0.000141321	0.000233162
3	chr7:123114586:A:G	123114586	NA,G	NA,A	NA,1	NA,-inf	NA,inf	NA,0.307625	0.000141302	0.000233134
3	chr7:123087497:T:C	123087497	NA,C	NA,T	NA,1	NA,inf	NA,inf	NA,0.297545	0.000141277	0.000230851
3	chr7:123719953:A:C	123719953	C,C	A,A	1,1	-inf,-inf	inf,inf	3.84009,1.72301	0.000141227	0.000216752
3	chr7:123121069:G:A	123121069	NA,A	NA,G	NA,1	NA,inf	NA,inf	NA,0.29588	0.00014119	0.00023073
3	chr7:123006688:A:G	123006688	NA,G	NA,A	NA,1	NA,-inf	NA,inf	NA,0.267241	0.000141125	0.000230714
3	chr7:123174624:C:T	123174624	NA,T	NA,C	NA,1	NA,-inf	NA,inf	NA,0.314694	0.000141103	0.000231946
3	chr7:123675120:T:C	123675120	C,C	T,T	1,1	-inf,inf	inf,inf	0.191815,0.532165	0.00014104	0.000269217
3	chr7:123280059:A:T	123280059	NA,T	NA,A	NA,1	NA,-inf	NA,inf	NA,0.316557	0.000141018	0.000229884
3	chr7:124190015:G:T	124190015	NA,T	NA,G	NA,1	NA,-inf	NA,inf	NA,0.316153	0.000140955	0.000236318
3	chr7:123352191:A:T	123352191	NA,T	NA,A	NA,1	NA,inf	NA,inf	NA,0.28332	0.00014086	0.000233717
3	chr7:123497682:G:C	123497682	NA,C	NA,G	NA,1	NA,inf	NA,inf	NA,0.304345	0.000140851	0.000232653
3	chr7:123941175:T:C	123941175	NA,C	NA,T	NA,1	NA,inf	NA,inf	NA,0.340083	0.000140793	0.000239697
3	chr7:123402733:C:T	123402733	NA,T	NA,C	NA,1	NA,inf	NA,inf	NA,0.325481	0.000140773	0.000235855
3	chr7:124040687:T:C	124040687	NA,C	NA,T	NA,1	NA,inf	NA,inf	NA,0.409943	0.000140757	0.000248136
3	chr7:123226877:G:T	123226877	T,T	G,G	1,1	inf,inf	inf,inf	0.306463,1.46395	0.000140696	0.000215871
3	chr7:123724318:C:T	123724318	NA,T	NA,C	NA,1	NA,inf	NA,inf	NA,0.38156	0.000140562	0.000237136
3	chr7:123225220:T:C	123225220	C,C	T,T	1,1	inf,inf	inf,inf	0.288106,1.47412	0.000140527	0.000215996
3	chr7:123099839:C:T	123099839	NA,T	NA,C	NA,1	NA,inf	NA,inf	NA,0.271923	0.000140481	0.000234287
3	chr7:123582411:C:T	123582411	NA,T	NA,C	NA,1	NA,-inf	NA,inf	NA,0.31836	0.000140451	0.000229984
3	chr7:123085784:A:G	123085784	G,G	A,A	1,1	inf,-inf	inf,inf	0.238805,1.2823	0.000140417	0.000240689
3	chr7:123151690:G:A	123151690	NA,A	NA,G	NA,1	NA,-inf	NA,inf	NA,0.287125	0.000140412	0.000229583
3	chr7:123675223:T:C	123675223	NA,C	NA,T	NA,1	NA,-inf	NA,inf	NA,0.306012	0.000140347	0.000230489
3	chr7:123230827:G:A	123230827	A,A	G,G	1,1	inf,inf	inf,inf	0.315796,1.45787	0.000140335	0.00021547
3	chr7:124060223:A:C	124060223	NA,C	NA,A	NA,1	NA,inf	NA,inf	NA,0.450624	0.000140316	0.000254734
3	chr7:123484259:T:C	123484259	C,C	T,T	1,1	-inf,-inf	inf,inf	0.640752,1.41253	0.000140287	0.000220711
3	chr7:123378557:T:C	123378557	NA,C	NA,T	NA,1	NA,-inf	NA,inf	NA,0.30989	0.000140234	0.000229164
3	chr7:123433933:T:G	123433933	G,G	T,T	1,1	inf,inf	inf,inf	0.539796,0.352943	0.000140175	0.000237931
3	chr7:124148483:T:C	124148483	NA,C	NA,T	NA,1	NA,-inf	NA,inf	NA,0.307324	0.000140163	0.000235321
3	chr7:123913962:G:A	123913962	NA,A	NA,G	NA,1	NA,inf	NA,inf	NA,0.283142	0.000140054	0.000230556
3	chr7:123895678:T:C	123895678	NA,C	NA,T	NA,1	NA,inf	NA,inf	NA,0.282028	0.000139983	0.000230412
3	chr7:123525745:T:G	123525745	NA,G	NA,T	NA,1	NA,-inf	NA,inf	NA,0.265263	0.000139879	0.0002255
3	chr7:124124706:T:A	124124706	NA,A	NA,T	NA,1	NA,inf	NA,inf	NA,0.331147	0.000139841	0.000235143
3	chr7:124277020:T:C	124277020	NA,C	NA,T	NA,1	NA,inf	NA,inf	NA,0.306068	0.000139707	0.000233096
3	chr7:124116025:G:T	124116025	NA,T	NA,G	NA,1	NA,inf	NA,inf	NA,0.271282	0.000139652	0.000227792
3	chr7:124280885:ACAGT:A	124280885	NA,A	NA,ACAGT	NA,1	NA,inf	NA,inf	NA,0.305642	0.000139643	0.000232988
3	chr7:123124490:A:T	123124490	NA,T	NA,A	NA,1	NA,-inf	NA,inf	NA,0.285725	0.000139633	0.000228278
3	chr7:123080754:A:G	123080754	NA,G	NA,A	NA,1	NA,inf	NA,inf	NA,0.286893	0.000139621	0.00022827
3	chr7:124279173:T:G	124279173	NA,G	NA,T	NA,1	NA,inf	NA,inf	NA,0.305359	0.000139603	0.00023292
3	chr7:124284556:A:T	124284556	NA,T	NA,A	NA,1	NA,inf	NA,inf	NA,0.305212	0.000139581	0.000232882
3	chr7:123083315:T:G	123083315	G,G	T,T	1,1	inf,-inf	inf,inf	0.236261,1.28195	0.000139531	0.000239154
3	chr7:123083158:C:A	123083158	NA,A	NA,C	NA,1	NA,-inf	NA,inf	NA,0.286689	0.000139396	0.000235481
3	chr7:124120768:G:T	124120768	NA,T	NA,G	NA,1	NA,inf	NA,inf	NA,0.322439	0.000139369	0.000235364
3	chr7:124014209:C:T	124014209	NA,T	NA,C	NA,1	NA,inf	NA,inf	NA,0.407258	0.000139358	0.000246633
3	chr7:123689570:T:C	123689570	NA,C	NA,T	NA,1	NA,inf	NA,inf	NA,0.255839	0.000139345	0.000230988
3	chr7:123875910:A:AG	123875910	NA,AG	NA,A	NA,1	NA,inf	NA,inf	NA,0.278886	0.000139341	0.000229362
3	chr7:123534836:GAGA:G	123534836	NA,G	NA,GAGA	NA,1	NA,-inf	NA,inf	NA,0.261686	0.00013933	0.000224608
3	chr7:123504493:G:A	123504493	NA,A	NA,G	NA,1	NA,-inf	NA,inf	NA,0.261596	0.000139302	0.000224632
3	chr7:123603325:T:C	123603325	NA,C	NA,T	NA,1	NA,inf	NA,inf	NA,0.294286	0.00013925	0.000232415
3	chr7:124119001:G:T	124119001	NA,T	NA,G	NA,1	NA,inf	NA,inf	NA,0.321349	0.000139214	0.000235087
3	chr7:123328915:G:A	123328915	NA,A	NA,G	NA,1	NA,inf	NA,inf	NA,0.257839	0.000139213	0.000231334
3	chr7:123131777:A:G	123131777	NA,G	NA,A	NA,1	NA,-inf	NA,inf	NA,0.282437	0.000139169	0.000227519
3	chr7:123206174:G:GA	123206174	NA,GA	NA,G	NA,1	NA,-inf	NA,inf	NA,0.2908	0.000139167	0.000227773
3	chr7:123243053:G:C	123243053	NA,C	NA,G	NA,1	NA,-inf	NA,inf	NA,0.25713	0.000139149	0.000224624
3	chr7:123431421:G:A	123431421	A,NA	G,NA	1,NA	inf,NA	inf,NA	0.515938,NA	0.000139075	0.000221999
3	chr7:123741476:G:C	123741476	C,C	G,G	1,1	-inf,-inf	inf,inf	3.93846,1.68978	0.000139064	0.00021292
3	chr7:123070469:C:T	123070469	NA,T	NA,C	NA,1	NA,inf	NA,inf	NA,0.282055	0.000139016	0.000227281
3	chr7:124241746:T:C	124241746	NA,C	NA,T	NA,1	NA,-inf	NA,inf	NA,0.309385	0.000138991	0.000232212
3	chr7:123075300:G:GAAA	123075300	NA,GAAA	NA,G	NA,1	NA,inf	NA,inf	NA,0.280747	0.00013882	0.000226974
3	chr7:124103683:C:T	124103683	T,NA	C,NA	1,NA	inf,NA	inf,NA	0.963355,NA	0.000138783	0.000243066
3	chr7:123226872:TA:T	123226872	T,T	TA,TA	1,1	inf,inf	inf,inf	0.305839,1.45653	0.000138776	0.000212982
3	chr7:123229177:G:A	123229177	A,A	G,G	1,1	inf,inf	inf,inf	0.304397,1.45708	0.000138754	0.000212928
3	chr7:123269418:C:T	123269418	NA,T	NA,C	NA,1	NA,-inf	NA,inf	NA,0.273325	0.00013875	0.000229499
3	chr7:123596306:G:T	123596306	NA,T	NA,G	NA,1	NA,inf	NA,inf	NA,0.34282	0.000138742	0.000231917
3	chr7:123267449:C:T	123267449	NA,T	NA,C	NA,1	NA,-inf	NA,inf	NA,0.272592	0.000138641	0.000229319
3	chr7:123078091:A:G	123078091	NA,G	NA,A	NA,1	NA,inf	NA,inf	NA,0.279264	0.000138511	0.000226497
3	chr7:123224870:C:A	123224870	A,A	C,C	1,1	inf,inf	inf,inf	0.291036,1.46204	0.000138383	0.000212204
3	chr7:124241444:T:C	124241444	NA,C	NA,T	NA,1	NA,-inf	NA,inf	NA,0.304677	0.00013832	0.000231056
3	chr7:124149018:C:A	124149018	A,NA	C,NA	1,NA	inf,NA	inf,NA	0.976154,NA	0.000138249	0.000242812
3	chr7:124199843:G:A	124199843	A,A	G,G	1,1	-inf,inf	inf,inf	1.47727,0.361659	0.000138221	0.000206262
3	chr7:123113284:A:T	123113284	NA,T	NA,A	NA,1	NA,-inf	NA,inf	NA,0.287502	0.000138209	0.000228075
3	chr7:123663351:A:G	123663351	NA,G	NA,A	NA,1	NA,inf	NA,inf	NA,0.314308	0.000138147	0.000228322
3	chr7:123210688:G:A	123210688	NA,A	NA,G	NA,1	NA,inf	NA,inf	NA,0.309266	0.000138133	0.000228676
3	chr7:123460689:T:G	123460689	NA,G	NA,T	NA,1	NA,-inf	NA,inf	NA,0.287654	0.000138124	0.000228434
3	chr7:123074302:G:C	123074302	NA,C	NA,G	NA,1	NA,inf	NA,inf	NA,0.275708	0.000138081	0.000225812
3	chr7:123288800:G:T	123288800	NA,T	NA,G	NA,1	NA,-inf	NA,inf	NA,0.293816	0.000138026	0.000229581
3	chr7:123857899:A:G	123857899	NA,G	NA,A	NA,1	NA,inf	NA,inf	NA,0.289362	0.000138013	0.00023038
3	chr7:123684691:CCAG:C	123684691	C,C	CCAG,CCAG	1,1	-inf,inf	inf,inf	0.183912,0.535196	0.000137871	0.00026309
3	chr7:123501607:AC:A	123501607	NA,A	NA,AC	NA,1	NA,inf	NA,inf	NA,0.31073	0.000137853	0.000229354
3	chr7:123327470:A:G	123327470	NA,G	NA,A	NA,1	NA,-inf	NA,inf	NA,0.296236	0.000137851	0.000227083
3	chr7:123051836:G:T	123051836	NA,T	NA,G	NA,1	NA,-inf	NA,inf	NA,0.316159	0.000137846	0.000228978
3	chr7:124299761:C:T	124299761	NA,T	NA,C	NA,1	NA,inf	NA,inf	NA,0.285142	0.000137741	0.000227981
3	chr7:124043636:C:A	124043636	NA,A	NA,C	NA,1	NA,inf	NA,inf	NA,0.429938	0.000137738	0.000249045
3	chr7:124292747:T:G	124292747	NA,G	NA,T	NA,1	NA,inf	NA,inf	NA,0.285099	0.000137735	0.000227972
3	chr7:123210972:T:A	123210972	NA,A	NA,T	NA,1	NA,-inf	NA,inf	NA,0.278961	0.000137665	0.000225152
3	chr7:123010452:T:G	123010452	NA,G	NA,T	NA,1	NA,inf	NA,inf	NA,0.2898	0.000137652	0.000226088
3	chr7:123130378:G:A	123130378	NA,A	NA,G	NA,1	NA,-inf	NA,inf	NA,0.282267	0.000137564	0.00022703
3	chr7:123678642:C:A	123678642	A,A	C,C	1,1	-inf,inf	inf,inf	0.191222,0.509344	0.000137518	0.000262277
3	chr7:123947175:G:A	123947175	NA,A	NA,G	NA,1	NA,inf	NA,inf	NA,0.316819	0.000137455	0.000231721
3	chr7:123063483:A:G	123063483	NA,G	NA,A	NA,1	NA,inf	NA,inf	NA,0.270674	0.000137454	0.000225054
3	chr7:123696750:G:A	123696750	A,A	G,G	1,1	-inf,-inf	inf,inf	3.89143,1.69688	0.000137432	0.000210671
3	chr7:123085692:T:C	123085692	NA,C	NA,T	NA,1	NA,inf	NA,inf	NA,0.27173	0.00013743	0.000224788
3	chr7:123210547:A:C	123210547	NA,C	NA,A	NA,1	NA,-inf	NA,inf	NA,0.276857	0.000137357	0.000224668
3	chr7:123366087:T:C	123366087	NA,C	NA,T	NA,1	NA,-inf	NA,inf	NA,0.277897	0.000137314	0.000222379
3	chr7:123636557:C:T	123636557	T,NA	C,NA	1,NA	inf,NA	inf,NA	0.870321,NA	0.000137301	0.000216603
3	chr7:123326420:C:T	123326420	NA,T	NA,C	NA,1	NA,-inf	NA,inf	NA,0.20766	0.00013727	0.000227985
3	chr7:123065514:C:T	123065514	NA,T	NA,C	NA,1	NA,inf	NA,inf	NA,0.268959	0.000137218	0.000224692
3	chr7:124241832:A:G	124241832	NA,G	NA,A	NA,1	NA,-inf	NA,inf	NA,0.296281	0.000137187	0.000228994
3	chr7:123389433:G:A	123389433	NA,A	NA,G	NA,1	NA,-inf	NA,inf	NA,0.288295	0.000137174	0.0002243
3	chr7:123063544:G:A	123063544	NA,A	NA,G	NA,1	NA,inf	NA,inf	NA,0.268596	0.000137166	0.00022461
3	chr7:123206894:C:T	123206894	NA,T	NA,C	NA,1	NA,-inf	NA,inf	NA,0.275091	0.000137111	0.000224281
3	chr7:123231330:G:A	123231330	A,A	G,G	1,1	inf,inf	inf,inf	0.301458,1.45183	0.000137087	0.000210403
3	chr7:123861575:A:C	123861575	NA,C	NA,A	NA,1	NA,inf	NA,inf	NA,0.304521	0.000137007	0.000228189
3	chr7:123861391:A:G	123861391	NA,G	NA,A	NA,1	NA,inf	NA,inf	NA,0.304156	0.000136959	0.000228108
3	chr7:123206438:C:T	123206438	NA,T	NA,C	NA,1	NA,-inf	NA,inf	NA,0.273931	0.000136947	0.000224023
3	chr7:124288816:T:G	124288816	NA,G	NA,T	NA,1	NA,inf	NA,inf	NA,0.279559	0.000136877	0.000226555
3	chr7:123755401:G:A	123755401	NA,A	NA,G	NA,1	NA,inf	NA,inf	NA,0.250781	0.000136845	0.00022692
3	chr7:123758230:C:T	123758230	NA,T	NA,C	NA,1	NA,inf	NA,inf	NA,0.250781	0.000136845	0.00022692
3	chr7:123062046:G:A	123062046	NA,A	NA,G	NA,1	NA,inf	NA,inf	NA,0.265814	0.000136777	0.000223995
3	chr7:124252376:T:C	124252376	NA,C	NA,T	NA,1	NA,-inf	NA,inf	NA,0.210184	0.000136773	0.000221731
3	chr7:124077786:C:T	124077786	T,T	C,C	1,1	-inf,inf	inf,inf	2.36001,0.212788	0.000136759	0.00236734
3	chr7:123205376:T:C	123205376	NA,C	NA,T	NA,1	NA,-inf	NA,inf	NA,0.272002	0.000136679	0.000223598
3	chr7:123424774:T:C	123424774	C,NA	T,NA	1,NA	-inf,NA	inf,NA	0.57651,NA	0.000136589	0.000224867
3	chr7:123655818:G:A	123655818	NA,A	NA,G	NA,1	NA,-inf	NA,inf	NA,0.226163	0.000136576	0.000224356
3	chr7:124078003:C:T	124078003	NA,T	NA,C	NA,1	NA,-inf	NA,inf	NA,0.288523	0.000136451	0.000223262
3	chr7:123559666:G:A	123559666	A,A	G,G	1,1	-inf,inf	inf,inf	0.490776,0.989654	0.000136449	0.000205768
3	chr7:124299607:G:A	124299607	NA,A	NA,G	NA,1	NA,inf	NA,inf	NA,0.199406	0.000136439	0.000226441
3	chr7:123225961:A:T	123225961	T,T	A,A	1,1	inf,inf	inf,inf	0.282215,1.45683	0.000136421	0.000209127
3	chr7:123228625:C:T	123228625	T,T	C,C	1,1	inf,inf	inf,inf	0.315652,1.44231	0.0001364	0.000209546
3	chr7:122994219:A:G	122994219	NA,G	NA,A	NA,1	NA,-inf	NA,inf	NA,0.276335	0.000136271	0.00022497
3	chr7:123396293:G:A	123396293	A,NA	G,NA	1,NA	-inf,NA	inf,NA	0.106201,NA	0.000136185	0.000231322
3	chr7:123266128:G:A	123266128	NA,A	NA,G	NA,1	NA,inf	NA,inf	NA,0.270387	0.000136119	0.000226626
3	chr7:124130125:T:C	124130125	NA,C	NA,T	NA,1	NA,-inf	NA,inf	NA,0.273676	0.000135881	0.000224824
3	chr7:123445639:A:G	123445639	NA,G	NA,A	NA,1	NA,-inf	NA,inf	NA,0.27075	0.000135737	0.000224548
3	chr7:123306982:G:A	123306982	NA,A	NA,G	NA,1	NA,-inf	NA,inf	NA,0.275933	0.000135715	0.0002255
3	chr7:123571011:T:C	123571011	NA,C	NA,T	NA,1	NA,-inf	NA,inf	NA,0.277945	0.000135686	0.000224813
3	chr7:123824199:C:CT	123824199	NA,CT	NA,C	NA,1	NA,-inf	NA,inf	NA,0.208258	0.00013566	0.000222218
3	chr7:123844480:C:T	123844480	NA,T	NA,C	NA,1	NA,-inf	NA,inf	NA,0.208258	0.00013566	0.000222218
3	chr7:123059645:CTGAGA:C	123059645	NA,C	NA,CTGAGA	NA,1	NA,-inf	NA,inf	NA,0.293938	0.000135609	0.000225075
3	chr7:123412876:T:G	123412876	NA,G	NA,T	NA,1	NA,inf	NA,inf	NA,0.299994	0.000135539	0.000226003
3	chr7:124108484:CATCT:C	124108484	NA,C	NA,CATCT	NA,1	NA,inf	NA,inf	NA,0.309862	0.000135505	0.00022886
3	chr7:123693235:A:G	123693235	NA,G	NA,A	NA,1	NA,-inf	NA,inf	NA,0.26486	0.00013546	0.000226917
3	chr7:123680381:C:T	123680381	T,T	C,C	1,1	-inf,-inf	inf,inf	3.89517,1.68759	0.000135429	0.000207612
3	chr7:123443576:G:A	123443576	NA,A	NA,G	NA,1	NA,-inf	NA,inf	NA,0.268122	0.000135405	0.000224015
3	chr7:123371031:G:A	123371031	NA,A	NA,G	NA,1	NA,-inf	NA,inf	NA,0.266774	0.000135351	0.000221765
3	chr7:123342258:C:G	123342258	NA,G	NA,C	NA,1	NA,inf	NA,inf	NA,0.231651	0.000135301	0.000224802
3	chr7:124253139:T:C	124253139	NA,C	NA,T	NA,1	NA,inf	NA,inf	NA,0.190261	0.000135277	0.000224517
3	chr7:124299577:T:C	124299577	NA,C	NA,T	NA,1	NA,-inf	NA,inf	NA,0.261637	0.000135222	0.000225011
3	chr7:123083328:A:T	123083328	T,T	A,A	1,1	inf,-inf	inf,inf	0.239676,1.2578	0.000135143	0.000231589
3	chr7:123124829:C:T	123124829	NA,T	NA,C	NA,1	NA,inf	NA,inf	NA,0.237601	0.000135106	0.000225077
3	chr7:124293256:A:T	124293256	NA,T	NA,A	NA,1	NA,-inf	NA,inf	NA,0.260364	0.000135049	0.000224718
3	chr7:123673519:T:C	123673519	C,C	T,T	1,1	-inf,inf	inf,inf	0.179774,0.535278	0.000135043	0.000257381
3	chr7:123061327:C:T	123061327	NA,T	NA,C	NA,1	NA,inf	NA,inf	NA,0.253303	0.000135035	0.000221244
3	chr7:123080635:G:C	123080635	NA,C	NA,G	NA,1	NA,inf	NA,inf	NA,0.277046	0.00013495	0.000228601
3	chr7:123232638:A:G	123232638	G,G	A,A	1,1	inf,inf	inf,inf	0.381585,1.40288	0.000134921	0.000208207
3	chr7:123674564:G:T	123674564	T,T	G,G	1,1	-inf,inf	inf,inf	0.176496,0.544406	0.000134901	0.000257188
3	chr7:124299524:T:A	124299524	NA,A	NA,T	NA,1	NA,-inf	NA,inf	NA,0.25911	0.000134881	0.000224434
3	chr7:123410321:C:T	123410321	NA,T	NA,C	NA,1	NA,inf	NA,inf	NA,0.287098	0.000134862	0.000224215
3	chr7:124249432:A:T	124249432	NA,T	NA,A	NA,1	NA,inf	NA,inf	NA,0.271965	0.000134835	0.000224811
3	chr7:123505968:A:G	123505968	NA,G	NA,A	NA,1	NA,-inf	NA,inf	NA,0.263688	0.000134801	0.00022302
3	chr7:123410320:T:C	123410320	NA,C	NA,T	NA,1	NA,inf	NA,inf	NA,0.286493	0.000134782	0.000224081
3	chr7:123431396:G:C	123431396	C,NA	G,NA	1,NA	inf,NA	inf,NA	0.494713,NA	0.000134662	0.00021521
3	chr7:123118386:A:C	123118386	NA,C	NA,A	NA,1	NA,inf	NA,inf	NA,0.234391	0.000134659	0.00022432
3	chr7:123957653:A:G	123957653	NA,G	NA,A	NA,1	NA,inf	NA,inf	NA,0.32066	0.000134603	0.000230016
3	chr7:123570414:C:A	123570414	NA,A	NA,C	NA,1	NA,-inf	NA,inf	NA,0.269182	0.000134504	0.000222837
3	chr7:123361761:C:T	123361761	NA,T	NA,C	NA,1	NA,inf	NA,inf	NA,0.232484	0.000134378	0.000222773
3	chr7:123412510:G:T	123412510	NA,T	NA,G	NA,1	NA,inf	NA,inf	NA,0.246164	0.000134349	0.000220716
3	chr7:124258932:T:C	124258932	NA,C	NA,T	NA,1	NA,-inf	NA,inf	NA,0.274733	0.000134296	0.00022416
3	chr7:123062929:A:G	123062929	NA,G	NA,A	NA,1	NA,inf	NA,inf	NA,0.200079	0.000134226	0.000221181
3	chr7:124200622:C:A	124200622	A,A	C,C	1,1	inf,inf	inf,inf	2.00134,0.0829173	0.000134217	0.000299363
3	chr7:123753277:A:T	123753277	NA,T	NA,A	NA,1	NA,inf	NA,inf	NA,0.231649	0.000134172	0.00022245
3	chr7:123099168:A:T	123099168	NA,T	NA,A	NA,1	NA,inf	NA,inf	NA,0.265545	0.000134076	0.000220049
3	chr7:123121587:C:T	123121587	NA,T	NA,C	NA,1	NA,inf	NA,inf	NA,0.228867	0.000134076	0.000223357
3	chr7:123096885:C:A	123096885	NA,A	NA,C	NA,1	NA,inf	NA,inf	NA,0.227985	0.000134062	0.000223269
3	chr7:124222863:T:C	124222863	NA,C	NA,T	NA,1	NA,inf	NA,inf	NA,0.275306	0.000134052	0.000225765
3	chr7:123408309:C:T	123408309	NA,T	NA,C	NA,1	NA,-inf	NA,inf	NA,0.217685	0.00013402	0.00021708
3	chr7:123990100:G:A	123990100	NA,A	NA,G	NA,1	NA,inf	NA,inf	NA,0.206349	0.000134009	0.000221854
3	chr7:123527184:T:C	123527184	NA,C	NA,T	NA,1	NA,-inf	NA,inf	NA,0.202453	0.000133889	0.000220377
3	chr7:123116707:T:C	123116707	NA,C	NA,T	NA,1	NA,inf	NA,inf	NA,0.224929	0.000133842	0.000222527
3	chr7:123111962:G:C	123111962	NA,C	NA,G	NA,1	NA,-inf	NA,inf	NA,0.235173	0.000133798	0.000223743
3	chr7:123739557:T:C	123739557	C,C	T,T	1,1	-inf,-inf	inf,inf	3.99088,1.65524	0.00013379	0.000204697
3	chr7:123812981:A:G	123812981	NA,G	NA,A	NA,1	NA,-inf	NA,inf	NA,0.260467	0.000133788	0.000221201
3	chr7:123196943:A:T	123196943	NA,T	NA,A	NA,1	NA,-inf	NA,inf	NA,0.250454	0.000133744	0.000218989
3	chr7:123864202:G:T	123864202	NA,T	NA,G	NA,1	NA,inf	NA,inf	NA,0.279832	0.000133744	0.000222654
3	chr7:123384589:G:A	123384589	A,A	G,G	1,1	-inf,-inf	inf,inf	0.496699,0.452819	0.000133622	0.000223638
3	chr7:123197546:T:C	123197546	NA,C	NA,T	NA,1	NA,-inf	NA,inf	NA,0.249314	0.000133586	0.00021874
3	chr7:124267115:C:T	124267115	T,T	C,C	1,1	inf,inf	inf,inf	1.03586,0.264257	0.000133532	0.000211247
3	chr7:123378137:G:T	123378137	NA,T	NA,G	NA,1	NA,-inf	NA,inf	NA,0.2602	0.000133416	0.000218382
3	chr7:123699867:C:T	123699867	T,T	C,C	1,1	-inf,-inf	inf,inf	3.86993,1.68282	0.000133404	0.000204664
3	chr7:123036899:T:C	123036899	NA,C	NA,T	NA,1	NA,-inf	NA,inf	NA,0.197948	0.00013337	0.000221646
3	chr7:123476986:C:G	123476986	NA,G	NA,C	NA,1	NA,-inf	NA,inf	NA,0.250958	0.000133331	0.000221656
3	chr7:123340963:A:G	123340963	NA,G	NA,A	NA,1	NA,-inf	NA,inf	NA,0.229112	0.000133289	0.000217618
3	chr7:123470159:A:T	123470159	NA,T	NA,A	NA,1	NA,-inf	NA,inf	NA,0.2506	0.000133284	0.000221575
3	chr7:123463832:T:C	123463832	NA,C	NA,T	NA,1	NA,-inf	NA,inf	NA,0.250361	0.000133253	0.000221525
3	chr7:124209285:C:A	124209285	NA,A	NA,C	NA,1	NA,-inf	NA,inf	NA,0.213462	0.000133211	0.000219713
3	chr7:123224375:T:C	123224375	C,C	T,T	1,1	inf,inf	inf,inf	0.343978,1.4158	0.000133162	0.00020503
3	chr7:123935071:G:A	123935071	NA,A	NA,G	NA,1	NA,-inf	NA,inf	NA,0.181407	0.000133159	0.000218429
3	chr7:123744513:G:A	123744513	NA,A	NA,G	NA,1	NA,inf	NA,inf	NA,0.227207	0.000133143	0.000220368
3	chr7:123943166:T:A	123943166	NA,A	NA,T	NA,1	NA,inf	NA,inf	NA,0.286059	0.000133106	0.000223531
3	chr7:123286889:A:G	123286889	NA,G	NA,A	NA,1	NA,-inf	NA,inf	NA,0.208901	0.000133072	0.000220589
3	chr7:123525937:T:G	123525937	NA,G	NA,T	NA,1	NA,-inf	NA,inf	NA,0.212569	0.000133016	0.000220309
3	chr7:124123364:A:C	124123364	NA,C	NA,A	NA,1	NA,-inf	NA,inf	NA,0.245064	0.000132994	0.000222989
3	chr7:124121970:A:T	124121970	NA,T	NA,A	NA,1	NA,-inf	NA,inf	NA,0.212817	0.000132977	0.000217458
3	chr7:123436572:A:G	123436572	NA,G	NA,A	NA,1	NA,inf	NA,inf	NA,0.226005	0.000132924	0.000220129
3	chr7:123249488:T:C	123249488	C,NA	T,NA	1,NA	inf,NA	inf,NA	0.433424,NA	0.000132896	0.000228077
3	chr7:123751502:A:G	123751502	NA,G	NA,A	NA,1	NA,inf	NA,inf	NA,0.22209	0.000132891	0.00022031
3	chr7:124023509:C:A	124023509	NA,A	NA,C	NA,1	NA,inf	NA,inf	NA,0.322131	0.000132882	0.000226473
3	chr7:123631825:T:A	123631825	NA,A	NA,T	NA,1	NA,inf	NA,inf	NA,0.278882	0.000132743	0.000221786
3	chr7:123440048:A:G	123440048	NA,G	NA,A	NA,1	NA,-inf	NA,inf	NA,0.26311	0.000132639	0.000220486
3	chr7:123433008:A:G	123433008	NA,G	NA,A	NA,1	NA,inf	NA,inf	NA,0.276612	0.000132601	0.000220973
3	chr7:123958254:C:G	123958254	NA,G	NA,C	NA,1	NA,inf	NA,inf	NA,0.216146	0.000132539	0.000218126
3	chr7:123133426:T:TA	123133426	NA,TA	NA,T	NA,1	NA,inf	NA,inf	NA,0.217097	0.000132504	0.000220689
3	chr7:123838722:G:A	123838722	NA,A	NA,G	NA,1	NA,-inf	NA,inf	NA,0.201769	0.000132478	0.000218369
3	chr7:123133424:A:G	123133424	NA,G	NA,A	NA,1	NA,inf	NA,inf	NA,0.216872	0.000132474	0.000220638
3	chr7:123356650:TG:T	123356650	NA,T	NA,TG	NA,1	NA,-inf	NA,inf	NA,0.238563	0.000132419	0.00021924
3	chr7:123689796:ATAAT:A	123689796	A,A	ATAAT,ATAAT	1,1	-inf,inf	inf,inf	0.187096,0.486795	0.000132337	0.000252091
3	chr7:124004120:G:A	124004120	A,NA	G,NA	1,NA	inf,NA	inf,NA	1.00596,NA	0.000132334	0.00023134
3	chr7:123281252:A:G	123281252	NA,G	NA,A	NA,1	NA,inf	NA,inf	NA,0.208979	0.000132313	0.000219857
3	chr7:123449375:T:G	123449375	NA,G	NA,T	NA,1	NA,-inf	NA,inf	NA,0.241874	0.00013227	0.00021988
3	chr7:123431515:T:C	123431515	NA,C	NA,T	NA,1	NA,inf	NA,inf	NA,0.268476	0.000132239	0.000221702
3	chr7:123304580:C:T	123304580	NA,T	NA,C	NA,1	NA,-inf	NA,inf	NA,0.248323	0.000132237	0.00021979
3	chr7:123116050:G:T	123116050	NA,T	NA,G	NA,1	NA,inf	NA,inf	NA,0.215747	0.000132173	0.000220094
3	chr7:123156062:TC:T	123156062	NA,T	NA,TC	NA,1	NA,-inf	NA,inf	NA,0.227719	0.000132073	0.000216401
3	chr7:123130231:T:A	123130231	NA,A	NA,T	NA,1	NA,inf	NA,inf	NA,0.210322	0.000131912	0.000219258
3	chr7:124143368:A:G	124143368	NA,G	NA,A	NA,1	NA,inf	NA,inf	NA,0.258551	0.0001319	0.000220684
3	chr7:123628018:T:A	123628018	NA,A	NA,T	NA,1	NA,-inf	NA,inf	NA,0.192722	0.000131887	0.00021686
3	chr7:123109566:T:C	123109566	NA,C	NA,T	NA,1	NA,inf	NA,inf	NA,0.213707	0.000131886	0.000219596
3	chr7:123028218:A:C	123028218	NA,C	NA,A	NA,1	NA,inf	NA,inf	NA,0.217952	0.000131839	0.000219505
3	chr7:123382435:T:C	123382435	NA,C	NA,T	NA,1	NA,inf	NA,inf	NA,0.263415	0.000131815	0.000219108
3	chr7:123498422:A:G	123498422	NA,G	NA,A	NA,1	NA,-inf	NA,inf	NA,0.239542	0.000131688	0.000217917
3	chr7:123265858:A:G	123265858	NA,G	NA,A	NA,1	NA,inf	NA,inf	NA,0.259012	0.00013168	0.00021808
3	chr7:123750240:T:C	123750240	NA,C	NA,T	NA,1	NA,inf	NA,inf	NA,0.21253	0.000131654	0.000218252
3	chr7:123603492:T:TGGTGTCTTTAAGAGGGTTTGTA	123603492	NA,TGGTGTCTTTAAGAGGGTTTGTA	NA,T	NA,1	NA,inf	NA,inf	NA,0.218712	0.000131649	0.000217925
3	chr7:123170070:A:C	123170070	NA,C	NA,A	NA,1	NA,-inf	NA,inf	NA,0.215108	0.000131542	0.000214378
3	chr7:123948390:A:C	123948390	C,C	A,A	1,1	-inf,inf	inf,inf	2.19518,0.846364	0.000131519	0.000444179
3	chr7:123558655:G:T	123558655	T,T	G,G	1,1	inf,inf	inf,inf	0.637074,1.22122	0.000131518	0.000205035
3	chr7:123472260:A:T	123472260	NA,T	NA,A	NA,1	NA,inf	NA,inf	NA,0.256502	0.000131427	0.000220327
3	chr7:123359376:A:G	123359376	NA,G	NA,A	NA,1	NA,inf	NA,inf	NA,0.21013	0.000131425	0.000217855
3	chr7:124002178:A:G	124002178	NA,G	NA,A	NA,1	NA,inf	NA,inf	NA,0.231332	0.000131364	0.000215522
3	chr7:123497693:T:C	123497693	NA,C	NA,T	NA,1	NA,-inf	NA,inf	NA,0.236516	0.00013131	0.000217295
3	chr7:124162484:G:A	124162484	NA,A	NA,G	NA,1	NA,-inf	NA,inf	NA,0.238171	0.000131298	0.00021724
3	chr7:124292032:T:G	124292032	NA,G	NA,T	NA,1	NA,inf	NA,inf	NA,0.243834	0.000131281	0.000218757
3	chr7:124298455:A:G	124298455	NA,G	NA,A	NA,1	NA,inf	NA,inf	NA,0.24346	0.000131236	0.000218679
3	chr7:124072516:A:G	124072516	G,NA	A,NA	1,NA	-inf,NA	inf,NA	0.824438,NA	0.000131194	0.000278164
3	chr7:124022406:A:G	124022406	NA,G	NA,A	NA,1	NA,inf	NA,inf	NA,0.276199	0.000131192	0.000221566
3	chr7:123467377:C:T	123467377	NA,T	NA,C	NA,1	NA,inf	NA,inf	NA,0.253945	0.00013112	0.00021978
3	chr7:123150358:T:C	123150358	NA,C	NA,T	NA,1	NA,-inf	NA,inf	NA,0.242796	0.000131005	0.000215535
3	chr7:124130355:T:C	124130355	NA,C	NA,T	NA,1	NA,-inf	NA,inf	NA,0.247132	0.000130946	0.000218839
3	chr7:123947577:A:G	123947577	NA,G	NA,A	NA,1	NA,inf	NA,inf	NA,0.298371	0.000130857	0.000227217
3	chr7:123025691:A:G	123025691	NA,G	NA,A	NA,1	NA,inf	NA,inf	NA,0.219046	0.000130833	0.000214661
3	chr7:123154382:G:A	123154382	NA,A	NA,G	NA,1	NA,-inf	NA,inf	NA,0.217572	0.0001308	0.000214402
3	chr7:123527188:T:G	123527188	NA,G	NA,T	NA,1	NA,-inf	NA,inf	NA,0.178694	0.000130699	0.000215235
3	chr7:123968781:G:T	123968781	NA,T	NA,G	NA,1	NA,-inf	NA,inf	NA,0.206368	0.000130617	0.000219663
3	chr7:123421791:T:G	123421791	G,NA	T,NA	1,NA	-inf,NA	inf,NA	0.0656929,NA	0.000130573	0.000227214
3	chr7:123811838:G:T	123811838	NA,T	NA,G	NA,1	NA,-inf	NA,inf	NA,0.231827	0.000130545	0.0002161
3	chr7:123019157:C:G	123019157	NA,G	NA,C	NA,1	NA,-inf	NA,inf	NA,0.256588	0.000130528	0.000216741
3	chr7:123074773:T:C	123074773	C,C	T,T	1,1	inf,-inf	inf,inf	0.254323,1.21666	0.000130524	0.00022367
3	chr7:123755146:A:G	123755146	G,G	A,A	1,1	-inf,-inf	inf,inf	4.04184,1.68562	0.000130469	0.000200899
3	chr7:124264195:C:T	124264195	NA,T	NA,C	NA,1	NA,-inf	NA,inf	NA,0.232308	0.000130387	0.000217801
3	chr7:123357113:C:T	123357113	NA,T	NA,C	NA,1	NA,-inf	NA,inf	NA,0.233533	0.000130339	0.000216436
3	chr7:123479111:C:T	123479111	NA,T	NA,C	NA,1	NA,-inf	NA,inf	NA,0.222866	0.000130335	0.000215919
3	chr7:123170378:A:G	123170378	NA,G	NA,A	NA,1	NA,-inf	NA,inf	NA,0.226413	0.000130225	0.000214734
3	chr7:123548768:C:T	123548768	T,T	C,C	1,1	-inf,-inf	inf,inf	0.417296,0.901379	0.000130224	0.000201928
3	chr7:122988115:T:C	122988115	NA,C	NA,T	NA,1	NA,-inf	NA,inf	NA,0.195812	0.000130222	0.000213746
3	chr7:123462698:A:ATTAT	123462698	NA,ATTAT	NA,A	NA,1	NA,inf	NA,inf	NA,0.246198	0.000130217	0.000218201
3	chr7:123158769:G:T	123158769	NA,T	NA,G	NA,1	NA,-inf	NA,inf	NA,0.283979	0.000130183	0.000217403
3	chr7:123762484:A:T	123762484	T,T	A,A	1,1	inf,-inf	inf,inf	0.142912,0.565048	0.000130162	0.00024226
3	chr7:123449360:C:T	123449360	NA,T	NA,C	NA,1	NA,-inf	NA,inf	NA,0.224144	0.000130025	0.000216066
3	chr7:124171571:G:T	124171571	NA,T	NA,G	NA,1	NA,inf	NA,inf	NA,0.258472	0.000129997	0.000217176
3	chr7:124167866:C:T	124167866	NA,T	NA,C	NA,1	NA,inf	NA,inf	NA,0.258076	0.000129953	0.000217099
3	chr7:123921770:G:A	123921770	NA,A	NA,G	NA,1	NA,inf	NA,inf	NA,0.259951	0.000129915	0.000217941
3	chr7:123261043:T:C	123261043	C,C	T,T	1,1	inf,inf	inf,inf	0.58133,1.36739	0.00012991	0.000201816
3	chr7:124172754:G:A	124172754	NA,A	NA,G	NA,1	NA,inf	NA,inf	NA,0.257428	0.00012988	0.000216973
3	chr7:123162797:G:A	123162797	NA,A	NA,G	NA,1	NA,-inf	NA,inf	NA,0.209902	0.000129831	0.000212885
3	chr7:124168046:G:A	124168046	NA,A	NA,G	NA,1	NA,inf	NA,inf	NA,0.256838	0.000129814	0.000216857
3	chr7:124168725:A:G	124168725	NA,G	NA,A	NA,1	NA,inf	NA,inf	NA,0.256791	0.000129809	0.000216848
3	chr7:123571986:G:A	123571986	NA,A	NA,G	NA,1	NA,-inf	NA,inf	NA,0.244183	0.0001298	0.000215024
3	chr7:124042036:T:A	124042036	NA,A	NA,T	NA,1	NA,-inf	NA,inf	NA,0.221121	0.000129785	0.000217505
3	chr7:124096773:A:T	124096773	NA,T	NA,A	NA,1	NA,inf	NA,inf	NA,0.32027	0.000129784	0.00022637
3	chr7:123618135:A:G	123618135	NA,G	NA,A	NA,1	NA,-inf	NA,inf	NA,0.183273	0.0001296	0.000210435
3	chr7:123497080:T:C	123497080	NA,C	NA,T	NA,1	NA,inf	NA,inf	NA,0.250709	0.000129584	0.000215676
3	chr7:123985401:A:C	123985401	NA,C	NA,A	NA,1	NA,-inf	NA,inf	NA,0.218591	0.000129568	0.000216693
3	chr7:123325070:C:T	123325070	NA,T	NA,C	NA,1	NA,inf	NA,inf	NA,0.220688	0.000129503	0.000215754
3	chr7:123434209:G:A	123434209	NA,A	NA,G	NA,1	NA,inf	NA,inf	NA,0.21451	0.000129487	0.000213552
3	chr7:124173544:C:G	124173544	G,NA	C,NA	1,NA	inf,NA	inf,NA	0.738499,NA	0.000129472	0.000190888
3	chr7:123611580:G:C	123611580	NA,C	NA,G	NA,1	NA,inf	NA,inf	NA,0.268651	0.000129471	0.000215996
3	chr7:123969130:G:A	123969130	NA,A	NA,G	NA,1	NA,-inf	NA,inf	NA,0.196769	0.00012945	0.000217575
3	chr7:123305168:G:T	123305168	NA,T	NA,G	NA,1	NA,-inf	NA,inf	NA,0.227454	0.000129401	0.000215007
3	chr7:123888707:C:T	123888707	NA,T	NA,C	NA,1	NA,-inf	NA,inf	NA,0.200642	0.000129378	0.000215803
3	chr7:124027189:C:T	124027189	NA,T	NA,C	NA,1	NA,-inf	NA,inf	NA,0.235823	0.000129354	0.000217336
3	chr7:123763004:T:C	123763004	C,C	T,T	1,1	inf,-inf	inf,inf	0.120772,0.631709	0.000129285	0.000240289
3	chr7:123187708:T:C	123187708	NA,C	NA,T	NA,1	NA,-inf	NA,inf	NA,0.222033	0.000129284	0.000213395
3	chr7:123156402:A:AT	123156402	NA,AT	NA,A	NA,1	NA,-inf	NA,inf	NA,0.204729	0.000129274	0.00021201
3	chr7:123068756:T:C	123068756	NA,C	NA,T	NA,1	NA,-inf	NA,inf	NA,0.243141	0.000129228	0.000214708
3	chr7:123031315:C:T	123031315	NA,T	NA,C	NA,1	NA,inf	NA,inf	NA,0.206461	0.000129189	0.000212092
3	chr7:123685285:A:G	123685285	G,G	A,A	1,1	-inf,inf	inf,inf	0.179027,0.495875	0.000129172	0.000245791
3	chr7:123083805:G:A	123083805	NA,A	NA,G	NA,1	NA,inf	NA,inf	NA,0.246073	0.000129131	0.000214835
3	chr7:123193667:G:T	123193667	T,T	G,G	1,1	inf,-inf	inf,inf	0.640585,0.827193	0.000129109	0.000226774
3	chr7:123865538:T:C	123865538	NA,C	NA,T	NA,1	NA,inf	NA,inf	NA,0.240829	0.000128978	0.000214565
3	chr7:124099009:C:T	124099009	NA,T	NA,C	NA,1	NA,-inf	NA,inf	NA,0.235612	0.000128967	0.000216061
3	chr7:124055067:G:A	124055067	NA,A	NA,G	NA,1	NA,inf	NA,inf	NA,0.320789	0.000128961	0.00022545
3	chr7:123994462:C:T	123994462	NA,T	NA,C	NA,1	NA,-inf	NA,inf	NA,0.21438	0.000128953	0.000215136
3	chr7:124182086:C:T	124182086	NA,T	NA,C	NA,1	NA,-inf	NA,inf	NA,0.243961	0.000128923	0.000213484
3	chr7:123320764:A:G	123320764	NA,G	NA,A	NA,1	NA,inf	NA,inf	NA,0.254371	0.00012891	0.000215259
3	chr7:123810514:T:G	123810514	NA,G	NA,T	NA,1	NA,-inf	NA,inf	NA,0.22169	0.000128836	0.000213478
3	chr7:123386431:A:G	123386431	G,G	A,A	1,1	-inf,-inf	inf,inf	0.479868,0.457695	0.000128824	0.000215529
3	chr7:123276243:G:T	123276243	T,T	G,G	1,1	inf,-inf	inf,inf	0.300843,1.33853	0.000128786	0.000227156
3	chr7:123911666:G:A	123911666	NA,A	NA,G	NA,1	NA,inf	NA,inf	NA,0.244188	0.000128762	0.000216827
3	chr7:124005715:G:A	124005715	NA,A	NA,G	NA,1	NA,inf	NA,inf	NA,0.248669	0.000128731	0.000216922
3	chr7:123988865:C:T	123988865	NA,T	NA,C	NA,1	NA,inf	NA,inf	NA,0.247924	0.000128689	0.000216829
3	chr7:123410742:G:C	123410742	NA,C	NA,G	NA,1	NA,inf	NA,inf	NA,0.172077	0.000128572	0.000212306
3	chr7:123443290:C:T	123443290	NA,T	NA,C	NA,1	NA,-inf	NA,inf	NA,0.211507	0.000128565	0.000213663
3	chr7:124184998:G:T	124184998	NA,T	NA,G	NA,1	NA,-inf	NA,inf	NA,0.239968	0.00012851	0.000212742
3	chr7:123300750:C:A	123300750	NA,A	NA,C	NA,1	NA,-inf	NA,inf	NA,0.200137	0.000128496	0.000214452
3	chr7:123434663:G:A	123434663	NA,A	NA,G	NA,1	NA,inf	NA,inf	NA,0.24046	0.000128461	0.000213889
3	chr7:123134204:TTTAA:T	123134204	NA,T	NA,TTTAA	NA,1	NA,inf	NA,inf	NA,0.185006	0.000128403	0.000213665
3	chr7:123642444:C:A	123642444	NA,A	NA,C	NA,1	NA,-inf	NA,inf	NA,0.137933	0.000128391	0.000209565
3	chr7:123739623:T:C	123739623	NA,C	NA,T	NA,1	NA,inf	NA,inf	NA,0.248456	0.000128373	0.000214128
3	chr7:123157997:T:G	123157997	NA,G	NA,T	NA,1	NA,-inf	NA,inf	NA,0.209737	0.000128338	0.00021119
3	chr7:124109454:T:G	124109454	NA,G	NA,T	NA,1	NA,inf	NA,inf	NA,0.30588	0.000128301	0.000223298
3	chr7:123894817:G:A	123894817	A,NA	G,NA	1,NA	-inf,NA	inf,NA	0.590929,NA	0.000128271	0.000207478
3	chr7:124014998:T:C	124014998	NA,C	NA,T	NA,1	NA,inf	NA,inf	NA,0.315567	0.000128252	0.000223897
3	chr7:123574811:A:G	123574811	NA,G	NA,A	NA,1	NA,-inf	NA,inf	NA,0.211028	0.000128207	0.000212388
3	chr7:123438982:T:A	123438982	NA,A	NA,T	NA,1	NA,-inf	NA,inf	NA,0.207392	0.00012818	0.000212907
3	chr7:123374512:G:T	123374512	NA,T	NA,G	NA,1	NA,inf	NA,inf	NA,0.234486	0.000128136	0.000213225
3	chr7:123445112:A:C	123445112	NA,C	NA,A	NA,1	NA,inf	NA,inf	NA,0.229411	0.000128074	0.000214523
3	chr7:123988727:T:C	123988727	NA,C	NA,T	NA,1	NA,-inf	NA,inf	NA,0.229424	0.000128042	0.000214717
3	chr7:124203988:G:A	124203988	NA,A	NA,G	NA,1	NA,inf	NA,inf	NA,0.215493	0.000128017	0.000209301
3	chr7:123083204:T:C	123083204	C,C	T,T	1,1	inf,-inf	inf,inf	0.248723,1.21203	0.000128003	0.000219254
3	chr7:124071633:A:G	124071633	NA,G	NA,A	NA,1	NA,inf	NA,inf	NA,0.250172	0.000127956	0.000216173
3	chr7:123551519:T:C	123551519	NA,C	NA,T	NA,1	NA,inf	NA,inf	NA,0.231161	0.000127955	0.000212655
3	chr7:123051152:T:G	123051152	NA,G	NA,T	NA,1	NA,inf	NA,inf	NA,0.189707	0.000127936	0.000210116
3	chr7:123438018:T:A	123438018	NA,A	NA,T	NA,1	NA,-inf	NA,inf	NA,0.220368	0.000127869	0.000212341
3	chr7:123606627:C:T	123606627	NA,T	NA,C	NA,1	NA,inf	NA,inf	NA,0.253398	0.000127855	0.000213213
3	chr7:123224528:G:T	123224528	NA,T	NA,G	NA,1	NA,-inf	NA,inf	NA,0.185134	0.000127618	0.000208981
3	chr7:124016232:A:C	124016232	NA,C	NA,A	NA,1	NA,-inf	NA,inf	NA,0.205444	0.000127611	0.00021109
3	chr7:123741149:T:C	123741149	NA,C	NA,T	NA,1	NA,-inf	NA,inf	NA,0.131295	0.000127608	0.000208377
3	chr7:124220449:C:G	124220449	NA,G	NA,C	NA,1	NA,inf	NA,inf	NA,0.179812	0.000127593	0.000209552
3	chr7:124090661:C:T	124090661	NA,T	NA,C	NA,1	NA,inf	NA,inf	NA,0.296899	0.000127534	0.000221595
3	chr7:123138424:G:A	123138424	NA,A	NA,G	NA,1	NA,-inf	NA,inf	NA,0.189033	0.000127533	0.000209271
3	chr7:123743407:G:A	123743407	A,A	G,G	1,1	inf,inf	inf,inf	3.10071,0.0271077	0.000127528	0.000244519
3	chr7:124074880:G:A	124074880	NA,A	NA,G	NA,1	NA,-inf	NA,inf	NA,0.223687	0.000127469	0.000214214
3	chr7:123390668:AAAAC:A	123390668	NA,A	NA,AAAAC	NA,1	NA,-inf	NA,inf	NA,0.187119	0.000127465	0.000209353
3	chr7:123256406:T:C	123256406	NA,C	NA,T	NA,1	NA,inf	NA,inf	NA,0.180854	0.0001274	0.000209873
3	chr7:124026684:T:A	124026684	NA,A	NA,T	NA,1	NA,inf	NA,inf	NA,0.235215	0.000127386	0.000214779
3	chr7:124098712:G:A	124098712	NA,A	NA,G	NA,1	NA,inf	NA,inf	NA,0.243327	0.000127365	0.000214149
3	chr7:123144822:C:T	123144822	NA,T	NA,C	NA,1	NA,-inf	NA,inf	NA,0.187275	0.000127339	0.000208969
3	chr7:123141483:G:A	123141483	NA,A	NA,G	NA,1	NA,-inf	NA,inf	NA,0.186385	0.000127237	0.000208809
3	chr7:123976980:C:T	123976980	T,NA	C,NA	1,NA	inf,NA	inf,NA	1.00112,NA	0.0001272	0.000222075
3	chr7:124296285:A:G	124296285	NA,G	NA,A	NA,1	NA,inf	NA,inf	NA,0.130038	0.000127161	0.000210948
3	chr7:123360754:A:G	123360754	NA,G	NA,A	NA,1	NA,inf	NA,inf	NA,0.192289	0.000127139	0.000209834
3	chr7:123020187:G:C	123020187	NA,C	NA,G	NA,1	NA,inf	NA,inf	NA,0.206076	0.000127107	0.000214405
3	chr7:123755929:A:G	123755929	G,G	A,A	1,1	inf,-inf	inf,inf	0.143396,0.547354	0.000127105	0.000237522
3	chr7:123236569:T:C	123236569	C,C	T,T	1,1	inf,-inf	inf,inf	0.557156,0.896292	0.000127099	0.00022362
3	chr7:123246374:C:T	123246374	NA,T	NA,C	NA,1	NA,-inf	NA,inf	NA,0.172553	0.000127087	0.000210129
3	chr7:123165970:C:T	123165970	NA,T	NA,C	NA,1	NA,inf	NA,inf	NA,0.191618	0.000127079	0.000210937
3	chr7:123107757:G:A	123107757	NA,A	NA,G	NA,1	NA,-inf	NA,inf	NA,0.219263	0.00012703	0.000210433
3	chr7:123701270:A:C	123701270	NA,C	NA,A	NA,1	NA,-inf	NA,inf	NA,0.206482	0.000126991	0.000209914
3	chr7:123040651:C:T	123040651	NA,T	NA,C	NA,1	NA,inf	NA,inf	NA,0.18716	0.000126948	0.000208724
3	chr7:124235311:T:G	124235311	NA,G	NA,T	NA,1	NA,-inf	NA,inf	NA,0.211341	0.00012689	0.000211335
3	chr7:123141343:T:C	123141343	NA,C	NA,T	NA,1	NA,-inf	NA,inf	NA,0.183024	0.000126879	0.00020825
3	chr7:124258995:T:A	124258995	NA,A	NA,T	NA,1	NA,-inf	NA,inf	NA,0.181525	0.000126875	0.000210098
3	chr7:124261121:A:C	124261121	NA,C	NA,A	NA,1	NA,-inf	NA,inf	NA,0.181525	0.000126875	0.000210098
3	chr7:123356749:G:T	123356749	NA,T	NA,G	NA,1	NA,-inf	NA,inf	NA,0.168335	0.000126875	0.000208325
3	chr7:123344593:C:T	123344593	NA,T	NA,C	NA,1	NA,-inf	NA,inf	NA,0.150185	0.000126862	0.00020974
3	chr7:124080436:C:T	124080436	NA,T	NA,C	NA,1	NA,-inf	NA,inf	NA,0.200599	0.000126857	0.000209845
3	chr7:124160907:T:C	124160907	NA,C	NA,T	NA,1	NA,-inf	NA,inf	NA,0.190782	0.000126851	0.000211803
3	chr7:123037822:C:T	123037822	NA,T	NA,C	NA,1	NA,inf	NA,inf	NA,0.185994	0.000126831	0.000208532
3	chr7:123135492:T:C	123135492	NA,C	NA,T	NA,1	NA,-inf	NA,inf	NA,0.165986	0.000126824	0.00020749
3	chr7:123726803:T:C	123726803	NA,C	NA,T	NA,1	NA,-inf	NA,inf	NA,0.204073	0.000126742	0.000209502
3	chr7:123933064:T:A	123933064	NA,A	NA,T	NA,1	NA,inf	NA,inf	NA,0.217491	0.000126738	0.000208339
3	chr7:123642443:G:A	123642443	NA,A	NA,G	NA,1	NA,-inf	NA,inf	NA,0.124033	0.000126729	0.000207061
3	chr7:123302308:A:G	123302308	NA,G	NA,A	NA,1	NA,inf	NA,inf	NA,0.201127	0.000126713	0.000210608
3	chr7:123673160:C:T	123673160	NA,T	NA,C	NA,1	NA,inf	NA,inf	NA,0.179162	0.000126699	0.000210035
3	chr7:123732046:G:A	123732046	NA,A	NA,G	NA,1	NA,inf	NA,inf	NA,0.231978	0.000126673	0.000211187
3	chr7:123711554:C:A	123711554	NA,A	NA,C	NA,1	NA,-inf	NA,inf	NA,0.20291	0.00012662	0.000209299
```
