## Supplementary material for "Characterization of shared and ancestry-specific signals driving complex traits using multi-ancestry fine-mapping": susiex_nc3.cs80.snp

```
BP	SNP	PIP(CS1)	LogBF(CS1,Pop1)	LogBF(CS1,Pop2)	PIP(CS2)	LogBF(CS2,Pop1)	LogBF(CS2,Pop2)	PIP(CS3)	LogBF(CS3,Pop1)	LogBF(CS3,Pop2)
122987038	chr7:122987038:C:T	4.45909e-12	-2.59283e-10	-0.118675	0.000297002	-2.59283e-10	0.146367	0.000507782	-2.59283e-10	0.260055
122987610	chr7:122987610:AG:A	1.48936e-12	-2.59283e-10	-1.21528	7.6034e-05	-2.59283e-10	-1.21619	0.000116049	-2.59283e-10	-1.21598
122987715	chr7:122987715:G:C	3.32638e-13	-1.71529	-0.999029	2.06098e-05	-1.59387	-0.927732	3.109e-05	-1.61722	-0.915891
122987724	chr7:122987724:C:G	4.33219e-12	-2.59283e-10	-0.147549	0.000287639	-2.59283e-10	0.114332	0.000491031	-2.59283e-10	0.22651
122987842	chr7:122987842:T:A	2.66828e-13	-1.74508	-1.18969	1.50157e-05	-1.63418	-1.2041	2.25977e-05	-1.65501	-1.19714
122987931	chr7:122987931:T:C	3.79068e-13	-1.69602	-0.887637	2.39163e-05	-1.57096	-0.801849	3.61602e-05	-1.59482	-0.787224
122988115	chr7:122988115:T:C	1.64346e-12	-2.59283e-10	-1.11682	8.35348e-05	-2.59283e-10	-1.12211	0.000130222	-2.59283e-10	-1.10076
122988160	chr7:122988160:C:T	2.76356e-12	-2.59283e-10	-0.597102	0.00013644	-2.59283e-10	-0.631486	0.000212773	-2.59283e-10	-0.609772
122988571	chr7:122988571:G:A	7.79971e-13	-1.97403	0.111915	4.23176e-05	-1.97025	0.168076	7.52311e-05	-1.97231	0.322873
122988596	chr7:122988596:A:G	2.93314e-13	-1.69749	-1.14265	1.79379e-05	-1.56474	-1.09571	2.71499e-05	-1.58645	-1.08218
122988602	chr7:122988602:C:T	2.71771e-13	-1.97362	-0.942796	1.50664e-05	-1.95044	-0.88447	2.34061e-05	-1.95634	-0.860665
122988603	chr7:122988603:G:A	1.56241e-12	-2.59283e-10	-1.16739	7.96443e-05	-2.59283e-10	-1.1698	0.0001235	-2.59283e-10	-1.15376
122988657	chr7:122988657:G:A	9.11256e-12	-2.59283e-10	0.596032	0.000469964	-2.59283e-10	0.605284	0.000761957	-2.59283e-10	0.665893
122989444	chr7:122989444:A:G	2.68598e-13	-1.94008	-0.988081	1.45911e-05	-1.85889	-1.00807	2.17881e-05	-1.89703	-0.991599
122990126	chr7:122990126:A:C	3.24541e-13	-1.72751	-1.01146	2.00206e-05	-1.60853	-0.942078	3.02053e-05	-1.63145	-0.930531
122990492	chr7:122990492:G:A	3.20306e-13	-1.72875	-1.02335	1.97033e-05	-1.61065	-0.955936	2.97232e-05	-1.63344	-0.944631
122990503	chr7:122990503:A:T	2.93315e-12	-2.59283e-10	-0.537546	0.000150821	-2.59283e-10	-0.531277	0.00024977	-2.59283e-10	-0.449458
122990569	chr7:122990569:C:G	1.86589e-12	-2.59283e-10	-0.989882	9.48064e-05	-2.59283e-10	-0.995536	0.000149236	-2.59283e-10	-0.964466
122990782	chr7:122990782:C:T	3.03351e-12	-2.59283e-10	-0.5039	0.000156029	-2.59283e-10	-0.49733	0.000258835	-2.59283e-10	-0.413807
122991760	chr7:122991760:A:T	9.54764e-13	-1.65991	-2.60556e-10	6.15676e-05	-1.42724	-2.60556e-10	8.88812e-05	-1.4827	-2.60556e-10
122991866	chr7:122991866:T:C	2.48199e-13	-1.96645	-1.0407	1.32588e-05	-1.97648	-0.986233	2.04392e-05	-1.97692	-0.975624
122992369	chr7:122992369:T:A	4.34155e-12	-2.59283e-10	-0.14539	0.000288175	-2.59283e-10	0.116197	0.00049211	-2.59283e-10	0.228705
122992437	chr7:122992437:C:T	2.48588e-13	-1.829	-1.17658	1.37513e-05	-1.79193	-1.13431	2.07793e-05	-1.80363	-1.13241
122992490	chr7:122992490:G:A	4.34797e-12	-2.59283e-10	-0.143913	0.000288683	-2.59283e-10	0.117955	0.000493051	-2.59283e-10	0.230616
122992505	chr7:122992505:A:G	2.50014e-13	-1.8314	-1.16845	1.38699e-05	-1.79443	-1.12322	2.09584e-05	-1.80604	-1.12141
122992589	chr7:122992589:T:C	1.30373e-11	-2.59283e-10	0.954197	0.000905882	-2.59283e-10	1.26154	0.00175258	-2.59283e-10	1.49885
122992684	chr7:122992684:C:G	1.5027e-12	-2.59283e-10	-1.20636	7.67111e-05	-2.59283e-10	-1.20733	0.00011743	-2.59283e-10	-1.20415
122992792	chr7:122992792:A:G	1.09043e-12	-1.52705	-2.60556e-10	5.97355e-05	-1.45745	-2.60556e-10	8.72991e-05	-1.50066	-2.60556e-10
122992820	chr7:122992820:G:A	1.20042e-11	-2.59283e-10	0.871635	0.000830182	-2.59283e-10	1.17427	0.00160105	-2.59283e-10	1.40842
122993210	chr7:122993210:A:G	2.53634e-13	-1.95772	-1.02776	1.35065e-05	-1.97317	-0.971028	2.08089e-05	-1.97437	-0.960252
122993384	chr7:122993384:G:T	4.22843e-12	-2.59283e-10	-0.171791	0.000279846	-2.59283e-10	0.086866	0.000477308	-2.59283e-10	0.198163
122993398	chr7:122993398:T:C	7.11065e-13	-1.95461	-2.60556e-10	3.56686e-05	-1.9731	-2.60556e-10	5.48992e-05	-1.9645	-2.60556e-10
122993600	chr7:122993600:C:T	2.67133e-13	-1.8074	-1.12623	1.37887e-05	-1.79013	-1.1334	2.21454e-05	-1.7756	-1.09677
122994219	chr7:122994219:A:G	1.68155e-12	-2.59283e-10	-1.0939	8.87115e-05	-2.59283e-10	-1.06198	0.000136271	-2.59283e-10	-1.05535
122994237	chr7:122994237:G:T	2.57269e-13	-1.93863	-1.03262	1.40206e-05	-1.85638	-1.05047	2.08921e-05	-1.89494	-1.03569
122994355	chr7:122994355:G:T	2.22756e-12	-0.812713	-2.60556e-10	6.79623e-05	-1.32842	-2.60556e-10	0.000100225	-1.36258	-2.60556e-10
122994532	chr7:122994532:C:A	1.49267e-12	-2.59283e-10	-1.21305	7.5992e-05	-2.59283e-10	-1.21674	0.000115938	-2.59283e-10	-1.21694
122994789	chr7:122994789:C:T	2.69955e-11	1.13898	0.543066	0.000866676	0.448465	0.768829	0.00153086	0.385414	0.978171
122994970	chr7:122994970:C:T	2.78036e-13	-1.68496	-1.20866	1.61591e-05	-1.54843	-1.21646	2.4096e-05	-1.57103	-1.21693
122995119	chr7:122995119:A:C	1.20828e-11	-2.59283e-10	0.87816	0.000835215	-2.59283e-10	1.18032	0.00160959	-2.59283e-10	1.41374
122995175	chr7:122995175:A:G	3.09801e-12	-2.59283e-10	-0.482862	0.000159302	-2.59283e-10	-0.476571	0.000264677	-2.59283e-10	-0.391487
122995335	chr7:122995335:G:A	1.25095e-11	-2.59283e-10	0.912868	0.000866768	-2.59283e-10	1.2174	0.00167332	-2.59283e-10	1.45257
122996200	chr7:122996200:G:A	8.09685e-12	-2.59283e-10	0.477854	0.000416759	-2.59283e-10	0.485136	0.00067435	-2.59283e-10	0.543752
122996359	chr7:122996359:G:A	3.76415e-13	-1.71053	-0.880156	2.37047e-05	-1.58831	-0.79339	3.58628e-05	-1.6117	-0.778595
122996640	chr7:122996640:T:G	1.48944e-12	-2.59283e-10	-1.21522	7.59768e-05	-2.59283e-10	-1.21694	0.000115976	-2.59283e-10	-1.21662
122997140	chr7:122997140:A:T	7.79436e-13	-1.86281	-2.60556e-10	3.73504e-05	-1.92703	-2.60556e-10	5.79187e-05	-1.91096	-2.60556e-10
122997358	chr7:122997358:T:C	1.9078e-12	-2.59283e-10	-0.967672	9.65935e-05	-2.59283e-10	-0.976861	0.000157506	-2.59283e-10	-0.910531
122997549	chr7:122997549:C:T	2.81147e-12	-0.579913	-2.60556e-10	0.000128937	-0.688045	-2.60556e-10	0.000182249	-0.764622	-2.60556e-10
122997728	chr7:122997728:A:G	2.87825e-12	-2.59283e-10	-0.556438	0.000148031	-2.59283e-10	-0.549948	0.000244863	-2.59283e-10	-0.469299
122997820	chr7:122997820:A:G	1.52436e-12	-2.59283e-10	-1.19205	7.78358e-05	-2.59283e-10	-1.19277	0.000119358	-2.59283e-10	-1.18787
122997922	chr7:122997922:C:T	2.42837e-13	-1.96055	-1.06843	1.2882e-05	-1.97453	-1.01701	1.98304e-05	-1.97548	-1.0073
122998296	chr7:122998296:G:A	2.22896e-13	-1.97583	-1.13884	1.1876e-05	-1.97576	-1.09709	1.82231e-05	-1.97491	-1.0924
122998459	chr7:122998459:A:C	4.324e-12	-2.59283e-10	-0.14944	0.000286815	-2.59283e-10	0.111465	0.000489767	-2.59283e-10	0.223933
122998504	chr7:122998504:A:C	2.82263e-12	-2.59283e-10	-0.575951	0.000145172	-2.59283e-10	-0.569455	0.000239809	-2.59283e-10	-0.490153
122998966	chr7:122998966:A:G	2.29431e-12	-0.783191	-2.60556e-10	0.000119703	-0.762359	-2.60556e-10	0.000164005	-0.870103	-2.60556e-10
122999332	chr7:122999332:A:G	4.35137e-12	-2.59283e-10	-0.14313	0.000289056	-2.59283e-10	0.119247	0.000493601	-2.59283e-10	0.231729
123000047	chr7:123000047:G:A	4.70022e-13	-1.69315	-0.675451	2.71947e-05	-1.5352	-0.70915	4.33613e-05	-1.57671	-0.623724
123000581	chr7:123000581:C:T	1.19982e-11	-2.59283e-10	0.871137	0.000829632	-2.59283e-10	1.17361	0.00159766	-2.59283e-10	1.4063
123000635	chr7:123000635:T:G	2.64863e-13	-1.76392	-1.17825	1.4778e-05	-1.71819	-1.13604	2.22698e-05	-1.73315	-1.13361
123000656	chr7:123000656:TA:T	2.93727e-13	-1.79271	-1.04601	1.52123e-05	-1.77342	-1.05184	2.4559e-05	-1.75834	-1.01058
123000705	chr7:123000705:A:G	1.12856e-11	-2.59283e-10	0.809909	0.000776926	-2.59283e-10	1.10797	0.0014911	-2.59283e-10	1.33727
123000888	chr7:123000888:T:G	2.91877e-12	-2.59283e-10	-0.54246	0.000150461	-2.59283e-10	-0.533667	0.000248553	-2.59283e-10	-0.454341
123000992	chr7:123000992:C:T	1.48701e-12	-2.59283e-10	-1.21686	7.6236e-05	-2.59283e-10	-1.21354	0.000116563	-2.59283e-10	-1.21157
123001314	chr7:123001314:C:A	2.33626e-12	-0.765069	-2.60556e-10	7.04483e-05	-1.29249	-2.60556e-10	0.000103791	-1.32762	-2.60556e-10
123001578	chr7:123001578:T:C	3.46079e-12	-2.59283e-10	-0.372124	0.000178591	-2.59283e-10	-0.362276	0.000297738	-2.59283e-10	-0.273783
123001774	chr7:123001774:A:T	1.49566e-12	-2.59283e-10	-1.21105	7.61384e-05	-2.59283e-10	-1.21482	0.000116191	-2.59283e-10	-1.21476
123001782	chr7:123001782:A:G	1.82803e-12	-2.59283e-10	-1.01038	9.08425e-05	-2.59283e-10	-1.03824	0.000141505	-2.59283e-10	-1.01766
123001984	chr7:123001984:C:A	1.53774e-12	-2.59283e-10	-1.18331	7.72562e-05	-2.59283e-10	-1.20025	0.000117605	-2.59283e-10	-1.20267
123002113	chr7:123002113:A:G	8.78469e-12	-2.59283e-10	0.55939	0.000599763	-2.59283e-10	0.849162	0.00112572	-2.59283e-10	1.05618
123002503	chr7:123002503:A:T	1.50324e-12	-2.59283e-10	-1.206	7.64259e-05	-2.59283e-10	-1.21105	0.000116355	-2.59283e-10	-1.21335
123003239	chr7:123003239:A:G	2.31422e-13	-1.97287	-1.10426	1.24297e-05	-1.95332	-1.07396	1.92972e-05	-1.9464	-1.06364
123003514	chr7:123003514:A:C	1.48724e-12	-2.59283e-10	-1.2167	7.59784e-05	-2.59283e-10	-1.21692	0.000116389	-2.59283e-10	-1.21306
123003545	chr7:123003545:A:T	1.49486e-12	-2.59283e-10	-1.21159	7.6582e-05	-2.59283e-10	-1.20901	0.000116722	-2.59283e-10	-1.2102
123003671	chr7:123003671:G:A	1.51183e-12	-2.59283e-10	-1.2003	7.61798e-05	-2.59283e-10	-1.21428	0.000116012	-2.59283e-10	-1.2163
123003727	chr7:123003727:C:T	7.32791e-13	-1.92452	-2.60556e-10	3.60263e-05	-1.96312	-2.60556e-10	5.46293e-05	-1.96943	-2.60556e-10
123003882	chr7:123003882:C:T	4.18763e-13	-1.96527	-0.518807	2.1089e-05	-1.89317	-0.605445	3.07443e-05	-1.94083	-0.603461
123004319	chr7:123004319:T:C	3.26844e-13	-1.92271	-0.809187	1.56321e-05	-1.97716	-0.820883	2.32693e-05	-1.97666	-0.846205
123004921	chr7:123004921:A:T	7.49325e-12	-2.59283e-10	0.400382	0.000384041	-2.59283e-10	0.403378	0.000628299	-2.59283e-10	0.473019
123005048	chr7:123005048:A:G	2.68465e-13	-1.89188	-1.03678	1.48729e-05	-1.8176	-1.03023	2.14656e-05	-1.86243	-1.04112
123005506	chr7:123005506:A:G	2.35283e-13	-1.84676	-1.21383	1.21961e-05	-1.83636	-1.2099	1.91002e-05	-1.81676	-1.20354
123005688	chr7:123005688:C:G	9.44596e-13	-1.67062	-2.60556e-10	5.12042e-05	-1.61155	-2.60556e-10	7.53117e-05	-1.64836	-2.60556e-10
123005805	chr7:123005805:A:T	7.07109e-13	-1.96019	-2.60556e-10	3.55978e-05	-1.97509	-2.60556e-10	5.46946e-05	-1.96823	-2.60556e-10
123006147	chr7:123006147:T:C	2.36975e-13	-1.83662	-1.2168	1.22544e-05	-1.82614	-1.21535	1.91519e-05	-1.80584	-1.21176
123006688	chr7:123006688:A:G	1.75419e-12	-2.59283e-10	-1.05161	8.96015e-05	-2.59283e-10	-1.052	0.000141125	-2.59283e-10	-1.02035
123006850	chr7:123006850:A:G	2.34751e-13	-1.84793	-1.21493	1.2158e-05	-1.83775	-1.21164	1.90256e-05	-1.81825	-1.20596
123006881	chr7:123006881:A:G	1.52155e-12	-2.59283e-10	-1.19389	7.66872e-05	-2.59283e-10	-1.20764	0.000117162	-2.59283e-10	-1.20644
123007338	chr7:123007338:A:C	1.85078e-12	-2.59283e-10	-0.998014	9.61912e-05	-2.59283e-10	-0.981034	0.000146655	-2.59283e-10	-0.981918
123007489	chr7:123007489:GA:G	2.57508e-13	-1.89759	-1.07273	1.42316e-05	-1.82515	-1.06675	2.05919e-05	-1.86884	-1.07626
123007758	chr7:123007758:A:T	2.62588e-13	-1.88558	-1.06521	1.45853e-05	-1.80832	-1.05904	2.10438e-05	-1.85458	-1.06882
123007781	chr7:123007781:A:G	1.48705e-12	-2.59283e-10	-1.21683	7.62856e-05	-2.59283e-10	-1.21289	0.000116852	-2.59283e-10	-1.20909
123008008	chr7:123008008:A:G	3.24676e-13	-1.52173	-1.21682	1.95171e-05	-1.36955	-1.20653	2.92924e-05	-1.39544	-1.19723
123008027	chr7:123008027:A:G	1.50786e-12	-2.59283e-10	-1.20293	7.6296e-05	-2.59283e-10	-1.21275	0.0001165	-2.59283e-10	-1.21211
123008112	chr7:123008112:G:A	2.09703e-13	-1.96981	-1.20587	1.10187e-05	-1.96146	-1.18632	1.6787e-05	-1.96708	-1.18231
123008340	chr7:123008340:A:G	2.41888e-13	-1.81612	-1.21678	1.25633e-05	-1.80339	-1.21321	1.97371e-05	-1.78139	-1.2061
123008419	chr7:123008419:T:A	1.00266e-12	-1.61096	-2.60556e-10	0.000111421	-0.834056	-2.60556e-10	0.000164243	-0.868651	-2.60556e-10
123008655	chr7:123008655:C:T	2.57444e-13	-1.89853	-1.07204	1.42325e-05	-1.82587	-1.06597	2.05958e-05	-1.8694	-1.07551
123008894	chr7:123008894:G:A	1.51703e-12	-2.59283e-10	-1.19687	7.6327e-05	-2.59283e-10	-1.21235	0.000116153	-2.59283e-10	-1.21509
123008934	chr7:123008934:T:C	6.95842e-13	-1.97625	-2.60556e-10	3.55506e-05	-1.97641	-2.60556e-10	5.42115e-05	-1.97711	-2.60556e-10
123008943	chr7:123008943:T:C	2.10189e-13	-1.9672	-1.20617	1.1057e-05	-1.95769	-1.18662	1.68321e-05	-1.96403	-1.18268
123009111	chr7:123009111:T:C	3.48723e-12	-2.59283e-10	-0.364513	0.000186691	-2.59283e-10	-0.317915	0.000280714	-2.59283e-10	-0.332662
123009304	chr7:123009304:C:T	3.05655e-13	-1.66103	-1.13789	1.71543e-05	-1.61068	-1.09444	2.61082e-05	-1.60613	-1.10162
123009310	chr7:123009310:A:C	1.4877e-12	-2.59283e-10	-1.21639	7.67107e-05	-2.59283e-10	-1.20733	0.000117705	-2.59283e-10	-1.20182
123009873	chr7:123009873:G:A	1.48789e-12	-2.59283e-10	-1.21626	7.61517e-05	-2.59283e-10	-1.21464	0.000116559	-2.59283e-10	-1.2116
123010452	chr7:123010452:T:G	1.77293e-12	-2.59283e-10	-1.04099	8.84482e-05	-2.59283e-10	-1.06495	0.000137652	-2.59283e-10	-1.04527
123010535	chr7:123010535:G:A	2.54068e-13	-1.91225	-1.07153	1.39534e-05	-1.84601	-1.06564	2.02455e-05	-1.88693	-1.07513
123010939	chr7:123010939:C:T	1.49541e-12	-2.59283e-10	-1.21122	7.60434e-05	-2.59283e-10	-1.21607	0.000115941	-2.59283e-10	-1.21692
123010943	chr7:123010943:G:A	1.49199e-12	-2.59283e-10	-1.21351	7.59783e-05	-2.59283e-10	-1.21693	0.000115948	-2.59283e-10	-1.21686
123011023	chr7:123011023:C:G	7.64181e-13	-1.88257	-2.60556e-10	4.03597e-05	-1.84954	-2.60556e-10	6.04643e-05	-1.86794	-2.60556e-10
123011114	chr7:123011114:T:C	1.49539e-12	-2.59283e-10	-1.21124	7.60135e-05	-2.59283e-10	-1.21646	0.00011602	-2.59283e-10	-1.21623
123011146	chr7:123011146:G:A	6.64192e-13	-1.96241	-0.0603952	3.1408e-05	-1.96331	-0.137003	4.50528e-05	-1.95891	-0.203254
123011188	chr7:123011188:C:A	1.49634e-12	-2.59283e-10	-1.2106	7.60262e-05	-2.59283e-10	-1.21629	0.000116045	-2.59283e-10	-1.21602
123011356	chr7:123011356:A:G	3.22638e-13	-1.54268	-1.20217	1.96122e-05	-1.39647	-1.17475	2.97141e-05	-1.42175	-1.15663
123011517	chr7:123011517:T:C	2.25406e-13	-1.89724	-1.20623	1.22889e-05	-1.82381	-1.21487	1.79048e-05	-1.86892	-1.21601
123011716	chr7:123011716:A:G	1.48691e-12	-2.59283e-10	-1.21692	7.59773e-05	-2.59283e-10	-1.21694	0.000116132	-2.59283e-10	-1.21527
123011818	chr7:123011818:T:C	2.37374e-12	-2.59283e-10	-0.749156	0.000125889	-2.59283e-10	-0.711974	0.000190771	-2.59283e-10	-0.718924
123011962	chr7:123011962:T:C	2.89744e-13	-1.68343	-1.16895	1.61579e-05	-1.63082	-1.13414	2.45754e-05	-1.62839	-1.13987
123012244	chr7:123012244:A:G	1.48772e-12	-2.59283e-10	-1.21638	7.61128e-05	-2.59283e-10	-1.21516	0.000116061	-2.59283e-10	-1.21588
123012710	chr7:123012710:A:G	1.52887e-12	-2.59283e-10	-1.18909	8.00788e-05	-2.59283e-10	-1.16436	0.000119917	-2.59283e-10	-1.1832
123013092	chr7:123013092:T:A	1.54975e-12	-2.59283e-10	-1.17553	7.78535e-05	-2.59283e-10	-1.19254	0.000118008	-2.59283e-10	-1.19925
123013117	chr7:123013117:C:G	1.50051e-12	-2.59283e-10	-1.20782	7.601e-05	-2.59283e-10	-1.21651	0.000115939	-2.59283e-10	-1.21693
123013191	chr7:123013191:G:T	3.20571e-13	-1.59018	-1.16109	1.88312e-05	-1.51724	-1.09461	2.89706e-05	-1.51348	-1.09023
123013214	chr7:123013214:TG:T	2.49973e-12	-2.59283e-10	-0.697437	0.000136243	-2.59283e-10	-0.632934	0.000207612	-2.59283e-10	-0.634327
123013224	chr7:123013224:G:T	2.50175e-12	-2.59283e-10	-0.696629	0.000136348	-2.59283e-10	-0.632162	0.000207775	-2.59283e-10	-0.633543
123013520	chr7:123013520:T:C	1.59245e-12	-2.59283e-10	-1.14835	7.87059e-05	-2.59283e-10	-1.18165	0.000123102	-2.59283e-10	-1.15698
123013532	chr7:123013532:A:G	2.91923e-13	-1.68985	-1.15504	1.63444e-05	-1.63732	-1.11616	2.48418e-05	-1.63501	-1.12246
123013660	chr7:123013660:T:C	6.95393e-13	-1.9769	-2.60556e-10	3.68674e-05	-1.94004	-2.60556e-10	5.65148e-05	-1.9355	-2.60556e-10
123013918	chr7:123013918:T:C	2.4975e-13	-1.79484	-1.20607	1.31039e-05	-1.78073	-1.19373	2.07881e-05	-1.75696	-1.17866
123013964	chr7:123013964:G:A	2.83683e-13	-1.6567	-1.21682	1.58572e-05	-1.57754	-1.20621	2.45204e-05	-1.57588	-1.19461
123014132	chr7:123014132:G:T	3.13069e-13	-1.80537	-0.969583	1.6078e-05	-1.77092	-0.998999	2.58903e-05	-1.76931	-0.946819
123014605	chr7:123014605:A:G	2.22464e-13	-1.96042	-1.15619	1.20348e-05	-1.93139	-1.12818	1.86369e-05	-1.92124	-1.12362
123014643	chr7:123014643:A:C	4.7191e-12	-2.59283e-10	-0.0620021	0.000305639	-2.59283e-10	0.175032	0.000504081	-2.59283e-10	0.252739
123015418	chr7:123015418:C:T	2.50723e-13	-1.79613	-1.20089	1.31832e-05	-1.78193	-1.1865	2.09536e-05	-1.75839	-1.1693
123015704	chr7:123015704:G:A	2.69089e-13	-1.71381	-1.21253	1.4967e-05	-1.64419	-1.19734	2.31258e-05	-1.64317	-1.18587
123015894	chr7:123015894:A:C	2.77753e-13	-1.68447	-1.21018	1.55396e-05	-1.61137	-1.19261	2.40431e-05	-1.61032	-1.17983
123015900	chr7:123015900:A:T	2.66329e-13	-1.72415	-1.21249	1.47842e-05	-1.65652	-1.19729	2.28427e-05	-1.65556	-1.1858
123015945	chr7:123015945:A:G	2.0625e-13	-1.97677	-1.21551	1.06836e-05	-1.97332	-1.20535	1.63006e-05	-1.97595	-1.20285
123016968	chr7:123016968:C:T	2.80616e-13	-1.67107	-1.21332	1.56453e-05	-1.5981	-1.1991	2.41579e-05	-1.59733	-1.18806
123017266	chr7:123017266:G:C	2.06136e-13	-1.97634	-1.2165	1.06602e-05	-1.97219	-1.20866	1.62514e-05	-1.97528	-1.20653
123017481	chr7:123017481:A:C	1.51028e-12	-2.59283e-10	-1.20133	7.86877e-05	-2.59283e-10	-1.18189	0.000118282	-2.59283e-10	-1.19693
123017887	chr7:123017887:T:G	2.58415e-13	-1.75654	-1.21027	1.43121e-05	-1.69341	-1.19285	2.2136e-05	-1.69247	-1.18032
123018050	chr7:123018050:GC:G	2.65503e-13	-1.72774	-1.21201	1.47354e-05	-1.66084	-1.19628	2.27748e-05	-1.6598	-1.18455
123018275	chr7:123018275:T:A	1.50826e-12	-2.59283e-10	-1.20266	7.63048e-05	-2.59283e-10	-1.21264	0.000116518	-2.59283e-10	-1.21195
123018319	chr7:123018319:T:C	3.67674e-13	-1.91389	-0.700288	1.74113e-05	-1.97706	-0.713192	2.58124e-05	-1.97714	-0.742
123018452	chr7:123018452:T:C	1.51432e-12	-2.59283e-10	-1.19865	7.89987e-05	-2.59283e-10	-1.17794	0.000118637	-2.59283e-10	-1.19393
123018605	chr7:123018605:G:A	3.06556e-13	-1.97121	-0.824768	1.62541e-05	-1.90843	-0.850597	2.34964e-05	-1.95012	-0.863026
123018796	chr7:123018796:A:G	3.25576e-13	-1.52529	-1.21049	1.97903e-05	-1.37447	-1.18771	2.98602e-05	-1.40037	-1.17309
123018849	chr7:123018849:G:A	2.91671e-13	-1.6754	-1.17035	1.62612e-05	-1.62247	-1.13612	2.47304e-05	-1.62018	-1.14178
123019130	chr7:123019130:T:C	1.51288e-12	-2.59283e-10	-1.1996	7.8889e-05	-2.59283e-10	-1.17933	0.000118512	-2.59283e-10	-1.19498
123019157	chr7:123019157:C:G	1.75497e-12	-2.59283e-10	-1.05117	8.62245e-05	-2.59283e-10	-1.09042	0.000130528	-2.59283e-10	-1.09841
123019668	chr7:123019668:T:C	2.61289e-13	-1.73932	-1.21643	1.43745e-05	-1.6742	-1.20771	2.2135e-05	-1.67339	-1.19945
123020001	chr7:123020001:A:G	1.54109e-12	-2.59283e-10	-1.18113	7.7532e-05	-2.59283e-10	-1.19668	0.000117582	-2.59283e-10	-1.20286
123020015	chr7:123020015:C:T	7.11119e-13	-1.95454	-2.60556e-10	3.58556e-05	-1.96787	-2.60556e-10	5.49285e-05	-1.96397	-2.60556e-10
123020187	chr7:123020187:G:C	1.67098e-12	-2.59283e-10	-1.10021	8.73089e-05	-2.59283e-10	-1.07792	0.000127107	-2.59283e-10	-1.12497
123020189	chr7:123020189:G:T	1.55009e-12	-2.59283e-10	-1.17531	7.78762e-05	-2.59283e-10	-1.19225	0.000118022	-2.59283e-10	-1.19913
123021149	chr7:123021149:C:T	2.1896e-12	-2.59283e-10	-0.829904	0.000115779	-2.59283e-10	-0.795688	0.000175569	-2.59283e-10	-0.801967
123021296	chr7:123021296:T:C	1.51263e-12	-2.59283e-10	-1.19977	7.88702e-05	-2.59283e-10	-1.17957	0.00011849	-2.59283e-10	-1.19517
123022138	chr7:123022138:C:A	1.90203e-12	-2.59283e-10	-0.9707	0.000100373	-2.59283e-10	-0.938475	0.000150257	-2.59283e-10	-0.957648
123022140	chr7:123022140:A:G	1.54286e-12	-2.59283e-10	-1.17998	7.75995e-05	-2.59283e-10	-1.19581	0.000117668	-2.59283e-10	-1.20213
123022759	chr7:123022759:G:A	1.51641e-12	-2.59283e-10	-1.19727	7.82117e-05	-2.59283e-10	-1.18795	0.000119312	-2.59283e-10	-1.18825
123022817	chr7:123022817:T:G	1.54295e-12	-2.59283e-10	-1.17993	7.76029e-05	-2.59283e-10	-1.19577	0.000117672	-2.59283e-10	-1.2021
123023322	chr7:123023322:CAGAT:C	8.18565e-13	-1.81382	-2.60556e-10	4.15468e-05	-1.82055	-2.60556e-10	6.52893e-05	-1.79117	-2.60556e-10
123023426	chr7:123023426:C:T	2.69961e-13	-1.71032	-1.21278	1.50067e-05	-1.641	-1.19788	2.31829e-05	-1.64003	-1.18655
123023852	chr7:123023852:T:C	3.21379e-13	-1.53963	-1.20912	1.94503e-05	-1.39237	-1.18715	2.93816e-05	-1.41802	-1.17161
123024080	chr7:123024080:A:G	1.53875e-12	-2.59283e-10	-1.18265	7.74577e-05	-2.59283e-10	-1.19764	0.000117474	-2.59283e-10	-1.20378
123024461	chr7:123024461:AT:A	1.51542e-12	-2.59283e-10	-1.19793	7.65107e-05	-2.59283e-10	-1.20994	0.000116854	-2.59283e-10	-1.20907
123025174	chr7:123025174:C:G	2.92922e-13	-1.68017	-1.1613	1.63869e-05	-1.62678	-1.12411	2.49092e-05	-1.62452	-1.13024
123025494	chr7:123025494:G:A	2.881e-13	-1.69189	-1.16618	1.60696e-05	-1.63956	-1.13089	2.44351e-05	-1.63732	-1.13666
123025691	chr7:123025691:A:G	1.68364e-12	-2.59283e-10	-1.09266	8.38386e-05	-2.59283e-10	-1.11848	0.000130833	-2.59283e-10	-1.09607
123025734	chr7:123025734:G:A	1.98274e-12	-2.59283e-10	-0.92914	0.000100261	-2.59283e-10	-0.939594	0.000166393	-2.59283e-10	-0.855645
123025872	chr7:123025872:A:T	1.5421e-12	-2.59283e-10	-1.18047	7.75705e-05	-2.59283e-10	-1.19618	0.000117631	-2.59283e-10	-1.20245
123025954	chr7:123025954:T:C	1.51596e-12	-2.59283e-10	-1.19757	7.81848e-05	-2.59283e-10	-1.1883	0.000119272	-2.59283e-10	-1.18859
123026579	chr7:123026579:A:G	2.61096e-13	-1.74399	-1.2125	1.44478e-05	-1.67955	-1.19728	2.23181e-05	-1.67879	-1.18581
123026671	chr7:123026671:T:A	2.0427e-12	-2.59283e-10	-0.89935	0.00011032	-2.59283e-10	-0.843985	0.000168672	-2.59283e-10	-0.842044
123026857	chr7:123026857:A:G	3.05957e-12	-2.59283e-10	-0.495348	0.000144433	-2.59283e-10	-0.574556	0.000221137	-2.59283e-10	-0.571213
123027076	chr7:123027076:T:C	1.52556e-12	-2.59283e-10	-1.19126	7.69705e-05	-2.59283e-10	-1.20395	0.000116876	-2.59283e-10	-1.20888
123027297	chr7:123027297:G:T	2.06025e-12	-2.59283e-10	-0.890795	0.000108157	-2.59283e-10	-0.863792	0.000162799	-2.59283e-10	-0.877479
123027433	chr7:123027433:T:C	1.52402e-12	-2.59283e-10	-1.19227	7.69157e-05	-2.59283e-10	-1.20466	0.000116811	-2.59283e-10	-1.20944
123027447	chr7:123027447:T:G	1.54174e-12	-2.59283e-10	-1.18071	7.75572e-05	-2.59283e-10	-1.19636	0.000117614	-2.59283e-10	-1.20259
123027729	chr7:123027729:G:A	3.71871e-12	-2.59283e-10	-0.300243	0.000164881	-2.59283e-10	-0.442146	0.000252861	-2.59283e-10	-0.437159
123027851	chr7:123027851:A:G	3.27961e-13	-1.51279	-1.21569	1.81736e-05	-1.43491	-1.21249	2.79473e-05	-1.43262	-1.20705
123027871	chr7:123027871:C:T	6.85421e-13	-1.23767	-0.753671	3.19836e-05	-1.3752	-0.706946	5.09898e-05	-1.31999	-0.718384
123027939	chr7:123027939:G:A	1.52929e-12	-2.59283e-10	-1.18882	7.70942e-05	-2.59283e-10	-1.20234	0.000117037	-2.59283e-10	-1.2075
123027942	chr7:123027942:T:G	1.52944e-12	-2.59283e-10	-1.18872	7.70997e-05	-2.59283e-10	-1.20227	0.000117044	-2.59283e-10	-1.20745
123027959	chr7:123027959:C:G	1.51625e-12	-2.59283e-10	-1.19738	7.82031e-05	-2.59283e-10	-1.18806	0.000119299	-2.59283e-10	-1.18836
123028093	chr7:123028093:G:T	2.79413e-13	-1.67202	-1.21667	1.5599e-05	-1.59514	-1.20503	2.41293e-05	-1.59363	-1.19295
123028218	chr7:123028218:A:C	1.77993e-12	-2.59283e-10	-1.03705	8.76775e-05	-2.59283e-10	-1.07371	0.000131839	-2.59283e-10	-1.08841
123028282	chr7:123028282:T:G	2.53503e-13	-1.91264	-1.07336	1.39266e-05	-1.84649	-1.06709	2.02096e-05	-1.8873	-1.07654
123028433	chr7:123028433:A:G	2.84099e-13	-1.7002	-1.17185	1.5812e-05	-1.64852	-1.13809	2.40476e-05	-1.6462	-1.14377
123028704	chr7:123028704:T:C	1.52365e-12	-2.59283e-10	-1.19252	7.69035e-05	-2.59283e-10	-1.20482	0.000116796	-2.59283e-10	-1.20956
123029645	chr7:123029645:T:A	1.50804e-12	-2.59283e-10	-1.20281	7.61258e-05	-2.59283e-10	-1.21499	0.000115982	-2.59283e-10	-1.21656
123029787	chr7:123029787:C:T	2.06686e-13	-1.97357	-1.21661	1.07122e-05	-1.96686	-1.20913	1.63018e-05	-1.97163	-1.20709
123029877	chr7:123029877:T:C	1.51122e-12	-2.59283e-10	-1.20071	7.6479e-05	-2.59283e-10	-1.21036	0.000116315	-2.59283e-10	-1.2137
123029905	chr7:123029905:G:A	3.30402e-13	-1.50766	-1.2134	2.00826e-05	-1.35311	-1.19441	3.0242e-05	-1.37937	-1.1814
123030111	chr7:123030111:C:T	1.52056e-12	-2.59283e-10	-1.19454	7.67958e-05	-2.59283e-10	-1.20622	0.000116669	-2.59283e-10	-1.21065
123030406	chr7:123030406:G:A	3.1157e-12	-2.59283e-10	-0.477167	0.000141002	-2.59283e-10	-0.598599	0.000214032	-2.59283e-10	-0.603872
123030471	chr7:123030471:C:T	1.51283e-12	-2.59283e-10	-1.19964	7.65313e-05	-2.59283e-10	-1.20967	0.000116371	-2.59283e-10	-1.21321
123030664	chr7:123030664:T:C	3.38032e-13	-1.48398	-1.21426	2.05791e-05	-1.32644	-1.19665	3.09534e-05	-1.3533	-1.18421
123030809	chr7:123030809:A:C	1.51323e-12	-2.59283e-10	-1.19938	7.65446e-05	-2.59283e-10	-1.2095	0.000116386	-2.59283e-10	-1.21309
123030949	chr7:123030949:T:C	1.51278e-12	-2.59283e-10	-1.19967	7.65298e-05	-2.59283e-10	-1.20969	0.00011637	-2.59283e-10	-1.21323
123031162	chr7:123031162:G:T	2.83567e-13	-1.65699	-1.21693	1.58133e-05	-1.57865	-1.20787	2.44338e-05	-1.577	-1.19703
123031315	chr7:123031315:C:T	1.66347e-12	-2.59283e-10	-1.10471	8.29131e-05	-2.59283e-10	-1.12958	0.000129189	-2.59283e-10	-1.10872
123031316	chr7:123031316:G:A	1.51062e-12	-1.2011	-2.60556e-10	6.44223e-05	-1.38191	-2.60556e-10	0.000102735	-1.33785	-2.60556e-10
123031907	chr7:123031907:G:A	1.5144e-12	-2.59283e-10	-1.1986	7.79863e-05	-2.59283e-10	-1.19084	0.000118232	-2.59283e-10	-1.19735
123032466	chr7:123032466:T:G	1.51323e-12	-2.59283e-10	-1.19938	7.65446e-05	-2.59283e-10	-1.2095	0.000116386	-2.59283e-10	-1.21309
123032486	chr7:123032486:G:A	1.52894e-12	-2.59283e-10	-1.18905	7.7081e-05	-2.59283e-10	-1.20252	0.000117022	-2.59283e-10	-1.20764
123032560	chr7:123032560:G:GA	2.07907e-13	-1.9687	-1.21559	1.07857e-05	-1.96343	-1.20571	1.64211e-05	-1.96806	-1.20337
123032800	chr7:123032800:C:G	1.51657e-12	-2.59283e-10	-1.19717	7.66564e-05	-2.59283e-10	-1.20804	0.00011651	-2.59283e-10	-1.21202
123032882	chr7:123032882:C:T	1.53303e-12	-2.59283e-10	-1.18638	7.70945e-05	-2.59283e-10	-1.20234	0.000117783	-2.59283e-10	-1.20115
123032904	chr7:123032904:T:A	2.3523e-13	-1.9484	-1.11242	1.18353e-05	-1.97674	-1.09955	1.79866e-05	-1.97229	-1.10809
123032921	chr7:123032921:C:T	2.44126e-13	-1.80694	-1.21675	1.42256e-05	-1.68881	-1.20351	2.18498e-05	-1.69233	-1.19348
123032976	chr7:123032976:G:A	1.52894e-12	-2.59283e-10	-1.18905	7.7081e-05	-2.59283e-10	-1.20252	0.000117022	-2.59283e-10	-1.20764
123033033	chr7:123033033:G:A	1.54947e-12	-2.59283e-10	-1.17571	7.78402e-05	-2.59283e-10	-1.19271	0.000118003	-2.59283e-10	-1.19929
123033061	chr7:123033061:C:T	3.26331e-13	-1.51704	-1.21643	1.81266e-05	-1.43937	-1.21062	2.7912e-05	-1.43665	-1.20429
123033397	chr7:123033397:T:C	1.50666e-12	-2.59283e-10	-1.20373	7.63388e-05	-2.59283e-10	-1.21219	0.000116168	-2.59283e-10	-1.21496
123033637	chr7:123033637:G:A	5.19037e-12	0.0331843	-2.60556e-10	0.000156557	-0.493954	-2.60556e-10	0.000252178	-0.439863	-2.60556e-10
123033962	chr7:123033962:C:T	2.28289e-13	-1.97719	-1.11358	1.19638e-05	-1.9445	-1.12099	1.8195e-05	-1.95691	-1.11194
123034210	chr7:123034210:G:A	2.11194e-13	-1.96573	-1.20287	1.08287e-05	-1.95448	-1.21069	1.6269e-05	-1.96854	-1.21219
123034243	chr7:123034243:G:A	2.25573e-13	-1.8898	-1.21293	1.18219e-05	-1.87376	-1.20366	1.75606e-05	-1.90389	-1.20045
123034354	chr7:123034354:C:A	1.50687e-12	-2.59283e-10	-1.20358	7.79169e-05	-2.59283e-10	-1.19173	0.000119684	-2.59283e-10	-1.18514
123034361	chr7:123034361:C:A	4.40975e-13	-1.26068	-1.17171	2.1604e-05	-1.28495	-1.18954	3.13724e-05	-1.33527	-1.1888
123034488	chr7:123034488:A:T	7.02315e-12	-2.59283e-10	0.335591	0.000384089	-2.59283e-10	0.403503	0.000569452	-2.59283e-10	0.374678
123034581	chr7:123034581:G:A	9.48244e-13	-1.66676	-2.60556e-10	5.11703e-05	-1.61221	-2.60556e-10	7.49993e-05	-1.65252	-2.60556e-10
123034772	chr7:123034772:A:G	2.7334e-13	-1.69409	-1.21657	1.51228e-05	-1.62099	-1.21018	2.29094e-05	-1.62672	-1.21173
123035179	chr7:123035179:T:C	5.04724e-13	-1.09729	-1.20008	3.26172e-05	-0.845606	-1.21693	4.60047e-05	-0.924989	-1.21626
123035341	chr7:123035341:G:C	1.53985e-12	-2.59283e-10	-1.18194	7.8854e-05	-2.59283e-10	-1.17977	0.000120414	-2.59283e-10	-1.17906
123035908	chr7:123035908:A:G	4.7839e-13	-1.14063	-1.21032	3.11133e-05	-0.895577	-1.21416	4.406e-05	-0.973091	-1.21135
123036125	chr7:123036125:T:C	2.79628e-13	-1.80304	-1.08488	1.52417e-05	-1.75109	-1.07225	2.20327e-05	-1.79072	-1.08675
123036127	chr7:123036127:T:C	1.51795e-12	-2.59283e-10	-1.19626	7.7262e-05	-2.59283e-10	-1.20017	0.000119324	-2.59283e-10	-1.18815
123036515	chr7:123036515:C:T	3.01115e-12	-2.59283e-10	-0.5113	0.000179403	-2.59283e-10	-0.35774	0.000288932	-2.59283e-10	-0.303808
123036854	chr7:123036854:G:A	6.31061e-12	-2.59283e-10	0.228612	0.000283473	-2.59283e-10	0.0997444	0.00042749	-2.59283e-10	0.0879333
123036897	chr7:123036897:A:C	2.62005e-12	-2.59283e-10	-0.650428	0.000138647	-2.59283e-10	-0.61544	0.000201646	-2.59283e-10	-0.663485
123036899	chr7:123036899:T:C	1.68472e-12	-2.59283e-10	-1.09202	8.82876e-05	-2.59283e-10	-1.06677	0.00013337	-2.59283e-10	-1.07687
123037286	chr7:123037286:A:G	4.24749e-12	-2.59283e-10	-0.167294	0.000215584	-2.59283e-10	-0.17402	0.000348826	-2.59283e-10	-0.115423
123037310	chr7:123037310:G:T	2.03858e-12	-2.59283e-10	-0.901366	0.000100896	-2.59283e-10	-0.933284	0.0001581	-2.59283e-10	-0.906771
123037543	chr7:123037543:TAAC:T	2.89319e-13	-1.65115	-1.20269	1.6293e-05	-1.57263	-1.18401	2.46065e-05	-1.57943	-1.18755
123037578	chr7:123037578:T:C	2.75698e-13	-1.75128	-1.15079	1.48061e-05	-1.65723	-1.1951	2.21502e-05	-1.66947	-1.20268
123037822	chr7:123037822:C:T	1.54578e-12	-2.59283e-10	-1.1781	8.17117e-05	-2.59283e-10	-1.14417	0.000126831	-2.59283e-10	-1.12714
123037856	chr7:123037856:C:T	2.8372e-13	-1.72301	-1.15038	1.53057e-05	-1.62428	-1.19487	2.28848e-05	-1.63704	-1.20249
123037857	chr7:123037857:A:T	2.63418e-12	-2.59283e-10	-0.64505	0.000139416	-2.59283e-10	-0.60991	0.000202723	-2.59283e-10	-0.658156
123037864	chr7:123037864:G:A	2.39284e-13	-1.88512	-1.15861	1.19986e-05	-1.92616	-1.13642	1.82517e-05	-1.937	-1.12874
123038013	chr7:123038013:C:T	9.45861e-13	-0.933784	-0.735496	4.01014e-05	-1.11838	-0.737578	5.55308e-05	-1.175	-0.778062
123038096	chr7:123038096:A:C	2.75248e-13	-1.7464	-1.1573	1.48333e-05	-1.65172	-1.19878	2.2209e-05	-1.66389	-1.20561
123038245	chr7:123038245:G:C	2.77686e-13	-1.97699	-0.917892	1.449e-05	-1.97418	-0.899737	2.21444e-05	-1.97178	-0.900638
123038353	chr7:123038353:C:G	2.96949e-13	-1.72699	-1.10083	1.57269e-05	-1.62931	-1.16269	2.33961e-05	-1.64203	-1.17539
123038483	chr7:123038483:C:A	4.12944e-13	-1.30381	-1.19425	2.22449e-05	-1.30275	-1.14251	3.24811e-05	-1.35601	-1.13333
123038719	chr7:123038719:A:G	2.76403e-13	-1.79408	-1.10544	1.4483e-05	-1.70848	-1.16592	2.15949e-05	-1.71931	-1.17823
123038776	chr7:123038776:T:TAC	2.62234e-13	-1.73683	-1.21531	1.44571e-05	-1.6704	-1.20579	2.18647e-05	-1.67524	-1.20988
123038812	chr7:123038812:T:G	2.65945e-13	-1.72469	-1.2134	1.47234e-05	-1.65654	-1.20139	2.22452e-05	-1.66157	-1.20631
123039802	chr7:123039802:A:C	7.57203e-12	-2.59283e-10	0.41084	0.000337357	-2.59283e-10	0.273771	0.000508367	-2.59283e-10	0.261205
123039865	chr7:123039865:G:A	2.66351e-13	-1.81319	-1.12337	1.39782e-05	-1.73207	-1.1778	2.08877e-05	-1.74235	-1.18849
123040092	chr7:123040092:T:C	2.92351e-13	-1.91649	-0.926932	1.68167e-05	-1.87758	-0.84742	2.53651e-05	-1.90508	-0.831549
123040434	chr7:123040434:G:A	2.67569e-13	-1.71534	-1.21666	1.47405e-05	-1.64661	-1.21017	2.22984e-05	-1.65224	-1.21324
123040482	chr7:123040482:G:A	2.8643e-12	-2.59283e-10	-0.561296	0.000147194	-2.59283e-10	-0.555618	0.000234293	-2.59283e-10	-0.513425
123040538	chr7:123040538:AG:A	2.35743e-12	-2.59283e-10	-0.756047	0.000124952	-2.59283e-10	-0.719444	0.000182354	-2.59283e-10	-0.764047
123040651	chr7:123040651:C:T	1.54672e-12	-2.59283e-10	-1.17748	8.17868e-05	-2.59283e-10	-1.14326	0.000126948	-2.59283e-10	-1.12622
123040825	chr7:123040825:T:C	2.63659e-13	-1.73861	-1.20811	1.42983e-05	-1.67102	-1.21622	2.17387e-05	-1.6762	-1.21471
123041286	chr7:123041286:G:A	2.32768e-13	-1.85817	-1.21317	1.25086e-05	-1.80831	-1.21265	1.84337e-05	-1.84427	-1.21155
123041486	chr7:123041486:CAT:C	7.28681e-12	-2.59283e-10	0.372445	0.00032514	-2.59283e-10	0.236883	0.00048995	-2.59283e-10	0.224306
123041523	chr7:123041523:C:T	2.69941e-13	-1.7066	-1.21658	1.48895e-05	-1.63696	-1.20976	2.25188e-05	-1.64271	-1.21294
123041656	chr7:123041656:T:C	1.44953e-12	-0.948288	-0.294092	6.52872e-05	-1.19498	-0.173598	0.00010259	-1.19537	-0.143891
123044277	chr7:123044277:C:T	4.93431e-13	-1.25298	-1.06702	3.52394e-05	-1.02309	-0.96212	5.11733e-05	-1.09568	-0.939096
123044335	chr7:123044335:A:G	2.75972e-13	-1.86947	-1.03161	1.43716e-05	-1.80411	-1.07801	2.16242e-05	-1.81277	-1.08342
123044522	chr7:123044522:A:G	2.07987e-12	-2.59283e-10	-0.881316	0.000104933	-2.59283e-10	-0.894051	0.000175753	-2.59283e-10	-0.800917
123044662	chr7:123044662:T:A	8.13689e-13	-1.8198	-2.60556e-10	3.57052e-05	-1.97207	-2.60556e-10	5.43972e-05	-1.97368	-2.60556e-10
123044915	chr7:123044915:C:T	2.88986e-13	-1.74082	-1.11418	1.53424e-05	-1.64497	-1.17178	2.28658e-05	-1.65703	-1.18333
123044918	chr7:123044918:A:T	3.53309e-13	-1.49856	-1.15547	2.08529e-05	-1.32245	-1.18743	2.99272e-05	-1.38349	-1.18774
123045522	chr7:123045522:G:A	1.683e-12	-2.59283e-10	-1.09304	8.33654e-05	-2.59283e-10	-1.12414	0.000125817	-2.59283e-10	-1.13517
123046380	chr7:123046380:G:A	1.84228e-12	-2.59283e-10	-1.00262	0.000103733	-2.59283e-10	-0.905556	0.000161236	-2.59283e-10	-0.887128
123046485	chr7:123046485:C:A	1.68233e-12	-2.59283e-10	-1.09344	8.33401e-05	-2.59283e-10	-1.12444	0.000125784	-2.59283e-10	-1.13543
123046528	chr7:123046528:T:A	5.05925e-13	-1.21507	-1.07992	3.62007e-05	-0.980419	-0.977874	5.24958e-05	-1.05393	-0.955335
123046557	chr7:123046557:T:C	1.50555e-12	-2.59283e-10	-1.20446	7.68048e-05	-2.59283e-10	-1.2061	0.00011852	-2.59283e-10	-1.19492
123047150	chr7:123047150:C:T	7.55513e-12	-2.59283e-10	0.408605	0.000335907	-2.59283e-10	0.269462	0.00050596	-2.59283e-10	0.25646
123047486	chr7:123047486:T:C	2.89102e-13	-1.97659	-0.878008	1.51974e-05	-1.9687	-0.857554	2.3266e-05	-1.96476	-0.858248
123047619	chr7:123047619:T:C	2.80094e-13	-1.68264	-1.20361	1.5222e-05	-1.60997	-1.21466	2.31411e-05	-1.61622	-1.21217
123048163	chr7:123048163:A:G	2.46865e-12	-2.59283e-10	-0.709948	0.000126789	-2.59283e-10	-0.704848	0.000200561	-2.59283e-10	-0.668881
123048271	chr7:123048271:G:A	2.46151e-12	-2.59283e-10	-0.712846	0.000126422	-2.59283e-10	-0.707749	0.000199959	-2.59283e-10	-0.671883
123048303	chr7:123048303:A:G	2.26837e-12	-2.59283e-10	-0.794561	0.00011933	-2.59283e-10	-0.765477	0.000174186	-2.59283e-10	-0.809874
123048606	chr7:123048606:T:A	1.51968e-12	-2.59283e-10	-1.19512	7.67325e-05	-2.59283e-10	-1.20705	0.000116653	-2.59283e-10	-1.2108
123048660	chr7:123048660:T:C	2.77716e-13	-1.69171	-1.20306	1.50779e-05	-1.61974	-1.2144	2.29261e-05	-1.62587	-1.21186
123049165	chr7:123049165:C:T	4.73306e-13	-1.18957	-1.17207	2.9388e-05	-0.955599	-1.21119	4.15115e-05	-1.02992	-1.21411
123050125	chr7:123050125:G:A	1.55471e-12	-2.59283e-10	-1.17233	7.78361e-05	-2.59283e-10	-1.19277	0.000118752	-2.59283e-10	-1.19296
123050381	chr7:123050381:C:T	4.34581e-13	-1.23117	-1.21582	2.81261e-05	-1.004	-1.20668	4.01198e-05	-1.07647	-1.20166
123050483	chr7:123050483:C:T	3.2903e-13	-1.88452	-0.840712	1.80202e-05	-1.83581	-0.820075	2.56491e-05	-1.86676	-0.858731
123050528	chr7:123050528:G:A	1.05053e-11	-2.59283e-10	0.738258	0.000610517	-2.59283e-10	0.866933	0.000905163	-2.59283e-10	0.838118
123050720	chr7:123050720:CA:C	2.99821e-13	-1.88554	-0.932653	1.63701e-05	-1.83723	-0.914686	2.33893e-05	-1.869	-0.948721
123051102	chr7:123051102:C:T	2.58678e-13	-1.74887	-1.21693	1.42097e-05	-1.68141	-1.21204	2.15127e-05	-1.68675	-1.2146
123051152	chr7:123051152:T:G	1.5502e-12	-2.59283e-10	-1.17524	8.21907e-05	-2.59283e-10	-1.13833	0.000127936	-2.59283e-10	-1.11847
123051188	chr7:123051188:G:A	3.22398e-13	-1.53004	-1.21555	2.00701e-05	-1.34084	-1.2073	2.92162e-05	-1.39286	-1.20241
123051555	chr7:123051555:A:C	1.48737e-12	-2.59283e-10	-1.21661	7.61199e-05	-2.59283e-10	-1.21506	0.000116019	-2.59283e-10	-1.21625
123051836	chr7:123051836:G:T	1.87331e-12	-2.59283e-10	-0.985916	9.11448e-05	-2.59283e-10	-1.03492	0.000137846	-2.59283e-10	-1.04386
123051859	chr7:123051859:C:A	3.29387e-12	-2.59283e-10	-0.421557	0.000147613	-2.59283e-10	-0.552778	0.00022378	-2.59283e-10	-0.559333
123051872	chr7:123051872:T:C	2.82371e-13	-1.66733	-1.21083	1.54578e-05	-1.59244	-1.21682	2.34583e-05	-1.59885	-1.21592
123052301	chr7:123052301:A:G	2.36151e-12	-2.59283e-10	-0.754321	0.000128993	-2.59283e-10	-0.687616	0.000197291	-2.59283e-10	-0.685317
123052869	chr7:123052869:C:A	2.9191e-13	-1.64697	-1.19796	1.58937e-05	-1.56953	-1.21192	2.4175e-05	-1.57608	-1.2086
123052945	chr7:123052945:G:A	2.82446e-13	-1.67916	-1.19872	1.53208e-05	-1.60586	-1.2123	2.33094e-05	-1.61204	-1.2091
123053088	chr7:123053088:G:A	1.51026e-12	-2.59283e-10	-1.20134	7.64238e-05	-2.59283e-10	-1.21108	0.000116295	-2.59283e-10	-1.21386
123053106	chr7:123053106:G:A	2.72491e-13	-1.85998	-1.05379	1.49391e-05	-1.80591	-1.03748	2.14292e-05	-1.84044	-1.06481
123053303	chr7:123053303:A:G	2.73345e-13	-1.69381	-1.21683	1.50507e-05	-1.62205	-1.2139	2.27878e-05	-1.62794	-1.21583
123053592	chr7:123053592:C:T	2.79452e-13	-1.68663	-1.20191	1.51918e-05	-1.61287	-1.21374	2.30795e-05	-1.62004	-1.21101
123053713	chr7:123053713:A:G	2.6871e-13	-1.71181	-1.21593	1.47257e-05	-1.64193	-1.21585	2.23107e-05	-1.64813	-1.21681
123053766	chr7:123053766:C:A	4.33577e-13	-1.27239	-1.17692	2.94771e-05	-1.04411	-1.11965	4.24613e-05	-1.11548	-1.10592
123053875	chr7:123053875:T:A	2.93913e-13	-1.66303	-1.17506	1.7028e-05	-1.55329	-1.15922	2.51669e-05	-1.60546	-1.13901
123054045	chr7:123054045:C:T	3.11285e-13	-1.67287	-1.1078	1.6541e-05	-1.59673	-1.1448	2.54693e-05	-1.60363	-1.1289
123054399	chr7:123054399:A:G	5.76554e-13	-1.23264	-0.931663	7.60517e-05	-0.321534	-0.894425	0.000111728	-0.359636	-0.894294
123054616	chr7:123054616:C:T	1.48808e-12	-2.59283e-10	-1.21613	7.59987e-05	-2.59283e-10	-1.21666	0.000116363	-2.59283e-10	-1.21328
123054741	chr7:123054741:C:A	1.61751e-12	-2.59283e-10	-1.13273	8.08337e-05	-2.59283e-10	-1.15498	0.000122033	-2.59283e-10	-1.1657
123055636	chr7:123055636:C:T	4.69491e-12	-2.59283e-10	-0.0671421	0.000237803	-2.59283e-10	-0.0759298	0.000384616	-2.59283e-10	-0.0177533
123055673	chr7:123055673:T:C	2.30122e-13	-1.96439	-1.11838	1.25402e-05	-1.953	-1.06543	1.876e-05	-1.94794	-1.09033
123055723	chr7:123055723:AATTCACTAAAGCATTGCTTGT:A	6.98236e-13	-1.97282	-2.60556e-10	3.95814e-05	-1.86901	-2.60556e-10	5.8761e-05	-1.89652	-2.60556e-10
123055889	chr7:123055889:T:C	1.71715e-12	-2.59283e-10	-1.07296	9.24264e-05	-2.59283e-10	-1.02096	0.000142291	-2.59283e-10	-1.01212
123056169	chr7:123056169:T:C	2.36243e-13	-1.94879	-1.10773	1.25282e-05	-1.9671	-1.05229	1.86855e-05	-1.96375	-1.07849
123056451	chr7:123056451:C:T	5.68241e-12	-2.59283e-10	0.123755	0.000288493	-2.59283e-10	0.117299	0.000467173	-2.59283e-10	0.176702
123056558	chr7:123056558:T:C	2.77943e-13	-1.97685	-0.917113	1.47954e-05	-1.96468	-0.888374	2.2563e-05	-1.9591	-0.894592
123056686	chr7:123056686:G:T	8.079e-13	-1.82694	-2.60556e-10	3.89278e-05	-1.88566	-2.60556e-10	5.8539e-05	-1.9003	-2.60556e-10
123056957	chr7:123056957:A:G	7.53277e-13	-1.90858	0.0116354	5.72275e-05	-1.38689	-0.113446	8.11729e-05	-1.41951	-0.153907
123057591	chr7:123057591:G:A	1.49058e-12	-2.59283e-10	-1.21446	7.65005e-05	-2.59283e-10	-1.21008	0.000115938	-2.59283e-10	-1.21694
123057759	chr7:123057759:C:A	2.15428e-12	-2.59283e-10	-0.846164	0.00011406	-2.59283e-10	-0.810645	0.000161182	-2.59283e-10	-0.887466
123058185	chr7:123058185:G:A	5.18778e-13	-1.16999	-1.09991	1.73729e-05	-1.58018	-1.11228	2.83581e-05	-1.51418	-1.11091
123058701	chr7:123058701:T:C	2.32398e-13	-1.85624	-1.21668	1.26433e-05	-1.79865	-1.2116	1.84819e-05	-1.84244	-1.21076
123058723	chr7:123058723:A:T	1.51543e-12	-2.59283e-10	-1.19792	7.63614e-05	-2.59283e-10	-1.2119	0.000116368	-2.59283e-10	-1.21324
123059152	chr7:123059152:G:A	2.66934e-13	-1.94302	-0.991357	1.73771e-05	-1.77708	-0.915142	2.62685e-05	-1.7574	-0.944229
123059645	chr7:123059645:CTGAGA:C	1.85133e-12	-2.59283e-10	-0.997715	8.94775e-05	-2.59283e-10	-1.05338	0.000135609	-2.59283e-10	-1.06022
123059719	chr7:123059719:A:C	2.012e-12	-2.59283e-10	-0.914494	0.000106555	-2.59283e-10	-0.878709	0.000156221	-2.59283e-10	-0.918729
123060151	chr7:123060151:C:A	5.69151e-13	-1.69689	-0.480336	4.19189e-05	-1.43275	-0.378885	6.45405e-05	-1.45138	-0.351323
123061071	chr7:123061071:G:A	1.51336e-12	-1.19929	-2.60556e-10	5.58274e-05	-1.52511	-2.60556e-10	9.41008e-05	-1.42563	-2.60556e-10
123061121	chr7:123061121:T:A	2.1356e-12	-2.59283e-10	-0.854873	0.000104618	-2.59283e-10	-0.897058	0.000165607	-2.59283e-10	-0.86038
123061310	chr7:123061310:A:G	3.17499e-13	-1.93351	-0.82739	2.07896e-05	-1.75496	-0.757955	3.11402e-05	-1.73432	-0.797173
123061327	chr7:123061327:C:T	1.60699e-12	-2.59283e-10	-1.13926	8.62206e-05	-2.59283e-10	-1.09046	0.000135035	-2.59283e-10	-1.06446
123061483	chr7:123061483:C:T	2.71531e-13	-1.93296	-0.984342	1.79206e-05	-1.75382	-0.907603	2.71161e-05	-1.73294	-0.936931
123061653	chr7:123061653:G:T	3.05823e-12	-2.59283e-10	-0.495783	0.00016363	-2.59283e-10	-0.449766	0.000232916	-2.59283e-10	-0.519322
123061730	chr7:123061730:T:G	1.52195e-12	-2.59283e-10	-1.19363	7.65386e-05	-2.59283e-10	-1.20958	0.000116603	-2.59283e-10	-1.21122
123062008	chr7:123062008:T:C	2.89795e-13	-1.93601	-0.916191	1.91268e-05	-1.758	-0.838276	2.90163e-05	-1.7371	-0.865045
123062046	chr7:123062046:G:A	1.62157e-12	-2.59283e-10	-1.13022	8.723e-05	-2.59283e-10	-1.07882	0.000136777	-2.59283e-10	-1.05164
123062117	chr7:123062117:G:A	6.99996e-13	-1.9703	-2.60556e-10	3.55251e-05	-1.97713	-2.60556e-10	5.42339e-05	-1.97669	-2.60556e-10
123062269	chr7:123062269:G:A	7.9005e-13	-1.84928	-2.60556e-10	3.67428e-05	-1.94343	-2.60556e-10	5.76908e-05	-1.9149	-2.60556e-10
123062557	chr7:123062557:T:C	8.98901e-13	-1.86541	0.145203	7.32976e-05	-1.26188	0.00903549	0.000103341	-1.29851	-0.0334558
123062599	chr7:123062599:G:A	2.66822e-13	-1.9434	-0.991394	1.73543e-05	-1.77842	-0.915116	2.62352e-05	-1.75859	-0.944304
123062760	chr7:123062760:G:A	1.48902e-12	-2.59283e-10	-1.2155	7.60372e-05	-2.59283e-10	-1.21615	0.0001161	-2.59283e-10	-1.21554
123062907	chr7:123062907:C:A	3.11472e-12	-0.477482	-2.60556e-10	0.000142437	-0.588475	-2.60556e-10	0.000193774	-0.703307	-2.60556e-10
123062926	chr7:123062926:G:T	2.7125e-13	-1.93125	-0.987087	1.79391e-05	-1.75028	-0.910107	2.71503e-05	-1.7291	-0.939507
123062929	chr7:123062929:A:G	1.64489e-12	-2.59283e-10	-1.11595	8.69666e-05	-2.59283e-10	-1.08185	0.000134226	-2.59283e-10	-1.07048
123063100	chr7:123063100:T:A	1.61147e-12	-2.59283e-10	-1.13647	8.06103e-05	-2.59283e-10	-1.15775	0.000121778	-2.59283e-10	-1.1678
123063483	chr7:123063483:A:G	1.62781e-12	-2.59283e-10	-1.12639	8.76117e-05	-2.59283e-10	-1.07446	0.000137454	-2.59283e-10	-1.04671
123063544	chr7:123063544:G:A	1.62489e-12	-2.59283e-10	-1.12818	8.74559e-05	-2.59283e-10	-1.07624	0.000137166	-2.59283e-10	-1.04881
123064147	chr7:123064147:G:A	2.71282e-13	-1.77719	-1.14103	1.54887e-05	-1.61754	-1.18972	2.34157e-05	-1.61883	-1.19776
123064237	chr7:123064237:T:C	1.69791e-12	-2.59283e-10	-1.08422	9.23232e-05	-2.59283e-10	-1.02208	0.000145465	-2.59283e-10	-0.990062
123064352	chr7:123064352:A:G	2.21903e-12	-2.59283e-10	-0.81655	0.000108473	-2.59283e-10	-0.860871	0.000172076	-2.59283e-10	-0.822063
123064466	chr7:123064466:A:G	2.52024e-13	-1.81097	-1.18088	1.44936e-05	-1.66287	-1.2108	2.20123e-05	-1.66422	-1.21418
123064781	chr7:123064781:C:T	8.36686e-13	-1.79193	-2.60556e-10	3.68088e-05	-1.94164	-2.60556e-10	5.63238e-05	-1.93888	-2.60556e-10
123064979	chr7:123064979:T:C	1.58521e-12	-2.59283e-10	-1.1529	8.09585e-05	-2.59283e-10	-1.15344	0.000124551	-2.59283e-10	-1.14529
123064992	chr7:123064992:T:C	1.51427e-12	-2.59283e-10	-1.19869	7.63313e-05	-2.59283e-10	-1.21229	0.000116329	-2.59283e-10	-1.21357
123065219	chr7:123065219:C:G	2.61923e-13	-1.93953	-1.01379	1.70704e-05	-1.76881	-0.941214	2.58518e-05	-1.74846	-0.969155
123065234	chr7:123065234:A:C	8.08062e-13	-1.91617	0.0894359	6.05568e-05	-1.38827	-0.0555217	8.53175e-05	-1.42461	-0.0990059
123065440	chr7:123065440:T:C	1.58308e-12	-2.59283e-10	-1.15425	8.08433e-05	-2.59283e-10	-1.15486	0.000124365	-2.59283e-10	-1.14677
123065514	chr7:123065514:C:T	1.62534e-12	-2.59283e-10	-1.1279	8.74861e-05	-2.59283e-10	-1.07589	0.000137218	-2.59283e-10	-1.04843
123065520	chr7:123065520:T:C	1.59368e-12	-2.59283e-10	-1.14758	7.98513e-05	-2.59283e-10	-1.16721	0.000120737	-2.59283e-10	-1.17638
123065597	chr7:123065597:G:A	2.37819e-13	-1.9543	-1.09557	1.32648e-05	-1.8963	-1.06596	2.04972e-05	-1.87863	-1.07108
123065621	chr7:123065621:AG:A	1.52206e-12	-2.59283e-10	-1.19355	7.87249e-05	-2.59283e-10	-1.18141	0.000120969	-2.59283e-10	-1.17447
123065862	chr7:123065862:A:G	2.63897e-12	-0.643232	-2.60556e-10	0.000106311	-0.881004	-2.60556e-10	0.000154952	-0.926884	-2.60556e-10
123066024	chr7:123066024:G:A	5.67342e-13	-1.73475	-0.445666	4.12596e-05	-1.48627	-0.34122	6.36202e-05	-1.50385	-0.313213
123066082	chr7:123066082:A:G	3.27147e-12	-2.59283e-10	-0.428381	0.000195568	-2.59283e-10	-0.271462	0.000337809	-2.59283e-10	-0.147517
123066323	chr7:123066323:T:C	2.50835e-12	-2.59283e-10	-0.693998	0.000139712	-2.59283e-10	-0.607789	0.000203333	-2.59283e-10	-0.655155
123066627	chr7:123066627:A:T	9.35666e-13	-1.85792	0.1778	7.66545e-05	-1.24277	0.0347037	0.000107802	-1.27994	-0.00976117
123066635	chr7:123066635:T:G	2.93109e-13	-1.95236	-0.888474	1.91172e-05	-1.7999	-0.796885	2.87211e-05	-1.78114	-0.831223
123066739	chr7:123066739:T:A	1.70191e-12	-2.59283e-10	-1.08187	9.25701e-05	-2.59283e-10	-1.01941	0.00014596	-2.59283e-10	-0.986668
123066932	chr7:123066932:T:C	6.16067e-12	-2.59283e-10	0.204565	0.000311298	-2.59283e-10	0.193379	0.000505735	-2.59283e-10	0.256016
123066966	chr7:123066966:T:C	8.02386e-13	-1.94352	0.109734	4.38514e-05	-1.88416	0.117596	6.76063e-05	-1.89666	0.140366
123067063	chr7:123067063:T:A	1.72012e-12	-2.59283e-10	-1.07123	9.34602e-05	-2.59283e-10	-1.00984	0.000147925	-2.59283e-10	-0.973292
123067072	chr7:123067072:T:C	1.53623e-12	-2.59283e-10	-1.18429	7.93655e-05	-2.59283e-10	-1.17331	0.000118141	-2.59283e-10	-1.19812
123067234	chr7:123067234:T:G	1.57401e-12	-2.59283e-10	-1.16	7.88561e-05	-2.59283e-10	-1.17975	0.000119415	-2.59283e-10	-1.18739
123067294	chr7:123067294:C:T	1.7073e-12	-2.59283e-10	-1.07871	9.26439e-05	-2.59283e-10	-1.01861	0.000146491	-2.59283e-10	-0.983037
123067559	chr7:123067559:A:G	3.01942e-13	-1.85626	-0.954877	2.27486e-05	-1.59099	-0.831879	3.69559e-05	-1.56127	-0.799005
123067889	chr7:123067889:G:A	1.53562e-12	-2.59283e-10	-1.18469	7.88059e-05	-2.59283e-10	-1.18038	0.000118181	-2.59283e-10	-1.19778
123068335	chr7:123068335:T:C	1.62261e-12	-2.59283e-10	-1.12958	8.03972e-05	-2.59283e-10	-1.16039	0.000121898	-2.59283e-10	-1.16681
123068445	chr7:123068445:G:A	3.59501e-12	-2.59283e-10	-0.334074	0.000192307	-2.59283e-10	-0.288277	0.000272839	-2.59283e-10	-0.361117
123068646	chr7:123068646:G:A	6.47858e-13	-1.75157	-0.29613	4.73989e-05	-1.50835	-0.180427	7.40001e-05	-1.52571	-0.140219
123068756	chr7:123068756:T:C	1.7488e-12	-2.59283e-10	-1.05469	8.54918e-05	-2.59283e-10	-1.09895	0.000129228	-2.59283e-10	-1.10842
123068792	chr7:123068792:C:G	2.46947e-12	-2.59283e-10	-0.709619	0.000131017	-2.59283e-10	-0.672043	0.000188057	-2.59283e-10	-0.733253
123068797	chr7:123068797:C:T	2.58802e-13	-1.80687	-1.15845	1.47337e-05	-1.65753	-1.19971	2.23182e-05	-1.65863	-1.20597
123069009	chr7:123069009:A:G	1.622e-12	-2.59283e-10	-1.12996	8.03702e-05	-2.59283e-10	-1.16073	0.000121859	-2.59283e-10	-1.16713
123069364	chr7:123069364:T:A	2.93e-12	-2.59283e-10	-0.538618	0.000157685	-2.59283e-10	-0.486772	0.000227253	-2.59283e-10	-0.543934
123070110	chr7:123070110:C:A	3.22682e-12	-0.442123	-2.60556e-10	0.000176401	-0.374614	-2.60556e-10	0.000284453	-0.31943	-2.60556e-10
123070135	chr7:123070135:G:T	4.09275e-13	-1.9245	-0.582484	2.776e-05	-1.73646	-0.487319	4.1609e-05	-1.71536	-0.52632
123070196	chr7:123070196:C:T	2.90785e-13	-1.79877	-1.05002	1.39095e-05	-1.84269	-1.07211	2.27717e-05	-1.83493	-1.00955
123070469	chr7:123070469:C:T	1.64133e-12	-2.59283e-10	-1.11812	8.82771e-05	-2.59283e-10	-1.06689	0.000139016	-2.59283e-10	-1.03541
123070689	chr7:123070689:T:C	1.66266e-12	-2.59283e-10	-1.10521	8.9649e-05	-2.59283e-10	-1.05147	0.000141405	-2.59283e-10	-1.01837
123070747	chr7:123070747:G:A	8.14052e-13	-1.81935	-2.60556e-10	3.63859e-05	-1.95319	-2.60556e-10	5.56547e-05	-1.95083	-2.60556e-10
123070803	chr7:123070803:A:C	7.11736e-13	-1.95367	-2.60556e-10	3.66464e-05	-1.94606	-2.60556e-10	5.53449e-05	-1.95641	-2.60556e-10
123070860	chr7:123070860:C:A	5.58617e-12	-2.59283e-10	0.106673	0.000282367	-2.59283e-10	0.0958336	0.000457722	-2.59283e-10	0.156264
123070903	chr7:123070903:C:T	6.15036e-12	-2.59283e-10	0.20289	0.000310962	-2.59283e-10	0.192299	0.000505055	-2.59283e-10	0.254669
123071304	chr7:123071304:C:T	3.43102e-13	-1.8733	-0.810049	2.64933e-05	-1.61765	-0.65283	4.32606e-05	-1.58878	-0.613972
123071808	chr7:123071808:G:C	2.24352e-13	-1.97557	-1.13259	1.26155e-05	-1.88528	-1.12717	1.8874e-05	-1.87237	-1.15984
123071846	chr7:123071846:C:T	4.69521e-13	-1.6543	-0.715369	4.48386e-05	-1.13692	-0.607385	6.8667e-05	-1.17183	-0.568895
123071877	chr7:123071877:C:T	3.81853e-13	-1.94824	-0.628099	2.50618e-05	-1.78973	-0.536298	3.75297e-05	-1.77111	-0.573759
123071935	chr7:123071935:C:T	3.52445e-13	-1.9347	-0.72178	2.33614e-05	-1.7584	-0.637883	3.50898e-05	-1.73823	-0.673854
123071948	chr7:123071948:T:C	1.51368e-12	-2.59283e-10	-1.19907	7.8355e-05	-2.59283e-10	-1.18612	0.000120294	-2.59283e-10	-1.18006
123072304	chr7:123072304:C:T	3.40559e-13	-1.88351	-0.807275	2.6074e-05	-1.63697	-0.649468	4.25478e-05	-1.60881	-0.610563
123073067	chr7:123073067:A:T	3.53069e-13	-1.95428	-0.700438	2.28168e-05	-1.80558	-0.6143	3.41648e-05	-1.78773	-0.651076
123073187	chr7:123073187:T:G	1.50792e-12	-2.59283e-10	-1.20289	7.69204e-05	-2.59283e-10	-1.2046	0.000117879	-2.59283e-10	-1.20033
123073794	chr7:123073794:T:A	8.98911e-13	-1.85919	0.138998	7.3744e-05	-1.24364	-0.00312936	0.000103804	-1.28019	-0.0473062
123073813	chr7:123073813:A:G	8.90407e-13	-1.87751	0.147813	7.09131e-05	-1.29114	0.00522732	9.99191e-05	-1.3265	-0.0391327
123073947	chr7:123073947:T:G	2.33314e-13	-1.97531	-1.09368	1.3139e-05	-1.88409	-1.08769	1.95208e-05	-1.87135	-1.12716
123074046	chr7:123074046:C:A	4.95553e-12	-2.59283e-10	-0.0131163	0.000250328	-2.59283e-10	-0.024601	0.000404828	-2.59283e-10	0.0334659
123074100	chr7:123074100:A:T	5.97859e-13	-1.9464	-0.181624	3.3922e-05	-1.95179	-0.0715198	5.26265e-05	-1.96162	-0.0451542
123074302	chr7:123074302:G:C	1.63324e-12	-2.59283e-10	-1.12306	8.77428e-05	-2.59283e-10	-1.07296	0.000138081	-2.59283e-10	-1.04216
123074658	chr7:123074658:A:G	3.25755e-12	-2.59283e-10	-0.432646	0.000172905	-2.59283e-10	-0.394632	0.000258119	-2.59283e-10	-0.416578
123074767	chr7:123074767:C:T	1.13838e-12	-1.88563	0.401612	8.99842e-05	-1.30142	0.253678	0.000125698	-1.34055	0.204432
123074773	chr7:123074773:T:C	1.13645e-12	-1.85552	0.369805	9.31581e-05	-1.23671	0.223634	0.000130524	-1.27386	0.175418
123074799	chr7:123074799:T:G	4.94025e-12	-2.59283e-10	-0.0162056	0.000249557	-2.59283e-10	-0.0276847	0.000403559	-2.59283e-10	0.0303253
123075058	chr7:123075058:A:T	4.63145e-13	-1.92278	-0.460552	3.10606e-05	-1.83584	-0.275588	5.05398e-05	-1.81285	-0.234386
123075300	chr7:123075300:G:GAAA	1.63959e-12	-2.59283e-10	-1.11917	8.81662e-05	-2.59283e-10	-1.06815	0.00013882	-2.59283e-10	-1.03682
123075332	chr7:123075332:C:T	9.18926e-13	-1.69817	-2.60556e-10	6.53761e-05	-1.36722	-2.60556e-10	9.7777e-05	-1.38731	-2.60556e-10
123075384	chr7:123075384:C:T	3.91518e-13	-1.94303	-0.608314	2.59132e-05	-1.77741	-0.515206	3.88141e-05	-1.75809	-0.553121
123075409	chr7:123075409:G:A	8.91272e-13	-1.87796	0.14923	7.09508e-05	-1.29194	0.00655764	9.9968e-05	-1.32733	-0.0378139
123075410	chr7:123075410:C:A	8.882e-13	-1.88141	0.14923	7.02913e-05	-1.30128	0.00655764	9.90557e-05	-1.3365	-0.0378139
123075449	chr7:123075449:C:T	2.67133e-12	-2.59283e-10	-0.631044	0.000140772	-2.59283e-10	-0.600229	0.0002064	-2.59283e-10	-0.640183
123075672	chr7:123075672:A:T	7.40619e-13	-1.91389	-2.60556e-10	4.71108e-05	-1.69487	-2.60556e-10	6.85996e-05	-1.74171	-2.60556e-10
123076112	chr7:123076112:G:A	7.41834e-13	-1.91225	-2.60556e-10	3.58534e-05	-1.96793	-2.60556e-10	5.51227e-05	-1.96044	-2.60556e-10
123076279	chr7:123076279:G:A	4.86338e-13	-1.8389	-0.495578	3.3738e-05	-1.71332	-0.315423	5.52684e-05	-1.68306	-0.274734
123076289	chr7:123076289:T:A	3.54306e-13	-1.87323	-0.777988	2.48405e-05	-1.63692	-0.69798	3.74826e-05	-1.6128	-0.733317
123076528	chr7:123076528:C:T	8.80977e-13	-1.89156	0.151217	6.86043e-05	-1.32746	0.00843894	9.67592e-05	-1.36181	-0.0359607
123076532	chr7:123076532:G:C	8.76277e-13	-1.89492	0.14923	6.78371e-05	-1.33682	0.00655764	9.57047e-05	-1.37092	-0.0378139
123076578	chr7:123076578:C:T	8.80779e-13	-1.8898	0.14923	6.88179e-05	-1.32247	0.00655764	9.70576e-05	-1.35688	-0.0378139
123077144	chr7:123077144:T:C	2.7877e-13	-1.85174	-1.03925	1.67515e-05	-1.73619	-0.992701	2.62231e-05	-1.70643	-0.996926
123077318	chr7:123077318:T:C	4.88241e-12	-2.59283e-10	-0.027983	0.000277378	-2.59283e-10	0.0780089	0.000413851	-2.59283e-10	0.0555092
123077738	chr7:123077738:T:C	1.68065e-12	-2.59283e-10	-1.09444	9.08462e-05	-2.59283e-10	-1.0382	0.000143428	-2.59283e-10	-1.00416
123077740	chr7:123077740:A:G	7.49107e-13	-1.90249	-2.60556e-10	3.59899e-05	-1.96413	-2.60556e-10	5.54205e-05	-1.95505	-2.60556e-10
123078013	chr7:123078013:T:C	2.08419e-12	-2.59283e-10	-0.879241	0.000103214	-2.59283e-10	-0.910569	0.000153712	-2.59283e-10	-0.934916
123078091	chr7:123078091:A:G	1.63737e-12	-2.59283e-10	-1.12053	8.79988e-05	-2.59283e-10	-1.07005	0.000138511	-2.59283e-10	-1.03905
123078248	chr7:123078248:A:G	5.00089e-12	-2.59283e-10	-0.00400444	0.000284948	-2.59283e-10	0.104933	0.000424962	-2.59283e-10	0.082001
123078579	chr7:123078579:A:G	4.62192e-12	-2.59283e-10	-0.082812	0.000262081	-2.59283e-10	0.0212823	0.000391073	-2.59283e-10	-0.00110284
123078589	chr7:123078589:T:A	2.69801e-12	-0.621107	-2.60556e-10	0.000114885	-0.803443	-2.60556e-10	0.00018662	-0.740921	-2.60556e-10
123079022	chr7:123079022:G:T	3.77227e-13	-1.89616	-0.692371	2.62727e-05	-1.67332	-0.605521	3.95876e-05	-1.64909	-0.642392
123079040	chr7:123079040:C:A	2.84565e-13	-1.93323	-0.937184	1.66598e-05	-1.85429	-0.880086	2.58494e-05	-1.83291	-0.884797
123079391	chr7:123079391:G:A	2.38604e-12	-2.59283e-10	-0.743987	0.00013259	-2.59283e-10	-0.660108	0.000220062	-2.59283e-10	-0.576089
123079746	chr7:123079746:T:C	2.03395e-12	-2.59283e-10	-0.903641	9.92409e-05	-2.59283e-10	-0.949822	0.000149394	-2.59283e-10	-0.963413
123080143	chr7:123080143:T:C	9.18528e-13	-1.93894	0.240333	5.40722e-05	-1.86896	0.311908	7.75849e-05	-1.85021	0.231588
123080308	chr7:123080308:ATGG:A	2.51043e-12	-0.693169	-2.60556e-10	0.000107429	-0.870543	-2.60556e-10	0.000174156	-0.810046	-2.60556e-10
123080635	chr7:123080635:G:C	1.79431e-12	-2.59283e-10	-1.029	9.36637e-05	-2.59283e-10	-1.00766	0.00013495	-2.59283e-10	-1.06509
123080754	chr7:123080754:A:G	1.64729e-12	-2.59283e-10	-1.11449	8.86613e-05	-2.59283e-10	-1.06255	0.000139621	-2.59283e-10	-1.03107
123080968	chr7:123080968:A:C	8.81895e-13	-1.93026	0.190957	5.21111e-05	-1.8545	0.260509	7.49504e-05	-1.83479	0.181615
123081279	chr7:123081279:A:G	1.5534e-12	-2.59283e-10	-1.17317	7.79812e-05	-2.59283e-10	-1.1909	0.000118268	-2.59283e-10	-1.19705
123081306	chr7:123081306:A:G	1.55201e-11	-2.59283e-10	1.12851	0.00109805	-2.59283e-10	1.45392	0.00196813	-2.59283e-10	1.61484
123081375	chr7:123081375:G:A	3.32487e-12	-0.412189	-2.60556e-10	0.000181442	-0.346438	-2.60556e-10	0.00029303	-0.289722	-2.60556e-10
123081683	chr7:123081683:A:G	2.41987e-12	-2.59283e-10	-0.729909	0.000134632	-2.59283e-10	-0.644826	0.000223708	-2.59283e-10	-0.559658
123081785	chr7:123081785:C:A	5.24847e-13	-1.8604	-0.397873	3.74017e-05	-1.6068	-0.318858	5.56097e-05	-1.57993	-0.371708
123082230	chr7:123082230:A:G	3.01741e-12	-2.59283e-10	-0.509221	0.000159978	-2.59283e-10	-0.472334	0.000227279	-2.59283e-10	-0.543818
123082353	chr7:123082353:A:G	1.56021e-12	-2.59283e-10	-1.1688	7.82462e-05	-2.59283e-10	-1.18751	0.00011862	-2.59283e-10	-1.19407
123082419	chr7:123082419:A:G	1.66111e-12	-2.59283e-10	-1.10614	8.99256e-05	-2.59283e-10	-1.04839	0.000142038	-2.59283e-10	-1.0139
123082680	chr7:123082680:C:A	2.58419e-12	-2.59283e-10	-0.664207	0.000124059	-2.59283e-10	-0.726614	0.000201578	-2.59283e-10	-0.663824
123082841	chr7:123082841:T:C	1.03558e-12	-1.57866	-2.60556e-10	4.95641e-05	-1.64411	-2.60556e-10	7.43676e-05	-1.66098	-2.60556e-10
123082925	chr7:123082925:T:C	2.41748e-12	-0.730894	-2.60556e-10	8.1904e-05	-1.14182	-2.60556e-10	0.00012372	-1.15198	-2.60556e-10
123083157	chr7:123083157:T:G	2.03952e-12	-2.59283e-10	-0.900908	9.80016e-05	-2.59283e-10	-0.962389	0.000141848	-2.59283e-10	-1.01524
123083158	chr7:123083158:C:A	1.99527e-12	-2.59283e-10	-0.922842	9.60993e-05	-2.59283e-10	-0.981991	0.000139396	-2.59283e-10	-1.03268
123083204	chr7:123083204:T:C	1.12166e-12	-1.86066	0.361849	9.12632e-05	-1.24948	0.215858	0.000128003	-1.28622	0.168271
123083315	chr7:123083315:T:G	1.25225e-12	-1.87194	0.48326	9.96362e-05	-1.27817	0.33232	0.000139531	-1.31417	0.282464
123083328	chr7:123083328:A:T	1.20424e-12	-1.86889	0.441116	9.6459e-05	-1.27037	0.292114	0.000135143	-1.30657	0.242907
123083805	chr7:123083805:G:A	1.64536e-12	-2.59283e-10	-1.11566	8.57153e-05	-2.59283e-10	-1.09634	0.000129131	-2.59283e-10	-1.10917
123084144	chr7:123084144:C:T	1.54992e-12	-2.59283e-10	-1.17542	7.79359e-05	-2.59283e-10	-1.19149	0.000118102	-2.59283e-10	-1.19845
123084159	chr7:123084159:G:A	4.33998e-13	-1.89149	-0.556849	2.82452e-05	-1.78618	-0.420273	4.5233e-05	-1.75929	-0.398881
123084187	chr7:123084187:A:G	5.06048e-13	-1.91295	-0.381794	3.30853e-05	-1.81999	-0.228291	5.31046e-05	-1.79543	-0.2023
123084249	chr7:123084249:T:G	1.51438e-12	-2.59283e-10	-1.19862	7.83926e-05	-2.59283e-10	-1.18564	0.000120466	-2.59283e-10	-1.17863
123085192	chr7:123085192:G:A	1.6358e-12	-2.59283e-10	-1.12149	8.14859e-05	-2.59283e-10	-1.14694	0.000123142	-2.59283e-10	-1.15666
123085276	chr7:123085276:C:T	4.40326e-13	-1.87116	-0.562703	3.03521e-05	-1.75309	-0.381416	4.96688e-05	-1.72388	-0.340746
123085299	chr7:123085299:G:T	2.6463e-13	-1.79208	-1.15097	1.50349e-05	-1.6413	-1.1957	2.27698e-05	-1.64182	-1.20274
123085436	chr7:123085436:G:C	3.78956e-13	-1.88573	-0.698227	2.65934e-05	-1.6548	-0.611912	4.01213e-05	-1.62952	-0.648566
123085550	chr7:123085550:G:A	6.46228e-13	-1.97331	-0.076916	3.69033e-05	-1.97531	0.0362377	5.777e-05	-1.97713	0.0635989
123085692	chr7:123085692:T:C	1.62794e-12	-2.59283e-10	-1.1263	8.73693e-05	-2.59283e-10	-1.07723	0.00013743	-2.59283e-10	-1.04688
123085702	chr7:123085702:T:C	1.61493e-12	-2.59283e-10	-1.13433	8.05042e-05	-2.59283e-10	-1.15906	0.000121685	-2.59283e-10	-1.16856
123085784	chr7:123085784:A:G	1.25586e-12	-1.86967	0.48387	0.000100286	-1.27226	0.332912	0.000140417	-1.30841	0.283034
123086021	chr7:123086021:A:C	3.70035e-12	-2.59283e-10	-0.305193	0.000224449	-2.59283e-10	-0.133724	0.000390906	-2.59283e-10	-0.00153101
123086031	chr7:123086031:A:G	1.59834e-12	-2.59283e-10	-1.14465	7.98106e-05	-2.59283e-10	-1.16772	0.000120731	-2.59283e-10	-1.17643
123086370	chr7:123086370:A:G	2.8043e-12	-2.59283e-10	-0.582466	0.000149178	-2.59283e-10	-0.542231	0.000221235	-2.59283e-10	-0.570772
123086576	chr7:123086576:A:T	1.26401e-12	-1.86743	0.488102	0.000101312	-1.26615	0.336988	0.000141822	-1.30243	0.287012
123087195	chr7:123087195:C:T	1.67868e-12	-2.59283e-10	-1.09561	8.28807e-05	-2.59283e-10	-1.12997	0.000125047	-2.59283e-10	-1.14131
123087286	chr7:123087286:G:A	1.51181e-12	-2.59283e-10	-1.20032	7.75172e-05	-2.59283e-10	-1.19687	0.000118902	-2.59283e-10	-1.1917
123087312	chr7:123087312:A:G	9.92237e-13	-1.91535	0.293933	5.92738e-05	-1.83202	0.366811	8.51658e-05	-1.81023	0.284828
123087497	chr7:123087497:T:C	1.66142e-12	-2.59283e-10	-1.10595	8.95861e-05	-2.59283e-10	-1.05217	0.000141277	-2.59283e-10	-1.01927
123087733	chr7:123087733:A:T	5.73266e-13	-1.86242	-0.307611	4.09492e-05	-1.61076	-0.22428	6.07155e-05	-1.58371	-0.280084
123087826	chr7:123087826:GTTT:G	1.58261e-12	-2.59283e-10	-1.15455	7.94402e-05	-2.59283e-10	-1.17237	0.000123287	-2.59283e-10	-1.15548
123087963	chr7:123087963:G:A	2.25625e-12	-2.59283e-10	-0.799917	0.000116924	-2.59283e-10	-0.78585	0.000177398	-2.59283e-10	-0.791603
123088048	chr7:123088048:T:C	5.18897e-13	-1.89408	-0.37559	3.42749e-05	-1.79054	-0.222418	5.51623e-05	-1.76385	-0.195864
123088425	chr7:123088425:T:G	1.56964e-12	-2.59283e-10	-1.16277	7.86649e-05	-2.59283e-10	-1.18217	0.000119176	-2.59283e-10	-1.18939
123088511	chr7:123088511:AG:A	1.62225e-12	-2.59283e-10	-1.12981	8.03826e-05	-2.59283e-10	-1.16058	0.000121877	-2.59283e-10	-1.16699
123088986	chr7:123088986:C:T	7.5482e-13	-1.8949	-2.60556e-10	4.26658e-05	-1.79397	-2.60556e-10	6.65501e-05	-1.77204	-2.60556e-10
123089012	chr7:123089012:C:T	1.70272e-12	-2.59283e-10	-1.08139	9.26793e-05	-2.59283e-10	-1.01823	0.000146671	-2.59283e-10	-0.981807
123089031	chr7:123089031:G:A	5.33127e-13	-1.83093	-0.411688	3.88894e-05	-1.55363	-0.333017	5.79442e-05	-1.52484	-0.385673
123089380	chr7:123089380:A:G	3.57835e-12	-0.338721	-2.60556e-10	0.000308645	0.184819	-2.60556e-10	0.000400549	0.0228377	-2.60556e-10
123089479	chr7:123089479:A:G	4.36461e-12	-2.59283e-10	-0.140093	0.000221439	-2.59283e-10	-0.147226	0.000310909	-2.59283e-10	-0.230498
123089863	chr7:123089863:C:T	1.63042e-12	-2.59283e-10	-1.12479	8.09311e-05	-2.59283e-10	-1.15377	0.00012276	-2.59283e-10	-1.15977
123090575	chr7:123090575:A:G	3.86783e-13	-1.87618	-0.687332	2.7342e-05	-1.63613	-0.602814	4.11979e-05	-1.61058	-0.641031
123091223	chr7:123091223:G:A	8.59556e-13	-1.76496	-2.60556e-10	3.83122e-05	-1.9016	-2.60556e-10	6.31612e-05	-1.82431	-2.60556e-10
123091280	chr7:123091280:A:G	7.66369e-13	-1.89559	0.0158737	5.97386e-05	-1.34423	-0.113168	8.52591e-05	-1.37911	-0.145197
123092090	chr7:123092090:G:A	2.59392e-12	-2.59283e-10	-0.66045	0.000132109	-2.59283e-10	-0.663747	0.000186331	-2.59283e-10	-0.742471
123092133	chr7:123092133:A:G	3.59525e-12	-0.334008	-2.60556e-10	0.000105546	-0.888228	-2.60556e-10	0.000204472	-0.649565	-2.60556e-10
123092277	chr7:123092277:AAACTTT:A	8.48624e-13	-1.77776	-2.60556e-10	3.82998e-05	-1.90193	-2.60556e-10	6.0886e-05	-1.86099	-2.60556e-10
123093116	chr7:123093116:C:T	1.68975e-12	-2.59283e-10	-1.08904	9.16326e-05	-2.59283e-10	-1.02958	0.000144675	-2.59283e-10	-0.995507
123093451	chr7:123093451:T:C	3.14817e-12	-2.59283e-10	-0.466799	0.00016721	-2.59283e-10	-0.42812	0.000249774	-2.59283e-10	-0.44944
123093800	chr7:123093800:T:C	8.63143e-13	-1.86654	0.105746	5.93585e-05	-1.75296	0.289184	9.76927e-05	-1.72586	0.337692
123093908	chr7:123093908:C:T	7.17438e-13	-1.80944	-0.136249	5.24749e-05	-1.67024	0.0831995	8.86246e-05	-1.63847	0.152879
123093922	chr7:123093922:A:G	6.25681e-13	-1.77622	-0.306312	5.39409e-05	-1.45833	-0.101155	8.47568e-05	-1.42595	-0.104265
123094212	chr7:123094212:G:A	8.89523e-13	-1.85955	0.128857	6.14034e-05	-1.74304	0.313136	0.000101156	-1.71533	0.361999
123094462	chr7:123094462:C:A	1.0898e-12	-1.92025	0.392624	6.45553e-05	-1.83837	0.458522	9.25983e-05	-1.81702	0.375297
123094716	chr7:123094716:G:A	5.14809e-13	-1.95232	-0.325255	2.31761e-05	-1.97505	-0.429201	3.63911e-05	-1.95397	-0.421704
123095212	chr7:123095212:C:T	1.74271e-12	-2.59283e-10	-1.05818	9.50352e-05	-2.59283e-10	-0.993125	0.000150516	-2.59283e-10	-0.955929
123095469	chr7:123095469:C:G	9.02877e-13	-1.94145	0.225656	5.97599e-05	-1.51612	0.0590853	8.483e-05	-1.54503	0.0156773
123095912	chr7:123095912:T:C	5.77236e-13	-1.97392	-0.189204	3.19825e-05	-1.97579	-0.106392	5.16873e-05	-1.97716	-0.0476207
123096013	chr7:123096013:G:A	5.74177e-13	-1.97152	-0.196918	3.17828e-05	-1.97404	-0.114408	5.13016e-05	-1.97662	-0.0556583
123096027	chr7:123096027:C:T	4.03858e-13	-1.86439	-0.655921	2.89082e-05	-1.61405	-0.569193	4.35664e-05	-1.58753	-0.608179
123096262	chr7:123096262:A:G	7.54314e-13	-1.89557	-2.60556e-10	4.88421e-05	-1.65878	-2.60556e-10	7.08956e-05	-1.70879	-2.60556e-10
123096282	chr7:123096282:G:A	9.28274e-13	-1.8597	0.171647	6.42693e-05	-1.74232	0.358026	0.000106043	-1.71465	0.408494
123096503	chr7:123096503:T:C	3.04047e-12	-2.59283e-10	-0.50161	0.000161298	-2.59283e-10	-0.464119	0.000241084	-2.59283e-10	-0.484854
123096885	chr7:123096885:C:A	1.81852e-12	-2.59283e-10	-1.0156	8.92186e-05	-2.59283e-10	-1.05628	0.000134062	-2.59283e-10	-1.0717
123096995	chr7:123096995:A:T	1.68913e-12	-2.59283e-10	-1.08941	9.16008e-05	-2.59283e-10	-1.02993	0.000144601	-2.59283e-10	-0.996018
123097090	chr7:123097090:A:C	1.29969e-12	-1.97548	0.623984	7.59099e-05	-1.9741	0.756275	0.00012331	-1.9694	0.814105
123097497	chr7:123097497:ACTTT:A	3.87237e-13	-1.90273	-0.659609	2.68168e-05	-1.68483	-0.573511	4.03266e-05	-1.66102	-0.611964
123097532	chr7:123097532:C:G	9.18267e-13	-1.97711	0.278219	5.34715e-05	-1.97666	0.408438	8.57615e-05	-1.97408	0.455655
123097635	chr7:123097635:A:T	9.39978e-13	-1.96191	0.286385	5.81538e-05	-1.60015	0.115867	8.27081e-05	-1.6263	0.0716244
123097767	chr7:123097767:T:C	2.52587e-12	-2.59283e-10	-0.687035	0.000141007	-2.59283e-10	-0.59856	0.000235119	-2.59283e-10	-0.509906
123097995	chr7:123097995:A:G	1.62176e-12	-2.59283e-10	-1.13011	8.0361e-05	-2.59283e-10	-1.16084	0.000121846	-2.59283e-10	-1.16724
123098053	chr7:123098053:A:G	9.11904e-13	-1.97703	0.271193	5.30019e-05	-1.97649	0.399444	8.51388e-05	-1.97369	0.447971
123098182	chr7:123098182:T:G	3.39455e-13	-1.88184	-0.812194	2.36975e-05	-1.64502	-0.736985	3.59002e-05	-1.61978	-0.769476
123098624	chr7:123098624:G:A	1.07554e-12	-1.97435	0.433548	5.88664e-05	-1.97539	0.503287	9.16506e-05	-1.97709	0.525079
123098692	chr7:123098692:G:C	8.36618e-13	-1.89506	0.103056	6.49236e-05	-1.34296	-0.0312026	9.25684e-05	-1.37787	-0.0641827
123098704	chr7:123098704:C:T	4.01507e-12	-2.59283e-10	-0.223567	0.000246383	-2.59283e-10	-0.0404846	0.000382879	-2.59283e-10	-0.0222793
123098708	chr7:123098708:A:G	3.27692e-13	-1.97703	-0.752276	1.86996e-05	-1.9476	-0.671268	2.95284e-05	-1.93845	-0.646193
123098860	chr7:123098860:G:A	5.18892e-13	-1.82996	-0.439725	4.26626e-05	-1.54474	-0.249309	6.68836e-05	-1.5153	-0.251744
123098911	chr7:123098911:A:G	1.08844e-11	-2.59283e-10	0.773708	0.000745613	-2.59283e-10	1.06683	0.00132679	-2.59283e-10	1.22052
123099032	chr7:123099032:A:C	2.50716e-12	-2.59283e-10	-0.694472	0.00013988	-2.59283e-10	-0.606589	0.000233102	-2.59283e-10	-0.51852
123099168	chr7:123099168:A:T	1.58738e-12	-2.59283e-10	-1.15154	8.59851e-05	-2.59283e-10	-1.0932	0.000134076	-2.59283e-10	-1.07159
123099274	chr7:123099274:A:C	2.5271e-12	-2.59283e-10	-0.686547	0.000121305	-2.59283e-10	-0.749063	0.000181627	-2.59283e-10	-0.768041
123099839	chr7:123099839:C:T	1.93651e-12	-2.59283e-10	-0.952735	9.38185e-05	-2.59283e-10	-1.00601	0.000140481	-2.59283e-10	-1.02492
123100922	chr7:123100922:A:G	8.20524e-13	-1.86058	0.0491443	5.61581e-05	-1.74436	0.225159	9.25677e-05	-1.71707	0.275014
123101026	chr7:123101026:G:T	3.5176e-13	-1.86638	-0.792053	2.48405e-05	-1.6189	-0.715995	3.75941e-05	-1.5928	-0.750351
123101248	chr7:123101248:T:C	9.63495e-13	-1.88024	0.229428	6.61781e-05	-1.77148	0.416454	0.000109576	-1.74568	0.472297
123101800	chr7:123101800:T:C	7.64155e-13	-1.88261	-2.60556e-10	5.00904e-05	-1.63354	-2.60556e-10	7.25637e-05	-1.68553	-2.60556e-10
123101914	chr7:123101914:C:T	2.37177e-13	-1.86712	-1.18544	1.39275e-05	-1.7473	-1.16621	2.13076e-05	-1.74798	-1.16295
123101970	chr7:123101970:A:C	1.22402e-12	-1.41148	-2.60556e-10	5.06663e-05	-1.62211	-2.60556e-10	8.48968e-05	-1.52856	-2.60556e-10
123102437	chr7:123102437:G:A	2.52853e-13	-1.84294	-1.14563	1.40976e-05	-1.70847	-1.19289	2.13379e-05	-1.70892	-1.20059
123102482	chr7:123102482:G:A	1.67922e-12	-2.59283e-10	-1.09529	9.09559e-05	-2.59283e-10	-1.037	0.000143535	-2.59283e-10	-1.00342
123102722	chr7:123102722:A:G	1.61717e-12	-2.59283e-10	-1.13294	8.01783e-05	-2.59283e-10	-1.16312	0.000121585	-2.59283e-10	-1.16938
123102893	chr7:123102893:C:T	1.74336e-12	-2.59283e-10	-1.05781	9.51627e-05	-2.59283e-10	-0.991785	0.000150741	-2.59283e-10	-0.954437
123103262	chr7:123103262:A:G	1.51368e-12	-2.59283e-10	-1.19908	7.72874e-05	-2.59283e-10	-1.19984	0.000117709	-2.59283e-10	-1.20178
123103351	chr7:123103351:A:G	2.81468e-12	-2.59283e-10	-0.578771	0.000131632	-2.59283e-10	-0.667363	0.000198897	-2.59283e-10	-0.67721
123103539	chr7:123103539:G:C	2.81797e-12	-2.59283e-10	-0.577605	0.000131776	-2.59283e-10	-0.666268	0.000199112	-2.59283e-10	-0.676129
123103898	chr7:123103898:C:A	3.32795e-13	-1.88133	-0.832525	2.77017e-05	-1.35185	-0.874028	4.02213e-05	-1.38605	-0.889546
123104096	chr7:123104096:T:A	2.61805e-12	-2.59283e-10	-0.651189	0.000142468	-2.59283e-10	-0.588254	0.000216613	-2.59283e-10	-0.591885
123105539	chr7:123105539:A:G	1.57444e-12	-2.59283e-10	-1.15972	7.88807e-05	-2.59283e-10	-1.17944	0.000119265	-2.59283e-10	-1.18865
123105599	chr7:123105599:A:G	4.30291e-13	-1.80179	-0.65512	2.59239e-05	-1.462	-0.830205	3.7735e-05	-1.47159	-0.867816
123105814	chr7:123105814:T:C	8.24912e-13	-1.58527	-0.220825	5.30349e-05	-1.10843	-0.467993	7.68083e-05	-1.11339	-0.515291
123106045	chr7:123106045:T:C	1.50691e-12	-2.59283e-10	-1.20356	7.72333e-05	-2.59283e-10	-1.20054	0.000118422	-2.59283e-10	-1.19575
123106940	chr7:123106940:C:T	1.7353e-12	-2.59283e-10	-1.06244	9.46207e-05	-2.59283e-10	-0.997496	0.000149835	-2.59283e-10	-0.96046
123107202	chr7:123107202:T:A	1.81045e-12	-2.59283e-10	-1.02004	9.04316e-05	-2.59283e-10	-1.04278	0.000146841	-2.59283e-10	-0.980649
123107550	chr7:123107550:A:T	1.71356e-12	-2.59283e-10	-1.07505	9.32136e-05	-2.59283e-10	-1.01248	0.000147393	-2.59283e-10	-0.976895
123107587	chr7:123107587:C:T	3.41431e-13	-1.92387	-0.764362	2.3286e-05	-1.78549	-0.614029	3.64585e-05	-1.76192	-0.6119
123107600	chr7:123107600:G:A	3.43166e-13	-1.91981	-0.763354	2.34941e-05	-1.77775	-0.612867	3.68004e-05	-1.75375	-0.610735
123107684	chr7:123107684:A:G	1.99702e-12	-0.921965	-2.60556e-10	8.79494e-05	-1.07061	-2.60556e-10	0.000142046	-1.01384	-2.60556e-10
123107753	chr7:123107753:C:G	1.52135e-12	-2.59283e-10	-1.19402	7.68285e-05	-2.59283e-10	-1.2058	0.00011668	-2.59283e-10	-1.21057
123107757	chr7:123107757:G:A	1.64162e-12	-2.59283e-10	-1.11793	8.34141e-05	-2.59283e-10	-1.12356	0.00012703	-2.59283e-10	-1.12558
123107762	chr7:123107762:C:T	1.08679e-12	-1.53039	-2.60556e-10	5.81201e-05	-1.48486	-2.60556e-10	8.80543e-05	-1.49204	-2.60556e-10
123108543	chr7:123108543:G:A	1.76367e-12	-2.59283e-10	-1.04622	9.64083e-05	-2.59283e-10	-0.97878	0.000152919	-2.59283e-10	-0.940091
123108592	chr7:123108592:A:G	1.56255e-12	-2.59283e-10	-1.1673	7.83798e-05	-2.59283e-10	-1.18581	0.000118623	-2.59283e-10	-1.19405
123108700	chr7:123108700:T:C	9.51801e-12	-2.59283e-10	0.639565	0.000477384	-2.59283e-10	0.62095	0.000789806	-2.59283e-10	0.70179
123108922	chr7:123108922:A:G	3.38518e-13	-1.93187	-0.764929	2.29231e-05	-1.80049	-0.614737	3.58555e-05	-1.77784	-0.612659
123109154	chr7:123109154:A:G	4.407e-13	-1.77409	-0.658922	2.70768e-05	-1.41531	-0.833383	3.93925e-05	-1.42561	-0.870815
123109453	chr7:123109453:T:C	7.66131e-13	-1.88002	-2.60556e-10	3.63306e-05	-1.95471	-2.60556e-10	5.60995e-05	-1.94287	-2.60556e-10
123109566	chr7:123109566:T:C	1.78997e-12	-2.59283e-10	-1.03142	8.77211e-05	-2.59283e-10	-1.07321	0.000131886	-2.59283e-10	-1.08806
123109988	chr7:123109988:G:T	3.40143e-13	-1.93626	-0.755753	2.29834e-05	-1.80865	-0.603945	3.5933e-05	-1.78658	-0.601767
123110498	chr7:123110498:A:T	7.45004e-13	-1.94494	0.0369561	4.48695e-05	-1.91858	0.174964	6.65679e-05	-1.93495	0.163171
123110508	chr7:123110508:T:C	7.19822e-13	-1.7841	-0.158271	6.5106e-05	-1.0872	-0.284157	9.26282e-05	-1.12865	-0.312754
123110930	chr7:123110930:GTTTGTA:G	4.37401e-13	-1.7323	-0.708225	2.78086e-05	-1.34739	-0.874632	4.05113e-05	-1.35838	-0.910035
123111097	chr7:123111097:G:C	8.51666e-13	-1.77418	-2.60556e-10	3.80945e-05	-1.9073	-2.60556e-10	6.26813e-05	-1.83194	-2.60556e-10
123111125	chr7:123111125:T:G	3.15247e-12	-2.59283e-10	-0.465435	0.00016746	-2.59283e-10	-0.426631	0.000250075	-2.59283e-10	-0.448237
123111551	chr7:123111551:C:T	1.49409e-12	-2.59283e-10	-1.2121	7.64921e-05	-2.59283e-10	-1.21018	0.00011711	-2.59283e-10	-1.20689
123111749	chr7:123111749:A:G	1.09668e-11	0.781252	-2.60556e-10	7.50226e-05	-1.22958	-2.60556e-10	0.000101973	-1.34529	-2.60556e-10
123111797	chr7:123111797:A:G	1.77691e-12	-2.59283e-10	-1.03874	9.22509e-05	-2.59283e-10	-1.02286	0.000141965	-2.59283e-10	-1.01442
123111962	chr7:123111962:G:C	1.72398e-12	-2.59283e-10	-1.06898	8.99573e-05	-2.59283e-10	-1.04804	0.000133798	-2.59283e-10	-1.07367
123111991	chr7:123111991:C:G	2.74815e-12	-0.697989	0.095294	0.000122779	-0.696598	-0.0403895	0.000177667	-0.709025	-0.0810628
123112096	chr7:123112096:A:T	5.44493e-13	-1.70541	-0.516113	3.56171e-05	-1.30737	-0.667177	5.21498e-05	-1.31917	-0.696706
123112132	chr7:123112132:G:C	2.68685e-13	-1.95982	-0.968019	1.59352e-05	-1.86441	-0.914437	2.40574e-05	-1.84638	-0.943175
123113068	chr7:123113068:A:G	4.24673e-13	-1.7481	-0.721961	2.68137e-05	-1.37257	-0.885894	3.90991e-05	-1.38321	-0.920683
123113284	chr7:123113284:A:T	1.73274e-12	-2.59283e-10	-1.06392	8.98794e-05	-2.59283e-10	-1.0489	0.000138209	-2.59283e-10	-1.04123
123113712	chr7:123113712:A:T	1.50193e-12	-2.59283e-10	-1.20687	7.69968e-05	-2.59283e-10	-1.20361	0.000117114	-2.59283e-10	-1.20685
123113994	chr7:123113994:G:A	8.14041e-13	-1.81937	-2.60556e-10	5.74795e-05	-1.49594	-2.60556e-10	8.70062e-05	-1.50402	-2.60556e-10
123114304	chr7:123114304:G:A	7.84047e-13	-1.95402	0.0971174	4.71881e-05	-1.93024	0.237012	7.01519e-05	-1.94434	0.225006
123114586	chr7:123114586:A:G	1.76815e-12	-2.59283e-10	-1.04369	9.1845e-05	-2.59283e-10	-1.02727	0.000141302	-2.59283e-10	-1.0191
123114698	chr7:123114698:T:C	1.68731e-12	-2.59283e-10	-1.09049	8.40333e-05	-2.59283e-10	-1.11616	0.000126395	-2.59283e-10	-1.13059
123115290	chr7:123115290:CA:C	3.25945e-13	-1.86246	-0.872186	2.33549e-05	-1.67417	-0.72239	3.69296e-05	-1.6441	-0.716887
123115391	chr7:123115391:A:G	1.71034e-12	-2.59283e-10	-1.07693	9.30042e-05	-2.59283e-10	-1.01473	0.000147041	-2.59283e-10	-0.979284
123115825	chr7:123115825:A:T	2.39412e-12	-2.59283e-10	-0.740604	0.000128263	-2.59283e-10	-0.693293	0.00019009	-2.59283e-10	-0.722498
123115940	chr7:123115940:C:G	6.6363e-13	-0.807268	-1.21638	3.43759e-05	-0.793376	-1.21664	5.22581e-05	-0.799483	-1.21432
123116050	chr7:123116050:G:T	1.79456e-12	-2.59283e-10	-1.02886	8.79325e-05	-2.59283e-10	-1.0708	0.000132173	-2.59283e-10	-1.08588
123116127	chr7:123116127:C:T	6.95282e-13	-1.97706	-2.60556e-10	3.58064e-05	-1.96924	-2.60556e-10	5.51879e-05	-1.95925	-2.60556e-10
123116248	chr7:123116248:A:T	7.66851e-12	-2.59283e-10	0.423502	0.000390866	-2.59283e-10	0.420992	0.000690871	-2.59283e-10	0.567956
123116334	chr7:123116334:G:A	3.07497e-12	-2.59283e-10	-0.490325	0.000163334	-2.59283e-10	-0.451576	0.000243904	-2.59283e-10	-0.473223
123116345	chr7:123116345:C:T	1.72877e-12	-2.59283e-10	-1.06621	9.42016e-05	-2.59283e-10	-1.00193	0.000149053	-2.59283e-10	-0.965697
123116652	chr7:123116652:G:A	1.58698e-12	-2.59283e-10	-1.15179	7.91249e-05	-2.59283e-10	-1.17634	0.000120176	-2.59283e-10	-1.18104
123116707	chr7:123116707:T:C	1.81244e-12	-2.59283e-10	-1.01895	8.86963e-05	-2.59283e-10	-1.06215	0.000133842	-2.59283e-10	-1.07334
123116982	chr7:123116982:G:A	2.74851e-13	-1.93902	-0.966133	1.67066e-05	-1.81882	-0.912743	2.53074e-05	-1.79742	-0.941478
123117032	chr7:123117032:G:C	4.73905e-13	-1.71251	-0.647856	3.1255e-05	-1.32229	-0.782899	4.63053e-05	-1.33341	-0.801327
123117389	chr7:123117389:G:A	1.76818e-12	-2.59283e-10	-1.04367	9.18545e-05	-2.59283e-10	-1.02717	0.000141321	-2.59283e-10	-1.01896
123117804	chr7:123117804:A:T	1.50205e-12	-2.59283e-10	-1.20679	7.70029e-05	-2.59283e-10	-1.20353	0.000117123	-2.59283e-10	-1.20677
123118136	chr7:123118136:T:G	4.16556e-13	-1.74329	-0.74607	2.64964e-05	-1.36407	-0.906292	3.86596e-05	-1.37482	-0.940379
123118386	chr7:123118386:A:C	1.83493e-12	-2.59283e-10	-1.00662	8.96722e-05	-2.59283e-10	-1.05121	0.000134659	-2.59283e-10	-1.06725
123119558	chr7:123119558:A:G	1.52577e-12	-2.59283e-10	-1.19112	7.82672e-05	-2.59283e-10	-1.18724	0.000117606	-2.59283e-10	-1.20266
123119822	chr7:123119822:T:C	7.8226e-13	-1.96111	0.101917	4.70302e-05	-1.93997	0.243385	6.99908e-05	-1.9524	0.230771
123119926	chr7:123119926:C:T	2.77651e-13	-1.95546	-0.939553	1.65624e-05	-1.85716	-0.88308	2.49538e-05	-1.83925	-0.913721
123120438	chr7:123120438:G:A	1.73835e-12	-2.59283e-10	-1.06068	9.42689e-05	-2.59283e-10	-1.00122	0.000149529	-2.59283e-10	-0.962509
123120639	chr7:123120639:C:A	7.03695e-13	-1.72112	-0.243914	6.8602e-05	-0.952816	-0.366235	9.72668e-05	-0.997403	-0.395137
123121069	chr7:123121069:G:A	1.65801e-12	-2.59283e-10	-1.108	8.95523e-05	-2.59283e-10	-1.05255	0.00014119	-2.59283e-10	-1.01989
123121137	chr7:123121137:A:G	1.33256e-12	-0.690218	-0.636305	3.71905e-05	-1.22403	-0.707293	5.55776e-05	-1.2094	-0.742819
123121279	chr7:123121279:T:A	2.85718e-13	-1.94369	-0.922683	1.7321e-05	-1.83084	-0.864606	2.6119e-05	-1.81122	-0.896112
123121540	chr7:123121540:C:A	5.6402e-13	-1.71325	-0.473036	3.63887e-05	-1.32458	-0.628535	5.32033e-05	-1.33626	-0.659613
123121587	chr7:123121587:C:T	1.82349e-12	-2.59283e-10	-1.01287	8.92938e-05	-2.59283e-10	-1.05544	0.000134076	-2.59283e-10	-1.07159
123121886	chr7:123121886:G:T	3.14732e-13	-1.82385	-0.945804	1.4026e-05	-1.93175	-0.974712	2.10502e-05	-1.92056	-1.00253
123122398	chr7:123122398:T:C	7.45136e-13	-1.77823	-0.129578	6.83216e-05	-1.06422	-0.258927	9.59652e-05	-1.10638	-0.299629
123122485	chr7:123122485:G:A	5.4399e-13	-1.70701	-0.515439	3.55266e-05	-1.31076	-0.666329	5.19854e-05	-1.32255	-0.696484
123123359	chr7:123123359:G:A	8.10789e-13	-1.82337	-2.60556e-10	3.85481e-05	-1.89547	-2.60556e-10	5.73126e-05	-1.92148	-2.60556e-10
123123372	chr7:123123372:A:T	8.5242e-13	-1.7733	-2.60556e-10	4.66346e-05	-1.70503	-2.60556e-10	7.49285e-05	-1.65346	-2.60556e-10
123123570	chr7:123123570:C:A	5.60419e-13	-1.71624	-0.476447	3.62637e-05	-1.32482	-0.631735	5.30232e-05	-1.33644	-0.662828
123123733	chr7:123123733:A:G	4.11366e-13	-1.75597	-0.745927	2.59413e-05	-1.38453	-0.90701	3.77724e-05	-1.39541	-0.943012
123123901	chr7:123123901:T:A	5.45223e-13	-1.72106	-0.499117	3.53014e-05	-1.33283	-0.650623	5.16196e-05	-1.34449	-0.681607
123124077	chr7:123124077:A:T	5.32231e-13	-1.7448	-0.499504	3.39959e-05	-1.37014	-0.650992	4.97309e-05	-1.38142	-0.681951
123124198	chr7:123124198:G:A	2.85539e-13	-1.8986	-0.968396	1.33461e-05	-1.96671	-0.98944	1.99841e-05	-1.96094	-1.01412
123124210	chr7:123124210:T:A	1.55666e-12	-2.59283e-10	-1.17108	8.05682e-05	-2.59283e-10	-1.15827	0.000119459	-2.59283e-10	-1.18702
123124347	chr7:123124347:C:T	7.72273e-13	-1.95882	0.0867845	4.6372e-05	-1.93847	0.227794	6.89703e-05	-1.95152	0.215197
123124490	chr7:123124490:A:T	1.6445e-12	-2.59283e-10	-1.11619	8.86577e-05	-2.59283e-10	-1.06259	0.000139633	-2.59283e-10	-1.03098
123124829	chr7:123124829:C:T	1.84213e-12	-2.59283e-10	-1.0027	8.99836e-05	-2.59283e-10	-1.04774	0.000135106	-2.59283e-10	-1.06394
123124979	chr7:123124979:A:T	3.29258e-12	-2.59283e-10	-0.421949	0.000175285	-2.59283e-10	-0.380961	0.000261547	-2.59283e-10	-0.403385
123125046	chr7:123125046:T:A	4.44641e-13	-1.77065	-0.653459	2.72926e-05	-1.41047	-0.830286	3.96743e-05	-1.42102	-0.868277
123126216	chr7:123126216:A:G	7.53019e-13	-1.96669	0.0694079	4.38495e-05	-1.95018	0.183572	7.00946e-05	-1.96079	0.24064
123126484	chr7:123126484:C:A	7.14316e-13	-1.95988	0.00982549	4.29321e-05	-1.94053	0.152773	6.35107e-05	-1.95329	0.134502
123126853	chr7:123126853:C:T	2.79545e-13	-1.9582	-0.930012	1.66772e-05	-1.86075	-0.872581	2.51262e-05	-1.84254	-0.903547
123127751	chr7:123127751:T:G	7.92928e-13	-1.97266	0.12702	4.74726e-05	-1.96009	0.272867	7.04216e-05	-1.96814	0.252641
123128159	chr7:123128159:A:G	5.81282e-13	-1.74174	-0.414399	3.68306e-05	-1.36597	-0.57507	5.37822e-05	-1.37712	-0.607934
123128439	chr7:123128439:T:G	1.66293e-12	-2.59283e-10	-1.10504	8.98772e-05	-2.59283e-10	-1.04893	0.000141742	-2.59283e-10	-1.01599
123128463	chr7:123128463:G:T	4.53279e-12	-2.59283e-10	-0.102284	0.000257264	-2.59283e-10	0.00272897	0.000383634	-2.59283e-10	-0.0203073
123128568	chr7:123128568:T:G	6.99713e-13	-0.944332	-1.02637	2.21003e-05	-1.40591	-1.04588	3.64765e-05	-1.32875	-1.04457
123128972	chr7:123128972:C:T	3.20146e-12	-2.59283e-10	-0.450013	0.000170287	-2.59283e-10	-0.40989	0.000254147	-2.59283e-10	-0.432086
123129254	chr7:123129254:C:T	2.52972e-13	-1.78145	-1.20665	1.13456e-05	-1.90735	-1.21119	1.75108e-05	-1.89291	-1.21427
123129562	chr7:123129562:T:C	5.28604e-13	-1.81324	-0.437901	3.19511e-05	-1.48715	-0.596013	4.67222e-05	-1.49735	-0.628432
123129998	chr7:123129998:C:T	4.38065e-13	-1.97557	-0.463441	2.00036e-05	-1.9724	-0.579058	3.05997e-05	-1.97572	-0.573286
123130031	chr7:123130031:T:C	4.15128e-13	-1.82896	-0.663832	2.45068e-05	-1.51088	-0.837545	3.56598e-05	-1.52044	-0.875534
123130231	chr7:123130231:T:A	1.78137e-12	-2.59283e-10	-1.03624	8.73569e-05	-2.59283e-10	-1.07737	0.000131912	-2.59283e-10	-1.08786
123130378	chr7:123130378:G:A	1.7243e-12	-2.59283e-10	-1.0688	8.94782e-05	-2.59283e-10	-1.05338	0.000137564	-2.59283e-10	-1.04591
123130462	chr7:123130462:T:G	4.16449e-13	-1.86241	-0.627206	2.37996e-05	-1.57063	-0.807071	3.45996e-05	-1.57964	-0.846514
123130676	chr7:123130676:A:G	6.98348e-13	-1.97266	-2.60556e-10	3.58453e-05	-1.96816	-2.60556e-10	5.44231e-05	-1.97321	-2.60556e-10
123130813	chr7:123130813:G:T	5.65963e-13	-1.82346	-0.359389	3.44069e-05	-1.48355	-0.525565	4.97574e-05	-1.50203	-0.560808
123131301	chr7:123131301:T:C	2.50869e-13	-1.97718	-1.01927	1.37055e-05	-1.94709	-0.982488	2.08933e-05	-1.93655	-0.994023
123131357	chr7:123131357:C:T	3.01376e-13	-1.87866	-0.934358	1.61052e-05	-1.75834	-1.00989	2.42073e-05	-1.75934	-1.024
123131485	chr7:123131485:C:G	4.98252e-13	-1.87379	-0.436484	2.87659e-05	-1.5908	-0.597388	4.27022e-05	-1.59736	-0.618383
123131486	chr7:123131486:T:A	4.99561e-13	-1.87508	-0.43257	2.87921e-05	-1.5934	-0.593872	4.27393e-05	-1.59993	-0.614945
123131586	chr7:123131586:A:T	1.35419e-11	-2.59283e-10	0.99217	0.000950801	-2.59283e-10	1.30993	0.00170555	-2.59283e-10	1.47164
123131653	chr7:123131653:C:T	2.54142e-13	-1.96198	-1.02151	1.33229e-05	-1.97348	-0.98441	2.01858e-05	-1.96865	-0.996364
123131738	chr7:123131738:AGCATGAATCTGTGCAGT:A	1.66642e-12	-2.59283e-10	-1.10294	9.01107e-05	-2.59283e-10	-1.04633	0.00014219	-2.59283e-10	-1.01284
123131777	chr7:123131777:A:G	1.64015e-12	-2.59283e-10	-1.11883	8.83621e-05	-2.59283e-10	-1.06593	0.000139169	-2.59283e-10	-1.03431
123131980	chr7:123131980:A:G	2.0748e-12	-2.59283e-10	-0.883758	0.000113949	-2.59283e-10	-0.811619	0.000186328	-2.59283e-10	-0.742491
123132293	chr7:123132293:G:A	1.52073e-12	-2.59283e-10	-1.19443	7.67206e-05	-2.59283e-10	-1.2072	0.000116767	-2.59283e-10	-1.20982
123132823	chr7:123132823:A:T	2.52037e-13	-1.97101	-1.02079	1.34233e-05	-1.96668	-0.983702	2.03832e-05	-1.95961	-0.995684
123132978	chr7:123132978:A:G	2.78121e-13	-1.91347	-0.979854	1.47261e-05	-1.80921	-1.04855	2.22244e-05	-1.80822	-1.06058
123133166	chr7:123133166:A:T	4.65759e-13	-1.85622	-0.521491	2.36992e-05	-1.96107	-0.420861	3.9405e-05	-1.96738	-0.328721
123133357	chr7:123133357:C:A	2.34814e-12	-0.759996	-2.60556e-10	7.96687e-05	-1.1695	-2.60556e-10	0.000120206	-1.18079	-2.60556e-10
123133412	chr7:123133412:G:T	8.39349e-13	-0.885992	-0.902758	4.94526e-05	-0.706708	-0.939649	7.93739e-05	-0.642333	-0.953495
123133424	chr7:123133424:A:G	1.7979e-12	-2.59283e-10	-1.027	8.81757e-05	-2.59283e-10	-1.06804	0.000132474	-2.59283e-10	-1.08361
123133426	chr7:123133426:T:TA	1.79838e-12	-2.59283e-10	-1.02673	8.81967e-05	-2.59283e-10	-1.0678	0.000132504	-2.59283e-10	-1.08338
123133619	chr7:123133619:C:A	1.43711e-12	-1.25099	-2.60556e-10	5.56278e-05	-1.52869	-2.60556e-10	8.84611e-05	-1.48743	-2.60556e-10
123133869	chr7:123133869:T:C	5.68124e-13	-1.87593	-0.303101	4.58963e-05	-1.29985	-0.421142	6.57002e-05	-1.33698	-0.447911
123134204	chr7:123134204:TTTAA:T	1.73286e-12	-2.59283e-10	-1.06385	8.52734e-05	-2.59283e-10	-1.10151	0.000128403	-2.59283e-10	-1.11482
123134675	chr7:123134675:C:A	4.42299e-13	-1.89918	-0.530211	2.39706e-05	-1.83311	-0.537437	3.4824e-05	-1.86127	-0.558421
123134931	chr7:123134931:G:A	5.10058e-13	-1.86464	-0.422208	2.98452e-05	-1.57094	-0.580409	4.38221e-05	-1.57837	-0.611488
123135290	chr7:123135290:C:A	3.28639e-12	-2.59283e-10	-0.423832	0.000172085	-2.59283e-10	-0.399384	0.000257574	-2.59283e-10	-0.418692
123135492	chr7:123135492:T:C	1.58466e-12	-2.59283e-10	-1.15325	8.0676e-05	-2.59283e-10	-1.15693	0.000126824	-2.59283e-10	-1.1272
123136011	chr7:123136011:A:G	2.58424e-13	-1.97416	-0.992615	1.39076e-05	-1.9614	-0.95353	2.11365e-05	-1.95295	-0.96605
123137171	chr7:123137171:G:A	1.7758e-11	-2.59283e-10	1.26321	0.00092495	-2.59283e-10	1.28237	0.00169763	-2.59283e-10	1.46699
123137281	chr7:123137281:C:T	3.17492e-12	-0.458339	-2.60556e-10	0.00026957	0.0494569	-2.60556e-10	0.000351302	-0.10835	-2.60556e-10
123137721	chr7:123137721:G:A	3.91219e-13	-1.97325	-0.578856	1.86861e-05	-1.97663	-0.642962	2.77078e-05	-1.97644	-0.671843
123137801	chr7:123137801:G:A	7.27286e-13	-1.93206	-2.60556e-10	3.60165e-05	-1.9634	-2.60556e-10	5.47086e-05	-1.96798	-2.60556e-10
123137992	chr7:123137992:T:C	5.28375e-13	-1.95181	-0.299758	3.71158e-05	-1.51851	-0.414821	5.35154e-05	-1.54675	-0.443281
123138025	chr7:123138025:C:T	5.34267e-12	-2.59283e-10	0.0621048	0.000305665	-2.59283e-10	0.175117	0.000455306	-2.59283e-10	0.150971
123138424	chr7:123138424:G:A	1.54312e-12	-2.59283e-10	-1.17982	8.17485e-05	-2.59283e-10	-1.14373	0.000127533	-2.59283e-10	-1.12162
123138640	chr7:123138640:T:C	7.60308e-13	-1.88765	-2.60556e-10	3.73022e-05	-1.92832	-2.60556e-10	5.67232e-05	-1.93181	-2.60556e-10
123138684	chr7:123138684:T:C	2.63285e-13	-1.95812	-0.990014	1.51687e-05	-1.87768	-0.950461	2.32946e-05	-1.85883	-0.962945
123138779	chr7:123138779:A:G	3.46011e-12	-2.59283e-10	-0.372321	0.000181656	-2.59283e-10	-0.345257	0.000271576	-2.59283e-10	-0.365755
123138789	chr7:123138789:A:G	1.55505e-12	-2.59283e-10	-1.17212	7.91952e-05	-2.59283e-10	-1.17546	0.000121777	-2.59283e-10	-1.16781
123138858	chr7:123138858:C:T	2.73778e-12	-2.59283e-10	-0.606474	0.000137411	-2.59283e-10	-0.624399	0.000211138	-2.59283e-10	-0.617486
123138862	chr7:123138862:G:A	3.61835e-12	-2.59283e-10	-0.327602	0.000192953	-2.59283e-10	-0.284927	0.000288964	-2.59283e-10	-0.303696
123139005	chr7:123139005:A:G	2.53371e-13	-1.9626	-1.02392	1.44642e-05	-1.88848	-0.987216	2.22107e-05	-1.8706	-0.99882
123139018	chr7:123139018:G:A	2.57914e-13	-1.96876	-0.999994	1.46079e-05	-1.9045	-0.961309	2.2382e-05	-1.88827	-0.973471
123139503	chr7:123139503:G:C	3.55018e-13	-1.78984	-0.859366	2.0227e-05	-1.70692	-0.833435	3.13211e-05	-1.74689	-0.778811
123139973	chr7:123139973:C:T	7.377e-13	-1.88788	-0.0299597	4.41679e-05	-1.82429	0.0649137	6.64896e-05	-1.85493	0.0819823
123140335	chr7:123140335:T:C	7.15541e-13	-1.94834	-2.60556e-10	4.10985e-05	-1.8314	-2.60556e-10	6.18118e-05	-1.8459	-2.60556e-10
123140798	chr7:123140798:AT:A	3.6009e-12	-2.59283e-10	-0.332438	0.000216597	-2.59283e-10	-0.169332	0.000344423	-2.59283e-10	-0.128128
123141343	chr7:123141343:T:C	1.53821e-12	-2.59283e-10	-1.183	8.13812e-05	-2.59283e-10	-1.14823	0.000126879	-2.59283e-10	-1.12676
123141419	chr7:123141419:A:G	1.50503e-11	-2.59283e-10	1.09778	0.00106384	-2.59283e-10	1.42227	0.00191678	-2.59283e-10	1.5884
123141483	chr7:123141483:G:A	1.54094e-12	-2.59283e-10	-1.18123	8.15827e-05	-2.59283e-10	-1.14575	0.000127237	-2.59283e-10	-1.12394
123141529	chr7:123141529:T:C	2.55855e-13	-1.96187	-1.01489	1.46183e-05	-1.88708	-0.978023	2.24781e-05	-1.86902	-0.988437
123141752	chr7:123141752:TC:T	8.36189e-12	1.3137	-0.803638	0.000353198	1.04967	-0.730012	0.000579537	1.14344	-0.751208
123141755	chr7:123141755:T:A	8.12573e-12	1.28669	-0.805272	0.000343565	1.0239	-0.731893	0.000563573	1.11734	-0.753045
123141805	chr7:123141805:G:C	4.24316e-13	-1.73117	-0.739732	2.22394e-05	-1.55494	-0.890563	3.29143e-05	-1.55734	-0.918755
123142474	chr7:123142474:C:T	2.93646e-13	-1.74277	-1.09623	1.6716e-05	-1.56954	-1.16146	2.51333e-05	-1.57191	-1.17389
123142779	chr7:123142779:G:A	6.62724e-13	-1.91403	-0.11099	3.9394e-05	-1.8584	-0.0153565	5.95339e-05	-1.88531	0.00185966
123142896	chr7:123142896:C:T	6.71427e-13	-1.9127	-0.0992735	3.97687e-05	-1.85702	-0.00727103	6.00254e-05	-1.88407	0.00883965
123142959	chr7:123142959:C:A	4.13672e-13	-1.67498	-0.821327	2.33808e-05	-1.48566	-0.909794	3.49357e-05	-1.48882	-0.927664
123143585	chr7:123143585:G:A	6.71773e-13	-1.93974	-0.0717189	4.84768e-05	-1.46695	-0.199339	6.89052e-05	-1.49635	-0.240915
123143785	chr7:123143785:C:A	8.20245e-12	1.30375	-0.812943	0.000346957	1.0419	-0.74007	0.000569388	1.13576	-0.7612
123144755	chr7:123144755:C:T	5.57087e-12	0.10393	-2.60556e-10	0.000242806	-0.0551082	-2.60556e-10	0.000320706	-0.199472	-2.60556e-10
123144822	chr7:123144822:C:T	1.54175e-12	-2.59283e-10	-1.1807	8.16408e-05	-2.59283e-10	-1.14504	0.000127339	-2.59283e-10	-1.12315
123145374	chr7:123145374:A:G	3.31682e-13	-1.97173	-0.745469	1.94251e-05	-1.9131	-0.667709	2.95697e-05	-1.89748	-0.685773
123145621	chr7:123145621:G:A	1.38613e-11	1.01548	-2.60556e-10	8.36907e-05	-1.12024	-2.60556e-10	0.000112753	-1.2448	-2.60556e-10
123145864	chr7:123145864:C:T	3.94467e-13	-1.70234	-0.841499	2.2189e-05	-1.52011	-0.927665	3.31801e-05	-1.52325	-0.9448
123146129	chr7:123146129:A:T	3.99242e-13	-1.70668	-0.825129	2.23912e-05	-1.52555	-0.913156	3.34633e-05	-1.52864	-0.930914
123146233	chr7:123146233:T:C	5.26217e-13	-1.93645	-0.319212	3.86781e-05	-1.45909	-0.43301	5.57381e-05	-1.48819	-0.461141
123146857	chr7:123146857:CTACCAT:C	8.545e-13	-1.92	0.149145	5.09747e-05	-1.86632	0.250274	7.72625e-05	-1.8923	0.269515
123146912	chr7:123146912:G:T	8.76872e-13	-1.74502	-2.60556e-10	3.83013e-05	-1.90189	-2.60556e-10	6.34584e-05	-1.81961	-2.60556e-10
123147838	chr7:123147838:T:G	1.48738e-12	-2.59283e-10	-1.2166	7.60391e-05	-2.59283e-10	-1.21612	0.000116235	-2.59283e-10	-1.21438
123148579	chr7:123148579:G:A	1.51693e-12	-2.59283e-10	-1.19693	7.82178e-05	-2.59283e-10	-1.18787	0.000117102	-2.59283e-10	-1.20695
123148611	chr7:123148611:G:A	4.35565e-13	-1.68641	-0.758323	2.43536e-05	-1.50009	-0.854607	3.63398e-05	-1.50315	-0.873935
123149325	chr7:123149325:C:T	8.31286e-13	-1.7984	-2.60556e-10	4.83774e-05	-1.66834	-2.60556e-10	7.57916e-05	-1.64201	-2.60556e-10
123149386	chr7:123149386:A:C	1.93528e-12	-2.59283e-10	-0.953372	9.74892e-05	-2.59283e-10	-0.967631	0.000149373	-2.59283e-10	-0.963548
123149930	chr7:123149930:C:T	3.44218e-12	-2.59283e-10	-0.377515	0.000183467	-2.59283e-10	-0.335338	0.000275075	-2.59283e-10	-0.352954
123150076	chr7:123150076:T:C	4.8539e-13	-1.94029	-0.396134	2.70254e-05	-1.95887	-0.291725	4.18642e-05	-1.96712	-0.26845
123150353	chr7:123150353:G:A	1.49251e-12	-2.59283e-10	-1.21316	7.6042e-05	-2.59283e-10	-1.21609	0.00011594	-2.59283e-10	-1.21692
123150358	chr7:123150358:T:C	1.6119e-12	-2.59283e-10	-1.13621	8.45403e-05	-2.59283e-10	-1.11014	0.000131005	-2.59283e-10	-1.09476
123150554	chr7:123150554:T:A	3.59551e-12	-2.59283e-10	-0.333936	0.000191729	-2.59283e-10	-0.291291	0.00028749	-2.59283e-10	-0.30881
123150776	chr7:123150776:A:G	4.94217e-13	-1.95181	-0.366597	3.49577e-05	-1.51966	-0.473572	5.04137e-05	-1.54792	-0.501816
123151690	chr7:123151690:G:A	1.64409e-12	-2.59283e-10	-1.11643	8.91836e-05	-2.59283e-10	-1.05668	0.000140412	-2.59283e-10	-1.02542
123151802	chr7:123151802:A:C	3.87392e-13	-1.7987	-0.76324	1.98748e-05	-1.64822	-0.909705	2.94519e-05	-1.6499	-0.937344
123151926	chr7:123151926:A:C	3.41202e-12	-0.386317	-2.60556e-10	0.000185155	-0.326176	-2.60556e-10	0.000298262	-0.272024	-2.60556e-10
123152013	chr7:123152013:CTGAAAGATT:C	3.05174e-13	-1.73744	-1.06305	1.7218e-05	-1.56276	-1.13865	2.58237e-05	-1.56493	-1.15377
123152068	chr7:123152068:T:TA	1.50914e-12	-2.59283e-10	-1.20208	7.6377e-05	-2.59283e-10	-1.21169	0.000116335	-2.59283e-10	-1.21352
123152420	chr7:123152420:G:A	1.49089e-12	-2.59283e-10	-1.21425	7.59773e-05	-2.59283e-10	-1.21694	0.000115986	-2.59283e-10	-1.21653
123152977	chr7:123152977:T:G	2.09944e-12	-2.59283e-10	-0.871953	0.000110718	-2.59283e-10	-0.840389	0.000174236	-2.59283e-10	-0.809587
123153128	chr7:123153128:T:C	3.3731e-13	-1.95854	-0.741837	1.99027e-05	-1.92084	-0.635675	3.14419e-05	-1.9043	-0.61756
123153624	chr7:123153624:C:T	1.49209e-12	-2.59283e-10	-1.21344	7.59834e-05	-2.59283e-10	-1.21686	0.00011596	-2.59283e-10	-1.21675
123154382	chr7:123154382:G:A	1.56828e-12	-2.59283e-10	-1.16364	8.36131e-05	-2.59283e-10	-1.12117	0.0001308	-2.59283e-10	-1.09633
123154387	chr7:123154387:C:T	1.6547e-12	-2.59283e-10	-1.11	8.20014e-05	-2.59283e-10	-1.14064	0.000124226	-2.59283e-10	-1.14789
123155101	chr7:123155101:T:C	8.6349e-13	-1.76039	-2.60556e-10	4.03688e-05	-1.84932	-2.60556e-10	5.95533e-05	-1.88313	-2.60556e-10
123155948	chr7:123155948:C:T	1.48688e-12	-2.59283e-10	-1.21694	7.61837e-05	-2.59283e-10	-1.21422	0.000116611	-2.59283e-10	-1.21115
123156062	chr7:123156062:TC:T	1.57859e-12	-2.59283e-10	-1.15709	8.434e-05	-2.59283e-10	-1.11252	0.000132073	-2.59283e-10	-1.08665
123156402	chr7:123156402:A:AT	1.55629e-12	-2.59283e-10	-1.17132	8.27469e-05	-2.59283e-10	-1.13159	0.000129274	-2.59283e-10	-1.10806
123156431	chr7:123156431:G:C	7.82125e-13	-1.85936	-2.60556e-10	4.23648e-05	-1.80105	-2.60556e-10	6.46406e-05	-1.80116	-2.60556e-10
123156643	chr7:123156643:T:G	1.48826e-12	-2.59283e-10	-1.21601	7.60106e-05	-2.59283e-10	-1.2165	0.000116575	-2.59283e-10	-1.21146
123157065	chr7:123157065:C:T	3.03332e-13	-1.96576	-0.840792	1.77103e-05	-1.92766	-0.745567	2.79109e-05	-1.91242	-0.728564
123157997	chr7:123157997:T:G	1.5817e-12	-2.59283e-10	-1.15512	8.28625e-05	-2.59283e-10	-1.13019	0.000128338	-2.59283e-10	-1.11533
123158582	chr7:123158582:G:A	2.2309e-13	-1.97544	-1.13836	1.26614e-05	-1.89555	-1.11327	1.95211e-05	-1.87981	-1.11869
123158769	chr7:123158769:G:T	1.79887e-12	-2.59283e-10	-1.02646	8.72315e-05	-2.59283e-10	-1.07881	0.000130183	-2.59283e-10	-1.10105
123159636	chr7:123159636:T:C	1.59135e-12	-2.59283e-10	-1.14904	8.14598e-05	-2.59283e-10	-1.14726	0.000124329	-2.59283e-10	-1.14707
123159683	chr7:123159683:G:A	3.05999e-13	-1.97288	-0.824915	1.78348e-05	-1.94441	-0.721808	2.79856e-05	-1.93177	-0.706538
123159713	chr7:123159713:C:T	4.46412e-13	-1.91855	-0.501588	2.46238e-05	-1.90043	-0.443225	3.94417e-05	-1.92049	-0.374685
123160435	chr7:123160435:C:T	1.52456e-12	-2.59283e-10	-1.19192	7.76362e-05	-2.59283e-10	-1.19534	0.000118665	-2.59283e-10	-1.1937
123160609	chr7:123160609:A:G	3.05756e-13	-1.96504	-0.833552	1.79632e-05	-1.92756	-0.73149	2.82455e-05	-1.91256	-0.716507
123160629	chr7:123160629:T:C	5.1992e-13	-1.93011	-0.337595	2.94797e-05	-1.91224	-0.251431	4.50744e-05	-1.93061	-0.231074
123161400	chr7:123161400:C:T	4.55317e-12	-0.0977976	-2.60556e-10	0.000180125	-0.353719	-2.60556e-10	0.00026371	-0.395147	-2.60556e-10
123161498	chr7:123161498:G:A	1.62195e-12	-1.12999	-2.60556e-10	7.59456e-05	-1.21736	-2.60556e-10	0.000109264	-1.27623	-2.60556e-10
123161744	chr7:123161744:A:G	1.65539e-12	-2.59283e-10	-1.10959	8.203e-05	-2.59283e-10	-1.14029	0.000124268	-2.59283e-10	-1.14756
123161934	chr7:123161934:C:T	2.18909e-13	-1.97078	-1.16194	1.26252e-05	-1.87238	-1.13929	1.95195e-05	-1.85473	-1.14386
123161968	chr7:123161968:T:C	7.51687e-13	-1.94455	0.045494	5.41852e-05	-1.49478	-0.060182	7.69127e-05	-1.52328	-0.104051
123162248	chr7:123162248:A:C	4.64817e-13	-1.86354	-0.516189	3.12121e-05	-1.56895	-0.537618	4.76711e-05	-1.58073	-0.524937
123162341	chr7:123162341:A:G	1.17246e-12	-1.45452	-2.60556e-10	4.79656e-05	-1.67689	-2.60556e-10	7.97694e-05	-1.59086	-2.60556e-10
123162537	chr7:123162537:A:G	1.50905e-12	-2.59283e-10	-1.20214	7.75163e-05	-2.59283e-10	-1.19688	0.000117716	-2.59283e-10	-1.20172
123162770	chr7:123162770:T:C	3.35853e-13	-1.7799	-0.924806	1.85972e-05	-1.6035	-1.02086	2.79101e-05	-1.60645	-1.03456
123162797	chr7:123162797:G:A	1.561e-12	-2.59283e-10	-1.16829	8.30647e-05	-2.59283e-10	-1.12775	0.000129831	-2.59283e-10	-1.10377
123163003	chr7:123163003:C:G	7.47845e-13	-1.95342	0.0492371	5.23531e-05	-1.53108	-0.0582841	7.45938e-05	-1.5586	-0.0993395
123163834	chr7:123163834:G:A	3.67213e-12	-2.59283e-10	-0.312848	0.000195991	-2.59283e-10	-0.269304	0.00029362	-2.59283e-10	-0.287712
123163875	chr7:123163875:A:G	2.07059e-12	-2.59283e-10	-0.885787	0.000104921	-2.59283e-10	-0.894161	0.000155814	-2.59283e-10	-0.921334
123164047	chr7:123164047:T:A	7.42674e-13	-1.91112	-2.60556e-10	4.76291e-05	-1.68393	-2.60556e-10	6.92746e-05	-1.73192	-2.60556e-10
123164550	chr7:123164550:T:C	3.96325e-13	-1.82573	-0.713411	2.12086e-05	-1.82154	-0.671424	3.19854e-05	-1.83154	-0.673183
123164718	chr7:123164718:T:C	1.59743e-12	-2.59283e-10	-1.14522	8.28337e-05	-2.59283e-10	-1.13054	0.000124773	-2.59283e-10	-1.1435
123164869	chr7:123164869:T:C	7.07396e-13	-1.95979	-2.60556e-10	5.4425e-05	-1.55055	-2.60556e-10	8.08857e-05	-1.57696	-2.60556e-10
123165230	chr7:123165230:T:C	1.6373e-12	-2.59283e-10	-1.12057	8.08656e-05	-2.59283e-10	-1.15458	0.000126052	-2.59283e-10	-1.1333
123165301	chr7:123165301:T:C	5.05691e-13	-1.86652	-0.42893	2.8103e-05	-1.8387	-0.372801	4.18296e-05	-1.86543	-0.370962
123165970	chr7:123165970:C:T	1.63057e-12	-2.59283e-10	-1.12469	8.38693e-05	-2.59283e-10	-1.11811	0.000127079	-2.59283e-10	-1.12519
123166475	chr7:123166475:T:C	2.16835e-12	-2.59283e-10	-0.839657	0.00011015	-2.59283e-10	-0.845534	0.000167725	-2.59283e-10	-0.84767
123166594	chr7:123166594:C:T	1.57209e-12	-2.59283e-10	-1.16122	8.02198e-05	-2.59283e-10	-1.1626	0.000121989	-2.59283e-10	-1.16606
123166629	chr7:123166629:G:C	1.2105e-11	-2.59283e-10	0.879998	0.000846822	-2.59283e-10	1.19412	0.00151342	-2.59283e-10	1.35213
123166664	chr7:123166664:G:A	7.75001e-13	-1.29598	-0.572535	2.54129e-05	-1.67881	-0.633308	3.7772e-05	-1.66913	-0.669299
123166735	chr7:123166735:G:T	1.23864e-12	-1.39961	-2.60556e-10	0.000141191	-0.597256	-2.60556e-10	0.000195401	-0.694944	-2.60556e-10
123166736	chr7:123166736:G:T	1.20493e-12	-1.4272	-2.60556e-10	0.000135263	-0.640151	-2.60556e-10	0.000187488	-0.736281	-2.60556e-10
123167027	chr7:123167027:TAA:T	1.88817e-12	-2.59283e-10	-0.978015	0.000104721	-2.59283e-10	-0.896072	0.000167022	-2.59283e-10	-0.851874
123167176	chr7:123167176:T:C	6.32416e-13	-1.49809	-0.573736	6.32425e-05	-0.769666	-0.630729	8.44487e-05	-0.861794	-0.672059
123167298	chr7:123167298:T:A	1.5079e-12	-2.59283e-10	-1.20291	7.68635e-05	-2.59283e-10	-1.20534	0.000118988	-2.59283e-10	-1.19097
123167557	chr7:123167557:C:T	2.69599e-13	-1.97078	-0.953664	1.50082e-05	-1.94432	-0.894459	2.45537e-05	-1.93885	-0.830282
123167593	chr7:123167593:G:A	7.2819e-13	-1.93081	-2.60556e-10	3.55639e-05	-1.97604	-2.60556e-10	5.42433e-05	-1.97652	-2.60556e-10
123167626	chr7:123167626:T:C	3.99249e-13	-1.91182	-0.619973	2.44066e-05	-1.7854	-0.567118	4.25428e-05	-1.79081	-0.428676
123168259	chr7:123168259:C:A	3.82847e-13	-1.9127	-0.66104	2.33114e-05	-1.78813	-0.610299	4.04679e-05	-1.79361	-0.475878
123168420	chr7:123168420:T:C	1.93593e-12	-2.59283e-10	-0.953036	9.90495e-05	-2.59283e-10	-0.951753	0.000150479	-2.59283e-10	-0.956173
123168474	chr7:123168474:A:G	2.94852e-13	-1.80469	-1.03021	1.84516e-05	-1.66395	-0.96827	2.70516e-05	-1.73126	-0.940993
123168951	chr7:123168951:A:C	9.56401e-13	-1.48883	-0.169371	9.39838e-05	-0.749539	-0.25471	0.000125284	-0.841786	-0.297632
123169057	chr7:123169057:T:C	3.03538e-13	-1.73825	-1.06762	1.57986e-05	-1.69868	-1.08877	2.35088e-05	-1.73807	-1.07456
123169103	chr7:123169103:G:A	1.69749e-12	-2.59283e-10	-1.08447	9.23834e-05	-2.59283e-10	-1.02143	0.00014596	-2.59283e-10	-0.986663
123169180	chr7:123169180:T:C	7.48384e-13	-1.73886	-0.164605	6.01564e-05	-1.32788	-0.122543	0.000103186	-1.36217	0.0287044
123169510	chr7:123169510:A:G	4.13211e-13	-1.92576	-0.571655	2.57117e-05	-1.80996	-0.490467	4.48742e-05	-1.81946	-0.34667
123169796	chr7:123169796:A:G	1.4909e-12	-2.59283e-10	-1.21424	7.65049e-05	-2.59283e-10	-1.21002	0.000118938	-2.59283e-10	-1.1914
123170070	chr7:123170070:A:C	1.62086e-12	-2.59283e-10	-1.13066	8.28471e-05	-2.59283e-10	-1.13038	0.000131542	-2.59283e-10	-1.09067
123170378	chr7:123170378:A:G	1.63922e-12	-2.59283e-10	-1.1194	8.45207e-05	-2.59283e-10	-1.11038	0.000130225	-2.59283e-10	-1.10074
123170760	chr7:123170760:C:G	1.25756e-12	-1.72389	0.339441	6.69046e-05	-1.79762	0.453518	0.000109279	-1.83043	0.554337
123170885	chr7:123170885:A:G	2.4116e-12	-2.59283e-10	-0.73333	0.000139358	-2.59283e-10	-0.610324	0.000230493	-2.59283e-10	-0.529778
123171546	chr7:123171546:T:G	2.72908e-12	-2.59283e-10	-0.609655	0.000159977	-2.59283e-10	-0.47234	0.000266885	-2.59283e-10	-0.383179
123171722	chr7:123171722:T:C	1.06527e-11	-2.59283e-10	0.752193	0.000819346	-2.59283e-10	1.16113	0.00178888	-2.59283e-10	1.51935
123171982	chr7:123171982:T:A	2.40754e-13	-1.8746	-1.163	1.12524e-05	-1.95847	-1.16832	1.72019e-05	-1.96295	-1.16202
123172150	chr7:123172150:T:C	1.54612e-12	-2.59283e-10	-1.17787	7.86512e-05	-2.59283e-10	-1.18235	0.000119403	-2.59283e-10	-1.1875
123172204	chr7:123172204:G:A	1.56438e-12	-2.59283e-10	-1.16613	7.95379e-05	-2.59283e-10	-1.17114	0.000120674	-2.59283e-10	-1.1769
123172227	chr7:123172227:G:A	4.03274e-12	-1.71166	1.49249	0.000247821	-1.78326	1.74859	0.000433902	-1.81702	1.91984
123172298	chr7:123172298:T:C	1.48934e-12	-2.59283e-10	-1.21529	7.65781e-05	-2.59283e-10	-1.20906	0.000118185	-2.59283e-10	-1.19775
123172358	chr7:123172358:T:C	1.54403e-12	-2.59283e-10	-1.17922	7.85508e-05	-2.59283e-10	-1.18363	0.000119262	-2.59283e-10	-1.18868
123172576	chr7:123172576:G:A	2.70899e-12	-2.59283e-10	-0.617044	0.000148131	-2.59283e-10	-0.549278	0.000221815	-2.59283e-10	-0.568154
123172643	chr7:123172643:G:A	7.64569e-12	-2.59283e-10	0.420521	0.000567477	-2.59283e-10	0.793827	0.00120858	-2.59283e-10	1.12721
123172806	chr7:123172806:G:C	8.12995e-12	-2.59283e-10	0.481934	0.000607518	-2.59283e-10	0.86201	0.00130054	-2.59283e-10	1.20053
123172846	chr7:123172846:C:A	7.94079e-12	-2.59283e-10	0.458391	0.000591863	-2.59283e-10	0.835902	0.00126464	-2.59283e-10	1.17255
123172930	chr7:123172930:A:G	7.78378e-12	-2.59283e-10	0.438421	0.000578835	-2.59283e-10	0.813645	0.0012347	-2.59283e-10	1.14859
123173412	chr7:123173412:T:C	7.70356e-12	-2.59283e-10	0.428062	0.00057233	-2.59283e-10	0.802343	0.00121969	-2.59283e-10	1.13635
123173462	chr7:123173462:A:G	7.63482e-12	-2.59283e-10	0.419098	0.000566556	-2.59283e-10	0.792203	0.00120656	-2.59283e-10	1.12553
123173496	chr7:123173496:T:C	2.28684e-13	-1.87274	-1.21629	1.11919e-05	-1.92398	-1.2082	1.70057e-05	-1.94103	-1.19542
123173575	chr7:123173575:A:AT	2.25384e-13	-1.88727	-1.2163	1.10752e-05	-1.93442	-1.20825	1.68616e-05	-1.9495	-1.19545
123173777	chr7:123173777:A:AG	7.41379e-12	-2.59283e-10	0.389721	0.000548476	-2.59283e-10	0.759771	0.00116506	-2.59283e-10	1.09053
123173794	chr7:123173794:G:T	1.54896e-12	-2.59283e-10	-1.17604	7.77782e-05	-2.59283e-10	-1.19351	0.000118153	-2.59283e-10	-1.19802
123173892	chr7:123173892:C:T	7.47598e-12	-2.59283e-10	0.398074	0.000553437	-2.59283e-10	0.768776	0.00117657	-2.59283e-10	1.10036
123173961	chr7:123173961:C:T	1.50257e-12	-2.59283e-10	-1.20644	7.70231e-05	-2.59283e-10	-1.20327	0.000118102	-2.59283e-10	-1.19845
123174275	chr7:123174275:T:C	6.95314e-13	-1.97701	-2.60556e-10	3.64365e-05	-1.9518	-2.60556e-10	5.59549e-05	-1.94545	-2.60556e-10
123174336	chr7:123174336:A:G	3.40832e-12	-2.59283e-10	-0.387401	0.000170073	-2.59283e-10	-0.411147	0.000299248	-2.59283e-10	-0.268725
123174350	chr7:123174350:T:C	1.51162e-12	-2.59283e-10	-1.20044	7.68821e-05	-2.59283e-10	-1.2051	0.00011677	-2.59283e-10	-1.20979
123174469	chr7:123174469:A:G	2.79268e-12	-2.59283e-10	-0.586618	0.000133287	-2.59283e-10	-0.654866	0.000218043	-2.59283e-10	-0.585305
123174539	chr7:123174539:A:C	6.32238e-12	-2.59283e-10	0.230474	0.000460787	-2.59283e-10	0.585563	0.000970314	-2.59283e-10	0.907623
123174624	chr7:123174624:C:T	1.70417e-12	-2.59283e-10	-1.08054	9.08561e-05	-2.59283e-10	-1.0381	0.000141103	-2.59283e-10	-1.02051
123174626	chr7:123174626:T:C	7.4064e-12	-2.59283e-10	0.388723	0.000550399	-2.59283e-10	0.763271	0.00117289	-2.59283e-10	1.09723
123174700	chr7:123174700:T:C	2.75795e-12	-2.59283e-10	-0.599134	0.000146826	-2.59283e-10	-0.558123	0.00022061	-2.59283e-10	-0.5736
123174842	chr7:123174842:C:T	2.36287e-12	-2.59283e-10	-0.753742	0.000119602	-2.59283e-10	-0.763199	0.00018241	-2.59283e-10	-0.763743
123174877	chr7:123174877:C:T	1.48688e-12	-2.59283e-10	-1.21694	7.59968e-05	-2.59283e-10	-1.21668	0.000116085	-2.59283e-10	-1.21567
123175218	chr7:123175218:T:A	1.54389e-12	-1.17932	-2.60556e-10	4.85541e-05	-1.66469	-2.60556e-10	8.68793e-05	-1.50548	-2.60556e-10
123175495	chr7:123175495:G:A	1.51123e-12	-2.59283e-10	-1.2007	7.68651e-05	-2.59283e-10	-1.20532	0.00011675	-2.59283e-10	-1.20996
123175783	chr7:123175783:A:G	6.01447e-12	-2.59283e-10	0.180547	0.000435274	-2.59283e-10	0.528603	0.000911986	-2.59283e-10	0.845627
123176130	chr7:123176130:C:A	1.51227e-12	-2.59283e-10	-1.20001	7.69167e-05	-2.59283e-10	-1.20465	0.000116811	-2.59283e-10	-1.20944
123176153	chr7:123176153:C:T	1.5085e-12	-2.59283e-10	-1.20251	7.67523e-05	-2.59283e-10	-1.20679	0.000116621	-2.59283e-10	-1.21107
123176345	chr7:123176345:T:C	1.65076e-12	-1.11238	-2.60556e-10	7.52562e-05	-1.22647	-2.60556e-10	0.000120928	-1.1748	-2.60556e-10
123176387	chr7:123176387:A:G	1.51205e-12	-2.59283e-10	-1.20015	7.69052e-05	-2.59283e-10	-1.2048	0.0001168	-2.59283e-10	-1.20954
123176903	chr7:123176903:C:T	1.51222e-12	-2.59283e-10	-1.20004	7.69124e-05	-2.59283e-10	-1.2047	0.000116808	-2.59283e-10	-1.20946
123177211	chr7:123177211:C:T	1.50762e-12	-2.59283e-10	-1.20309	7.67148e-05	-2.59283e-10	-1.20728	0.000116578	-2.59283e-10	-1.21144
123177260	chr7:123177260:GTT:G	1.51205e-12	-2.59283e-10	-1.20015	7.69052e-05	-2.59283e-10	-1.2048	0.0001168	-2.59283e-10	-1.20954
123177362	chr7:123177362:C:A	1.51902e-12	-2.59283e-10	-1.19555	7.72099e-05	-2.59283e-10	-1.20085	0.000117168	-2.59283e-10	-1.20639
123177505	chr7:123177505:A:C	1.51249e-12	-2.59283e-10	-1.19987	7.69248e-05	-2.59283e-10	-1.20454	0.000116823	-2.59283e-10	-1.20934
123177550	chr7:123177550:T:C	1.51205e-12	-2.59283e-10	-1.20015	7.69052e-05	-2.59283e-10	-1.2048	0.0001168	-2.59283e-10	-1.20954
123177551	chr7:123177551:G:C	4.65078e-12	-2.59283e-10	-0.0765854	0.000346792	-2.59283e-10	0.301354	0.000653103	-2.59283e-10	0.511738
123177567	chr7:123177567:G:A	1.51205e-12	-2.59283e-10	-1.20015	7.69052e-05	-2.59283e-10	-1.2048	0.0001168	-2.59283e-10	-1.20954
123177595	chr7:123177595:C:T	1.49455e-12	-2.59283e-10	-1.2118	7.65556e-05	-2.59283e-10	-1.20936	0.000117268	-2.59283e-10	-1.20553
123177980	chr7:123177980:T:C	1.43838e-12	-1.2501	-2.60556e-10	0.000116999	-0.785211	-2.60556e-10	0.000163803	-0.871335	-2.60556e-10
123178051	chr7:123178051:C:A	1.48748e-12	-2.59283e-10	-1.21654	7.5982e-05	-2.59283e-10	-1.21688	0.000115941	-2.59283e-10	-1.21692
123178083	chr7:123178083:G:A	1.53068e-12	-2.59283e-10	-1.18791	7.77278e-05	-2.59283e-10	-1.19416	0.000117823	-2.59283e-10	-1.20082
123178118	chr7:123178118:TTAA:T	2.43462e-12	-2.59283e-10	-0.723832	0.000125243	-2.59283e-10	-0.717113	0.000199843	-2.59283e-10	-0.672464
123178124	chr7:123178124:C:T	1.50848e-12	-2.59283e-10	-1.20252	7.67497e-05	-2.59283e-10	-1.20682	0.00011662	-2.59283e-10	-1.21108
123178391	chr7:123178391:T:C	1.55039e-12	-2.59283e-10	-1.17511	7.99474e-05	-2.59283e-10	-1.166	0.000123294	-2.59283e-10	-1.15542
123178671	chr7:123178671:C:T	2.34317e-13	-1.87426	-1.19044	1.28558e-05	-1.80565	-1.18793	2.0169e-05	-1.78331	-1.18255
123178730	chr7:123178730:G:A	7.69425e-13	-1.45825	-0.417481	7.67548e-05	-0.699288	-0.507469	0.00010231	-0.797245	-0.544746
123178859	chr7:123178859:G:A	1.55208e-12	-2.59283e-10	-1.17403	7.89451e-05	-2.59283e-10	-1.17862	0.000119836	-2.59283e-10	-1.18387
123178897	chr7:123178897:A:G	1.51306e-12	-2.59283e-10	-1.19949	7.69467e-05	-2.59283e-10	-1.20426	0.000116852	-2.59283e-10	-1.20909
123178919	chr7:123178919:T:C	1.49753e-12	-2.59283e-10	-1.2098	7.67411e-05	-2.59283e-10	-1.20693	0.000117603	-2.59283e-10	-1.20268
123178941	chr7:123178941:A:G	1.50619e-12	-2.59283e-10	-1.20404	7.66528e-05	-2.59283e-10	-1.20809	0.000116509	-2.59283e-10	-1.21203
123179383	chr7:123179383:T:A	1.51177e-12	-2.59283e-10	-1.20034	7.68926e-05	-2.59283e-10	-1.20496	0.000116785	-2.59283e-10	-1.20966
123179521	chr7:123179521:C:G	1.5182e-12	-2.59283e-10	-1.1961	7.7171e-05	-2.59283e-10	-1.20135	0.000117124	-2.59283e-10	-1.20676
123179552	chr7:123179552:A:G	1.52391e-12	-2.59283e-10	-1.19234	7.74275e-05	-2.59283e-10	-1.19803	0.000117438	-2.59283e-10	-1.20409
123179782	chr7:123179782:C:T	1.51102e-12	-2.59283e-10	-1.20084	7.68579e-05	-2.59283e-10	-1.20541	0.000116739	-2.59283e-10	-1.21006
123179812	chr7:123179812:TAA:T	6.87512e-13	-1.85034	-0.13796	3.60195e-05	-1.90034	-0.0629771	5.72665e-05	-1.92098	-0.00130248
123179820	chr7:123179820:C:T	1.51205e-12	-2.59283e-10	-1.20015	7.69052e-05	-2.59283e-10	-1.2048	0.0001168	-2.59283e-10	-1.20954
123179825	chr7:123179825:G:A	2.15e-13	-1.93385	-1.21689	1.07338e-05	-1.96263	-1.21135	1.64234e-05	-1.97073	-1.20056
123179845	chr7:123179845:C:T	1.51205e-12	-2.59283e-10	-1.20015	7.69052e-05	-2.59283e-10	-1.2048	0.0001168	-2.59283e-10	-1.20954
123179854	chr7:123179854:T:A	9.36489e-13	-1.67924	-2.60556e-10	4.38188e-05	-1.76731	-2.60556e-10	7.0104e-05	-1.72002	-2.60556e-10
123180225	chr7:123180225:T:C	1.55184e-12	-2.59283e-10	-1.17418	7.89336e-05	-2.59283e-10	-1.17877	0.000119819	-2.59283e-10	-1.18401
123180384	chr7:123180384:A:C	1.48699e-12	-2.59283e-10	-1.21686	7.60226e-05	-2.59283e-10	-1.21634	0.000116164	-2.59283e-10	-1.21499
123180386	chr7:123180386:T:G	1.487e-12	-2.59283e-10	-1.21686	7.60235e-05	-2.59283e-10	-1.21633	0.000116167	-2.59283e-10	-1.21497
123180865	chr7:123180865:G:A	1.59714e-12	-2.59283e-10	-1.14541	8.14473e-05	-2.59283e-10	-1.14742	0.000122972	-2.59283e-10	-1.15804
123181441	chr7:123181441:T:C	6.996e-13	-1.97087	-2.60556e-10	3.69279e-05	-1.93841	-2.60556e-10	5.68682e-05	-1.92926	-2.60556e-10
123181540	chr7:123181540:T:C	1.51114e-12	-2.59283e-10	-1.20076	7.68637e-05	-2.59283e-10	-1.20534	0.000116754	-2.59283e-10	-1.20993
123181541	chr7:123181541:A:AAG	1.48767e-12	-2.59283e-10	-1.21641	7.59809e-05	-2.59283e-10	-1.21689	0.000115955	-2.59283e-10	-1.2168
123181834	chr7:123181834:A:G	1.51256e-12	-2.59283e-10	-1.19982	7.69239e-05	-2.59283e-10	-1.20456	0.000116825	-2.59283e-10	-1.20932
123181972	chr7:123181972:A:C	1.51361e-12	-2.59283e-10	-1.19913	7.69702e-05	-2.59283e-10	-1.20395	0.00011688	-2.59283e-10	-1.20885
123182240	chr7:123182240:T:C	2.62495e-12	-0.648558	-2.60556e-10	0.000293468	0.134395	-2.60556e-10	0.000402138	0.0267988	-2.60556e-10
123182492	chr7:123182492:G:A	3.40557e-12	-2.59283e-10	-0.388209	0.000161187	-2.59283e-10	-0.464804	0.000265729	-2.59283e-10	-0.387521
123183189	chr7:123183189:A:G	2.59046e-13	-1.85639	-1.10798	1.2499e-05	-1.90768	-1.11404	1.87798e-05	-1.92782	-1.10939
123183199	chr7:123183199:A:G	1.55362e-12	-2.59283e-10	-1.17304	8.01307e-05	-2.59283e-10	-1.16371	0.000123604	-2.59283e-10	-1.15292
123183271	chr7:123183271:A:G	1.51205e-12	-2.59283e-10	-1.20015	7.69052e-05	-2.59283e-10	-1.2048	0.0001168	-2.59283e-10	-1.20954
123183325	chr7:123183325:T:C	1.52188e-12	-2.59283e-10	-1.19367	7.75044e-05	-2.59283e-10	-1.19704	0.000120419	-2.59283e-10	-1.17902
123183338	chr7:123183338:T:G	1.55326e-12	-2.59283e-10	-1.17327	7.89975e-05	-2.59283e-10	-1.17796	0.000123503	-2.59283e-10	-1.15373
123183355	chr7:123183355:C:T	1.51263e-12	-2.59283e-10	-1.19977	7.69309e-05	-2.59283e-10	-1.20446	0.00011683	-2.59283e-10	-1.20928
123183529	chr7:123183529:C:T	1.48819e-12	-2.59283e-10	-1.21606	7.61263e-05	-2.59283e-10	-1.21498	0.000116412	-2.59283e-10	-1.21286
123183718	chr7:123183718:A:G	1.51189e-12	-2.59283e-10	-1.20026	7.68984e-05	-2.59283e-10	-1.20489	0.000116792	-2.59283e-10	-1.20961
123184011	chr7:123184011:G:A	1.487e-12	-2.59283e-10	-1.21686	7.60239e-05	-2.59283e-10	-1.21632	0.000116168	-2.59283e-10	-1.21496
123184196	chr7:123184196:C:T	1.23461e-12	-1.40286	-2.60556e-10	7.2212e-05	-1.26777	-2.60556e-10	0.000108898	-1.27958	-2.60556e-10
123184463	chr7:123184463:A:G	2.26367e-12	-2.59283e-10	-0.796633	0.000124939	-2.59283e-10	-0.71955	0.0001955	-2.59283e-10	-0.694435
123184493	chr7:123184493:C:T	1.5128e-12	-2.59283e-10	-1.19966	7.69373e-05	-2.59283e-10	-1.20438	0.000116838	-2.59283e-10	-1.20921
123184807	chr7:123184807:T:C	1.51196e-12	-2.59283e-10	-1.20021	7.69011e-05	-2.59283e-10	-1.20485	0.000116795	-2.59283e-10	-1.20958
123185531	chr7:123185531:A:G	1.5276e-12	-2.59283e-10	-1.18992	7.69735e-05	-2.59283e-10	-1.20391	0.000117075	-2.59283e-10	-1.20718
123185538	chr7:123185538:T:C	2.29032e-12	-2.59283e-10	-0.784932	0.000117261	-2.59283e-10	-0.782971	0.000183003	-2.59283e-10	-0.760497
123185635	chr7:123185635:C:T	2.91236e-12	-0.544656	-2.60556e-10	0.000165668	-0.437386	-2.60556e-10	0.000265627	-0.387903	-2.60556e-10
123185710	chr7:123185710:G:A	2.67837e-12	-2.59283e-10	-0.628411	0.000134715	-2.59283e-10	-0.644208	0.00020474	-2.59283e-10	-0.648258
123185813	chr7:123185813:G:A	1.51185e-12	-2.59283e-10	-1.20029	7.68972e-05	-2.59283e-10	-1.2049	0.000116791	-2.59283e-10	-1.20962
123185902	chr7:123185902:C:T	2.44861e-13	-1.83244	-1.18825	1.33187e-05	-1.79873	-1.15947	2.02795e-05	-1.84213	-1.11826
123186336	chr7:123186336:G:A	1.51205e-12	-2.59283e-10	-1.20015	7.69052e-05	-2.59283e-10	-1.2048	0.0001168	-2.59283e-10	-1.20954
123186980	chr7:123186980:A:G	1.09981e-11	-2.59283e-10	0.784101	0.000552035	-2.59283e-10	0.766239	0.000918148	-2.59283e-10	0.852361
123187006	chr7:123187006:C:T	1.54873e-12	-2.59283e-10	-1.17619	7.97406e-05	-2.59283e-10	-1.16859	0.000122917	-2.59283e-10	-1.15849
123187314	chr7:123187314:T:A	1.50539e-12	-2.59283e-10	-1.20457	7.66412e-05	-2.59283e-10	-1.20824	0.000116565	-2.59283e-10	-1.21155
123187591	chr7:123187591:C:T	2.12061e-12	-2.59283e-10	-0.861916	0.000113102	-2.59283e-10	-0.819081	0.00016894	-2.59283e-10	-0.840451
123187708	chr7:123187708:T:C	1.63846e-12	-2.59283e-10	-1.11986	8.41218e-05	-2.59283e-10	-1.11511	0.000129284	-2.59283e-10	-1.10798
123187745	chr7:123187745:G:T	3.92997e-13	-1.97465	-0.572922	2.62628e-05	-1.89636	-0.382865	4.11164e-05	-1.91724	-0.336346
123188069	chr7:123188069:C:A	1.53271e-12	-2.59283e-10	-1.18659	7.88455e-05	-2.59283e-10	-1.17988	0.000121398	-2.59283e-10	-1.17092
123188375	chr7:123188375:G:GCTAT	1.51858e-12	-2.59283e-10	-1.19585	7.8032e-05	-2.59283e-10	-1.19025	0.000119978	-2.59283e-10	-1.18269
123188448	chr7:123188448:G:T	2.60889e-13	-1.80995	-1.14733	1.44484e-05	-1.77571	-1.10108	2.22168e-05	-1.8213	-1.04785
123188471	chr7:123188471:G:A	1.52051e-12	-2.59283e-10	-1.19458	7.8142e-05	-2.59283e-10	-1.18884	0.000120169	-2.59283e-10	-1.1811
123188580	chr7:123188580:T:G	1.51879e-12	-2.59283e-10	-1.19571	7.80445e-05	-2.59283e-10	-1.19009	0.000119999	-2.59283e-10	-1.18251
123188975	chr7:123188975:T:C	1.49323e-12	-2.59283e-10	-1.21268	7.65071e-05	-2.59283e-10	-1.20999	0.000117225	-2.59283e-10	-1.20591
123189286	chr7:123189286:C:T	3.08872e-12	-2.59283e-10	-0.485865	0.000169894	-2.59283e-10	-0.412196	0.000253945	-2.59283e-10	-0.432878
123190112	chr7:123190112:T:G	2.01363e-12	-2.59283e-10	-0.913683	0.00010926	-2.59283e-10	-0.853638	0.00017186	-2.59283e-10	-0.823316
123190522	chr7:123190522:C:T	3.1051e-12	-2.59283e-10	-0.480576	0.000185486	-2.59283e-10	-0.324393	0.000312032	-2.59283e-10	-0.226893
123190526	chr7:123190526:G:A	2.84403e-12	-2.59283e-10	-0.568398	0.000168387	-2.59283e-10	-0.42111	0.000281706	-2.59283e-10	-0.329134
123190821	chr7:123190821:A:G	1.86396e-12	-2.59283e-10	-0.990916	9.70756e-05	-2.59283e-10	-0.971883	0.000152258	-2.59283e-10	-0.944419
123190872	chr7:123190872:G:A	9.15935e-13	-1.82885	0.127422	5.35462e-05	-1.87631	0.309479	9.82581e-05	-1.90004	0.517641
123191211	chr7:123191211:G:A	9.82332e-13	-1.63145	-2.60556e-10	4.89814e-05	-1.65593	-2.60556e-10	7.40679e-05	-1.66502	-2.60556e-10
123192436	chr7:123192436:A:G	2.38621e-12	-2.59283e-10	-0.743914	0.000127963	-2.59283e-10	-0.695634	0.000209219	-2.59283e-10	-0.626616
123193527	chr7:123193527:G:A	2.98199e-12	-2.59283e-10	-0.521029	0.000177437	-2.59283e-10	-0.368755	0.000297656	-2.59283e-10	-0.274058
123193667	chr7:123193667:G:T	9.47186e-13	-1.39331	-0.274567	9.76773e-05	-0.592754	-0.372949	0.000129109	-0.696357	-0.412984
123193984	chr7:123193984:C:T	1.84134e-12	-2.59283e-10	-1.00312	9.47679e-05	-2.59283e-10	-0.995941	0.000149214	-2.59283e-10	-0.964617
123194177	chr7:123194177:A:G	2.60652e-12	-2.59283e-10	-0.655606	0.000135432	-2.59283e-10	-0.638903	0.000216653	-2.59283e-10	-0.591699
123194425	chr7:123194425:G:A	3.28043e-12	-2.59283e-10	-0.425647	0.000170598	-2.59283e-10	-0.40806	0.000247416	-2.59283e-10	-0.458927
123194894	chr7:123194894:G:T	2.5136e-12	-2.59283e-10	-0.691904	0.000148389	-2.59283e-10	-0.547538	0.000246648	-2.59283e-10	-0.462034
123195101	chr7:123195101:A:G	2.3828e-13	-1.94303	-1.1049	1.30023e-05	-1.96884	-1.01341	2.11334e-05	-1.97474	-0.944403
123195448	chr7:123195448:T:C	4.53102e-12	-2.59283e-10	-0.102673	0.000337735	-2.59283e-10	0.274891	0.000640361	-2.59283e-10	0.492034
123195688	chr7:123195688:C:A	5.08009e-13	-1.88309	-0.407783	2.61917e-05	-1.92572	-0.356213	4.19451e-05	-1.94249	-0.291144
123195971	chr7:123195971:G:C	2.21866e-12	-1.73414	0.917417	0.000127153	-1.80181	1.09983	0.000227693	-1.83436	1.29236
123196699	chr7:123196699:A:G	4.63912e-12	-2.59283e-10	-0.0790964	0.000346811	-2.59283e-10	0.301408	0.000658581	-2.59283e-10	0.520089
123196704	chr7:123196704:G:A	2.53744e-12	-0.682467	-2.60556e-10	0.000116487	-0.789597	-2.60556e-10	0.000163824	-0.871205	-2.60556e-10
123196943	chr7:123196943:A:T	1.66643e-12	-2.59283e-10	-1.10294	8.52557e-05	-2.59283e-10	-1.10172	0.000133744	-2.59283e-10	-1.07407
123196987	chr7:123196987:A:G	1.88659e-12	-2.59283e-10	-0.978848	0.000101575	-2.59283e-10	-0.926574	0.000159477	-2.59283e-10	-0.8981
123197061	chr7:123197061:T:C	3.27521e-12	-0.427241	-2.60556e-10	0.000134967	-0.642341	-2.60556e-10	0.000221664	-0.568833	-2.60556e-10
123197487	chr7:123197487:C:T	1.90703e-12	-2.59283e-10	-0.968076	9.57586e-05	-2.59283e-10	-0.985541	0.000159178	-2.59283e-10	-0.899977
123197546	chr7:123197546:T:C	1.66476e-12	-2.59283e-10	-1.10394	8.51657e-05	-2.59283e-10	-1.10277	0.000133586	-2.59283e-10	-1.07525
123197550	chr7:123197550:C:T	7.33594e-13	-1.92342	-2.60556e-10	3.67606e-05	-1.94295	-2.60556e-10	5.57885e-05	-1.94843	-2.60556e-10
123198035	chr7:123198035:T:C	2.54683e-12	-2.59283e-10	-0.678773	0.000133408	-2.59283e-10	-0.653961	0.000212977	-2.59283e-10	-0.608811
123198036	chr7:123198036:G:C	2.69749e-13	-1.73195	-1.19194	1.29337e-05	-1.82461	-1.16293	1.96982e-05	-1.85246	-1.137
123198468	chr7:123198468:C:G	1.50706e-12	-2.59283e-10	-1.20346	7.67782e-05	-2.59283e-10	-1.20645	0.000118846	-2.59283e-10	-1.19217
123198533	chr7:123198533:A:G	2.38043e-12	-2.59283e-10	-0.746342	0.000124321	-2.59283e-10	-0.724504	0.000197718	-2.59283e-10	-0.683158
123198635	chr7:123198635:A:T	7.87827e-11	2.75307	-2.60556e-10	0.000144751	-0.57236	-2.60556e-10	0.000182891	-0.761107	-2.60556e-10
123198796	chr7:123198796:G:A	2.57445e-12	-2.59283e-10	-0.667985	0.000134888	-2.59283e-10	-0.642929	0.000215433	-2.59283e-10	-0.597348
123198878	chr7:123198878:G:A	1.20535e-12	-1.48451	0.0576561	0.000115055	-0.747812	-0.0541481	0.000154175	-0.843534	-0.088374
123199511	chr7:123199511:C:T	1.27581e-12	-1.46227	0.0922329	0.000123156	-0.712808	-0.0211122	0.000164723	-0.809907	-0.0558245
123199697	chr7:123199697:C:A	2.64753e-12	-2.59283e-10	-0.639992	0.000137311	-2.59283e-10	-0.625123	0.000220374	-2.59283e-10	-0.57467
123199712	chr7:123199712:C:A	2.1278e-12	-2.59283e-10	-0.858532	0.00011749	-2.59283e-10	-0.781016	0.000193699	-2.59283e-10	-0.70369
123200993	chr7:123200993:T:C	1.19565e-12	-1.54732	0.112386	0.000110726	-0.839416	-0.000901195	0.000147892	-0.932444	-0.0410742
123200999	chr7:123200999:T:C	1.51505e-12	-2.59283e-10	-1.19817	7.71424e-05	-2.59283e-10	-1.20172	0.000119684	-2.59283e-10	-1.18514
123201097	chr7:123201097:G:A	1.1812e-12	-1.44709	-2.60556e-10	0.000130977	-0.672349	-2.60556e-10	0.00018092	-0.771941	-2.60556e-10
123201388	chr7:123201388:T:C	8.10711e-13	-1.82346	-2.60556e-10	4.36513e-05	-1.77114	-2.60556e-10	6.26163e-05	-1.83297	-2.60556e-10
123201435	chr7:123201435:T:C	2.40163e-12	-2.59283e-10	-0.737472	0.000118311	-2.59283e-10	-0.774058	0.000188499	-2.59283e-10	-0.730904
123201975	chr7:123201975:G:A	3.916e-13	-1.91957	-0.631568	2.38088e-05	-1.91326	-0.464059	3.78861e-05	-1.94888	-0.38653
123202021	chr7:123202021:C:T	1.96994e-12	-1.76719	0.831572	0.000118981	-1.82624	1.05783	0.000222048	-1.85603	1.28892
123202469	chr7:123202469:AC:A	1.87677e-12	-2.59283e-10	-0.984067	9.4298e-05	-2.59283e-10	-1.00091	0.000156334	-2.59283e-10	-0.918003
123202645	chr7:123202645:G:A	1.75629e-12	-2.59283e-10	-1.05042	9.05066e-05	-2.59283e-10	-1.04195	0.000142393	-2.59283e-10	-1.01141
123202950	chr7:123202950:TA:T	1.51651e-12	-2.59283e-10	-1.19721	7.72083e-05	-2.59283e-10	-1.20087	0.000119833	-2.59283e-10	-1.1839
123202969	chr7:123202969:A:G	2.85342e-13	-1.74083	-1.12686	1.6033e-05	-1.70119	-1.07153	2.45675e-05	-1.75671	-1.01186
123203565	chr7:123203565:T:G	1.75457e-12	-2.59283e-10	-1.0514	9.04156e-05	-2.59283e-10	-1.04296	0.000142237	-2.59283e-10	-1.0125
123203573	chr7:123203573:A:G	1.75533e-12	-2.59283e-10	-1.05097	9.0455e-05	-2.59283e-10	-1.04252	0.000142305	-2.59283e-10	-1.01202
123203820	chr7:123203820:C:T	2.04511e-12	-1.77568	0.877517	0.000118083	-1.83619	1.0602	0.000211936	-1.86473	1.25102
123203823	chr7:123203823:A:T	1.80421e-12	-2.59283e-10	-1.0235	9.30366e-05	-2.59283e-10	-1.01438	0.000146698	-2.59283e-10	-0.981619
123203836	chr7:123203836:G:A	1.75332e-12	-2.59283e-10	-1.05211	9.03497e-05	-2.59283e-10	-1.04369	0.000142125	-2.59283e-10	-1.01329
123203902	chr7:123203902:CA:C	3.73862e-12	-2.59283e-10	-0.294905	0.000207895	-2.59283e-10	-0.21034	0.000307237	-2.59283e-10	-0.242378
123204149	chr7:123204149:A:G	2.38913e-13	-1.96039	-1.08488	1.32635e-05	-1.97558	-0.986777	2.17497e-05	-1.97719	-0.913208
123204310	chr7:123204310:G:A	2.55336e-12	-2.59283e-10	-0.676212	0.000137593	-2.59283e-10	-0.623073	0.000226265	-2.59283e-10	-0.548291
123204374	chr7:123204374:T:C	7.17821e-13	-1.76498	-0.180172	3.67274e-05	-1.83113	-0.112716	6.03937e-05	-1.86087	-0.00824219
123204640	chr7:123204640:T:C	1.75421e-12	-2.59283e-10	-1.0516	9.03981e-05	-2.59283e-10	-1.04315	0.000142207	-2.59283e-10	-1.01272
123205261	chr7:123205261:G:A	9.48479e-13	-1.66652	-2.60556e-10	4.69289e-05	-1.69874	-2.60556e-10	7.51316e-05	-1.65076	-2.60556e-10
123205376	chr7:123205376:T:C	1.69892e-12	-2.59283e-10	-1.08363	8.69306e-05	-2.59283e-10	-1.08226	0.000136679	-2.59283e-10	-1.05236
123205459	chr7:123205459:T:C	7.10806e-12	-2.59283e-10	0.347609	0.000377805	-2.59283e-10	0.387005	0.000671729	-2.59283e-10	0.539857
123205582	chr7:123205582:A:G	2.23819e-12	-1.72789	0.919931	0.000128136	-1.79638	1.1021	0.00022953	-1.8295	1.29554
123206174	chr7:123206174:G:GA	1.72056e-12	-2.59283e-10	-1.07097	8.86179e-05	-2.59283e-10	-1.06304	0.000139167	-2.59283e-10	-1.03432
123206266	chr7:123206266:A:G	1.28213e-12	-1.43415	0.0690496	0.000124811	-0.656493	-0.0640787	0.00016482	-0.757124	-0.10802
123206280	chr7:123206280:C:T	1.93631e-12	-1.72303	0.770193	0.000113181	-1.79281	0.974433	0.000198602	-1.82603	1.14733
123206438	chr7:123206438:C:T	1.70196e-12	-2.59283e-10	-1.08184	8.70874e-05	-2.59283e-10	-1.08046	0.000136947	-2.59283e-10	-1.0504
123206473	chr7:123206473:A:G	2.39967e-13	-1.94776	-1.09312	1.31807e-05	-1.97116	-0.997458	2.15088e-05	-1.97591	-0.925621
123206894	chr7:123206894:C:T	1.7038e-12	-2.59283e-10	-1.08076	8.71815e-05	-2.59283e-10	-1.07938	0.000137111	-2.59283e-10	-1.0492
123206895	chr7:123206895:A:G	1.75442e-12	-2.59283e-10	-1.05148	9.04079e-05	-2.59283e-10	-1.04304	0.000142224	-2.59283e-10	-1.0126
123207007	chr7:123207007:C:T	8.95907e-13	-1.72354	-2.60556e-10	4.00746e-05	-1.85663	-2.60556e-10	6.09997e-05	-1.85913	-2.60556e-10
123207642	chr7:123207642:T:C	2.52259e-12	-2.59283e-10	-0.688337	0.000148922	-2.59283e-10	-0.543948	0.000247838	-2.59283e-10	-0.457222
123207683	chr7:123207683:A:G	1.78849e-12	-2.59283e-10	-1.03225	9.0051e-05	-2.59283e-10	-1.047	0.000148011	-2.59283e-10	-0.97271
123207784	chr7:123207784:A:G	1.81439e-12	-2.59283e-10	-1.01787	9.72827e-05	-2.59283e-10	-0.969752	0.000152375	-2.59283e-10	-0.943655
123208812	chr7:123208812:C:T	6.97454e-13	-1.97394	-2.60556e-10	4.70911e-05	-1.69529	-2.60556e-10	7.05166e-05	-1.71415	-2.60556e-10
123209089	chr7:123209089:C:A	1.75442e-12	-2.59283e-10	-1.05148	9.04079e-05	-2.59283e-10	-1.04304	0.000142224	-2.59283e-10	-1.0126
123209174	chr7:123209174:G:T	1.53058e-12	-2.59283e-10	-1.18797	7.7107e-05	-2.59283e-10	-1.20218	0.000117252	-2.59283e-10	-1.20567
123209609	chr7:123209609:T:C	1.74575e-12	-2.59283e-10	-1.05644	8.99493e-05	-2.59283e-10	-1.04813	0.000141444	-2.59283e-10	-1.01809
123209900	chr7:123209900:T:G	1.75642e-12	-2.59283e-10	-1.05034	9.05137e-05	-2.59283e-10	-1.04187	0.000142405	-2.59283e-10	-1.01132
123209943	chr7:123209943:G:A	2.23818e-12	-1.72719	0.919236	0.00012795	-1.79769	1.10195	0.00022924	-1.83062	1.29539
123210547	chr7:123210547:A:C	1.7066e-12	-2.59283e-10	-1.07912	8.73229e-05	-2.59283e-10	-1.07776	0.000137357	-2.59283e-10	-1.04741
123210688	chr7:123210688:G:A	1.78215e-12	-2.59283e-10	-1.0358	9.05549e-05	-2.59283e-10	-1.04142	0.000138133	-2.59283e-10	-1.04178
123210928	chr7:123210928:T:C	3.87869e-12	-2.59283e-10	-0.258123	0.000281845	-2.59283e-10	0.093986	0.00052747	-2.59283e-10	0.298095
123210972	chr7:123210972:T:A	1.70997e-12	-2.59283e-10	-1.07715	8.74986e-05	-2.59283e-10	-1.07575	0.000137665	-2.59283e-10	-1.04517
123211552	chr7:123211552:A:G	6.95603e-13	-1.9766	-2.60556e-10	4.77185e-05	-1.68205	-2.60556e-10	7.18268e-05	-1.69574	-2.60556e-10
123211988	chr7:123211988:T:A	3.91135e-12	-2.59283e-10	-0.249739	0.000216394	-2.59283e-10	-0.17027	0.00032294	-2.59283e-10	-0.192531
123212064	chr7:123212064:A:G	1.76228e-12	-2.59283e-10	-1.04701	9.08333e-05	-2.59283e-10	-1.03835	0.000142933	-2.59283e-10	-1.00762
123212482	chr7:123212482:A:ATG	1.53004e-12	-2.59283e-10	-1.18833	7.79445e-05	-2.59283e-10	-1.19138	0.000120598	-2.59283e-10	-1.17754
123212751	chr7:123212751:A:T	1.23384e-11	-2.59283e-10	0.899096	0.000618233	-2.59283e-10	0.879493	0.00103611	-2.59283e-10	0.973228
123214396	chr7:123214396:C:G	1.50412e-12	-2.59283e-10	-1.20541	7.72399e-05	-2.59283e-10	-1.20046	0.000119212	-2.59283e-10	-1.18909
123215100	chr7:123215100:C:T	1.27935e-12	-1.36727	-2.60556e-10	6.4826e-05	-1.37567	-2.60556e-10	0.00010435	-1.32225	-2.60556e-10
123215118	chr7:123215118:A:T	6.94101e-12	-2.59283e-10	0.323827	0.000583302	-2.59283e-10	0.821332	0.0012541	-2.59283e-10	1.16417
123215123	chr7:123215123:C:G	6.87623e-12	-2.59283e-10	0.314449	0.000576956	-2.59283e-10	0.810394	0.0012395	-2.59283e-10	1.15247
123215163	chr7:123215163:G:T	4.79317e-13	-1.91425	-0.434765	2.57865e-05	-1.94476	-0.352762	4.38001e-05	-1.95801	-0.232348
123215285	chr7:123215285:C:T	8.3509e-12	-2.59283e-10	0.508748	0.000718776	-2.59283e-10	1.03018	0.00162751	-2.59283e-10	1.42481
123215605	chr7:123215605:C:T	1.0363e-11	-2.59283e-10	0.724619	0.000953047	-2.59283e-10	1.31229	0.0022546	-2.59283e-10	1.75073
123215758	chr7:123215758:A:G	1.35324e-11	-2.59283e-10	0.991464	0.00129113	-2.59283e-10	1.6159	0.00313188	-2.59283e-10	2.07939
123215828	chr7:123215828:A:G	2.60906e-12	-2.59283e-10	-0.654632	0.000126831	-2.59283e-10	-0.70452	0.000188066	-2.59283e-10	-0.733207
123216537	chr7:123216537:G:A	1.24855e-11	-2.59283e-10	0.910945	0.00117966	-2.59283e-10	1.52561	0.00283999	-2.59283e-10	1.98156
123216632	chr7:123216632:T:A	1.03549e-11	-2.59283e-10	0.72384	0.000948331	-2.59283e-10	1.30733	0.0022456	-2.59283e-10	1.74673
123216898	chr7:123216898:GA:G	7.66792e-12	-0.367566	0.790991	0.000191255	-0.976752	0.682984	0.00029086	-0.944769	0.647612
123216931	chr7:123216931:G:A	2.88391e-12	-1.86187	1.3074	0.000195895	-1.82322	1.55343	0.000386924	-1.86184	1.85007
123217196	chr7:123217196:G:A	2.57272e-13	-1.86919	-1.10206	1.60686e-05	-1.72301	-1.0475	2.45162e-05	-1.78677	-0.98389
123217278	chr7:123217278:C:G	1.20766e-11	-2.59283e-10	0.877652	0.0011359	-2.59283e-10	1.48781	0.0027264	-2.59283e-10	1.94074
123217606	chr7:123217606:A:G	3.13762e-12	-2.59283e-10	-0.470156	0.000186734	-2.59283e-10	-0.317685	0.000325375	-2.59283e-10	-0.185019
123217630	chr7:123217630:TA:T	1.17739e-11	-2.59283e-10	0.852262	0.00110354	-2.59283e-10	1.45891	0.00264249	-2.59283e-10	1.90948
123217704	chr7:123217704:G:A	2.66627e-12	-1.85523	1.22229	0.000180869	-1.81543	1.46584	0.00035634	-1.85503	1.76092
123217986	chr7:123217986:G:C	1.22219e-11	-2.59283e-10	0.889611	0.00115149	-2.59283e-10	1.50144	0.00276696	-2.59283e-10	1.95551
123218054	chr7:123218054:T:C	3.43204e-12	-2.59283e-10	-0.380465	0.000239046	-2.59283e-10	-0.0707169	0.000456897	-2.59283e-10	0.154461
123218174	chr7:123218174:T:C	1.57263e-12	-2.59283e-10	-1.16087	7.86936e-05	-2.59283e-10	-1.18181	0.000119424	-2.59283e-10	-1.18732
123218556	chr7:123218556:A:G	1.2461e-11	-2.59283e-10	0.908982	0.00117715	-2.59283e-10	1.52348	0.00283302	-2.59283e-10	1.9791
123218722	chr7:123218722:A:G	2.62423e-12	-1.80093	1.15209	0.000178154	-1.75648	1.39175	0.000347008	-1.80337	1.68272
123219567	chr7:123219567:C:T	1.12373e-11	-2.59283e-10	0.805615	0.0010408	-2.59283e-10	1.40037	0.00248377	-2.59283e-10	1.84754
123219676	chr7:123219676:T:G	3.04709e-12	-2.59283e-10	-0.499435	0.000180536	-2.59283e-10	-0.351443	0.000313533	-2.59283e-10	-0.222094
123219845	chr7:123219845:C:T	2.12507e-12	-2.59283e-10	-0.859816	0.000116564	-2.59283e-10	-0.788928	0.00018509	-2.59283e-10	-0.749153
123219935	chr7:123219935:C:T	1.02528e-11	-2.59283e-10	0.713931	0.000937437	-2.59283e-10	1.29578	0.00221799	-2.59283e-10	1.73436
123220255	chr7:123220255:T:C	1.13834e-11	-2.59283e-10	0.818537	0.00106164	-2.59283e-10	1.4202	0.00253381	-2.59283e-10	1.86748
123220374	chr7:123220374:A:G	1.089e-11	-2.59283e-10	0.774219	0.00100431	-2.59283e-10	1.36468	0.00238946	-2.59283e-10	1.80882
123220661	chr7:123220661:G:T	1.49512e-12	-2.59283e-10	-1.21141	7.62615e-05	-2.59283e-10	-1.2132	0.00011751	-2.59283e-10	-1.20348
123220854	chr7:123220854:A:G	4.76624e-12	-2.59283e-10	-0.0520629	0.000263782	-2.59283e-10	0.0277519	0.000386706	-2.59283e-10	-0.0123329
123221355	chr7:123221355:C:T	1.0112e-11	-0.0865192	0.786623	0.00133565	0.265438	1.38436	0.00341067	0.3391	1.82557
123221405	chr7:123221405:G:A	1.18164e-11	-2.59283e-10	0.855868	0.00110682	-2.59283e-10	1.46187	0.00265098	-2.59283e-10	1.91269
123221601	chr7:123221601:T:A	1.23416e-11	-2.59283e-10	0.899353	0.0011637	-2.59283e-10	1.51199	0.00279886	-2.59283e-10	1.96697
123221953	chr7:123221953:G:C	6.95192e-13	-1.97719	-2.60556e-10	3.60941e-05	-1.96124	-2.60556e-10	5.45343e-05	-1.97117	-2.60556e-10
123221962	chr7:123221962:C:T	8.28212e-13	-1.80211	-2.60556e-10	4.10353e-05	-1.83294	-2.60556e-10	6.11804e-05	-1.85617	-2.60556e-10
123222081	chr7:123222081:G:A	1.72765e-12	-2.59283e-10	-1.06686	9.24278e-05	-2.59283e-10	-1.02094	0.000143694	-2.59283e-10	-1.00231
123222267	chr7:123222267:T:C	2.26972e-13	-1.9752	-1.12135	1.26039e-05	-1.9712	-1.04216	2.04308e-05	-1.9766	-0.976348
123222471	chr7:123222471:T:C	3.55941e-12	-2.59283e-10	-0.344027	0.000185556	-2.59283e-10	-0.324016	0.000280234	-2.59283e-10	-0.334372
123222657	chr7:123222657:C:T	1.01553e-11	-2.59283e-10	0.704378	0.000932273	-2.59283e-10	1.29025	0.00220259	-2.59283e-10	1.72739
123222752	chr7:123222752:C:T	2.17379e-12	-0.83715	-2.60556e-10	0.000103285	-0.909876	-2.60556e-10	0.000144465	-0.996963	-2.60556e-10
123222933	chr7:123222933:A:G	2.48861e-13	-1.86118	-1.1433	1.53921e-05	-1.71425	-1.09926	2.32353e-05	-1.77933	-1.04499
123222989	chr7:123222989:TA:T	2.13161e-12	-2.59283e-10	-0.856746	0.000116927	-2.59283e-10	-0.78582	0.000185744	-2.59283e-10	-0.74563
123223233	chr7:123223233:A:G	5.04652e-12	-2.59283e-10	0.00507726	0.000381582	-2.59283e-10	0.396952	0.000730356	-2.59283e-10	0.623534
123223242	chr7:123223242:G:T	7.03803e-13	-1.96488	-2.60556e-10	3.77815e-05	-1.91555	-2.60556e-10	5.8472e-05	-1.90145	-2.60556e-10
123223719	chr7:123223719:C:T	1.2732e-12	-1.86473	0.492639	8.11641e-05	-1.82826	0.677366	0.000152118	-1.86587	0.920526
123223871	chr7:123223871:A:G	8.10741e-13	-1.82343	-2.60556e-10	4.97859e-05	-1.63964	-2.60556e-10	7.84185e-05	-1.60794	-2.60556e-10
123224079	chr7:123224079:C:T	7.21745e-13	-1.9397	-2.60556e-10	3.98251e-05	-1.86287	-2.60556e-10	5.8797e-05	-1.89591	-2.60556e-10
123224083	chr7:123224083:A:T	1.27663e-12	-1.83053	0.461133	8.14248e-05	-1.7917	0.644011	0.000151541	-1.83414	0.884992
123224198	chr7:123224198:C:A	3.18677e-12	-2.59283e-10	-0.454613	0.000219072	-2.59283e-10	-0.157971	0.000415272	-2.59283e-10	0.0589352
123224272	chr7:123224272:A:G	2.32916e-12	-1.82933	1.06122	0.000162619	-1.78628	1.33032	0.000314378	-1.82957	1.61017
123224334	chr7:123224334:C:T	2.14582e-13	-1.96557	-1.18711	1.16473e-05	-1.95844	-1.13385	1.8078e-05	-1.97033	-1.10498
123224375	chr7:123224375:T:C	1.13468e-12	-1.82338	0.336118	7.1877e-05	-1.78369	0.511274	0.000133162	-1.82708	0.748649
123224378	chr7:123224378:C:T	6.96337e-13	-1.97554	-2.60556e-10	3.57949e-05	-1.96957	-2.60556e-10	5.42881e-05	-1.97569	-2.60556e-10
123224510	chr7:123224510:G:A	2.25752e-12	-2.59283e-10	-0.799354	0.00013115	-2.59283e-10	-0.671033	0.000217597	-2.59283e-10	-0.587353
123224528	chr7:123224528:G:T	1.55838e-12	-2.59283e-10	-1.16998	8.13732e-05	-2.59283e-10	-1.14833	0.000127618	-2.59283e-10	-1.12095
123224583	chr7:123224583:T:C	1.03353e-12	-1.58064	-2.60556e-10	4.87192e-05	-1.6613	-2.60556e-10	7.65983e-05	-1.63142	-2.60556e-10
123224682	chr7:123224682:A:C	4.05737e-12	-2.59283e-10	-0.213085	0.000257979	-2.59283e-10	0.00550656	0.000465345	-2.59283e-10	0.172783
123224726	chr7:123224726:A:G	4.07263e-12	-2.59283e-10	-0.209333	0.000259061	-2.59283e-10	0.00968967	0.000467417	-2.59283e-10	0.177224
123224765	chr7:123224765:AT:A	1.25007e-12	-1.86095	0.470529	7.96352e-05	-1.82407	0.654156	0.000148956	-1.86224	0.895895
123224870	chr7:123224870:C:A	1.16487e-12	-1.87075	0.409738	7.38317e-05	-1.83506	0.58948	0.000138383	-1.87178	0.831809
123225220	chr7:123225220:T:C	1.18571e-12	-1.87306	0.42978	7.54796e-05	-1.83792	0.614414	0.000140527	-1.87414	0.849539
123225895	chr7:123225895:C:T	1.60315e-12	-1.14165	-2.60556e-10	7.11702e-05	-1.2823	-2.60556e-10	0.000107962	-1.28822	-2.60556e-10
123225961	chr7:123225961:A:T	1.14707e-12	-1.87805	0.401643	7.27165e-05	-1.84353	0.582722	0.000136421	-1.87904	0.824791
123226108	chr7:123226108:G:T	1.63098e-12	-2.59283e-10	-1.12444	7.96953e-05	-2.59283e-10	-1.16916	0.00012048	-2.59283e-10	-1.17852
123226173	chr7:123226173:T:C	1.80002e-12	-2.59283e-10	-1.02582	9.04948e-05	-2.59283e-10	-1.04208	0.000149007	-2.59283e-10	-0.966004
123226409	chr7:123226409:T:C	1.47251e-11	-2.59283e-10	1.07593	0.00135779	-2.59283e-10	1.66624	0.00363	-2.59283e-10	2.22699
123226738	chr7:123226738:C:T	3.0954e-12	-2.59283e-10	-0.483705	0.000167829	-2.59283e-10	-0.424424	0.000248378	-2.59283e-10	-0.455046
123226872	chr7:123226872:TA:T	1.16973e-12	-1.85807	0.40122	7.42155e-05	-1.82075	0.580347	0.000138776	-1.85936	0.82223
123226877	chr7:123226877:G:T	1.18433e-12	-1.85756	0.413118	7.51861e-05	-1.82029	0.592885	0.000140696	-1.85898	0.835584
123227098	chr7:123227098:A:AT	1.4109e-11	-2.59283e-10	1.03319	0.00129408	-2.59283e-10	1.61818	0.0034443	-2.59283e-10	2.17448
123227159	chr7:123227159:T:A	2.2909e-13	-1.97556	-1.1117	1.27682e-05	-1.97184	-1.02857	2.07385e-05	-1.97679	-0.961215
123227319	chr7:123227319:T:C	1.44117e-11	-2.59283e-10	1.05442	0.0013254	-2.59283e-10	1.64209	0.00353532	-2.59283e-10	2.20056
123227380	chr7:123227380:G:A	7.1935e-12	-0.665304	1.02486	0.000969822	-0.315102	1.64484	0.00239045	-0.311181	2.12042
123227564	chr7:123227564:C:T	9.86476e-12	-2.59283e-10	0.675348	0.000902022	-2.59283e-10	1.25727	0.00212444	-2.59283e-10	1.69126
123227637	chr7:123227637:T:A	1.4667e-11	-2.59283e-10	1.07198	0.00135176	-2.59283e-10	1.66179	0.00361225	-2.59283e-10	2.22209
123227844	chr7:123227844:G:C	1.4578e-11	-2.59283e-10	1.06589	0.00134276	-2.59283e-10	1.65511	0.00358541	-2.59283e-10	2.21463
123228090	chr7:123228090:G:A	2.38327e-12	-1.8482	1.10305	0.000160946	-1.80723	1.34093	0.000314378	-1.84794	1.62854
123228185	chr7:123228185:T:C	2.29173e-13	-1.97319	-1.1137	1.27711e-05	-1.96794	-1.03224	2.06956e-05	-1.97534	-0.964737
123228266	chr7:123228266:G:A	2.26516e-13	-1.97404	-1.12452	1.25736e-05	-1.96922	-1.04656	2.03409e-05	-1.97588	-0.981483
123228277	chr7:123228277:T:C	2.26501e-13	-1.97398	-1.12465	1.2571e-05	-1.96917	-1.04681	2.03365e-05	-1.97586	-0.981723
123228278	chr7:123228278:G:A	1.48954e-12	-1.21515	-2.60556e-10	6.27627e-05	-1.40801	-2.60556e-10	9.41315e-05	-1.42531	-2.60556e-10
123228300	chr7:123228300:T:C	2.14408e-13	-1.97561	-1.17788	1.16143e-05	-1.97183	-1.1233	1.85517e-05	-1.97678	-1.07265
123228439	chr7:123228439:G:C	1.51224e-12	-1.85089	0.650857	9.79912e-05	-1.81196	0.849465	0.000186133	-1.85173	1.10819
123228625	chr7:123228625:C:T	1.15301e-12	-1.84945	0.378203	7.31557e-05	-1.81082	0.556037	0.0001364	-1.85075	0.796343
123228996	chr7:123228996:T:C	1.2985e-11	-2.59283e-10	0.950174	0.00118014	-2.59283e-10	1.52601	0.00311485	-2.59283e-10	2.07394
123229177	chr7:123229177:G:A	1.16906e-12	-1.85938	0.401955	7.4185e-05	-1.82179	0.580983	0.000138754	-1.86029	0.822994
123229683	chr7:123229683:A:C	2.42707e-12	-1.81846	1.09153	0.000163978	-1.77556	1.32791	0.000319356	-1.8203	1.61661
123229890	chr7:123229890:C:A	1.45221e-11	-2.59283e-10	1.06205	0.0013368	-2.59283e-10	1.65066	0.00356753	-2.59283e-10	2.20963
123230004	chr7:123230004:A:G	2.24323e-13	-1.97197	-1.13632	1.24094e-05	-1.96615	-1.06278	1.9981e-05	-1.97448	-1.00074
123230008	chr7:123230008:G:A	2.26179e-13	-1.97301	-1.12704	1.25514e-05	-1.96764	-1.0499	2.02737e-05	-1.9752	-0.985472
123230115	chr7:123230115:T:C	2.71019e-12	-2.59283e-10	-0.616604	0.000158736	-2.59283e-10	-0.48013	0.000273038	-2.59283e-10	-0.360387
123230292	chr7:123230292:T:C	2.02725e-12	-2.59283e-10	-0.90694	0.000110688	-2.59283e-10	-0.840656	0.000175346	-2.59283e-10	-0.803234
123230720	chr7:123230720:C:T	1.19068e-12	-1.8608	0.42171	7.54549e-05	-1.82425	0.600412	0.000141412	-1.86231	0.84399
123230827	chr7:123230827:G:A	1.1825e-12	-1.84931	0.403316	7.51462e-05	-1.81065	0.582712	0.000140335	-1.85057	0.824601
123231225	chr7:123231225:C:T	1.41502e-11	-2.59283e-10	1.03611	0.00129892	-2.59283e-10	1.62192	0.00345773	-2.59283e-10	2.17837
123231288	chr7:123231288:T:C	2.87428e-12	-2.59283e-10	-0.55782	0.0001934	-2.59283e-10	-0.282611	0.000362144	-2.59283e-10	-0.0779562
123231330	chr7:123231330:G:A	1.15619e-12	-1.86207	0.393576	7.33268e-05	-1.8248	0.572349	0.000137087	-1.86302	0.813637
123231550	chr7:123231550:T:C	1.44807e-11	-2.59283e-10	1.0592	0.00133292	-2.59283e-10	1.64775	0.00355719	-2.59283e-10	2.20673
123231623	chr7:123231623:T:G	2.2821e-13	-1.96389	-1.12722	1.26959e-05	-1.95602	-1.05008	2.04016e-05	-1.96869	-0.985695
123231692	chr7:123231692:G:T	1.38713e-11	-2.59283e-10	1.0162	0.00127003	-2.59283e-10	1.59943	0.00337429	-2.59283e-10	2.15394
123231761	chr7:123231761:C:T	1.3613e-11	-2.59283e-10	0.997406	0.00124368	-2.59283e-10	1.57846	0.00329718	-2.59283e-10	2.13082
123231779	chr7:123231779:TTC:T	1.37614e-11	-2.59283e-10	1.00825	0.0012589	-2.59283e-10	1.59062	0.0033414	-2.59283e-10	2.14415
123231955	chr7:123231955:G:A	1.33343e-11	-2.59283e-10	0.976717	0.00121509	-2.59283e-10	1.5552	0.00321432	-2.59283e-10	2.10537
123232225	chr7:123232225:C:T	1.84217e-12	-2.59283e-10	-1.00268	9.25231e-05	-2.59283e-10	-1.01991	0.000152997	-2.59283e-10	-0.939581
123232253	chr7:123232253:G:T	3.87082e-12	-2.59283e-10	-0.260156	0.000244924	-2.59283e-10	-0.0464238	0.000440128	-2.59283e-10	0.117067
123232280	chr7:123232280:C:G	1.45025e-12	-1.81064	0.568753	9.40582e-05	-1.76623	0.762772	0.00017668	-1.8117	1.01604
123232316	chr7:123232316:A:G	1.40529e-11	-2.59283e-10	1.02921	0.00128799	-2.59283e-10	1.61346	0.00342204	-2.59283e-10	2.168
123232346	chr7:123232346:C:A	2.03005e-12	-2.59283e-10	-0.905563	0.000110816	-2.59283e-10	-0.839499	0.000175567	-2.59283e-10	-0.801975
123232367	chr7:123232367:T:C	1.30081e-11	-2.59283e-10	0.951953	0.00118148	-2.59283e-10	1.52715	0.00311341	-2.59283e-10	2.07348
123232449	chr7:123232449:T:C	1.32183e-11	-2.59283e-10	0.967979	0.00120274	-2.59283e-10	1.54498	0.00317502	-2.59283e-10	2.09307
123232638	chr7:123232638:A:G	1.15371e-12	-1.78654	0.31591	7.32959e-05	-1.74282	0.489949	0.000134921	-1.79105	0.725743
123232768	chr7:123232768:A:G	2.2124e-12	-2.59283e-10	-0.819545	0.000128236	-2.59283e-10	-0.693496	0.000212444	-2.59283e-10	-0.61132
123233347	chr7:123233347:T:C	3.53709e-12	-1.82306	1.47274	0.00025556	-1.77707	1.77316	0.000503077	-1.82141	2.07216
123233363	chr7:123233363:A:G	1.36674e-11	-2.59283e-10	1.0014	0.00124899	-2.59283e-10	1.58272	0.00330858	-2.59283e-10	2.13428
123233485	chr7:123233485:C:T	1.59574e-12	-2.59283e-10	-1.14628	7.96213e-05	-2.59283e-10	-1.17009	0.000120723	-2.59283e-10	-1.1765
123233611	chr7:123233611:C:T	1.39027e-12	-1.82202	0.537897	8.99045e-05	-1.77925	0.730621	0.000168677	-1.82325	0.981237
123233648	chr7:123233648:G:A	1.38178e-11	-2.59283e-10	1.01234	0.00126442	-2.59283e-10	1.595	0.0033533	-2.59283e-10	2.1477
123233697	chr7:123233697:G:A	1.35072e-11	-2.59283e-10	0.989603	0.00123254	-2.59283e-10	1.56946	0.0032609	-2.59283e-10	2.11976
123234198	chr7:123234198:A:C	2.50406e-12	-0.388819	-0.30689	0.00045616	0.781018	-0.205547	0.000500384	0.428124	-0.182745
123235072	chr7:123235072:T:C	1.95466e-12	-2.59283e-10	-0.943403	0.000101174	-2.59283e-10	-0.930531	0.000153139	-2.59283e-10	-0.93865
123235377	chr7:123235377:G:T	3.10108e-12	-1.83734	1.35547	0.000211633	-1.79505	1.60253	0.000421171	-1.83762	1.91066
123235589	chr7:123235589:G:A	2.98059e-12	-2.59283e-10	-0.521498	0.000176912	-2.59283e-10	-0.371721	0.000306507	-2.59283e-10	-0.244756
123235785	chr7:123235785:A:T	1.49981e-12	-2.59283e-10	-1.20828	7.61211e-05	-2.59283e-10	-1.21505	0.000116045	-2.59283e-10	-1.21602
123236364	chr7:123236364:G:A	2.70704e-13	-1.87285	-1.0475	1.36901e-05	-1.90083	-1.02987	2.08967e-05	-1.91219	-1.01822
123236569	chr7:123236569:T:C	9.64382e-13	-1.51715	-0.132743	9.6534e-05	-0.732879	-0.244597	0.000127099	-0.833438	-0.291595
123237583	chr7:123237583:G:A	7.42369e-13	-1.49879	-0.412742	3.65812e-05	-1.34741	-0.600423	5.61914e-05	-1.30988	-0.631353
123237664	chr7:123237664:T:C	3.0962e-12	-2.59283e-10	-0.483447	0.000169308	-2.59283e-10	-0.41565	0.000249355	-2.59283e-10	-0.451121
123237979	chr7:123237979:T:C	2.13949e-13	-1.95112	-1.20451	1.14659e-05	-1.9426	-1.1654	1.75712e-05	-1.96009	-1.14365
123238405	chr7:123238405:T:G	2.84148e-13	-1.71628	-1.1556	1.84137e-05	-1.52	-1.11428	2.70492e-05	-1.60842	-1.06392
123239512	chr7:123239512:A:G	1.91555e-12	-2.59283e-10	-0.963619	0.000102461	-2.59283e-10	-0.917888	0.000166085	-2.59283e-10	-0.8575
123239596	chr7:123239596:C:T	2.29462e-13	-1.92718	-1.15845	1.26466e-05	-1.91566	-1.09433	1.98955e-05	-1.93965	-1.03985
123239884	chr7:123239884:T:G	7.00655e-13	-1.96936	-2.60556e-10	3.5523e-05	-1.97719	-2.60556e-10	5.42431e-05	-1.97652	-2.60556e-10
123241694	chr7:123241694:C:A	1.5188e-12	-2.59283e-10	-1.1957	7.79372e-05	-2.59283e-10	-1.19147	0.000117237	-2.59283e-10	-1.2058
123241701	chr7:123241701:T:TAATAATAATAATATAATATAAAATATATATATATATTTTATATATAATATAA	1.51874e-12	-2.59283e-10	-1.19574	7.79338e-05	-2.59283e-10	-1.19151	0.000117233	-2.59283e-10	-1.20583
123242282	chr7:123242282:C:T	2.10441e-12	-2.59283e-10	-0.869585	0.000121284	-2.59283e-10	-0.749234	0.000199523	-2.59283e-10	-0.674067
123243053	chr7:123243053:G:C	1.69723e-12	-2.59283e-10	-1.08462	8.54864e-05	-2.59283e-10	-1.09902	0.000139149	-2.59283e-10	-1.03445
123243236	chr7:123243236:T:G	1.94135e-12	-2.59283e-10	-0.950239	0.000110327	-2.59283e-10	-0.843922	0.000179964	-2.59283e-10	-0.777241
123243955	chr7:123243955:T:C	1.92667e-12	-2.59283e-10	-0.957828	0.000102492	-2.59283e-10	-0.917585	0.000153617	-2.59283e-10	-0.935534
123244001	chr7:123244001:T:C	3.70409e-12	-2.59283e-10	-0.304184	0.000202977	-2.59283e-10	-0.234277	0.000299003	-2.59283e-10	-0.269544
123244906	chr7:123244906:G:C	3.20947e-12	-2.59283e-10	-0.447514	0.000192589	-2.59283e-10	-0.286815	0.000332343	-2.59283e-10	-0.163831
123244997	chr7:123244997:C:G	3.63434e-12	-2.59283e-10	-0.323194	0.000187637	-2.59283e-10	-0.312863	0.000323489	-2.59283e-10	-0.190832
123245567	chr7:123245567:A:G	2.49587e-12	-2.59283e-10	-0.698985	0.000140219	-2.59283e-10	-0.60417	0.000234075	-2.59283e-10	-0.514357
123245993	chr7:123245993:T:C	2.18066e-13	-1.94455	-1.19202	1.10533e-05	-1.95916	-1.18548	1.68647e-05	-1.96482	-1.17996
123246047	chr7:123246047:G:A	2.95924e-12	-2.59283e-10	-0.52869	0.000160105	-2.59283e-10	-0.471542	0.000237335	-2.59283e-10	-0.500527
123246374	chr7:123246374:C:T	1.62858e-12	-2.59283e-10	-1.12591	8.30527e-05	-2.59283e-10	-1.1279	0.000127087	-2.59283e-10	-1.12513
123246620	chr7:123246620:A:G	3.27177e-12	-2.59283e-10	-0.428289	0.000178343	-2.59283e-10	-0.363665	0.000263117	-2.59283e-10	-0.3974
123246835	chr7:123246835:A:C	2.01603e-12	-2.59283e-10	-0.912491	0.000102692	-2.59283e-10	-0.915634	0.000157439	-2.59283e-10	-0.910959
123246933	chr7:123246933:T:C	4.81738e-13	-1.15344	-1.19053	3.02939e-05	-0.95303	-1.1834	4.95537e-05	-0.881008	-1.18593
123246999	chr7:123246999:G:C	1.83999e-12	-2.59283e-10	-1.00386	9.56823e-05	-2.59283e-10	-0.986339	0.000142999	-2.59283e-10	-1.00716
123247107	chr7:123247107:C:T	1.79522e-12	-2.59283e-10	-1.02849	0.000100782	-2.59283e-10	-0.934418	0.000162355	-2.59283e-10	-0.880211
123247250	chr7:123247250:C:T	1.93785e-12	-2.59283e-10	-0.952044	9.87298e-05	-2.59283e-10	-0.954985	0.00015131	-2.59283e-10	-0.950668
123247634	chr7:123247634:A:G	1.87543e-12	-2.59283e-10	-0.984784	9.3886e-05	-2.59283e-10	-1.00529	0.000155606	-2.59283e-10	-0.922673
123247772	chr7:123247772:A:G	2.56794e-13	-1.81608	-1.15702	1.13474e-05	-1.9741	-1.14428	1.76427e-05	-1.97708	-1.12259
123248244	chr7:123248244:T:C	4.02064e-12	-0.22218	-2.60556e-10	0.000210894	-0.196018	-2.60556e-10	0.00034661	-0.121797	-2.60556e-10
123248429	chr7:123248429:T:C	4.38247e-12	-2.59283e-10	-0.136009	0.000228208	-2.59283e-10	-0.117117	0.000400273	-2.59283e-10	0.0221503
123248573	chr7:123248573:G:A	2.29242e-13	-1.9558	-1.1308	1.26638e-05	-1.86563	-1.14299	1.86482e-05	-1.91253	-1.13172
123249126	chr7:123249126:C:T	3.5339e-12	-2.59283e-10	-0.351219	0.000215928	-2.59283e-10	-0.172425	0.000369883	-2.59283e-10	-0.0568118
123249281	chr7:123249281:A:T	2.57765e-13	-1.75407	-1.21526	1.05379e-05	-1.97653	-1.21586	1.62443e-05	-1.96856	-1.2137
123249488	chr7:123249488:T:C	9.38202e-13	-1.67741	-2.60556e-10	9.5194e-05	-0.991456	-2.60556e-10	0.000132896	-1.08043	-2.60556e-10
123249646	chr7:123249646:A:G	3.73084e-13	-1.76279	-0.836785	1.68413e-05	-1.85349	-0.870045	2.59703e-05	-1.87997	-0.833074
123249903	chr7:123249903:ATAT:A	2.97195e-12	-2.59283e-10	-0.524404	0.000151405	-2.59283e-10	-0.527415	0.000238941	-2.59283e-10	-0.49378
123250110	chr7:123250110:T:C	2.51709e-13	-1.86118	-1.13192	1.17418e-05	-1.96415	-1.12007	1.81757e-05	-1.97486	-1.09505
123250412	chr7:123250412:G:A	2.65604e-12	-2.59283e-10	-0.636786	0.000130754	-2.59283e-10	-0.674055	0.000224732	-2.59283e-10	-0.555088
123250736	chr7:123250736:A:G	1.95117e-12	-2.59283e-10	-0.945194	9.75438e-05	-2.59283e-10	-0.967071	0.000162683	-2.59283e-10	-0.878193
123250756	chr7:123250756:A:G	1.8236e-12	-2.59283e-10	-1.01281	0.000102741	-2.59283e-10	-0.915159	0.000165818	-2.59283e-10	-0.859109
123250920	chr7:123250920:G:C	2.28921e-13	-1.95418	-1.13382	1.26752e-05	-1.86191	-1.14581	1.86449e-05	-1.90972	-1.1347
123250991	chr7:123250991:C:T	2.28094e-13	-1.9537	-1.13791	1.26417e-05	-1.8608	-1.14957	1.85848e-05	-1.9089	-1.13876
123251255	chr7:123251255:G:T	2.27063e-13	-1.95414	-1.14201	1.25824e-05	-1.86172	-1.15336	1.84969e-05	-1.90958	-1.14281
123251322	chr7:123251322:G:A	2.07957e-12	-2.59283e-10	-0.881459	0.000109875	-2.59283e-10	-0.848026	0.000161847	-2.59283e-10	-0.883346
123251363	chr7:123251363:T:C	1.84984e-12	-2.59283e-10	-0.998524	0.000104509	-2.59283e-10	-0.898098	0.000169115	-2.59283e-10	-0.83942
123251520	chr7:123251520:G:C	6.98177e-13	-1.9729	-2.60556e-10	3.61932e-05	-1.9585	-2.60556e-10	5.55927e-05	-1.95195	-2.60556e-10
123251626	chr7:123251626:G:A	5.53065e-12	0.0966835	-2.60556e-10	0.000197517	-0.261547	-2.60556e-10	0.000271474	-0.366133	-2.60556e-10
123252004	chr7:123252004:A:C	2.34935e-13	-1.87388	-1.18819	1.11333e-05	-1.95899	-1.17844	1.68081e-05	-1.97223	-1.17591
123252026	chr7:123252026:T:A	1.95027e-12	-1.57257	0.626918	9.81387e-05	-1.69393	0.732943	0.000180994	-1.7347	0.963166
123252144	chr7:123252144:A:G	9.74286e-13	-1.55062	-0.0890471	4.92425e-05	-1.67325	0.0226307	8.62851e-05	-1.71487	0.20253
123252224	chr7:123252224:A:G	3.2142e-13	-1.77582	-0.972804	1.46814e-05	-1.86174	-0.999047	2.25085e-05	-1.88717	-0.968938
123252285	chr7:123252285:A:G	2.61123e-13	-1.93292	-1.02347	1.50572e-05	-1.81359	-1.02193	2.23111e-05	-1.87103	-0.993884
123252856	chr7:123252856:T:C	3.32654e-13	-1.74283	-0.971448	1.38082e-05	-1.97557	-0.946544	2.1864e-05	-1.96631	-0.918844
123253422	chr7:123253422:C:G	2.78933e-12	-0.587821	-2.60556e-10	0.000147436	-0.553976	-2.60556e-10	0.000241015	-0.485137	-2.60556e-10
123253843	chr7:123253843:C:A	2.17614e-13	-1.92729	-1.21136	1.12192e-05	-1.92342	-1.20632	1.67031e-05	-1.94914	-1.20527
123254095	chr7:123254095:T:C	2.2457e-13	-1.91308	-1.19411	1.13097e-05	-1.93632	-1.18539	1.69224e-05	-1.95825	-1.18311
123254152	chr7:123254152:G:T	2.77293e-12	-0.593718	-2.60556e-10	0.000118274	-0.774367	-2.60556e-10	0.000179302	-0.780925	-2.60556e-10
123254414	chr7:123254414:A:G	2.34306e-13	-1.86001	-1.20474	1.08566e-05	-1.9636	-1.199	1.64845e-05	-1.97454	-1.19303
123254453	chr7:123254453:A:G	2.21016e-13	-1.90828	-1.21486	1.09741e-05	-1.94032	-1.21152	1.64172e-05	-1.96089	-1.21078
123255254	chr7:123255254:C:A	3.55391e-13	-1.80425	-0.843905	1.61182e-05	-1.88541	-0.882015	2.50191e-05	-1.90695	-0.843405
123255796	chr7:123255796:G:A	3.80816e-12	-1.86531	1.58883	0.000371681	-1.4704	1.84106	0.000753881	-1.52893	2.18416
123255897	chr7:123255897:T:C	1.49041e-12	-2.59283e-10	-1.21457	7.5977e-05	-2.59283e-10	-1.21694	0.000115955	-2.59283e-10	-1.21679
123255913	chr7:123255913:G:A	3.2501e-12	-1.85381	1.41888	0.00031754	-1.44539	1.65862	0.000636172	-1.50572	1.99119
123256001	chr7:123256001:A:G	2.59659e-13	-1.83658	-1.12543	1.17641e-05	-1.97043	-1.11189	1.83049e-05	-1.977	-1.08583
123256028	chr7:123256028:C:T	9.69315e-12	-1.91085	2.56865	0.000908778	-1.5848	2.84953	0.00199163	-1.63459	3.2613
123256234	chr7:123256234:G:A	2.95883e-13	-1.74957	-1.08184	1.70763e-05	-1.67666	-1.03302	2.80466e-05	-1.63474	-1.00139
123256329	chr7:123256329:G:A	9.06526e-12	-1.92657	2.5174	0.000838793	-1.62503	2.80962	0.00186356	-1.67216	3.2324
123256361	chr7:123256361:G:C	8.93492e-12	-1.92502	2.50137	0.000828426	-1.62085	2.79301	0.00183851	-1.66828	3.21499
123256366	chr7:123256366:A:G	8.62011e-12	-1.92455	2.46502	0.000798649	-1.61971	2.75526	0.00176886	-1.66721	3.17531
123256406	chr7:123256406:T:C	1.65956e-12	-2.59283e-10	-1.10707	8.24833e-05	-2.59283e-10	-1.13478	0.0001274	-2.59283e-10	-1.12267
123256533	chr7:123256533:T:C	1.51154e-12	-2.59283e-10	-1.20049	7.75344e-05	-2.59283e-10	-1.19665	0.000116842	-2.59283e-10	-1.20918
123256702	chr7:123256702:C:T	9.04696e-12	-1.94175	2.53056	0.000815799	-1.66754	2.82434	0.00181942	-1.71158	3.24786
123256826	chr7:123256826:T:A	1.59924e-12	-1.92578	0.781686	0.000146271	-1.6103	1.04839	0.000263864	-1.66346	1.2689
123256829	chr7:123256829:T:C	9.04375e-12	-1.93188	2.52033	0.000830196	-1.63954	2.81383	0.00184669	-1.6856	3.23675
123256909	chr7:123256909:A:G	7.52675e-13	-1.63093	-0.266811	4.80729e-05	-1.593	-0.0816574	7.71879e-05	-1.6594	0.0356414
123257299	chr7:123257299:A:G	4.27792e-12	-2.59283e-10	-0.160153	0.000218907	-2.59283e-10	-0.158723	0.000350838	-2.59283e-10	-0.109673
123257347	chr7:123257347:A:G	8.78252e-12	-1.93875	2.49789	0.00079579	-1.65864	2.7906	0.00177201	-1.70333	3.2132
123257399	chr7:123257399:T:C	3.00784e-12	-2.59283e-10	-0.512398	0.00014727	-2.59283e-10	-0.555101	0.000259053	-2.59283e-10	-0.412963
123258785	chr7:123258785:G:C	1.5413e-12	-1.92265	0.74166	0.000141225	-1.60207	1.00505	0.000254347	-1.65573	1.22443
123258862	chr7:123258862:A:G	3.16638e-12	-2.59283e-10	-0.461032	0.000164881	-2.59283e-10	-0.44215	0.00024931	-2.59283e-10	-0.451302
123258912	chr7:123258912:G:A	1.47856e-12	-1.93796	0.715405	0.000131625	-1.64445	0.97703	0.000237519	-1.69489	1.19514
123259147	chr7:123259147:TTATAA:T	1.50727e-12	-2.59283e-10	-1.20332	7.72953e-05	-2.59283e-10	-1.19974	0.000116622	-2.59283e-10	-1.21106
123259346	chr7:123259346:C:A	1.86825e-12	-2.59283e-10	-0.988618	9.87461e-05	-2.59283e-10	-0.95482	0.000145515	-2.59283e-10	-0.989718
123259522	chr7:123259522:G:A	1.63846e-12	-1.50395	0.384085	7.84549e-05	-1.64682	0.461976	0.00014207	-1.6918	0.67813
123259547	chr7:123259547:T:C	1.5013e-12	-2.59283e-10	-1.20729	7.74597e-05	-2.59283e-10	-1.19761	0.000118935	-2.59283e-10	-1.19142
123259770	chr7:123259770:T:C	3.97305e-12	-2.59283e-10	-0.234088	0.000203306	-2.59283e-10	-0.232659	0.000325281	-2.59283e-10	-0.185309
123259920	chr7:123259920:C:CA	1.74446e-12	-2.59283e-10	-1.05718	9.72763e-05	-2.59283e-10	-0.969817	0.000156012	-2.59283e-10	-0.920065
123260562	chr7:123260562:C:G	4.34617e-13	-1.87353	-0.573381	3.46282e-05	-1.56002	-0.442688	4.91078e-05	-1.67485	-0.401134
123260737	chr7:123260737:G:T	1.34197e-12	-1.93262	0.613133	0.000119845	-1.62918	0.868009	0.000214833	-1.6808	1.08067
123261043	chr7:123261043:T:C	1.49704e-12	-1.52983	0.319694	7.19152e-05	-1.66783	0.395941	0.00012991	-1.71138	0.608228
123261187	chr7:123261187:A:G	1.4142e-12	-1.93072	0.663667	0.000127198	-1.62379	0.922164	0.000228528	-1.67578	1.13745
123261443	chr7:123261443:A:AAAG	1.49356e-12	-2.59283e-10	-1.21246	7.60015e-05	-2.59283e-10	-1.21662	0.000115941	-2.59283e-10	-1.21692
123261484	chr7:123261484:C:T	8.25868e-12	-1.9148	2.41245	0.000775092	-1.59524	2.70085	0.00171196	-1.64412	3.11952
123262101	chr7:123262101:C:T	8.07169e-13	-0.908831	-0.919012	4.494e-05	-0.842446	-0.899597	7.14318e-05	-0.758955	-0.942299
123262547	chr7:123262547:A:G	1.83336e-12	-2.59283e-10	-1.00747	9.63004e-05	-2.59283e-10	-0.9799	0.000142778	-2.59283e-10	-1.00871
123262741	chr7:123262741:T:A	1.02459e-11	-2.59283e-10	0.713259	0.000577173	-2.59283e-10	0.81077	0.00115332	-2.59283e-10	1.0804
123263516	chr7:123263516:G:T	2.56136e-13	-1.80333	-1.17234	1.52586e-05	-1.68068	-1.14155	2.4642e-05	-1.64513	-1.12041
123263909	chr7:123263909:A:G	1.48891e-12	-2.59283e-10	-1.21557	7.64392e-05	-2.59283e-10	-1.21088	0.000117112	-2.59283e-10	-1.20687
123264044	chr7:123264044:T:TC	1.83633e-12	-2.59283e-10	-1.00585	9.42471e-05	-2.59283e-10	-1.00145	0.000144095	-2.59283e-10	-0.999523
123264179	chr7:123264179:G:A	6.31608e-12	-2.59283e-10	0.229478	0.00032752	-2.59283e-10	0.244176	0.000528445	-2.59283e-10	0.29994
123264924	chr7:123264924:A:G	1.28819e-11	-2.59283e-10	0.9422	0.000733637	-2.59283e-10	1.05064	0.00148672	-2.59283e-10	1.33433
123264950	chr7:123264950:G:A	1.26439e-12	-1.37903	-2.60556e-10	5.64926e-05	-1.51326	-2.60556e-10	8.37995e-05	-1.54157	-2.60556e-10
123265129	chr7:123265129:C:T	2.71029e-12	-2.59283e-10	-0.616564	0.000150904	-2.59283e-10	-0.530729	0.000253926	-2.59283e-10	-0.432956
123265858	chr7:123265858:A:G	1.69624e-12	-2.59283e-10	-1.08521	8.64113e-05	-2.59283e-10	-1.08825	0.00013168	-2.59283e-10	-1.08962
123265945	chr7:123265945:C:T	6.31876e-12	-2.59283e-10	0.229902	0.000327655	-2.59283e-10	0.24459	0.000528678	-2.59283e-10	0.300383
123266078	chr7:123266078:G:A	9.16419e-13	-1.7009	-2.60556e-10	4.50678e-05	-1.7392	-2.60556e-10	6.67396e-05	-1.7692	-2.60556e-10
123266128	chr7:123266128:G:A	1.71862e-12	-2.59283e-10	-1.0721	9.05193e-05	-2.59283e-10	-1.04181	0.000136119	-2.59283e-10	-1.05647
123266423	chr7:123266423:C:T	3.69552e-13	-1.90753	-0.701558	2.11741e-05	-1.97489	-0.519704	3.41852e-05	-1.9769	-0.461309
123266593	chr7:123266593:G:C	2.66721e-12	-2.59283e-10	-0.632587	0.000131035	-2.59283e-10	-0.671909	0.000227701	-2.59283e-10	-0.541963
123267054	chr7:123267054:T:A	6.69554e-13	-1.96686	-0.0479	5.19292e-05	-1.75241	0.154914	7.80541e-05	-1.84198	0.229385
123267143	chr7:123267143:A:G	2.21283e-12	-0.819348	-2.60556e-10	0.000144633	-0.573172	-2.60556e-10	0.000214289	-0.60267	-2.60556e-10
123267231	chr7:123267231:A:G	1.15408e-11	-2.59283e-10	0.832267	0.00065549	-2.59283e-10	0.93801	0.00131833	-2.59283e-10	1.21412
123267261	chr7:123267261:G:T	2.10639e-12	-2.59283e-10	-0.868646	0.000112082	-2.59283e-10	-0.828144	0.000180967	-2.59283e-10	-0.771681
123267394	chr7:123267394:C:T	3.9096e-13	-1.68803	-0.864742	1.61376e-05	-1.97512	-0.791096	2.67493e-05	-1.96407	-0.719423
123267449	chr7:123267449:C:T	1.76775e-12	-2.59283e-10	-1.04391	9.06907e-05	-2.59283e-10	-1.03992	0.000138641	-2.59283e-10	-1.03811
123267702	chr7:123267702:A:AG	1.48744e-12	-2.59283e-10	-1.21656	7.6255e-05	-2.59283e-10	-1.21329	0.000116726	-2.59283e-10	-1.21017
123267755	chr7:123267755:T:C	1.68053e-12	-2.59283e-10	-1.09451	9.28576e-05	-2.59283e-10	-1.01631	0.000148	-2.59283e-10	-0.972783
123268025	chr7:123268025:A:G	4.89546e-13	-1.30851	-1.01939	2.11088e-05	-1.48881	-1.00887	3.28687e-05	-1.54104	-0.936432
123268091	chr7:123268091:G:T	9.07462e-12	-2.59283e-10	0.59186	0.000447414	-2.59283e-10	0.556111	0.000830019	-2.59283e-10	0.751451
123268176	chr7:123268176:A:G	3.03238e-13	-1.59157	-1.21529	1.35616e-05	-1.73628	-1.20385	1.97738e-05	-1.7746	-1.21104
123268234	chr7:123268234:A:C	2.64209e-12	-2.59283e-10	-0.642052	0.000146799	-2.59283e-10	-0.558306	0.000246233	-2.59283e-10	-0.46372
123268362	chr7:123268362:A:G	3.48442e-12	-2.59283e-10	-0.365319	0.000218619	-2.59283e-10	-0.16004	0.000370481	-2.59283e-10	-0.0551962
123268373	chr7:123268373:TAA:T	1.92899e-12	-0.956623	-2.60556e-10	0.000103189	-0.910808	-2.60556e-10	0.000165725	-0.859666	-2.60556e-10
123268473	chr7:123268473:T:TACCC	3.51031e-13	-1.92561	-0.73489	2.38257e-05	-1.81434	-0.562269	3.64463e-05	-1.87273	-0.501429
123269081	chr7:123269081:A:G	2.43841e-12	-2.59283e-10	-0.722277	0.000120691	-2.59283e-10	-0.754137	0.00020893	-2.59283e-10	-0.628
123269418	chr7:123269418:C:T	1.76913e-12	-2.59283e-10	-1.04313	9.0762e-05	-2.59283e-10	-1.03913	0.00013875	-2.59283e-10	-1.03732
123269553	chr7:123269553:G:A	1.52299e-12	-2.59283e-10	-1.19295	7.81873e-05	-2.59283e-10	-1.18826	0.000117477	-2.59283e-10	-1.20375
123270383	chr7:123270383:C:T	9.11372e-12	-2.59283e-10	0.59616	0.000449334	-2.59283e-10	0.560395	0.000833753	-2.59283e-10	0.75594
123270795	chr7:123270795:C:G	3.52112e-13	-1.73791	-0.919516	1.50897e-05	-1.97713	-0.856227	2.47448e-05	-1.97343	-0.787953
123271050	chr7:123271050:T:C	2.24748e-13	-1.95468	-1.15172	1.10249e-05	-1.97187	-1.17534	1.69538e-05	-1.96635	-1.17315
123271240	chr7:123271240:T:A	8.78096e-12	-2.59283e-10	0.558965	0.000433065	-2.59283e-10	0.523516	0.000802046	-2.59283e-10	0.717169
123271503	chr7:123271503:C:A	2.51297e-12	-2.59283e-10	-0.692156	0.000139144	-2.59283e-10	-0.611866	0.000232454	-2.59283e-10	-0.521305
123271781	chr7:123271781:C:T	8.67679e-12	-2.59283e-10	0.54703	0.000427978	-2.59283e-10	0.511699	0.000792097	-2.59283e-10	0.704687
123272685	chr7:123272685:T:A	4.00379e-13	-1.69914	-0.829823	1.6745e-05	-1.97633	-0.752939	2.77865e-05	-1.96755	-0.677893
123272936	chr7:123272936:G:A	6.14875e-13	-1.66305	-0.436908	2.55653e-05	-1.97219	-0.333943	4.20544e-05	-1.95771	-0.27332
123273170	chr7:123273170:T:C	2.5608e-12	-2.59283e-10	-0.673301	0.000141971	-2.59283e-10	-0.591747	0.000237526	-2.59283e-10	-0.499721
123274099	chr7:123274099:A:AT	5.13162e-13	-1.07354	-1.20724	2.53488e-05	-1.11299	-1.20166	3.54252e-05	-1.21299	-1.18958
123274189	chr7:123274189:G:A	5.01502e-13	-1.38214	-0.921629	2.16134e-05	-1.54777	-0.926293	3.36584e-05	-1.59678	-0.856952
123274190	chr7:123274190:C:G	2.86407e-12	-2.59283e-10	-0.561379	0.00016011	-2.59283e-10	-0.471513	0.000270082	-2.59283e-10	-0.371271
123274695	chr7:123274695:C:T	1.49588e-12	-2.59283e-10	-1.21091	7.71415e-05	-2.59283e-10	-1.20173	0.000118137	-2.59283e-10	-1.19815
123275190	chr7:123275190:C:T	2.76613e-12	-2.59283e-10	-0.596173	0.000135725	-2.59283e-10	-0.63674	0.000236781	-2.59283e-10	-0.502861
123275401	chr7:123275401:G:A	1.44407e-12	-1.60438	0.358232	9.37764e-05	-1.75426	0.747801	0.000161423	-1.7897	0.90373
123275511	chr7:123275511:A:G	3.57212e-13	-1.72323	-0.919814	1.79921e-05	-1.84468	-0.812763	3.01358e-05	-1.76276	-0.801529
123275658	chr7:123275658:C:T	4.48998e-13	-1.54604	-0.868316	2.13974e-05	-1.69629	-0.787816	3.12117e-05	-1.73641	-0.792795
123275728	chr7:123275728:A:G	3.46454e-11	-2.59283e-10	1.93154	0.0018662	-2.59283e-10	1.98429	0.00358367	-2.59283e-10	2.21414
123275894	chr7:123275894:A:G	6.72108e-12	-2.59283e-10	0.291628	0.000354935	-2.59283e-10	0.324562	0.000646329	-2.59283e-10	0.50131
123276243	chr7:123276243:G:T	1.48825e-12	-1.83339	0.617368	9.83825e-05	-1.2783	0.319792	0.000128786	-1.37136	0.259507
123276278	chr7:123276278:C:T	3.73665e-12	-2.59283e-10	-0.295431	0.000233789	-2.59283e-10	-0.0929554	0.000388634	-2.59283e-10	-0.00735953
123276465	chr7:123276465:G:A	2.65966e-12	-2.59283e-10	-0.635422	0.000130677	-2.59283e-10	-0.674646	0.000227009	-2.59283e-10	-0.545006
123276766	chr7:123276766:C:T	4.63243e-13	-1.53892	-0.844206	2.20999e-05	-1.69083	-0.760969	3.22224e-05	-1.73136	-0.765972
123276883	chr7:123276883:G:A	4.49923e-13	-1.54056	-0.871735	2.14024e-05	-1.69233	-0.79154	3.12091e-05	-1.73279	-0.7965
123276933	chr7:123276933:T:TC	2.65764e-12	-2.59283e-10	-0.636182	0.000130582	-2.59283e-10	-0.675373	0.000226824	-2.59283e-10	-0.545825
123276984	chr7:123276984:C:T	3.44339e-12	-2.59283e-10	-0.377165	0.000213574	-2.59283e-10	-0.183387	0.000353807	-2.59283e-10	-0.101247
123277006	chr7:123277006:G:A	3.21123e-13	-1.93191	-0.817638	2.14732e-05	-1.82307	-0.657497	3.26514e-05	-1.87966	-0.604449
123277549	chr7:123277549:C:T	4.47101e-13	-1.55902	-0.859573	2.1379e-05	-1.70697	-0.77799	3.12046e-05	-1.74635	-0.783076
123277671	chr7:123277671:T:C	4.32797e-13	-1.56727	-0.883836	2.06724e-05	-1.7135	-0.80507	3.01954e-05	-1.75236	-0.80995
123277902	chr7:123277902:A:G	1.03896e-11	-2.59283e-10	0.727188	0.000710118	-2.59283e-10	1.01806	0.00129568	-2.59283e-10	1.1968
123278014	chr7:123278014:G:A	4.48641e-13	-1.54074	-0.874416	2.13431e-05	-1.69206	-0.794586	3.11228e-05	-1.73253	-0.799526
123278195	chr7:123278195:A:C	3.22554e-13	-1.53469	-1.21041	1.44042e-05	-1.68675	-1.1931	2.08577e-05	-1.7291	-1.20318
123278344	chr7:123278344:A:G	1.59539e-12	-2.59283e-10	-1.1465	8.32537e-05	-2.59283e-10	-1.12548	0.00012565	-2.59283e-10	-1.1365
123278582	chr7:123278582:CTT:C	4.88655e-13	-1.36137	-0.96835	2.09717e-05	-1.53037	-0.973826	3.24331e-05	-1.58047	-0.910354
123278714	chr7:123278714:G:A	4.44941e-13	-1.52346	-0.899973	2.07025e-05	-1.6772	-0.839914	3.01741e-05	-1.71882	-0.84419
123278764	chr7:123278764:C:T	2.66721e-12	-2.59283e-10	-0.632587	0.000131035	-2.59283e-10	-0.671909	0.000227701	-2.59283e-10	-0.541963
123279082	chr7:123279082:G:T	4.39991e-13	-1.56669	-0.867932	2.10461e-05	-1.71297	-0.787688	3.07378e-05	-1.75181	-0.792693
123279236	chr7:123279236:C:T	6.94316e-12	-2.59283e-10	0.324136	0.000359977	-2.59283e-10	0.338667	0.000582046	-2.59283e-10	0.396551
123279344	chr7:123279344:A:G	4.62577e-13	-1.54138	-0.843183	2.19832e-05	-1.69689	-0.760203	3.20612e-05	-1.73698	-0.765366
123279826	chr7:123279826:A:C	1.22792e-12	-1.4083	-2.60556e-10	4.88091e-05	-1.65946	-2.60556e-10	8.15042e-05	-1.56934	-2.60556e-10
123280059	chr7:123280059:A:T	1.62445e-12	-2.59283e-10	-1.12845	8.88786e-05	-2.59283e-10	-1.0601	0.000141018	-2.59283e-10	-1.02111
123280612	chr7:123280612:C:T	4.35322e-13	-1.54775	-0.897539	2.06869e-05	-1.69709	-0.820785	3.01872e-05	-1.7375	-0.825077
123280982	chr7:123280982:C:T	7.01259e-13	-1.9685	-2.60556e-10	3.55432e-05	-1.97662	-2.60556e-10	5.45025e-05	-1.97175	-2.60556e-10
123281252	chr7:123281252:A:G	1.78258e-12	-2.59283e-10	-1.03556	8.75547e-05	-2.59283e-10	-1.07511	0.000132313	-2.59283e-10	-1.08482
123281878	chr7:123281878:T:C	7.80906e-13	-1.86092	-2.60556e-10	4.75256e-05	-1.6861	-2.60556e-10	7.2478e-05	-1.68671	-2.60556e-10
123282612	chr7:123282612:T:C	2.27382e-12	-2.59283e-10	-0.792159	0.000111667	-2.59283e-10	-0.831854	0.00017794	-2.59283e-10	-0.788554
123282873	chr7:123282873:T:C	2.71076e-13	-1.83715	-1.08183	4.16209e-05	-0.801689	-1.01708	5.72761e-05	-0.915244	-1.00687
123283378	chr7:123283378:CTTTGAG:C	4.07672e-13	-1.34381	-1.16711	1.58074e-05	-1.61912	-1.16777	2.32892e-05	-1.67303	-1.14898
123283382	chr7:123283382:G:C	2.23093e-12	-2.59283e-10	-0.811201	0.000110011	-2.59283e-10	-0.846793	0.000187417	-2.59283e-10	-0.73666
123283468	chr7:123283468:T:A	3.45679e-13	-1.73998	-0.935887	1.58451e-05	-1.9444	-0.840115	2.26681e-05	-1.96686	-0.882178
123283571	chr7:123283571:G:A	6.34246e-12	-2.59283e-10	0.233646	0.000423337	-2.59283e-10	0.500797	0.000745088	-2.59283e-10	0.643505
123283798	chr7:123283798:T:C	1.48754e-12	-2.59283e-10	-1.21649	7.65596e-05	-2.59283e-10	-1.2093	0.00011785	-2.59283e-10	-1.20058
123284389	chr7:123284389:A:G	3.44546e-13	-1.46266	-1.21648	1.41598e-05	-1.68073	-1.21624	1.99637e-05	-1.75918	-1.2169
123284464	chr7:123284464:A:G	9.50748e-13	-1.58144	-0.0826869	8.53357e-05	-1.30425	0.20347	0.000117894	-1.47224	0.272031
123284485	chr7:123284485:T:C	1.07012e-12	-1.54585	-2.60556e-10	4.1743e-05	-1.81584	-2.60556e-10	7.08882e-05	-1.70889	-2.60556e-10
123286889	chr7:123286889:A:G	1.69184e-12	-2.59283e-10	-1.08781	8.75289e-05	-2.59283e-10	-1.0754	0.000133072	-2.59283e-10	-1.07911
123287562	chr7:123287562:C:T	2.46902e-12	-2.59283e-10	-0.709799	0.000138067	-2.59283e-10	-0.619633	0.000225543	-2.59283e-10	-0.551486
123287595	chr7:123287595:A:G	3.50565e-13	-1.49369	-1.16814	1.27582e-05	-1.82054	-1.18066	1.89532e-05	-1.87615	-1.15188
123288231	chr7:123288231:G:A	2.69045e-13	-1.8429	-1.08359	4.07361e-05	-0.818937	-1.02132	5.62741e-05	-0.931897	-1.00787
123288800	chr7:123288800:G:T	1.76801e-12	-2.59283e-10	-1.04377	9.15675e-05	-2.59283e-10	-1.0303	0.000138026	-2.59283e-10	-1.04255
123289091	chr7:123289091:G:T	2.11159e-12	-2.59283e-10	-0.866182	0.000103311	-2.59283e-10	-0.909633	0.000154558	-2.59283e-10	-0.929426
123289488	chr7:123289488:G:A	1.58718e-12	-2.59283e-10	-1.15166	8.20686e-05	-2.59283e-10	-1.13982	0.000124166	-2.59283e-10	-1.14838
123289615	chr7:123289615:A:G	2.81317e-12	-2.59283e-10	-0.579309	0.000165758	-2.59283e-10	-0.436845	0.000289126	-2.59283e-10	-0.303135
123289961	chr7:123289961:A:G	7.14959e-12	-2.59283e-10	0.353434	0.000458483	-2.59283e-10	0.580551	0.000783421	-2.59283e-10	0.693672
123290298	chr7:123290298:T:C	2.68271e-12	-2.59283e-10	-0.626795	0.000145293	-2.59283e-10	-0.568621	0.000213986	-2.59283e-10	-0.604088
123291147	chr7:123291147:G:A	1.11877e-12	-1.50139	-2.60556e-10	6.88046e-05	-1.3161	-2.60556e-10	0.000102788	-1.33733	-2.60556e-10
123293026	chr7:123293026:G:A	1.92919e-12	-2.59283e-10	-0.956523	9.95231e-05	-2.59283e-10	-0.946982	0.000148217	-2.59283e-10	-0.97132
123293056	chr7:123293056:G:A	2.76977e-12	-2.59283e-10	-0.594858	0.0001349	-2.59283e-10	-0.642841	0.000235767	-2.59283e-10	-0.507152
123293206	chr7:123293206:A:G	2.00331e-12	-2.59283e-10	-0.918821	0.000113307	-2.59283e-10	-0.817274	0.000178574	-2.59283e-10	-0.784993
123293682	chr7:123293682:G:A	6.88642e-12	-2.59283e-10	0.315931	0.000442137	-2.59283e-10	0.544248	0.000736576	-2.59283e-10	0.632014
123294135	chr7:123294135:C:T	2.37294e-13	-1.84718	-1.2049	3.4016e-05	-0.839272	-1.18127	4.65948e-05	-0.948717	-1.17979
123294173	chr7:123294173:T:C	2.2237e-13	-1.94798	-1.16905	1.16797e-05	-1.95697	-1.13256	1.79878e-05	-1.9683	-1.112
123294193	chr7:123294193:G:A	2.3693e-13	-1.84709	-1.20652	3.40229e-05	-0.836234	-1.1841	4.65587e-05	-0.94661	-1.18267
123294215	chr7:123294215:G:A	2.37529e-13	-1.84691	-1.20418	3.41782e-05	-0.835746	-1.18004	4.67716e-05	-0.946199	-1.17852
123294283	chr7:123294283:C:T	2.36275e-11	1.54879	-2.60556e-10	6.73063e-05	-1.33812	-2.60556e-10	8.98173e-05	-1.47222	-2.60556e-10
123294521	chr7:123294521:T:G	2.32602e-13	-1.87632	-1.19573	3.1872e-05	-0.920177	-1.16547	4.37865e-05	-1.02553	-1.16514
123294702	chr7:123294702:C:T	3.34508e-12	-0.40613	-2.60556e-10	0.000189421	-0.303398	-2.60556e-10	0.000293876	-0.286841	-2.60556e-10
123294797	chr7:123294797:G:A	2.37956e-13	-1.85558	-1.19371	3.40189e-05	-0.857094	-1.16336	4.66522e-05	-0.965737	-1.16154
123294846	chr7:123294846:T:C	2.38955e-13	-1.83149	-1.21361	3.52087e-05	-0.783288	-1.20279	4.79577e-05	-0.89518	-1.2045
123294868	chr7:123294868:C:T	2.34757e-13	-1.87154	-1.19129	3.248e-05	-0.906908	-1.15984	4.46457e-05	-1.01333	-1.15791
123295206	chr7:123295206:C:T	2.31825e-13	-1.87654	-1.19885	3.17298e-05	-0.919725	-1.17039	4.35955e-05	-1.02496	-1.17008
123295230	chr7:123295230:G:C	2.34123e-13	-1.86634	-1.19919	3.27558e-05	-0.887346	-1.17095	4.49323e-05	-0.994203	-1.17064
123295231	chr7:123295231:C:T	2.88482e-12	-2.59283e-10	-0.554157	0.000157221	-2.59283e-10	-0.489721	0.000230525	-2.59283e-10	-0.529639
123295272	chr7:123295272:A:G	2.30772e-13	-1.87864	-1.2013	3.13801e-05	-0.92687	-1.17433	4.31324e-05	-1.03166	-1.17406
123295434	chr7:123295434:C:T	2.33527e-13	-1.86554	-1.20254	3.2658e-05	-0.88488	-1.1764	4.47886e-05	-0.991921	-1.17612
123295449	chr7:123295449:C:A	2.3636e-13	-1.83912	-1.2169	1.07916e-05	-1.9642	-1.20441	1.65308e-05	-1.96962	-1.19515
123295520	chr7:123295520:A:G	2.32779e-13	-1.87316	-1.19812	3.21155e-05	-0.908835	-1.1692	4.41026e-05	-1.01458	-1.1689
123295531	chr7:123295531:G:A	7.05556e-13	-1.96239	-2.60556e-10	3.63133e-05	-1.95519	-2.60556e-10	5.57046e-05	-1.94994	-2.60556e-10
123295850	chr7:123295850:C:T	2.30536e-13	-1.8765	-1.20447	3.14249e-05	-0.920101	-1.17967	4.31763e-05	-1.02527	-1.17944
123296002	chr7:123296002:G:A	2.33471e-13	-1.86867	-1.19965	3.25346e-05	-0.89344	-1.17163	4.46425e-05	-0.999944	-1.17137
123296155	chr7:123296155:A:T	2.33718e-13	-1.86891	-1.19836	3.25373e-05	-0.895465	-1.16952	4.46478e-05	-1.00192	-1.16927
123296348	chr7:123296348:A:AG	2.35364e-13	-1.86574	-1.1945	3.30912e-05	-0.884598	-1.16351	4.53809e-05	-0.991678	-1.16323
123296493	chr7:123296493:A:G	2.27635e-13	-1.88884	-1.20479	3.01758e-05	-0.960099	-1.18023	4.1546e-05	-1.06319	-1.18
123296547	chr7:123296547:T:C	2.43077e-13	-1.84019	-1.18781	3.60715e-05	-0.808505	-1.15336	4.92701e-05	-0.91966	-1.15302
123296602	chr7:123296602:C:T	2.35234e-13	-1.86312	-1.19768	3.31545e-05	-0.877783	-1.16841	4.54521e-05	-0.985094	-1.16824
123296944	chr7:123296944:A:C	2.32267e-13	-1.87616	-1.19733	3.17666e-05	-0.921033	-1.16792	4.36488e-05	-1.02616	-1.16766
123297068	chr7:123297068:T:C	2.33371e-13	-1.86955	-1.1992	3.24045e-05	-0.898319	-1.17076	4.44754e-05	-1.00459	-1.17047
123297140	chr7:123297140:T:C	2.32869e-13	-1.87059	-1.20031	3.22507e-05	-0.9013	-1.17253	4.42686e-05	-1.00744	-1.17228
123297579	chr7:123297579:T:A	8.3632e-12	-2.59283e-10	0.51022	0.00049496	-2.59283e-10	0.657104	0.000723227	-2.59283e-10	0.613725
123297643	chr7:123297643:C:T	2.31137e-13	-1.87903	-1.19934	3.14649e-05	-0.927547	-1.17095	4.32413e-05	-1.0325	-1.1707
123297793	chr7:123297793:T:C	1.86499e-12	-2.59283e-10	-0.990365	9.81667e-05	-2.59283e-10	-0.960706	0.000145873	-2.59283e-10	-0.987264
123297896	chr7:123297896:G:C	3.16067e-12	-2.59283e-10	-0.462839	0.000197792	-2.59283e-10	-0.260156	0.000338313	-2.59283e-10	-0.146026
123298021	chr7:123298021:C:G	3.17138e-13	-1.86163	-0.900407	4.76204e-05	-0.871082	-0.813029	6.9827e-05	-0.982572	-0.741404
123298199	chr7:123298199:A:G	2.28637e-13	-1.88949	-1.19975	3.0379e-05	-0.961999	-1.17162	4.18221e-05	-1.0652	-1.17137
123298270	chr7:123298270:C:T	3.37641e-13	-1.66881	-1.03059	1.16485e-05	-1.97689	-1.1153	1.77557e-05	-1.97611	-1.11718
123298323	chr7:123298323:T:C	2.32413e-13	-1.87382	-1.19903	3.22282e-05	-0.904031	-1.1705	4.42209e-05	-1.01057	-1.17023
123298338	chr7:123298338:C:A	2.29853e-13	-1.89133	-1.19261	3.05276e-05	-0.968	-1.16074	4.20253e-05	-1.07124	-1.16049
123298689	chr7:123298689:C:T	2.27177e-13	-1.90466	-1.19099	2.91942e-05	-1.01511	-1.15829	4.02901e-05	-1.11586	-1.15803
123298717	chr7:123298717:C:CA	2.29109e-13	-1.89619	-1.19099	3.00961e-05	-0.984687	-1.15829	4.14634e-05	-1.08716	-1.15803
123298917	chr7:123298917:A:G	2.3389e-13	-1.86022	-1.2063	3.29986e-05	-0.867796	-1.18311	4.53339e-05	-0.976401	-1.17954
123299189	chr7:123299189:C:T	2.54657e-12	-2.59283e-10	-0.678873	0.000124402	-2.59283e-10	-0.723854	0.000215336	-2.59283e-10	-0.597796
123299328	chr7:123299328:C:T	2.28431e-12	-1.76243	0.974875	0.000278672	-1.03745	1.12011	0.00036037	-1.22212	1.13925
123299519	chr7:123299519:C:A	2.33112e-13	-1.87347	-1.19638	3.22167e-05	-0.908531	-1.16636	4.42345e-05	-1.01452	-1.16598
123299530	chr7:123299530:T:C	1.51486e-12	-2.59283e-10	-1.1983	7.71118e-05	-2.59283e-10	-1.20212	0.000119645	-2.59283e-10	-1.18546
123299792	chr7:123299792:C:A	7.16553e-13	-1.40844	-0.538479	2.94856e-05	-1.77631	-0.387163	3.92477e-05	-1.84133	-0.458769
123300148	chr7:123300148:T:C	2.28175e-13	-1.90561	-1.18565	2.9382e-05	-1.01654	-1.15045	4.05504e-05	-1.11732	-1.15014
123300236	chr7:123300236:G:A	2.29203e-13	-1.91043	-1.17633	2.92145e-05	-1.03554	-1.13716	4.03677e-05	-1.13522	-1.13675
123300322	chr7:123300322:G:A	1.48839e-12	-2.59283e-10	-1.21592	7.60754e-05	-2.59283e-10	-1.21565	0.000115938	-2.59283e-10	-1.21694
123300750	chr7:123300750:C:A	1.67103e-12	-2.59283e-10	-1.10018	8.59674e-05	-2.59283e-10	-1.0934	0.000128496	-2.59283e-10	-1.1141
123300849	chr7:123300849:C:T	1.70921e-12	-1.07759	-2.60556e-10	8.47958e-05	-1.10713	-2.60556e-10	0.00012314	-1.15668	-2.60556e-10
123300897	chr7:123300897:A:G	1.54015e-12	-2.59283e-10	-1.18174	7.75684e-05	-2.59283e-10	-1.19621	0.000117991	-2.59283e-10	-1.19939
123301009	chr7:123301009:T:G	2.25335e-13	-1.91634	-1.18745	2.8087e-05	-1.05897	-1.1531	3.88611e-05	-1.15728	-1.15273
123301210	chr7:123301210:A:T	2.32347e-13	-1.87585	-1.19729	3.19081e-05	-0.91673	-1.16778	4.38293e-05	-1.02229	-1.16741
123301230	chr7:123301230:C:T	2.91086e-12	-2.59283e-10	-0.545172	0.000172851	-2.59283e-10	-0.39494	0.000301866	-2.59283e-10	-0.260013
123302064	chr7:123302064:T:C	2.33309e-13	-1.87867	-1.19034	3.20473e-05	-0.923105	-1.15705	4.40291e-05	-1.0284	-1.15675
123302127	chr7:123302127:G:A	6.13636e-13	-1.5434	-0.55857	2.67508e-05	-1.85474	-0.406065	3.61442e-05	-1.90475	-0.47773
123302308	chr7:123302308:A:G	1.61882e-12	-2.59283e-10	-1.13193	8.39056e-05	-2.59283e-10	-1.11768	0.000126713	-2.59283e-10	-1.12808
123302331	chr7:123302331:T:A	1.5141e-12	-2.59283e-10	-1.1988	7.7082e-05	-2.59283e-10	-1.2025	0.000119571	-2.59283e-10	-1.18608
123302398	chr7:123302398:T:C	7.03244e-13	-1.96567	-2.60556e-10	3.55793e-05	-1.97561	-2.60556e-10	5.42096e-05	-1.97714	-2.60556e-10
123302419	chr7:123302419:T:A	2.32584e-13	-1.87469	-1.19743	3.20287e-05	-0.912748	-1.16799	4.3982e-05	-1.01855	-1.16767
123302589	chr7:123302589:G:A	3.38767e-12	-2.59283e-10	-0.393478	0.000213905	-2.59283e-10	-0.18184	0.000367333	-2.59283e-10	-0.0637291
123303208	chr7:123303208:C:T	1.4878e-12	-2.59283e-10	-1.21632	7.59999e-05	-2.59283e-10	-1.21664	0.00011616	-2.59283e-10	-1.21503
123303401	chr7:123303401:A:T	2.27732e-13	-1.90686	-1.18634	2.91752e-05	-1.02267	-1.15138	4.02816e-05	-1.12303	-1.15107
123303403	chr7:123303403:T:C	2.27645e-13	-1.91209	-1.18149	2.88121e-05	-1.0422	-1.14437	3.98232e-05	-1.14151	-1.14404
123303554	chr7:123303554:A:G	4.10669e-13	-1.9504	-0.553185	2.25366e-05	-1.96541	-0.466824	3.20899e-05	-1.97386	-0.527599
123303558	chr7:123303558:G:A	7.3332e-12	-2.59283e-10	0.378792	0.000471798	-2.59283e-10	0.609178	0.000787287	-2.59283e-10	0.698596
123303865	chr7:123303865:A:G	2.51715e-12	-0.690493	-2.60556e-10	9.56667e-05	-0.986502	-2.60556e-10	0.000148053	-0.972427	-2.60556e-10
123304053	chr7:123304053:A:C	2.29471e-13	-1.896	-1.1896	3.01767e-05	-0.984011	-1.15629	4.15823e-05	-1.08638	-1.15594
123304347	chr7:123304347:T:A	2.26327e-13	-1.91576	-1.18363	2.83054e-05	-1.05682	-1.1475	3.91447e-05	-1.15559	-1.14714
123304359	chr7:123304359:AAG:A	2.84379e-12	-2.59283e-10	-0.568485	0.00017207	-2.59283e-10	-0.399469	0.000264673	-2.59283e-10	-0.391504
123304568	chr7:123304568:C:T	2.416e-13	-1.81725	-1.21685	1.0876e-05	-1.95701	-1.20381	1.66447e-05	-1.96377	-1.19414
123304580	chr7:123304580:C:T	1.69001e-12	-2.59283e-10	-1.08889	8.75644e-05	-2.59283e-10	-1.075	0.000132237	-2.59283e-10	-1.0854
123304638	chr7:123304638:G:A	2.29406e-13	-1.8829	-1.20298	3.0876e-05	-0.940335	-1.17706	4.24507e-05	-1.0449	-1.17676
123304740	chr7:123304740:T:G	7.07939e-13	-1.95902	-2.60556e-10	3.75596e-05	-1.92144	-2.60556e-10	5.80747e-05	-1.90827	-2.60556e-10
123304766	chr7:123304766:C:G	2.30362e-13	-1.88138	-1.20035	3.11689e-05	-0.935273	-1.17268	4.28504e-05	-1.03991	-1.17237
123304877	chr7:123304877:C:T	3.07411e-12	-2.59283e-10	-0.490606	0.000183568	-2.59283e-10	-0.334788	0.000321979	-2.59283e-10	-0.19551
123304896	chr7:123304896:T:C	5.05911e-13	-1.7354	-0.559611	5.47213e-05	-0.966392	-0.578727	6.46588e-05	-1.15783	-0.643045
123305066	chr7:123305066:T:G	2.23154e-12	-2.59283e-10	-0.81093	0.000128187	-2.59283e-10	-0.693883	0.000217526	-2.59283e-10	-0.58768
123305168	chr7:123305168:G:T	1.6592e-12	-2.59283e-10	-1.10728	8.56175e-05	-2.59283e-10	-1.09748	0.000129401	-2.59283e-10	-1.10708
123305575	chr7:123305575:C:T	7.18355e-12	-2.59283e-10	0.358173	0.00046212	-2.59283e-10	0.588452	0.000768906	-2.59283e-10	0.674971
123305640	chr7:123305640:G:T	2.87782e-13	-1.65695	-1.20222	1.16807e-05	-1.8805	-1.20893	1.75432e-05	-1.89583	-1.2095
123306429	chr7:123306429:C:T	3.04696e-12	-2.59283e-10	-0.499476	0.00014777	-2.59283e-10	-0.551718	0.000265567	-2.59283e-10	-0.388129
123306439	chr7:123306439:G:A	3.17594e-12	-2.59283e-10	-0.458018	0.000153804	-2.59283e-10	-0.511694	0.000277703	-2.59283e-10	-0.343445
123306581	chr7:123306581:T:C	2.40352e-12	-1.78519	1.0485	0.000284446	-1.08224	1.18541	0.000374595	-1.26264	1.21849
123306787	chr7:123306787:C:A	2.57693e-12	-1.76214	1.09511	0.000313212	-1.03358	1.23309	0.000410851	-1.21924	1.26748
123306806	chr7:123306806:G:C	2.37013e-12	-2.59283e-10	-0.750675	0.000141705	-2.59283e-10	-0.593624	0.000237247	-2.59283e-10	-0.500895
123306982	chr7:123306982:G:A	1.74041e-12	-2.59283e-10	-1.0595	8.97972e-05	-2.59283e-10	-1.04982	0.000135715	-2.59283e-10	-1.05944
123307196	chr7:123307196:G:A	6.3754e-13	-1.09638	-0.967379	5.20407e-05	-0.668016	-0.92733	5.79636e-05	-0.912486	-0.997696
123307391	chr7:123307391:TTTTATTA:T	1.57359e-12	-2.59283e-10	-1.16026	7.88544e-05	-2.59283e-10	-1.17977	0.000119996	-2.59283e-10	-1.18254
123307930	chr7:123307930:G:C	2.17453e-12	-2.59283e-10	-0.836807	0.000117818	-2.59283e-10	-0.77823	0.000174449	-2.59283e-10	-0.808362
123308052	chr7:123308052:C:T	1.62696e-12	-2.59283e-10	-1.12691	8.11428e-05	-2.59283e-10	-1.15116	0.000123253	-2.59283e-10	-1.15576
123308098	chr7:123308098:A:G	1.50636e-12	-2.59283e-10	-1.20392	7.6777e-05	-2.59283e-10	-1.20647	0.000118858	-2.59283e-10	-1.19207
123308170	chr7:123308170:A:G	1.5066e-12	-2.59283e-10	-1.20377	7.67877e-05	-2.59283e-10	-1.20633	0.000118884	-2.59283e-10	-1.19185
123308207	chr7:123308207:A:G	1.32091e-11	-2.59283e-10	0.967282	0.000883922	-2.59283e-10	1.237	0.00149816	-2.59283e-10	1.34199
123308593	chr7:123308593:T:C	4.08683e-13	-1.31684	-1.1916	1.41779e-05	-1.70858	-1.18711	1.96689e-05	-1.78365	-1.20731
123308751	chr7:123308751:G:C	3.3256e-12	-2.59283e-10	-0.41197	0.000160602	-2.59283e-10	-0.468445	0.000291381	-2.59283e-10	-0.295365
123309953	chr7:123309953:T:G	3.22682e-13	-1.89389	-0.850822	4.49006e-05	-0.97243	-0.770492	6.61605e-05	-1.07796	-0.699954
123310206	chr7:123310206:A:G	3.10224e-12	-2.59283e-10	-0.481498	0.000150287	-2.59283e-10	-0.534826	0.000265566	-2.59283e-10	-0.388133
123310338	chr7:123310338:G:A	1.50671e-12	-2.59283e-10	-1.20369	7.67941e-05	-2.59283e-10	-1.20624	0.000118899	-2.59283e-10	-1.19172
123310577	chr7:123310577:G:T	2.75114e-12	-2.59283e-10	-0.601604	0.000133835	-2.59283e-10	-0.650762	0.000233639	-2.59283e-10	-0.516221
123310810	chr7:123310810:G:A	3.4519e-12	-2.59283e-10	-0.374695	0.000166422	-2.59283e-10	-0.432846	0.000303001	-2.59283e-10	-0.256262
123311051	chr7:123311051:G:A	3.47565e-12	-2.59283e-10	-0.367839	0.000167528	-2.59283e-10	-0.426224	0.000305262	-2.59283e-10	-0.248827
123311071	chr7:123311071:T:C	2.95758e-12	-2.59283e-10	-0.529248	0.000181303	-2.59283e-10	-0.347201	0.000303315	-2.59283e-10	-0.255226
123311084	chr7:123311084:G:A	4.41313e-12	-2.59283e-10	-0.129038	0.000281244	-2.59283e-10	0.0918514	0.000471324	-2.59283e-10	0.185548
123311129	chr7:123311129:T:A	3.39248e-12	-2.59283e-10	-0.392061	0.000163692	-2.59283e-10	-0.449384	0.000297526	-2.59283e-10	-0.274497
123311170	chr7:123311170:G:A	5.63324e-13	-1.12328	-1.06424	4.5589e-05	-0.677492	-1.05021	5.94964e-05	-0.919074	-0.965007
123311179	chr7:123311179:A:G	3.47928e-12	-2.59283e-10	-0.366797	0.000167709	-2.59283e-10	-0.425145	0.000305633	-2.59283e-10	-0.247613
123311241	chr7:123311241:A:G	3.49243e-12	-2.59283e-10	-0.363024	0.000168311	-2.59283e-10	-0.42156	0.000306806	-2.59283e-10	-0.243782
123311431	chr7:123311431:A:G	3.45523e-12	-2.59283e-10	-0.373733	0.00016659	-2.59283e-10	-0.431839	0.000303388	-2.59283e-10	-0.254985
123312053	chr7:123312053:A:G	3.51603e-12	-2.59283e-10	-0.356288	0.00016942	-2.59283e-10	-0.41499	0.000309086	-2.59283e-10	-0.236377
123312562	chr7:123312562:TC:T	1.48785e-12	-2.59283e-10	-1.21629	7.71545e-05	-2.59283e-10	-1.20156	0.000119364	-2.59283e-10	-1.18782
123312836	chr7:123312836:C:T	7.26769e-13	-1.93277	-2.60556e-10	3.61661e-05	-1.95925	-2.60556e-10	5.48822e-05	-1.96481	-2.60556e-10
123312945	chr7:123312945:A:T	3.53367e-12	-2.59283e-10	-0.351285	0.000170169	-2.59283e-10	-0.41058	0.000310681	-2.59283e-10	-0.23123
123313490	chr7:123313490:C:T	3.58047e-12	-2.59283e-10	-0.338127	0.000172399	-2.59283e-10	-0.397563	0.00031508	-2.59283e-10	-0.217169
123313539	chr7:123313539:T:C	3.61688e-12	-2.59283e-10	-0.328008	0.000174102	-2.59283e-10	-0.387729	0.000318537	-2.59283e-10	-0.20626
123313649	chr7:123313649:C:T	2.9868e-12	-2.59283e-10	-0.519418	0.000144851	-2.59283e-10	-0.571668	0.000255069	-2.59283e-10	-0.428462
123313690	chr7:123313690:G:A	1.59201e-12	-2.59283e-10	-1.14863	7.96515e-05	-2.59283e-10	-1.16971	0.00012109	-2.59283e-10	-1.17346
123313825	chr7:123313825:A:C	2.9798e-12	-2.59283e-10	-0.521763	0.000144525	-2.59283e-10	-0.573919	0.000254438	-2.59283e-10	-0.430939
123313836	chr7:123313836:A:G	4.39705e-13	-1.27554	-1.15973	1.49003e-05	-1.69036	-1.15563	2.04588e-05	-1.76867	-1.18291
123314784	chr7:123314784:A:G	1.16212e-11	-2.59283e-10	0.839213	0.000693688	-2.59283e-10	0.99465	0.00101151	-2.59283e-10	0.949201
123314859	chr7:123314859:C:T	4.32709e-13	-1.87919	-0.57212	6.301e-05	-0.945951	-0.458128	9.39726e-05	-1.05956	-0.367437
123315147	chr7:123315147:T:C	2.9197e-13	-1.75066	-1.09406	1.97634e-05	-1.4912	-1.07234	3.04501e-05	-1.47076	-1.08315
123315293	chr7:123315293:A:G	2.14353e-12	-1.77976	0.928596	0.000255058	-1.06767	1.06179	0.000334406	-1.2515	1.09386
123315454	chr7:123315454:T:G	2.42569e-12	-2.59283e-10	-0.727506	0.000145546	-2.59283e-10	-0.566883	0.000244031	-2.59283e-10	-0.472702
123315787	chr7:123315787:G:A	2.97023e-12	-2.59283e-10	-0.524981	0.000144068	-2.59283e-10	-0.577089	0.000253515	-2.59283e-10	-0.434576
123316064	chr7:123316064:A:G	1.18748e-11	-2.59283e-10	0.860797	0.000791001	-2.59283e-10	1.12593	0.00133545	-2.59283e-10	1.22703
123316234	chr7:123316234:C:T	3.25992e-12	-0.431917	-2.60556e-10	0.000299451	0.15458	-2.60556e-10	0.000383346	-0.0210589	-2.60556e-10
123316410	chr7:123316410:A:G	1.62081e-12	-2.59283e-10	-1.13069	8.44793e-05	-2.59283e-10	-1.11087	0.000126349	-2.59283e-10	-1.13095
123316843	chr7:123316843:G:A	3.09989e-13	-1.66106	-1.12378	3.65647e-05	-0.809394	-1.13889	4.50485e-05	-1.01348	-1.14878
123317326	chr7:123317326:T:C	2.53052e-13	-1.77433	-1.21345	1.12527e-05	-1.94091	-1.18585	1.72301e-05	-1.94996	-1.17338
123317684	chr7:123317684:C:T	1.10544e-12	-1.51338	-2.60556e-10	5.82157e-05	-1.48322	-2.60556e-10	8.68106e-05	-1.50627	-2.60556e-10
123317764	chr7:123317764:G:A	2.98729e-12	-2.59283e-10	-0.519254	0.000144821	-2.59283e-10	-0.571872	0.000255074	-2.59283e-10	-0.428442
123317874	chr7:123317874:T:A	9.08679e-12	-2.59283e-10	0.593201	0.000447699	-2.59283e-10	0.556749	0.000759254	-2.59283e-10	0.662339
123318074	chr7:123318074:C:T	6.16139e-12	-2.59283e-10	0.204682	0.000365178	-2.59283e-10	0.353013	0.000727911	-2.59283e-10	0.620181
123318075	chr7:123318075:G:A	6.44423e-13	-0.849435	-1.20359	1.97259e-05	-1.36209	-1.20335	2.69818e-05	-1.49965	-1.17518
123318111	chr7:123318111:T:G	3.50079e-12	-2.59283e-10	-0.360631	0.000168635	-2.59283e-10	-0.419636	0.000307563	-2.59283e-10	-0.241317
123318231	chr7:123318231:G:T	3.49013e-12	-2.59283e-10	-0.363682	0.000168094	-2.59283e-10	-0.422846	0.000306805	-2.59283e-10	-0.243786
123318447	chr7:123318447:T:G	1.53399e-12	-2.59283e-10	-1.18575	7.8074e-05	-2.59283e-10	-1.18972	0.000121699	-2.59283e-10	-1.16845
123318535	chr7:123318535:C:T	3.52702e-12	-2.59283e-10	-0.353168	0.000169844	-2.59283e-10	-0.412494	0.000310002	-2.59283e-10	-0.23342
123319136	chr7:123319136:T:A	1.60531e-12	-2.59283e-10	-1.14031	8.11154e-05	-2.59283e-10	-1.1515	0.000123078	-2.59283e-10	-1.15718
123319525	chr7:123319525:C:G	2.92756e-13	-1.62526	-1.21678	1.17944e-05	-1.86498	-1.21476	1.77199e-05	-1.88076	-1.21454
123319690	chr7:123319690:G:A	1.48739e-12	-2.59283e-10	-1.2166	7.59919e-05	-2.59283e-10	-1.21675	0.000115967	-2.59283e-10	-1.21669
123320063	chr7:123320063:C:T	2.9832e-12	-2.59283e-10	-0.520624	0.000144627	-2.59283e-10	-0.573212	0.000254699	-2.59283e-10	-0.429916
123320321	chr7:123320321:G:A	2.46332e-13	-1.7982	-1.2165	1.09781e-05	-1.95095	-1.20052	1.68035e-05	-1.95844	-1.18998
123320764	chr7:123320764:A:G	1.6539e-12	-2.59283e-10	-1.11049	8.63606e-05	-2.59283e-10	-1.08884	0.00012891	-2.59283e-10	-1.11089
123320816	chr7:123320816:C:T	7.23415e-13	-1.93739	-2.60556e-10	3.63408e-05	-1.95443	-2.60556e-10	5.52964e-05	-1.95729	-2.60556e-10
123320907	chr7:123320907:C:T	2.9821e-12	-2.59283e-10	-0.520994	0.000144575	-2.59283e-10	-0.573572	0.000254596	-2.59283e-10	-0.43032
123320971	chr7:123320971:A:T	1.81249e-12	-1.67718	0.658256	0.00018953	-1.10556	0.802736	0.000209806	-1.37751	0.753692
123321172	chr7:123321172:C:G	2.20667e-12	-1.88177	1.05964	0.000197383	-1.46789	1.20566	0.000249482	-1.66285	1.21224
123321184	chr7:123321184:G:A	1.63863e-12	-2.59283e-10	-1.11976	8.15869e-05	-2.59283e-10	-1.1457	0.000123947	-2.59283e-10	-1.15014
123321272	chr7:123321272:G:A	1.61523e-11	-2.59283e-10	1.16844	0.000976532	-2.59283e-10	1.33664	0.0014201	-2.59283e-10	1.28848
123321416	chr7:123321416:G:A	4.39879e-13	-1.3473	-1.08758	1.563e-05	-1.73103	-1.06715	2.10714e-05	-1.80259	-1.11949
123321440	chr7:123321440:G:T	2.96701e-12	-2.59283e-10	-0.526068	0.000143809	-2.59283e-10	-0.578889	0.000253225	-2.59283e-10	-0.43572
123321481	chr7:123321481:A:G	1.96951e-12	-2.59283e-10	-0.935836	0.00010364	-2.59283e-10	-0.906449	0.000167692	-2.59283e-10	-0.847868
123321610	chr7:123321610:A:G	1.64418e-12	-2.59283e-10	-1.11638	8.2959e-05	-2.59283e-10	-1.12903	0.00012574	-2.59283e-10	-1.13578
123321896	chr7:123321896:T:C	7.80945e-12	-2.59283e-10	0.441713	0.000500565	-2.59283e-10	0.668365	0.000841821	-2.59283e-10	0.76557
123322274	chr7:123322274:A:G	4.28958e-13	-1.36048	-1.09954	1.52794e-05	-1.74098	-1.07988	2.06692e-05	-1.81151	-1.12984
123322601	chr7:123322601:C:T	1.49445e-12	-2.59283e-10	-1.21186	7.64442e-05	-2.59283e-10	-1.21081	0.000116039	-2.59283e-10	-1.21607
123322846	chr7:123322846:C:A	2.4062e-12	-2.59283e-10	-0.735571	0.000144152	-2.59283e-10	-0.576506	0.000241617	-2.59283e-10	-0.482645
123323140	chr7:123323140:C:T	2.53464e-12	-2.59283e-10	-0.68357	0.000121751	-2.59283e-10	-0.745395	0.000182591	-2.59283e-10	-0.762751
123323254	chr7:123323254:A:C	4.70402e-13	-1.88997	-0.477817	6.88011e-05	-0.960171	-0.355982	0.000103874	-1.06654	-0.260275
123323353	chr7:123323353:C:T	1.53435e-12	-2.59283e-10	-1.18552	7.8083e-05	-2.59283e-10	-1.1896	0.000121734	-2.59283e-10	-1.16816
123323745	chr7:123323745:C:T	1.56294e-12	-2.59283e-10	-1.16705	7.84213e-05	-2.59283e-10	-1.18528	0.000119533	-2.59283e-10	-1.1864
123323756	chr7:123323756:G:A	1.50298e-12	-2.59283e-10	-1.20617	7.92217e-05	-2.59283e-10	-1.17512	0.00012342	-2.59283e-10	-1.1544
123323829	chr7:123323829:T:C	2.5564e-12	-2.59283e-10	-0.675023	0.000124487	-2.59283e-10	-0.723171	0.000185612	-2.59283e-10	-0.746337
123323963	chr7:123323963:G:A	2.16767e-12	-1.78602	0.946056	0.000255807	-1.07951	1.07656	0.000335229	-1.26348	1.1083
123324022	chr7:123324022:C:T	1.02211e-11	-2.59283e-10	0.710829	0.000673127	-2.59283e-10	0.964562	0.0011349	-2.59283e-10	1.0643
123324207	chr7:123324207:G:T	1.83595e-12	-2.59283e-10	-1.00606	9.78947e-05	-2.59283e-10	-0.96348	0.0001461	-2.59283e-10	-0.985708
123324504	chr7:123324504:G:A	1.5107e-12	-2.59283e-10	-1.20105	7.79478e-05	-2.59283e-10	-1.19133	0.00011828	-2.59283e-10	-1.19694
123324745	chr7:123324745:A:G	2.72346e-13	-1.69821	-1.21609	1.13653e-05	-1.9039	-1.21291	1.71269e-05	-1.91676	-1.21258
123325070	chr7:123325070:C:T	1.63384e-12	-2.59283e-10	-1.12269	8.62626e-05	-2.59283e-10	-1.08998	0.000129503	-2.59283e-10	-1.10629
123325181	chr7:123325181:C:T	2.51007e-13	-1.78321	-1.21269	1.12329e-05	-1.9451	-1.18342	1.7218e-05	-1.95352	-1.17052
123325359	chr7:123325359:G:A	3.94373e-13	-1.35099	-1.19309	1.37151e-05	-1.73777	-1.1911	1.91858e-05	-1.80874	-1.20709
123325770	chr7:123325770:G:A	2.7545e-12	-0.600384	-2.60556e-10	0.000158497	-0.481634	-2.60556e-10	0.000243312	-0.475654	-2.60556e-10
123326232	chr7:123326232:A:G	4.2103e-13	-1.36996	-1.10871	1.50229e-05	-1.748	-1.0898	2.03759e-05	-1.8179	-1.13775
123326324	chr7:123326324:A:G	4.46752e-13	-1.36333	-1.05604	1.73483e-05	-1.65374	-1.04014	2.30246e-05	-1.73537	-1.09807
123326420	chr7:123326420:C:T	1.71402e-12	-2.59283e-10	-1.07478	9.07281e-05	-2.59283e-10	-1.03951	0.00013727	-2.59283e-10	-1.04805
123326580	chr7:123326580:C:G	1.52119e-12	-2.59283e-10	-1.19413	7.74616e-05	-2.59283e-10	-1.19759	0.000120414	-2.59283e-10	-1.17906
123327183	chr7:123327183:G:A	1.96997e-12	-1.83761	0.902001	0.000217387	-1.19516	1.02947	0.000288711	-1.36562	1.06105
123327223	chr7:123327223:G:A	3.78893e-11	-2.59283e-10	2.02105	0.00188289	-2.59283e-10	1.99319	0.00303141	-2.59283e-10	2.04679
123327470	chr7:123327470:A:G	1.76856e-12	-2.59283e-10	-1.04346	8.92445e-05	-2.59283e-10	-1.05599	0.000137851	-2.59283e-10	-1.04383
123327693	chr7:123327693:T:G	1.97095e-12	-2.59283e-10	-0.935106	0.000105881	-2.59283e-10	-0.885053	0.00015762	-2.59283e-10	-0.909812
123327721	chr7:123327721:A:G	2.45129e-13	-1.80576	-1.21384	1.10636e-05	-1.95335	-1.19036	1.6987e-05	-1.96031	-1.17723
123328044	chr7:123328044:C:T	1.94522e-12	-1.83495	0.8867	0.000215573	-1.18767	1.0136	0.000285928	-1.3593	1.04504
123328303	chr7:123328303:C:T	1.09722e-12	-1.52084	-2.60556e-10	5.77386e-05	-1.49145	-2.60556e-10	8.61236e-05	-1.51421	-2.60556e-10
123328369	chr7:123328369:T:C	1.65247e-12	-2.59283e-10	-1.11135	8.2194e-05	-2.59283e-10	-1.13829	0.000124832	-2.59283e-10	-1.14303
123328389	chr7:123328389:G:T	1.93957e-12	-1.86048	0.909326	0.000207144	-1.25056	1.0366	0.000276813	-1.41476	1.06811
123328506	chr7:123328506:A:G	3.21868e-13	-1.79801	-0.949226	2.93547e-05	-1.27897	-0.88895	3.60559e-05	-1.48659	-0.898333
123328727	chr7:123328727:G:A	1.05362e-11	-2.59283e-10	0.741201	0.000697355	-2.59283e-10	0.999923	0.00117753	-2.59283e-10	1.10118
123328915	chr7:123328915:G:A	1.87642e-12	-2.59283e-10	-0.984258	9.21333e-05	-2.59283e-10	-1.02414	0.000139213	-2.59283e-10	-1.03399
123329083	chr7:123329083:A:G	1.84006e-12	-2.59283e-10	-1.00382	9.81403e-05	-2.59283e-10	-0.960975	0.000146481	-2.59283e-10	-0.983105
123329446	chr7:123329446:C:T	1.09963e-11	-2.59283e-10	0.783938	0.000725439	-2.59283e-10	1.03941	0.0012247	-2.59283e-10	1.14045
123329756	chr7:123329756:A:G	1.55994e-12	-2.59283e-10	-1.16897	8.02509e-05	-2.59283e-10	-1.16221	0.000122359	-2.59283e-10	-1.16304
123330283	chr7:123330283:G:T	2.49357e-13	-1.7859	-1.21659	1.10193e-05	-1.94664	-1.20108	1.6852e-05	-1.95487	-1.19066
123330530	chr7:123330530:G:A	3.34909e-13	-1.78008	-0.927439	3.1082e-05	-1.24565	-0.865092	3.79655e-05	-1.45861	-0.874705
123330550	chr7:123330550:A:G	9.52575e-13	-1.66221	-2.60556e-10	7.33294e-05	-1.25241	-2.60556e-10	0.000104984	-1.31619	-2.60556e-10
123330750	chr7:123330750:C:T	3.76105e-13	-1.85028	-0.741227	5.52143e-05	-0.859009	-0.677142	8.01463e-05	-0.970408	-0.615736
123330842	chr7:123330842:A:T	1.52017e-12	-2.59283e-10	-1.1948	7.73762e-05	-2.59283e-10	-1.19869	0.000120257	-2.59283e-10	-1.18036
123330900	chr7:123330900:C:G	9.89495e-12	-2.59283e-10	0.678404	0.000652426	-2.59283e-10	0.933325	0.00109988	-2.59283e-10	1.03296
123332318	chr7:123332318:A:G	7.21707e-12	-2.59283e-10	0.362828	0.000458216	-2.59283e-10	0.579969	0.000769936	-2.59283e-10	0.676309
123332366	chr7:123332366:T:C	2.60617e-13	-1.7423	-1.21602	1.12228e-05	-1.93064	-1.19878	1.72462e-05	-1.93507	-1.18733
123332517	chr7:123332517:G:A	2.14493e-13	-1.94116	-1.21194	1.0831e-05	-1.95034	-1.21462	1.62617e-05	-1.96427	-1.21692
123333654	chr7:123333654:A:G	5.341e-13	-1.15067	-1.09013	1.97305e-05	-1.47491	-1.09029	2.91034e-05	-1.53779	-1.06135
123334221	chr7:123334221:C:T	4.17556e-13	-1.4569	-1.03006	1.56331e-05	-1.79551	-1.00248	2.13237e-05	-1.84563	-1.06455
123334479	chr7:123334479:A:G	1.50972e-12	-2.59283e-10	-1.20169	7.6926e-05	-2.59283e-10	-1.20453	0.000119211	-2.59283e-10	-1.1891
123334735	chr7:123334735:T:C	6.24144e-13	-1.85565	-0.229343	0.00010624	-0.830971	-0.0507029	0.000163437	-0.944622	0.0710534
123335086	chr7:123335086:TAAATC:T	5.382e-13	-1.12569	-1.10746	1.9774e-05	-1.45555	-1.10746	2.90831e-05	-1.51922	-1.08062
123335135	chr7:123335135:T:A	1.35251e-12	-1.80397	0.492311	0.000148052	-1.08246	0.53265	0.000191213	-1.2655	0.548891
123335613	chr7:123335613:G:A	3.27366e-13	-1.91579	-0.81451	4.03849e-05	-1.10691	-0.742003	5.6929e-05	-1.2088	-0.719389
123335624	chr7:123335624:G:A	4.07974e-13	-1.4646	-1.04557	1.52937e-05	-1.80122	-1.01871	2.0921e-05	-1.85109	-1.07816
123335947	chr7:123335947:C:T	2.14099e-13	-1.96098	-1.19396	1.08218e-05	-1.96733	-1.19848	1.62262e-05	-1.97479	-1.20858
123337377	chr7:123337377:T:C	1.93929e-12	-2.59283e-10	-0.951297	9.48576e-05	-2.59283e-10	-0.994995	0.000143568	-2.59283e-10	-1.00319
123337520	chr7:123337520:G:C	1.49609e-12	-2.59283e-10	-1.21077	7.60094e-05	-2.59283e-10	-1.21652	0.00011645	-2.59283e-10	-1.21254
123337580	chr7:123337580:T:G	6.97162e-12	-2.59283e-10	0.328226	0.000456321	-2.59283e-10	0.575823	0.000818711	-2.59283e-10	0.737733
123337710	chr7:123337710:TC:T	1.44934e-12	-1.82195	0.579439	0.000167152	-1.13125	0.702781	0.000218596	-1.30976	0.726989
123337872	chr7:123337872:G:A	4.3265e-13	-1.47135	-0.980097	1.63732e-05	-1.80195	-0.949773	2.21687e-05	-1.85205	-1.01926
123337924	chr7:123337924:G:C	1.49591e-12	-2.59283e-10	-1.21088	7.60465e-05	-2.59283e-10	-1.21603	0.000116469	-2.59283e-10	-1.21238
123338613	chr7:123338613:G:T	1.54689e-12	-1.80656	0.629183	0.000182119	-1.09717	0.754461	0.000237158	-1.27912	0.777848
123338874	chr7:123338874:A:C	2.56366e-13	-1.96061	-1.01416	2.67994e-05	-1.30179	-0.957205	3.80479e-05	-1.39163	-0.939526
123339347	chr7:123339347:A:G	9.92023e-12	-2.59283e-10	0.680955	0.000488672	-2.59283e-10	0.64432	0.000829806	-2.59283e-10	0.751194
123339635	chr7:123339635:A:G	5.4203e-12	-2.59283e-10	0.0765293	0.000348108	-2.59283e-10	0.305141	0.000586931	-2.59283e-10	0.40491
123339996	chr7:123339996:G:A	2.80738e-13	-1.93	-0.953955	3.28143e-05	-1.15743	-0.89908	4.63655e-05	-1.25688	-0.876562
123340111	chr7:123340111:T:A	2.52705e-13	-1.77234	-1.21681	1.09838e-05	-1.94265	-1.2083	1.683e-05	-1.94692	-1.19992
123340606	chr7:123340606:G:T	1.61623e-12	-2.59283e-10	-1.13353	8.06267e-05	-2.59283e-10	-1.15754	0.000122831	-2.59283e-10	-1.15918
123340629	chr7:123340629:C:G	2.48348e-13	-1.88553	-1.12101	1.20722e-05	-1.90182	-1.15465	1.74422e-05	-1.92651	-1.18459
123340794	chr7:123340794:A:G	5.28924e-13	-1.26535	-0.985186	1.84437e-05	-1.67924	-0.953408	2.48666e-05	-1.74603	-1.01044
123340963	chr7:123340963:A:G	1.61579e-12	-2.59283e-10	-1.1338	8.43409e-05	-2.59283e-10	-1.11251	0.000133289	-2.59283e-10	-1.07748
123341193	chr7:123341193:T:C	2.59625e-13	-1.9553	-1.00684	2.74469e-05	-1.27825	-0.956868	3.89949e-05	-1.37018	-0.936391
123342258	chr7:123342258:C:G	1.81643e-12	-2.59283e-10	-1.01675	8.95131e-05	-2.59283e-10	-1.05299	0.000135301	-2.59283e-10	-1.06249
123342405	chr7:123342405:T:A	5.77586e-13	-1.70414	-0.458376	6.58842e-05	-0.87057	-0.488903	7.52905e-05	-1.07604	-0.572608
123342795	chr7:123342795:G:A	1.49171e-12	-2.59283e-10	-1.2137	7.61123e-05	-2.59283e-10	-1.21516	0.000116838	-2.59283e-10	-1.20921
123343306	chr7:123343306:A:G	1.70504e-12	-2.59283e-10	-1.08003	8.14786e-05	-2.59283e-10	-1.14703	0.00012181	-2.59283e-10	-1.16753
123343655	chr7:123343655:T:C	2.46125e-13	-1.89977	-1.11576	1.19327e-05	-1.91843	-1.14966	1.7272e-05	-1.93995	-1.18096
123344134	chr7:123344134:T:C	2.66732e-13	-1.72356	-1.21157	1.11761e-05	-1.91752	-1.21607	1.7021e-05	-1.92302	-1.21253
123344593	chr7:123344593:C:T	1.63591e-12	-2.59283e-10	-1.12142	8.28885e-05	-2.59283e-10	-1.12988	0.000126862	-2.59283e-10	-1.1269
123344908	chr7:123344908:G:A	2.10335e-12	-2.59283e-10	-0.87009	0.000122049	-2.59283e-10	-0.742954	0.000187505	-2.59283e-10	-0.736194
123345910	chr7:123345910:T:C	1.88707e-12	-2.59283e-10	-0.978595	0.000104311	-2.59283e-10	-0.899993	0.00016373	-2.59283e-10	-0.871779
123346250	chr7:123346250:G:A	6.83302e-13	-1.73393	-0.260506	7.55124e-05	-0.936935	-0.28614	8.55086e-05	-1.13505	-0.386327
123346886	chr7:123346886:T:C	2.28884e-13	-1.91309	-1.17507	1.12686e-05	-1.92941	-1.19594	1.66141e-05	-1.94874	-1.21101
123347302	chr7:123347302:T:G	2.17799e-12	-2.59283e-10	-0.835217	0.000105823	-2.59283e-10	-0.885608	0.000159091	-2.59283e-10	-0.900521
123347339	chr7:123347339:A:G	1.48759e-12	-1.82471	0.608249	0.000171121	-1.13715	0.732151	0.000224028	-1.31535	0.757127
123347867	chr7:123347867:A:C	2.48513e-12	-2.59283e-10	-0.703298	0.000122163	-2.59283e-10	-0.742017	0.000211051	-2.59283e-10	-0.617899
123347939	chr7:123347939:CCAAA:C	1.97144e-12	-2.59283e-10	-0.934858	0.000104452	-2.59283e-10	-0.89864	0.000158926	-2.59283e-10	-0.901557
123348157	chr7:123348157:T:G	1.53743e-12	-2.59283e-10	-1.18351	7.81228e-05	-2.59283e-10	-1.18909	0.0001196	-2.59283e-10	-1.18584
123348326	chr7:123348326:ACAGT:A	2.36657e-12	-2.59283e-10	-0.752178	0.000140461	-2.59283e-10	-0.602441	0.000227654	-2.59283e-10	-0.542172
123349305	chr7:123349305:A:T	2.03258e-12	-2.59283e-10	-0.904316	0.000102391	-2.59283e-10	-0.918574	0.000156871	-2.59283e-10	-0.914572
123349563	chr7:123349563:G:C	1.0158e-12	-1.59795	-2.60556e-10	4.00622e-05	-1.85694	-2.60556e-10	6.78466e-05	-1.75275	-2.60556e-10
123349688	chr7:123349688:G:T	2.366e-12	-2.59283e-10	-0.752422	0.000125738	-2.59283e-10	-0.713171	0.000186078	-2.59283e-10	-0.74383
123349748	chr7:123349748:T:C	1.54389e-12	-1.17932	-2.60556e-10	6.77076e-05	-1.33217	-2.60556e-10	0.000102605	-1.33911	-2.60556e-10
123350091	chr7:123350091:C:A	4.19731e-13	-1.26727	-1.21449	1.45461e-05	-1.65919	-1.21086	2.18998e-05	-1.67318	-1.21034
123350148	chr7:123350148:A:G	1.51417e-12	-2.59283e-10	-1.19875	7.60696e-05	-2.59283e-10	-1.21572	0.000115952	-2.59283e-10	-1.21682
123350925	chr7:123350925:C:T	3.23382e-13	-1.56461	-1.17793	1.29493e-05	-1.84103	-1.1453	1.99154e-05	-1.84926	-1.12925
123351338	chr7:123351338:T:G	2.02802e-12	-2.59283e-10	-0.906561	0.000102132	-2.59283e-10	-0.921102	0.000167934	-2.59283e-10	-0.846428
123351772	chr7:123351772:T:C	2.66574e-12	-2.59283e-10	-0.63314	0.000129702	-2.59283e-10	-0.682134	0.000225963	-2.59283e-10	-0.549627
123351831	chr7:123351831:G:A	2.66466e-12	-2.59283e-10	-0.633545	0.000129654	-2.59283e-10	-0.682504	0.000225864	-2.59283e-10	-0.550066
123352191	chr7:123352191:A:T	1.89197e-12	-2.59283e-10	-0.976	9.28699e-05	-2.59283e-10	-1.01617	0.00014086	-2.59283e-10	-1.02223
123352342	chr7:123352342:A:G	2.11558e-12	-2.59283e-10	-0.864294	0.000104684	-2.59283e-10	-0.896425	0.000177558	-2.59283e-10	-0.7907
123352434	chr7:123352434:T:C	2.46345e-13	-1.84206	-1.17258	1.2319e-05	-1.92137	-1.11486	1.91487e-05	-1.92588	-1.09188
123352667	chr7:123352667:T:G	2.36401e-12	-2.59283e-10	-0.753264	0.00011531	-2.59283e-10	-0.799752	0.000177525	-2.59283e-10	-0.790885
123352883	chr7:123352883:C:T	2.55989e-13	-1.95486	-1.02138	1.91582e-05	-1.74411	-0.850533	3.04455e-05	-1.76103	-0.793034
123352923	chr7:123352923:T:C	1.00858e-12	-0.533362	-1.07171	1.74485e-05	-1.58229	-1.10583	3.13785e-05	-1.39877	-1.12511
123353707	chr7:123353707:C:T	3.26142e-12	-2.59283e-10	-0.431457	0.000186254	-2.59283e-10	-0.320261	0.000269601	-2.59283e-10	-0.373055
123353786	chr7:123353786:A:G	6.13542e-12	-2.59283e-10	0.200458	0.000393134	-2.59283e-10	0.426779	0.000692567	-2.59283e-10	0.570408
123354547	chr7:123354547:T:A	2.08233e-12	0.136347	-1.01648	0.000308788	1.19218	-1.0069	0.000466588	1.20297	-1.02752
123354808	chr7:123354808:C:T	1.49065e-12	-2.59283e-10	-1.21441	7.63263e-05	-2.59283e-10	-1.21236	0.000116017	-2.59283e-10	-1.21626
123355063	chr7:123355063:A:C	1.10709e-12	-1.51189	-2.60556e-10	4.2646e-05	-1.79444	-2.60556e-10	6.40566e-05	-1.81023	-2.60556e-10
123355553	chr7:123355553:C:T	3.93214e-13	-1.7732	-0.773823	8.98942e-05	-0.353897	-0.694842	9.8952e-05	-0.678016	-0.697347
123355712	chr7:123355712:C:T	1.53986e-12	-2.59283e-10	-1.18193	7.78939e-05	-2.59283e-10	-1.19202	0.000120018	-2.59283e-10	-1.18235
123355750	chr7:123355750:A:G	3.94651e-13	-1.46579	-1.07758	2.00503e-05	-1.484	-1.06513	2.85499e-05	-1.6041	-1.01425
123356086	chr7:123356086:A:G	1.24041e-12	-0.987345	-0.410831	0.000234767	0.20816	-0.29694	0.000317074	0.0869384	-0.297802
123356650	chr7:123356650:TG:T	1.70082e-12	-2.59283e-10	-1.08251	8.6832e-05	-2.59283e-10	-1.0834	0.000132419	-2.59283e-10	-1.08402
123356731	chr7:123356731:G:GCACT	1.49257e-12	-2.59283e-10	-1.21312	7.66056e-05	-2.59283e-10	-1.2087	0.000116438	-2.59283e-10	-1.21264
123356749	chr7:123356749:G:T	1.60584e-12	-2.59283e-10	-1.13997	8.14608e-05	-2.59283e-10	-1.14725	0.000126875	-2.59283e-10	-1.1268
123357113	chr7:123357113:C:T	1.68416e-12	-2.59283e-10	-1.09236	8.61084e-05	-2.59283e-10	-1.09177	0.000130339	-2.59283e-10	-1.09986
123357179	chr7:123357179:G:A	1.55932e-12	-2.59283e-10	-1.16937	8.01737e-05	-2.59283e-10	-1.16318	0.000122597	-2.59283e-10	-1.16109
123357381	chr7:123357381:G:A	2.064e-12	-2.59283e-10	-0.888976	0.00011128	-2.59283e-10	-0.835321	0.000155353	-2.59283e-10	-0.9243
123357452	chr7:123357452:G:A	3.5493e-12	-0.93094	0.58407	0.000819843	0.308008	0.853733	0.00120245	0.185863	0.936256
123357703	chr7:123357703:T:C	1.50107e-12	-2.59283e-10	-1.20744	7.59771e-05	-2.59283e-10	-1.21694	0.000116021	-2.59283e-10	-1.21623
123357755	chr7:123357755:G:A	4.55011e-13	-1.52916	-0.871893	1.54028e-05	-1.93586	-0.87696	2.54305e-05	-1.8675	-0.866548
123358422	chr7:123358422:A:G	1.49824e-12	-2.59283e-10	-1.20933	7.68006e-05	-2.59283e-10	-1.20616	0.000116912	-2.59283e-10	-1.20858
123358437	chr7:123358437:A:G	7.00452e-13	-1.96965	-2.60556e-10	3.88095e-05	-1.88871	-2.60556e-10	5.68002e-05	-1.93046	-2.60556e-10
123358636	chr7:123358636:A:G	2.42032e-12	-2.59283e-10	-0.729719	0.000140449	-2.59283e-10	-0.602531	0.000229773	-2.59283e-10	-0.532907
123358799	chr7:123358799:A:C	1.48892e-12	-2.59283e-10	-1.21557	7.63086e-05	-2.59283e-10	-1.21259	0.000116133	-2.59283e-10	-1.21526
123359158	chr7:123359158:C:G	3.33242e-12	-0.801473	0.39155	0.000810966	0.50137	0.649484	0.00117808	0.373201	0.728444
123359269	chr7:123359269:G:C	2.13561e-12	-2.59283e-10	-0.854867	0.000122219	-2.59283e-10	-0.741555	0.000198389	-2.59283e-10	-0.679769
123359376	chr7:123359376:A:G	1.74339e-12	-2.59283e-10	-1.05779	8.64412e-05	-2.59283e-10	-1.08791	0.000131425	-2.59283e-10	-1.09156
123360188	chr7:123360188:G:A	1.15333e-12	-1.13346	-0.337512	0.000200989	-0.0213526	-0.222771	0.000273493	-0.139126	-0.219596
123360264	chr7:123360264:G:C	2.43184e-12	-2.59283e-10	-0.724973	0.000141137	-2.59283e-10	-0.597639	0.000231188	-2.59283e-10	-0.526765
123360754	chr7:123360754:A:G	1.63766e-12	-2.59283e-10	-1.12035	8.27051e-05	-2.59283e-10	-1.13209	0.000127139	-2.59283e-10	-1.12471
123360996	chr7:123360996:G:A	1.49891e-12	-2.59283e-10	-1.20888	7.67606e-05	-2.59283e-10	-1.20668	0.000117271	-2.59283e-10	-1.20551
123361029	chr7:123361029:G:A	3.58371e-13	-1.70653	-0.93328	1.40734e-05	-1.97446	-0.928628	2.21077e-05	-1.9426	-0.931475
123361339	chr7:123361339:G:T	1.5623e-12	-2.59283e-10	-1.16746	7.9001e-05	-2.59283e-10	-1.17791	0.000125897	-2.59283e-10	-1.13454
123361546	chr7:123361546:T:C	3.78404e-13	-1.63148	-0.95393	1.39485e-05	-1.96305	-0.948952	2.23163e-05	-1.91314	-0.95154
123361761	chr7:123361761:C:T	1.78739e-12	-2.59283e-10	-1.03286	8.84073e-05	-2.59283e-10	-1.06542	0.000134378	-2.59283e-10	-1.06934
123362472	chr7:123362472:G:A	5.79463e-12	-2.59283e-10	0.14331	0.000369166	-2.59283e-10	0.363873	0.000647256	-2.59283e-10	0.502745
123363373	chr7:123363373:CA:C	1.58162e-12	-2.59283e-10	-1.15517	8.21617e-05	-2.59283e-10	-1.13868	0.000124778	-2.59283e-10	-1.14346
123363577	chr7:123363577:A:C	1.37476e-12	-1.15488	-0.140467	0.000236651	-0.0277129	-0.053075	0.00033847	-0.144151	-0.0014103
123364065	chr7:123364065:GAAAT:G	4.4372e-13	-1.68898	-0.737199	0.000120671	-0.0942728	-0.66003	0.000144347	-0.46675	-0.531027
123364769	chr7:123364769:C:T	1.85683e-12	-2.59283e-10	-0.994753	0.000103606	-2.59283e-10	-0.906773	0.000167072	-2.59283e-10	-0.851574
123365057	chr7:123365057:A:G	1.5232e-12	-2.59283e-10	-1.19281	7.81063e-05	-2.59283e-10	-1.1893	0.000119579	-2.59283e-10	-1.18602
123365150	chr7:123365150:C:T	7.77424e-13	-1.86539	-2.60556e-10	4.43551e-05	-1.75514	-2.60556e-10	7.2021e-05	-1.69304	-2.60556e-10
123365245	chr7:123365245:G:A	2.14163e-11	-2.59283e-10	1.45053	0.000983079	-2.59283e-10	1.34332	0.00192448	-2.59283e-10	1.59241
123365435	chr7:123365435:G:A	7.00042e-13	-1.97024	-2.60556e-10	0.000118077	-0.776032	-2.60556e-10	0.000170673	-0.830246	-2.60556e-10
123365502	chr7:123365502:G:C	9.82821e-13	-1.20182	-0.42913	0.000161914	-0.094946	-0.365362	0.000228807	-0.210461	-0.326657
123365539	chr7:123365539:G:T	1.8672e-12	-2.59283e-10	-0.989179	9.56536e-05	-2.59283e-10	-0.986639	0.000143875	-2.59283e-10	-1.00105
123365595	chr7:123365595:C:T	1.8845e-12	-1.27587	0.29591	0.000340829	-0.19279	0.476799	0.000565807	-0.30384	0.672096
123365754	chr7:123365754:C:A	3.96608e-12	-2.59283e-10	-0.235843	0.000220224	-2.59283e-10	-0.152726	0.000336415	-2.59283e-10	-0.151652
123366026	chr7:123366026:C:T	2.11766e-11	-2.59283e-10	1.43927	0.000974831	-2.59283e-10	1.33489	0.00190518	-2.59283e-10	1.58233
123366083	chr7:123366083:A:C	1.52546e-12	-2.59283e-10	-1.19132	7.82428e-05	-2.59283e-10	-1.18756	0.000119798	-2.59283e-10	-1.18419
123366087	chr7:123366087:T:C	1.60325e-12	-2.59283e-10	-1.14159	8.50767e-05	-2.59283e-10	-1.10382	0.000137314	-2.59283e-10	-1.04773
123366300	chr7:123366300:A:G	1.26969e-12	-1.15599	-0.218863	0.000210947	-0.0436142	-0.15215	0.000305477	-0.154969	-0.0931551
123366324	chr7:123366324:A:G	2.5731e-12	-2.59283e-10	-0.668508	0.000150261	-2.59283e-10	-0.535001	0.000246782	-2.59283e-10	-0.461491
123366402	chr7:123366402:C:T	1.67851e-12	-2.59283e-10	-1.09571	8.98861e-05	-2.59283e-10	-1.04883	0.000146672	-2.59283e-10	-0.9818
123366521	chr7:123366521:G:A	4.61819e-13	-1.67876	-0.707446	1.82071e-05	-1.97314	-0.672417	2.84796e-05	-1.93674	-0.684068
123366673	chr7:123366673:G:A	3.24075e-13	-1.77917	-0.961227	3.11688e-05	-1.18864	-0.919317	4.37822e-05	-1.24514	-0.945634
123367858	chr7:123367858:A:G	1.49361e-12	-2.59283e-10	-1.21243	7.64043e-05	-2.59283e-10	-1.21133	0.000116668	-2.59283e-10	-1.21066
123368064	chr7:123368064:C:A	1.50842e-12	-2.59283e-10	-1.20256	7.63879e-05	-2.59283e-10	-1.21155	0.000115938	-2.59283e-10	-1.21694
123368310	chr7:123368310:G:A	1.64118e-12	-1.14576	0.0275541	0.000290223	0.0222061	0.101073	0.000424859	-0.0935212	0.175282
123368580	chr7:123368580:G:T	1.75953e-12	-1.10487	0.0562915	0.000295333	0.0414855	0.0992455	0.000434216	-0.0728102	0.176354
123368608	chr7:123368608:G:T	1.76758e-12	-1.09006	0.0460504	0.000299068	0.0644662	0.0888327	0.000439332	-0.0503829	0.16564
123368922	chr7:123368922:T:C	1.66948e-12	-1.10715	0.00604366	0.000287989	0.0368926	0.0786567	0.00042223	-0.0776536	0.153206
123369079	chr7:123369079:A:G	1.49071e-12	-2.59283e-10	-1.21437	7.61206e-05	-2.59283e-10	-1.21505	0.000116111	-2.59283e-10	-1.21545
123369086	chr7:123369086:T:C	1.62983e-12	-1.16303	0.0378806	0.00026518	-0.0479549	0.0809933	0.000389894	-0.159523	0.155401
123369106	chr7:123369106:CA:C	1.48894e-12	-2.59283e-10	-1.21556	7.62749e-05	-2.59283e-10	-1.21303	0.000116118	-2.59283e-10	-1.21539
123369228	chr7:123369228:G:C	1.53785e-12	-1.1019	-0.0813347	0.000257701	0.0443956	-0.039968	0.000376622	-0.0690685	0.0303117
123369928	chr7:123369928:G:A	1.51926e-12	-1.1636	-0.0318011	0.000250176	-0.040604	0.015396	0.000367323	-0.15285	0.0890932
123370038	chr7:123370038:T:A	1.43854e-12	-1.19518	-0.0548122	0.000232648	-0.0898605	-0.00798535	0.000341758	-0.200865	0.0649696
123370302	chr7:123370302:A:C	5.78031e-13	-1.59353	-0.568223	0.000210866	0.184833	-0.380984	0.000266405	-0.209164	-0.175818
123370410	chr7:123370410:G:A	1.48666e-12	-1.14325	-0.0738418	0.000254653	-0.0109927	0.00352104	0.000372951	-0.124183	0.0756325
123370447	chr7:123370447:T:C	1.34588e-12	-1.19427	-0.122302	0.000223791	-0.0891202	-0.0475395	0.000327834	-0.200188	0.0226976
123370719	chr7:123370719:C:A	3.09003e-13	-1.59787	-1.19016	3.22364e-05	-0.879459	-1.19482	4.61573e-05	-0.95315	-1.18479
123370803	chr7:123370803:T:A	1.25511e-12	-1.2112	-0.175204	0.000206351	-0.115637	-0.102157	0.000302023	-0.225798	-0.033695
123370976	chr7:123370976:G:A	1.20615e-12	-1.23282	-0.193362	0.000195838	-0.14901	-0.121073	0.00028681	-0.258063	-0.0531149
123371031	chr7:123371031:G:A	1.59724e-12	-2.59283e-10	-1.14534	8.64251e-05	-2.59283e-10	-1.08809	0.000135351	-2.59283e-10	-1.06212
123371454	chr7:123371454:C:T	1.32062e-12	-1.20442	-0.1311	0.00021832	-0.104673	-0.0567385	0.000320121	-0.214536	0.0132371
123371713	chr7:123371713:G:A	1.24053e-12	-1.26357	-0.134514	0.000197901	-0.199024	-0.0605825	0.000291037	-0.305855	0.00930692
123371730	chr7:123371730:G:C	1.50255e-12	-2.59283e-10	-1.20646	7.72525e-05	-2.59283e-10	-1.20029	0.000117236	-2.59283e-10	-1.20581
123372750	chr7:123372750:T:C	1.50569e-12	-2.59283e-10	-1.20437	7.87199e-05	-2.59283e-10	-1.18148	0.000121518	-2.59283e-10	-1.16993
123373306	chr7:123373306:T:C	2.79361e-12	-2.59283e-10	-0.586288	0.000142866	-2.59283e-10	-0.585469	0.000245537	-2.59283e-10	-0.466548
123373392	chr7:123373392:T:C	1.13578e-12	-1.15761	-0.328696	0.000189207	-0.0395826	-0.264947	0.000274764	-0.15078	-0.203304
123373865	chr7:123373865:T:A	2.77601e-12	-2.59283e-10	-0.592606	0.000141955	-2.59283e-10	-0.59186	0.000243808	-2.59283e-10	-0.473618
123373898	chr7:123373898:T:C	1.5033e-12	-2.59283e-10	-1.20596	7.62658e-05	-2.59283e-10	-1.21315	0.000116342	-2.59283e-10	-1.21346
123374044	chr7:123374044:T:C	1.16467e-12	-1.2666	-0.194584	0.000184849	-0.205783	-0.122051	0.000271325	-0.312502	-0.0541794
123374181	chr7:123374181:G:A	1.14087e-12	-1.33132	-0.150509	0.000174977	-0.307294	-0.0754237	0.000258075	-0.410832	-0.00591552
123374475	chr7:123374475:TTG:T	2.45074e-12	-1.09354	0.376314	0.000454548	0.0576653	0.514266	0.000699718	-0.0544054	0.635086
123374512	chr7:123374512:G:T	1.66222e-12	-2.59283e-10	-1.10547	8.51008e-05	-2.59283e-10	-1.10354	0.000128136	-2.59283e-10	-1.11691
123374674	chr7:123374674:T:G	5.98763e-13	-1.53424	-0.592266	2.08141e-05	-1.94483	-0.566909	3.3811e-05	-1.87602	-0.573189
123375425	chr7:123375425:A:G	1.29355e-12	-1.29314	-0.0630957	0.000203226	-0.247015	0.0139621	0.000299897	-0.352538	0.0859809
123375723	chr7:123375723:T:C	8.02954e-12	0.469506	-2.60556e-10	0.000594439	0.840246	-2.60556e-10	0.000842533	0.766415	-2.60556e-10
123375759	chr7:123375759:C:T	1.31694e-12	-1.27868	-0.059637	0.000208825	-0.223554	0.0176765	0.000308009	-0.329563	0.0896929
123375820	chr7:123375820:GA:G	1.3644e-12	-1.26621	-0.0366985	0.000217958	-0.204478	0.0414083	0.00032158	-0.310846	0.114095
123375876	chr7:123375876:T:C	1.34677e-12	-1.2804	-0.0355093	0.00021344	-0.226614	0.0425999	0.000315099	-0.332447	0.115337
123375931	chr7:123375931:C:T	2.00218e-12	-2.59283e-10	-0.919386	0.000107765	-2.59283e-10	-0.867416	0.000163427	-2.59283e-10	-0.873633
123376005	chr7:123376005:G:A	6.73609e-13	-1.69655	-0.312175	0.000240408	-0.0548621	-0.0101728	0.000329978	-0.424565	0.253594
123376350	chr7:123376350:C:T	1.48775e-12	-2.59283e-10	-1.21636	7.6154e-05	-2.59283e-10	-1.21462	0.000116667	-2.59283e-10	-1.21068
123376887	chr7:123376887:A:G	3.69615e-12	-1.20494	0.898614	0.000618566	-0.065466	0.945497	0.000832283	-0.233189	0.987364
123377211	chr7:123377211:C:T	5.84729e-13	-1.87279	-0.277441	0.000102398	-0.800075	-0.118435	0.000155967	-0.851652	-0.0687005
123377898	chr7:123377898:T:C	3.76643e-13	-1.77183	-0.818252	7.51838e-05	-0.505903	-0.721533	0.000111892	-0.564266	-0.6882
123378097	chr7:123378097:A:G	3.78614e-13	-1.77086	-0.814001	7.57752e-05	-0.502781	-0.716821	0.000112788	-0.561167	-0.68332
123378137	chr7:123378137:G:T	1.57387e-12	-2.59283e-10	-1.16008	8.49772e-05	-2.59283e-10	-1.10499	0.000133416	-2.59283e-10	-1.07653
123378420	chr7:123378420:G:T	3.42273e-13	-1.79103	-0.894738	6.52515e-05	-0.55825	-0.810873	9.68626e-05	-0.61585	-0.780855
123378494	chr7:123378494:G:C	9.54975e-12	-2.59283e-10	0.642894	0.000525812	-2.59283e-10	0.717572	0.000804512	-2.59283e-10	0.720238
123378557	chr7:123378557:T:C	1.62585e-12	-2.59283e-10	-1.12759	8.89425e-05	-2.59283e-10	-1.05938	0.000140234	-2.59283e-10	-1.02669
123378708	chr7:123378708:C:T	3.93634e-13	-1.74257	-0.803382	8.25493e-05	-0.428483	-0.705493	0.000122783	-0.488081	-0.671498
123378904	chr7:123378904:T:C	3.48642e-13	-1.78899	-0.878338	6.67816e-05	-0.553612	-0.792333	9.92382e-05	-0.610788	-0.761686
123379032	chr7:123379032:A:G	3.42975e-13	-1.78641	-0.897305	6.58623e-05	-0.54623	-0.813576	9.77731e-05	-0.603563	-0.783785
123379154	chr7:123379154:T:G	4.45061e-13	-1.54474	-0.878427	0.00012949	0.04906	-0.732826	0.000197448	-0.0186857	-0.665835
123379179	chr7:123379179:T:C	4.85804e-13	-1.54689	-0.788678	0.00014375	0.0433021	-0.622601	0.00022076	-0.0247075	-0.548216
123379354	chr7:123379354:A:G	2.06235e-13	-1.97641	-1.21595	1.08511e-05	-1.94718	-1.21593	1.61893e-05	-1.97711	-1.20853
123379366	chr7:123379366:C:T	1.2798e-12	-1.47728	0.110364	0.000498604	0.212742	0.451698	0.000914221	0.142313	0.705762
123380069	chr7:123380069:T:C	2.1899e-13	-1.95354	-1.17881	1.11439e-05	-1.97542	-1.16106	1.72124e-05	-1.96184	-1.16253
123380300	chr7:123380300:G:A	2.16976e-12	-2.59283e-10	-0.839006	0.000116712	-2.59283e-10	-0.787665	0.000198643	-2.59283e-10	-0.678486
123380425	chr7:123380425:A:G	2.25637e-12	-2.59283e-10	-0.799863	0.000121665	-2.59283e-10	-0.746101	0.000208123	-2.59283e-10	-0.631866
123380820	chr7:123380820:G:T	2.15832e-13	-1.95854	-1.18834	1.10385e-05	-1.9736	-1.17238	1.69532e-05	-1.96593	-1.17361
123381206	chr7:123381206:G:A	2.25198e-13	-1.95467	-1.14973	1.15647e-05	-1.97505	-1.12436	1.78361e-05	-1.96286	-1.12591
123381482	chr7:123381482:T:C	2.18285e-13	-1.94969	-1.18589	1.10427e-05	-1.97627	-1.16933	1.71261e-05	-1.95881	-1.17058
123381502	chr7:123381502:A:G	2.1991e-13	-1.95147	-1.17668	1.09287e-05	-1.97516	-1.18082	1.72918e-05	-1.96301	-1.15675
123381604	chr7:123381604:T:C	6.56548e-13	-1.66764	-0.366739	0.000291131	0.179479	-0.0530777	0.000380256	-0.231807	0.202655
123381636	chr7:123381636:G:A	1.5017e-12	-2.59283e-10	-1.20702	7.69958e-05	-2.59283e-10	-1.20362	0.000116058	-2.59283e-10	-1.21591
123381644	chr7:123381644:C:A	2.18627e-13	-1.95514	-1.17887	1.11485e-05	-1.97489	-1.16117	1.71868e-05	-1.96328	-1.16258
123382238	chr7:123382238:G:A	2.17827e-13	-1.95743	-1.18025	1.11396e-05	-1.9741	-1.16277	1.71302e-05	-1.965	-1.16415
123382435	chr7:123382435:T:C	1.70682e-12	-2.59283e-10	-1.07899	8.73039e-05	-2.59283e-10	-1.07798	0.000131815	-2.59283e-10	-1.0886
123382685	chr7:123382685:G:A	2.17545e-13	-1.95625	-1.18272	1.11001e-05	-1.97452	-1.16589	1.70936e-05	-1.96409	-1.16721
123384273	chr7:123384273:C:T	1.32774e-12	-0.576529	-0.753613	3.39602e-05	-1.22639	-0.795795	6.46057e-05	-1.00902	-0.792677
123384340	chr7:123384340:T:C	1.49508e-12	-2.59283e-10	-1.21144	7.68807e-05	-2.59283e-10	-1.20512	0.000116803	-2.59283e-10	-1.20951
123384589	chr7:123384589:G:A	4.0643e-13	-1.70579	-0.808175	9.00273e-05	-0.335802	-0.711457	0.000133622	-0.397316	-0.677665
123384796	chr7:123384796:T:C	2.93095e-13	-1.97398	-0.866897	1.62051e-05	-1.95877	-0.803272	2.41542e-05	-1.97627	-0.809269
123385073	chr7:123385073:AAAGT:A	2.28971e-12	-2.59283e-10	-0.785196	0.000123452	-2.59283e-10	-0.731517	0.000211697	-2.59283e-10	-0.614842
123385218	chr7:123385218:T:A	2.18951e-12	-2.59283e-10	-0.829944	0.000117722	-2.59283e-10	-0.779044	0.000200753	-2.59283e-10	-0.667922
123385453	chr7:123385453:A:T	2.98333e-13	-1.97623	-0.846941	1.66867e-05	-1.95115	-0.781609	2.46566e-05	-1.97717	-0.787783
123386154	chr7:123386154:G:A	2.19521e-13	-1.95627	-1.17365	1.09767e-05	-1.97343	-1.17817	1.72907e-05	-1.96662	-1.1532
123386359	chr7:123386359:C:T	2.18549e-13	-1.95453	-1.17984	1.09044e-05	-1.9742	-1.18401	1.7185e-05	-1.96521	-1.16075
123386431	chr7:123386431:A:G	4.0161e-13	-1.72429	-0.801609	8.67171e-05	-0.381224	-0.703498	0.000128824	-0.442165	-0.669388
123386603	chr7:123386603:G:T	1.49384e-12	-2.59283e-10	-1.21227	7.62553e-05	-2.59283e-10	-1.21329	0.000116199	-2.59283e-10	-1.21469
123386730	chr7:123386730:A:G	2.18364e-13	-1.95179	-1.18342	1.10799e-05	-1.97583	-1.16641	1.71481e-05	-1.96048	-1.16764
123386744	chr7:123386744:A:T	2.20431e-12	-2.59283e-10	-0.823204	0.00012228	-2.59283e-10	-0.741056	0.000209362	-2.59283e-10	-0.625931
123387000	chr7:123387000:A:G	1.88139e-12	-2.59283e-10	-0.981609	0.000101073	-2.59283e-10	-0.931534	0.000148802	-2.59283e-10	-0.967384
123387335	chr7:123387335:A:G	3.60582e-12	-2.59283e-10	-0.331071	0.000191776	-2.59283e-10	-0.291042	0.000290276	-2.59283e-10	-0.299167
123387643	chr7:123387643:T:A	1.50762e-12	-2.59283e-10	-1.20309	7.66004e-05	-2.59283e-10	-1.20877	0.000119803	-2.59283e-10	-1.18415
123387711	chr7:123387711:T:C	1.51207e-12	-2.59283e-10	-1.20014	7.71191e-05	-2.59283e-10	-1.20202	0.000117312	-2.59283e-10	-1.20516
123388219	chr7:123388219:C:T	2.60574e-12	-2.59283e-10	-0.655904	0.000142368	-2.59283e-10	-0.588955	0.000247796	-2.59283e-10	-0.457393
123388254	chr7:123388254:A:G	2.21537e-13	-1.93297	-1.18782	1.10069e-05	-1.97703	-1.17182	1.73214e-05	-1.94502	-1.17304
123388766	chr7:123388766:A:G	1.53635e-12	-2.59283e-10	-1.18421	7.83072e-05	-2.59283e-10	-1.18673	0.000120057	-2.59283e-10	-1.18203
123389101	chr7:123389101:T:C	3.38173e-13	-1.74786	-0.949955	6.91579e-05	-0.442486	-0.868495	0.000101366	-0.50162	-0.849641
123389433	chr7:123389433:G:A	1.60264e-12	-2.59283e-10	-1.14197	8.71378e-05	-2.59283e-10	-1.07988	0.000137174	-2.59283e-10	-1.04874
123389620	chr7:123389620:C:T	1.62549e-12	-2.59283e-10	-1.12781	8.13749e-05	-2.59283e-10	-1.14831	0.000123817	-2.59283e-10	-1.15119
123390013	chr7:123390013:G:C	1.92432e-12	-2.59283e-10	-0.95905	0.000102873	-2.59283e-10	-0.913876	0.000152272	-2.59283e-10	-0.944329
123390417	chr7:123390417:G:A	7.01695e-13	-1.96788	-2.60556e-10	3.97679e-05	-1.86431	-2.60556e-10	5.77353e-05	-1.91413	-2.60556e-10
123390501	chr7:123390501:G:A	2.4975e-12	-2.59283e-10	-0.69833	0.000141009	-2.59283e-10	-0.598546	0.000245109	-2.59283e-10	-0.468294
123390506	chr7:123390506:C:T	2.50244e-12	-2.59283e-10	-0.696355	0.00014134	-2.59283e-10	-0.596204	0.000245668	-2.59283e-10	-0.466015
123390660	chr7:123390660:C:T	2.48719e-12	-2.59283e-10	-0.702466	0.000140456	-2.59283e-10	-0.602477	0.000243953	-2.59283e-10	-0.473021
123390668	chr7:123390668:AAAAC:A	1.55907e-12	-2.59283e-10	-1.16953	8.18983e-05	-2.59283e-10	-1.14189	0.000127465	-2.59283e-10	-1.12215
123391171	chr7:123391171:C:A	2.25468e-13	-1.95252	-1.15068	1.11984e-05	-1.97475	-1.15686	1.78088e-05	-1.96382	-1.12648
123391270	chr7:123391270:A:G	2.40617e-13	-1.94749	-1.09068	1.18335e-05	-1.97603	-1.10041	1.91292e-05	-1.96002	-1.05876
123391404	chr7:123391404:G:A	2.29762e-13	-1.95024	-1.13409	1.13683e-05	-1.9754	-1.14115	1.81786e-05	-1.96218	-1.10757
123391946	chr7:123391946:C:T	8.60848e-13	-1.76346	-2.60556e-10	3.65668e-05	-1.94823	-2.60556e-10	5.97999e-05	-1.87899	-2.60556e-10
123392331	chr7:123392331:A:G	1.06422e-12	-1.55138	-2.60556e-10	4.5965e-05	-1.71949	-2.60556e-10	6.62708e-05	-1.77625	-2.60556e-10
123392735	chr7:123392735:G:A	2.33087e-13	-1.95265	-1.11731	1.15629e-05	-1.97458	-1.12499	1.84984e-05	-1.9642	-1.08812
123392921	chr7:123392921:G:C	2.5842e-12	-2.59283e-10	-0.664206	0.000141118	-2.59283e-10	-0.597774	0.000245423	-2.59283e-10	-0.467014
123393816	chr7:123393816:AC:A	2.17755e-13	-1.96241	-1.17559	1.12544e-05	-1.9735	-1.15312	1.72657e-05	-1.96734	-1.15394
123393821	chr7:123393821:C:A	2.1873e-13	-1.96128	-1.17226	1.12946e-05	-1.97403	-1.14902	1.73524e-05	-1.96642	-1.14985
123393880	chr7:123393880:CAT:C	9.21098e-13	-1.69581	-2.60556e-10	3.86046e-05	-1.894	-2.60556e-10	6.00185e-05	-1.87534	-2.60556e-10
123394156	chr7:123394156:T:C	1.48731e-12	-2.59283e-10	-1.21665	7.59769e-05	-2.59283e-10	-1.21694	0.000116786	-2.59283e-10	-1.20965
123394194	chr7:123394194:A:C	1.50021e-12	-2.59283e-10	-1.20802	7.81272e-05	-2.59283e-10	-1.18903	0.000120991	-2.59283e-10	-1.17429
123394607	chr7:123394607:C:T	1.641e-12	-2.59283e-10	-1.11832	9.00273e-05	-2.59283e-10	-1.04726	0.000142147	-2.59283e-10	-1.01314
123394783	chr7:123394783:T:C	3.46762e-13	-1.71111	-0.961629	7.49398e-05	-0.348201	-0.882487	0.000109495	-0.410049	-0.864073
123394800	chr7:123394800:T:C	2.78084e-12	-2.59283e-10	-0.590869	0.000152242	-2.59283e-10	-0.521898	0.000266549	-2.59283e-10	-0.38444
123394910	chr7:123394910:T:C	2.25865e-13	-1.96159	-1.13985	1.13451e-05	-1.97279	-1.1458	1.79425e-05	-1.96875	-1.11408
123395525	chr7:123395525:T:C	2.30432e-13	-1.96215	-1.11927	1.15751e-05	-1.97249	-1.12602	1.83625e-05	-1.96911	-1.09057
123395794	chr7:123395794:G:A	1.51627e-12	-2.59283e-10	-1.19737	7.63498e-05	-2.59283e-10	-1.21205	0.000116603	-2.59283e-10	-1.21123
123395935	chr7:123395935:T:C	1.5492e-12	-2.59283e-10	-1.17588	8.08304e-05	-2.59283e-10	-1.15502	0.000123681	-2.59283e-10	-1.15229
123396196	chr7:123396196:G:A	2.27689e-13	-1.9516	-1.1418	1.12839e-05	-1.97619	-1.1478	1.80356e-05	-1.96113	-1.11651
123396293	chr7:123396293:G:A	7.36803e-13	-1.91906	-2.60556e-10	9.51502e-05	-0.991915	-2.60556e-10	0.000136185	-1.05599	-2.60556e-10
123396662	chr7:123396662:A:T	1.50966e-12	-2.59283e-10	-1.20174	7.85856e-05	-2.59283e-10	-1.18318	0.000118327	-2.59283e-10	-1.19655
123396735	chr7:123396735:C:A	1.50726e-12	-2.59283e-10	-1.20333	7.67259e-05	-2.59283e-10	-1.20713	0.000117328	-2.59283e-10	-1.20502
123396922	chr7:123396922:G:A	1.49829e-12	-2.59283e-10	-1.2093	7.63322e-05	-2.59283e-10	-1.21228	0.000116734	-2.59283e-10	-1.2101
123397103	chr7:123397103:C:T	2.29298e-13	-1.95253	-1.13382	1.13751e-05	-1.97608	-1.13986	1.82015e-05	-1.96154	-1.10695
123397117	chr7:123397117:G:A	1.55373e-12	-2.59283e-10	-1.17296	8.03612e-05	-2.59283e-10	-1.16084	0.000120549	-2.59283e-10	-1.17794
123397186	chr7:123397186:T:C	2.22233e-13	-1.95104	-1.16661	1.10079e-05	-1.97639	-1.17236	1.7514e-05	-1.96026	-1.14674
123397300	chr7:123397300:T:C	1.53204e-12	-2.59283e-10	-1.18702	7.9127e-05	-2.59283e-10	-1.17632	0.000119046	-2.59283e-10	-1.19049
123397506	chr7:123397506:G:A	3.42661e-13	-1.71812	-0.966509	7.33116e-05	-0.365258	-0.887396	0.000107174	-0.42644	-0.869107
123397521	chr7:123397521:C:G	3.01198e-13	-1.973	-0.840604	1.6533e-05	-1.96436	-0.777655	2.48676e-05	-1.97499	-0.781444
123397630	chr7:123397630:G:A	1.50023e-12	-2.59283e-10	-1.208	7.69349e-05	-2.59283e-10	-1.20441	0.000117033	-2.59283e-10	-1.20754
123397833	chr7:123397833:C:T	2.32834e-13	-1.95157	-1.11948	1.19738e-05	-1.97675	-1.08789	1.86062e-05	-1.95786	-1.08864
123397870	chr7:123397870:G:C	2.30865e-13	-1.95904	-1.12051	1.19793e-05	-1.97507	-1.08912	1.84686e-05	-1.96422	-1.08971
123398098	chr7:123398098:T:C	2.27138e-13	-1.94351	-1.15231	1.11613e-05	-1.97713	-1.15779	1.79403e-05	-1.95441	-1.12854
123398125	chr7:123398125:G:A	1.49698e-12	-2.59283e-10	-1.21017	7.63073e-05	-2.59283e-10	-1.2126	0.000116671	-2.59283e-10	-1.21064
123398691	chr7:123398691:G:A	1.55411e-12	-2.59283e-10	-1.17272	8.00374e-05	-2.59283e-10	-1.16488	0.000125097	-2.59283e-10	-1.14091
123399332	chr7:123399332:A:G	2.10653e-13	-1.9631	-1.20806	1.06605e-05	-1.97216	-1.20866	1.65196e-05	-1.96948	-1.19597
123399567	chr7:123399567:A:T	1.48743e-12	-2.59283e-10	-1.21657	7.59776e-05	-2.59283e-10	-1.21693	0.00011683	-2.59283e-10	-1.20928
123399742	chr7:123399742:T:C	2.95554e-13	-1.84297	-0.989555	8.39047e-05	0.0789367	-1.19663	9.54924e-05	-0.203841	-1.20711
123400093	chr7:123400093:A:C	3.87215e-13	-1.97661	-0.585791	2.18582e-05	-1.95399	-0.50881	3.24234e-05	-1.97712	-0.513992
123400234	chr7:123400234:T:C	2.10026e-13	-1.96559	-1.20855	1.06732e-05	-1.9705	-1.20913	1.64778e-05	-1.97128	-1.1967
123400320	chr7:123400320:T:C	2.62739e-13	-1.96506	-0.98515	1.38515e-05	-1.9724	-0.946575	2.11944e-05	-1.96889	-0.947365
123400732	chr7:123400732:T:C	2.55029e-12	-2.59283e-10	-0.677414	0.000144335	-2.59283e-10	-0.575233	0.000251342	-2.59283e-10	-0.443185
123400805	chr7:123400805:TTTA:T	4.0563e-12	-2.59283e-10	-0.21335	0.000249819	-2.59283e-10	-0.0266346	0.000415771	-2.59283e-10	0.0601378
123401277	chr7:123401277:C:A	2.43974e-13	-1.96629	-1.05802	1.28305e-05	-1.97167	-1.02388	1.95901e-05	-1.96979	-1.02518
123401583	chr7:123401583:C:T	2.63308e-13	-1.96582	-0.982228	1.39027e-05	-1.97187	-0.943419	2.12469e-05	-1.96957	-0.944214
123401599	chr7:123401599:C:G	3.94785e-13	-1.97674	-0.566292	2.22931e-05	-1.95305	-0.490045	3.30308e-05	-1.97717	-0.49539
123402284	chr7:123402284:A:C	1.06298e-12	-1.55254	-2.60556e-10	4.59194e-05	-1.72049	-2.60556e-10	6.62113e-05	-1.77715	-2.60556e-10
123402305	chr7:123402305:T:A	2.10298e-13	-1.9667	-1.20615	1.07073e-05	-1.96959	-1.20686	1.65235e-05	-1.97209	-1.19312
123402661	chr7:123402661:C:T	2.0984e-13	-1.97145	-1.20358	1.07906e-05	-1.96436	-1.20433	1.65357e-05	-1.97513	-1.18934
123402733	chr7:123402733:C:T	1.78168e-12	-2.59283e-10	-1.03606	9.50949e-05	-2.59283e-10	-0.992497	0.000140773	-2.59283e-10	-1.02285
123402774	chr7:123402774:G:A	3.75655e-12	-2.59283e-10	-0.290121	0.000199961	-2.59283e-10	-0.249249	0.000302549	-2.59283e-10	-0.257754
123403209	chr7:123403209:AC:A	3.92076e-13	-1.97712	-0.572796	2.23643e-05	-1.94306	-0.49685	3.28325e-05	-1.9766	-0.501976
123403474	chr7:123403474:A:C	1.91683e-12	-2.59283e-10	-0.962947	9.47658e-05	-2.59283e-10	-0.995964	0.000147931	-2.59283e-10	-0.973252
123403651	chr7:123403651:T:C	2.07285e-13	-1.97054	-1.21674	1.06408e-05	-1.96582	-1.21686	1.61599e-05	-1.97446	-1.213
123403762	chr7:123403762:C:T	2.31438e-12	-2.59283e-10	-0.774481	0.00013557	-2.59283e-10	-0.637884	0.000218664	-2.59283e-10	-0.582463
123404416	chr7:123404416:A:T	1.54217e-12	-2.59283e-10	-1.18043	7.97368e-05	-2.59283e-10	-1.16864	0.000119791	-2.59283e-10	-1.18425
123404453	chr7:123404453:C:T	7.67574e-13	-1.87814	-2.60556e-10	3.64192e-05	-1.95228	-2.60556e-10	5.46962e-05	-1.9682	-2.60556e-10
123404478	chr7:123404478:C:T	2.6457e-13	-1.97012	-0.973151	1.40802e-05	-1.96807	-0.934538	2.13626e-05	-1.973	-0.935357
123404512	chr7:123404512:C:T	2.15022e-13	-1.96683	-1.18381	1.094e-05	-1.9694	-1.18555	1.70227e-05	-1.97221	-1.16324
123404940	chr7:123404940:G:A	3.57307e-12	-2.59283e-10	-0.340197	0.000190034	-2.59283e-10	-0.300169	0.000287523	-2.59283e-10	-0.308695
123405157	chr7:123405157:C:T	1.58663e-12	-2.59283e-10	-1.15201	7.96592e-05	-2.59283e-10	-1.16962	0.000121265	-2.59283e-10	-1.17202
123405408	chr7:123405408:C:A	2.64501e-13	-1.96996	-0.973577	1.40728e-05	-1.96827	-0.934864	2.1356e-05	-1.97287	-0.935794
123405881	chr7:123405881:C:T	2.3682e-13	-1.95623	-1.09784	1.32234e-05	-1.87884	-1.08654	1.91104e-05	-1.95356	-1.06621
123407772	chr7:123407772:T:C	3.40038e-12	-2.59283e-10	-0.389735	0.000180271	-2.59283e-10	-0.352909	0.000272848	-2.59283e-10	-0.361082
123408115	chr7:123408115:T:A	2.61713e-12	-2.59283e-10	-0.651544	0.000143012	-2.59283e-10	-0.584443	0.000249028	-2.59283e-10	-0.452433
123408309	chr7:123408309:C:T	1.64108e-12	-2.59283e-10	-1.11827	8.30709e-05	-2.59283e-10	-1.12768	0.00013402	-2.59283e-10	-1.07201
123408356	chr7:123408356:A:G	4.19867e-13	-1.96831	-0.51313	2.32201e-05	-1.9703	-0.43205	3.51411e-05	-1.97121	-0.439414
123408730	chr7:123408730:A:G	3.03394e-12	-2.59283e-10	-0.50376	0.000157293	-2.59283e-10	-0.489261	0.000238635	-2.59283e-10	-0.495064
123409111	chr7:123409111:A:G	2.69485e-12	-2.59283e-10	-0.622278	0.000147176	-2.59283e-10	-0.555743	0.000256917	-2.59283e-10	-0.421243
123410049	chr7:123410049:GGTAAAGAC:G	2.11796e-13	-1.94971	-1.21604	1.0539e-05	-1.97663	-1.21565	1.63551e-05	-1.95891	-1.21655
123410170	chr7:123410170:A:G	2.1265e-12	-2.59283e-10	-0.859143	0.000122905	-2.59283e-10	-0.735963	0.000198366	-2.59283e-10	-0.679881
123410173	chr7:123410173:G:C	1.48692e-12	-2.59283e-10	-1.21691	7.59852e-05	-2.59283e-10	-1.21683	0.000116566	-2.59283e-10	-1.21154
123410271	chr7:123410271:T:C	2.64539e-13	-1.96288	-0.980507	1.39018e-05	-1.9735	-0.941854	2.13181e-05	-1.96734	-0.943107
123410320	chr7:123410320:T:C	1.74647e-12	-2.59283e-10	-1.05602	8.93106e-05	-2.59283e-10	-1.05525	0.000134782	-2.59283e-10	-1.06634
123410321	chr7:123410321:C:T	1.74754e-12	-2.59283e-10	-1.05541	8.93651e-05	-2.59283e-10	-1.05464	0.000134862	-2.59283e-10	-1.06575
123410590	chr7:123410590:T:C	9.95262e-12	-2.59283e-10	0.684215	0.000552902	-2.59283e-10	0.767808	0.000843857	-2.59283e-10	0.767985
123410742	chr7:123410742:G:C	1.6065e-12	-2.59283e-10	-1.13956	8.37453e-05	-2.59283e-10	-1.11959	0.000128572	-2.59283e-10	-1.11351
123410759	chr7:123410759:C:T	3.43452e-12	-2.59283e-10	-0.379745	0.000190017	-2.59283e-10	-0.300261	0.000290184	-2.59283e-10	-0.299483
123411177	chr7:123411177:G:A	2.17596e-13	-1.97175	-1.16699	1.11831e-05	-1.95931	-1.17366	1.65771e-05	-1.97651	-1.18547
123411240	chr7:123411240:C:T	2.28034e-13	-1.97219	-1.11969	1.16821e-05	-1.95756	-1.13175	1.72735e-05	-1.97681	-1.14401
123411288	chr7:123411288:C:T	5.48498e-13	-1.76889	-0.4453	0.000226616	0.013013	-0.13713	0.000300111	-0.378788	0.112943
123411559	chr7:123411559:T:C	2.19515e-13	-1.94884	-1.18112	1.08862e-05	-1.97609	-1.18379	1.664e-05	-1.96026	-1.19793
123411596	chr7:123411596:C:G	1.487e-12	-2.59283e-10	-1.21686	7.59771e-05	-2.59283e-10	-1.21694	0.000115954	-2.59283e-10	-1.21681
123412172	chr7:123412172:C:CT	2.40822e-13	-1.97707	-1.06025	1.25853e-05	-1.93677	-1.07807	1.8179e-05	-1.97538	-1.09435
123412292	chr7:123412292:G:T	1.49971e-12	-2.59283e-10	-1.20835	7.70709e-05	-2.59283e-10	-1.20265	0.000116047	-2.59283e-10	-1.21601
123412510	chr7:123412510:G:T	1.72359e-12	-2.59283e-10	-1.06921	8.63789e-05	-2.59283e-10	-1.08863	0.000134349	-2.59283e-10	-1.06956
123412876	chr7:123412876:T:G	1.76726e-12	-2.59283e-10	-1.04419	9.04763e-05	-2.59283e-10	-1.04228	0.000135539	-2.59283e-10	-1.06074
123413266	chr7:123413266:G:T	1.79154e-12	-2.59283e-10	-1.03055	9.0787e-05	-2.59283e-10	-1.03886	0.000144557	-2.59283e-10	-0.996325
123413544	chr7:123413544:A:T	2.04734e-12	-2.59283e-10	-0.897078	0.000117598	-2.59283e-10	-0.780104	0.000189325	-2.59283e-10	-0.726535
123413977	chr7:123413977:A:C	1.48827e-12	-2.59283e-10	-1.21601	7.61444e-05	-2.59283e-10	-1.21474	0.000116072	-2.59283e-10	-1.21579
123414205	chr7:123414205:G:T	8.1158e-13	-1.82239	-2.60556e-10	4.793e-05	-1.67763	-2.60556e-10	7.86881e-05	-1.60451	-2.60556e-10
123414732	chr7:123414732:A:G	1.65127e-12	-2.59283e-10	-1.11208	8.56377e-05	-2.59283e-10	-1.09725	0.000126096	-2.59283e-10	-1.13296
123414860	chr7:123414860:A:G	1.48833e-12	-2.59283e-10	-1.21597	7.60539e-05	-2.59283e-10	-1.21593	0.000115947	-2.59283e-10	-1.21686
123414931	chr7:123414931:T:C	2.89404e-13	-1.95548	-0.898069	1.49345e-05	-1.97532	-0.868379	2.25075e-05	-1.96211	-0.894041
123415121	chr7:123415121:G:T	1.63282e-12	-2.59283e-10	-1.12331	8.12598e-05	-2.59283e-10	-1.14972	0.00012387	-2.59283e-10	-1.15076
123415263	chr7:123415263:C:T	3.69602e-13	-1.81974	-0.789209	7.36294e-05	-0.557296	-0.691031	0.000108781	-0.618081	-0.662582
123415371	chr7:123415371:A:G	1.87108e-12	-2.59283e-10	-0.987107	9.59934e-05	-2.59283e-10	-0.983093	0.000143662	-2.59283e-10	-1.00254
123415501	chr7:123415501:G:A	2.56206e-13	-1.78537	-1.19002	2.81902e-05	-1.03667	-1.17173	3.99657e-05	-1.10156	-1.18041
123416708	chr7:123416708:A:G	6.39571e-13	-1.64595	-0.414631	0.000201839	-0.0588316	-0.18107	0.000326046	-0.127182	-0.0557775
123417023	chr7:123417023:C:T	1.59195e-11	-2.59283e-10	1.15392	0.000755911	-2.59283e-10	1.08055	0.00116143	-2.59283e-10	1.08741
123417040	chr7:123417040:A:G	2.10644e-12	-2.59283e-10	-0.868624	0.000107343	-2.59283e-10	-0.87134	0.000164072	-2.59283e-10	-0.86969
123417203	chr7:123417203:C:T	1.67049e-12	-2.59283e-10	-1.1005	8.28178e-05	-2.59283e-10	-1.13073	0.000126269	-2.59283e-10	-1.13159
123417227	chr7:123417227:C:T	5.88286e-13	-1.81316	-0.331004	0.000217716	-0.135636	-0.0285444	0.000297283	-0.513027	0.237713
123417246	chr7:123417246:G:T	1.52019e-12	-2.59283e-10	-1.19478	8.0061e-05	-2.59283e-10	-1.16458	0.00012451	-2.59283e-10	-1.14561
123417264	chr7:123417264:T:C	2.9052e-13	-1.93528	-0.914425	6.02408e-05	-0.647438	-0.801584	7.53362e-05	-0.9659	-0.682137
123417514	chr7:123417514:G:C	1.632e-12	-2.59283e-10	-1.12381	8.45599e-05	-2.59283e-10	-1.10991	0.000124765	-2.59283e-10	-1.14357
123418610	chr7:123418610:C:T	5.56769e-12	0.103358	-2.60556e-10	0.000337727	0.274865	-2.60556e-10	0.000549233	0.338526	-2.60556e-10
123419581	chr7:123419581:T:C	1.58835e-12	-2.59283e-10	-1.15093	7.93919e-05	-2.59283e-10	-1.17298	0.000121054	-2.59283e-10	-1.17376
123419844	chr7:123419844:C:G	3.8211e-13	-1.81948	-0.756183	7.63949e-05	-0.556737	-0.65472	0.000113	-0.617631	-0.624976
123420431	chr7:123420431:T:C	1.64935e-12	-2.59283e-10	-1.11324	8.19315e-05	-2.59283e-10	-1.14149	0.000124896	-2.59283e-10	-1.14252
123420737	chr7:123420737:A:G	3.15314e-13	-1.96071	-0.807098	1.40758e-05	-1.97505	-0.927868	2.20393e-05	-1.96263	-0.914537
123420738	chr7:123420738:G:A	1.80032e-12	-2.59283e-10	-1.02565	0.00010082	-2.59283e-10	-0.934036	0.000158961	-2.59283e-10	-0.901339
123421097	chr7:123421097:G:A	4.64293e-13	-1.74195	-0.638913	0.000107893	-0.340537	-0.5257	0.00015915	-0.408628	-0.491523
123421603	chr7:123421603:A:G	1.49573e-12	-2.59283e-10	-1.21101	7.61662e-05	-2.59283e-10	-1.21445	0.000118222	-2.59283e-10	-1.19744
123421682	chr7:123421682:C:G	3.74665e-13	-1.81494	-0.780403	7.53019e-05	-0.543377	-0.682489	0.00011142	-0.604158	-0.652535
123421703	chr7:123421703:CAAGTGTT:C	7.5587e-13	-1.89351	-2.60556e-10	4.31007e-05	-1.78383	-2.60556e-10	6.95926e-05	-1.72734	-2.60556e-10
123421791	chr7:123421791:T:G	7.40519e-13	-1.91402	-2.60556e-10	9.6654e-05	-0.976235	-2.60556e-10	0.000130573	-1.09807	-2.60556e-10
123421922	chr7:123421922:C:T	1.50532e-12	-2.59283e-10	-1.20461	7.69256e-05	-2.59283e-10	-1.20453	0.000116526	-2.59283e-10	-1.21188
123421980	chr7:123421980:C:A	6.1224e-13	-1.67589	-0.428363	0.000185112	-0.131359	-0.195054	0.000299083	-0.19856	-0.0707168
123422246	chr7:123422246:C:T	8.50422e-11	-2.59283e-10	2.82953	0.0048686	-2.59283e-10	2.94319	0.00959012	-2.59283e-10	3.19849
123422490	chr7:123422490:CA:C	1.99096e-12	-2.59283e-10	-0.925005	0.000104517	-2.59283e-10	-0.898026	0.000149617	-2.59283e-10	-0.961918
123422737	chr7:123422737:C:A	1.99156e-12	-2.59283e-10	-0.924703	0.000104552	-2.59283e-10	-0.897683	0.000149663	-2.59283e-10	-0.961615
123422793	chr7:123422793:G:A	2.13619e-11	-2.59283e-10	1.44799	0.00119682	-2.59283e-10	1.54005	0.00183392	-2.59283e-10	1.54422
123423189	chr7:123423189:G:A	1.48784e-12	-2.59283e-10	-1.21629	7.59791e-05	-2.59283e-10	-1.21691	0.000115982	-2.59283e-10	-1.21657
123423533	chr7:123423533:T:G	8.02423e-13	-1.83374	-2.60556e-10	4.71965e-05	-1.69305	-2.60556e-10	7.73528e-05	-1.62162	-2.60556e-10
123423844	chr7:123423844:T:C	1.50171e-12	-2.59283e-10	-1.20702	7.6739e-05	-2.59283e-10	-1.20696	0.000116353	-2.59283e-10	-1.21337
123423926	chr7:123423926:T:C	5.05421e-12	-2.59283e-10	0.0066005	0.000318702	-2.59283e-10	0.216883	0.000551512	-2.59283e-10	0.342666
123424003	chr7:123424003:T:C	2.82783e-13	-1.93698	-0.939719	1.42723e-05	-1.97711	-0.91194	2.19258e-05	-1.94632	-0.936014
123424012	chr7:123424012:TTATAG:T	6.82321e-12	0.306709	-2.60556e-10	0.000438418	0.5358	-2.60556e-10	0.000634585	0.482973	-2.60556e-10
123424407	chr7:123424407:T:C	1.48774e-12	-2.59283e-10	-1.21636	7.60233e-05	-2.59283e-10	-1.21633	0.000115967	-2.59283e-10	-1.21669
123424774	chr7:123424774:T:C	1.18377e-12	-1.44492	-2.60556e-10	8.82902e-05	-1.06674	-2.60556e-10	0.000136589	-1.05302	-2.60556e-10
123424850	chr7:123424850:G:C	1.63905e-12	-2.59283e-10	-1.1195	8.15194e-05	-2.59283e-10	-1.14653	0.000124268	-2.59283e-10	-1.14756
123424913	chr7:123424913:AC:A	1.59452e-11	-2.59283e-10	1.15554	0.000757115	-2.59283e-10	1.08214	0.00116327	-2.59283e-10	1.089
123425036	chr7:123425036:A:C	3.71522e-13	-1.84483	-0.758938	7.03759e-05	-0.63443	-0.659092	0.000104363	-0.693663	-0.628458
123425590	chr7:123425590:C:A	5.25042e-13	-1.80629	-0.451607	0.000197633	-0.110231	-0.150729	0.000264491	-0.4892	0.0970098
123425688	chr7:123425688:T:C	1.99905e-12	-2.59283e-10	-0.92095	0.000114409	-2.59283e-10	-0.80759	0.000183843	-2.59283e-10	-0.755917
123425691	chr7:123425691:G:A	3.76382e-13	-1.83657	-0.754205	7.26099e-05	-0.608509	-0.653762	0.000107618	-0.668332	-0.623075
123425810	chr7:123425810:C:T	2.14253e-12	-2.59283e-10	-0.851635	0.000109079	-2.59283e-10	-0.855301	0.000166727	-2.59283e-10	-0.853639
123425988	chr7:123425988:A:G	3.37804e-13	-1.83926	-0.859654	6.405e-05	-0.617871	-0.769838	9.45375e-05	-0.677306	-0.743695
123426192	chr7:123426192:A:G	6.15586e-13	-1.68244	-0.416362	0.000184845	-0.146584	-0.181269	0.000299094	-0.213435	-0.0558036
123426656	chr7:123426656:A:G	2.89375e-13	-1.94216	-0.911493	1.46824e-05	-1.97718	-0.883544	2.24429e-05	-1.9506	-0.908426
123427500	chr7:123427500:C:T	6.05691e-12	-2.59283e-10	0.187579	0.000348925	-2.59283e-10	0.307484	0.00050233	-2.59283e-10	0.24926
123427820	chr7:123427820:G:A	3.22875e-13	-1.96042	-0.783689	1.68012e-05	-1.97349	-0.752434	2.50733e-05	-1.96611	-0.782082
123427822	chr7:123427822:A:G	3.22845e-13	-1.95916	-0.785044	1.67682e-05	-1.97404	-0.753841	2.50652e-05	-1.96509	-0.783427
123427870	chr7:123427870:G:C	1.56909e-12	-2.59283e-10	-1.16312	8.10333e-05	-2.59283e-10	-1.15251	0.000120569	-2.59283e-10	-1.17777
123427908	chr7:123427908:T:C	1.7327e-11	-2.59283e-10	1.23865	0.000815396	-2.59283e-10	1.1563	0.00125574	-2.59283e-10	1.16548
123428105	chr7:123428105:T:A	6.3132e-13	-1.67083	-0.402733	0.000193101	-0.118586	-0.165572	0.000312442	-0.186443	-0.039137
123428329	chr7:123428329:G:T	1.95937e-12	-2.59283e-10	-0.940996	0.000111722	-2.59283e-10	-0.831355	0.000179295	-2.59283e-10	-0.780966
123428641	chr7:123428641:A:G	1.48687e-12	-2.59283e-10	-1.21694	7.60051e-05	-2.59283e-10	-1.21657	0.000115941	-2.59283e-10	-1.21691
123428694	chr7:123428694:A:G	1.49628e-12	-2.59283e-10	-1.21064	7.71722e-05	-2.59283e-10	-1.20133	0.000117859	-2.59283e-10	-1.20051
123428865	chr7:123428865:C:T	3.23434e-12	-2.59283e-10	-0.439796	0.000181447	-2.59283e-10	-0.34641	0.000293959	-2.59283e-10	-0.286558
123428950	chr7:123428950:G:C	1.56799e-12	-2.59283e-10	-1.16383	8.06871e-05	-2.59283e-10	-1.15679	0.000119062	-2.59283e-10	-1.19035
123429223	chr7:123429223:C:T	2.04111e-12	-2.59283e-10	-0.900127	0.000117083	-2.59283e-10	-0.784491	0.00018855	-2.59283e-10	-0.730637
123429677	chr7:123429677:A:G	3.52975e-13	-1.83653	-0.818443	6.76863e-05	-0.609497	-0.722993	9.99603e-05	-0.669496	-0.695729
123429852	chr7:123429852:A:C	1.8858e-12	-2.59283e-10	-0.979271	9.54798e-05	-2.59283e-10	-0.988458	0.000152834	-2.59283e-10	-0.940645
123429854	chr7:123429854:A:ACAGTTGTAGAT	1.88332e-12	-2.59283e-10	-0.980583	9.53591e-05	-2.59283e-10	-0.989723	0.000152622	-2.59283e-10	-0.942031
123429859	chr7:123429859:T:TGTAGATA	1.88067e-12	-2.59283e-10	-0.981991	9.52174e-05	-2.59283e-10	-0.99121	0.000152436	-2.59283e-10	-0.943251
123429913	chr7:123429913:G:T	1.73593e-11	-2.59283e-10	1.2405	0.000816863	-2.59283e-10	1.1581	0.001258	-2.59283e-10	1.16728
123430895	chr7:123430895:T:G	9.89014e-13	-1.62467	-2.60556e-10	4.10974e-05	-1.83143	-2.60556e-10	6.29955e-05	-1.82693	-2.60556e-10
123431240	chr7:123431240:T:C	5.94946e-13	-1.7029	-0.430006	0.000172835	-0.196805	-0.19823	0.000279605	-0.263524	-0.0730948
123431396	chr7:123431396:G:C	1.35872e-12	-1.30708	-2.60556e-10	8.05595e-05	-1.15838	-2.60556e-10	0.000134662	-1.06723	-2.60556e-10
123431421	chr7:123431421:G:A	1.41164e-12	-1.26887	-2.60556e-10	8.29361e-05	-1.1293	-2.60556e-10	0.000139075	-1.03499	-2.60556e-10
123431515	chr7:123431515:T:C	1.7238e-12	-2.59283e-10	-1.06909	8.94748e-05	-2.59283e-10	-1.05342	0.000132239	-2.59283e-10	-1.08539
123431573	chr7:123431573:G:A	3.23706e-12	-2.59283e-10	-0.438955	0.000181614	-2.59283e-10	-0.345489	0.000294232	-2.59283e-10	-0.285628
123431635	chr7:123431635:G:A	1.88388e-12	-2.59283e-10	-0.980287	9.53848e-05	-2.59283e-10	-0.989453	0.000152667	-2.59283e-10	-0.941736
123432006	chr7:123432006:T:C	1.08277e-11	-2.59283e-10	0.768488	0.000501373	-2.59283e-10	0.669978	0.000946014	-2.59283e-10	0.88226
123432077	chr7:123432077:T:C	2.06889e-12	-2.59283e-10	-0.886607	0.000105416	-2.59283e-10	-0.88946	0.000161125	-2.59283e-10	-0.887819
123432428	chr7:123432428:G:A	7.48551e-13	-1.90324	-2.60556e-10	4.01051e-05	-1.85587	-2.60556e-10	5.99762e-05	-1.87605	-2.60556e-10
123432495	chr7:123432495:T:A	3.7522e-13	-1.79193	-0.801937	7.88295e-05	-0.474923	-0.705162	0.00011613	-0.538369	-0.67692
123432720	chr7:123432720:G:A	2.56903e-12	-2.59283e-10	-0.670093	0.000141236	-2.59283e-10	-0.59694	0.000230636	-2.59283e-10	-0.529158
123433008	chr7:123433008:A:G	1.72691e-12	-2.59283e-10	-1.06729	8.83837e-05	-2.59283e-10	-1.06568	0.000132601	-2.59283e-10	-1.08266
123433127	chr7:123433127:T:G	2.22846e-12	-2.59283e-10	-0.812311	0.000113456	-2.59283e-10	-0.815953	0.000184229	-2.59283e-10	-0.753816
123433133	chr7:123433133:C:A	1.77404e-11	-2.59283e-10	1.26222	0.00084088	-2.59283e-10	1.18708	0.00129192	-2.59283e-10	1.19388
123433137	chr7:123433137:A:G	1.51739e-12	-2.59283e-10	-1.19663	7.6676e-05	-2.59283e-10	-1.20778	0.000116904	-2.59283e-10	-1.20865
123433488	chr7:123433488:C:G	5.41931e-13	-1.10946	-1.11678	0.0001495	0.55098	-1.09106	0.000249273	0.646864	-1.09831
123433667	chr7:123433667:AC:A	5.80982e-13	-0.941025	-1.21563	1.94639e-05	-1.36222	-1.21659	2.90622e-05	-1.38538	-1.21518
123433933	chr7:123433933:T:G	3.62253e-13	-1.67624	-0.952797	9.77697e-05	-0.107328	-0.857429	0.000140175	-0.194792	-0.832311
123433966	chr7:123433966:G:A	2.22265e-12	-2.59283e-10	-0.814921	0.000113641	-2.59283e-10	-0.814327	0.000173757	-2.59283e-10	-0.812338
123434209	chr7:123434209:G:A	1.66896e-12	-2.59283e-10	-1.10142	8.40756e-05	-2.59283e-10	-1.11566	0.000129487	-2.59283e-10	-1.10641
123434330	chr7:123434330:A:T	2.00143e-12	-2.59283e-10	-0.919762	0.000114591	-2.59283e-10	-0.806006	0.000184116	-2.59283e-10	-0.754429
123434390	chr7:123434390:TTTTTA:T	2.35991e-12	-2.59283e-10	-0.754999	0.000138201	-2.59283e-10	-0.618667	0.000224371	-2.59283e-10	-0.556697
123434663	chr7:123434663:G:A	1.66983e-12	-2.59283e-10	-1.1009	8.54384e-05	-2.59283e-10	-1.09958	0.000128461	-2.59283e-10	-1.11437
123434807	chr7:123434807:G:A	1.6347e-12	-2.59283e-10	-1.12216	8.13408e-05	-2.59283e-10	-1.14872	0.000123989	-2.59283e-10	-1.14981
123434843	chr7:123434843:G:A	1.50292e-12	-2.59283e-10	-1.20621	7.62492e-05	-2.59283e-10	-1.21336	0.000116466	-2.59283e-10	-1.21239
123435007	chr7:123435007:T:TTCCTTAAGATATTA	1.97165e-12	-2.59283e-10	-0.934753	0.000112585	-2.59283e-10	-0.823661	0.000180694	-2.59283e-10	-0.773192
123435176	chr7:123435176:T:C	1.48881e-12	-2.59283e-10	-1.21564	7.62148e-05	-2.59283e-10	-1.21382	0.000116142	-2.59283e-10	-1.21518
123435931	chr7:123435931:CTAATA:C	1.62169e-12	-2.59283e-10	-1.13015	8.07942e-05	-2.59283e-10	-1.15547	0.000123161	-2.59283e-10	-1.1565
123435994	chr7:123435994:T:C	7.62484e-13	-1.60397	-0.280827	0.000285703	0.142413	-0.034834	0.000451029	0.0418987	0.0996353
123436094	chr7:123436094:T:C	1.48691e-12	-2.59283e-10	-1.21692	7.60229e-05	-2.59283e-10	-1.21634	0.000115951	-2.59283e-10	-1.21683
123436159	chr7:123436159:T:C	5.75046e-13	-1.83962	-0.327303	0.000201074	-0.227806	-0.0158922	0.000276168	-0.596227	0.247237
123436163	chr7:123436163:G:A	1.48689e-12	-2.59283e-10	-1.21693	7.60175e-05	-2.59283e-10	-1.21641	0.000115948	-2.59283e-10	-1.21686
123436274	chr7:123436274:T:C	4.81372e-13	-1.7695	-0.575238	0.000117158	-0.325373	-0.458476	0.000169214	-0.416019	-0.422812
123436572	chr7:123436572:A:G	1.77172e-12	-2.59283e-10	-1.04167	8.72168e-05	-2.59283e-10	-1.07898	0.000132924	-2.59283e-10	-1.08022
123437064	chr7:123437064:A:G	2.47327e-12	-2.59283e-10	-0.708081	0.000143773	-2.59283e-10	-0.579136	0.000227188	-2.59283e-10	-0.544219
123437086	chr7:123437086:C:T	1.53528e-12	-2.59283e-10	-1.18491	8.05123e-05	-2.59283e-10	-1.15896	0.000122907	-2.59283e-10	-1.15857
123437091	chr7:123437091:A:G	2.07689e-12	-2.59283e-10	-0.882749	0.000102453	-2.59283e-10	-0.917965	0.000164763	-2.59283e-10	-0.865488
123437119	chr7:123437119:C:T	1.57353e-12	-2.59283e-10	-1.1603	7.90652e-05	-2.59283e-10	-1.1771	0.000122089	-2.59283e-10	-1.16524
123437326	chr7:123437326:A:G	2.13729e-13	-1.97024	-1.18643	1.16023e-05	-1.90701	-1.18916	1.69346e-05	-1.93195	-1.20869
123438018	chr7:123438018:T:A	1.66355e-12	-2.59283e-10	-1.10467	8.44825e-05	-2.59283e-10	-1.11083	0.000127869	-2.59283e-10	-1.11899
123438046	chr7:123438046:G:C	9.34627e-13	-1.04682	-0.634407	2.47318e-05	-1.49726	-0.842027	3.92805e-05	-1.45433	-0.844937
123438982	chr7:123438982:T:A	1.64707e-12	-2.59283e-10	-1.11462	8.47384e-05	-2.59283e-10	-1.1078	0.00012818	-2.59283e-10	-1.11656
123439717	chr7:123439717:A:C	2.38417e-12	-2.59283e-10	-0.74477	0.000119354	-2.59283e-10	-0.765282	0.000179045	-2.59283e-10	-0.782363
123439840	chr7:123439840:T:C	1.52376e-12	-2.59283e-10	-1.19244	7.95561e-05	-2.59283e-10	-1.17091	0.000119855	-2.59283e-10	-1.18372
123440048	chr7:123440048:A:G	1.73188e-12	-2.59283e-10	-1.06441	8.78584e-05	-2.59283e-10	-1.07165	0.000132639	-2.59283e-10	-1.08236
123440328	chr7:123440328:C:G	2.25194e-12	-2.59283e-10	-0.801829	0.000127465	-2.59283e-10	-0.699531	0.000210429	-2.59283e-10	-0.620849
123440399	chr7:123440399:G:T	1.90807e-12	-2.59283e-10	-0.96753	9.71325e-05	-2.59283e-10	-0.971297	0.000150957	-2.59283e-10	-0.953003
123440436	chr7:123440436:C:T	2.25396e-12	-2.59283e-10	-0.800933	0.000127593	-2.59283e-10	-0.698529	0.000210655	-2.59283e-10	-0.619777
123440474	chr7:123440474:C:T	3.93147e-12	-2.59283e-10	-0.244608	0.000212338	-2.59283e-10	-0.189191	0.000310033	-2.59283e-10	-0.23332
123440799	chr7:123440799:A:G	1.49926e-12	-2.59283e-10	-1.20865	7.69949e-05	-2.59283e-10	-1.20363	0.000117341	-2.59283e-10	-1.20492
123440961	chr7:123440961:C:T	1.57415e-12	-2.59283e-10	-1.1599	7.91811e-05	-2.59283e-10	-1.17563	0.000121071	-2.59283e-10	-1.17362
123441136	chr7:123441136:T:A	1.48855e-12	-2.59283e-10	-1.21582	7.62376e-05	-2.59283e-10	-1.21352	0.000115977	-2.59283e-10	-1.2166
123441282	chr7:123441282:G:A	2.98752e-12	-2.59283e-10	-0.519176	0.000165902	-2.59283e-10	-0.435977	0.000249244	-2.59283e-10	-0.451563
123441400	chr7:123441400:C:G	2.64963e-12	-2.59283e-10	-0.639201	0.000152673	-2.59283e-10	-0.519074	0.000255072	-2.59283e-10	-0.428453
123441815	chr7:123441815:C:G	1.51576e-12	-2.59283e-10	-1.1977	7.69596e-05	-2.59283e-10	-1.20409	0.000117593	-2.59283e-10	-1.20277
123442046	chr7:123442046:A:G	2.87022e-12	-2.59283e-10	-0.559233	0.000163369	-2.59283e-10	-0.451361	0.000260917	-2.59283e-10	-0.405794
123442078	chr7:123442078:G:A	2.91345e-12	-2.59283e-10	-0.544283	0.00017497	-2.59283e-10	-0.382756	0.000280517	-2.59283e-10	-0.333364
123442429	chr7:123442429:T:C	1.49225e-12	-2.59283e-10	-1.21334	7.60381e-05	-2.59283e-10	-1.21614	0.000116049	-2.59283e-10	-1.21599
123442433	chr7:123442433:A:G	3.91501e-13	-1.52474	-1.02665	2.97745e-05	-0.971692	-1.18203	4.77814e-05	-0.910337	-1.19302
123442686	chr7:123442686:C:T	2.82234e-12	-2.59283e-10	-0.576054	0.000160194	-2.59283e-10	-0.470986	0.000255967	-2.59283e-10	-0.424951
123442853	chr7:123442853:G:A	1.8391e-12	-2.59283e-10	-1.00435	0.000100217	-2.59283e-10	-0.940032	0.00015265	-2.59283e-10	-0.941848
123442856	chr7:123442856:C:T	2.88073e-13	-1.64491	-1.21325	2.34015e-05	-1.18607	-1.2085	4.24473e-05	-1.01415	-1.20758
123443116	chr7:123443116:G:A	2.24094e-12	-2.59283e-10	-0.806724	0.000133826	-2.59283e-10	-0.650828	0.000217448	-2.59283e-10	-0.588036
123443125	chr7:123443125:C:T	1.84038e-12	-2.59283e-10	-1.00365	0.000100292	-2.59283e-10	-0.939287	0.000152742	-2.59283e-10	-0.941248
123443290	chr7:123443290:C:T	1.65386e-12	-2.59283e-10	-1.11051	8.51093e-05	-2.59283e-10	-1.10344	0.000128565	-2.59283e-10	-1.11356
123443509	chr7:123443509:GTATT:G	2.92626e-13	-1.6963	-1.14619	5.15149e-05	-0.488446	-1.11705	7.16309e-05	-0.594318	-1.10415
123443576	chr7:123443576:G:A	1.66008e-12	-2.59283e-10	-1.10676	8.86214e-05	-2.59283e-10	-1.063	0.000135405	-2.59283e-10	-1.06172
123443808	chr7:123443808:T:A	2.29332e-12	-2.59283e-10	-0.783621	0.000137769	-2.59283e-10	-0.621794	0.00022384	-2.59283e-10	-0.559064
123444491	chr7:123444491:G:C	1.5167e-12	-2.59283e-10	-1.19708	7.6989e-05	-2.59283e-10	-1.20371	0.000120339	-2.59283e-10	-1.17969
123444933	chr7:123444933:A:G	1.61333e-12	-2.59283e-10	-1.13532	8.03202e-05	-2.59283e-10	-1.16135	0.000124079	-2.59283e-10	-1.14908
123445112	chr7:123445112:A:C	1.75877e-12	-2.59283e-10	-1.04901	8.64598e-05	-2.59283e-10	-1.08769	0.000128074	-2.59283e-10	-1.11739
123445119	chr7:123445119:C:T	2.36009e-12	-2.59283e-10	-0.754923	0.000142476	-2.59283e-10	-0.588202	0.000231858	-2.59283e-10	-0.523872
123445186	chr7:123445186:TA:T	1.51358e-12	-2.59283e-10	-1.19914	7.78644e-05	-2.59283e-10	-1.1924	0.000118634	-2.59283e-10	-1.19396
123445639	chr7:123445639:A:G	1.66346e-12	-2.59283e-10	-1.10472	8.88233e-05	-2.59283e-10	-1.06072	0.000135737	-2.59283e-10	-1.05928
123445680	chr7:123445680:A:C	6.95563e-13	-1.97665	-2.60556e-10	3.61964e-05	-1.95841	-2.60556e-10	5.58787e-05	-1.94681	-2.60556e-10
123445714	chr7:123445714:G:T	2.5247e-12	-2.59283e-10	-0.6875	0.000149019	-2.59283e-10	-0.543299	0.000237746	-2.59283e-10	-0.498795
123445747	chr7:123445747:C:T	1.92384e-12	-2.59283e-10	-0.959295	0.000111704	-2.59283e-10	-0.831517	0.000179338	-2.59283e-10	-0.780725
123446180	chr7:123446180:C:T	2.34433e-12	-2.59283e-10	-0.761621	0.000141371	-2.59283e-10	-0.595983	0.000229993	-2.59283e-10	-0.531951
123446188	chr7:123446188:T:C	1.60316e-12	-2.59283e-10	-1.14165	8.0986e-05	-2.59283e-10	-1.1531	0.000124482	-2.59283e-10	-1.14584
123446276	chr7:123446276:T:C	2.7541e-12	-2.59283e-10	-0.600529	0.000164311	-2.59283e-10	-0.445612	0.000262954	-2.59283e-10	-0.39802
123446356	chr7:123446356:G:T	1.48737e-12	-2.59283e-10	-1.21661	7.61189e-05	-2.59283e-10	-1.21508	0.00011607	-2.59283e-10	-1.2158
123446399	chr7:123446399:CT:C	1.58252e-12	-2.59283e-10	-1.1546	7.95035e-05	-2.59283e-10	-1.17157	0.00012158	-2.59283e-10	-1.16943
123446452	chr7:123446452:T:G	2.19107e-12	-2.59283e-10	-0.829232	0.000123636	-2.59283e-10	-0.730034	0.000203627	-2.59283e-10	-0.65371
123446601	chr7:123446601:A:T	1.52166e-12	-2.59283e-10	-1.19382	7.72089e-05	-2.59283e-10	-1.20086	0.000120899	-2.59283e-10	-1.17504
123446763	chr7:123446763:G:A	4.52511e-12	-2.59283e-10	-0.103979	0.00025698	-2.59283e-10	0.00162445	0.000369848	-2.59283e-10	-0.0569054
123447182	chr7:123447182:C:T	1.49764e-12	-2.59283e-10	-1.20973	7.68865e-05	-2.59283e-10	-1.20504	0.000117189	-2.59283e-10	-1.20621
123447358	chr7:123447358:A:G	4.84749e-13	-1.39611	-0.941631	2.69789e-05	-1.22847	-1.02384	4.57787e-05	-1.17478	-0.971399
123447535	chr7:123447535:A:G	3.05541e-12	-2.59283e-10	-0.496706	0.000170677	-2.59283e-10	-0.407599	0.000275584	-2.59283e-10	-0.351104
123447724	chr7:123447724:C:T	2.82569e-12	-2.59283e-10	-0.574868	0.000138527	-2.59283e-10	-0.616308	0.000221157	-2.59283e-10	-0.571124
123448760	chr7:123448760:C:T	2.19016e-12	-2.59283e-10	-0.829644	0.000123561	-2.59283e-10	-0.730636	0.000203512	-2.59283e-10	-0.654271
123449247	chr7:123449247:T:G	1.56345e-12	-2.59283e-10	-1.16672	7.77832e-05	-2.59283e-10	-1.19345	0.000118935	-2.59283e-10	-1.19142
123449310	chr7:123449310:T:C	1.52618e-12	-2.59283e-10	-1.19086	7.73372e-05	-2.59283e-10	-1.1992	0.000118192	-2.59283e-10	-1.19769
123449360	chr7:123449360:C:T	1.67197e-12	-2.59283e-10	-1.09962	8.60526e-05	-2.59283e-10	-1.09241	0.000130025	-2.59283e-10	-1.10227
123449375	chr7:123449375:T:G	1.70119e-12	-2.59283e-10	-1.08229	8.76211e-05	-2.59283e-10	-1.07435	0.00013227	-2.59283e-10	-1.08515
123449418	chr7:123449418:G:C	3.90176e-13	-1.55137	-1.00341	3.08736e-05	-0.945736	-1.17174	4.9551e-05	-0.882635	-1.18436
123449918	chr7:123449918:C:T	5.05533e-13	-1.31515	-0.980612	2.38199e-05	-1.21543	-1.16142	3.80166e-05	-1.1569	-1.17508
123449970	chr7:123449970:A:G	1.71427e-12	-2.59283e-10	-1.07464	9.47874e-05	-2.59283e-10	-0.995736	0.000148749	-2.59283e-10	-0.967736
123450413	chr7:123450413:T:C	4.69466e-13	-1.37621	-0.993568	2.51655e-05	-1.25306	-1.06883	4.24516e-05	-1.19961	-1.02202
123450919	chr7:123450919:G:A	1.50427e-12	-2.59283e-10	-1.20531	7.73174e-05	-2.59283e-10	-1.19945	0.000117807	-2.59283e-10	-1.20095
123451068	chr7:123451068:A:G	4.75354e-13	-1.41222	-0.9451	2.75108e-05	-1.20395	-1.02884	4.67442e-05	-1.14872	-0.97659
123451734	chr7:123451734:C:T	2.23766e-12	-2.59283e-10	-0.808192	0.000126558	-2.59283e-10	-0.70667	0.000208829	-2.59283e-10	-0.628483
123452248	chr7:123452248:C:T	5.63108e-13	-1.33634	-0.851562	2.54747e-05	-1.19138	-1.11831	4.08939e-05	-1.13025	-1.12877
123452258	chr7:123452258:C:CAAAG	1.50885e-12	-2.59283e-10	-1.20228	7.66785e-05	-2.59283e-10	-1.20775	0.000119491	-2.59283e-10	-1.18676
123453769	chr7:123453769:T:C	1.59672e-12	-2.59283e-10	-1.14567	8.21612e-05	-2.59283e-10	-1.13869	0.000122365	-2.59283e-10	-1.16299
123454880	chr7:123454880:GAT:G	4.2482e-12	0.983479	-1.15061	4.64102e-05	-0.595516	-1.11434	7.61313e-05	-0.565513	-1.07203
123455426	chr7:123455426:T:C	2.135e-12	-2.59283e-10	-0.855152	0.000120065	-2.59283e-10	-0.759337	0.000197348	-2.59283e-10	-0.685027
123455914	chr7:123455914:T:C	2.44673e-12	-2.59283e-10	-0.71887	0.00012673	-2.59283e-10	-0.705312	0.000185898	-2.59283e-10	-0.744797
123456344	chr7:123456344:T:G	1.53431e-12	-2.59283e-10	-1.18554	7.7486e-05	-2.59283e-10	-1.19727	0.000118426	-2.59283e-10	-1.19571
123457140	chr7:123457140:A:G	4.53727e-13	-1.43106	-0.972823	2.73093e-05	-1.17873	-1.06142	4.6704e-05	-1.12142	-1.00474
123457326	chr7:123457326:C:T	5.23964e-13	-1.37759	-0.882365	2.65498e-05	-1.1344	-1.13395	4.27155e-05	-1.07168	-1.14376
123457414	chr7:123457414:T:C	4.60344e-13	-1.42077	-0.968633	2.70689e-05	-1.19106	-1.05792	4.62939e-05	-1.13424	-1.00075
123457503	chr7:123457503:C:T	1.80678e-12	-2.59283e-10	-1.02208	9.82252e-05	-2.59283e-10	-0.960109	0.000149596	-2.59283e-10	-0.962057
123457647	chr7:123457647:TTA:T	2.27523e-12	-2.59283e-10	-0.791542	0.000128937	-2.59283e-10	-0.688051	0.000213037	-2.59283e-10	-0.60853
123458331	chr7:123458331:A:T	2.70218e-13	-1.77928	-1.14287	4.12437e-05	-0.723695	-1.10418	5.73416e-05	-0.827	-1.09397
123458589	chr7:123458589:A:G	3.358e-13	-1.50589	-1.19897	1.09133e-05	-1.95794	-1.19946	1.72642e-05	-1.92341	-1.19796
123459012	chr7:123459012:C:A	2.18189e-12	-2.59283e-10	-0.833429	0.00012995	-2.59283e-10	-0.680221	0.000210464	-2.59283e-10	-0.620683
123459169	chr7:123459169:C:T	5.22851e-13	-1.25404	-1.00804	2.23052e-05	-1.35324	-1.08932	3.79118e-05	-1.29757	-1.03717
123459613	chr7:123459613:A:G	1.03557e-11	-2.59283e-10	0.723913	0.000489889	-2.59283e-10	0.646807	0.000870729	-2.59283e-10	0.799333
123460166	chr7:123460166:T:C	2.57231e-13	-1.81718	-1.15422	3.68335e-05	-0.822681	-1.11828	5.1044e-05	-0.921631	-1.11568
123460689	chr7:123460689:T:G	1.68321e-12	-2.59283e-10	-1.09292	9.03218e-05	-2.59283e-10	-1.04399	0.000138124	-2.59283e-10	-1.04184
123460855	chr7:123460855:G:A	5.18103e-13	-1.26586	-1.00535	2.26252e-05	-1.34115	-1.08716	3.84848e-05	-1.28513	-1.0346
123461451	chr7:123461451:C:T	3.26037e-12	-2.59283e-10	-0.431782	0.000158427	-2.59283e-10	-0.482077	0.000251433	-2.59283e-10	-0.442822
123462698	chr7:123462698:A:ATTAT	1.79804e-12	-2.59283e-10	-1.02693	8.79952e-05	-2.59283e-10	-1.07009	0.000130217	-2.59283e-10	-1.1008
123462775	chr7:123462775:G:A	4.29819e-13	-1.29195	-1.16606	3.98646e-05	-0.706401	-1.15548	7.54078e-05	-0.481554	-1.16553
123462839	chr7:123462839:T:C	7.62349e-13	-1.88497	-2.60556e-10	3.55262e-05	-1.9771	-2.60556e-10	5.44035e-05	-1.97357	-2.60556e-10
123463040	chr7:123463040:A:C	2.14622e-12	-2.59283e-10	-0.849913	0.000127426	-2.59283e-10	-0.69984	0.000206203	-2.59283e-10	-0.641139
123463149	chr7:123463149:T:C	3.50414e-12	-0.359676	-2.60556e-10	0.000343486	0.291773	-2.60556e-10	0.000428936	0.0913103	-2.60556e-10
123463298	chr7:123463298:C:T	7.73272e-13	-1.87075	-2.60556e-10	4.47366e-05	-1.74658	-2.60556e-10	7.28586e-05	-1.68148	-2.60556e-10
123463656	chr7:123463656:C:A	7.67469e-13	-1.87828	-2.60556e-10	4.42338e-05	-1.75788	-2.60556e-10	7.18697e-05	-1.69514	-2.60556e-10
123463832	chr7:123463832:T:C	1.71417e-12	-2.59283e-10	-1.07469	8.82834e-05	-2.59283e-10	-1.06682	0.000133253	-2.59283e-10	-1.07775
123463937	chr7:123463937:C:T	2.53888e-13	-1.82549	-1.15899	3.59401e-05	-0.830967	-1.13455	5.02281e-05	-0.932265	-1.12116
123463981	chr7:123463981:C:T	2.27146e-12	-2.59283e-10	-0.793199	0.000128699	-2.59283e-10	-0.689895	0.00021261	-2.59283e-10	-0.61054
123464477	chr7:123464477:A:C	7.85717e-13	-1.85478	-2.60556e-10	4.71729e-05	-1.69355	-2.60556e-10	7.44193e-05	-1.66028	-2.60556e-10
123464727	chr7:123464727:C:T	2.29018e-12	-2.59283e-10	-0.784991	0.000118556	-2.59283e-10	-0.771987	0.000174369	-2.59283e-10	-0.808825
123464823	chr7:123464823:T:C	1.48751e-12	-2.59283e-10	-1.21651	7.59782e-05	-2.59283e-10	-1.21693	0.000115962	-2.59283e-10	-1.21673
123465718	chr7:123465718:T:C	1.49104e-12	-2.59283e-10	-1.21415	7.6586e-05	-2.59283e-10	-1.20896	0.000116438	-2.59283e-10	-1.21264
123465773	chr7:123465773:T:A	2.70323e-12	-2.59283e-10	-0.619175	0.000160915	-2.59283e-10	-0.466496	0.000257364	-2.59283e-10	-0.419504
123465887	chr7:123465887:T:C	1.49707e-12	-2.59283e-10	-1.21011	7.68511e-05	-2.59283e-10	-1.2055	0.000117138	-2.59283e-10	-1.20664
123465986	chr7:123465986:T:A	1.50518e-12	-2.59283e-10	-1.20471	7.75036e-05	-2.59283e-10	-1.19705	0.000116205	-2.59283e-10	-1.21464
123467377	chr7:123467377:C:T	1.81378e-12	-2.59283e-10	-1.01821	8.86717e-05	-2.59283e-10	-1.06243	0.00013112	-2.59283e-10	-1.09389
123467962	chr7:123467962:T:C	9.13475e-13	-1.79415	0.0900306	6.19523e-05	-1.60101	0.180001	9.37921e-05	-1.56249	0.133575
123468425	chr7:123468425:C:T	1.53726e-12	-2.59283e-10	-1.18362	7.76057e-05	-2.59283e-10	-1.19573	0.000118609	-2.59283e-10	-1.19417
123468470	chr7:123468470:C:T	5.66255e-13	-1.26963	-0.912706	2.45147e-05	-1.33603	-1.01207	4.21615e-05	-1.27999	-0.948499
123468864	chr7:123468864:A:G	1.51699e-12	-1.1969	-2.60556e-10	5.68426e-05	-1.50709	-2.60556e-10	9.2501e-05	-1.44278	-2.60556e-10
123469188	chr7:123469188:C:T	2.91679e-12	-2.59283e-10	-0.543136	0.000145263	-2.59283e-10	-0.568829	0.000204677	-2.59283e-10	-0.648566
123470020	chr7:123470020:A:G	1.98435e-12	-2.59283e-10	-0.928331	9.78035e-05	-2.59283e-10	-0.964412	0.000143295	-2.59283e-10	-1.0051
123470049	chr7:123470049:A:G	2.27752e-12	-2.59283e-10	-0.790536	0.000136635	-2.59283e-10	-0.630058	0.000221881	-2.59283e-10	-0.567857
123470159	chr7:123470159:A:T	1.71452e-12	-2.59283e-10	-1.07449	8.83025e-05	-2.59283e-10	-1.0666	0.000133284	-2.59283e-10	-1.07752
123470178	chr7:123470178:CTG:C	1.50875e-12	-2.59283e-10	-1.20234	7.66749e-05	-2.59283e-10	-1.2078	0.000119481	-2.59283e-10	-1.18684
123470679	chr7:123470679:G:A	1.4923e-12	-2.59283e-10	-1.2133	7.60661e-05	-2.59283e-10	-1.21577	0.000117404	-2.59283e-10	-1.20437
123471649	chr7:123471649:G:GC	2.6113e-12	-2.59283e-10	-0.653773	0.000147418	-2.59283e-10	-0.554102	0.000234767	-2.59283e-10	-0.511403
123472202	chr7:123472202:C:T	1.52408e-12	-2.59283e-10	-1.19223	7.70834e-05	-2.59283e-10	-1.20248	0.000117779	-2.59283e-10	-1.20119
123472260	chr7:123472260:A:T	1.81937e-12	-2.59283e-10	-1.01513	8.89115e-05	-2.59283e-10	-1.05973	0.000131427	-2.59283e-10	-1.09155
123472334	chr7:123472334:A:G	7.50319e-13	-1.90088	-2.60556e-10	3.55307e-05	-1.97697	-2.60556e-10	5.50519e-05	-1.96172	-2.60556e-10
123472561	chr7:123472561:T:C	2.43777e-12	-2.59283e-10	-0.722538	0.000122907	-2.59283e-10	-0.735946	0.000174693	-2.59283e-10	-0.806966
123472615	chr7:123472615:G:A	2.28352e-12	-2.59283e-10	-0.787902	0.000129463	-2.59283e-10	-0.683979	0.000213969	-2.59283e-10	-0.604168
123472837	chr7:123472837:T:C	2.70624e-12	-2.59283e-10	-0.618061	0.000153226	-2.59283e-10	-0.51546	0.000244324	-2.59283e-10	-0.471504
123473256	chr7:123473256:A:G	2.38521e-12	-2.59283e-10	-0.744332	0.00012582	-2.59283e-10	-0.71252	0.000177127	-2.59283e-10	-0.793133
123473343	chr7:123473343:T:C	8.35507e-13	-1.79334	-2.60556e-10	3.78185e-05	-1.91457	-2.60556e-10	5.58903e-05	-1.94661	-2.60556e-10
123473645	chr7:123473645:G:A	1.31399e-11	0.635496	0.326537	0.000104171	-1.21069	0.309347	0.000215463	-1.21539	0.618185
123473721	chr7:123473721:A:G	1.20108e-11	0.460682	0.411501	0.000104056	-1.2987	0.396261	0.000216883	-1.30331	0.712671
123475219	chr7:123475219:C:T	5.61683e-13	-1.27907	-0.911373	2.47878e-05	-1.32608	-1.01094	4.26637e-05	-1.26953	-0.947123
123475235	chr7:123475235:G:A	1.58887e-12	-2.59283e-10	-1.1506	8.03319e-05	-2.59283e-10	-1.16121	0.000123416	-2.59283e-10	-1.15444
123476151	chr7:123476151:AAG:A	2.26803e-12	-2.59283e-10	-0.794709	0.000136002	-2.59283e-10	-0.6347	0.000220838	-2.59283e-10	-0.572568
123476461	chr7:123476461:G:T	1.53657e-12	-2.59283e-10	-1.18407	7.75778e-05	-2.59283e-10	-1.19609	0.000118565	-2.59283e-10	-1.19454
123476986	chr7:123476986:C:G	1.71519e-12	-2.59283e-10	-1.0741	8.83363e-05	-2.59283e-10	-1.06622	0.000133331	-2.59283e-10	-1.07716
123477618	chr7:123477618:G:A	1.51371e-12	-2.59283e-10	-1.19906	7.80505e-05	-2.59283e-10	-1.19002	0.000116527	-2.59283e-10	-1.21188
123477917	chr7:123477917:C:T	2.59077e-12	-2.59283e-10	-0.661665	0.000134297	-2.59283e-10	-0.647318	0.000196523	-2.59283e-10	-0.689219
123477919	chr7:123477919:A:G	2.05895e-12	0.216926	-1.10835	4.27557e-05	-0.670789	-1.12108	5.65509e-05	-0.85471	-1.08015
123478255	chr7:123478255:A:AGTTG	2.37737e-12	-2.59283e-10	-0.747628	0.000118988	-2.59283e-10	-0.768346	0.000170162	-2.59283e-10	-0.833248
123478259	chr7:123478259:TGA:T	2.72853e-12	-2.59283e-10	-0.609859	0.000136147	-2.59283e-10	-0.633635	0.000192682	-2.59283e-10	-0.708958
123478266	chr7:123478266:ACATCCTT:A	2.30855e-12	-2.59283e-10	-0.777001	0.000115836	-2.59283e-10	-0.795198	0.000165882	-2.59283e-10	-0.858724
123478585	chr7:123478585:A:G	5.20676e-13	-1.30219	-0.96406	2.39017e-05	-1.21996	-1.15346	3.80828e-05	-1.16209	-1.16814
123479031	chr7:123479031:A:C	1.97032e-12	-2.59283e-10	-0.935428	9.71645e-05	-2.59283e-10	-0.970967	0.000142439	-2.59283e-10	-1.01109
123479111	chr7:123479111:C:T	1.62655e-12	-2.59283e-10	-1.12716	8.55955e-05	-2.59283e-10	-1.09774	0.000130335	-2.59283e-10	-1.09989
123479264	chr7:123479264:T:C	2.24176e-12	-2.59283e-10	-0.806362	0.000134156	-2.59283e-10	-0.648367	0.000217678	-2.59283e-10	-0.586983
123479402	chr7:123479402:G:C	1.5627e-12	-2.59283e-10	-1.1672	8.03898e-05	-2.59283e-10	-1.16048	0.000122855	-2.59283e-10	-1.159
123479936	chr7:123479936:T:C	5.42033e-13	-1.41359	-0.81246	2.85235e-05	-1.09942	-1.09723	4.58697e-05	-1.03499	-1.10921
123480016	chr7:123480016:C:T	5.55973e-13	-1.25843	-0.942224	2.37149e-05	-1.34542	-1.03585	4.06327e-05	-1.28975	-0.975673
123480026	chr7:123480026:C:A	3.56639e-12	-2.59283e-10	-0.342067	0.000176623	-2.59283e-10	-0.373353	0.000255437	-2.59283e-10	-0.427022
123480195	chr7:123480195:T:A	2.48228e-13	-1.81641	-1.19062	3.52561e-05	-0.817714	-1.16702	4.88299e-05	-0.917294	-1.16436
123480676	chr7:123480676:C:A	2.28994e-12	-2.59283e-10	-0.785095	0.000137573	-2.59283e-10	-0.623219	0.000223487	-2.59283e-10	-0.560644
123480743	chr7:123480743:TA:T	6.4956e-12	-2.59283e-10	0.257504	0.000368153	-2.59283e-10	0.361126	0.000564294	-2.59283e-10	0.365578
123480833	chr7:123480833:C:T	4.97313e-13	-1.43472	-0.877437	2.8058e-05	-1.08325	-1.12985	4.5324e-05	-1.01633	-1.13983
123481006	chr7:123481006:G:A	5.025e-12	-2.59283e-10	0.000804997	0.000289921	-2.59283e-10	0.122235	0.000416652	-2.59283e-10	0.0622541
123482274	chr7:123482274:A:T	1.6169e-12	-2.59283e-10	-1.13311	8.13157e-05	-2.59283e-10	-1.14903	0.000124631	-2.59283e-10	-1.14464
123482319	chr7:123482319:T:C	4.99018e-13	-1.48281	-0.825927	3.07634e-05	-1.01822	-1.10283	4.97426e-05	-0.948693	-1.11444
123482353	chr7:123482353:C:T	3.20719e-12	-1.34265	0.894429	0.00012849	-1.21817	0.526642	0.000248326	-1.15637	0.701115
123482428	chr7:123482428:A:G	1.31979e-12	-1.50178	0.165631	5.9722e-05	-1.45845	0.000774059	0.000110823	-1.40983	0.147764
123483596	chr7:123483596:A:G	2.92297e-12	-2.59283e-10	-0.541021	0.00014514	-2.59283e-10	-0.569673	0.000217377	-2.59283e-10	-0.588365
123483761	chr7:123483761:C:T	2.48847e-13	-1.8331	-1.17143	3.38931e-05	-0.881283	-1.14288	4.72115e-05	-0.975756	-1.1396
123483948	chr7:123483948:C:A	2.7246e-12	-2.59283e-10	-0.611298	0.000167168	-2.59283e-10	-0.428371	0.000271843	-2.59283e-10	-0.364771
123483985	chr7:123483985:C:T	1.38324e-12	-1.49612	0.206924	6.1434e-05	-1.46333	0.0339231	0.00011424	-1.41511	0.183419
123484099	chr7:123484099:A:G	9.04086e-13	-1.71445	-2.60556e-10	6.04314e-05	-1.44586	-2.60556e-10	9.07018e-05	-1.46242	-2.60556e-10
123484259	chr7:123484259:T:C	1.8892e-12	-1.33744	0.359977	8.04359e-05	-1.22449	0.0645737	0.000140287	-1.1651	0.13879
123484272	chr7:123484272:T:TA	3.00785e-13	-1.87812	-0.936862	1.36395e-05	-1.97655	-0.957856	2.03924e-05	-1.97641	-0.978421
123484455	chr7:123484455:AACTGAG:A	2.13016e-12	-1.28712	0.429696	8.24653e-05	-1.27651	0.141512	0.000143745	-1.21911	0.217155
123484834	chr7:123484834:T:C	1.55206e-12	-2.59283e-10	-1.17404	8.13033e-05	-2.59283e-10	-1.14919	0.00012415	-2.59283e-10	-1.1485
123484874	chr7:123484874:T:C	1.4983e-12	-2.59283e-10	-1.20929	7.62728e-05	-2.59283e-10	-1.21306	0.000118233	-2.59283e-10	-1.19734
123486514	chr7:123486514:A:C	2.71149e-12	-2.59283e-10	-0.616122	0.000166106	-2.59283e-10	-0.434744	0.000269747	-2.59283e-10	-0.372514
123486683	chr7:123486683:T:C	5.7672e-12	-2.59283e-10	0.138565	0.000334719	-2.59283e-10	0.265919	0.000480585	-2.59283e-10	0.205006
123487150	chr7:123487150:C:T	2.19602e-13	-1.92476	-1.2048	1.1114e-05	-1.93056	-1.20861	1.65175e-05	-1.96024	-1.20534
123487266	chr7:123487266:T:G	1.53307e-12	-2.59283e-10	-1.18635	7.98811e-05	-2.59283e-10	-1.16683	0.000123529	-2.59283e-10	-1.15352
123487895	chr7:123487895:C:A	1.58508e-12	-2.59283e-10	-1.15298	7.98895e-05	-2.59283e-10	-1.16673	0.00012237	-2.59283e-10	-1.16295
123488953	chr7:123488953:T:C	7.91187e-13	-1.84784	-2.60556e-10	3.57872e-05	-1.96978	-2.60556e-10	5.54793e-05	-1.95399	-2.60556e-10
123488966	chr7:123488966:T:C	2.363e-13	-1.85767	-1.19861	3.01848e-05	-0.95503	-1.185	4.26289e-05	-1.04944	-1.16803
123489245	chr7:123489245:A:T	7.97328e-13	-1.33099	-0.50912	3.48708e-05	-1.2047	-0.79102	5.62766e-05	-1.14474	-0.794982
123490498	chr7:123490498:T:G	3.7905e-13	-1.44447	-1.13924	3.49481e-05	-0.842039	-1.15147	6.4552e-05	-0.636946	-1.16558
123490520	chr7:123490520:AAAC:A	2.97345e-12	-2.59283e-10	-0.523897	0.000184735	-2.59283e-10	-0.328448	0.000303491	-2.59283e-10	-0.254647
123490568	chr7:123490568:A:G	1.49847e-12	-2.59283e-10	-1.20918	7.62818e-05	-2.59283e-10	-1.21294	0.000116494	-2.59283e-10	-1.21216
123490913	chr7:123490913:A:C	1.09115e-12	-1.52639	-2.60556e-10	5.80368e-05	-1.48629	-2.60556e-10	8.22937e-05	-1.5597	-2.60556e-10
123491282	chr7:123491282:A:C	1.52716e-12	-2.59283e-10	-1.19021	7.88935e-05	-2.59283e-10	-1.17927	0.000117129	-2.59283e-10	-1.20672
123491358	chr7:123491358:T:C	2.99495e-12	-2.59283e-10	-0.516693	0.000186253	-2.59283e-10	-0.320268	0.000306099	-2.59283e-10	-0.24609
123491539	chr7:123491539:A:G	1.49847e-12	-2.59283e-10	-1.20918	7.71073e-05	-2.59283e-10	-1.20217	0.000116032	-2.59283e-10	-1.21613
123491925	chr7:123491925:C:A	5.76345e-13	-1.36228	-0.802393	2.66254e-05	-1.17554	-1.08996	4.27856e-05	-1.11161	-1.10219
123492194	chr7:123492194:A:G	1.58024e-12	-2.59283e-10	-1.15605	7.96588e-05	-2.59283e-10	-1.16962	0.000122031	-2.59283e-10	-1.16572
123492579	chr7:123492579:C:T	2.10845e-13	-1.96969	-1.20057	1.10324e-05	-1.93402	-1.21252	1.6805e-05	-1.9342	-1.21412
123493362	chr7:123493362:G:A	2.18272e-12	-2.59283e-10	-0.833047	0.000108601	-2.59283e-10	-0.859689	0.000160863	-2.59283e-10	-0.889441
123493670	chr7:123493670:G:A	9.14141e-13	-1.70339	-2.60556e-10	6.16286e-05	-1.42625	-2.60556e-10	9.24363e-05	-1.44348	-2.60556e-10
123494691	chr7:123494691:T:C	2.56678e-12	-2.59283e-10	-0.670971	0.000155507	-2.59283e-10	-0.500681	0.000252498	-2.59283e-10	-0.438594
123495048	chr7:123495048:G:A	1.49879e-12	-2.59283e-10	-1.20896	7.62933e-05	-2.59283e-10	-1.21279	0.000116513	-2.59283e-10	-1.212
123495711	chr7:123495711:A:T	3.75072e-13	-1.45398	-1.14028	3.4413e-05	-0.856477	-1.15246	6.34907e-05	-0.652595	-1.16651
123496119	chr7:123496119:G:C	5.97387e-12	-2.59283e-10	0.173773	0.000342349	-2.59283e-10	0.288458	0.000507308	-2.59283e-10	0.25912
123497080	chr7:123497080:T:C	1.68529e-12	-2.59283e-10	-1.09168	8.61035e-05	-2.59283e-10	-1.09182	0.000129584	-2.59283e-10	-1.10567
123497259	chr7:123497259:A:G	6.08169e-12	-2.59283e-10	0.191661	0.000343294	-2.59283e-10	0.291214	0.000527134	-2.59283e-10	0.297457
123497652	chr7:123497652:C:T	1.49829e-12	-2.59283e-10	-1.20929	7.70942e-05	-2.59283e-10	-1.20234	0.000116027	-2.59283e-10	-1.21617
123497682	chr7:123497682:G:C	1.86795e-12	-2.59283e-10	-0.98878	9.18151e-05	-2.59283e-10	-1.0276	0.000140851	-2.59283e-10	-1.0223
123497693	chr7:123497693:T:C	1.61826e-12	-2.59283e-10	-1.13227	8.59958e-05	-2.59283e-10	-1.09307	0.00013131	-2.59283e-10	-1.09244
123498214	chr7:123498214:G:A	9.9219e-13	-1.62146	-2.60556e-10	4.10443e-05	-1.83272	-2.60556e-10	6.19806e-05	-1.84318	-2.60556e-10
123498422	chr7:123498422:A:G	1.62208e-12	-2.59283e-10	-1.12991	8.62399e-05	-2.59283e-10	-1.09024	0.000131688	-2.59283e-10	-1.08956
123498519	chr7:123498519:T:C	2.32489e-12	-1.02888	0.258931	4.41741e-05	-1.95312	0.193882	7.81024e-05	-1.96954	0.357567
123498679	chr7:123498679:A:T	5.00989e-13	-1.47227	-0.832527	3.0949e-05	-1.00809	-1.10694	5.06641e-05	-0.927193	-1.11759
123498831	chr7:123498831:C:A	1.51966e-12	-2.59283e-10	-1.19513	7.86705e-05	-2.59283e-10	-1.1821	0.000118898	-2.59283e-10	-1.19173
123498893	chr7:123498893:T:C	2.55181e-13	-1.80779	-1.17162	3.64322e-05	-0.808737	-1.14318	5.11819e-05	-0.894104	-1.14051
123499118	chr7:123499118:C:T	3.20848e-12	-1.27648	0.828658	0.000114206	-1.2683	0.458934	0.000223588	-1.19842	0.638227
123499810	chr7:123499810:G:A	1.11985e-12	-1.50043	-2.60556e-10	4.39704e-05	-1.76386	-2.60556e-10	6.8468e-05	-1.74363	-2.60556e-10
123501604	chr7:123501604:G:A	2.81882e-12	-2.59283e-10	-0.577302	0.000173076	-2.59283e-10	-0.393643	0.000282248	-2.59283e-10	-0.327212
123501607	chr7:123501607:AC:A	1.78843e-12	-2.59283e-10	-1.03228	9.15141e-05	-2.59283e-10	-1.03088	0.000137853	-2.59283e-10	-1.04381
123502315	chr7:123502315:G:A	1.91545e-12	-1.16766	0.203995	6.25248e-05	-1.36957	-0.0422368	0.000106197	-1.3087	0.00400125
123502534	chr7:123502534:A:T	3.83264e-12	0.033134	-0.3032	4.94985e-05	-1.33061	-0.314815	9.50383e-05	-1.338	-0.077718
123503473	chr7:123503473:G:A	1.55302e-12	-2.59283e-10	-1.17342	8.15691e-05	-2.59283e-10	-1.14592	0.000122475	-2.59283e-10	-1.16209
123504180	chr7:123504180:C:T	2.68585e-12	-1.40505	0.779429	0.000125724	-1.12531	0.412032	0.000247107	-1.04921	0.589038
123504493	chr7:123504493:G:A	1.71697e-12	-2.59283e-10	-1.07306	8.5342e-05	-2.59283e-10	-1.10071	0.000139302	-2.59283e-10	-1.03335
123504691	chr7:123504691:C:T	4.72716e-12	-2.59283e-10	-0.060296	0.000271818	-2.59283e-10	0.05776	0.000391752	-2.59283e-10	0.000631448
123505381	chr7:123505381:T:C	7.16618e-13	-1.94683	-2.60556e-10	3.58017e-05	-1.96938	-2.60556e-10	5.4293e-05	-1.9756	-2.60556e-10
123505483	chr7:123505483:G:A	5.29133e-13	-1.45701	-0.793125	3.13751e-05	-1.01534	-1.08602	5.12542e-05	-0.935501	-1.0977
123505522	chr7:123505522:C:T	3.96666e-13	-1.39503	-1.14325	3.72642e-05	-0.76809	-1.16125	6.97892e-05	-0.555012	-1.16951
123505586	chr7:123505586:G:A	1.51328e-12	-2.59283e-10	-1.19934	7.84534e-05	-2.59283e-10	-1.18487	0.000118611	-2.59283e-10	-1.19415
123505659	chr7:123505659:C:A	2.12089e-13	-1.96691	-1.19747	1.09854e-05	-1.93995	-1.21085	1.67287e-05	-1.94012	-1.21275
123505780	chr7:123505780:C:T	6.99946e-13	-1.59947	-0.370903	5.56906e-05	-0.80737	-0.720191	9.44128e-05	-0.720343	-0.701978
123505968	chr7:123505968:A:G	1.64955e-12	-2.59283e-10	-1.11312	8.82315e-05	-2.59283e-10	-1.06741	0.000134801	-2.59283e-10	-1.0662
123506089	chr7:123506089:G:A	6.08386e-12	-2.59283e-10	0.192018	0.000328056	-2.59283e-10	0.245811	0.000566059	-2.59283e-10	0.368701
123506192	chr7:123506192:T:G	2.5834e-12	-2.59283e-10	-0.664514	0.000148537	-2.59283e-10	-0.546536	0.000247511	-2.59283e-10	-0.458542
123506242	chr7:123506242:C:T	6.38022e-12	-2.59283e-10	0.239582	0.000318977	-2.59283e-10	0.217746	0.000471293	-2.59283e-10	0.185482
123506694	chr7:123506694:G:A	2.35743e-12	-2.59283e-10	-0.756048	0.000134242	-2.59283e-10	-0.647729	0.000222193	-2.59283e-10	-0.566452
123506798	chr7:123506798:A:G	1.05691e-11	-2.59283e-10	0.74431	0.000499544	-2.59283e-10	0.666323	0.000889351	-2.59283e-10	0.820495
123506823	chr7:123506823:T:C	2.97843e-12	-2.59283e-10	-0.522223	0.000185095	-2.59283e-10	-0.326503	0.0003041	-2.59283e-10	-0.252642
123507387	chr7:123507387:AG:A	1.50156e-12	-2.59283e-10	-1.20712	7.73068e-05	-2.59283e-10	-1.19959	0.000116113	-2.59283e-10	-1.21543
123507667	chr7:123507667:G:A	1.68279e-11	1.20942	-2.60556e-10	3.63879e-05	-1.95314	-2.60556e-10	5.68879e-05	-1.92891	-2.60556e-10
123507674	chr7:123507674:A:T	4.14947e-12	0.136644	-0.327284	5.07002e-05	-1.28282	-0.338619	9.70865e-05	-1.2898	-0.104596
123507981	chr7:123507981:A:G	2.99436e-12	-2.59283e-10	-0.516892	0.000186238	-2.59283e-10	-0.320348	0.000306024	-2.59283e-10	-0.246336
123508125	chr7:123508125:T:C	6.63527e-13	-1.56952	-0.454289	5.10429e-05	-0.865843	-0.748863	8.46942e-05	-0.781753	-0.749197
123508506	chr7:123508506:A:C	1.37674e-12	-1.2939	-2.60556e-10	5.14684e-05	-1.6064	-2.60556e-10	7.73284e-05	-1.62194	-2.60556e-10
123510095	chr7:123510095:C:T	1.51966e-12	-2.59283e-10	-1.19513	7.86705e-05	-2.59283e-10	-1.1821	0.000118898	-2.59283e-10	-1.19173
123510182	chr7:123510182:C:T	4.15908e-12	0.155957	-0.344284	5.03533e-05	-1.27142	-0.356889	9.61913e-05	-1.27842	-0.125236
123510348	chr7:123510348:T:C	1.55275e-12	-2.59283e-10	-1.17359	8.05512e-05	-2.59283e-10	-1.15848	0.000118531	-2.59283e-10	-1.19482
123510471	chr7:123510471:C:G	6.45054e-13	-1.63436	-0.417679	5.72306e-05	-0.74472	-0.755564	9.72688e-05	-0.655379	-0.737139
123510762	chr7:123510762:C:T	7.11715e-13	-1.62498	-0.328717	5.93541e-05	-0.775996	-0.687855	0.000100839	-0.687531	-0.668942
123510906	chr7:123510906:A:AT	2.15415e-12	-2.59283e-10	-0.846223	0.000112905	-2.59283e-10	-0.820826	0.000160797	-2.59283e-10	-0.889854
123511641	chr7:123511641:C:A	1.50978e-12	-2.59283e-10	-1.20166	7.67261e-05	-2.59283e-10	-1.20713	0.000117219	-2.59283e-10	-1.20596
123511965	chr7:123511965:C:T	2.69106e-12	-1.36033	0.736649	0.000114862	-1.17754	0.373899	0.000224782	-1.10386	0.548998
123511981	chr7:123511981:T:C	1.27274e-12	-1.53406	0.161612	6.20384e-05	-1.40955	-0.0100672	0.000116487	-1.35099	0.138779
123512377	chr7:123512377:T:C	1.78167e-12	-2.59283e-10	-1.03607	9.67588e-05	-2.59283e-10	-0.975151	0.000147166	-2.59283e-10	-0.978436
123512710	chr7:123512710:G:A	4.19073e-13	-1.40432	-1.07902	3.69367e-05	-0.874593	-1.06357	6.79664e-05	-0.67041	-1.08057
123512790	chr7:123512790:T:C	3.15783e-13	-1.87683	-0.889495	1.41318e-05	-1.97645	-0.922498	2.11138e-05	-1.9763	-0.943767
123512894	chr7:123512894:C:A	3.36726e-12	-2.59283e-10	-0.399522	0.00021281	-2.59283e-10	-0.186975	0.000350963	-2.59283e-10	-0.109316
123513057	chr7:123513057:T:C	4.36764e-13	-1.27269	-1.16929	4.07559e-05	-0.668538	-1.17123	7.84655e-05	-0.442729	-1.16461
123513198	chr7:123513198:C:T	1.28402e-12	-1.53397	0.170346	6.25343e-05	-1.40965	-0.00200412	0.000117477	-1.35112	0.147367
123513393	chr7:123513393:T:C	2.78392e-12	-2.59283e-10	-0.589763	0.000170634	-2.59283e-10	-0.407853	0.000278096	-2.59283e-10	-0.342033
123514070	chr7:123514070:AT:A	1.52652e-12	-2.59283e-10	-1.19063	7.73505e-05	-2.59283e-10	-1.19902	0.00011821	-2.59283e-10	-1.19753
123514163	chr7:123514163:T:G	2.778e-12	-2.59283e-10	-0.591888	0.000170225	-2.59283e-10	-0.410248	0.0002774	-2.59283e-10	-0.344538
123514543	chr7:123514543:GA:G	2.73408e-12	-2.59283e-10	-0.607826	0.000139264	-2.59283e-10	-0.611	0.000206606	-2.59283e-10	-0.639183
123514964	chr7:123514964:T:C	2.20057e-13	-1.93016	-1.19733	2.36275e-05	-1.17798	-1.20698	3.34185e-05	-1.25132	-1.20957
123515398	chr7:123515398:T:C	2.79474e-12	-1.36435	0.778462	0.000122258	-1.16135	0.420116	0.000237588	-1.08822	0.588757
123515411	chr7:123515411:A:G	3.27757e-12	-2.59283e-10	-0.426519	0.000162365	-2.59283e-10	-0.457525	0.000242992	-2.59283e-10	-0.476969
123515898	chr7:123515898:C:T	2.19732e-13	-1.93893	-1.19003	2.28406e-05	-1.21467	-1.20417	3.23586e-05	-1.28617	-1.20695
123515911	chr7:123515911:A:G	1.77003e-12	-2.59283e-10	-1.04262	9.60381e-05	-2.59283e-10	-0.982627	0.00014607	-2.59283e-10	-0.985915
123516025	chr7:123516025:G:A	3.91326e-13	-1.44655	-1.10529	3.38431e-05	-0.93408	-1.09156	6.20487e-05	-0.735366	-1.10671
123517000	chr7:123517000:T:C	2.7446e-12	-2.59283e-10	-0.603987	0.00013977	-2.59283e-10	-0.607376	0.000207351	-2.59283e-10	-0.635585
123517303	chr7:123517303:G:A	2.88011e-12	-2.59283e-10	-0.555791	0.000179114	-2.59283e-10	-0.359351	0.000288016	-2.59283e-10	-0.30698
123517622	chr7:123517622:A:G	2.5794e-12	-2.59283e-10	-0.666066	0.000148299	-2.59283e-10	-0.548145	0.000247076	-2.59283e-10	-0.460303
123518192	chr7:123518192:G:A	5.77746e-13	-1.27234	-0.889903	2.46589e-05	-1.23099	-1.11124	3.95089e-05	-1.1637	-1.12977
123518269	chr7:123518269:C:T	1.49365e-12	-2.59283e-10	-1.2124	7.68463e-05	-2.59283e-10	-1.20557	0.000116062	-2.59283e-10	-1.21587
123518500	chr7:123518500:T:C	3.85093e-13	-1.4902	-1.07769	3.28531e-05	-0.993218	-1.06211	5.98545e-05	-0.798816	-1.07927
123519096	chr7:123519096:A:G	3.87812e-13	-1.39233	-1.16853	3.45534e-05	-0.834459	-1.17041	6.566e-05	-0.621681	-1.16383
123520607	chr7:123520607:C:T	2.73216e-12	-2.59283e-10	-0.608527	0.000167032	-2.59283e-10	-0.429189	0.000271998	-2.59283e-10	-0.364203
123521409	chr7:123521409:G:A	5.06389e-13	-1.82262	-0.471457	2.28596e-05	-1.93361	-0.48439	3.60386e-05	-1.95044	-0.434969
123521427	chr7:123521427:G:A	7.99315e-12	-2.59283e-10	0.464964	0.000420866	-2.59283e-10	0.494941	0.00063116	-2.59283e-10	0.477562
123521996	chr7:123521996:A:G	3.15378e-13	-1.87636	-0.891241	1.42374e-05	-1.97641	-0.91509	2.12624e-05	-1.97627	-0.93678
123522095	chr7:123522095:T:C	2.72486e-12	-2.59283e-10	-0.611205	0.000138825	-2.59283e-10	-0.61416	0.000205957	-2.59283e-10	-0.642328
123522123	chr7:123522123:T:C	3.95249e-12	0.138176	-0.377452	5.04187e-05	-1.23861	-0.388398	9.51803e-05	-1.25322	-0.16101
123522337	chr7:123522337:C:T	3.16487e-13	-1.88039	-0.883706	1.43377e-05	-1.97672	-0.907759	2.14057e-05	-1.97662	-0.929725
123523182	chr7:123523182:A:G	1.49019e-12	-2.59283e-10	-1.21471	7.64646e-05	-2.59283e-10	-1.21054	0.000115957	-2.59283e-10	-1.21678
123523985	chr7:123523985:C:T	7.42685e-13	-1.9111	-2.60556e-10	4.19748e-05	-1.8103	-2.60556e-10	6.76925e-05	-1.75502	-2.60556e-10
123524063	chr7:123524063:ATC:A	3.20411e-13	-1.77199	-0.979781	1.33623e-05	-1.94797	-1.00696	2.00275e-05	-1.94704	-1.02585
123524208	chr7:123524208:A:T	1.13221e-12	-1.48945	-2.60556e-10	4.86672e-05	-1.66237	-2.60556e-10	7.01296e-05	-1.71965	-2.60556e-10
123524572	chr7:123524572:A:G	2.46295e-12	-1.75189	1.03963	0.000215648	-1.10514	0.93142	0.000409786	-1.03622	1.08185
123524907	chr7:123524907:T:C	4.4507e-12	0.269378	-0.389938	5.38066e-05	-1.1605	-0.40148	0.000101291	-1.17581	-0.176186
123525449	chr7:123525449:A:C	2.72878e-12	-2.59283e-10	-0.609766	0.000166782	-2.59283e-10	-0.430682	0.00027158	-2.59283e-10	-0.365742
123525616	chr7:123525616:C:T	1.53738e-12	-2.59283e-10	-1.18354	7.95723e-05	-2.59283e-10	-1.17071	0.000117692	-2.59283e-10	-1.20193
123525623	chr7:123525623:T:A	1.36202e-11	0.279105	0.718828	4.00646e-05	-1.80983	-0.0470455	5.37057e-05	-1.87026	-0.116219
123525745	chr7:123525745:T:G	1.72334e-12	-2.59283e-10	-1.06936	8.56321e-05	-2.59283e-10	-1.09731	0.000139879	-2.59283e-10	-1.02922
123525937	chr7:123525937:T:G	1.71837e-12	-2.59283e-10	-1.07225	8.73044e-05	-2.59283e-10	-1.07797	0.000133016	-2.59283e-10	-1.07953
123525951	chr7:123525951:T:C	3.43719e-13	-1.46597	-1.21558	6.6229e-05	-0.145859	-1.2084	9.03598e-05	-0.258638	-1.20756
123525981	chr7:123525981:T:G	3.33259e-13	-1.50267	-1.20979	7.17837e-05	-0.0776674	-1.19605	9.71323e-05	-0.199436	-1.19449
123526376	chr7:123526376:C:A	4.13065e-12	0.210655	-0.405841	5.04998e-05	-1.20788	-0.417524	9.49754e-05	-1.22219	-0.194188
123526666	chr7:123526666:T:TG	1.50234e-12	-2.59283e-10	-1.2066	7.64291e-05	-2.59283e-10	-1.21101	0.000116735	-2.59283e-10	-1.21009
123526712	chr7:123526712:T:C	1.72936e-12	-2.59283e-10	-1.06587	9.34901e-05	-2.59283e-10	-1.00952	0.000142155	-2.59283e-10	-1.01308
123527184	chr7:123527184:T:C	1.69647e-12	-2.59283e-10	-1.08507	8.64992e-05	-2.59283e-10	-1.08724	0.000133889	-2.59283e-10	-1.07298
123527188	chr7:123527188:T:G	1.65785e-12	-2.59283e-10	-1.1081	8.4547e-05	-2.59283e-10	-1.11006	0.000130699	-2.59283e-10	-1.0971
123527231	chr7:123527231:A:C	1.50124e-12	-2.59283e-10	-1.20733	7.7285e-05	-2.59283e-10	-1.19987	0.000116104	-2.59283e-10	-1.21552
123527277	chr7:123527277:G:A	2.31378e-12	-2.59283e-10	-0.77474	0.000131462	-2.59283e-10	-0.668651	0.000217394	-2.59283e-10	-0.588287
123527751	chr7:123527751:T:G	2.20395e-12	-1.35978	0.536412	0.000100141	-1.17344	0.232648	0.00018735	-1.10312	0.366102
123527756	chr7:123527756:T:C	1.49336e-12	-2.59283e-10	-1.21259	7.69095e-05	-2.59283e-10	-1.20474	0.000115981	-2.59283e-10	-1.21657
123527922	chr7:123527922:C:T	2.11179e-13	-1.97244	-1.19623	1.11088e-05	-1.92953	-1.21011	1.69203e-05	-1.92941	-1.21208
123527924	chr7:123527924:C:T	1.57492e-12	-2.59283e-10	-1.15942	7.94668e-05	-2.59283e-10	-1.17203	0.000121465	-2.59283e-10	-1.17037
123527962	chr7:123527962:G:T	8.06722e-13	-1.8284	-2.60556e-10	3.65602e-05	-1.94841	-2.60556e-10	5.5902e-05	-1.9464	-2.60556e-10
123529141	chr7:123529141:A:C	3.37551e-13	-1.55156	-1.1481	2.94368e-05	-0.999572	-1.16555	5.41129e-05	-0.805576	-1.17335
123529181	chr7:123529181:T:C	2.88096e-12	-2.59283e-10	-0.555497	0.000178204	-2.59283e-10	-0.364445	0.000292304	-2.59283e-10	-0.292202
123529450	chr7:123529450:T:C	1.50421e-12	-2.59283e-10	-1.20535	7.74875e-05	-2.59283e-10	-1.19726	0.0001162	-2.59283e-10	-1.21469
123529827	chr7:123529827:G:A	5.43656e-13	-1.81138	-0.411685	2.37642e-05	-1.96033	-0.418857	3.74063e-05	-1.95983	-0.388329
123530264	chr7:123530264:C:T	1.50011e-12	-2.59283e-10	-1.20808	7.72091e-05	-2.59283e-10	-1.20086	0.000116071	-2.59283e-10	-1.21579
123530659	chr7:123530659:T:C	1.49364e-12	-2.59283e-10	-1.2124	7.6741e-05	-2.59283e-10	-1.20694	0.000115943	-2.59283e-10	-1.2169
123530811	chr7:123530811:A:G	2.42682e-13	-1.86926	-1.16037	3.10314e-05	-0.930241	-1.18213	4.29355e-05	-1.02343	-1.18687
123530827	chr7:123530827:C:T	2.99373e-12	-2.59283e-10	-0.517102	0.00018616	-2.59283e-10	-0.320764	0.000305904	-2.59283e-10	-0.246726
123530868	chr7:123530868:G:A	1.51738e-12	-2.59283e-10	-1.19664	7.83471e-05	-2.59283e-10	-1.18622	0.000116725	-2.59283e-10	-1.21017
123531252	chr7:123531252:A:G	1.75285e-12	-2.59283e-10	-1.05238	8.69492e-05	-2.59283e-10	-1.08205	0.000142582	-2.59283e-10	-1.01008
123532512	chr7:123532512:T:G	2.65365e-12	-2.59283e-10	-0.637684	0.000161405	-2.59283e-10	-0.463458	0.000262625	-2.59283e-10	-0.399271
123533281	chr7:123533281:C:T	1.2629e-12	-1.38021	-2.60556e-10	4.95715e-05	-1.64396	-2.60556e-10	7.97309e-05	-1.59134	-2.60556e-10
123533367	chr7:123533367:A:C	1.49507e-12	-2.59283e-10	-1.21145	7.63458e-05	-2.59283e-10	-1.2121	0.000116479	-2.59283e-10	-1.21229
123533593	chr7:123533593:AACATAAAT:A	5.3751e-13	-1.61657	-0.617858	5.25419e-05	-0.81621	-0.769552	9.08745e-05	-0.728591	-0.731927
123533659	chr7:123533659:C:A	2.95882e-13	-1.9412	-0.89022	1.43633e-05	-1.96844	-0.914251	2.14126e-05	-1.96868	-0.937337
123534060	chr7:123534060:G:A	4.84567e-11	2.26705	-2.60556e-10	0.00274808	2.37128	-2.60556e-10	0.00422425	2.3786	-2.60556e-10
123534310	chr7:123534310:A:G	5.16916e-13	-1.73547	-0.538024	4.50348e-05	-1.1067	-0.633239	8.1418e-05	-1.03522	-0.535179
123534836	chr7:123534836:GAGA:G	1.71727e-12	-2.59283e-10	-1.07288	8.52893e-05	-2.59283e-10	-1.10132	0.00013933	-2.59283e-10	-1.03315
123535282	chr7:123535282:C:G	2.58136e-13	-1.7649	-1.20299	4.14311e-05	-0.637565	-1.18578	5.70631e-05	-0.74162	-1.18422
123535449	chr7:123535449:T:C	3.15254e-13	-1.94342	-0.824584	1.53237e-05	-1.96598	-0.851991	2.28254e-05	-1.96634	-0.875785
123535482	chr7:123535482:A:G	1.89287e-12	-2.59283e-10	-0.975526	9.64183e-05	-2.59283e-10	-0.978676	0.000149926	-2.59283e-10	-0.959857
123535850	chr7:123535850:G:A	4.58834e-13	-1.49075	-0.901939	3.27758e-05	-0.934734	-1.12295	5.32665e-05	-0.854542	-1.14015
123536241	chr7:123536241:A:G	2.55536e-13	-1.77481	-1.2032	4.04049e-05	-0.662413	-1.18601	5.56948e-05	-0.765704	-1.18441
123536721	chr7:123536721:C:T	1.54612e-12	-2.59283e-10	-1.17787	8.01243e-05	-2.59283e-10	-1.16379	0.000118191	-2.59283e-10	-1.19769
123536865	chr7:123536865:T:A	2.89774e-13	-1.95728	-0.894992	1.44598e-05	-1.9572	-0.918804	2.15874e-05	-1.95751	-0.940374
123537075	chr7:123537075:A:T	3.04406e-13	-1.62818	-1.17483	2.5944e-05	-1.10896	-1.18247	4.66094e-05	-0.935521	-1.19267
123537642	chr7:123537642:G:A	5.62415e-13	-1.5871	-0.602034	4.78686e-05	-0.817585	-0.861327	7.96959e-05	-0.73239	-0.859389
123538189	chr7:123538189:C:T	2.52094e-12	-2.59283e-10	-0.688989	0.000144641	-2.59283e-10	-0.573117	0.000240446	-2.59283e-10	-0.487502
123538427	chr7:123538427:G:T	1.49182e-12	-2.59283e-10	-1.21363	7.66066e-05	-2.59283e-10	-1.20869	0.000115938	-2.59283e-10	-1.21694
123538642	chr7:123538642:G:A	7.92655e-13	-1.84599	-2.60556e-10	3.5621e-05	-1.97444	-2.60556e-10	5.66239e-05	-1.93357	-2.60556e-10
123538769	chr7:123538769:A:G	2.82017e-12	-2.59283e-10	-0.576824	0.000143674	-2.59283e-10	-0.579827	0.000212898	-2.59283e-10	-0.609184
123539635	chr7:123539635:T:A	2.23517e-12	-2.59283e-10	-0.809306	0.000109316	-2.59283e-10	-0.853127	0.000183541	-2.59283e-10	-0.757557
123539733	chr7:123539733:T:G	5.23502e-13	-1.59262	-0.668213	4.97535e-05	-0.837134	-0.803158	8.56748e-05	-0.752376	-0.767063
123540906	chr7:123540906:A:G	1.56143e-12	-2.59283e-10	-1.16802	8.08825e-05	-2.59283e-10	-1.15437	0.000118783	-2.59283e-10	-1.1927
123540908	chr7:123540908:A:G	1.69207e-12	-2.59283e-10	-1.08767	8.81414e-05	-2.59283e-10	-1.06843	0.000126338	-2.59283e-10	-1.13103
123541212	chr7:123541212:C:G	6.26672e-12	0.221632	-2.60556e-10	3.57234e-05	-1.97157	-2.60556e-10	5.42246e-05	-1.97686	-2.60556e-10
123542437	chr7:123542437:T:C	2.84048e-13	-1.9529	-0.91933	1.40784e-05	-1.96132	-0.941408	2.1036e-05	-1.9616	-0.962162
123544829	chr7:123544829:A:T	1.77471e-11	1.2626	-2.60556e-10	0.00143824	1.72381	-2.60556e-10	0.00211604	1.68731	-2.60556e-10
123544899	chr7:123544899:A:T	8.78653e-13	-1.74299	-2.60556e-10	3.71973e-05	-1.93114	-2.60556e-10	5.59572e-05	-1.94541	-2.60556e-10
123544950	chr7:123544950:C:T	1.53247e-12	-2.59283e-10	-1.18674	7.97992e-05	-2.59283e-10	-1.16786	0.000120355	-2.59283e-10	-1.17955
123545005	chr7:123545005:C:T	7.01838e-12	0.334911	-2.60556e-10	3.59916e-05	-1.96409	-2.60556e-10	5.42315e-05	-1.97673	-2.60556e-10
123545155	chr7:123545155:C:A	1.52435e-12	-2.59283e-10	-1.19205	7.72543e-05	-2.59283e-10	-1.20027	0.000116814	-2.59283e-10	-1.20941
123545723	chr7:123545723:T:G	2.46748e-12	-2.59283e-10	-0.710425	0.000120803	-2.59283e-10	-0.753208	0.000204408	-2.59283e-10	-0.649878
123545735	chr7:123545735:CTA:C	7.16398e-13	-1.67205	-0.275095	7.81956e-05	-0.714579	-0.473579	0.000145059	-0.620902	-0.371952
123545803	chr7:123545803:A:T	5.18436e-13	-1.55642	-0.714142	4.41561e-05	-0.912905	-0.846737	7.58577e-05	-0.829463	-0.811675
123545883	chr7:123545883:T:G	1.60103e-12	-2.59283e-10	-1.14298	8.23682e-05	-2.59283e-10	-1.13617	0.000122599	-2.59283e-10	-1.16108
123546090	chr7:123546090:T:C	2.68421e-13	-1.8022	-1.12662	5.50272e-05	-0.33996	-1.19959	9.34888e-05	-0.23542	-1.19674
123546976	chr7:123546976:T:C	4.82054e-13	-1.44384	-0.899479	3.07182e-05	-1.00073	-1.12178	4.98673e-05	-0.921679	-1.13895
123547355	chr7:123547355:C:A	2.10747e-13	-1.97264	-1.19808	1.20054e-05	-1.85182	-1.2102	1.82955e-05	-1.85107	-1.21227
123547356	chr7:123547356:T:A	2.70514e-13	-1.80881	-1.11224	5.64944e-05	-0.320113	-1.19312	9.61134e-05	-0.214524	-1.18995
123547409	chr7:123547409:T:C	1.49022e-12	-2.59283e-10	-1.2147	7.60087e-05	-2.59283e-10	-1.21652	0.000117432	-2.59283e-10	-1.20413
123547503	chr7:123547503:A:C	1.89095e-12	-2.59283e-10	-0.976544	0.000103607	-2.59283e-10	-0.906768	0.000157539	-2.59283e-10	-0.910325
123547888	chr7:123547888:C:G	1.6023e-12	-2.59283e-10	-1.14218	8.24376e-05	-2.59283e-10	-1.13533	0.000122685	-2.59283e-10	-1.16037
123548315	chr7:123548315:C:G	4.86617e-13	-1.6028	-0.7311	4.78008e-05	-0.818017	-0.862312	8.1352e-05	-0.732095	-0.839117
123548768	chr7:123548768:C:T	6.68128e-13	-1.66243	-0.354466	7.17139e-05	-0.730314	-0.544374	0.000130224	-0.638038	-0.462705
123548804	chr7:123548804:ACT:A	1.18427e-12	-1.4445	-2.60556e-10	4.43373e-05	-1.75555	-2.60556e-10	6.94836e-05	-1.72891	-2.60556e-10
123548808	chr7:123548808:A:AAG	1.17655e-12	-1.45103	-2.60556e-10	4.41528e-05	-1.75972	-2.60556e-10	6.91801e-05	-1.73328	-2.60556e-10
123549020	chr7:123549020:AG:A	5.06044e-13	-1.58044	-0.714317	4.60075e-05	-0.870558	-0.848009	7.82364e-05	-0.786012	-0.82425
123549501	chr7:123549501:T:C	2.39524e-12	-2.59283e-10	-0.740137	0.000139166	-2.59283e-10	-0.611706	0.000222784	-2.59283e-10	-0.563795
123549998	chr7:123549998:T:C	1.74355e-12	-2.59283e-10	-1.0577	8.65441e-05	-2.59283e-10	-1.08672	0.000141713	-2.59283e-10	-1.01619
123550041	chr7:123550041:ACT:A	2.74082e-12	-0.153511	-0.451851	3.8875e-05	-1.41786	-0.469162	7.26395e-05	-1.43584	-0.248646
123550686	chr7:123550686:T:G	3.08211e-13	-1.97331	-0.817279	1.62153e-05	-1.92043	-0.840986	2.38292e-05	-1.92229	-0.876796
123550874	chr7:123550874:C:T	2.11308e-13	-1.96995	-1.19811	1.21516e-05	-1.8387	-1.21121	1.85213e-05	-1.83801	-1.21307
123551029	chr7:123551029:G:A	4.29843e-12	-2.59283e-10	-0.155372	0.000242205	-2.59283e-10	-0.057588	0.000350179	-2.59283e-10	-0.111552
123551129	chr7:123551129:A:G	6.94084e-13	-1.67554	-0.303239	7.84547e-05	-0.686079	-0.498772	0.00014517	-0.593383	-0.398708
123551199	chr7:123551199:TTTTC:T	3.77773e-13	-1.37862	-1.20846	3.32574e-05	-0.83346	-1.20964	6.2556e-05	-0.627398	-1.20654
123551264	chr7:123551264:A:C	5.40277e-13	-1.59332	-0.635975	5.12345e-05	-0.835831	-0.775129	8.83508e-05	-0.751056	-0.737626
123551415	chr7:123551415:G:A	1.79804e-12	-2.59283e-10	-1.02692	9.77516e-05	-2.59283e-10	-0.964943	0.000148721	-2.59283e-10	-0.967924
123551519	chr7:123551519:T:C	1.65552e-12	-2.59283e-10	-1.1095	8.47102e-05	-2.59283e-10	-1.10814	0.000127955	-2.59283e-10	-1.11832
123551588	chr7:123551588:AAC:A	1.4943e-12	-2.59283e-10	-1.21196	7.6122e-05	-2.59283e-10	-1.21503	0.000118114	-2.59283e-10	-1.19835
123551817	chr7:123551817:T:C	5.24257e-13	-1.60484	-0.654557	5.13922e-05	-0.81664	-0.791246	8.87022e-05	-0.730228	-0.754485
123552359	chr7:123552359:C:A	8.03642e-13	-1.83222	-2.60556e-10	5.07537e-05	-1.62039	-2.60556e-10	8.00366e-05	-1.58751	-2.60556e-10
123553082	chr7:123553082:A:G	2.10965e-13	-1.97331	-1.19637	1.19674e-05	-1.85492	-1.21026	1.82368e-05	-1.85429	-1.21226
123553207	chr7:123553207:C:T	1.53592e-12	-2.59283e-10	-1.18449	7.87629e-05	-2.59283e-10	-1.18093	0.000122087	-2.59283e-10	-1.16526
123553306	chr7:123553306:G:A	4.56504e-13	-1.28077	-1.11701	3.45911e-05	-0.86422	-1.13956	4.80779e-05	-1.00566	-1.09152
123553961	chr7:123553961:T:A	2.43528e-13	-1.82483	-1.20131	3.58468e-05	-0.784922	-1.1832	4.96194e-05	-0.883997	-1.18162
123554176	chr7:123554176:G:A	1.52631e-12	-2.59283e-10	-1.19077	7.73158e-05	-2.59283e-10	-1.19947	0.000118164	-2.59283e-10	-1.19792
123554367	chr7:123554367:C:T	2.21721e-12	-2.59283e-10	-0.817372	0.00010851	-2.59283e-10	-0.860534	0.000181983	-2.59283e-10	-0.766085
123554756	chr7:123554756:T:C	1.4877e-12	-2.59283e-10	-1.21639	7.60951e-05	-2.59283e-10	-1.21539	0.000116056	-2.59283e-10	-1.21593
123555538	chr7:123555538:A:G	2.88724e-12	-2.59283e-10	-0.55332	0.000178155	-2.59283e-10	-0.364719	0.000290276	-2.59283e-10	-0.299165
123555572	chr7:123555572:G:A	1.49364e-12	-2.59283e-10	-1.21241	7.67363e-05	-2.59283e-10	-1.207	0.000115944	-2.59283e-10	-1.21689
123555736	chr7:123555736:C:T	5.24051e-13	-1.60021	-0.659582	4.97602e-05	-0.8402	-0.799956	8.59192e-05	-0.754255	-0.762335
123556268	chr7:123556268:C:CT	4.72234e-13	-1.47201	-0.891892	3.20791e-05	-0.961772	-1.1174	5.2082e-05	-0.882227	-1.13495
123556490	chr7:123556490:A:G	1.17892e-11	-2.59283e-10	0.853566	0.000648634	-2.59283e-10	0.927496	0.000892381	-2.59283e-10	0.823895
123556524	chr7:123556524:G:A	1.23981e-12	-1.39867	-2.60556e-10	4.15471e-05	-1.82055	-2.60556e-10	6.61831e-05	-1.77757	-2.60556e-10
123556664	chr7:123556664:T:C	2.58593e-12	-0.257259	-0.406277	3.8408e-05	-1.47555	-0.423559	7.22941e-05	-1.49243	-0.196829
123557161	chr7:123557161:T:C	1.52186e-12	-2.59283e-10	-1.19369	7.88223e-05	-2.59283e-10	-1.18018	0.00011909	-2.59283e-10	-1.19012
123557338	chr7:123557338:A:C	7.77765e-12	-2.59283e-10	0.437634	0.000445114	-2.59283e-10	0.550957	0.000627161	-2.59283e-10	0.471205
123557505	chr7:123557505:A:C	2.68168e-13	-1.95943	-0.970328	1.34796e-05	-1.95501	-0.991181	2.01804e-05	-1.9553	-1.00998
123558655	chr7:123558655:G:T	1.38068e-12	-1.35156	0.0605118	7.35267e-05	-1.19693	-0.0527922	0.000131518	-1.13194	0.0410859
123558797	chr7:123558797:G:C	2.47246e-12	-2.59283e-10	-0.708405	0.00014151	-2.59283e-10	-0.595	0.000235013	-2.59283e-10	-0.510358
123559666	chr7:123559666:G:A	1.03321e-12	-1.44511	-0.135843	6.93285e-05	-1.05068	-0.25784	0.000136449	-0.991806	-0.0622428
123560117	chr7:123560117:T:C	2.80794e-13	-1.96745	-0.916304	1.43668e-05	-1.94284	-0.939608	2.14668e-05	-1.9432	-0.96029
123560493	chr7:123560493:G:A	7.51107e-13	-1.49686	-0.402963	3.75562e-05	-1.43326	-0.488275	6.62441e-05	-1.38099	-0.395659
123560553	chr7:123560553:A:G	1.52122e-12	-2.59283e-10	-1.19411	7.85328e-05	-2.59283e-10	-1.18386	0.000116855	-2.59283e-10	-1.20906
123560895	chr7:123560895:C:T	9.08032e-13	-1.45993	-0.250171	5.96428e-05	-1.06893	-0.390071	0.000108843	-0.995572	-0.284522
123561430	chr7:123561430:C:T	3.13104e-13	-1.89537	-0.879472	2.45406e-05	-1.51277	-0.83427	4.3272e-05	-1.38435	-0.818142
123561724	chr7:123561724:A:C	2.84843e-13	-1.96882	-0.900615	1.4646e-05	-1.93944	-0.923765	2.18563e-05	-1.93966	-0.945844
123561775	chr7:123561775:C:T	4.66135e-13	-1.31213	-1.06477	1.42262e-05	-1.7545	-1.13778	2.20053e-05	-1.77945	-1.09927
123562099	chr7:123562099:C:T	2.69754e-13	-1.74792	-1.17595	2.27216e-05	-1.24715	-1.17691	4.1086e-05	-1.08473	-1.1696
123562102	chr7:123562102:G:C	2.69954e-12	-2.59283e-10	-0.620539	0.000144333	-2.59283e-10	-0.575251	0.000237835	-2.59283e-10	-0.498419
123562252	chr7:123562252:A:T	1.34719e-12	-0.168401	-1.1472	3.00891e-05	-0.980067	-1.16314	5.99388e-05	-0.714407	-1.16227
123563498	chr7:123563498:T:C	2.53184e-13	-1.8227	-1.16456	3.75877e-05	-0.787598	-1.1331	5.19101e-05	-0.888046	-1.13244
123563613	chr7:123563613:G:A	6.34104e-13	-1.09321	-0.975952	1.31297e-05	-1.9453	-1.0272	2.17582e-05	-1.95433	-0.935677
123563817	chr7:123563817:C:G	2.75856e-13	-1.70518	-1.19632	4.6198e-05	-0.498143	-1.21629	7.72291e-05	-0.406433	-1.21679
123564071	chr7:123564071:T:A	2.88412e-13	-1.96435	-0.892639	1.45084e-05	-1.94737	-0.925275	2.16416e-05	-1.9476	-0.947778
123564555	chr7:123564555:A:C	1.4869e-12	-2.59283e-10	-1.21693	7.60547e-05	-2.59283e-10	-1.21592	0.00011603	-2.59283e-10	-1.21615
123564968	chr7:123564968:C:CAT	2.54552e-12	-2.59283e-10	-0.679287	0.000154913	-2.59283e-10	-0.504507	0.000252362	-2.59283e-10	-0.439133
123566018	chr7:123566018:A:G	3.07395e-13	-1.57969	-1.21356	1.70863e-05	-1.5269	-1.18219	2.48048e-05	-1.56338	-1.19558
123566019	chr7:123566019:A:G	1.52191e-12	-2.59283e-10	-1.19366	7.68569e-05	-2.59283e-10	-1.20543	0.000118283	-2.59283e-10	-1.19692
123566393	chr7:123566393:A:G	5.16811e-13	-1.24673	-1.02697	2.50714e-05	-1.14239	-1.18326	4.05634e-05	-1.07571	-1.19142
123566397	chr7:123566397:G:A	2.88703e-13	-1.68717	-1.16881	4.55414e-05	-0.514294	-1.21446	7.61955e-05	-0.423726	-1.21297
123567257	chr7:123567257:C:G	5.59998e-12	-2.59283e-10	0.109142	0.000315774	-2.59283e-10	0.207654	0.000484687	-2.59283e-10	0.213505
123567406	chr7:123567406:G:A	2.78136e-13	-1.96725	-0.926019	1.41243e-05	-1.94261	-0.956866	2.11084e-05	-1.94288	-0.977449
123567437	chr7:123567437:T:G	4.37685e-13	-1.35116	-1.08872	1.44464e-05	-1.72224	-1.15469	2.2207e-05	-1.74945	-1.12014
123567555	chr7:123567555:A:G	2.47764e-13	-1.85534	-1.15357	1.95198e-05	-1.41223	-1.16372	3.37971e-05	-1.27277	-1.17685
123567604	chr7:123567604:C:T	1.92791e-12	-2.59283e-10	-0.957185	0.000111547	-2.59283e-10	-0.832928	0.000173496	-2.59283e-10	-0.813842
123568003	chr7:123568003:C:T	7.11189e-13	-1.95444	-2.60556e-10	3.55631e-05	-1.97606	-2.60556e-10	5.42072e-05	-1.97718	-2.60556e-10
123568241	chr7:123568241:G:A	2.88531e-13	-1.65868	-1.19789	4.28189e-05	-0.574399	-1.21599	7.13317e-05	-0.486031	-1.21663
123568364	chr7:123568364:T:A	1.53648e-12	-2.59283e-10	-1.18412	7.94925e-05	-2.59283e-10	-1.17171	0.000117591	-2.59283e-10	-1.20278
123568444	chr7:123568444:C:T	1.64038e-12	-2.59283e-10	-1.11869	8.25578e-05	-2.59283e-10	-1.13387	0.000126097	-2.59283e-10	-1.13295
123568775	chr7:123568775:A:G	4.16709e-13	-1.38042	-1.10857	1.43978e-05	-1.71201	-1.16828	2.20855e-05	-1.73773	-1.13734
123568962	chr7:123568962:G:A	2.45237e-12	-2.59283e-10	-0.716568	0.000140311	-2.59283e-10	-0.603509	0.000232706	-2.59283e-10	-0.52022
123568977	chr7:123568977:G:A	2.2982e-12	-2.59283e-10	-0.781496	0.000114754	-2.59283e-10	-0.804577	0.000168989	-2.59283e-10	-0.840165
123569486	chr7:123569486:C:T	1.48846e-12	-2.59283e-10	-1.21588	7.63127e-05	-2.59283e-10	-1.21253	0.000116021	-2.59283e-10	-1.21622
123570414	chr7:123570414:C:A	1.66642e-12	-2.59283e-10	-1.10294	8.83448e-05	-2.59283e-10	-1.06612	0.000134504	-2.59283e-10	-1.0684
123570489	chr7:123570489:G:T	3.79983e-13	-1.5188	-1.06245	1.44543e-05	-1.79723	-1.07915	2.15133e-05	-1.80703	-1.0943
123570563	chr7:123570563:G:A	3.03134e-13	-1.64241	-1.16479	2.73755e-05	-1.07787	-1.15985	5.14899e-05	-0.883879	-1.14473
123570570	chr7:123570570:C:A	3.30145e-13	-1.51249	-1.20935	1.53671e-05	-1.6135	-1.20164	2.91707e-05	-1.39492	-1.20191
123570628	chr7:123570628:G:A	3.84677e-13	-1.49453	-1.07444	1.45087e-05	-1.78215	-1.09047	2.15998e-05	-1.79236	-1.10496
123570717	chr7:123570717:TCAGA:T	6.40878e-13	-1.21392	-0.844614	3.0706e-05	-1.10934	-1.01357	5.13124e-05	-1.03553	-0.996537
123570751	chr7:123570751:G:C	3.73723e-12	-2.59283e-10	-0.295276	0.000239478	-2.59283e-10	-0.0689119	0.00039623	-2.59283e-10	0.011997
123570847	chr7:123570847:A:G	7.09326e-12	-2.59283e-10	0.345524	0.000385768	-2.59283e-10	0.407864	0.000537848	-2.59283e-10	0.317578
123571011	chr7:123571011:T:C	1.67932e-12	-2.59283e-10	-1.09523	8.91384e-05	-2.59283e-10	-1.05718	0.000135686	-2.59283e-10	-1.05965
123571112	chr7:123571112:T:C	1.4893e-12	-2.59283e-10	-1.21532	7.59819e-05	-2.59283e-10	-1.21688	0.000117131	-2.59283e-10	-1.20671
123571166	chr7:123571166:A:G	1.54288e-12	-2.59283e-10	-1.17997	7.7929e-05	-2.59283e-10	-1.19157	0.000123495	-2.59283e-10	-1.1538
123571451	chr7:123571451:G:T	1.52762e-12	-2.59283e-10	-1.18991	7.84856e-05	-2.59283e-10	-1.18446	0.000119508	-2.59283e-10	-1.18662
123571518	chr7:123571518:T:C	6.05014e-13	-1.72706	-0.389062	5.41425e-05	-1.23268	-0.323074	0.000101787	-1.05306	-0.29405
123571544	chr7:123571544:G:A	6.95353e-12	-2.59283e-10	0.325629	0.000323804	-2.59283e-10	0.232765	0.000600127	-2.59283e-10	0.427143
123571986	chr7:123571986:G:A	1.63121e-12	-2.59283e-10	-1.1243	8.52349e-05	-2.59283e-10	-1.10196	0.0001298	-2.59283e-10	-1.104
123572507	chr7:123572507:T:C	3.23685e-11	1.63682	0.226747	0.000230924	-0.297147	0.191864	0.000503389	-0.248946	0.500312
123572511	chr7:123572511:G:A	1.63593e-12	-2.59283e-10	-1.12141	8.31162e-05	-2.59283e-10	-1.12713	0.000125219	-2.59283e-10	-1.13993
123572658	chr7:123572658:C:T	5.18031e-13	-1.27854	-0.992805	1.36987e-05	-1.84081	-1.08927	2.11619e-05	-1.86755	-1.05025
123572666	chr7:123572666:T:A	1.51345e-12	-2.59283e-10	-1.19923	7.72846e-05	-2.59283e-10	-1.19988	0.000117347	-2.59283e-10	-1.20486
123572700	chr7:123572700:CTA:C	7.30717e-13	-1.92735	-2.60556e-10	4.60096e-05	-1.71852	-2.60556e-10	6.45214e-05	-1.803	-2.60556e-10
123572785	chr7:123572785:T:C	3.76511e-13	-1.39268	-1.19775	0.000106927	0.335553	-1.21078	0.00015101	0.258063	-1.21071
123573649	chr7:123573649:A:T	1.6156e-12	-0.441578	-0.69234	1.86957e-05	-1.62809	-0.990991	2.92721e-05	-1.58228	-1.01109
123573787	chr7:123573787:T:C	7.31098e-13	-1.92683	-2.60556e-10	4.60675e-05	-1.71726	-2.60556e-10	6.45898e-05	-1.80194	-2.60556e-10
123573845	chr7:123573845:A:T	3.63524e-13	-1.58303	-1.0425	1.42484e-05	-1.83658	-1.05415	2.11988e-05	-1.84515	-1.0709
123574026	chr7:123574026:C:T	7.5893e-12	-2.59283e-10	0.413119	0.000440646	-2.59283e-10	0.54087	0.0006668	-2.59283e-10	0.532493
123574408	chr7:123574408:C:A	1.53312e-12	-2.59283e-10	-1.18632	8.02564e-05	-2.59283e-10	-1.16215	0.000121915	-2.59283e-10	-1.16667
123574537	chr7:123574537:G:A	2.91728e-12	-2.59283e-10	-0.542968	0.000162065	-2.59283e-10	-0.459373	0.000258542	-2.59283e-10	-0.414939
123574781	chr7:123574781:C:T	7.09065e-11	1.65462	0.993123	0.000516383	-0.299611	0.999088	0.00117583	-0.246591	1.34633
123574811	chr7:123574811:A:G	1.59125e-12	-2.59283e-10	-1.1491	8.41913e-05	-2.59283e-10	-1.11428	0.000128207	-2.59283e-10	-1.11635
123575124	chr7:123575124:G:A	7.94904e-13	-1.84316	-2.60556e-10	3.56094e-05	-1.97476	-2.60556e-10	5.66422e-05	-1.93324	-2.60556e-10
123575586	chr7:123575586:A:G	6.95732e-13	-1.97641	-2.60556e-10	3.90945e-05	-1.88139	-2.60556e-10	5.77919e-05	-1.91315	-2.60556e-10
123575957	chr7:123575957:G:C	1.71913e-12	-0.400649	-0.671155	1.89862e-05	-1.63011	-0.973548	2.97976e-05	-1.58168	-0.993892
123576123	chr7:123576123:T:C	1.50371e-12	-2.59283e-10	-1.20569	7.81319e-05	-2.59283e-10	-1.18897	0.000119085	-2.59283e-10	-1.19016
123577152	chr7:123577152:A:C	3.65214e-13	-1.45121	-1.16969	1.36769e-05	-1.75439	-1.17727	2.04952e-05	-1.76481	-1.18499
123577204	chr7:123577204:T:C	2.22537e-12	-2.59283e-10	-0.813697	0.00013296	-2.59283e-10	-0.657328	0.000215001	-2.59283e-10	-0.599356
123577775	chr7:123577775:C:A	1.58719e-12	-1.15166	-2.60556e-10	6.34218e-05	-1.39756	-2.60556e-10	8.92252e-05	-1.47883	-2.60556e-10
123577923	chr7:123577923:G:A	1.64603e-12	-2.59283e-10	-1.11525	8.32083e-05	-2.59283e-10	-1.12602	0.000125191	-2.59283e-10	-1.14015
123577968	chr7:123577968:G:A	1.01388e-11	-2.59283e-10	0.702752	0.000588613	-2.59283e-10	0.830397	0.000899488	-2.59283e-10	0.831828
123578582	chr7:123578582:AT:A	1.49785e-12	-2.59283e-10	-1.20959	7.64973e-05	-2.59283e-10	-1.21012	0.000116412	-2.59283e-10	-1.21286
123578640	chr7:123578640:G:GTTT	1.49817e-12	-2.59283e-10	-1.20938	7.6513e-05	-2.59283e-10	-1.20991	0.00011643	-2.59283e-10	-1.2127
123578641	chr7:123578641:C:A	1.49785e-12	-2.59283e-10	-1.20959	7.64973e-05	-2.59283e-10	-1.21012	0.000116412	-2.59283e-10	-1.21286
123578756	chr7:123578756:T:C	2.02689e-12	-0.907119	-2.60556e-10	8.31693e-05	-1.12649	-2.60556e-10	0.000118332	-1.1965	-2.60556e-10
123578881	chr7:123578881:G:T	1.51752e-12	-2.59283e-10	-1.19654	7.6957e-05	-2.59283e-10	-1.20413	0.000120615	-2.59283e-10	-1.1774
123579159	chr7:123579159:T:G	5.27679e-13	-1.14028	-1.11261	0.000213232	0.835021	-1.02001	0.000308795	0.765356	-1.00268
123579369	chr7:123579369:T:C	1.97617e-12	-2.59283e-10	-0.932462	9.90835e-05	-2.59283e-10	-0.951409	0.00014763	-2.59283e-10	-0.975288
123579918	chr7:123579918:T:C	5.29903e-13	-1.14993	-1.09876	0.000213373	0.816642	-1.00097	0.000309159	0.746731	-0.982873
123580580	chr7:123580580:T:C	1.48688e-12	-2.59283e-10	-1.21694	7.62736e-05	-2.59283e-10	-1.21305	0.000115979	-2.59283e-10	-1.21659
123580736	chr7:123580736:G:A	1.49024e-12	-2.59283e-10	-1.21469	7.68084e-05	-2.59283e-10	-1.20606	0.00011712	-2.59283e-10	-1.2068
123580894	chr7:123580894:G:A	2.7685e-13	-1.70769	-1.19021	7.27053e-05	-0.125976	-1.13498	0.000110756	-0.161843	-1.10083
123581125	chr7:123581125:C:T	1.48701e-12	-2.59283e-10	-1.21686	7.63562e-05	-2.59283e-10	-1.21196	0.000115951	-2.59283e-10	-1.21683
123581180	chr7:123581180:T:A	9.32211e-13	-1.68382	-2.60556e-10	4.74591e-05	-1.6875	-2.60556e-10	6.76032e-05	-1.75634	-2.60556e-10
123581368	chr7:123581368:G:T	1.48789e-12	-2.59283e-10	-1.21626	7.60563e-05	-2.59283e-10	-1.2159	0.000116033	-2.59283e-10	-1.21612
123581609	chr7:123581609:T:G	5.48199e-13	-1.07955	-1.13519	0.00023101	0.946161	-1.05107	0.00033339	0.874754	-1.03544
123581866	chr7:123581866:G:T	7.79005e-11	1.83701	0.904797	0.000518835	-0.206142	0.910354	0.00117713	-0.148381	1.24922
123581929	chr7:123581929:G:A	1.497e-12	-2.59283e-10	-1.21016	7.74575e-05	-2.59283e-10	-1.19764	0.00011808	-2.59283e-10	-1.19863
123582236	chr7:123582236:G:A	3.54584e-13	-1.43387	-1.21656	1.33636e-05	-1.7411	-1.21374	2.01987e-05	-1.75194	-1.21244
123582411	chr7:123582411:C:T	1.60554e-12	-2.59283e-10	-1.14016	8.95456e-05	-2.59283e-10	-1.05262	0.000140451	-2.59283e-10	-1.02514
123582845	chr7:123582845:T:C	2.56024e-13	-1.77138	-1.20472	1.10315e-05	-1.93718	-1.20944	1.67136e-05	-1.94168	-1.2121
123583099	chr7:123583099:T:C	1.49527e-12	-2.59283e-10	-1.21132	7.65669e-05	-2.59283e-10	-1.20921	0.000116348	-2.59283e-10	-1.21341
123583294	chr7:123583294:G:C	1.51826e-12	-2.59283e-10	-1.19606	7.75066e-05	-2.59283e-10	-1.19701	0.000117683	-2.59283e-10	-1.202
123583932	chr7:123583932:T:A	2.46246e-12	-2.59283e-10	-0.712459	0.000143949	-2.59283e-10	-0.577915	0.00023013	-2.59283e-10	-0.531352
123583978	chr7:123583978:C:T	3.4268e-13	-1.52012	-1.16446	1.31186e-05	-1.79683	-1.17651	1.96641e-05	-1.80608	-1.18512
123584461	chr7:123584461:G:A	6.97557e-13	-1.97379	-2.60556e-10	3.73731e-05	-1.92642	-2.60556e-10	5.93041e-05	-1.88732	-2.60556e-10
123585115	chr7:123585115:T:TA	1.5058e-12	-2.59283e-10	-1.2043	7.71813e-05	-2.59283e-10	-1.20122	0.000116608	-2.59283e-10	-1.21118
123585251	chr7:123585251:A:G	1.53558e-12	-2.59283e-10	-1.18472	7.76682e-05	-2.59283e-10	-1.19493	0.000122451	-2.59283e-10	-1.16228
123586493	chr7:123586493:T:G	1.49231e-12	-2.59283e-10	-1.2133	7.67638e-05	-2.59283e-10	-1.20664	0.000116539	-2.59283e-10	-1.21177
123586809	chr7:123586809:G:A	5.70919e-12	-2.59283e-10	0.128456	0.000265556	-2.59283e-10	0.0344542	0.000487232	-2.59283e-10	0.218743
123586830	chr7:123586830:T:C	2.59384e-13	-1.76915	-1.19392	1.11408e-05	-1.93618	-1.20058	1.68546e-05	-1.94071	-1.20467
123586931	chr7:123586931:C:T	6.15355e-12	-2.59283e-10	0.203408	0.000285805	-2.59283e-10	0.107939	0.000527136	-2.59283e-10	0.29746
123587099	chr7:123587099:T:C	1.87265e-12	-2.59283e-10	-0.986266	9.57281e-05	-2.59283e-10	-0.985861	0.000143973	-2.59283e-10	-1.00037
123587415	chr7:123587415:A:T	3.03627e-13	-1.58865	-1.21692	7.16925e-05	-0.0609011	-1.21408	0.000103099	-0.119917	-1.21439
123588155	chr7:123588155:A:G	1.53937e-12	-2.59283e-10	-1.18225	7.7825e-05	-2.59283e-10	-1.19291	0.000122844	-2.59283e-10	-1.15908
123588295	chr7:123588295:G:T	2.3096e-12	-2.59283e-10	-0.776548	0.000116431	-2.59283e-10	-0.790071	0.000171259	-2.59283e-10	-0.82682
123588932	chr7:123588932:A:T	1.19755e-12	-1.43334	-2.60556e-10	4.9467e-05	-1.64607	-2.60556e-10	7.73496e-05	-1.62166	-2.60556e-10
123589005	chr7:123589005:A:G	2.18527e-13	-1.92117	-1.21329	3.34214e-05	-0.821297	-1.21688	4.94531e-05	-0.853022	-1.21595
123589275	chr7:123589275:C:A	1.60885e-12	-2.59283e-10	-1.1381	8.22266e-05	-2.59283e-10	-1.13789	0.000123558	-2.59283e-10	-1.15329
123589602	chr7:123589602:A:G	1.5084e-12	-2.59283e-10	-1.20257	7.73308e-05	-2.59283e-10	-1.19928	0.000116748	-2.59283e-10	-1.20998
123589697	chr7:123589697:C:T	6.03652e-12	-2.59283e-10	0.184207	0.000354311	-2.59283e-10	0.322803	0.000526278	-2.59283e-10	0.295833
123590094	chr7:123590094:G:GT	1.52917e-12	-2.59283e-10	-1.1889	7.74041e-05	-2.59283e-10	-1.19833	0.000121781	-2.59283e-10	-1.16777
123590359	chr7:123590359:C:T	2.20093e-13	-1.91049	-1.21683	3.5084e-05	-0.774396	-1.21523	5.20932e-05	-0.806594	-1.21037
123590731	chr7:123590731:G:A	3.35921e-13	-1.50047	-1.20403	1.56319e-05	-1.60284	-1.19522	2.97726e-05	-1.38109	-1.19531
123590907	chr7:123590907:G:A	2.20914e-13	-1.90717	-1.21644	3.55532e-05	-0.760226	-1.21612	5.27321e-05	-0.7925	-1.21227
123591155	chr7:123591155:C:CTGAGACTTTGCTGAAGT	2.46731e-12	-2.59283e-10	-0.710491	0.000144266	-2.59283e-10	-0.575711	0.000230659	-2.59283e-10	-0.529059
123591479	chr7:123591479:C:T	2.20181e-13	-1.91156	-1.21537	3.48778e-05	-0.778728	-1.21679	5.16814e-05	-0.810645	-1.21425
123591683	chr7:123591683:T:C	2.22468e-13	-1.90241	-1.21418	3.59904e-05	-0.747177	-1.21694	5.32675e-05	-0.779271	-1.2154
123591883	chr7:123591883:T:C	1.48801e-12	-2.59283e-10	-1.21618	7.6215e-05	-2.59283e-10	-1.21381	0.000116257	-2.59283e-10	-1.21419
123591884	chr7:123591884:T:C	1.4876e-12	-2.59283e-10	-1.21645	7.61715e-05	-2.59283e-10	-1.21438	0.000116196	-2.59283e-10	-1.21472
123592441	chr7:123592441:C:T	1.40264e-10	1.6186	1.71131	0.000984977	-0.371952	1.7172	0.00236963	-0.327058	2.12755
123592479	chr7:123592479:G:A	3.2797e-13	-1.91169	-0.816764	2.12003e-05	-1.64888	-0.844479	3.04241e-05	-1.72084	-0.833927
123592540	chr7:123592540:G:T	2.20477e-13	-1.91318	-1.2124	3.44136e-05	-0.792202	-1.21672	5.09112e-05	-0.823572	-1.21634
123592720	chr7:123592720:C:T	2.19285e-13	-1.91466	-1.21635	3.44586e-05	-0.791438	-1.21618	5.11296e-05	-0.823218	-1.21242
123593036	chr7:123593036:G:C	3.25729e-12	-2.59283e-10	-0.432725	0.00018147	-2.59283e-10	-0.346283	0.000265431	-2.59283e-10	-0.388644
123593113	chr7:123593113:C:T	6.50167e-12	0.258437	-2.60556e-10	0.00037835	0.388447	-2.60556e-10	0.000562334	0.362099	-2.60556e-10
123593528	chr7:123593528:A:G	2.19428e-13	-1.91572	-1.21463	3.40628e-05	-0.80224	-1.21693	5.05092e-05	-0.832826	-1.21502
123593792	chr7:123593792:G:A	1.53279e-12	-2.59283e-10	-1.18653	7.7553e-05	-2.59283e-10	-1.19641	0.000122161	-2.59283e-10	-1.16466
123593899	chr7:123593899:G:A	2.20574e-13	-1.90856	-1.21658	3.53404e-05	-0.76649	-1.21586	5.24425e-05	-0.798611	-1.21167
123594258	chr7:123594258:C:T	2.95011e-13	-1.61871	-1.21565	6.69625e-05	-0.127088	-1.21615	9.6334e-05	-0.18586	-1.21632
123594382	chr7:123594382:C:A	2.19872e-13	-1.91167	-1.21666	3.48914e-05	-0.779413	-1.21572	5.17928e-05	-0.811386	-1.21136
123594390	chr7:123594390:C:T	1.63436e-12	-2.59283e-10	-1.12237	9.12527e-05	-2.59283e-10	-1.03374	0.000143224	-2.59283e-10	-1.00559
123595551	chr7:123595551:C:A	1.58557e-12	-2.59283e-10	-1.15267	8.31479e-05	-2.59283e-10	-1.12675	0.000124855	-2.59283e-10	-1.14284
123596020	chr7:123596020:A:G	1.56984e-12	-2.59283e-10	-1.16264	7.91402e-05	-2.59283e-10	-1.17615	0.000125946	-2.59283e-10	-1.13414
123596305	chr7:123596305:G:A	2.2394e-13	-1.91785	-1.19214	3.43863e-05	-0.803172	-1.20654	5.05269e-05	-0.834915	-1.21258
123596306	chr7:123596306:G:T	1.82238e-12	-2.59283e-10	-1.01348	9.31875e-05	-2.59283e-10	-1.01276	0.000138742	-2.59283e-10	-1.03738
123596560	chr7:123596560:C:A	2.24727e-13	-1.9136	-1.19289	3.50352e-05	-0.78397	-1.20705	5.14688e-05	-0.816114	-1.21291
123596599	chr7:123596599:G:C	3.14121e-13	-1.62136	-1.15024	6.93078e-05	-0.128603	-1.18021	9.99312e-05	-0.187589	-1.17793
123597016	chr7:123597016:C:T	2.23488e-13	-1.91588	-1.19614	3.45864e-05	-0.794757	-1.20916	5.08579e-05	-0.826766	-1.2142
123597367	chr7:123597367:A:G	7.8072e-11	1.56181	1.1822	0.000566821	-0.407825	1.2005	0.00130051	-0.363406	1.56392
123597558	chr7:123597558:G:A	2.44843e-12	-2.59283e-10	-0.718174	0.000148619	-2.59283e-10	-0.545989	0.000241813	-2.59283e-10	-0.481833
123597648	chr7:123597648:A:G	1.68989e-12	-2.59283e-10	-1.08896	9.5447e-05	-2.59283e-10	-0.988801	0.000150265	-2.59283e-10	-0.957597
123597649	chr7:123597649:T:C	6.50294e-13	-1.68096	-0.362992	6.03755e-05	-1.13531	-0.311477	0.000118195	-0.959118	-0.23854
123597700	chr7:123597700:A:G	2.18772e-12	0.209755	-1.04051	1.23029e-05	-1.85392	-1.18362	1.86609e-05	-1.85013	-1.19344
123597740	chr7:123597740:A:G	2.19809e-13	-1.91731	-1.21131	3.39428e-05	-0.806087	-1.21661	5.01949e-05	-0.837387	-1.2167
123597924	chr7:123597924:G:GTGTGTA	2.80846e-13	-1.8912	-0.992374	1.2945e-05	-1.97043	-1.01623	1.95369e-05	-1.97231	-1.02538
123598362	chr7:123598362:A:G	2.07313e-13	-1.97268	-1.21447	1.91552e-05	-1.3779	-1.2169	2.88308e-05	-1.39337	-1.21518
123599027	chr7:123599027:T:C	2.26151e-13	-1.90411	-1.19607	3.07344e-05	-0.910956	-1.21103	4.54118e-05	-0.944475	-1.20975
123599502	chr7:123599502:C:G	2.39751e-12	-2.59283e-10	-0.73919	0.00013968	-2.59283e-10	-0.608019	0.000223088	-2.59283e-10	-0.56243
123599952	chr7:123599952:A:C	2.06531e-13	-1.97406	-1.21686	1.95373e-05	-1.36036	-1.21468	2.94819e-05	-1.37608	-1.21015
123600220	chr7:123600220:C:T	2.42932e-12	-2.59283e-10	-0.726011	0.000147232	-2.59283e-10	-0.555363	0.000239478	-2.59283e-10	-0.491537
123600269	chr7:123600269:A:G	3.49699e-13	-1.48145	-1.18285	1.63561e-05	-1.58347	-1.1693	3.13096e-05	-1.35655	-1.16952
123600769	chr7:123600769:G:A	1.82178e-12	-2.59283e-10	-1.01381	0.000105307	-2.59283e-10	-0.890492	0.000166627	-2.59283e-10	-0.854242
123601241	chr7:123601241:T:G	1.50922e-12	-2.59283e-10	-1.20203	7.68891e-05	-2.59283e-10	-1.20501	0.000118032	-2.59283e-10	-1.19904
123602108	chr7:123602108:A:G	2.5509e-12	-2.59283e-10	-0.677176	0.000149749	-2.59283e-10	-0.538411	0.000239758	-2.59283e-10	-0.490367
123602379	chr7:123602379:T:A	2.2482e-13	-1.91351	-1.19257	3.48436e-05	-0.789705	-1.2068	5.12122e-05	-0.821305	-1.21271
123602472	chr7:123602472:G:A	2.23884e-13	-1.91317	-1.19708	3.48354e-05	-0.787058	-1.20968	5.12296e-05	-0.819197	-1.21448
123602629	chr7:123602629:T:C	1.51709e-12	-2.59283e-10	-1.19683	7.68991e-05	-2.59283e-10	-1.20488	0.000120453	-2.59283e-10	-1.17874
123602825	chr7:123602825:T:A	3.01133e-13	-1.64791	-1.16592	6.3836e-05	-0.199201	-1.19185	9.22567e-05	-0.255849	-1.18957
123603207	chr7:123603207:C:T	7.74321e-13	-0.914911	-0.954479	2.29801e-05	-1.31302	-1.09972	3.78036e-05	-1.24528	-1.09231
123603266	chr7:123603266:G:A	1.89052e-12	-0.168084	-0.808683	1.94947e-05	-1.72631	-0.850917	3.06323e-05	-1.77234	-0.775607
123603289	chr7:123603289:A:G	2.29812e-12	-2.59283e-10	-0.78153	0.00013811	-2.59283e-10	-0.619324	0.000223845	-2.59283e-10	-0.559044
123603325	chr7:123603325:T:C	1.85452e-12	-2.59283e-10	-0.995993	9.31772e-05	-2.59283e-10	-1.01287	0.00013925	-2.59283e-10	-1.03372
123603399	chr7:123603399:T:C	3.22139e-13	-1.91375	-0.83264	4.07042e-05	-1.00295	-0.838092	5.85198e-05	-1.07839	-0.82224
123603460	chr7:123603460:A:G	2.48813e-12	-2.59283e-10	-0.702091	0.00015181	-2.59283e-10	-0.524744	0.000247402	-2.59283e-10	-0.458982
123603492	chr7:123603492:T:TGGTGTCTTTAAGAGGGTTTGTA	1.74676e-12	-2.59283e-10	-1.05586	8.62872e-05	-2.59283e-10	-1.08969	0.000131649	-2.59283e-10	-1.08985
123603508	chr7:123603508:G:A	2.73353e-13	-1.7285	-1.18211	6.92445e-05	-0.180297	-1.12943	0.000105449	-0.216454	-1.09532
123603612	chr7:123603612:T:C	2.26637e-12	-2.59283e-10	-0.79544	0.000135878	-2.59283e-10	-0.635617	0.000220047	-2.59283e-10	-0.576157
123603696	chr7:123603696:C:T	1.44581e-12	-1.24495	-2.60556e-10	8.53327e-05	-1.10081	-2.60556e-10	0.000142877	-1.00801	-2.60556e-10
123603792	chr7:123603792:A:G	3.1585e-12	-2.59283e-10	-0.463525	0.000174928	-2.59283e-10	-0.382996	0.000255193	-2.59283e-10	-0.427977
123603829	chr7:123603829:T:G	6.95273e-13	-1.97707	-2.60556e-10	3.61422e-05	-1.95991	-2.60556e-10	5.57613e-05	-1.94892	-2.60556e-10
123604057	chr7:123604057:G:A	2.38253e-12	-2.59283e-10	-0.745456	0.000143954	-2.59283e-10	-0.577879	0.000233891	-2.59283e-10	-0.515141
123604184	chr7:123604184:G:A	2.30402e-12	-2.59283e-10	-0.778967	0.000138519	-2.59283e-10	-0.616362	0.000224538	-2.59283e-10	-0.55595
123604657	chr7:123604657:A:G	2.30769e-12	-2.59283e-10	-0.777373	0.000138765	-2.59283e-10	-0.614592	0.000224959	-2.59283e-10	-0.554079
123604956	chr7:123604956:G:A	1.50968e-12	-0.196303	-1.00542	1.62612e-05	-1.73587	-1.02272	2.51253e-05	-1.78001	-0.966114
123605311	chr7:123605311:C:T	2.34671e-13	-1.92502	-1.13817	3.44559e-05	-0.839515	-1.16818	5.02342e-05	-0.870575	-1.18273
123605543	chr7:123605543:C:T	2.36915e-12	-2.59283e-10	-0.751089	0.00014312	-2.59283e-10	-0.583686	0.000232333	-2.59283e-10	-0.521826
123606554	chr7:123606554:C:T	3.15059e-13	-1.62248	-1.14613	6.94633e-05	-0.129984	-1.17659	0.000100207	-0.188647	-1.17411
123606627	chr7:123606627:C:T	1.66997e-12	-2.59283e-10	-1.10081	8.53684e-05	-2.59283e-10	-1.1004	0.000127855	-2.59283e-10	-1.1191
123606812	chr7:123606812:T:C	1.48856e-12	-2.59283e-10	-1.21581	7.59794e-05	-2.59283e-10	-1.21691	0.000116766	-2.59283e-10	-1.20982
123606837	chr7:123606837:C:T	2.37131e-12	-2.59283e-10	-0.75018	0.00014335	-2.59283e-10	-0.582083	0.000232757	-2.59283e-10	-0.520001
123607544	chr7:123607544:TG:T	1.49042e-12	-2.59283e-10	-1.21457	7.60052e-05	-2.59283e-10	-1.21657	0.000117428	-2.59283e-10	-1.20417
123607801	chr7:123607801:A:G	1.03086e-12	-1.58322	-2.60556e-10	4.06242e-05	-1.84301	-2.60556e-10	6.39202e-05	-1.81236	-2.60556e-10
123608036	chr7:123608036:T:C	2.33345e-12	-2.59283e-10	-0.766271	0.000140682	-2.59283e-10	-0.600873	0.000228218	-2.59283e-10	-0.539695
123608133	chr7:123608133:A:G	1.59519e-12	-2.59283e-10	-1.14663	7.85954e-05	-2.59283e-10	-1.18306	0.000120024	-2.59283e-10	-1.18231
123608176	chr7:123608176:AG:A	2.37093e-12	-2.59283e-10	-0.750338	0.000143328	-2.59283e-10	-0.582238	0.000232721	-2.59283e-10	-0.520155
123608557	chr7:123608557:C:T	1.62334e-12	-2.59283e-10	-1.12914	8.10316e-05	-2.59283e-10	-1.15253	0.000123528	-2.59283e-10	-1.15353
123608584	chr7:123608584:T:C	2.37616e-12	-2.59283e-10	-0.748135	0.000143678	-2.59283e-10	-0.579798	0.000233316	-2.59283e-10	-0.517606
123608684	chr7:123608684:A:G	2.20077e-13	-1.97403	-1.15337	2.46006e-05	-1.16502	-1.17958	3.62872e-05	-1.18659	-1.19194
123608724	chr7:123608724:T:G	2.37614e-12	-2.59283e-10	-0.748145	0.000143684	-2.59283e-10	-0.579755	0.000233335	-2.59283e-10	-0.517523
123608798	chr7:123608798:C:T	2.37744e-12	-2.59283e-10	-0.747596	0.000143782	-2.59283e-10	-0.579077	0.000233493	-2.59283e-10	-0.516844
123608884	chr7:123608884:A:C	1.78505e-11	1.26841	-2.60556e-10	0.000527912	0.721557	-2.60556e-10	0.000795561	0.70905	-2.60556e-10
123609154	chr7:123609154:C:A	2.18143e-13	-1.97305	-1.16317	2.4804e-05	-1.14932	-1.18704	3.66349e-05	-1.17101	-1.19798
123609199	chr7:123609199:TA:T	3.12086e-13	-1.61984	-1.15826	6.92984e-05	-0.123346	-1.1856	9.99017e-05	-0.182417	-1.18339
123609269	chr7:123609269:G:A	1.52466e-12	-2.59283e-10	-1.19185	7.78344e-05	-2.59283e-10	-1.19279	0.000118121	-2.59283e-10	-1.19829
123610598	chr7:123610598:A:G	1.52792e-12	-2.59283e-10	-1.18972	7.90704e-05	-2.59283e-10	-1.17703	0.000119567	-2.59283e-10	-1.18612
123610614	chr7:123610614:C:T	2.3011e-13	-1.87998	-1.20284	4.28049e-05	-0.627438	-1.16328	6.54303e-05	-0.652763	-1.13625
123610670	chr7:123610670:T:C	2.4961e-12	-2.59283e-10	-0.698891	0.00015212	-2.59283e-10	-0.522705	0.000247711	-2.59283e-10	-0.457736
123610695	chr7:123610695:C:T	2.36535e-12	-2.59283e-10	-0.752695	0.000142906	-2.59283e-10	-0.585187	0.000232019	-2.59283e-10	-0.523179
123610899	chr7:123610899:T:C	1.51575e-12	-2.59283e-10	-1.19771	7.68611e-05	-2.59283e-10	-1.20537	0.000120325	-2.59283e-10	-1.1798
123611000	chr7:123611000:C:T	2.34505e-13	-1.8528	-1.2111	4.61087e-05	-0.534852	-1.18152	7.00571e-05	-0.56187	-1.15882
123611054	chr7:123611054:A:G	2.08664e-13	-1.97574	-1.20491	2.57588e-05	-1.13092	-1.16768	3.94878e-05	-1.15177	-1.14223
123611101	chr7:123611101:A:G	5.67761e-12	-2.59283e-10	0.12291	0.000357198	-2.59283e-10	0.330917	0.000586061	-2.59283e-10	0.403426
123611150	chr7:123611150:C:T	2.28417e-12	-2.59283e-10	-0.787617	0.000137215	-2.59283e-10	-0.625824	0.000222423	-2.59283e-10	-0.565417
123611249	chr7:123611249:C:T	2.34839e-12	-2.59283e-10	-0.759891	0.000141709	-2.59283e-10	-0.593597	0.000229981	-2.59283e-10	-0.532002
123611293	chr7:123611293:A:C	2.36737e-12	-2.59283e-10	-0.75184	0.000143067	-2.59283e-10	-0.584057	0.000232295	-2.59283e-10	-0.521991
123611334	chr7:123611334:G:T	2.26524e-12	-0.795941	-2.60556e-10	8.45469e-05	-1.11007	-2.60556e-10	0.000116061	-1.21589	-2.60556e-10
123611444	chr7:123611444:G:A	2.37868e-12	-2.59283e-10	-0.747075	0.000143869	-2.59283e-10	-0.578471	0.000233619	-2.59283e-10	-0.516306
123611452	chr7:123611452:A:G	2.3668e-12	-2.59283e-10	-0.752084	0.000143343	-2.59283e-10	-0.582135	0.000232756	-2.59283e-10	-0.520008
123611453	chr7:123611453:C:CCTGA	2.4512e-12	-2.59283e-10	-0.717042	0.00014932	-2.59283e-10	-0.54128	0.000242946	-2.59283e-10	-0.47716
123611460	chr7:123611460:T:A	1.53408e-12	-2.59283e-10	-1.18569	7.76816e-05	-2.59283e-10	-1.19475	0.000122639	-2.59283e-10	-1.16075
123611580	chr7:123611580:G:C	1.6937e-12	-2.59283e-10	-1.08671	8.6537e-05	-2.59283e-10	-1.0868	0.000129471	-2.59283e-10	-1.10654
123611694	chr7:123611694:G:A	1.31363e-12	-1.76944	0.428613	0.000120087	-1.2775	0.518339	0.000231835	-1.11496	0.590993
123611756	chr7:123611756:T:A	6.9522e-13	-1.97715	-2.60556e-10	3.55356e-05	-1.97684	-2.60556e-10	5.42341e-05	-1.97669	-2.60556e-10
123611971	chr7:123611971:A:G	2.08344e-12	-0.879602	-2.60556e-10	6.66603e-05	-1.34776	-2.60556e-10	9.91706e-05	-1.37316	-2.60556e-10
123612233	chr7:123612233:C:T	1.54568e-12	-2.59283e-10	-1.17815	7.84012e-05	-2.59283e-10	-1.18553	0.000118667	-2.59283e-10	-1.19368
123612309	chr7:123612309:C:T	2.35097e-12	-2.59283e-10	-0.758795	0.00014189	-2.59283e-10	-0.592317	0.00023029	-2.59283e-10	-0.530659
123612335	chr7:123612335:T:C	2.35712e-12	-2.59283e-10	-0.756181	0.000142319	-2.59283e-10	-0.589304	0.000231033	-2.59283e-10	-0.527439
123612563	chr7:123612563:A:G	2.35379e-12	-2.59283e-10	-0.757594	0.000142087	-2.59283e-10	-0.590934	0.000230627	-2.59283e-10	-0.529195
123612812	chr7:123612812:G:A	4.40455e-13	-1.23385	-1.19971	1.53612e-05	-1.61407	-1.20146	2.28068e-05	-1.63077	-1.21217
123613135	chr7:123613135:T:C	1.60112e-12	-2.59283e-10	-1.14292	8.00243e-05	-2.59283e-10	-1.16504	0.000122133	-2.59283e-10	-1.16489
123613223	chr7:123613223:C:T	4.52263e-13	-1.20075	-1.20637	1.55978e-05	-1.59251	-1.20773	2.32205e-05	-1.60967	-1.21529
123613440	chr7:123613440:T:C	1.77403e-12	0.115184	-1.15555	1.33861e-05	-1.76017	-1.19299	1.95094e-05	-1.80731	-1.19179
123613686	chr7:123613686:A:C	2.35168e-12	-2.59283e-10	-0.758492	0.000141939	-2.59283e-10	-0.591972	0.000230379	-2.59283e-10	-0.530273
123613975	chr7:123613975:G:A	2.45749e-12	-2.59283e-10	-0.714481	0.000149396	-2.59283e-10	-0.540769	0.000243038	-2.59283e-10	-0.476782
123613995	chr7:123613995:G:A	1.49535e-12	-2.59283e-10	-1.21126	7.6553e-05	-2.59283e-10	-1.20939	0.000117094	-2.59283e-10	-1.20702
123614002	chr7:123614002:T:C	2.44244e-12	-2.59283e-10	-0.720623	0.000148327	-2.59283e-10	-0.547953	0.000241233	-2.59283e-10	-0.484234
123614020	chr7:123614020:C:T	2.41946e-12	-2.59283e-10	-0.730076	0.000146723	-2.59283e-10	-0.558826	0.000238497	-2.59283e-10	-0.495642
123614052	chr7:123614052:C:A	2.54326e-13	-1.8716	-1.11116	1.23921e-05	-1.97397	-1.05634	2.00686e-05	-1.97563	-0.99521
123614253	chr7:123614253:T:C	2.25321e-12	-2.59283e-10	-0.801267	0.000135248	-2.59283e-10	-0.640263	0.000219119	-2.59283e-10	-0.580383
123614342	chr7:123614342:A:T	2.46946e-12	-2.59283e-10	-0.709623	0.000150238	-2.59283e-10	-0.535149	0.000244497	-2.59283e-10	-0.470795
123614482	chr7:123614482:C:T	1.5937e-12	-2.59283e-10	-1.14756	8.20716e-05	-2.59283e-10	-1.13978	0.000122588	-2.59283e-10	-1.16117
123614826	chr7:123614826:A:G	6.90583e-13	-0.88241	-1.10143	2.21007e-05	-1.34471	-1.10705	3.32149e-05	-1.37235	-1.09465
123615160	chr7:123615160:T:C	1.86853e-12	-2.59283e-10	-0.988467	0.000106531	-2.59283e-10	-0.878933	0.000161703	-2.59283e-10	-0.884238
123615168	chr7:123615168:C:A	1.49553e-12	-2.59283e-10	-1.21114	7.60011e-05	-2.59283e-10	-1.21662	0.000116262	-2.59283e-10	-1.21416
123615208	chr7:123615208:T:C	3.70604e-13	-1.38939	-1.21686	1.35551e-05	-1.72485	-1.21576	2.0365e-05	-1.74185	-1.21433
123615234	chr7:123615234:A:T	2.41689e-12	-2.59283e-10	-0.731141	0.000146538	-2.59283e-10	-0.560087	0.000238177	-2.59283e-10	-0.496982
123615417	chr7:123615417:G:A	1.36578e-12	-1.78646	0.484568	0.000123214	-1.3091	0.575648	0.000237381	-1.15024	0.649907
123615563	chr7:123615563:C:T	2.77959e-12	-2.59283e-10	-0.591317	0.000143944	-2.59283e-10	-0.577951	0.000214679	-2.59283e-10	-0.600854
123616375	chr7:123616375:G:A	1.50624e-12	-2.59283e-10	-1.204	7.75448e-05	-2.59283e-10	-1.19652	0.000118204	-2.59283e-10	-1.19759
123616589	chr7:123616589:G:T	5.07952e-13	-1.12942	-1.16157	1.08349e-05	-1.96665	-1.19796	1.63722e-05	-1.977	-1.19741
123616609	chr7:123616609:T:C	2.39599e-12	-2.59283e-10	-0.739824	0.000145044	-2.59283e-10	-0.570336	0.000235663	-2.59283e-10	-0.507596
123616719	chr7:123616719:G:A	2.34338e-12	-2.59283e-10	-0.762028	0.000141349	-2.59283e-10	-0.596139	0.000229361	-2.59283e-10	-0.534702
123616738	chr7:123616738:A:G	2.34872e-12	-2.59283e-10	-0.759752	0.000141729	-2.59283e-10	-0.593456	0.000230005	-2.59283e-10	-0.531895
123616747	chr7:123616747:T:G	1.51226e-12	-2.59283e-10	-1.20001	7.67364e-05	-2.59283e-10	-1.207	0.000119974	-2.59283e-10	-1.18272
123616804	chr7:123616804:A:ACT	2.61469e-13	-1.85258	-1.10248	1.25657e-05	-1.96975	-1.04665	2.03687e-05	-1.97231	-0.983685
123616938	chr7:123616938:A:G	3.31643e-12	-2.59283e-10	-0.414733	0.000213465	-2.59283e-10	-0.183898	0.00032404	-2.59283e-10	-0.189132
123617114	chr7:123617114:A:T	2.35948e-12	-2.59283e-10	-0.755179	0.000142497	-2.59283e-10	-0.588049	0.000231304	-2.59283e-10	-0.526263
123617314	chr7:123617314:G:A	4.25613e-13	-1.26748	-1.20037	1.49423e-05	-1.64107	-1.20211	2.21855e-05	-1.65803	-1.21253
123617338	chr7:123617338:A:G	1.19327e-12	-0.804386	-0.632542	2.10369e-05	-1.71565	-0.785441	3.51281e-05	-1.68648	-0.724513
123617801	chr7:123617801:C:T	7.31878e-13	-1.92576	-2.60556e-10	4.01194e-05	-1.85551	-2.60556e-10	6.29464e-05	-1.82771	-2.60556e-10
123618135	chr7:123618135:A:G	1.60691e-12	-2.59283e-10	-1.13931	8.08456e-05	-2.59283e-10	-1.15483	0.0001296	-2.59283e-10	-1.10554
123618220	chr7:123618220:G:A	2.73084e-12	-2.59283e-10	-0.60901	0.000168925	-2.59283e-10	-0.417917	0.000275973	-2.59283e-10	-0.349696
123618328	chr7:123618328:G:A	2.62735e-12	-2.59283e-10	-0.647645	0.000161422	-2.59283e-10	-0.463353	0.000263307	-2.59283e-10	-0.396678
123618339	chr7:123618339:C:T	1.48764e-12	-2.59283e-10	-1.21643	7.60999e-05	-2.59283e-10	-1.21533	0.0001161	-2.59283e-10	-1.21554
123618620	chr7:123618620:A:G	4.27589e-13	-1.81672	-0.64649	3.8424e-05	-1.30947	-0.589217	7.21897e-05	-1.13513	-0.555572
123618945	chr7:123618945:G:A	4.17424e-13	-1.92611	-0.561169	3.04887e-05	-1.45521	-0.674801	4.14441e-05	-1.57734	-0.668308
123619422	chr7:123619422:C:G	1.4903e-12	-2.59283e-10	-1.21464	7.64374e-05	-2.59283e-10	-1.2109	0.000115978	-2.59283e-10	-1.21659
123619583	chr7:123619583:G:A	2.12802e-12	-2.59283e-10	-0.85843	0.00012725	-2.59283e-10	-0.701216	0.000197533	-2.59283e-10	-0.684092
123619713	chr7:123619713:T:C	6.18657e-12	-2.59283e-10	0.208759	0.000372559	-2.59283e-10	0.373024	0.000555881	-2.59283e-10	0.350557
123620085	chr7:123620085:C:T	1.17481e-11	-2.59283e-10	0.850069	0.000547292	-2.59283e-10	0.757611	0.00090563	-2.59283e-10	0.838633
123620174	chr7:123620174:C:T	8.94169e-12	0.609522	-0.0324186	9.51892e-05	-0.781889	-0.209617	0.000172685	-0.891335	0.0728056
123620687	chr7:123620687:C:T	7.42236e-12	-2.59283e-10	0.390876	0.000435794	-2.59283e-10	0.529797	0.000720029	-2.59283e-10	0.609294
123620719	chr7:123620719:T:C	5.96289e-13	-1.77488	-0.355775	5.69194e-05	-1.04062	-0.465119	6.9874e-05	-1.16805	-0.555256
123620914	chr7:123620914:G:A	6.20339e-11	2.69069	-0.176631	0.000217997	0.180032	-0.342923	0.000460047	0.251186	-0.0898544
123622116	chr7:123622116:T:C	1.48739e-12	-2.59283e-10	-1.2166	7.61794e-05	-2.59283e-10	-1.21428	0.000116155	-2.59283e-10	-1.21507
123622657	chr7:123622657:A:G	4.09035e-13	-1.97718	-0.530391	2.28194e-05	-1.88424	-0.535523	3.33038e-05	-1.91145	-0.552873
123622910	chr7:123622910:CA:C	7.02192e-12	-2.59283e-10	0.335415	0.000410519	-2.59283e-10	0.470051	0.00067753	-2.59283e-10	0.548457
123622987	chr7:123622987:C:G	1.50112e-12	-2.59283e-10	-1.20741	7.61422e-05	-2.59283e-10	-1.21477	0.000115945	-2.59283e-10	-1.21688
123623210	chr7:123623210:T:C	8.60957e-13	-1.76333	-2.60556e-10	3.79604e-05	-1.91083	-2.60556e-10	5.83926e-05	-1.90281	-2.60556e-10
123623434	chr7:123623434:T:C	1.17784e-11	-2.59283e-10	0.852647	0.000547418	-2.59283e-10	0.75784	0.000906569	-2.59283e-10	0.83967
123623454	chr7:123623454:C:T	1.48846e-12	-2.59283e-10	-1.21588	7.62726e-05	-2.59283e-10	-1.21306	0.000116046	-2.59283e-10	-1.21601
123624750	chr7:123624750:C:T	5.16233e-13	-1.86696	-0.407856	6.68566e-05	-0.799924	-0.544898	8.63158e-05	-0.952631	-0.559354
123625724	chr7:123625724:C:T	1.48691e-12	-2.59283e-10	-1.21692	7.59986e-05	-2.59283e-10	-1.21666	0.000116069	-2.59283e-10	-1.21581
123625816	chr7:123625816:A:C	1.0368e-11	-2.59283e-10	0.725104	0.000482879	-2.59283e-10	0.632394	0.000796271	-2.59283e-10	0.709942
123626040	chr7:123626040:G:A	5.03898e-11	1.78808	0.518083	0.000236013	-0.407881	0.324394	0.000541028	-0.334005	0.657478
123626177	chr7:123626177:T:C	7.07943e-13	-1.95901	-2.60556e-10	3.64803e-05	-1.9506	-2.60556e-10	5.42259e-05	-1.97684	-2.60556e-10
123626215	chr7:123626215:T:G	1.58497e-12	-2.59283e-10	-1.15306	8.2479e-05	-2.59283e-10	-1.13483	0.000125877	-2.59283e-10	-1.13469
123626325	chr7:123626325:G:A	6.02726e-07	11.2087	0.486892	1.50271e-05	-1.97026	-0.867256	2.19711e-05	-1.97632	-0.903954
123626435	chr7:123626435:G:A	7.3365e-13	-1.92	-0.00334133	4.31828e-05	-1.91798	0.136051	7.642e-05	-1.90654	0.272788
123626776	chr7:123626776:T:C	6.35955e-12	-2.59283e-10	0.236336	0.000369899	-2.59283e-10	0.365858	0.000608006	-2.59283e-10	0.440188
123627027	chr7:123627027:C:T	5.37459e-12	-2.59283e-10	0.0680619	0.000309522	-2.59283e-10	0.187657	0.000506209	-2.59283e-10	0.256951
123627083	chr7:123627083:T:C	5.50937e-12	-2.59283e-10	0.0928294	0.0003183	-2.59283e-10	0.215621	0.000521071	-2.59283e-10	0.285889
123627146	chr7:123627146:C:T	1.4914e-12	-2.59283e-10	-1.21391	7.60099e-05	-2.59283e-10	-1.21651	0.000117515	-2.59283e-10	-1.20343
123628018	chr7:123628018:T:A	1.68259e-12	-2.59283e-10	-1.09329	8.49847e-05	-2.59283e-10	-1.1049	0.000131887	-2.59283e-10	-1.08805
123628635	chr7:123628635:A:T	1.53901e-12	-2.59283e-10	-1.18248	7.63248e-05	-2.59283e-10	-1.21237	0.000116314	-2.59283e-10	-1.21371
123629064	chr7:123629064:G:C	3.88948e-11	1.37163	0.67561	0.000209541	-0.67667	0.474219	0.00048436	-0.608105	0.820936
123629226	chr7:123629226:T:C	1.49757e-12	-2.59283e-10	-1.20978	7.61854e-05	-2.59283e-10	-1.2142	0.000118419	-2.59283e-10	-1.19577
123629472	chr7:123629472:T:C	1.58831e-12	-2.59283e-10	-1.15095	8.2684e-05	-2.59283e-10	-1.13235	0.000126184	-2.59283e-10	-1.13226
123629504	chr7:123629504:A:T	6.35749e-12	-2.59283e-10	0.236013	0.00036976	-2.59283e-10	0.365481	0.000607758	-2.59283e-10	0.43978
123629765	chr7:123629765:A:G	5.47162e-13	-1.64176	-0.574873	3.60031e-05	-1.26317	-0.700601	4.85881e-05	-1.37423	-0.712389
123629947	chr7:123629947:A:G	1.48774e-12	-2.59283e-10	-1.21637	7.59845e-05	-2.59283e-10	-1.21684	0.000116775	-2.59283e-10	-1.20975
123630333	chr7:123630333:A:T	4.07985e-13	-1.91527	-0.594879	2.2107e-05	-1.92866	-0.522821	3.61572e-05	-1.91689	-0.465233
123630446	chr7:123630446:G:A	1.44528e-12	-0.292287	-0.953028	1.83127e-05	-1.67248	-0.967293	3.49488e-05	-1.46125	-0.954867
123631138	chr7:123631138:T:C	6.8719e-07	11.339	0.48773	1.48766e-05	-1.97201	-0.875568	2.18365e-05	-1.97552	-0.910891
123631166	chr7:123631166:T:C	2.86221e-12	-2.59283e-10	-0.562029	0.000158141	-2.59283e-10	-0.483886	0.000232021	-2.59283e-10	-0.52317
123631825	chr7:123631825:T:A	1.72456e-12	-2.59283e-10	-1.06865	8.90549e-05	-2.59283e-10	-1.05812	0.000132743	-2.59283e-10	-1.08158
123632224	chr7:123632224:T:C	4.26607e-11	1.48645	0.653209	0.000220631	-0.603553	0.452672	0.000512904	-0.532351	0.802441
123632502	chr7:123632502:T:TA	2.39684e-13	-1.84294	-1.19912	1.39029e-05	-1.72103	-1.19425	2.02686e-05	-1.77441	-1.18651
123632575	chr7:123632575:T:TAC	7.7583e-12	-2.59283e-10	0.435142	0.000451019	-2.59283e-10	0.564137	0.000745543	-2.59283e-10	0.644115
123632599	chr7:123632599:T:A	4.46347e-12	-0.117695	-2.60556e-10	0.000152409	-0.520807	-2.60556e-10	0.000204316	-0.650331	-2.60556e-10
123632841	chr7:123632841:A:G	3.22691e-13	-1.57626	-1.16843	1.312e-05	-1.81366	-1.15957	1.93636e-05	-1.83291	-1.17369
123633041	chr7:123633041:T:C	5.27306e-13	-1.57986	-0.673732	3.06568e-05	-1.34299	-0.781526	4.09787e-05	-1.44834	-0.808608
123633088	chr7:123633088:G:A	4.74045e-13	-1.95116	-0.408918	2.96485e-05	-1.89019	-0.267771	4.39184e-05	-1.8718	-0.315864
123633170	chr7:123633170:A:C	7.77897e-12	-2.59283e-10	0.437803	0.000452262	-2.59283e-10	0.566889	0.00074763	-2.59283e-10	0.646911
123633601	chr7:123633601:G:A	1.48696e-12	-2.59283e-10	-1.21689	7.61167e-05	-2.59283e-10	-1.21511	0.000116269	-2.59283e-10	-1.21409
123633952	chr7:123633952:T:C	1.4941e-12	-2.59283e-10	-1.2121	7.60873e-05	-2.59283e-10	-1.21549	0.000117957	-2.59283e-10	-1.19968
123634256	chr7:123634256:G:A	2.95651e-12	-2.59283e-10	-0.529613	0.00016481	-2.59283e-10	-0.442582	0.000264259	-2.59283e-10	-0.393066
123634782	chr7:123634782:G:A	3.59621e-12	-2.59283e-10	-0.33374	0.000181357	-2.59283e-10	-0.346906	0.00028966	-2.59283e-10	-0.301291
123634938	chr7:123634938:A:G	5.78504e-13	-1.65565	-0.505284	3.93384e-05	-1.23914	-0.63603	5.27924e-05	-1.35201	-0.651621
123635448	chr7:123635448:T:A	7.82229e-12	-2.59283e-10	0.443356	0.000365138	-2.59283e-10	0.352902	0.000598747	-2.59283e-10	0.424842
123636143	chr7:123636143:G:A	7.90978e-11	2.45614	0.300919	0.00029535	0.0236935	0.117094	0.000664662	0.0942216	0.435059
123636557	chr7:123636557:C:T	2.52764e-12	-0.686336	-2.60556e-10	7.93129e-05	-1.17397	-2.60556e-10	0.000137301	-1.04782	-2.60556e-10
123636869	chr7:123636869:A:G	8.29858e-12	-2.59283e-10	0.502463	0.000485538	-2.59283e-10	0.637886	0.000804354	-2.59283e-10	0.720042
123636997	chr7:123636997:T:C	2.27927e-12	-2.59283e-10	-0.789766	0.000113933	-2.59283e-10	-0.811763	0.000174108	-2.59283e-10	-0.810321
123637631	chr7:123637631:A:G	1.74672e-12	-2.59283e-10	-1.05588	9.8934e-05	-2.59283e-10	-0.952919	0.000152423	-2.59283e-10	-0.943341
123637700	chr7:123637700:C:T	6.96328e-13	-1.97556	-2.60556e-10	3.6731e-05	-1.94375	-2.60556e-10	5.49574e-05	-1.96344	-2.60556e-10
123638303	chr7:123638303:T:G	1.49733e-12	-2.59283e-10	-1.20994	7.61997e-05	-2.59283e-10	-1.21401	0.000118398	-2.59283e-10	-1.19595
123638305	chr7:123638305:C:T	8.29027e-12	0.501461	-2.60556e-10	0.000279607	0.0860119	-2.60556e-10	0.000394893	0.00861847	-2.60556e-10
123638831	chr7:123638831:G:A	1.58276e-12	-2.59283e-10	-1.15445	8.00208e-05	-2.59283e-10	-1.16509	0.000121715	-2.59283e-10	-1.16832
123639543	chr7:123639543:A:G	1.51226e-12	-2.59283e-10	-1.20002	7.84889e-05	-2.59283e-10	-1.18441	0.000119903	-2.59283e-10	-1.18331
123640258	chr7:123640258:G:A	2.51476e-12	-0.691443	-2.60556e-10	0.000245994	-0.0420661	-2.60556e-10	0.00031518	-0.216855	-2.60556e-10
123640421	chr7:123640421:C:T	1.52487e-09	4.9154	0.80064	5.83747e-05	-1.9295	0.44901	0.000104818	-1.86719	0.549418
123640911	chr7:123640911:A:T	1.59884e-12	-2.59283e-10	-1.14434	8.46827e-05	-2.59283e-10	-1.10846	0.000126356	-2.59283e-10	-1.1309
123641075	chr7:123641075:A:T	1.49536e-12	-2.59283e-10	-1.21126	7.60113e-05	-2.59283e-10	-1.21649	0.00011632	-2.59283e-10	-1.21365
123641226	chr7:123641226:G:A	1.49441e-12	-2.59283e-10	-1.21189	7.60958e-05	-2.59283e-10	-1.21538	0.000118002	-2.59283e-10	-1.1993
123641259	chr7:123641259:T:A	2.53634e-12	-2.59283e-10	-0.6829	0.000123588	-2.59283e-10	-0.730419	0.00019537	-2.59283e-10	-0.695101
123641293	chr7:123641293:G:A	1.89501e-12	-2.59283e-10	-0.974395	0.000109493	-2.59283e-10	-0.851514	0.000169018	-2.59283e-10	-0.839994
123641523	chr7:123641523:T:C	1.56947e-12	-2.59283e-10	-1.16289	8.21776e-05	-2.59283e-10	-1.13849	0.0001255	-2.59283e-10	-1.13769
123642113	chr7:123642113:G:A	1.52643e-12	-2.59283e-10	-1.19069	7.69018e-05	-2.59283e-10	-1.20484	0.000116538	-2.59283e-10	-1.21178
123642443	chr7:123642443:G:A	1.59179e-12	-2.59283e-10	-1.14876	8.03421e-05	-2.59283e-10	-1.16108	0.000126729	-2.59283e-10	-1.12795
123642444	chr7:123642444:C:A	1.61014e-12	-2.59283e-10	-1.1373	8.11838e-05	-2.59283e-10	-1.15066	0.000128391	-2.59283e-10	-1.11492
123643180	chr7:123643180:G:A	3.0247e-13	-1.97366	-0.835735	1.79945e-05	-1.81856	-0.838746	2.57531e-05	-1.86862	-0.852826
123643895	chr7:123643895:T:C	0.000119842	16.9881	-2.60556e-10	0.000105954	-0.884366	-2.60556e-10	0.000198148	-0.680982	-2.60556e-10
123645424	chr7:123645424:A:T	3.21752e-13	-1.9559	-0.791694	0.000219006	0.702629	-0.860904	0.000229212	0.397186	-0.932538
123645524	chr7:123645524:T:C	4.70634e-13	-1.91684	-0.450457	2.70898e-05	-1.9253	-0.322913	4.61334e-05	-1.91354	-0.224919
123645647	chr7:123645647:G:A	1.58175e-12	-2.59283e-10	-1.15509	7.99726e-05	-2.59283e-10	-1.16569	0.000121644	-2.59283e-10	-1.16889
123646358	chr7:123646358:T:C	2.77157e-13	-1.97254	-0.924255	0.000101866	0.0582868	-0.982004	0.000114077	-0.194524	-1.0386
123646359	chr7:123646359:G:A	1.48734e-12	-2.59283e-10	-1.21663	7.62313e-05	-2.59283e-10	-1.2136	0.000116308	-2.59283e-10	-1.21375
123646729	chr7:123646729:C:T	1.49148e-12	-2.59283e-10	-1.21385	7.73147e-05	-2.59283e-10	-1.19949	0.000117934	-2.59283e-10	-1.19987
123647180	chr7:123647180:AG:A	1.53921e-12	-2.59283e-10	-1.18235	8.14652e-05	-2.59283e-10	-1.1472	0.000124289	-2.59283e-10	-1.14739
123647591	chr7:123647591:T:G	1.53921e-12	-2.59283e-10	-1.18235	8.14652e-05	-2.59283e-10	-1.1472	0.000124289	-2.59283e-10	-1.14739
123647950	chr7:123647950:G:T	1.57047e-12	-2.59283e-10	-1.16225	7.94586e-05	-2.59283e-10	-1.17214	0.000120883	-2.59283e-10	-1.17517
123647951	chr7:123647951:GACAT:G	1.53924e-12	-2.59283e-10	-1.18233	8.14671e-05	-2.59283e-10	-1.14717	0.000124292	-2.59283e-10	-1.14737
123647955	chr7:123647955:T:C	7.0997e-12	0.346431	-2.60556e-10	0.000811418	1.15141	-2.60556e-10	0.000962422	0.899455	-2.60556e-10
123648803	chr7:123648803:T:C	1.56809e-12	-2.59283e-10	-1.16376	8.21044e-05	-2.59283e-10	-1.13938	0.000125405	-2.59283e-10	-1.13845
123649087	chr7:123649087:A:G	4.39284e-13	-1.91186	-0.524366	2.49065e-05	-1.92931	-0.402933	4.22305e-05	-1.91803	-0.308825
123649658	chr7:123649658:A:G	6.70795e-12	-2.59283e-10	0.289673	0.000387609	-2.59283e-10	0.412625	0.000637735	-2.59283e-10	0.487926
123650376	chr7:123650376:A:G	1.51875e-12	-2.59283e-10	-1.19573	7.66149e-05	-2.59283e-10	-1.20858	0.000117838	-2.59283e-10	-1.20068
123650600	chr7:123650600:T:C	1.50954e-12	-2.59283e-10	-1.20182	7.63682e-05	-2.59283e-10	-1.21181	0.000117036	-2.59283e-10	-1.20751
123650642	chr7:123650642:T:C	1.49193e-12	-2.59283e-10	-1.21355	7.73627e-05	-2.59283e-10	-1.19887	0.000118014	-2.59283e-10	-1.19919
123650799	chr7:123650799:G:A	1.51918e-12	-2.59283e-10	-1.19545	7.82803e-05	-2.59283e-10	-1.18708	0.000116849	-2.59283e-10	-1.20911
123651029	chr7:123651029:A:G	1.60506e-12	-2.59283e-10	-1.14046	8.23701e-05	-2.59283e-10	-1.13615	0.000123754	-2.59283e-10	-1.1517
123651260	chr7:123651260:C:T	5.51033e-13	-1.96985	-0.23973	0.000284882	0.494797	-0.390095	0.000318216	0.20714	-0.414407
123651591	chr7:123651591:T:C	1.49302e-12	-2.59283e-10	-1.21282	7.65806e-05	-2.59283e-10	-1.20903	0.000115941	-2.59283e-10	-1.21692
123651619	chr7:123651619:G:A	1.0985e-12	-1.51968	-2.60556e-10	4.52514e-05	-1.73514	-2.60556e-10	6.54515e-05	-1.78869	-2.60556e-10
123652101	chr7:123652101:TCTTC:T	1.52367e-12	-2.59283e-10	-1.1925	7.85521e-05	-2.59283e-10	-1.18361	0.000117063	-2.59283e-10	-1.20728
123653045	chr7:123653045:C:T	1.51884e-12	-2.59283e-10	-1.19567	8.16728e-05	-2.59283e-10	-1.14465	0.000124959	-2.59283e-10	-1.14201
123653098	chr7:123653098:A:C	2.56247e-13	-1.96382	-1.01141	8.02692e-05	-0.0801841	-1.0818	9.40562e-05	-0.319762	-1.10634
123653148	chr7:123653148:A:G	1.51943e-12	-2.59283e-10	-1.19529	7.82959e-05	-2.59283e-10	-1.18688	0.000116862	-2.59283e-10	-1.209
123653288	chr7:123653288:A:T	2.80024e-13	-1.93939	-0.947108	6.61345e-05	-0.288674	-1.06701	7.82689e-05	-0.510961	-1.09889
123653475	chr7:123653475:T:C	1.16786e-12	-1.45845	-2.60556e-10	4.30181e-05	-1.78575	-2.60556e-10	6.81521e-05	-1.74825	-2.60556e-10
123653520	chr7:123653520:T:C	1.59153e-12	-2.59283e-10	-1.14892	8.47707e-05	-2.59283e-10	-1.10742	0.00012621	-2.59283e-10	-1.13205
123654677	chr7:123654677:C:A	6.04332e-12	-2.59283e-10	0.185332	0.000347162	-2.59283e-10	0.30242	0.000569106	-2.59283e-10	0.37407
123655362	chr7:123655362:G:A	1.51282e-12	-2.59283e-10	-1.19964	7.95015e-05	-2.59283e-10	-1.1716	0.000117874	-2.59283e-10	-1.20038
123655818	chr7:123655818:G:A	1.74108e-12	-2.59283e-10	-1.05912	8.77919e-05	-2.59283e-10	-1.0724	0.000136576	-2.59283e-10	-1.05311
123655910	chr7:123655910:C:T	3.40455e-10	4.61083	-0.394165	0.000850618	1.71937	-0.520782	0.00163763	1.72325	-0.292249
123656266	chr7:123656266:C:A	5.76215e-13	-1.97503	-0.189867	0.000267366	0.377954	-0.336708	0.000292257	0.0952389	-0.387604
123656328	chr7:123656328:C:A	5.91612e-12	-2.59283e-10	0.164059	0.000339552	-2.59283e-10	0.280256	0.000556347	-2.59283e-10	0.351394
123656551	chr7:123656551:T:A	3.57881e-10	4.65069	-0.384111	0.000884849	1.74957	-0.511521	0.00170595	1.75342	-0.281538
123656748	chr7:123656748:C:T	1.42726e-12	-1.25786	-2.60556e-10	0.000119155	-0.766946	-2.60556e-10	0.000194609	-0.699003	-2.60556e-10
123657028	chr7:123657028:G:A	7.61234e-13	-1.88644	-2.60556e-10	4.33848e-05	-1.77726	-2.60556e-10	7.11194e-05	-1.70564	-2.60556e-10
123657088	chr7:123657088:G:A	8.85869e-13	-1.73481	-2.60556e-10	3.99084e-05	-1.86079	-2.60556e-10	5.96546e-05	-1.88143	-2.60556e-10
123657406	chr7:123657406:C:G	3.33065e-10	4.6029	-0.408179	0.000835465	1.71438	-0.533764	0.00160599	1.71861	-0.307109
123657739	chr7:123657739:C:T	2.52027e-12	-0.689257	-2.60556e-10	9.0436e-05	-1.04273	-2.60556e-10	0.000125026	-1.14148	-2.60556e-10
123657976	chr7:123657976:A:G	1.48761e-12	-2.59283e-10	-1.21645	7.65272e-05	-2.59283e-10	-1.20973	0.000115939	-2.59283e-10	-1.21693
123658106	chr7:123658106:G:A	5.04361e-13	-1.87081	-0.42727	2.6986e-05	-1.95368	-0.298379	4.58397e-05	-1.9457	-0.199149
123658830	chr7:123658830:A:G	1.60778e-12	-2.59283e-10	-1.13877	8.42155e-05	-2.59283e-10	-1.11399	0.000126256	-2.59283e-10	-1.13169
123659063	chr7:123659063:C:T	1.48702e-12	-2.59283e-10	-1.21684	7.60107e-05	-2.59283e-10	-1.2165	0.000116033	-2.59283e-10	-1.21613
123659250	chr7:123659250:T:C	8.35123e-13	-1.97712	0.18332	0.000346195	0.20725	0.0923812	0.000362662	-0.0670444	-0.0094808
123659801	chr7:123659801:A:G	3.18972e-13	-1.97588	-0.78039	0.00015617	0.344127	-0.840556	0.000167512	0.0607428	-0.909685
123660108	chr7:123660108:G:A	5.6071e-07	10.97	0.653359	1.60895e-05	-1.95128	-0.817928	2.30884e-05	-1.9748	-0.855869
123660252	chr7:123660252:T:G	1.49113e-12	-2.59283e-10	-1.21409	7.60043e-05	-2.59283e-10	-1.21658	0.000117457	-2.59283e-10	-1.20393
123660763	chr7:123660763:GAA:G	6.69584e-12	-2.59283e-10	0.287865	0.000386445	-2.59283e-10	0.409616	0.000634435	-2.59283e-10	0.482738
123661337	chr7:123661337:T:A	6.95811e-13	-1.9763	-2.60556e-10	4.08555e-05	-1.83733	-2.60556e-10	5.79942e-05	-1.90966	-2.60556e-10
123661753	chr7:123661753:T:A	3.81278e-13	-1.959	-0.618851	2.39097e-05	-1.86631	-0.506779	4.04784e-05	-1.85221	-0.417016
123661886	chr7:123661886:A:G	3.58945e-13	-1.9769	-0.661304	0.000149624	0.210096	-0.749343	0.00016287	-0.0561723	-0.820871
123662048	chr7:123662048:T:C	7.05058e-13	-1.9631	-2.60556e-10	3.75173e-05	-1.92257	-2.60556e-10	5.84848e-05	-1.90123	-2.60556e-10
123663351	chr7:123663351:A:G	1.79924e-12	-2.59283e-10	-1.02626	9.01873e-05	-2.59283e-10	-1.04548	0.000138147	-2.59283e-10	-1.04168
123663423	chr7:123663423:A:G	3.75842e-13	-1.97567	-0.616541	0.000145919	0.143597	-0.707915	0.000159191	-0.118574	-0.781322
123664314	chr7:123664314:C:A	6.96922e-13	-1.9747	-2.60556e-10	3.63212e-05	-1.95497	-2.60556e-10	5.53723e-05	-1.95592	-2.60556e-10
123664555	chr7:123664555:G:A	3.98478e-13	-1.97524	-0.558486	0.000151706	0.129149	-0.654579	0.000164996	-0.132372	-0.731705
123664667	chr7:123664667:G:A	1.51879e-12	-2.59283e-10	-1.19571	8.16615e-05	-2.59283e-10	-1.14479	0.000125006	-2.59283e-10	-1.14164
123664781	chr7:123664781:C:A	1.96453e-12	-2.59283e-10	-0.938368	0.000116017	-2.59283e-10	-0.793635	0.000178508	-2.59283e-10	-0.785362
123665263	chr7:123665263:C:T	3.33255e-12	-2.59283e-10	-0.409884	0.000216221	-2.59283e-10	-0.171071	0.000333011	-2.59283e-10	-0.161821
123665390	chr7:123665390:A:C	2.06512e-13	-1.9741	-1.21692	2.2335e-05	-1.22494	-1.21628	3.04283e-05	-1.33816	-1.21647
123665782	chr7:123665782:A:T	3.74645e-13	-1.97553	-0.619862	0.000144936	0.1399	-0.710982	0.000158177	-0.122139	-0.784145
123665940	chr7:123665940:G:A	1.60231e-12	-2.59283e-10	-1.14218	8.09322e-05	-2.59283e-10	-1.15376	0.000123052	-2.59283e-10	-1.15739
123666416	chr7:123666416:G:A	3.74981e-13	-1.9765	-0.618006	0.000151186	0.180432	-0.709295	0.000164612	-0.0837972	-0.782609
123666558	chr7:123666558:T:C	2.22882e-09	5.18572	0.909884	6.51454e-05	-1.91952	0.548766	0.000120273	-1.85506	0.674824
123666694	chr7:123666694:C:T	1.59579e-12	-2.59283e-10	-1.14625	7.93468e-05	-2.59283e-10	-1.17354	0.000120853	-2.59283e-10	-1.17542
123667454	chr7:123667454:A:T	4.01023e-07	10.7476	0.540535	1.56179e-05	-1.93807	-0.860883	2.22568e-05	-1.96985	-0.897499
123668141	chr7:123668141:A:G	3.50693e-13	-1.97689	-0.684578	0.000146371	0.209335	-0.770566	0.000159835	-0.0568849	-0.838969
123668921	chr7:123668921:A:G	3.18947e-12	-2.59283e-10	-0.453767	0.000177531	-2.59283e-10	-0.368226	0.000259103	-2.59283e-10	-0.412773
123669484	chr7:123669484:A:T	3.66312e-10	4.68586	-0.395994	0.000893002	1.77215	-0.52493	0.00172782	1.77888	-0.294266
123669788	chr7:123669788:G:C	1.84777e-11	2.50594	-1.20299	0.000194548	0.914559	-1.19125	0.000205574	0.565127	-1.20932
123669900	chr7:123669900:A:G	2.36038e-12	-2.59283e-10	-0.754799	0.000119126	-2.59283e-10	-0.767189	0.000174792	-2.59283e-10	-0.806402
123670029	chr7:123670029:T:C	2.87718e-07	10.598	0.358073	1.73894e-05	-1.93088	-0.760636	2.42741e-05	-1.96661	-0.813976
123670574	chr7:123670574:G:A	3.84466e-10	4.71166	-0.373423	0.000934739	1.79698	-0.504085	0.00181134	1.80245	-0.270625
123670882	chr7:123670882:C:T	1.48822e-12	-2.59283e-10	-1.21604	7.59842e-05	-2.59283e-10	-1.21685	0.000115939	-2.59283e-10	-1.21693
123671353	chr7:123671353:T:A	1.57177e-12	-2.59283e-10	-1.16142	8.06162e-05	-2.59283e-10	-1.15767	0.000121374	-2.59283e-10	-1.17112
123671730	chr7:123671730:TCTATCC:T	7.68606e-13	-1.8768	-2.60556e-10	4.39875e-05	-1.76347	-2.60556e-10	7.22714e-05	-1.68957	-2.60556e-10
123671995	chr7:123671995:C:A	7.04482e-13	-1.96391	-2.60556e-10	3.67782e-05	-1.94247	-2.60556e-10	5.42977e-05	-1.97552	-2.60556e-10
123672338	chr7:123672338:T:C	6.46097e-13	-1.97551	-0.0749163	0.000227472	0.13157	-0.251915	0.000265925	-0.125509	-0.261273
123672561	chr7:123672561:C:G	1.59387e-12	-2.59283e-10	-1.14746	8.0541e-05	-2.59283e-10	-1.15861	0.000122475	-2.59283e-10	-1.16209
123672793	chr7:123672793:T:G	4.24193e-07	10.6923	0.652044	1.63516e-05	-1.9345	-0.818545	2.32257e-05	-1.96829	-0.856449
123672913	chr7:123672913:T:G	1.57293e-12	-2.59283e-10	-1.16068	8.06701e-05	-2.59283e-10	-1.157	0.000121446	-2.59283e-10	-1.17053
123673160	chr7:123673160:C:T	1.65485e-12	-2.59283e-10	-1.10991	8.33475e-05	-2.59283e-10	-1.12435	0.000126699	-2.59283e-10	-1.12819
123673519	chr7:123673519:T:C	3.44535e-13	-1.97158	-0.707602	0.000122354	0.0401643	-0.780615	0.000135043	-0.215787	-0.84862
123673729	chr7:123673729:G:T	1.50527e-12	-2.59283e-10	-1.20465	7.64812e-05	-2.59283e-10	-1.21033	0.000119419	-2.59283e-10	-1.18736
123673910	chr7:123673910:T:C	1.5083e-12	-2.59283e-10	-1.20264	7.63325e-05	-2.59283e-10	-1.21227	0.000116961	-2.59283e-10	-1.20816
123674392	chr7:123674392:T:C	6.3594e-13	-1.97465	-0.091624	0.000230533	0.0953787	-0.202355	0.000269645	-0.159783	-0.213107
123674564	chr7:123674564:G:T	3.49228e-13	-1.97081	-0.694841	0.000122303	0.0277188	-0.768589	0.000134901	-0.22778	-0.837673
123675120	chr7:123675120:T:C	3.421e-13	-1.9739	-0.712373	0.000128195	0.0905348	-0.784352	0.00014104	-0.168768	-0.852188
123675168	chr7:123675168:G:A	6.78498e-09	6.6565	0.552348	1.97337e-05	-1.82537	-0.739676	2.72116e-05	-1.89405	-0.772303
123675223	chr7:123675223:T:C	1.65435e-12	-2.59283e-10	-1.11021	9.01551e-05	-2.59283e-10	-1.04584	0.000140347	-2.59283e-10	-1.02588
123676467	chr7:123676467:T:C	1.49815e-12	-2.59283e-10	-1.20939	7.61862e-05	-2.59283e-10	-1.21419	0.000118502	-2.59283e-10	-1.19506
123677086	chr7:123677086:A:G	2.17211e-11	2.10459	-0.639927	0.000418576	1.18847	-0.698981	0.000747742	1.15445	-0.507391
123677130	chr7:123677130:C:T	3.67066e-13	-1.97718	-0.638657	0.000159756	0.254387	-0.728111	0.000173267	-0.0150686	-0.800092
123678424	chr7:123678424:G:T	3.54188e-10	4.62995	-0.37374	0.000874589	1.73103	-0.504652	0.00169432	1.73632	-0.271284
123678503	chr7:123678503:AC:A	6.23317e-13	-1.96552	-0.120797	0.000199527	-0.0520974	-0.199327	0.000216381	-0.302705	-0.290254
123678642	chr7:123678642:C:A	3.3141e-13	-1.97379	-0.74423	0.000124777	0.0930167	-0.813864	0.000137518	-0.166821	-0.879422
123678830	chr7:123678830:CAAAG:C	2.78276e-12	-2.59283e-10	-0.590179	0.000152512	-2.59283e-10	-0.520132	0.000217663	-2.59283e-10	-0.587051
123679029	chr7:123679029:G:A	1.57519e-12	-2.59283e-10	-1.15924	8.07976e-05	-2.59283e-10	-1.15542	0.000121614	-2.59283e-10	-1.16914
123679259	chr7:123679259:AAAAT:A	5.08797e-13	-1.97717	-0.31216	0.000216962	0.246251	-0.413903	0.000251815	-0.014313	-0.426988
123679583	chr7:123679583:T:C	3.83125e-13	-1.97157	-0.601449	2.54625e-05	-1.82298	-0.487184	4.32524e-05	-1.806	-0.396947
123680106	chr7:123680106:C:T	3.94909e-13	-1.97455	-0.568171	2.70275e-05	-1.7994	-0.45112	4.60392e-05	-1.78138	-0.359124
123680381	chr7:123680381:C:T	3.36808e-09	5.52242	0.986058	7.21897e-05	-1.8866	0.618525	0.000135429	-1.80834	0.746792
123680485	chr7:123680485:T:C	4.29688e-07	10.847	0.510161	1.52226e-05	-1.9425	-0.882086	2.1791e-05	-1.97172	-0.916786
123680824	chr7:123680824:T:C	5.83907e-12	-2.59283e-10	0.150951	0.000335497	-2.59283e-10	0.268241	0.000548023	-2.59283e-10	0.336319
123681112	chr7:123681112:G:A	1.79819e-12	-1.02684	-2.60556e-10	0.000110998	-0.837864	-2.60556e-10	0.000191567	-0.714762	-2.60556e-10
123681504	chr7:123681504:CAG:C	1.55423e-06	10.709	1.93385	3.4803e-05	-1.93716	-0.06051	4.84604e-05	-1.96943	-0.119824
123681924	chr7:123681924:C:A	4.26678e-10	4.80385	-0.361445	0.00100909	1.86282	-0.493387	0.00195873	1.86805	-0.257997
123681982	chr7:123681982:G:T	7.05012e-13	-1.96316	-2.60556e-10	3.67278e-05	-1.94384	-2.60556e-10	5.44902e-05	-1.97198	-2.60556e-10
123682134	chr7:123682134:G:A	5.80669e-12	-2.59283e-10	0.14539	0.000333529	-2.59283e-10	0.262358	0.000544758	-2.59283e-10	0.330343
123682209	chr7:123682209:A:C	1.79321e-12	-2.59283e-10	-1.02961	0.000102395	-2.59283e-10	-0.918536	0.000157772	-2.59283e-10	-0.908847
123682662	chr7:123682662:T:A	3.54716e-13	-1.97661	-0.67345	0.000145525	0.197775	-0.764802	0.000159397	-0.0683394	-0.830263
123682725	chr7:123682725:G:C	4.77723e-07	10.8019	0.661251	1.63051e-05	-1.9416	-0.81429	2.32493e-05	-1.97133	-0.85239
123683030	chr7:123683030:C:G	1.64429e-12	-1.11632	-2.60556e-10	7.06286e-05	-1.28994	-2.60556e-10	0.000103398	-1.33142	-2.60556e-10
123683624	chr7:123683624:T:C	1.5724e-12	-2.59283e-10	-1.16102	8.06416e-05	-2.59283e-10	-1.15736	0.000121408	-2.59283e-10	-1.17084
123684691	chr7:123684691:CCAG:C	3.44141e-13	-1.97242	-0.707902	0.000125236	0.0631844	-0.780355	0.000137871	-0.19496	-0.848716
123684903	chr7:123684903:T:C	1.55874e-12	-2.59283e-10	-1.16974	7.99173e-05	-2.59283e-10	-1.16638	0.000120454	-2.59283e-10	-1.17873
123685285	chr7:123685285:A:G	3.26112e-13	-1.9714	-0.762738	0.000116634	0.0427259	-0.831055	0.000129172	-0.213806	-0.895048
123685297	chr7:123685297:A:T	9.41441e-12	0.628621	-2.60556e-10	3.86515e-05	-1.89279	-2.60556e-10	6.18403e-05	-1.84544	-2.60556e-10
123685405	chr7:123685405:C:T	3.61818e-13	-1.97699	-0.653241	0.000153163	0.225706	-0.741579	0.000166527	-0.0423446	-0.812496
123685805	chr7:123685805:A:G	3.85447e-12	-2.59283e-10	-0.264388	0.000218657	-2.59283e-10	-0.15987	0.00035336	-2.59283e-10	-0.102511
123685905	chr7:123685905:T:C	1.53152e-12	-2.59283e-10	-1.18736	7.84552e-05	-2.59283e-10	-1.18484	0.000118558	-2.59283e-10	-1.1946
123686001	chr7:123686001:T:C	5.83872e-12	-2.59283e-10	0.150891	0.000335465	-2.59283e-10	0.268147	0.000547961	-2.59283e-10	0.336206
123686281	chr7:123686281:T:C	1.91548e-12	-0.963652	-2.60556e-10	0.000175988	-0.376956	-2.60556e-10	0.000229958	-0.532102	-2.60556e-10
123687806	chr7:123687806:T:C	3.24915e-13	-1.96836	-0.769447	0.000110251	-0.00728485	-0.837332	0.000122565	-0.260557	-0.9008
123688485	chr7:123688485:C:T	1.59385e-12	-2.59283e-10	-1.14747	8.05399e-05	-2.59283e-10	-1.15862	0.000122473	-2.59283e-10	-1.16211
123689029	chr7:123689029:TC:T	2.05654e-12	-2.59283e-10	-0.892596	9.43051e-05	-2.59283e-10	-1.00084	0.000145233	-2.59283e-10	-0.991656
123689570	chr7:123689570:T:C	1.82289e-12	-2.59283e-10	-1.0132	9.16556e-05	-2.59283e-10	-1.02933	0.000139345	-2.59283e-10	-1.03305
123689796	chr7:123689796:ATAAT:A	3.23925e-13	-1.97302	-0.767843	0.000119769	0.0784634	-0.840268	0.000132337	-0.180931	-0.903712
123690071	chr7:123690071:T:C	1.98423e-12	-2.59283e-10	-0.928388	0.000101807	-2.59283e-10	-0.924297	0.00017217	-2.59283e-10	-0.821514
123690293	chr7:123690293:C:T	3.41976e-12	-0.384052	-2.60556e-10	0.000122106	-0.742484	-2.60556e-10	0.000165511	-0.86096	-2.60556e-10
123691156	chr7:123691156:C:G	7.81554e-13	-1.23408	-0.626012	2.17666e-05	-1.86799	-0.599006	3.51008e-05	-1.77902	-0.632748
123691340	chr7:123691340:T:C	1.54205e-12	-2.59283e-10	-1.18051	7.81853e-05	-2.59283e-10	-1.18829	0.000119038	-2.59283e-10	-1.19056
123691399	chr7:123691399:A:T	1.55738e-12	-2.59283e-10	-1.17061	7.98406e-05	-2.59283e-10	-1.16734	0.000120357	-2.59283e-10	-1.17954
123691603	chr7:123691603:C:CATACT	1.60189e-12	-2.59283e-10	-1.14244	8.0915e-05	-2.59283e-10	-1.15397	0.000123019	-2.59283e-10	-1.15766
123691914	chr7:123691914:C:G	1.55735e-12	-2.59283e-10	-1.17064	7.98445e-05	-2.59283e-10	-1.16729	0.000120358	-2.59283e-10	-1.17953
123692094	chr7:123692094:A:G	5.29996e-12	-2.59283e-10	0.0540787	0.000328035	-2.59283e-10	0.245749	0.000473741	-2.59283e-10	0.190662
123693074	chr7:123693074:T:C	5.80129e-12	-2.59283e-10	0.14446	0.000333225	-2.59283e-10	0.261445	0.00054422	-2.59283e-10	0.329355
123693079	chr7:123693079:C:T	1.94888e-12	-2.59283e-10	-0.946364	0.000105409	-2.59283e-10	-0.889528	0.000160974	-2.59283e-10	-0.888753
123693235	chr7:123693235:A:G	1.70603e-12	-2.59283e-10	-1.07945	9.14695e-05	-2.59283e-10	-1.03137	0.00013546	-2.59283e-10	-1.06132
123694190	chr7:123694190:T:A	1.99281e-12	-2.59283e-10	-0.924073	9.96231e-05	-2.59283e-10	-0.945978	0.000156364	-2.59283e-10	-0.917813
123694208	chr7:123694208:A:G	1.75991e-12	-2.59283e-10	-1.04836	9.22761e-05	-2.59283e-10	-1.02259	0.000143332	-2.59283e-10	-1.00483
123694278	chr7:123694278:T:G	4.98586e-07	10.8966	0.609354	1.58701e-05	-1.94536	-0.837576	2.27048e-05	-1.97282	-0.874607
123694642	chr7:123694642:GT:G	3.38273e-13	-1.97712	-0.7204	0.000154087	0.29344	-0.803292	0.000167506	0.0215028	-0.870479
123694693	chr7:123694693:G:A	1.57774e-12	-2.59283e-10	-1.15763	8.09325e-05	-2.59283e-10	-1.15376	0.000121795	-2.59283e-10	-1.16766
123694911	chr7:123694911:T:C	3.77918e-13	-1.38866	-1.19804	4.28277e-05	-0.589984	-1.2002	6.59869e-05	-0.582623	-1.19792
123695296	chr7:123695296:A:G	6.15521e-13	-1.97602	-0.122885	0.000222892	0.154837	-0.295524	0.00026006	-0.104528	-0.304556
123695630	chr7:123695630:C:T	7.08947e-13	-1.9576	-2.60556e-10	3.79179e-05	-1.91195	-2.60556e-10	5.92131e-05	-1.88885	-2.60556e-10
123696750	chr7:123696750:G:A	3.39064e-09	5.51341	1.00175	7.32457e-05	-1.88699	0.633433	0.000137432	-1.809	0.762134
123697119	chr7:123697119:GAAAGT:G	1.32053e-06	10.685	1.79491	3.20423e-05	-1.93646	-0.143852	4.46873e-05	-1.96915	-0.201161
123697267	chr7:123697267:T:C	2.0185e-12	-0.911266	-2.60556e-10	6.64901e-05	-1.35032	-2.60556e-10	0.000113519	-1.23803	-2.60556e-10
123697680	chr7:123697680:G:C	3.38119e-13	-1.97457	-0.723404	0.000129587	0.11172	-0.794742	0.000142513	-0.148678	-0.861884
123697819	chr7:123697819:C:T	3.20912e-13	-1.97649	-0.77372	0.000154892	0.347596	-0.852239	0.000168585	0.0722357	-0.914793
123698234	chr7:123698234:A:G	1.50142e-12	-2.59283e-10	-1.20721	7.6341e-05	-2.59283e-10	-1.21216	0.000118938	-2.59283e-10	-1.19139
123698586	chr7:123698586:C:T	2.0341e-12	-0.903569	-2.60556e-10	6.58845e-05	-1.35947	-2.60556e-10	0.000112756	-1.24477	-2.60556e-10
123698659	chr7:123698659:G:C	6.00113e-13	-1.97449	-0.149769	0.000206431	0.103198	-0.320604	0.000241647	-0.152859	-0.32966
123699123	chr7:123699123:C:T	3.50775e-13	-1.97685	-0.684385	0.000146808	0.211618	-0.769866	0.000160137	-0.0552851	-0.838682
123699223	chr7:123699223:C:T	1.59791e-12	-2.59283e-10	-1.14492	8.19981e-05	-2.59283e-10	-1.14068	0.000123219	-2.59283e-10	-1.15604
123699867	chr7:123699867:C:T	3.16001e-09	5.46679	0.977916	7.12668e-05	-1.89184	0.610903	0.000133404	-1.81571	0.739088
123701068	chr7:123701068:A:G	1.49844e-12	-2.59283e-10	-1.2092	7.59769e-05	-2.59283e-10	-1.21694	0.000115939	-2.59283e-10	-1.21693
123701069	chr7:123701069:G:C	2.77206e-09	5.55603	0.757698	5.88405e-05	-1.88236	0.409819	0.000109811	-1.8026	0.53136
123701270	chr7:123701270:A:C	1.53204e-12	-2.59283e-10	-1.18702	8.29338e-05	-2.59283e-10	-1.12933	0.000126991	-2.59283e-10	-1.12588
123701456	chr7:123701456:A:C	2.05494e-12	-2.59283e-10	-0.893374	0.00010261	-2.59283e-10	-0.916434	0.000161288	-2.59283e-10	-0.886809
123701884	chr7:123701884:T:G	3.82415e-07	10.5844	0.656219	1.65291e-05	-1.92735	-0.814903	2.33791e-05	-1.96486	-0.853292
123703034	chr7:123703034:T:C	7.57042e-12	-2.59283e-10	0.410628	0.000362628	-2.59283e-10	0.346005	0.000632688	-2.59283e-10	0.47998
123703665	chr7:123703665:A:G	3.5767e-13	-1.97654	-0.665224	0.000146091	0.189336	-0.752479	0.000159349	-0.076308	-0.822592
123705835	chr7:123705835:T:C	3.77382e-13	-1.97507	-0.613048	2.57208e-05	-1.79912	-0.500955	4.37019e-05	-1.78095	-0.411657
123705843	chr7:123705843:T:C	7.76088e-12	-2.59283e-10	0.435474	0.000371768	-2.59283e-10	0.370897	0.000649145	-2.59283e-10	0.505658
123707009	chr7:123707009:A:C	3.66716e-10	4.57542	-0.284456	0.000900712	1.68725	-0.431439	0.00173444	1.69035	-0.201909
123707179	chr7:123707179:T:C	1.97186e-12	-2.59283e-10	-0.934645	0.000101157	-2.59283e-10	-0.930698	0.000170904	-2.59283e-10	-0.828898
123707214	chr7:123707214:C:T	2.16969e-12	0.316507	-1.15554	3.69859e-05	-0.770654	-1.16618	7.70922e-05	-0.459371	-1.16562
123707439	chr7:123707439:T:C	2.54856e-12	-2.59283e-10	-0.678092	0.000158363	-2.59283e-10	-0.482481	0.000239504	-2.59283e-10	-0.491428
123708302	chr7:123708302:G:T	4.47307e-13	-1.96945	-0.448684	3.49571e-05	-1.6873	-0.305954	5.21749e-05	-1.65904	-0.356352
123708357	chr7:123708357:G:A	6.95191e-13	-1.97719	-2.60556e-10	3.5588e-05	-1.97536	-2.60556e-10	5.44739e-05	-1.97228	-2.60556e-10
123708690	chr7:123708690:C:T	3.87207e-10	4.64477	-0.299432	0.000948096	1.74296	-0.435876	0.00185458	1.7475	-0.192084
123708935	chr7:123708935:G:A	7.95126e-12	0.459709	-2.60556e-10	0.000800965	1.13845	-2.60556e-10	0.00116524	1.09069	-2.60556e-10
123709523	chr7:123709523:A:T	1.46616e-12	-1.23097	-2.60556e-10	7.57844e-05	-1.21948	-2.60556e-10	0.000101268	-1.35223	-2.60556e-10
123709572	chr7:123709572:G:T	3.24445e-12	-2.59283e-10	-0.436674	0.00016908	-2.59283e-10	-0.416999	0.000303734	-2.59283e-10	-0.253846
123709573	chr7:123709573:T:G	4.0088e-10	4.76053	-0.380489	0.000961111	1.83148	-0.51076	0.00185953	1.83607	-0.277993
123709870	chr7:123709870:G:A	3.43052e-13	-1.97598	-0.70751	0.000168757	0.372464	-0.791379	0.00018238	0.0956739	-0.859578
123710006	chr7:123710006:C:T	3.69043e-13	-1.97697	-0.633493	0.000155057	0.219542	-0.723124	0.00016861	-0.046836	-0.795571
123710481	chr7:123710481:T:C	3.59779e-13	-1.97704	-0.658841	0.000164453	0.301839	-0.746589	0.00017806	0.0292574	-0.817133
123711165	chr7:123711165:G:C	1.53267e-12	-2.59283e-10	-1.18661	7.85265e-05	-2.59283e-10	-1.18394	0.000118645	-2.59283e-10	-1.19386
123711468	chr7:123711468:A:G	1.56104e-12	-1.16827	-2.60556e-10	5.9294e-05	-1.46486	-2.60556e-10	9.72495e-05	-1.39272	-2.60556e-10
123711554	chr7:123711554:C:A	1.52954e-12	-2.59283e-10	-1.18866	8.26897e-05	-2.59283e-10	-1.13228	0.00012662	-2.59283e-10	-1.12881
123711766	chr7:123711766:C:T	5.82109e-12	-2.59283e-10	0.147867	0.00033442	-2.59283e-10	0.265027	0.000546222	-2.59283e-10	0.333028
123711818	chr7:123711818:G:A	2.00043e-12	-2.59283e-10	-0.920259	0.000102633	-2.59283e-10	-0.916212	0.000173805	-2.59283e-10	-0.812063
123712253	chr7:123712253:T:C	1.22004e-06	10.4337	1.96707	3.62292e-05	-1.91804	-0.0394678	4.99259e-05	-1.96004	-0.0994138
123713083	chr7:123713083:TTAA:T	7.01951e-13	-1.96751	-2.60556e-10	3.7004e-05	-1.93635	-2.60556e-10	5.79732e-05	-1.91002	-2.60556e-10
123713360	chr7:123713360:G:A	6.12137e-13	-1.97682	-0.127595	0.000245196	0.190625	-0.235941	0.000284997	-0.0709765	-0.246541
123713432	chr7:123713432:T:C	1.54697e-12	-2.59283e-10	-1.17732	7.82906e-05	-2.59283e-10	-1.18695	0.000123928	-2.59283e-10	-1.1503
123713643	chr7:123713643:C:T	2.16304e-12	-0.842106	-2.60556e-10	0.00020477	-0.225484	-2.60556e-10	0.000265559	-0.38816	-2.60556e-10
123713654	chr7:123713654:G:C	3.58357e-13	-1.97704	-0.662809	0.000152209	0.228209	-0.750328	0.000165603	-0.0398516	-0.82055
123714482	chr7:123714482:A:G	4.10199e-10	4.77303	-0.370004	0.000978524	1.8398	-0.501125	0.00189673	1.84478	-0.266887
123714753	chr7:123714753:T:C	5.83878e-13	-1.97715	-0.17453	0.000242703	0.225205	-0.280739	0.000281624	-0.0380759	-0.291347
123714849	chr7:123714849:T:C	1.76591e-12	-2.59283e-10	-1.04495	9.26006e-05	-2.59283e-10	-1.01908	0.000143853	-2.59283e-10	-1.00121
123715429	chr7:123715429:T:C	3.80848e-10	4.74192	-0.41314	0.000918271	1.81577	-0.540646	0.00176934	1.82102	-0.312649
123715640	chr7:123715640:C:G	8.28175e-13	-1.80215	-2.60556e-10	3.70872e-05	-1.9341	-2.60556e-10	5.67025e-05	-1.93218	-2.60556e-10
123715723	chr7:123715723:G:C	1.50872e-12	-2.59283e-10	-1.20236	7.63442e-05	-2.59283e-10	-1.21212	0.000116986	-2.59283e-10	-1.20794
123715920	chr7:123715920:A:G	2.0126e-12	-2.59283e-10	-0.914193	0.000102967	-2.59283e-10	-0.91296	0.00014966	-2.59283e-10	-0.96163
123716008	chr7:123716008:C:T	3.94852e-10	4.71155	-0.34666	0.000954307	1.79321	-0.479599	0.00185545	1.79845	-0.242571
123716586	chr7:123716586:A:G	2.18073e-13	-1.94117	-1.19537	1.38718e-05	-1.72195	-1.19557	2.11222e-05	-1.72534	-1.19433
123716588	chr7:123716588:C:G	6.01013e-13	-1.97526	-0.147496	0.000211355	0.124934	-0.318767	0.000247227	-0.131953	-0.327739
123716673	chr7:123716673:G:A	1.60194e-12	-2.59283e-10	-1.14241	8.22385e-05	-2.59283e-10	-1.13775	0.000123493	-2.59283e-10	-1.15381
123716841	chr7:123716841:A:G	3.48061e-12	-0.366413	-2.60556e-10	0.000260566	0.015484	-2.60556e-10	0.00039361	0.00536386	-2.60556e-10
123716867	chr7:123716867:A:C	3.5077e-10	4.56539	-0.318881	0.000877191	1.68332	-0.453971	0.00171278	1.68889	-0.213014
123717224	chr7:123717224:C:A	1.97034e-12	-2.59283e-10	-0.935415	0.000100839	-2.59283e-10	-0.933846	0.000146789	-2.59283e-10	-0.981004
123717455	chr7:123717455:C:T	2.36808e-12	-2.59283e-10	-0.751541	0.000131866	-2.59283e-10	-0.665589	0.000190085	-2.59283e-10	-0.722528
123717574	chr7:123717574:T:C	2.19271e-12	-2.59283e-10	-0.828482	0.000118933	-2.59283e-10	-0.768815	0.000176234	-2.59283e-10	-0.798187
123717592	chr7:123717592:A:G	3.93445e-10	4.61782	-0.2565	0.000952873	1.71792	-0.405806	0.00184103	1.72083	-0.172748
123718093	chr7:123718093:GTTAA:G	5.93499e-13	-1.97635	-0.158985	0.000231251	0.161651	-0.265518	0.000269328	-0.097849	-0.276218
123718295	chr7:123718295:G:C	2.05494e-12	-2.59283e-10	-0.893374	0.00010261	-2.59283e-10	-0.916434	0.000161288	-2.59283e-10	-0.886809
123718484	chr7:123718484:AAGAT:A	3.96217e-12	-2.59283e-10	-0.236828	0.000224599	-2.59283e-10	-0.133055	0.00036322	-2.59283e-10	-0.0749889
123718700	chr7:123718700:T:C	3.5171e-07	10.4289	0.728031	1.72488e-05	-1.91738	-0.78225	2.42479e-05	-1.95968	-0.821983
123719011	chr7:123719011:T:G	2.65126e-13	-1.96588	-0.975292	2.54856e-05	-1.30462	-1.00464	3.44484e-05	-1.41295	-1.01758
123719218	chr7:123719218:A:G	1.99283e-12	-2.59283e-10	-0.924063	0.000102264	-2.59283e-10	-0.919811	0.000173065	-2.59283e-10	-0.816331
123719225	chr7:123719225:T:C	1.91805e-12	-2.59283e-10	-0.962313	9.44159e-05	-2.59283e-10	-0.999663	0.000149348	-2.59283e-10	-0.963717
123719953	chr7:123719953:A:C	3.17443e-09	5.40129	1.04797	7.55327e-05	-1.89863	0.675819	0.000141227	-1.82518	0.805555
123720123	chr7:123720123:A:C	1.49809e-12	-2.59283e-10	-1.20943	7.61842e-05	-2.59283e-10	-1.21422	0.000118494	-2.59283e-10	-1.19514
123720298	chr7:123720298:T:C	1.56563e-07	10.204	0.143634	2.44553e-05	-1.97153	-0.378995	3.74171e-05	-1.97512	-0.372753
123720673	chr7:123720673:T:C	1.58464e-12	-2.59283e-10	-1.15326	8.01062e-05	-2.59283e-10	-1.16402	0.000121833	-2.59283e-10	-1.16735
123720681	chr7:123720681:C:G	1.22437e-12	-1.4112	-2.60556e-10	5.42115e-05	-1.55448	-2.60556e-10	7.89259e-05	-1.60149	-2.60556e-10
123721226	chr7:123721226:T:C	1.57496e-12	-2.59283e-10	-1.15939	7.96666e-05	-2.59283e-10	-1.16952	0.00012119	-2.59283e-10	-1.17264
123721318	chr7:123721318:C:CTT	2.85589e-12	-2.59283e-10	-0.564239	0.00013582	-2.59283e-10	-0.636041	0.000238555	-2.59283e-10	-0.495396
123721391	chr7:123721391:T:C	5.84636e-12	-2.59283e-10	0.152198	0.000335927	-2.59283e-10	0.269521	0.000548746	-2.59283e-10	0.337637
123721719	chr7:123721719:C:T	5.8287e-13	-1.97702	-0.176387	0.000225886	0.217626	-0.344968	0.000262757	-0.0451815	-0.353586
123721856	chr7:123721856:C:T	3.59407e-13	-1.97704	-0.659878	0.00016464	0.303998	-0.747607	0.000178256	0.0313482	-0.818123
123721882	chr7:123721882:A:ATAACT	3.33771e-13	-1.97304	-0.737881	0.00018032	0.466632	-0.819271	0.000194217	0.183992	-0.885016
123722016	chr7:123722016:G:A	6.19948e-13	-1.97694	-0.114796	0.000236851	0.208796	-0.288739	0.000275558	-0.0536552	-0.297544
123722365	chr7:123722365:A:T	1.63576e-12	-1.12151	-2.60556e-10	0.000100357	-0.938636	-2.60556e-10	0.000172892	-0.817332	-2.60556e-10
123722638	chr7:123722638:C:T	2.05434e-12	-2.59283e-10	-0.893664	0.000102583	-2.59283e-10	-0.916704	0.000161243	-2.59283e-10	-0.887084
123723058	chr7:123723058:T:C	2.93448e-12	-2.59283e-10	-0.537091	0.000157255	-2.59283e-10	-0.489504	0.000224034	-2.59283e-10	-0.558201
123723105	chr7:123723105:T:C	3.4648e-12	-2.59283e-10	-0.370967	0.00018635	-2.59283e-10	-0.319743	0.000263599	-2.59283e-10	-0.395568
123723604	chr7:123723604:A:G	3.70885e-10	4.71679	-0.414521	0.000898895	1.79571	-0.541913	0.00173156	1.80089	-0.314114
123724003	chr7:123724003:T:C	1.5044e-12	-2.59283e-10	-1.20523	7.64488e-05	-2.59283e-10	-1.21075	0.000119312	-2.59283e-10	-1.18826
123724073	chr7:123724073:T:C	3.74297e-13	-1.97708	-0.61925	0.00017001	0.29891	-0.710428	0.000183668	0.0268376	-0.783707
123724290	chr7:123724290:CAATT:C	1.5867e-12	-2.59283e-10	-1.15196	8.02056e-05	-2.59283e-10	-1.16278	0.000121987	-2.59283e-10	-1.16609
123724318	chr7:123724318:C:T	1.88058e-12	-2.59283e-10	-0.98204	9.65873e-05	-2.59283e-10	-0.976925	0.000140562	-2.59283e-10	-1.02435
123724372	chr7:123724372:T:C	1.5088e-12	-2.59283e-10	-1.20231	7.63254e-05	-2.59283e-10	-1.21237	0.000116039	-2.59283e-10	-1.21607
123725068	chr7:123725068:G:A	3.73739e-10	4.74627	-0.436332	0.000902075	1.8195	-0.562175	0.00173205	1.82462	-0.337554
123725652	chr7:123725652:C:T	5.56013e-12	-2.59283e-10	0.102	0.000318807	-2.59283e-10	0.217215	0.000520151	-2.59283e-10	0.284122
123725734	chr7:123725734:C:T	6.05584e-13	-1.97494	-0.14024	0.000222966	0.107394	-0.247749	0.000260499	-0.14877	-0.258627
123726803	chr7:123726803:T:C	1.53032e-12	-2.59283e-10	-1.18814	8.277e-05	-2.59283e-10	-1.13131	0.000126742	-2.59283e-10	-1.12784
123727130	chr7:123727130:A:G	7.52041e-13	-1.89859	-2.60556e-10	3.55779e-05	-1.97565	-2.60556e-10	5.50458e-05	-1.96183	-2.60556e-10
123727639	chr7:123727639:C:T	2.83252e-13	-1.96493	-0.910106	1.78553e-05	-1.81808	-0.846996	2.86034e-05	-1.80203	-0.814443
123727967	chr7:123727967:TTAATG:T	1.50643e-12	-2.59283e-10	-1.20388	7.71569e-05	-2.59283e-10	-1.20153	0.00011658	-2.59283e-10	-1.21142
123728015	chr7:123728015:A:G	6.95285e-13	-1.97705	-2.60556e-10	3.55606e-05	-1.97614	-2.60556e-10	5.44008e-05	-1.97362	-2.60556e-10
123728434	chr7:123728434:G:A	5.97899e-13	-1.97719	-0.150764	0.000254908	0.251475	-0.257946	0.000295215	-0.013711	-0.268581
123728990	chr7:123728990:T:C	3.17025e-13	-1.97635	-0.786049	0.000130285	0.174847	-0.852494	0.000143391	-0.089804	-0.914615
123729106	chr7:123729106:G:C	1.48719e-12	-2.59283e-10	-1.21673	7.60078e-05	-2.59283e-10	-1.21654	0.000116591	-2.59283e-10	-1.21133
123729420	chr7:123729420:A:G	1.95408e-12	-2.59283e-10	-0.943703	0.000100501	-2.59283e-10	-0.937204	0.000169753	-2.59283e-10	-0.835652
123729458	chr7:123729458:G:A	4.49757e-12	-0.110083	-2.60556e-10	0.000399515	0.44288	-2.60556e-10	0.000583275	0.398661	-2.60556e-10
123729485	chr7:123729485:T:C	3.19083e-13	-1.97396	-0.781969	0.000168789	0.440987	-0.859709	0.000182768	0.159874	-0.921652
123730656	chr7:123730656:A:G	6.07069e-13	-1.97712	-0.135612	0.00026406	0.272255	-0.243453	0.000305323	0.00566391	-0.254292
123730972	chr7:123730972:C:A	5.77195e-13	-1.97695	-0.18625	0.000234152	0.200052	-0.291453	0.00027212	-0.061784	-0.30197
123731448	chr7:123731448:T:C	3.20011e-12	-2.59283e-10	-0.450436	0.000166738	-2.59283e-10	-0.430949	0.000299112	-2.59283e-10	-0.26918
123731833	chr7:123731833:A:G	1.60827e-12	-2.59283e-10	-1.13846	8.12131e-05	-2.59283e-10	-1.1503	0.000123464	-2.59283e-10	-1.15405
123732046	chr7:123732046:G:A	1.61295e-12	-2.59283e-10	-1.13556	8.45244e-05	-2.59283e-10	-1.11033	0.000126673	-2.59283e-10	-1.12839
123732199	chr7:123732199:G:A	1.60714e-12	-1.13917	-2.60556e-10	0.000141748	-0.593319	-2.60556e-10	0.000231385	-0.525916	-2.60556e-10
123733568	chr7:123733568:T:C	6.06257e-13	-1.97661	-0.137466	0.000226741	0.185488	-0.309051	0.00026362	-0.076931	-0.318559
123734070	chr7:123734070:G:A	3.40618e-12	-2.59283e-10	-0.388029	0.000177608	-2.59283e-10	-0.367794	0.000320558	-2.59283e-10	-0.199933
123734358	chr7:123734358:A:G	3.5389e-13	-1.97623	-0.676165	0.00017158	0.36034	-0.762662	0.000185274	0.0837797	-0.831942
123734666	chr7:123734666:G:T	2.07583e-12	-2.59283e-10	-0.883259	0.00011251	-2.59283e-10	-0.824331	0.000177834	-2.59283e-10	-0.789148
123734712	chr7:123734712:A:G	6.00018e-13	-1.97718	-0.147237	0.000252155	0.23719	-0.254517	0.000292277	-0.0271202	-0.265174
123735337	chr7:123735337:T:C	1.60398e-12	-2.59283e-10	-1.14113	8.10059e-05	-2.59283e-10	-1.15285	0.000123165	-2.59283e-10	-1.15648
123736240	chr7:123736240:A:G	1.54665e-12	-2.59283e-10	-1.17753	7.7589e-05	-2.59283e-10	-1.19595	0.000119799	-2.59283e-10	-1.18418
123736298	chr7:123736298:TCTC:T	2.01483e-11	2.5857	-1.1962	0.000212473	0.993722	-1.18228	0.00022381	0.644863	-1.20406
123736506	chr7:123736506:G:A	5.79617e-13	-1.97707	-0.181936	0.00024069	0.286538	-0.3504	0.00027892	0.0198415	-0.358914
123736801	chr7:123736801:A:T	4.22893e-10	4.8472	-0.413701	0.000993669	1.89516	-0.541132	0.0019132	1.90003	-0.313497
123736861	chr7:123736861:T:C	7.41251e-13	-1.91304	-2.60556e-10	4.3535e-05	-1.77381	-2.60556e-10	6.44959e-05	-1.8034	-2.60556e-10
123737012	chr7:123737012:G:A	6.37344e-13	-1.97295	-0.0911146	0.000217118	0.0347367	-0.201667	0.000257489	-0.207178	-0.211842
123737159	chr7:123737159:A:G	5.82057e-13	-1.97718	-0.177626	0.000245525	0.238888	-0.282862	0.000284583	-0.025673	-0.2933
123737466	chr7:123737466:C:T	1.95726e-12	-2.59283e-10	-0.942074	0.00010146	-2.59283e-10	-0.92771	0.000149816	-2.59283e-10	-0.960591
123737990	chr7:123737990:A:C	1.9112e-12	-2.59283e-10	-0.965891	9.41039e-05	-2.59283e-10	-1.00297	0.000148817	-2.59283e-10	-0.967281
123738417	chr7:123738417:C:A	6.10157e-13	-1.96704	-0.140617	0.000187388	-0.0655225	-0.248671	0.000223784	-0.300742	-0.258574
123738723	chr7:123738723:G:T	1.24283e-12	-1.39623	-2.60556e-10	9.22704e-05	-1.02265	-2.60556e-10	0.000167973	-0.846195	-2.60556e-10
123738977	chr7:123738977:C:T	8.16135e-13	-1.8168	-2.60556e-10	3.68013e-05	-1.94184	-2.60556e-10	5.61371e-05	-1.9422	-2.60556e-10
123739138	chr7:123739138:T:G	1.97814e-12	-2.59283e-10	-0.931463	0.000107152	-2.59283e-10	-0.873128	0.000163672	-2.59283e-10	-0.872131
123739463	chr7:123739463:A:C	3.75387e-12	-2.59283e-10	-0.290833	0.000187389	-2.59283e-10	-0.314184	0.000282995	-2.59283e-10	-0.324569
123739512	chr7:123739512:TCAGTA:T	1.52609e-12	-2.59283e-10	-1.19091	8.23687e-05	-2.59283e-10	-1.13617	0.000126114	-2.59283e-10	-1.13281
123739557	chr7:123739557:T:C	3.79254e-09	5.69501	0.932155	7.09124e-05	-1.85491	0.568983	0.00013379	-1.7703	0.696579
123739623	chr7:123739623:T:C	1.63372e-12	-2.59283e-10	-1.12276	8.57657e-05	-2.59283e-10	-1.09575	0.000128373	-2.59283e-10	-1.11506
123740135	chr7:123740135:A:C	1.57586e-12	-2.59283e-10	-1.15882	8.08285e-05	-2.59283e-10	-1.15504	0.000121649	-2.59283e-10	-1.16886
123740174	chr7:123740174:A:G	3.87216e-12	-2.59283e-10	-0.259809	0.000218829	-2.59283e-10	-0.159082	0.000353984	-2.59283e-10	-0.100746
123740454	chr7:123740454:GATTT:G	3.79614e-13	-1.46565	-1.11657	1.15932e-05	-1.96938	-1.12758	1.76259e-05	-1.96838	-1.13225
123740490	chr7:123740490:T:G	2.59456e-12	-2.59283e-10	-0.660203	0.00016173	-2.59283e-10	-0.461441	0.000244531	-2.59283e-10	-0.470657
123740627	chr7:123740627:C:G	3.61803e-13	-1.97707	-0.653202	0.000154087	0.231516	-0.74137	0.000167509	-0.0365004	-0.812458
123740767	chr7:123740767:T:C	5.92109e-13	-1.97628	-0.161406	0.000229741	0.157161	-0.267582	0.000267698	-0.101837	-0.278299
123741149	chr7:123741149:T:C	1.60107e-12	-2.59283e-10	-1.14295	8.07795e-05	-2.59283e-10	-1.15565	0.000127608	-2.59283e-10	-1.12104
123741262	chr7:123741262:T:C	1.49824e-12	-2.59283e-10	-1.20933	7.62277e-05	-2.59283e-10	-1.21365	0.000118511	-2.59283e-10	-1.19499
123741476	chr7:123741476:G:C	3.59294e-09	5.58128	0.991828	7.3863e-05	-1.86883	0.62367	0.000139064	-1.78853	0.753464
123742098	chr7:123742098:A:C	5.06196e-13	-1.97703	-0.31742	0.000198803	0.217614	-0.472671	0.000228803	-0.0455496	-0.491585
123742236	chr7:123742236:C:T	4.90336e-13	-1.97607	-0.350211	0.000190591	0.148669	-0.445913	0.000219941	-0.110389	-0.466248
123742264	chr7:123742264:A:G	1.54829e-12	-2.59283e-10	-1.17647	7.84375e-05	-2.59283e-10	-1.18507	0.000119405	-2.59283e-10	-1.18748
123742375	chr7:123742375:A:T	3.12243e-12	-2.59283e-10	-0.475011	0.000162594	-2.59283e-10	-0.456117	0.000290987	-2.59283e-10	-0.296719
123742455	chr7:123742455:C:T	3.78211e-13	-1.95664	-0.629287	2.45072e-05	-1.83751	-0.510891	4.06509e-05	-1.8225	-0.44248
123742662	chr7:123742662:CA:C	1.56102e-12	-2.59283e-10	-1.16828	8.00547e-05	-2.59283e-10	-1.16466	0.000120567	-2.59283e-10	-1.17779
123742867	chr7:123742867:A:G	1.58411e-12	-2.59283e-10	-1.1536	8.01086e-05	-2.59283e-10	-1.16399	0.000121887	-2.59283e-10	-1.1669
123742878	chr7:123742878:G:A	6.95975e-13	-1.97606	-2.60556e-10	3.65681e-05	-1.9482	-2.60556e-10	5.67666e-05	-1.93105	-2.60556e-10
123743407	chr7:123743407:G:A	8.82145e-12	1.78049	-1.21693	0.000117006	0.430317	-1.21547	0.000127528	0.0942671	-1.21593
123743835	chr7:123743835:T:G	1.53041e-12	-2.59283e-10	-1.18809	7.87144e-05	-2.59283e-10	-1.18155	0.000118896	-2.59283e-10	-1.19175
123743922	chr7:123743922:G:A	1.06408e-12	-1.55151	-2.60556e-10	0.000117219	-0.78333	-2.60556e-10	0.000148639	-0.968476	-2.60556e-10
123744262	chr7:123744262:A:G	1.08446e-12	-1.53254	-2.60556e-10	4.37764e-05	-1.76828	-2.60556e-10	6.22473e-05	-1.83888	-2.60556e-10
123744282	chr7:123744282:A:C	1.57387e-12	-2.59283e-10	-1.16008	8.07232e-05	-2.59283e-10	-1.15635	0.000121509	-2.59283e-10	-1.17001
123744290	chr7:123744290:C:T	1.55672e-12	-2.59283e-10	-1.17104	7.88235e-05	-2.59283e-10	-1.18016	0.000119963	-2.59283e-10	-1.18281
123744392	chr7:123744392:T:C	1.5754e-12	-2.59283e-10	-1.15911	8.18778e-05	-2.59283e-10	-1.14214	0.000126354	-2.59283e-10	-1.13091
123744513	chr7:123744513:G:A	1.7835e-12	-2.59283e-10	-1.03504	8.7237e-05	-2.59283e-10	-1.07874	0.000133143	-2.59283e-10	-1.07857
123744727	chr7:123744727:T:C	2.24143e-09	5.33877	0.76248	5.77575e-05	-1.90585	0.414732	0.000105141	-1.83502	0.520322
123745862	chr7:123745862:G:A	4.00266e-12	-0.226662	-2.60556e-10	0.000144382	-0.574909	-2.60556e-10	0.000194337	-0.700401	-2.60556e-10
123746428	chr7:123746428:T:C	1.95217e-12	-2.59283e-10	-0.944681	0.000100145	-2.59283e-10	-0.940749	0.00016892	-2.59283e-10	-0.840572
123747900	chr7:123747900:C:G	4.52844e-12	-2.59283e-10	-0.103244	0.000229862	-2.59283e-10	-0.109892	0.000366453	-2.59283e-10	-0.0661269
123748422	chr7:123748422:G:C	1.821e-12	-1.01424	-2.60556e-10	7.69304e-05	-1.20447	-2.60556e-10	0.000110304	-1.26676	-2.60556e-10
123748458	chr7:123748458:C:T	2.03521e-12	-2.59283e-10	-0.903021	0.000107157	-2.59283e-10	-0.873081	0.000171834	-2.59283e-10	-0.823467
123748954	chr7:123748954:C:A	4.27104e-12	-0.161763	-2.60556e-10	0.000147874	-0.55101	-2.60556e-10	0.000198621	-0.678598	-2.60556e-10
123749452	chr7:123749452:T:C	2.10005e-12	-2.59283e-10	-0.871662	0.000110676	-2.59283e-10	-0.840765	0.000177895	-2.59283e-10	-0.788805
123750004	chr7:123750004:A:G	5.15746e-13	-1.97164	-0.304118	0.00016797	0.0377643	-0.46135	0.000194506	-0.216625	-0.482908
123750240	chr7:123750240:T:C	1.7544e-12	-2.59283e-10	-1.0515	8.6609e-05	-2.59283e-10	-1.08597	0.000131654	-2.59283e-10	-1.08982
123750502	chr7:123750502:G:A	1.57712e-12	-2.59283e-10	-1.15802	8.0896e-05	-2.59283e-10	-1.15421	0.00012174	-2.59283e-10	-1.16811
123751005	chr7:123751005:C:T	4.55947e-13	-1.40416	-0.994838	4.93168e-05	-0.682949	-0.966159	9.60103e-05	-0.414244	-0.991297
123751312	chr7:123751312:C:T	8.93008e-13	-1.72678	-2.60556e-10	7.18287e-05	-1.27309	-2.60556e-10	9.53813e-05	-1.41211	-2.60556e-10
123751502	chr7:123751502:A:G	1.77324e-12	-2.59283e-10	-1.04081	8.74302e-05	-2.59283e-10	-1.07653	0.000132891	-2.59283e-10	-1.08047
123751587	chr7:123751587:C:T	3.26908e-13	-1.95129	-0.78041	8.71645e-05	-0.218478	-0.861096	0.000102033	-0.447543	-0.897159
123751966	chr7:123751966:A:T	1.5417e-12	-2.59283e-10	-1.18074	7.7961e-05	-2.59283e-10	-1.19116	0.000123491	-2.59283e-10	-1.15383
123752078	chr7:123752078:T:TG	6.95255e-13	-1.9771	-2.60556e-10	3.6276e-05	-1.95621	-2.60556e-10	5.61381e-05	-1.94218	-2.60556e-10
123752670	chr7:123752670:AC:A	2.25062e-12	-2.59283e-10	-0.802416	0.00011898	-2.59283e-10	-0.768416	0.000192097	-2.59283e-10	-0.711998
123752711	chr7:123752711:C:T	1.98407e-12	-2.59283e-10	-0.928471	0.000105031	-2.59283e-10	-0.89312	0.000164311	-2.59283e-10	-0.868236
123753277	chr7:123753277:A:T	1.79257e-12	-2.59283e-10	-1.02997	8.82902e-05	-2.59283e-10	-1.06674	0.000134172	-2.59283e-10	-1.07088
123753422	chr7:123753422:G:C	1.93311e-12	-2.59283e-10	-0.954489	0.000104618	-2.59283e-10	-0.897059	0.000154908	-2.59283e-10	-0.927168
123754210	chr7:123754210:T:C	1.74254e-12	-2.59283e-10	-1.05828	9.12315e-05	-2.59283e-10	-1.03397	0.000141665	-2.59283e-10	-1.01653
123754406	chr7:123754406:C:T	4.30009e-07	11.4269	-0.0689691	1.37288e-05	-1.95785	-0.970028	1.97942e-05	-1.97647	-1.00814
123754556	chr7:123754556:C:G	3.0116e-10	4.53631	-0.442292	0.00073181	1.61361	-0.565465	0.00137476	1.61343	-0.357398
123754687	chr7:123754687:T:A	1.60929e-12	-2.59283e-10	-1.13783	8.12465e-05	-2.59283e-10	-1.14988	0.00012353	-2.59283e-10	-1.15351
123754688	chr7:123754688:C:T	1.61073e-12	-2.59283e-10	-1.13693	8.13123e-05	-2.59283e-10	-1.14907	0.000123627	-2.59283e-10	-1.15273
123755146	chr7:123755146:A:G	4.5072e-09	5.83704	0.96277	7.04347e-05	-1.87697	0.584286	0.000130469	-1.7956	0.696743
123755152	chr7:123755152:G:A	1.01615e-12	-1.5976	-2.60556e-10	8.61416e-05	-1.09138	-2.60556e-10	0.000111591	-1.25516	-2.60556e-10
123755401	chr7:123755401:G:A	1.83277e-12	-2.59283e-10	-1.0078	9.00874e-05	-2.59283e-10	-1.04659	0.000136845	-2.59283e-10	-1.05115
123755469	chr7:123755469:C:T	1.51498e-12	-2.59283e-10	-1.19822	7.68167e-05	-2.59283e-10	-1.20595	0.000120581	-2.59283e-10	-1.17768
123755929	chr7:123755929:A:G	3.49153e-13	-1.96047	-0.705396	0.000110431	-0.0469222	-0.796061	0.000127105	-0.296468	-0.828514
123756207	chr7:123756207:A:G	2.15429e-12	-2.59283e-10	-0.84616	0.000113731	-2.59283e-10	-0.813536	0.000183084	-2.59283e-10	-0.760052
123756325	chr7:123756325:C:T	1.26915e-12	-1.37527	-2.60556e-10	6.58305e-05	-1.36029	-2.60556e-10	8.90868e-05	-1.48039	-2.60556e-10
123756460	chr7:123756460:A:G	6.30972e-09	6.0729	1.06332	8.03681e-05	-1.83627	0.675513	0.000150633	-1.74665	0.791505
123757048	chr7:123757048:A:T	2.91866e-10	4.53753	-0.474862	0.00071068	1.61425	-0.595404	0.00132826	1.61382	-0.392192
123757247	chr7:123757247:A:G	1.48876e-12	-2.59283e-10	-1.21568	7.59894e-05	-2.59283e-10	-1.21678	0.000115989	-2.59283e-10	-1.2165
123757677	chr7:123757677:C:A	3.92166e-13	-1.97538	-0.574313	3.05843e-05	-1.68672	-0.44017	4.57804e-05	-1.66025	-0.485893
123757777	chr7:123757777:G:A	3.40077e-10	4.7012	-0.485652	0.000790791	1.73178	-0.606116	0.00147823	1.73288	-0.404272
123758230	chr7:123758230:C:T	1.83277e-12	-2.59283e-10	-1.0078	9.00874e-05	-2.59283e-10	-1.04659	0.000136845	-2.59283e-10	-1.05115
123758260	chr7:123758260:T:C	2.165e-12	-2.59283e-10	-0.841202	0.000114321	-2.59283e-10	-0.80836	0.000184116	-2.59283e-10	-0.75443
123758319	chr7:123758319:C:CA	7.31069e-09	6.1071	1.17637	8.95591e-05	-1.83218	0.779706	0.000168494	-1.74142	0.898325
123758691	chr7:123758691:TAGG:T	4.09416e-12	-2.59283e-10	-0.204059	0.00020405	-2.59283e-10	-0.22901	0.000308065	-2.59283e-10	-0.239687
123759114	chr7:123759114:G:A	1.58201e-12	-2.59283e-10	-1.15493	8.11646e-05	-2.59283e-10	-1.15089	0.000122085	-2.59283e-10	-1.16528
123759405	chr7:123759405:C:T	2.07819e-12	-2.59283e-10	-0.882122	0.000109524	-2.59283e-10	-0.851226	0.000175915	-2.59283e-10	-0.799998
123759630	chr7:123759630:C:T	3.676e-10	4.87781	-0.584436	0.00082935	1.87321	-0.699936	0.00154629	1.8717	-0.498088
123760196	chr7:123760196:A:G	1.52785e-12	-2.59283e-10	-1.18976	7.73491e-05	-2.59283e-10	-1.19904	0.000122074	-2.59283e-10	-1.16537
123760440	chr7:123760440:C:G	1.48719e-12	-2.59283e-10	-1.21673	7.59795e-05	-2.59283e-10	-1.21691	0.000115956	-2.59283e-10	-1.21679
123760489	chr7:123760489:A:G	3.55762e-13	-1.97254	-0.674572	0.000135858	0.13209	-0.767855	0.000154208	-0.130547	-0.801151
123760633	chr7:123760633:C:T	2.16736e-12	-2.59283e-10	-0.840111	0.000114259	-2.59283e-10	-0.808903	0.000184052	-2.59283e-10	-0.754778
123760819	chr7:123760819:C:T	3.87786e-10	4.86123	-0.514393	0.000872986	1.85642	-0.631872	0.00162091	1.85487	-0.434119
123761183	chr7:123761183:G:T	4.59924e-10	5.07983	-0.562385	0.000984904	2.02545	-0.680277	0.00184167	2.02341	-0.474973
123761483	chr7:123761483:A:G	1.21588e-06	11.9626	0.434776	1.43239e-05	-1.97325	-0.912192	2.11082e-05	-1.97537	-0.944967
123761639	chr7:123761639:T:C	6.13719e-09	6.10937	0.999129	7.60816e-05	-1.83223	0.616667	0.000142657	-1.74133	0.731777
123761710	chr7:123761710:G:A	4.54534e-10	5.08681	-0.58116	0.000972564	2.02983	-0.697264	0.00181248	2.02728	-0.494826
123762042	chr7:123762042:G:A	2.25451e-12	-2.59283e-10	-0.800689	0.000119116	-2.59283e-10	-0.767275	0.000192252	-2.59283e-10	-0.711192
123762484	chr7:123762484:A:T	3.57578e-13	-1.9615	-0.680523	0.000112113	-0.0543484	-0.773518	0.000130162	-0.295036	-0.806181
123762493	chr7:123762493:A:G	1.70109e-12	-2.59283e-10	-1.08235	8.15665e-05	-2.59283e-10	-1.14595	0.000124952	-2.59283e-10	-1.14207
123762525	chr7:123762525:G:A	3.80231e-13	-1.97709	-0.603505	2.81929e-05	-1.72206	-0.486237	4.76254e-05	-1.70181	-0.404819
123762707	chr7:123762707:T:C	9.88015e-13	-1.62568	-2.60556e-10	7.51535e-05	-1.22784	-2.60556e-10	9.7178e-05	-1.39345	-2.60556e-10
123763004	chr7:123763004:T:C	3.97754e-13	-1.95156	-0.583985	0.000111018	-0.152605	-0.685074	0.000129285	-0.386931	-0.721046
123763201	chr7:123763201:G:A	4.46298e-10	5.09674	-0.609378	0.000956532	2.03874	-0.722803	0.00177496	2.03634	-0.524806
123763203	chr7:123763203:G:T	6.97508e-13	-1.97386	-2.60556e-10	3.80348e-05	-1.90887	-2.60556e-10	5.55058e-05	-1.95351	-2.60556e-10
123763243	chr7:123763243:G:T	1.60396e-12	-2.59283e-10	-1.14115	8.1006e-05	-2.59283e-10	-1.15285	0.000123164	-2.59283e-10	-1.15648
123763568	chr7:123763568:C:T	2.1117e-12	-2.59283e-10	-0.866129	0.00011117	-2.59283e-10	-0.83631	0.000178723	-2.59283e-10	-0.784163
123763705	chr7:123763705:C:G	4.6796e-12	-2.59283e-10	-0.0704092	0.00026709	-2.59283e-10	0.0402143	0.000433871	-2.59283e-10	0.10275
123764032	chr7:123764032:G:C	1.53277e-12	-2.59283e-10	-1.18654	7.85498e-05	-2.59283e-10	-1.18364	0.000118639	-2.59283e-10	-1.19391
123764161	chr7:123764161:G:A	1.53349e-12	-2.59283e-10	-1.18607	7.85887e-05	-2.59283e-10	-1.18315	0.000118689	-2.59283e-10	-1.19349
123764506	chr7:123764506:A:G	1.53956e-12	-2.59283e-10	-1.18212	7.78714e-05	-2.59283e-10	-1.19231	0.000123304	-2.59283e-10	-1.15534
123765054	chr7:123765054:G:A	3.61881e-13	-1.97264	-0.657426	2.80743e-05	-1.64146	-0.571052	4.5924e-05	-1.61751	-0.525501
123765888	chr7:123765888:A:G	0.00379318	21.2144	-0.771512	1.05227e-05	-1.97718	-1.21666	1.61571e-05	-1.97163	-1.21601
123765980	chr7:123765980:C:T	5.45309e-10	5.24094	-0.553213	0.00110166	2.12403	-0.666834	0.00203902	2.12263	-0.472405
123766007	chr7:123766007:C:A	0.0310708	22.1758	0.370086	1.16293e-05	-1.97188	-1.12196	1.78757e-05	-1.95586	-1.1307
123766038	chr7:123766038:G:A	4.11085e-13	-1.41233	-1.09024	1.18179e-05	-1.97418	-1.10358	1.85035e-05	-1.96005	-1.09199
123766470	chr7:123766470:C:T	0.00511436	21.9446	-1.20289	1.22461e-05	-1.96303	-1.07914	1.89656e-05	-1.94058	-1.08679
123766539	chr7:123766539:G:A	0.0310378	22.2145	0.330308	1.15214e-05	-1.97136	-1.1318	1.77281e-05	-1.9548	-1.14005
123766800	chr7:123766800:C:T	1.58771e-12	-2.59283e-10	-1.15133	8.14309e-05	-2.59283e-10	-1.14762	0.000122364	-2.59283e-10	-1.163
123766810	chr7:123766810:C:T	1.51487e-12	-2.59283e-10	-1.19829	7.68257e-05	-2.59283e-10	-1.20583	0.000120615	-2.59283e-10	-1.1774
123766966	chr7:123766966:A:T	0.00595034	22.0729	-1.17983	1.16843e-05	-1.95948	-1.12965	1.81647e-05	-1.93501	-1.1355
123767221	chr7:123767221:C:T	1.37572e-12	-1.97668	0.682031	0.000145844	-1.22137	0.656533	0.000203434	-1.30345	0.648799
123767682	chr7:123767682:A:G	0.00404142	21.2623	-0.75605	1.05286e-05	-1.97714	-1.21614	1.61821e-05	-1.97091	-1.21518
123767996	chr7:123767996:G:A	3.04058e-13	-1.95773	-0.846427	0.000771803	1.57595	-0.474591	0.00115173	1.43875	-0.359729
123768237	chr7:123768237:A:G	8.09208e-12	-2.59283e-10	0.477265	0.00046937	-2.59283e-10	0.604019	0.000770717	-2.59283e-10	0.677323
123768270	chr7:123768270:A:G	1.94036e-12	-2.59283e-10	-0.950748	0.00010231	-2.59283e-10	-0.919368	0.000159692	-2.59283e-10	-0.896748
123768520	chr7:123768520:C:T	1.58045e-12	-2.59283e-10	-1.15591	8.10862e-05	-2.59283e-10	-1.15186	0.000121912	-2.59283e-10	-1.1667
123768522	chr7:123768522:G:A	1.52841e-12	-2.59283e-10	-1.18939	7.74198e-05	-2.59283e-10	-1.19813	0.000122115	-2.59283e-10	-1.16503
123769053	chr7:123769053:T:C	2.11395e-12	-2.59283e-10	-0.865063	0.000101858	-2.59283e-10	-0.923796	0.000155604	-2.59283e-10	-0.922681
123769109	chr7:123769109:T:C	6.09372e-13	-0.978654	-1.13029	2.11982e-05	-1.35045	-1.143	3.07966e-05	-1.41941	-1.12318
123769242	chr7:123769242:T:C	1.52783e-12	-2.59283e-10	-1.18977	7.73941e-05	-2.59283e-10	-1.19846	0.000122055	-2.59283e-10	-1.16553
123769357	chr7:123769357:T:G	2.14603e-12	-2.59283e-10	-0.850002	0.00010327	-2.59283e-10	-0.910028	0.000157758	-2.59283e-10	-0.908933
123769944	chr7:123769944:A:G	2.10678e-12	-2.59283e-10	-0.868461	0.000101466	-2.59283e-10	-0.927653	0.000154981	-2.59283e-10	-0.926695
123770346	chr7:123770346:G:A	1.13646e-12	-1.4857	-2.60556e-10	4.55465e-05	-1.72864	-2.60556e-10	6.43597e-05	-1.80551	-2.60556e-10
123770471	chr7:123770471:A:G	0.0122211	21.1875	0.425268	1.17332e-05	-1.97632	-1.10863	1.77564e-05	-1.97527	-1.11798
123770472	chr7:123770472:G:A	1.79235e-12	-2.59283e-10	-1.03009	9.56966e-05	-2.59283e-10	-0.986189	0.000146112	-2.59283e-10	-0.985627
123770864	chr7:123770864:A:G	0.0538238	22.9307	0.164675	1.12633e-05	-1.9582	-1.16762	1.75276e-05	-1.93222	-1.174
123771126	chr7:123771126:G:A	8.14055e-12	-2.59283e-10	0.483237	0.000471019	-2.59283e-10	0.607525	0.000775269	-2.59283e-10	0.683213
123771169	chr7:123771169:A:C	0.0335264	22.5099	0.112092	1.10508e-05	-1.96773	-1.17714	1.71052e-05	-1.94776	-1.18285
123771546	chr7:123771546:A:G	2.23477e-12	-2.59283e-10	-0.809484	0.000106947	-2.59283e-10	-0.875041	0.000165229	-2.59283e-10	-0.862664
123771613	chr7:123771613:T:C	0.0370163	22.5877	0.133261	1.11068e-05	-1.9664	-1.17341	1.72035e-05	-1.94549	-1.1794
123772149	chr7:123772149:C:G	0.033842	22.3677	0.263615	1.13512e-05	-1.97052	-1.14753	1.74961e-05	-1.95287	-1.15515
123772299	chr7:123772299:G:A	9.62536e-13	-1.14505	-0.506751	2.53298e-05	-1.83721	-0.478181	4.12029e-05	-1.73693	-0.514561
123772614	chr7:123772614:A:C	1.53434e-12	-2.59283e-10	-1.18552	7.78104e-05	-2.59283e-10	-1.1931	0.000118489	-2.59283e-10	-1.19518
123772910	chr7:123772910:A:G	0.032198	22.4107	0.170863	1.11453e-05	-1.96991	-1.16644	1.72076e-05	-1.95174	-1.17291
123772987	chr7:123772987:CTCCTAAGATTCAGTGGTGG:C	1.50778e-12	-2.59283e-10	-1.20298	7.65185e-05	-2.59283e-10	-1.20984	0.000119731	-2.59283e-10	-1.18475
123773196	chr7:123773196:T:G	3.40286e-13	-1.97719	-0.714403	2.44669e-05	-1.71821	-0.631837	3.98168e-05	-1.69695	-0.58876
123773496	chr7:123773496:G:A	0.0333798	22.4527	0.164915	1.11407e-05	-1.96919	-1.16757	1.72122e-05	-1.95041	-1.17396
123773653	chr7:123773653:A:G	2.31096e-13	-1.96263	-1.11592	0.000608755	1.73411	-0.870065	0.000866022	1.58313	-0.789214
123773808	chr7:123773808:T:G	1.08979e-12	-1.5627	0.0350726	3.7606e-05	-1.97715	0.0569422	5.53436e-05	-1.95926	0.00282614
123774607	chr7:123774607:A:G	1.5046e-12	-2.59283e-10	-1.20509	7.80476e-05	-2.59283e-10	-1.19005	0.000120608	-2.59283e-10	-1.17745
123775386	chr7:123775386:G:A	8.00811e-12	-2.59283e-10	0.466833	0.000437589	-2.59283e-10	0.533908	0.000784385	-2.59283e-10	0.694903
123775448	chr7:123775448:TGAAA:T	1.57599e-12	-2.59283e-10	-1.15874	7.9702e-05	-2.59283e-10	-1.16908	0.00012125	-2.59283e-10	-1.17214
123775498	chr7:123775498:G:A	3.46187e-12	-2.59283e-10	-0.371812	0.000225996	-2.59283e-10	-0.126856	0.000347878	-2.59283e-10	-0.118146
123776519	chr7:123776519:T:G	0.0342181	22.4757	0.166745	1.11496e-05	-1.96874	-1.16722	1.7232e-05	-1.94959	-1.17364
123776728	chr7:123776728:A:G	0.0380904	22.5739	0.175722	1.11898e-05	-1.96686	-1.16551	1.73172e-05	-1.94626	-1.17204
123777025	chr7:123777025:T:C	0.0348191	22.5014	0.158401	1.11371e-05	-1.96829	-1.1688	1.72207e-05	-1.94878	-1.17511
123777082	chr7:123777082:T:G	1.53525e-12	-2.59283e-10	-1.18493	7.78506e-05	-2.59283e-10	-1.19258	0.000118547	-2.59283e-10	-1.19468
123777272	chr7:123777272:A:G	0.0344962	22.4934	0.15711	1.11327e-05	-1.96844	-1.16904	1.72121e-05	-1.94905	-1.17533
123777546	chr7:123777546:C:T	2.07428e-12	-2.59283e-10	-0.884007	0.000103517	-2.59283e-10	-0.907632	0.000162823	-2.59283e-10	-0.877336
123777588	chr7:123777588:G:A	1.58007e-12	-2.59283e-10	-1.15615	8.10289e-05	-2.59283e-10	-1.15257	0.000121837	-2.59283e-10	-1.16731
123777705	chr7:123777705:A:G	6.01086e-10	5.37188	-0.586762	0.00118247	2.22643	-0.698439	0.00218305	2.22615	-0.507671
123777973	chr7:123777973:A:G	6.08793e-10	5.48522	-0.68736	0.00117392	2.31395	-0.793226	0.00215369	2.3134	-0.608461
123778317	chr7:123778317:C:T	1.5165e-12	-2.59283e-10	-1.19722	7.68415e-05	-2.59283e-10	-1.20563	0.000120762	-2.59283e-10	-1.17618
123779490	chr7:123779490:TATG:T	0.0415674	22.7034	0.133555	1.11357e-05	-1.96386	-1.17335	1.72774e-05	-1.94126	-1.17934
123779588	chr7:123779588:A:C	2.7341e-12	-2.59283e-10	-0.607818	0.000129178	-2.59283e-10	-0.686184	0.000200431	-2.59283e-10	-0.669528
123779671	chr7:123779671:A:T	1.4933e-12	-2.59283e-10	-1.21263	7.6051e-05	-2.59283e-10	-1.21597	0.000117846	-2.59283e-10	-1.20062
123779693	chr7:123779693:CTT:C	1.56428e-12	-2.59283e-10	-1.1662	8.01897e-05	-2.59283e-10	-1.16298	0.000120743	-2.59283e-10	-1.17633
123779956	chr7:123779956:G:A	0.0375978	22.5345	0.202071	1.12389e-05	-1.96764	-1.16035	1.7377e-05	-1.94764	-1.16721
123780456	chr7:123780456:C:T	1.53422e-12	-2.59283e-10	-1.1856	7.86055e-05	-2.59283e-10	-1.18293	0.000118707	-2.59283e-10	-1.19334
123781608	chr7:123781608:G:A	2.26629e-13	-1.95354	-1.14452	0.000506416	1.60582	-0.925836	0.000717924	1.45767	-0.851306
123781920	chr7:123781920:T:C	1.54184e-12	-2.59283e-10	-1.18065	7.9041e-05	-2.59283e-10	-1.17741	0.000119262	-2.59283e-10	-1.18867
123782131	chr7:123782131:T:C	1.52678e-12	-2.59283e-10	-1.19046	7.74783e-05	-2.59283e-10	-1.19737	0.000118007	-2.59283e-10	-1.19926
123782191	chr7:123782191:A:G	1.52438e-12	-2.59283e-10	-1.19203	7.8113e-05	-2.59283e-10	-1.18922	0.000118094	-2.59283e-10	-1.19851
123782303	chr7:123782303:A:G	0.0449512	22.7485	0.166745	1.12183e-05	-1.9626	-1.16722	1.74136e-05	-1.93911	-1.17364
123782390	chr7:123782390:T:A	2.38322e-13	-1.94846	-1.09929	0.0005241	1.55811	-0.843799	0.000783621	1.40557	-0.711646
123782391	chr7:123782391:A:T	2.38923e-13	-1.94496	-1.10028	0.000503966	1.52064	-0.845505	0.000753897	1.36891	-0.71365
123782707	chr7:123782707:CT:C	0.0318217	22.3959	0.173875	1.11484e-05	-1.97021	-1.16587	1.72082e-05	-1.95224	-1.17237
123783032	chr7:123783032:T:C	1.54117e-12	-2.59283e-10	-1.18108	7.81153e-05	-2.59283e-10	-1.18919	0.000118933	-2.59283e-10	-1.19143
123783051	chr7:123783051:G:A	1.5007e-12	-2.59283e-10	-1.20769	7.67903e-05	-2.59283e-10	-1.20629	0.00011655	-2.59283e-10	-1.21168
123783113	chr7:123783113:T:C	1.52728e-12	-2.59283e-10	-1.19013	7.82277e-05	-2.59283e-10	-1.18775	0.000118236	-2.59283e-10	-1.19731
123783446	chr7:123783446:TATAAC:T	0.0326872	22.427	0.16961	1.11456e-05	-1.96964	-1.16668	1.72134e-05	-1.95118	-1.17313
123783510	chr7:123783510:A:G	7.23887e-13	-1.93674	-2.60556e-10	3.56956e-05	-1.97234	-2.60556e-10	5.42559e-05	-1.97629	-2.60556e-10
123783533	chr7:123783533:C:T	0.0230736	22.3611	-0.112788	1.06991e-05	-1.97052	-1.20669	1.65696e-05	-1.95286	-1.20957
123783617	chr7:123783617:G:T	4.60345e-10	5.13362	-0.615265	0.000961217	2.04625	-0.725423	0.00176702	2.04615	-0.539093
123783869	chr7:123783869:G:A	0.0266045	22.3219	0.0688195	1.09607e-05	-1.97064	-1.18242	1.69296e-05	-1.95302	-1.18791
123784296	chr7:123784296:A:G	5.40754e-10	5.23338	-0.554036	0.00109503	2.12109	-0.669931	0.00203192	2.12081	-0.474077
123784445	chr7:123784445:A:T	4.17425e-12	-2.59283e-10	-0.184686	0.000225601	-2.59283e-10	-0.128604	0.000316439	-2.59283e-10	-0.212869
123784471	chr7:123784471:A:C	5.61384e-10	5.29081	-0.574022	0.00112453	2.16588	-0.688132	0.00208004	2.16539	-0.495247
123784647	chr7:123784647:T:C	2.15955e-12	-2.59283e-10	-0.843719	0.000108265	-2.59283e-10	-0.862789	0.000165304	-2.59283e-10	-0.862214
123784654	chr7:123784654:C:A	6.42598e-13	-1.97354	-0.0823186	4.92775e-05	-1.76887	0.118965	8.66045e-05	-1.74982	0.241175
123784655	chr7:123784655:T:C	0.0373102	22.6477	0.081237	1.10424e-05	-1.96527	-1.18036	1.71241e-05	-1.94349	-1.18602
123784902	chr7:123784902:C:T	0.0391805	22.7085	0.0693614	1.10362e-05	-1.96386	-1.18233	1.71332e-05	-1.94115	-1.18783
123785172	chr7:123785172:G:A	8.77703e-13	-1.74407	-2.60556e-10	4.02953e-05	-1.85114	-2.60556e-10	5.888e-05	-1.8945	-2.60556e-10
123785293	chr7:123785293:C:T	1.54351e-12	-2.59283e-10	-1.17956	7.77283e-05	-2.59283e-10	-1.19415	0.000122957	-2.59283e-10	-1.15817
123785859	chr7:123785859:C:T	0.0328201	22.5367	0.0640146	1.09869e-05	-1.96759	-1.18307	1.70137e-05	-1.94748	-1.1885
123786263	chr7:123786263:A:T	5.41666e-10	5.25985	-0.578819	0.00109391	2.14251	-0.692377	0.00202177	2.14215	-0.500419
123786873	chr7:123786873:T:C	0.0309366	22.4822	0.0594345	1.09657e-05	-1.96865	-1.18395	1.69682e-05	-1.94935	-1.18931
123786895	chr7:123786895:A:G	2.3505e-13	-1.94879	-1.11279	0.000508892	1.55916	-0.874295	0.000757622	1.40687	-0.746685
123786937	chr7:123786937:G:A	5.10219e-10	5.33479	-0.713567	0.00102509	2.19861	-0.813452	0.00185458	2.1981	-0.642678
123787514	chr7:123787514:G:A	2.44976e-13	-1.9299	-1.09032	0.000451679	1.38997	-0.824366	0.000695158	1.2389	-0.664754
123788093	chr7:123788093:G:A	1.97412e-12	-2.59283e-10	-0.933497	9.67671e-05	-2.59283e-10	-0.975066	0.000153619	-2.59283e-10	-0.935519
123788796	chr7:123788796:T:C	0.0299853	22.7079	-0.197512	1.07096e-05	-1.96346	-1.21276	1.66937e-05	-1.94051	-1.21446
123788862	chr7:123788862:G:T	0.0307437	22.8051	-0.269759	1.24758e-05	-1.80928	-1.2143	1.96976e-05	-1.77404	-1.21546
123789091	chr7:123789091:A:G	1.53588e-12	-2.59283e-10	-1.18452	7.86747e-05	-2.59283e-10	-1.18205	0.0001188	-2.59283e-10	-1.19256
123789528	chr7:123789528:G:A	3.85744e-13	-1.76674	-0.799468	1.75643e-05	-1.97399	-0.707515	2.7777e-05	-1.97009	-0.675694
123789546	chr7:123789546:T:C	2.2436e-12	-2.59283e-10	-0.805541	0.000114444	-2.59283e-10	-0.807283	0.00016836	-2.59283e-10	-0.84389
123789643	chr7:123789643:A:C	0.00662697	20.9424	0.0584096	1.27701e-05	-1.88908	-1.11118	2.00316e-05	-1.86476	-1.10793
123789652	chr7:123789652:A:G	4.82636e-13	-1.54529	-0.796827	2.10858e-05	-1.70811	-0.790664	3.34831e-05	-1.74006	-0.718896
123789958	chr7:123789958:A:G	2.26956e-13	-1.90784	-1.18878	0.000241728	1.15042	-1.20997	0.000318727	0.995681	-1.20134
123790128	chr7:123790128:C:T	1.4934e-12	-2.59283e-10	-1.21256	7.67801e-05	-2.59283e-10	-1.20643	0.00011594	-2.59283e-10	-1.21693
123790652	chr7:123790652:G:C	1.11525e-12	-1.50454	-2.60556e-10	0.00012991	-0.680532	-2.60556e-10	0.000160971	-0.888776	-2.60556e-10
123790700	chr7:123790700:C:T	1.79479e-12	-2.59283e-10	-1.02873	0.000102587	-2.59283e-10	-0.916665	0.00015782	-2.59283e-10	-0.908543
123790759	chr7:123790759:T:C	1.57013e-12	-2.59283e-10	-1.16246	8.20034e-05	-2.59283e-10	-1.14061	0.00011946	-2.59283e-10	-1.18702
123790786	chr7:123790786:A:G	1.30589e-12	-1.34674	-2.60556e-10	5.15809e-05	-1.60422	-2.60556e-10	8.37849e-05	-1.54175	-2.60556e-10
123790966	chr7:123790966:T:C	3.17471e-13	-1.91765	-0.843336	1.77068e-05	-1.90645	-0.766977	2.85105e-05	-1.89444	-0.725286
123791063	chr7:123791063:C:T	0.00441945	21.4075	-0.811793	1.31477e-05	-1.79261	-1.17851	2.15722e-05	-1.76079	-1.1378
123792046	chr7:123792046:C:T	0.00629411	21.7735	-0.82428	1.35393e-05	-1.75941	-1.18236	2.22376e-05	-1.72499	-1.14322
123792734	chr7:123792734:T:G	4.07544e-13	-1.46073	-1.05049	1.23724e-05	-1.96754	-1.06436	1.90657e-05	-1.96998	-1.05212
123793316	chr7:123793316:G:T	2.0569e-12	-2.59283e-10	-0.89242	0.000103676	-2.59283e-10	-0.906099	0.000178059	-2.59283e-10	-0.787881
123793721	chr7:123793721:A:G	6.66333e-12	0.282998	-2.60556e-10	0.000332683	0.259818	-2.60556e-10	0.000438455	0.113259	-2.60556e-10
123794044	chr7:123794044:G:A	2.05273e-12	-2.59283e-10	-0.894449	0.000104661	-2.59283e-10	-0.896644	0.000154723	-2.59283e-10	-0.928364
123794904	chr7:123794904:A:G	2.72221e-12	-2.59283e-10	-0.612178	0.000112134	-2.59283e-10	-0.827673	0.00017751	-2.59283e-10	-0.79097
123795487	chr7:123795487:G:A	0.00829599	22.0157	-0.790278	1.40506e-05	-1.73373	-1.17098	2.32403e-05	-1.69736	-1.12674
123796199	chr7:123796199:G:C	1.06763e-12	-1.54818	-2.60556e-10	4.71192e-05	-1.69469	-2.60556e-10	7.24216e-05	-1.68749	-2.60556e-10
123796793	chr7:123796793:A:G	1.98028e-11	-2.59283e-10	1.3722	0.000936435	-2.59283e-10	1.29471	0.00168667	-2.59283e-10	1.46051
123796796	chr7:123796796:A:G	0.0145228	21.788	-0.00259266	1.78502e-05	-1.78808	-0.877272	3.11525e-05	-1.75503	-0.776069
123797575	chr7:123797575:A:C	5.55546e-13	-1.02008	-1.18135	2.10607e-05	-1.31119	-1.18877	2.93845e-05	-1.38998	-1.19955
123797711	chr7:123797711:T:C	9.9685e-10	6.45024	-1.15926	0.00208499	3.28613	-1.19098	0.00300337	3.17494	-1.13745
123798424	chr7:123798424:A:C	2.0569e-12	-2.59283e-10	-0.89242	0.000103676	-2.59283e-10	-0.906099	0.000178059	-2.59283e-10	-0.787881
123798485	chr7:123798485:A:G	5.22212e-12	0.0392825	-2.60556e-10	0.000569051	0.796597	-2.60556e-10	0.000682362	0.555563	-2.60556e-10
123799028	chr7:123799028:G:A	7.56699e-10	6.13675	-1.12141	0.00169427	3.05016	-1.16252	0.00251144	2.95012	-1.0915
123799190	chr7:123799190:G:T	4.28124e-12	-1.93931	1.77994	0.000581957	-0.976673	1.7957	0.000702843	-1.16043	1.74557
123799215	chr7:123799215:CTCTT:C	0.00607871	21.6605	-0.746024	1.37555e-05	-1.76922	-1.15672	2.28035e-05	-1.73563	-1.10745
123799571	chr7:123799571:C:T	2.20622e-12	-2.59283e-10	-0.822339	0.000110321	-2.59283e-10	-0.843979	0.000168503	-2.59283e-10	-0.843043
123800759	chr7:123800759:C:T	2.00746e-12	-2.59283e-10	-0.916752	0.00010237	-2.59283e-10	-0.91878	0.000151489	-2.59283e-10	-0.949488
123801208	chr7:123801208:T:A	4.5492e-10	5.6603	-1.1538	0.00117072	2.70434	-1.18634	0.00171544	2.60662	-1.1292
123801505	chr7:123801505:A:G	0.0273828	23.4409	-1.02133	1.9385e-05	-1.36594	-1.21693	3.2042e-05	-1.29382	-1.20913
123801942	chr7:123801942:C:T	5.14553e-13	-1.32693	-0.951151	2.19947e-05	-1.52803	-0.928537	3.36541e-05	-1.57285	-0.881017
123802017	chr7:123802017:C:T	5.51412e-12	-2.59283e-10	0.093691	0.000313079	-2.59283e-10	0.199084	0.000510713	-2.59283e-10	0.265811
123802252	chr7:123802252:CTTAAA:C	0.0219903	23.4101	-1.20984	2.08323e-05	-1.73891	-0.771958	3.17633e-05	-1.65473	-0.856957
123802295	chr7:123802295:T:C	3.92642e-10	5.50512	-1.14584	0.00104584	2.58591	-1.18071	0.0015539	2.49822	-1.11969
123802440	chr7:123802440:CT:C	0.00633883	21.4376	-0.481243	1.20462e-05	-1.8461	-1.21252	1.95784e-05	-1.78334	-1.21223
123803185	chr7:123803185:G:A	1.80228e-11	2.42165	-1.14364	1.23378e-05	-1.82135	-1.21335	1.915e-05	-1.81481	-1.20289
123803634	chr7:123803634:T:C	5.05146e-11	3.52397	-1.21532	1.21646e-05	-1.9315	-1.11734	1.84475e-05	-1.92875	-1.12632
123803927	chr7:123803927:T:C	2.63342e-12	-2.59283e-10	-0.645337	0.000128751	-2.59283e-10	-0.689489	0.000199055	-2.59283e-10	-0.676415
123804317	chr7:123804317:C:A	6.93537e-12	-2.59283e-10	0.323013	0.000441628	-2.59283e-10	0.543095	0.000632468	-2.59283e-10	0.479632
123804346	chr7:123804346:CT:C	1.21155e-11	-2.59283e-10	0.88086	0.000669673	-2.59283e-10	0.959417	0.00121552	-2.59283e-10	1.13293
123804591	chr7:123804591:C:T	7.51216e-11	3.86691	-1.16142	1.40102e-05	-1.95597	-0.951613	2.13252e-05	-1.95462	-0.955484
123804739	chr7:123804739:G:T	8.61456e-13	-1.76275	-2.60556e-10	3.6351e-05	-1.95415	-2.60556e-10	5.9773e-05	-1.87944	-2.60556e-10
123804833	chr7:123804833:A:G	6.10059e-12	0.194764	-2.60556e-10	0.000656218	0.939121	-2.60556e-10	0.000783055	0.693205	-2.60556e-10
123804907	chr7:123804907:A:G	1.77996e-12	-2.59283e-10	-1.03703	9.14833e-05	-2.59283e-10	-1.03122	0.000142918	-2.59283e-10	-1.00773
123805232	chr7:123805232:C:T	9.82e-11	4.09062	-1.11723	1.08109e-05	-1.96958	-1.19724	1.66091e-05	-1.96942	-1.19063
123805620	chr7:123805620:G:T	6.89357e-13	-1.13085	-0.854766	1.63649e-05	-1.9284	-0.823839	2.59168e-05	-1.839	-0.876107
123805943	chr7:123805943:G:A	2.41531e-12	-2.59283e-10	-0.731792	0.000138032	-2.59283e-10	-0.619884	0.000220697	-2.59283e-10	-0.573209
123806334	chr7:123806334:T:C	5.80794e-13	-1.24548	-0.911504	1.50394e-05	-1.95289	-0.883804	2.32747e-05	-1.88304	-0.939593
123806460	chr7:123806460:T:G	2.65518e-12	-2.59283e-10	-0.63711	0.000153416	-2.59283e-10	-0.514216	0.000246115	-2.59283e-10	-0.4642
123806519	chr7:123806519:C:T	2.07907e-13	-1.97553	-1.20876	1.12707e-05	-1.93752	-1.18765	1.75672e-05	-1.91118	-1.19278
123806593	chr7:123806593:G:A	7.58257e-11	3.89446	-1.17964	1.34604e-05	-1.95697	-0.99065	2.04804e-05	-1.95639	-0.994139
123807187	chr7:123807187:T:A	2.68626e-12	-2.59283e-10	-0.62547	0.000155231	-2.59283e-10	-0.50246	0.00024928	-2.59283e-10	-0.451421
123807192	chr7:123807192:A:C	5.57802e-11	3.27233	-0.864536	8.51559e-05	-0.256306	-0.846583	0.000160279	-0.129185	-0.763896
123807260	chr7:123807260:A:G	8.5435e-11	3.92521	-1.09108	1.10031e-05	-1.96358	-1.18561	1.70018e-05	-1.96329	-1.17338
123807398	chr7:123807398:A:T	8.52374e-11	3.99833	-1.16651	1.37568e-05	-1.96232	-0.963523	2.09222e-05	-1.9618	-0.967383
123807706	chr7:123807706:G:A	2.51322e-12	-2.59283e-10	-0.692056	0.000123929	-2.59283e-10	-0.72766	0.000175974	-2.59283e-10	-0.79966
123808558	chr7:123808558:G:A	7.24162e-11	3.28688	-0.618075	0.000109937	-0.239946	-0.607521	0.000211493	-0.112134	-0.503669
123808732	chr7:123808732:C:G	1.48738e-12	-2.59283e-10	-1.21661	7.60499e-05	-2.59283e-10	-1.21598	0.000115982	-2.59283e-10	-1.21656
123810514	chr7:123810514:T:G	1.60531e-12	-2.59283e-10	-1.1403	8.46528e-05	-2.59283e-10	-1.10881	0.000128836	-2.59283e-10	-1.11145
123810614	chr7:123810614:A:G	2.24823e-12	-2.59283e-10	-0.803476	0.000128979	-2.59283e-10	-0.687721	0.000205636	-2.59283e-10	-0.643892
123811046	chr7:123811046:A:G	1.50413e-12	-2.59283e-10	-1.20541	7.7426e-05	-2.59283e-10	-1.19805	0.000117331	-2.59283e-10	-1.205
123811428	chr7:123811428:C:T	1.57742e-12	-2.59283e-10	-1.15783	8.19389e-05	-2.59283e-10	-1.1414	0.00012316	-2.59283e-10	-1.15651
123811533	chr7:123811533:T:G	7.01354e-12	-2.59283e-10	0.334222	0.000364123	-2.59283e-10	0.350119	0.000660407	-2.59283e-10	0.522858
123811641	chr7:123811641:T:C	1.49871e-12	-2.59283e-10	-1.20902	7.59879e-05	-2.59283e-10	-1.2168	0.000115967	-2.59283e-10	-1.21669
123811738	chr7:123811738:A:C	1.57595e-12	-2.59283e-10	-1.15876	8.1854e-05	-2.59283e-10	-1.14244	0.000123046	-2.59283e-10	-1.15744
123811838	chr7:123811838:G:T	1.6247e-12	-2.59283e-10	-1.1283	8.55662e-05	-2.59283e-10	-1.09808	0.000130545	-2.59283e-10	-1.09828
123811928	chr7:123811928:A:G	6.31121e-11	3.68723	-1.15594	1.08267e-05	-1.95322	-1.21213	1.65973e-05	-1.95368	-1.20708
123812200	chr7:123812200:C:T	7.07344e-13	-1.95986	-2.60556e-10	3.55236e-05	-1.97717	-2.60556e-10	5.42734e-05	-1.97596	-2.60556e-10
123812363	chr7:123812363:G:GTAAT	4.81524e-11	3.44072	-1.17997	1.38687e-05	-1.92636	-0.991378	2.10837e-05	-1.92665	-0.994849
123812491	chr7:123812491:A:G	2.50398e-12	-2.59283e-10	-0.695741	0.000143661	-2.59283e-10	-0.579914	0.000230039	-2.59283e-10	-0.531749
123812694	chr7:123812694:G:A	2.48848e-12	-2.59283e-10	-0.701948	0.000142675	-2.59283e-10	-0.586806	0.000228407	-2.59283e-10	-0.538868
123812707	chr7:123812707:G:A	1.19119e-12	-1.2232	-0.215471	6.99432e-05	-1.16275	-0.136935	9.31001e-05	-1.28333	-0.152995
123812981	chr7:123812981:A:G	1.60504e-12	-2.59283e-10	-1.14047	8.74246e-05	-2.59283e-10	-1.0766	0.000133788	-2.59283e-10	-1.07374
123812984	chr7:123812984:G:A	7.93322e-11	3.90273	-1.1427	1.07712e-05	-1.96255	-1.20795	1.65491e-05	-1.96228	-1.20138
123813410	chr7:123813410:G:A	1.49863e-12	-2.59283e-10	-1.20907	7.59884e-05	-2.59283e-10	-1.21679	0.000115968	-2.59283e-10	-1.21668
123813535	chr7:123813535:C:T	2.49385e-12	-2.59283e-10	-0.699791	0.000143013	-2.59283e-10	-0.584433	0.000228974	-2.59283e-10	-0.536387
123813742	chr7:123813742:A:G	4.82157e-11	3.45561	-1.19354	1.32948e-05	-1.92797	-1.03203	2.02198e-05	-1.92824	-1.03509
123813979	chr7:123813979:C:T	1.57738e-12	-2.59283e-10	-1.15786	8.1936e-05	-2.59283e-10	-1.14143	0.000123157	-2.59283e-10	-1.15654
123814172	chr7:123814172:C:T	1.5068e-12	-2.59283e-10	-1.20363	7.95001e-05	-2.59283e-10	-1.17161	0.000121465	-2.59283e-10	-1.17037
123814638	chr7:123814638:C:T	3.24904e-12	-2.59283e-10	-0.435261	0.000152786	-2.59283e-10	-0.518334	0.000270064	-2.59283e-10	-0.37134
123814882	chr7:123814882:C:A	2.42367e-12	-2.59283e-10	-0.728337	0.000138546	-2.59283e-10	-0.616167	0.000221566	-2.59283e-10	-0.569278
123814922	chr7:123814922:G:A	6.56579e-11	3.72906	-1.15822	1.42905e-05	-1.94607	-0.941704	2.17376e-05	-1.94541	-0.945548
123814984	chr7:123814984:AT:A	7.20132e-11	3.83444	-1.17121	1.37391e-05	-1.95337	-0.973759	2.09048e-05	-1.95278	-0.977236
123815211	chr7:123815211:A:T	8.41889e-13	-1.78573	-2.60556e-10	3.76084e-05	-1.92014	-2.60556e-10	5.74536e-05	-1.91902	-2.60556e-10
123815375	chr7:123815375:A:G	9.72385e-11	4.10447	-1.14093	1.06913e-05	-1.9706	-1.20734	1.64284e-05	-1.9704	-1.20058
123815690	chr7:123815690:C:A	6.8611e-11	3.78391	-1.16908	1.38521e-05	-1.95007	-0.968867	2.1077e-05	-1.94945	-0.972366
123815712	chr7:123815712:C:A	8.5126e-11	3.96969	-1.13917	1.07519e-05	-1.96559	-1.2067	1.65252e-05	-1.96536	-1.19975
123816043	chr7:123816043:G:C	2.50543e-12	-2.59283e-10	-0.695161	0.000143748	-2.59283e-10	-0.579311	0.000230188	-2.59283e-10	-0.531103
123816183	chr7:123816183:A:G	8.6728e-11	3.98765	-1.13849	1.07459e-05	-1.9664	-1.20645	1.6517e-05	-1.96618	-1.19943
123816270	chr7:123816270:C:G	1.49911e-12	-2.59283e-10	-1.20875	7.59853e-05	-2.59283e-10	-1.21683	0.000115962	-2.59283e-10	-1.21673
123817513	chr7:123817513:T:C	2.87706e-12	-2.59283e-10	-0.556852	0.000167381	-2.59283e-10	-0.427099	0.00026961	-2.59283e-10	-0.373019
123817670	chr7:123817670:C:T	8.5465e-13	-1.29988	-0.470807	5.00726e-05	-1.22906	-0.404835	6.73064e-05	-1.34447	-0.41627
123817796	chr7:123817796:A:G	2.66756e-12	-2.59283e-10	-0.632458	0.00015404	-2.59283e-10	-0.510161	0.000247317	-2.59283e-10	-0.459328
123818237	chr7:123818237:A:G	2.69147e-12	-2.59283e-10	-0.623534	0.000155564	-2.59283e-10	-0.500317	0.000249831	-2.59283e-10	-0.449213
123818310	chr7:123818310:G:T	7.38538e-13	-1.9167	-2.60556e-10	3.60788e-05	-1.96167	-2.60556e-10	5.42114e-05	-1.97711	-2.60556e-10
123818425	chr7:123818425:C:G	2.68628e-12	-2.59283e-10	-0.625464	0.000155238	-2.59283e-10	-0.502411	0.000249291	-2.59283e-10	-0.451376
123818440	chr7:123818440:CAT:C	1.51869e-12	-2.59283e-10	-1.19577	7.76717e-05	-2.59283e-10	-1.19488	0.000117704	-2.59283e-10	-1.20182
123818473	chr7:123818473:C:T	1.36926e-12	-1.29935	-2.60556e-10	7.55922e-05	-1.22202	-2.60556e-10	0.000102498	-1.34015	-2.60556e-10
123818724	chr7:123818724:A:G	9.07294e-13	-1.71091	-2.60556e-10	4.25243e-05	-1.7973	-2.60556e-10	6.39614e-05	-1.81172	-2.60556e-10
123818923	chr7:123818923:GTTATTT:G	1.51727e-12	-2.59283e-10	-1.19671	7.82744e-05	-2.59283e-10	-1.18715	0.000118378	-2.59283e-10	-1.19611
123819183	chr7:123819183:C:T	8.30172e-11	3.94541	-1.13999	1.07616e-05	-1.9644	-1.20699	1.65389e-05	-1.96417	-1.20012
123819445	chr7:123819445:C:T	1.60273e-12	-2.59283e-10	-1.14191	8.3416e-05	-2.59283e-10	-1.12353	0.000125156	-2.59283e-10	-1.14043
123820266	chr7:123820266:AG:A	9.02994e-13	-1.3339	-0.38176	5.2252e-05	-1.2803	-0.310998	7.05382e-05	-1.39113	-0.322715
123820848	chr7:123820848:T:C	3.80011e-13	-1.56201	-1.01916	0.00012166	0.143751	-0.889892	0.0002281	0.299234	-0.839447
123820941	chr7:123820941:G:A	2.51804e-12	-2.59283e-10	-0.690142	0.000144548	-2.59283e-10	-0.573764	0.000231516	-2.59283e-10	-0.52535
123821414	chr7:123821414:G:A	1.8055e-12	-2.59283e-10	-1.02278	8.98901e-05	-2.59283e-10	-1.04878	0.000141361	-2.59283e-10	-1.01868
123821715	chr7:123821715:T:G	4.56778e-13	-1.1823	-1.21488	0.000110286	0.3544	-1.1987	0.000176166	0.404645	-1.20322
123822235	chr7:123822235:T:C	6.85026e-11	3.80175	-1.1885	1.31895e-05	-1.95129	-1.01666	2.00742e-05	-1.95068	-1.01988
123822653	chr7:123822653:C:T	9.02227e-11	4.01603	-1.12737	1.07804e-05	-1.96747	-1.20217	1.65893e-05	-1.96726	-1.19398
123822819	chr7:123822819:G:A	1.50474e-12	-2.59283e-10	-1.205	7.7466e-05	-2.59283e-10	-1.19753	0.000117379	-2.59283e-10	-1.20459
123823061	chr7:123823061:CATT:C	2.51063e-13	-1.85121	-1.14446	2.07322e-05	-1.36496	-1.15072	3.19723e-05	-1.35847	-1.14665
123823105	chr7:123823105:G:A	4.98624e-13	-1.09266	-1.21687	0.000127535	0.507993	-1.20697	0.000204447	0.560555	-1.21025
123824062	chr7:123824062:A:G	7.96859e-13	-1.8407	-2.60556e-10	3.82251e-05	-1.90388	-2.60556e-10	5.72082e-05	-1.9233	-2.60556e-10
123824199	chr7:123824199:C:CT	1.73383e-12	-2.59283e-10	-1.06329	8.65692e-05	-2.59283e-10	-1.08643	0.00013566	-2.59283e-10	-1.05984
123824482	chr7:123824482:T:C	2.62321e-12	-2.59283e-10	-0.649222	0.000151231	-2.59283e-10	-0.528561	0.000242657	-2.59283e-10	-0.478349
123824535	chr7:123824535:A:T	1.50446e-12	-2.59283e-10	-1.20519	7.74477e-05	-2.59283e-10	-1.19777	0.000117358	-2.59283e-10	-1.20477
123824948	chr7:123824948:T:G	7.48932e-11	3.8569	-1.15446	1.07573e-05	-1.96006	-1.21173	1.65056e-05	-1.9598	-1.2065
123825288	chr7:123825288:A:G	1.76987e-11	2.26352	-1.00365	1.38956e-05	-1.81805	-1.09774	2.27186e-05	-1.81066	-1.03616
123825720	chr7:123825720:G:GTCAA	2.65021e-12	-2.59283e-10	-0.638983	0.000152929	-2.59283e-10	-0.517397	0.000245489	-2.59283e-10	-0.466747
123825726	chr7:123825726:C:G	1.57795e-12	-2.59283e-10	-1.15749	8.19709e-05	-2.59283e-10	-1.14101	0.000123204	-2.59283e-10	-1.15616
123825824	chr7:123825824:A:G	5.6885e-11	3.63874	-1.21133	1.24568e-05	-1.93974	-1.08537	1.89832e-05	-1.93901	-1.08743
123826429	chr7:123826429:C:T	1.99631e-12	-2.59283e-10	-0.922323	9.83469e-05	-2.59283e-10	-0.958871	0.000153948	-2.59283e-10	-0.933384
123826474	chr7:123826474:G:A	7.60399e-13	-1.32545	-0.56208	4.32866e-05	-1.26389	-0.515641	5.88516e-05	-1.37598	-0.518996
123826780	chr7:123826780:G:A	1.51484e-11	-2.59283e-10	1.10427	0.000663508	-2.59283e-10	0.950169	0.00140116	-2.59283e-10	1.27506
123826902	chr7:123826902:T:C	7.06036e-12	0.340876	-2.60556e-10	0.0007727	1.10252	-2.60556e-10	0.000916276	0.85032	-2.60556e-10
123827172	chr7:123827172:C:T	2.96831e-12	-2.59283e-10	-0.525627	0.000141128	-2.59283e-10	-0.597707	0.000216185	-2.59283e-10	-0.593861
123827325	chr7:123827325:C:T	1.22653e-11	-2.59283e-10	0.893151	0.000573904	-2.59283e-10	0.80509	0.00101435	-2.59283e-10	0.952007
123827940	chr7:123827940:G:A	1.82899e-12	-2.59283e-10	-1.00986	9.9062e-05	-2.59283e-10	-0.951626	0.000145155	-2.59283e-10	-0.992198
123827952	chr7:123827952:G:A	1.56823e-12	-2.59283e-10	-1.16367	8.13975e-05	-2.59283e-10	-1.14803	0.000122434	-2.59283e-10	-1.16242
123828061	chr7:123828061:T:C	2.33097e-13	-1.94104	-1.12888	1.80177e-05	-1.53014	-1.12587	2.93035e-05	-1.51171	-1.08058
123829312	chr7:123829312:T:C	7.35161e-13	-1.92129	-2.60556e-10	4.10111e-05	-1.83353	-2.60556e-10	6.64984e-05	-1.77282	-2.60556e-10
123829606	chr7:123829606:G:A	6.14688e-11	3.67684	-1.17193	1.38736e-05	-1.94222	-0.975162	2.11131e-05	-1.94153	-0.978571
123829642	chr7:123829642:C:T	2.40067e-12	-2.59283e-10	-0.737874	0.00012731	-2.59283e-10	-0.70075	0.000173457	-2.59283e-10	-0.814069
123830253	chr7:123830253:G:T	1.50714e-12	-2.59283e-10	-1.20341	7.76224e-05	-2.59283e-10	-1.19552	0.00011757	-2.59283e-10	-1.20296
123832930	chr7:123832930:G:A	1.23536e-11	-2.59283e-10	0.900329	0.000577831	-2.59283e-10	0.811909	0.00102178	-2.59283e-10	0.959308
123832957	chr7:123832957:C:T	1.91055e-12	-2.59283e-10	-0.96623	9.9343e-05	-2.59283e-10	-0.948794	0.00014628	-2.59283e-10	-0.984475
123833049	chr7:123833049:C:T	5.76695e-11	3.60279	-1.16169	1.15329e-05	-1.92988	-1.17229	1.78083e-05	-1.92927	-1.16106
123833403	chr7:123833403:C:CT	4.41689e-13	-1.24937	-1.1814	9.39076e-05	0.201699	-1.20676	0.000143692	0.200695	-1.20302
123833488	chr7:123833488:C:T	6.95232e-13	-1.97713	-2.60556e-10	3.59579e-05	-1.96502	-2.60556e-10	5.593e-05	-1.9459	-2.60556e-10
123833983	chr7:123833983:G:A	2.05271e-12	-2.59283e-10	-0.894462	0.000123813	-2.59283e-10	-0.728597	0.000195616	-2.59283e-10	-0.693845
123833987	chr7:123833987:G:A	2.13096e-12	-2.59283e-10	-0.857047	0.00012962	-2.59283e-10	-0.682768	0.000205104	-2.59283e-10	-0.646479
123834515	chr7:123834515:G:A	2.43628e-10	5.02485	-1.14283	1.09167e-05	-1.965	-1.19208	1.68235e-05	-1.96494	-1.18228
123834544	chr7:123834544:C:T	7.32171e-13	-1.92536	-2.60556e-10	4.07327e-05	-1.84034	-2.60556e-10	6.59657e-05	-1.78086	-2.60556e-10
123834579	chr7:123834579:C:G	2.26746e-12	-2.59283e-10	-0.794962	0.000130272	-2.59283e-10	-0.677744	0.000207792	-2.59283e-10	-0.633458
123835613	chr7:123835613:A:G	2.28012e-12	-2.59283e-10	-0.789393	0.000131097	-2.59283e-10	-0.671434	0.000209161	-2.59283e-10	-0.626894
123836386	chr7:123836386:T:C	1.29073e-11	0.944175	-2.60556e-10	0.000289547	0.120945	-2.60556e-10	0.000520143	0.284107	-2.60556e-10
123836464	chr7:123836464:A:G	2.13652e-12	-2.59283e-10	-0.854441	0.000129974	-2.59283e-10	-0.680037	0.000205747	-2.59283e-10	-0.64335
123836608	chr7:123836608:G:A	2.01714e-12	-2.59283e-10	-0.911942	0.000121167	-2.59283e-10	-0.750204	0.00019128	-2.59283e-10	-0.716259
123837056	chr7:123837056:A:G	5.84074e-11	3.65234	-1.19852	1.30536e-05	-1.94021	-1.0381	1.98695e-05	-1.93954	-1.04127
123837536	chr7:123837536:T:A	8.41313e-13	-1.47977	-0.306639	4.87437e-05	-1.42794	-0.232859	6.6605e-05	-1.5262	-0.245019
123838603	chr7:123838603:A:G	2.0931e-12	-2.59283e-10	-0.874976	0.000126815	-2.59283e-10	-0.704646	0.000200511	-2.59283e-10	-0.669126
123838722	chr7:123838722:G:A	1.67658e-12	-2.59283e-10	-1.09686	8.59031e-05	-2.59283e-10	-1.09415	0.000132478	-2.59283e-10	-1.08358
123838763	chr7:123838763:G:A	2.03882e-12	-2.59283e-10	-0.901251	0.000122791	-2.59283e-10	-0.73689	0.000193925	-2.59283e-10	-0.702524
123838804	chr7:123838804:T:C	3.17343e-12	-2.59283e-10	-0.458807	0.00014935	-2.59283e-10	-0.541083	0.000263535	-2.59283e-10	-0.395812
123839086	chr7:123839086:A:T	5.95437e-12	-2.59283e-10	0.170505	0.000279401	-2.59283e-10	0.0852747	0.000432392	-2.59283e-10	0.0993356
123839145	chr7:123839145:A:G	3.81748e-11	3.07692	-1.04837	1.64756e-05	-1.62874	-1.11675	2.69641e-05	-1.61699	-1.0585
123839249	chr7:123839249:TC:T	6.17516e-11	3.62435	-1.11485	1.11945e-05	-1.93204	-1.1999	1.72137e-05	-1.93145	-1.19284
123839359	chr7:123839359:G:A	1.49737e-12	-2.59283e-10	-1.20991	7.8518e-05	-2.59283e-10	-1.18404	0.000119945	-2.59283e-10	-1.18296
123839404	chr7:123839404:A:G	2.64805e-10	5.11213	-1.14675	1.09364e-05	-1.96096	-1.19432	1.6847e-05	-1.9609	-1.18492
123839568	chr7:123839568:C:T	2.01842e-12	-2.59283e-10	-0.911308	0.000121268	-2.59283e-10	-0.749371	0.000191444	-2.59283e-10	-0.7154
123840628	chr7:123840628:A:G	2.05616e-12	-2.59283e-10	-0.892781	0.000123421	-2.59283e-10	-0.73177	0.00019499	-2.59283e-10	-0.697049
123841249	chr7:123841249:A:G	3.04441e-11	2.78006	-0.977786	1.51006e-05	-1.77574	-1.05689	2.48847e-05	-1.76952	-0.986222
123842111	chr7:123842111:C:T	2.27757e-12	-2.59283e-10	-0.790514	0.000130598	-2.59283e-10	-0.67525	0.000208353	-2.59283e-10	-0.630764
123842128	chr7:123842128:G:T	2.45119e-13	-1.90775	-1.11188	1.89903e-05	-1.49036	-1.11308	3.09293e-05	-1.47355	-1.06475
123842745	chr7:123842745:T:C	2.08284e-12	-2.59283e-10	-0.879889	0.000125356	-2.59283e-10	-0.716217	0.00019817	-2.59283e-10	-0.680871
123842755	chr7:123842755:C:T	8.36599e-13	-1.79203	-2.60556e-10	7.14685e-05	-1.27812	-2.60556e-10	9.21516e-05	-1.44656	-2.60556e-10
123842864	chr7:123842864:T:C	6.44501e-13	-0.980962	-1.07194	0.000134827	0.410768	-1.05415	0.000190065	0.334366	-1.057
123842913	chr7:123842913:C:T	7.08019e-13	-1.95891	-2.60556e-10	3.85145e-05	-1.89634	-2.60556e-10	5.93516e-05	-1.88652	-2.60556e-10
123843583	chr7:123843583:G:A	8.57051e-12	0.534706	-2.60556e-10	0.000903363	1.25875	-2.60556e-10	0.00106036	0.996367	-2.60556e-10
123843676	chr7:123843676:C:T	8.538e-13	-1.77168	-2.60556e-10	3.99764e-05	-1.85908	-2.60556e-10	5.95476e-05	-1.88322	-2.60556e-10
123844055	chr7:123844055:G:A	1.49762e-12	-2.59283e-10	-1.20974	7.69819e-05	-2.59283e-10	-1.2038	0.000116725	-2.59283e-10	-1.21018
123844340	chr7:123844340:A:G	1.38559e-12	-1.2875	-2.60556e-10	7.61408e-05	-1.21479	-2.60556e-10	0.000103225	-1.33309	-2.60556e-10
123844480	chr7:123844480:C:T	1.73383e-12	-2.59283e-10	-1.06329	8.65692e-05	-2.59283e-10	-1.08643	0.00013566	-2.59283e-10	-1.05984
123844640	chr7:123844640:A:G	2.10557e-10	4.9027	-1.16657	1.07274e-05	-1.96952	-1.20505	1.64863e-05	-1.96947	-1.198
123844740	chr7:123844740:G:A	2.15428e-13	-1.95251	-1.19624	1.59823e-05	-1.58564	-1.19025	2.52995e-05	-1.56575	-1.17347
123844779	chr7:123844779:A:C	1.48897e-12	-2.59283e-10	-1.21554	7.59807e-05	-2.59283e-10	-1.21689	0.000116553	-2.59283e-10	-1.21165
123844821	chr7:123844821:C:T	7.2234e-13	-1.93888	-2.60556e-10	3.56779e-05	-1.97284	-2.60556e-10	5.42467e-05	-1.97646	-2.60556e-10
123844830	chr7:123844830:C:A	9.80782e-13	-1.35693	-0.276092	5.69173e-05	-1.30422	-0.201554	7.69498e-05	-1.41308	-0.213762
123845094	chr7:123845094:C:T	2.27311e-12	-2.59283e-10	-0.792474	0.000130652	-2.59283e-10	-0.674834	0.000208397	-2.59283e-10	-0.630555
123845137	chr7:123845137:T:G	1.99582e-12	-2.59283e-10	-0.922568	0.000119613	-2.59283e-10	-0.763113	0.000188736	-2.59283e-10	-0.729646
123845900	chr7:123845900:T:C	2.47097e-10	5.06146	-1.1653	1.07996e-05	-1.96343	-1.20443	1.66e-05	-1.96337	-1.19722
123846016	chr7:123846016:C:G	6.41316e-11	3.73692	-1.18961	1.32543e-05	-1.94681	-1.01624	2.01712e-05	-1.94619	-1.01955
123846881	chr7:123846881:G:A	2.23357e-12	-2.59283e-10	-0.810022	0.000112807	-2.59283e-10	-0.821694	0.000178046	-2.59283e-10	-0.787953
123847684	chr7:123847684:A:T	1.48876e-12	-2.59283e-10	-1.21568	7.60146e-05	-2.59283e-10	-1.21645	0.000116564	-2.59283e-10	-1.21156
123848704	chr7:123848704:A:G	3.68376e-12	0.420365	-0.730052	8.53694e-05	-0.399042	-0.701342	8.57247e-05	-0.717763	-0.801093
123848756	chr7:123848756:A:T	2.12652e-13	-1.95714	-1.20458	1.56769e-05	-1.60092	-1.19426	2.47759e-05	-1.5813	-1.17883
123848931	chr7:123848931:G:A	2.34971e-10	4.94529	-1.09945	1.11819e-05	-1.96847	-1.16461	1.7256e-05	-1.96841	-1.15343
123849273	chr7:123849273:CT:C	1.49493e-12	-2.59283e-10	-1.21154	7.82645e-05	-2.59283e-10	-1.18728	0.000119533	-2.59283e-10	-1.1864
123849275	chr7:123849275:CT:C	1.49303e-12	-2.59283e-10	-1.21282	7.80222e-05	-2.59283e-10	-1.19038	0.000119158	-2.59283e-10	-1.18955
123849443	chr7:123849443:G:A	2.02309e-12	-2.59283e-10	-0.908995	0.00012161	-2.59283e-10	-0.746551	0.000192004	-2.59283e-10	-0.712483
123849444	chr7:123849444:G:A	2.36403e-13	-1.92742	-1.12841	1.88572e-05	-1.48493	-1.12555	3.07134e-05	-1.46536	-1.07993
123850825	chr7:123850825:C:T	8.38325e-11	3.93872	-1.12352	1.50724e-05	-1.96056	-0.873946	2.26333e-05	-1.96	-0.890576
123850919	chr7:123850919:TG:T	2.0179e-12	-2.59283e-10	-0.911565	0.000121229	-2.59283e-10	-0.749689	0.000191382	-2.59283e-10	-0.715727
123851294	chr7:123851294:G:A	8.57515e-13	-1.76734	-2.60556e-10	3.92595e-05	-1.87718	-2.60556e-10	6.06115e-05	-1.86551	-2.60556e-10
123851518	chr7:123851518:G:T	2.38002e-10	5.00464	-1.14598	1.08879e-05	-1.96583	-1.1939	1.67735e-05	-1.96576	-1.18443
123852223	chr7:123852223:G:A	2.00743e-12	-2.59283e-10	-0.916768	0.000120445	-2.59283e-10	-0.756183	0.000190099	-2.59283e-10	-0.72245
123852943	chr7:123852943:G:A	1.2834e-12	-1.18314	-0.180966	7.54085e-05	-1.12234	-0.102108	0.000100143	-1.24594	-0.117468
123853105	chr7:123853105:T:G	1.51103e-12	-2.59283e-10	-1.20083	7.98844e-05	-2.59283e-10	-1.16679	0.000122039	-2.59283e-10	-1.16565
123853390	chr7:123853390:G:A	6.05677e-13	-1.14284	-0.972193	0.000128445	0.288533	-0.980402	0.000182607	0.218218	-0.980878
123853392	chr7:123853392:A:T	3.74482e-13	-1.38338	-1.21245	7.36132e-05	-0.0320726	-1.21647	0.000112126	-0.0334607	-1.21692
123854131	chr7:123854131:G:C	6.82682e-11	3.78746	-1.17764	1.36172e-05	-1.95059	-0.985457	2.07154e-05	-1.95002	-0.989097
123854210	chr7:123854210:G:A	1.98593e-12	-2.59283e-10	-0.927534	0.000118852	-2.59283e-10	-0.769493	0.000187499	-2.59283e-10	-0.736222
123854532	chr7:123854532:T:G	7.78024e-11	3.87115	-1.1306	1.49297e-05	-1.95656	-0.887466	2.24254e-05	-1.95599	-0.903814
123854766	chr7:123854766:A:T	2.4273e-10	5.02382	-1.1455	1.09176e-05	-1.96344	-1.19356	1.68201e-05	-1.96343	-1.184
123857139	chr7:123857139:G:A	2.00162e-12	-2.59283e-10	-0.919665	0.000119966	-2.59283e-10	-0.76016	0.000189398	-2.59283e-10	-0.726145
123857883	chr7:123857883:G:A	7.64218e-13	-1.88252	-2.60556e-10	3.67719e-05	-1.94264	-2.60556e-10	5.53337e-05	-1.95662	-2.60556e-10
123857899	chr7:123857899:A:G	1.81431e-12	-2.59283e-10	-1.01792	9.23795e-05	-2.59283e-10	-1.02147	0.000138013	-2.59283e-10	-1.04265
123857983	chr7:123857983:G:A	6.95521e-13	-1.97672	-2.60556e-10	3.56568e-05	-1.97343	-2.60556e-10	5.46823e-05	-1.96846	-2.60556e-10
123858346	chr7:123858346:C:T	2.18308e-10	4.91942	-1.14713	1.08496e-05	-1.96868	-1.19457	1.67106e-05	-1.96872	-1.18524
123859239	chr7:123859239:A:G	1.14417e-12	-1.47894	-2.60556e-10	0.000132544	-0.660456	-2.60556e-10	0.000149895	-0.960066	-2.60556e-10
123860034	chr7:123860034:G:A	3.01806e-12	-2.59283e-10	-0.509006	0.000192346	-2.59283e-10	-0.288079	0.000309413	-2.59283e-10	-0.235321
123860234	chr7:123860234:A:G	1.11515e-12	-1.11907	-0.38557	7.87395e-05	-0.896163	-0.285065	9.24033e-05	-1.07145	-0.372386
123860594	chr7:123860594:G:A	2.46135e-12	-2.59283e-10	-0.712911	0.00013215	-2.59283e-10	-0.663434	0.000178271	-2.59283e-10	-0.786693
123861294	chr7:123861294:A:G	3.39075e-12	-2.59283e-10	-0.39257	0.000219617	-2.59283e-10	-0.155488	0.000354707	-2.59283e-10	-0.0987042
123861391	chr7:123861391:A:G	1.70912e-12	-2.59283e-10	-1.07764	9.11613e-05	-2.59283e-10	-1.03474	0.000136959	-2.59283e-10	-1.05032
123861563	chr7:123861563:G:A	4.67236e-12	-0.0719576	-2.60556e-10	0.000559991	0.780549	-2.60556e-10	0.000926287	0.861187	-2.60556e-10
123861575	chr7:123861575:A:C	1.70967e-12	-2.59283e-10	-1.07732	9.11946e-05	-2.59283e-10	-1.03438	0.000137007	-2.59283e-10	-1.04996
123862514	chr7:123862514:A:G	1.48694e-12	-2.59283e-10	-1.2169	7.60906e-05	-2.59283e-10	-1.21545	0.00011627	-2.59283e-10	-1.21408
123862690	chr7:123862690:AC:A	1.31374e-11	2.14825	-1.1864	1.10794e-05	-1.9685	-1.17379	1.71268e-05	-1.96536	-1.164
123862772	chr7:123862772:C:G	2.3216e-11	2.62932	-1.0981	1.54884e-05	-1.97645	-0.830823	2.41323e-05	-1.97706	-0.80939
123863337	chr7:123863337:TTCA:T	2.14836e-12	-2.59283e-10	-0.848915	0.000114329	-2.59283e-10	-0.80829	0.000199471	-2.59283e-10	-0.674329
123863490	chr7:123863490:G:A	1.4896e-12	-2.59283e-10	-1.21511	7.60706e-05	-2.59283e-10	-1.21571	0.000116252	-2.59283e-10	-1.21424
123863884	chr7:123863884:A:C	1.5183e-12	-2.59283e-10	-1.19603	7.789e-05	-2.59283e-10	-1.19207	0.000117998	-2.59283e-10	-1.19933
123864091	chr7:123864091:C:T	5.51827e-13	-1.8914	-0.316737	2.2548e-05	-1.95934	-0.472386	4.13428e-05	-1.95104	-0.297058
123864202	chr7:123864202:G:T	1.67216e-12	-2.59283e-10	-1.0995	8.89223e-05	-2.59283e-10	-1.05961	0.000133744	-2.59283e-10	-1.07407
123864266	chr7:123864266:G:A	7.24868e-13	-1.63228	-0.303103	3.62773e-05	-1.92238	-0.0337978	5.22539e-05	-1.9754	-0.0384854
123864522	chr7:123864522:AG:A	1.57335e-12	-2.59283e-10	-1.16042	8.19405e-05	-2.59283e-10	-1.14138	0.000124657	-2.59283e-10	-1.14443
123865059	chr7:123865059:CTG:C	1.34654e-12	-0.985346	-0.33074	4.86184e-05	-1.6004	-0.06297	5.93963e-05	-1.81056	-0.0752108
123865099	chr7:123865099:C:T	1.66407e-12	-2.59283e-10	-1.10435	8.2872e-05	-2.59283e-10	-1.13008	0.000126491	-2.59283e-10	-1.12983
123865406	chr7:123865406:A:G	1.52249e-12	-2.59283e-10	-1.19327	7.93923e-05	-2.59283e-10	-1.17297	0.000120207	-2.59283e-10	-1.18079
123865538	chr7:123865538:T:C	1.61962e-12	-2.59283e-10	-1.13143	8.55976e-05	-2.59283e-10	-1.09772	0.000128978	-2.59283e-10	-1.11036
123865632	chr7:123865632:G:A	1.04551e-12	-1.56911	-2.60556e-10	4.21078e-05	-1.80714	-2.60556e-10	6.75705e-05	-1.75683	-2.60556e-10
123865690	chr7:123865690:C:T	3.35387e-13	-1.51302	-1.19308	4.8729e-05	-0.444211	-1.21689	8.6821e-05	-0.293368	-1.21278
123867084	chr7:123867084:T:A	1.49459e-12	-2.59283e-10	-1.21177	7.61775e-05	-2.59283e-10	-1.21431	0.000116566	-2.59283e-10	-1.21154
123867674	chr7:123867674:T:C	1.51785e-12	-2.59283e-10	-1.19632	7.90555e-05	-2.59283e-10	-1.17722	0.000119752	-2.59283e-10	-1.18457
123868051	chr7:123868051:A:T	1.51693e-12	-2.59283e-10	-1.19693	7.97332e-05	-2.59283e-10	-1.16869	0.000120875	-2.59283e-10	-1.17524
123868255	chr7:123868255:G:A	9.82965e-13	-0.991334	-0.639469	3.08455e-05	-1.60938	-0.509004	3.92337e-05	-1.81479	-0.485677
123868274	chr7:123868274:A:G	6.96322e-13	-1.97556	-2.60556e-10	3.71398e-05	-1.93268	-2.60556e-10	5.84367e-05	-1.90205	-2.60556e-10
123869113	chr7:123869113:T:C	2.12168e-12	-2.59283e-10	-0.861413	0.000104442	-2.59283e-10	-0.898744	0.000162728	-2.59283e-10	-0.877919
123869690	chr7:123869690:T:TG	1.11311e-12	-1.13024	-0.376221	4.23096e-05	-1.68611	-0.116249	5.33765e-05	-1.86562	-0.127007
123869697	chr7:123869697:T:C	6.91454e-12	-2.59283e-10	0.320006	0.00040816	-2.59283e-10	0.464287	0.000668282	-2.59283e-10	0.534713
123870113	chr7:123870113:T:G	3.03239e-13	-1.67913	-1.12773	1.26389e-05	-1.82968	-1.18091	2.0484e-05	-1.80868	-1.14167
123870429	chr7:123870429:A:G	2.64997e-12	0.0443892	-0.683463	7.75862e-05	-0.593563	-0.602419	7.08184e-05	-0.932689	-0.77719
123870676	chr7:123870676:C:T	6.97531e-13	-1.97383	-2.60556e-10	3.56471e-05	-1.97371	-2.60556e-10	5.50671e-05	-1.96144	-2.60556e-10
123870683	chr7:123870683:T:C	5.7078e-13	-1.00403	-1.17034	1.66059e-05	-1.61564	-1.12198	2.04362e-05	-1.81991	-1.13278
123870717	chr7:123870717:G:A	1.24037e-12	-1.04015	-0.358061	4.55815e-05	-1.63305	-0.0948244	5.63244e-05	-1.8323	-0.106572
123871199	chr7:123871199:T:A	8.0078e-12	-2.59283e-10	0.466795	0.000475927	-2.59283e-10	0.617893	0.000781581	-2.59283e-10	0.691321
123871761	chr7:123871761:C:CAT	8.60726e-13	-1.7636	-2.60556e-10	3.96939e-05	-1.86617	-2.60556e-10	5.90275e-05	-1.89199	-2.60556e-10
123872250	chr7:123872250:C:T	6.46444e-13	-0.872638	-1.17725	1.80429e-05	-1.52212	-1.1325	2.14642e-05	-1.75741	-1.1462
123872294	chr7:123872294:A:G	1.50496e-12	-2.59283e-10	-1.20486	7.72677e-05	-2.59283e-10	-1.2001	0.000116518	-2.59283e-10	-1.21195
123873434	chr7:123873434:T:C	1.23484e-12	-1.05568	-0.347002	4.57517e-05	-1.64216	-0.0819863	5.67088e-05	-1.8382	-0.0938682
123873546	chr7:123873546:T:C	4.96726e-12	-2.59283e-10	-0.0107526	0.000312812	-2.59283e-10	0.198231	0.000499941	-2.59283e-10	0.244493
123873582	chr7:123873582:C:T	1.56448e-12	-2.59283e-10	-1.16607	8.04065e-05	-2.59283e-10	-1.16028	0.000121324	-2.59283e-10	-1.17153
123873860	chr7:123873860:G:A	2.0941e-12	-2.59283e-10	-0.874498	0.000103582	-2.59283e-10	-0.907009	0.00014973	-2.59283e-10	-0.961167
123874563	chr7:123874563:T:C	3.85833e-13	-1.36484	-1.20113	6.29725e-05	-0.188095	-1.21658	0.000112444	-0.0319615	-1.21558
123874695	chr7:123874695:G:A	2.29769e-12	-2.59283e-10	-0.781719	0.000126249	-2.59283e-10	-0.709115	0.00018488	-2.59283e-10	-0.750289
123874842	chr7:123874842:G:T	5.91407e-13	-0.978073	-1.1608	1.71156e-05	-1.59889	-1.10849	2.09277e-05	-1.80881	-1.12012
123875059	chr7:123875059:G:A	1.55156e-12	-2.59283e-10	-1.17436	7.80734e-05	-2.59283e-10	-1.18972	0.000119266	-2.59283e-10	-1.18864
123875093	chr7:123875093:T:G	1.59728e-12	-2.59283e-10	-1.14532	8.4869e-05	-2.59283e-10	-1.10626	0.00012643	-2.59283e-10	-1.13031
123875910	chr7:123875910:A:AG	1.81509e-12	-2.59283e-10	-1.01749	9.00335e-05	-2.59283e-10	-1.04719	0.000139341	-2.59283e-10	-1.03307
123876252	chr7:123876252:A:G	7.95124e-12	-2.59283e-10	0.459707	0.000472325	-2.59283e-10	0.610295	0.000775504	-2.59283e-10	0.683515
123877938	chr7:123877938:G:A	3.93762e-13	-1.35126	-1.19437	6.50205e-05	-0.155754	-1.21692	0.000116607	0.00197783	-1.21317
123878124	chr7:123878124:A:T	7.71951e-12	1.61987	-1.18974	1.15114e-05	-1.93464	-1.1694	1.78602e-05	-1.92851	-1.15891
123878458	chr7:123878458:C:T	1.55973e-12	-2.59283e-10	-1.16911	8.01082e-05	-2.59283e-10	-1.16399	0.000120927	-2.59283e-10	-1.17481
123878466	chr7:123878466:TTTTCTC:T	1.51038e-12	-2.59283e-10	-1.20126	7.93134e-05	-2.59283e-10	-1.17396	0.000119966	-2.59283e-10	-1.18279
123878718	chr7:123878718:A:T	1.49225e-12	-2.59283e-10	-1.21334	7.61643e-05	-2.59283e-10	-1.21448	0.000116547	-2.59283e-10	-1.21171
123878800	chr7:123878800:A:C	1.1377e-12	-0.373843	-1.11077	2.6761e-05	-1.18291	-1.07752	2.8419e-05	-1.50687	-1.11607
123879065	chr7:123879065:A:G	1.18435e-12	-1.10935	-0.335077	4.48837e-05	-1.67491	-0.0683927	5.6294e-05	-1.8591	-0.080309
123880033	chr7:123880033:A:G	1.31893e-11	-2.59283e-10	0.965781	0.000797517	-2.59283e-10	1.13413	0.00131857	-2.59283e-10	1.21431
123880099	chr7:123880099:A:T	1.04228e-12	-1.57221	-2.60556e-10	5.75334e-05	-1.49501	-2.60556e-10	9.49563e-05	-1.41658	-2.60556e-10
123881590	chr7:123881590:G:A	1.55482e-12	-2.59283e-10	-1.17226	7.98519e-05	-2.59283e-10	-1.1672	0.000120579	-2.59283e-10	-1.17769
123882030	chr7:123882030:T:C	3.8717e-13	-1.89876	-0.66375	2.48506e-05	-1.71005	-0.624444	3.58065e-05	-1.7686	-0.623265
123882436	chr7:123882436:C:G	1.49214e-12	-2.59283e-10	-1.21341	7.61598e-05	-2.59283e-10	-1.21454	0.000116536	-2.59283e-10	-1.21179
123882711	chr7:123882711:G:A	5.19774e-13	-1.06181	-1.20617	1.51603e-05	-1.65031	-1.17838	1.89599e-05	-1.84255	-1.18512
123883031	chr7:123883031:C:T	2.9386e-12	-2.59283e-10	-0.535689	0.000156358	-2.59283e-10	-0.495224	0.000222845	-2.59283e-10	-0.563522
123883262	chr7:123883262:C:A	1.54667e-12	-2.59283e-10	-1.17751	7.90837e-05	-2.59283e-10	-1.17687	0.00011956	-2.59283e-10	-1.18618
123883430	chr7:123883430:CAT:C	7.99934e-13	-1.83685	-2.60556e-10	3.62475e-05	-1.957	-2.60556e-10	5.42507e-05	-1.97638	-2.60556e-10
123883568	chr7:123883568:C:T	2.58142e-12	-2.59283e-10	-0.66528	0.000136679	-2.59283e-10	-0.629739	0.000196258	-2.59283e-10	-0.69057
123884754	chr7:123884754:G:A	1.2457e-12	-1.06803	-0.325897	4.64885e-05	-1.65027	-0.0578971	5.77841e-05	-1.84338	-0.0699047
123885395	chr7:123885395:G:A	4.7832e-12	-0.0485115	-2.60556e-10	0.000574465	0.806067	-2.60556e-10	0.000950095	0.886564	-2.60556e-10
123885505	chr7:123885505:T:C	1.70364e-12	-0.621698	-0.459159	5.1892e-05	-1.38829	-0.209922	5.89276e-05	-1.67004	-0.223646
123886905	chr7:123886905:G:A	2.55374e-12	0.156529	-0.832591	0.000665772	1.85615	-0.902579	0.00104102	1.84203	-0.864073
123887070	chr7:123887070:A:G	1.28432e-11	-2.59283e-10	0.939193	0.000774825	-2.59283e-10	1.10526	0.00128211	-2.59283e-10	1.18627
123887466	chr7:123887466:G:A	1.50879e-12	-2.59283e-10	-1.20231	7.67119e-05	-2.59283e-10	-1.20731	0.00011765	-2.59283e-10	-1.20228
123887566	chr7:123887566:AAC:A	7.57983e-12	1.59769	-1.18582	1.14768e-05	-1.93183	-1.17522	1.77984e-05	-1.92542	-1.16547
123888568	chr7:123888568:A:C	1.48904e-12	-2.59283e-10	-1.21549	7.59778e-05	-2.59283e-10	-1.21693	0.000116512	-2.59283e-10	-1.212
123888707	chr7:123888707:C:T	1.63552e-12	-2.59283e-10	-1.12166	8.64365e-05	-2.59283e-10	-1.08796	0.000129378	-2.59283e-10	-1.10726
123888834	chr7:123888834:AAAAG:A	1.30352e-11	-2.59283e-10	0.95403	0.000786719	-2.59283e-10	1.1205	0.00130216	-2.59283e-10	1.20178
123888875	chr7:123888875:G:A	2.19594e-13	-1.94857	-1.18102	1.26768e-05	-1.82585	-1.18174	1.83812e-05	-1.86531	-1.19336
123889665	chr7:123889665:C:A	1.57042e-12	-2.59283e-10	-1.16228	8.20629e-05	-2.59283e-10	-1.13989	0.000120106	-2.59283e-10	-1.18162
123889832	chr7:123889832:C:T	1.42072e-12	-0.955029	-0.307427	5.08379e-05	-1.58197	-0.0367572	6.1737e-05	-1.7982	-0.0489166
123890220	chr7:123890220:C:T	7.29741e-13	-1.92869	-2.60556e-10	3.63167e-05	-1.95509	-2.60556e-10	5.48995e-05	-1.96449	-2.60556e-10
123890886	chr7:123890886:G:T	5.7251e-13	-0.98482	-1.18653	1.62079e-05	-1.60523	-1.15665	2.00693e-05	-1.81213	-1.15868
123891332	chr7:123891332:CTA:C	8.13312e-12	-2.59283e-10	0.482324	0.000484221	-2.59283e-10	0.635168	0.000794497	-2.59283e-10	0.707711
123892317	chr7:123892317:T:C	1.5556e-12	-0.166947	-1.00482	0.000367182	1.41375	-1.05527	0.000567135	1.39723	-1.02663
123892371	chr7:123892371:C:T	1.51349e-12	-2.59283e-10	-1.1992	7.86788e-05	-2.59283e-10	-1.182	0.000118981	-2.59283e-10	-1.19103
123892420	chr7:123892420:T:C	2.71426e-13	-1.80493	-1.11275	3.58463e-05	-0.881389	-1.08674	3.68869e-05	-1.25319	-1.10895
123892529	chr7:123892529:A:T	1.27698e-12	-1.16016	-0.208962	5.03651e-05	-1.70391	0.0758409	6.37885e-05	-1.877	0.0625708
123892990	chr7:123892990:G:A	3.93937e-13	-1.87794	-0.667248	2.57216e-05	-1.67199	-0.628056	3.69049e-05	-1.73477	-0.626881
123893186	chr7:123893186:C:T	6.47825e-13	-0.856634	-1.19112	1.78473e-05	-1.51203	-1.15349	2.12056e-05	-1.75048	-1.16525
123893267	chr7:123893267:G:A	3.18147e-12	0.019925	-0.476203	0.000102591	-0.614186	-0.302439	8.99473e-05	-0.950802	-0.519972
123893666	chr7:123893666:T:A	1.04413e-12	-1.57043	-2.60556e-10	9.62537e-05	-0.980385	-2.60556e-10	0.000112875	-1.24371	-2.60556e-10
123894504	chr7:123894504:G:A	1.27511e-12	-1.04469	-0.325897	4.71692e-05	-1.63573	-0.0578971	5.83221e-05	-1.83411	-0.0699047
123894569	chr7:123894569:G:A	2.05238e-12	-2.59283e-10	-0.894619	0.000100845	-2.59283e-10	-0.933785	0.000156727	-2.59283e-10	-0.915491
123894662	chr7:123894662:T:C	6.52305e-13	-0.847488	-1.19338	1.78867e-05	-1.50635	-1.15697	2.12238e-05	-1.74642	-1.16845
123894771	chr7:123894771:A:G	5.3472e-13	-1.04529	-1.19434	1.54514e-05	-1.64211	-1.16756	1.93718e-05	-1.83682	-1.16936
123894817	chr7:123894817:G:A	1.26838e-12	-1.37588	-2.60556e-10	7.92165e-05	-1.17519	-2.60556e-10	0.000128271	-1.11585	-2.60556e-10
123895090	chr7:123895090:C:T	6.79767e-12	-2.59283e-10	0.302959	0.000400161	-2.59283e-10	0.444495	0.000654655	-2.59283e-10	0.51411
123895198	chr7:123895198:C:A	1.30352e-11	-2.59283e-10	0.95403	0.000786719	-2.59283e-10	1.1205	0.00130216	-2.59283e-10	1.20178
123895231	chr7:123895231:G:A	1.30777e-11	-2.59283e-10	0.957287	0.000789383	-2.59283e-10	1.12388	0.00130664	-2.59283e-10	1.20522
123895414	chr7:123895414:A:C	1.2245e-12	-1.08698	-0.324107	4.6067e-05	-1.66153	-0.0557429	5.7488e-05	-1.8507	-0.0677255
123895432	chr7:123895432:C:T	1.51981e-11	2.25025	-1.14269	1.29046e-05	-1.97704	-1.01274	1.85688e-05	-1.97713	-1.07138
123895500	chr7:123895500:T:A	1.56783e-12	-2.59283e-10	-1.16393	8.14411e-05	-2.59283e-10	-1.14749	0.000120465	-2.59283e-10	-1.17864
123895678	chr7:123895678:T:C	1.8216e-12	-2.59283e-10	-1.01391	9.0442e-05	-2.59283e-10	-1.04266	0.000139983	-2.59283e-10	-1.02848
123896488	chr7:123896488:T:C	5.96271e-13	-0.918083	-1.2126	1.62218e-05	-1.56293	-1.19808	1.98286e-05	-1.78367	-1.19921
123896722	chr7:123896722:T:A	1.50006e-12	-2.59283e-10	-1.20811	7.63643e-05	-2.59283e-10	-1.21186	0.000116973	-2.59283e-10	-1.20806
123897220	chr7:123897220:C:A	1.11985e-12	-0.348122	-1.15231	1.49028e-05	-1.68864	-1.15719	2.88617e-05	-1.43569	-1.17179
123897471	chr7:123897471:A:G	6.97035e-12	-2.59283e-10	0.328045	0.000442063	-2.59283e-10	0.544081	0.000633205	-2.59283e-10	0.480797
123897929	chr7:123897929:C:G	2.20748e-13	-1.92976	-1.1946	1.30796e-05	-1.78472	-1.19159	1.92115e-05	-1.83055	-1.18394
123898717	chr7:123898717:T:C	5.51873e-13	-1.01306	-1.195	1.57368e-05	-1.62268	-1.16869	1.96039e-05	-1.82377	-1.17049
123898739	chr7:123898739:T:C	6.0322e-12	-2.59283e-10	0.18349	0.000318042	-2.59283e-10	0.214811	0.000426195	-2.59283e-10	0.0848998
123898740	chr7:123898740:G:A	5.33938e-12	-2.59283e-10	0.0614889	0.000281167	-2.59283e-10	0.0915772	0.000379033	-2.59283e-10	-0.0323742
123898932	chr7:123898932:A:G	5.33918e-13	-1.04603	-1.19511	1.54257e-05	-1.64249	-1.16884	1.93479e-05	-1.83677	-1.17065
123899255	chr7:123899255:C:T	7.96036e-13	-1.84173	-2.60556e-10	3.878e-05	-1.88947	-2.60556e-10	5.79979e-05	-1.90959	-2.60556e-10
123899274	chr7:123899274:T:G	7.69933e-13	-1.87507	-2.60556e-10	3.77779e-05	-1.91565	-2.60556e-10	5.67004e-05	-1.93222	-2.60556e-10
123899411	chr7:123899411:T:C	1.19675e-12	-1.20768	-0.226337	4.78403e-05	-1.73801	0.0585049	6.11839e-05	-1.89959	0.0434747
123899442	chr7:123899442:T:C	5.82312e-13	-0.973288	-1.18108	1.64476e-05	-1.59827	-1.14893	2.03165e-05	-1.80759	-1.15098
123899459	chr7:123899459:A:C	9.5869e-12	-2.59283e-10	0.646776	0.000543201	-2.59283e-10	0.750108	0.00098457	-2.59283e-10	0.922207
123899680	chr7:123899680:C:T	1.72132e-12	-0.786005	-0.284522	5.817e-05	-1.47277	-0.0112316	6.82834e-05	-1.72304	-0.0232936
123899834	chr7:123899834:C:G	1.36892e-12	-0.982399	-0.317202	4.94966e-05	-1.59748	-0.047984	6.03967e-05	-1.80902	-0.060043
123899992	chr7:123899992:G:C	1.27242e-12	-1.3727	-2.60556e-10	5.84508e-05	-1.47919	-2.60556e-10	8.50068e-05	-1.52727	-2.60556e-10
123900005	chr7:123900005:T:C	2.68355e-12	-2.59283e-10	-0.626482	0.000143839	-2.59283e-10	-0.578678	0.000192077	-2.59283e-10	-0.712103
123900207	chr7:123900207:C:T	2.84766e-13	-1.9362	-0.933514	1.60999e-05	-1.97719	-0.791371	2.35901e-05	-1.97154	-0.837632
123900264	chr7:123900264:A:G	8.65164e-12	1.74067	-1.19654	1.1441e-05	-1.94981	-1.16036	1.77524e-05	-1.94414	-1.14934
123900506	chr7:123900506:G:A	1.79627e-12	-1.02791	-2.60556e-10	8.36549e-05	-1.12067	-2.60556e-10	0.000120143	-1.18132	-2.60556e-10
123901203	chr7:123901203:T:C	1.86693e-12	-0.989324	-2.60556e-10	0.000123931	-0.727646	-2.60556e-10	0.000204295	-0.650431	-2.60556e-10
123901391	chr7:123901391:A:C	1.32186e-11	-2.59283e-10	0.968001	0.000798141	-2.59283e-10	1.13491	0.00132145	-2.59283e-10	1.21649
123901554	chr7:123901554:C:T	1.34427e-12	-0.991871	-0.325897	4.87238e-05	-1.60331	-0.0578971	5.95747e-05	-1.81286	-0.0699047
123901584	chr7:123901584:A:C	1.48789e-12	-2.59283e-10	-1.21626	7.59959e-05	-2.59283e-10	-1.21669	0.000116111	-2.59283e-10	-1.21546
123902140	chr7:123902140:A:G	1.50495e-12	-2.59283e-10	-1.20486	7.65579e-05	-2.59283e-10	-1.20933	0.000117355	-2.59283e-10	-1.20479
123902321	chr7:123902321:C:G	1.17127e-12	-1.09213	-0.363405	4.39371e-05	-1.66381	-0.100804	5.48728e-05	-1.85211	-0.112868
123902614	chr7:123902614:C:T	1.00344e-12	-0.471453	-1.13874	1.43525e-05	-1.73983	-1.14362	2.71958e-05	-1.50683	-1.16011
123903111	chr7:123903111:C:T	1.30117e-11	-2.59283e-10	0.952229	0.00078525	-2.59283e-10	1.11863	0.00129969	-2.59283e-10	1.19988
123903596	chr7:123903596:C:T	1.48733e-12	-2.59283e-10	-1.21664	7.59808e-05	-2.59283e-10	-1.21689	0.000116042	-2.59283e-10	-1.21604
123903642	chr7:123903642:T:C	5.61699e-13	-1.00079	-1.18962	1.59851e-05	-1.61488	-1.16084	1.98581e-05	-1.81858	-1.1628
123904543	chr7:123904543:C:T	5.77014e-13	-0.962517	-1.20099	1.6096e-05	-1.59096	-1.17784	1.98429e-05	-1.80268	-1.17947
123904544	chr7:123904544:T:C	5.86015e-13	-0.951301	-1.19673	1.63153e-05	-1.58396	-1.17131	2.0064e-05	-1.79799	-1.17307
123904836	chr7:123904836:G:A	1.03237e-12	-0.449023	-1.13274	1.45443e-05	-1.73132	-1.13885	2.76664e-05	-1.49445	-1.15533
123905507	chr7:123905507:G:A	7.99854e-13	-1.83695	-2.60556e-10	4.39618e-05	-1.76405	-2.60556e-10	7.13828e-05	-1.70194	-2.60556e-10
123906337	chr7:123906337:AG:A	1.50052e-12	-2.59283e-10	-1.20781	7.63822e-05	-2.59283e-10	-1.21162	0.000117009	-2.59283e-10	-1.20775
123906942	chr7:123906942:G:A	1.56162e-12	-2.59283e-10	-1.1679	8.15153e-05	-2.59283e-10	-1.14658	0.000122353	-2.59283e-10	-1.16309
123907165	chr7:123907165:T:C	1.49954e-12	-2.59283e-10	-1.20846	7.63443e-05	-2.59283e-10	-1.21212	0.000116932	-2.59283e-10	-1.2084
123907321	chr7:123907321:A:C	5.75298e-13	-0.978087	-1.1884	1.62492e-05	-1.60024	-1.15909	2.00834e-05	-1.809	-1.1611
123907742	chr7:123907742:C:T	6.98257e-13	-1.97279	-2.60556e-10	3.88143e-05	-1.88858	-2.60556e-10	5.71577e-05	-1.92418	-2.60556e-10
123908408	chr7:123908408:T:C	6.99758e-13	-1.97064	-2.60556e-10	3.91594e-05	-1.87973	-2.60556e-10	5.75506e-05	-1.91733	-2.60556e-10
123909697	chr7:123909697:A:G	1.54454e-12	-2.59283e-10	-1.1789	7.82622e-05	-2.59283e-10	-1.18731	0.00012088	-2.59283e-10	-1.1752
123909772	chr7:123909772:C:T	1.26335e-12	-1.10078	-0.27907	4.81493e-05	-1.66872	-0.00434827	6.02024e-05	-1.85523	-0.0170562
123909969	chr7:123909969:A:G	8.00636e-12	-2.59283e-10	0.466616	0.000476352	-2.59283e-10	0.618784	0.000781322	-2.59283e-10	0.69099
123909978	chr7:123909978:C:T	5.60092e-13	-1.93722	-0.256057	3.6788e-05	-1.77854	-0.163656	4.88536e-05	-1.83065	-0.25052
123910519	chr7:123910519:T:C	5.8295e-13	-0.966025	-1.18725	1.63992e-05	-1.59263	-1.15751	2.02179e-05	-1.8039	-1.15953
123911478	chr7:123911478:A:G	1.402e-11	-2.59283e-10	1.02686	0.000848006	-2.59283e-10	1.19551	0.00140568	-2.59283e-10	1.27828
123911666	chr7:123911666:G:A	1.69706e-12	-2.59283e-10	-1.08473	8.8076e-05	-2.59283e-10	-1.06917	0.000128762	-2.59283e-10	-1.11203
123912517	chr7:123912517:C:G	1.52285e-12	-2.59283e-10	-1.19304	7.73125e-05	-2.59283e-10	-1.19952	0.000118755	-2.59283e-10	-1.19294
123913061	chr7:123913061:G:A	7.16554e-12	-2.59283e-10	0.355663	0.000413026	-2.59283e-10	0.476138	0.000676946	-2.59283e-10	0.547593
123913845	chr7:123913845:T:C	6.63618e-12	-2.59283e-10	0.278915	0.000381609	-2.59283e-10	0.397023	0.000624533	-2.59283e-10	0.467007
123913962	chr7:123913962:G:A	1.82264e-12	-2.59283e-10	-1.01333	9.05146e-05	-2.59283e-10	-1.04186	0.000140054	-2.59283e-10	-1.02797
123914034	chr7:123914034:C:A	3.35264e-12	-2.59283e-10	-0.403873	0.000201373	-2.59283e-10	-0.242211	0.000292108	-2.59283e-10	-0.292874
123914147	chr7:123914147:G:A	3.40718e-11	-2.59283e-10	1.91485	0.00193844	-2.59283e-10	2.02226	0.00371041	-2.59283e-10	2.2489
123914410	chr7:123914410:G:A	7.74881e-13	-0.914326	-0.954341	2.06405e-05	-1.54717	-0.97294	2.49978e-05	-1.77493	-0.976276
123914477	chr7:123914477:T:C	1.59358e-12	-2.59283e-10	-1.14764	8.21487e-05	-2.59283e-10	-1.13884	0.000121846	-2.59283e-10	-1.16724
123914545	chr7:123914545:GATTA:G	1.48732e-12	-2.59283e-10	-1.21664	7.59822e-05	-2.59283e-10	-1.21687	0.000116183	-2.59283e-10	-1.21483
123914904	chr7:123914904:AAAAG:A	1.5645e-12	-2.59283e-10	-1.16605	7.86998e-05	-2.59283e-10	-1.18173	0.000121628	-2.59283e-10	-1.16903
123915276	chr7:123915276:G:A	1.48845e-12	-2.59283e-10	-1.21588	7.59803e-05	-2.59283e-10	-1.2169	0.000116373	-2.59283e-10	-1.2132
123915321	chr7:123915321:G:T	1.48774e-12	-2.59283e-10	-1.21636	7.5977e-05	-2.59283e-10	-1.21694	0.000116261	-2.59283e-10	-1.21416
123915463	chr7:123915463:A:G	1.48789e-12	-2.59283e-10	-1.21626	7.59768e-05	-2.59283e-10	-1.21694	0.000116285	-2.59283e-10	-1.21395
123915651	chr7:123915651:G:A	1.93262e-12	-2.59283e-10	-0.954743	0.000102035	-2.59283e-10	-0.922057	0.000148688	-2.59283e-10	-0.968145
123915652	chr7:123915652:A:G	1.93215e-12	-2.59283e-10	-0.954987	0.000102009	-2.59283e-10	-0.922316	0.000148653	-2.59283e-10	-0.968382
123915898	chr7:123915898:G:C	1.17088e-12	-1.45587	-2.60556e-10	6.5265e-05	-1.36892	-2.60556e-10	0.000108665	-1.28173	-2.60556e-10
123916491	chr7:123916491:G:T	1.55102e-12	-2.59283e-10	-1.17471	7.81671e-05	-2.59283e-10	-1.18852	0.000120658	-2.59283e-10	-1.17704
123916497	chr7:123916497:C:T	2.02628e-12	-2.59283e-10	-0.907419	0.000106512	-2.59283e-10	-0.879116	0.000155165	-2.59283e-10	-0.925507
123917369	chr7:123917369:T:C	1.48962e-12	-2.59283e-10	-1.2151	7.63724e-05	-2.59283e-10	-1.21175	0.000115965	-2.59283e-10	-1.21671
123917549	chr7:123917549:C:T	6.08556e-13	-0.893365	-1.21692	1.67187e-05	-1.52319	-1.20766	2.00018e-05	-1.76195	-1.21223
123917964	chr7:123917964:A:G	3.22628e-12	-2.59283e-10	-0.442291	0.000172776	-2.59283e-10	-0.395376	0.000256895	-2.59283e-10	-0.421332
123918047	chr7:123918047:G:A	2.72749e-13	-1.86059	-1.05224	1.73583e-05	-1.66347	-1.02984	2.48354e-05	-1.72489	-1.03284
123918255	chr7:123918255:G:A	5.46168e-13	-1.00151	-1.21694	1.55977e-05	-1.59205	-1.2082	1.909e-05	-1.80822	-1.21261
123918299	chr7:123918299:G:T	1.51108e-12	-2.59283e-10	-1.20079	7.83902e-05	-2.59283e-10	-1.18567	0.000118499	-2.59283e-10	-1.19509
123918366	chr7:123918366:G:A	1.49437e-12	-2.59283e-10	-1.21191	7.6739e-05	-2.59283e-10	-1.20696	0.000116155	-2.59283e-10	-1.21507
123918576	chr7:123918576:T:C	1.60616e-12	-2.59283e-10	-1.13977	8.29947e-05	-2.59283e-10	-1.1286	0.000122713	-2.59283e-10	-1.16015
123918837	chr7:123918837:A:G	1.61368e-12	-2.59283e-10	-1.13511	8.34139e-05	-2.59283e-10	-1.12356	0.000123209	-2.59283e-10	-1.15612
123919214	chr7:123919214:C:CACA	7.19922e-13	-1.00913	-0.9331	1.98807e-05	-1.60685	-0.950774	2.45165e-05	-1.81538	-0.955273
123920094	chr7:123920094:A:C	1.60624e-12	-2.59283e-10	-1.13972	8.29988e-05	-2.59283e-10	-1.12855	0.000122718	-2.59283e-10	-1.16011
123920101	chr7:123920101:G:T	1.60616e-12	-2.59283e-10	-1.13977	8.29947e-05	-2.59283e-10	-1.1286	0.000122713	-2.59283e-10	-1.16015
123920362	chr7:123920362:G:T	1.50714e-12	-2.59283e-10	-1.20341	7.81019e-05	-2.59283e-10	-1.18936	0.000118137	-2.59283e-10	-1.19815
123921121	chr7:123921121:G:C	5.24653e-12	-2.59283e-10	0.0439461	0.000299015	-2.59283e-10	0.15312	0.000485391	-2.59283e-10	0.214957
123921657	chr7:123921657:A:G	3.86397e-12	-2.59283e-10	-0.261926	0.000203143	-2.59283e-10	-0.23346	0.000276669	-2.59283e-10	-0.347175
123921770	chr7:123921770:G:A	1.65023e-12	-2.59283e-10	-1.1127	8.80367e-05	-2.59283e-10	-1.06962	0.000129915	-2.59283e-10	-1.10312
123921840	chr7:123921840:G:T	7.2393e-13	-1.93668	-2.60556e-10	3.94343e-05	-1.87274	-2.60556e-10	6.34227e-05	-1.82018	-2.60556e-10
123923463	chr7:123923463:C:A	1.62617e-11	1.74012	-0.564931	1.60494e-05	-1.95163	-0.820065	2.48489e-05	-1.94671	-0.81047
123923604	chr7:123923604:G:A	1.51444e-12	-2.59283e-10	-1.19858	7.86305e-05	-2.59283e-10	-1.18261	0.000118804	-2.59283e-10	-1.19252
123923872	chr7:123923872:C:T	1.50833e-12	-2.59283e-10	-1.20262	7.81798e-05	-2.59283e-10	-1.18836	0.000118238	-2.59283e-10	-1.1973
123924480	chr7:123924480:T:C	1.61044e-11	-2.59283e-10	1.16547	0.000909342	-2.59283e-10	1.26535	0.00169749	-2.59283e-10	1.46691
123924846	chr7:123924846:A:G	1.93515e-12	-2.59283e-10	-0.953436	0.000100465	-2.59283e-10	-0.937558	0.000152165	-2.59283e-10	-0.94503
123926291	chr7:123926291:C:T	5.43462e-13	-1.00832	-1.2151	1.54263e-05	-1.59666	-1.21464	1.89547e-05	-1.81144	-1.21651
123926337	chr7:123926337:A:G	1.59425e-12	-2.59283e-10	-1.14722	8.23467e-05	-2.59283e-10	-1.13643	0.000121939	-2.59283e-10	-1.16648
123926346	chr7:123926346:T:C	8.09075e-13	-1.82548	-2.60556e-10	3.81398e-05	-1.90611	-2.60556e-10	5.70719e-05	-1.92568	-2.60556e-10
123926413	chr7:123926413:T:C	1.49535e-12	-2.59283e-10	-1.21126	7.6105e-05	-2.59283e-10	-1.21526	0.000117279	-2.59283e-10	-1.20544
123927203	chr7:123927203:GAT:G	8.08994e-13	-1.82558	-2.60556e-10	3.57853e-05	-1.96984	-2.60556e-10	5.75222e-05	-1.91783	-2.60556e-10
123927292	chr7:123927292:A:G	6.91189e-12	-2.59283e-10	0.319623	0.000408957	-2.59283e-10	0.466237	0.000669981	-2.59283e-10	0.537252
123927390	chr7:123927390:G:A	4.15164e-12	-2.59283e-10	-0.190117	0.000206711	-2.59283e-10	-0.216053	0.00031355	-2.59283e-10	-0.222039
123927493	chr7:123927493:G:T	6.91189e-12	-2.59283e-10	0.319623	0.000408957	-2.59283e-10	0.466237	0.000669981	-2.59283e-10	0.537252
123927622	chr7:123927622:T:C	8.03113e-13	-0.898034	-0.934847	2.13047e-05	-1.53665	-0.9518	2.56787e-05	-1.76777	-0.956568
123927798	chr7:123927798:A:C	6.90464e-12	-2.59283e-10	0.318572	0.000408503	-2.59283e-10	0.465127	0.000669212	-2.59283e-10	0.536104
123928220	chr7:123928220:C:T	7.10627e-13	-1.95523	-2.60556e-10	4.10669e-05	-1.83217	-2.60556e-10	5.72633e-05	-1.92234	-2.60556e-10
123928546	chr7:123928546:G:A	5.21636e-12	-2.59283e-10	0.0381797	0.000297222	-2.59283e-10	0.147105	0.000482415	-2.59283e-10	0.208808
123929596	chr7:123929596:T:C	9.47535e-13	-0.501232	-1.16628	1.39653e-05	-1.75357	-1.15723	2.74554e-05	-1.52526	-1.13217
123930390	chr7:123930390:A:G	4.35137e-11	-2.59283e-10	2.15946	0.00248306	-2.59283e-10	2.26988	0.00479667	-2.59283e-10	2.50568
123930620	chr7:123930620:T:C	3.87287e-12	-2.59283e-10	-0.259624	0.000203837	-2.59283e-10	-0.230053	0.000277412	-2.59283e-10	-0.344495
123930890	chr7:123930890:G:C	3.56045e-13	-1.43859	-1.20773	1.23413e-05	-1.85258	-1.18184	1.67718e-05	-1.95872	-1.19158
123930984	chr7:123930984:C:T	6.23588e-12	-2.59283e-10	0.216699	0.000361957	-2.59283e-10	0.344154	0.000590747	-2.59283e-10	0.41139
123931063	chr7:123931063:TC:T	7.14424e-13	-1.9499	-2.60556e-10	3.9574e-05	-1.8692	-2.60556e-10	6.28981e-05	-1.82848	-2.60556e-10
123931370	chr7:123931370:A:T	6.90185e-12	-2.59283e-10	0.318169	0.000407957	-2.59283e-10	0.46379	0.000668504	-2.59283e-10	0.535045
123933064	chr7:123933064:T:A	1.57016e-12	-2.59283e-10	-1.16244	8.16111e-05	-2.59283e-10	-1.14541	0.000126738	-2.59283e-10	-1.12788
123933426	chr7:123933426:C:T	1.351e-12	-0.467508	-0.845271	3.00706e-05	-1.2546	-0.889222	5.99404e-05	-0.996057	-0.88059
123934175	chr7:123934175:A:T	4.40375e-13	-1.21967	-1.21408	1.1232e-05	-1.91336	-1.21525	1.62241e-05	-1.96766	-1.21584
123934323	chr7:123934323:T:C	4.91543e-12	-2.59283e-10	-0.0212416	0.000286855	-2.59283e-10	0.111604	0.000466457	-2.59283e-10	0.175168
123934628	chr7:123934628:GTATA:G	1.62728e-11	1.61663	-0.440751	1.77739e-05	-1.9679	-0.70174	2.75493e-05	-1.96406	-0.689956
123935070	chr7:123935070:C:T	3.50306e-13	-1.44968	-1.21288	1.21796e-05	-1.85476	-1.19285	1.65992e-05	-1.95955	-1.20109
123935071	chr7:123935071:G:A	1.71537e-12	-2.59283e-10	-1.07399	8.52814e-05	-2.59283e-10	-1.10142	0.000133159	-2.59283e-10	-1.07846
123935508	chr7:123935508:A:C	6.10365e-13	-0.993987	-1.11333	1.75246e-05	-1.60395	-1.07982	2.06877e-05	-1.82156	-1.1189
123936448	chr7:123936448:A:G	2.94384e-12	-2.59283e-10	-0.533906	0.000173113	-2.59283e-10	-0.393427	0.000229449	-2.59283e-10	-0.534316
123937255	chr7:123937255:G:A	2.9535e-13	-1.66414	-1.16907	1.09461e-05	-1.97557	-1.17881	1.80168e-05	-1.94233	-1.13637
123937368	chr7:123937368:A:G	5.34844e-13	-1.02332	-1.21608	1.49722e-05	-1.63665	-1.20453	1.84275e-05	-1.84512	-1.21104
123937425	chr7:123937425:T:C	8.03499e-13	-1.8324	-2.60556e-10	3.90117e-05	-1.88351	-2.60556e-10	6.48483e-05	-1.79795	-2.60556e-10
123937473	chr7:123937473:C:T	1.65066e-12	-2.59283e-10	-1.11244	8.29606e-05	-2.59283e-10	-1.12901	0.000123111	-2.59283e-10	-1.15691
123938047	chr7:123938047:G:A	2.14764e-12	-0.651179	-0.198073	0.000281719	0.105921	-0.0123825	0.000124608	-0.964238	-0.180584
123938693	chr7:123938693:C:T	1.52701e-12	-2.59283e-10	-1.19031	7.83898e-05	-2.59283e-10	-1.18568	0.000118419	-2.59283e-10	-1.19577
123939685	chr7:123939685:G:A	1.54099e-12	-2.59283e-10	-1.1812	7.78307e-05	-2.59283e-10	-1.19284	0.000119876	-2.59283e-10	-1.18354
123939962	chr7:123939962:G:T	4.24386e-13	-1.27513	-1.1956	2.18108e-05	-1.28256	-1.1824	2.45072e-05	-1.56559	-1.20544
123940191	chr7:123940191:G:A	1.23505e-11	0.900074	-2.60556e-10	0.000771934	1.10153	-2.60556e-10	0.00119828	1.11865	-2.60556e-10
123940288	chr7:123940288:C:T	1.14182e-12	-1.24882	-0.232176	2.17155e-05	-1.97521	-0.494139	3.34313e-05	-1.96878	-0.491727
123941175	chr7:123941175:T:C	1.86574e-12	-2.59283e-10	-0.989961	9.89175e-05	-2.59283e-10	-0.953087	0.000140793	-2.59283e-10	-1.02271
123941267	chr7:123941267:G:A	2.35977e-13	-1.95531	-1.10233	1.30577e-05	-1.87768	-1.10032	1.96693e-05	-1.92325	-1.06769
123941767	chr7:123941767:T:G	5.45701e-13	-1.91577	-0.303534	3.22526e-05	-1.8071	-0.266676	5.36335e-05	-1.86867	-0.119152
123942274	chr7:123942274:A:G	6.46043e-13	-1.81959	-0.230921	4.22817e-05	-1.88271	0.0796958	4.72969e-05	-1.96435	-0.149201
123942350	chr7:123942350:T:C	1.49e-12	-2.59283e-10	-1.21485	7.61867e-05	-2.59283e-10	-1.21419	0.000116196	-2.59283e-10	-1.21472
123942677	chr7:123942677:C:T	1.50647e-12	-2.59283e-10	-1.20385	7.66777e-05	-2.59283e-10	-1.20776	0.000117445	-2.59283e-10	-1.20402
123943166	chr7:123943166:T:A	1.69389e-12	-2.59283e-10	-1.08659	9.04368e-05	-2.59283e-10	-1.04272	0.000133106	-2.59283e-10	-1.07885
123943872	chr7:123943872:A:T	1.82627e-12	-2.59283e-10	-1.01134	0.000100549	-2.59283e-10	-0.936725	0.000146156	-2.59283e-10	-0.985323
123943953	chr7:123943953:A:C	3.20518e-13	-1.73807	-1.01337	1.24924e-05	-1.94281	-1.07944	1.87592e-05	-1.97687	-1.06144
123944333	chr7:123944333:G:A	6.55205e-12	1.48167	-1.21552	0.000147713	0.624495	-1.1766	5.82147e-05	-0.701845	-1.20401
123944692	chr7:123944692:A:G	3.19657e-13	-1.73648	-1.01765	1.24575e-05	-1.94213	-1.08292	1.86889e-05	-1.97693	-1.06514
123945080	chr7:123945080:C:G	1.38695e-12	-1.2214	-0.0651147	2.54428e-05	-1.96855	-0.342394	3.97046e-05	-1.955	-0.333533
123945131	chr7:123945131:G:A	5.722e-13	-1.63176	-0.540131	3.83213e-05	-1.61195	-0.289421	3.80985e-05	-1.82359	-0.506238
123945883	chr7:123945883:T:C	7.97528e-12	0.788248	-0.325522	0.000510788	0.845261	-0.156679	0.000226805	-0.153117	-0.392791
123947175	chr7:123947175:G:A	1.74687e-12	-2.59283e-10	-1.0558	9.4279e-05	-2.59283e-10	-1.00111	0.000137455	-2.59283e-10	-1.0467
123947577	chr7:123947577:A:G	1.71692e-12	-2.59283e-10	-1.07309	9.63725e-05	-2.59283e-10	-0.979151	0.000130857	-2.59283e-10	-1.09589
123947842	chr7:123947842:T:A	1.8638e-12	-2.59283e-10	-0.991002	0.00010361	-2.59283e-10	-0.90674	0.000149169	-2.59283e-10	-0.964916
123948390	chr7:123948390:A:C	3.56274e-12	0.040991	-0.384083	0.000312702	0.356296	-0.158419	0.000131519	-0.630401	-0.460446
123948839	chr7:123948839:A:G	1.01392e-12	-1.71572	0.115925	3.57739e-05	-1.93121	-0.0389406	5.7951e-05	-1.97717	0.066774
123950183	chr7:123950183:G:A	1.55749e-12	-2.59283e-10	-1.17054	8.21044e-05	-2.59283e-10	-1.13938	0.000123288	-2.59283e-10	-1.15547
123950433	chr7:123950433:G:A	3.92393e-12	-2.59283e-10	-0.246528	0.000196455	-2.59283e-10	-0.26694	0.000330871	-2.59283e-10	-0.168268
123950435	chr7:123950435:G:A	8.62127e-13	-1.71785	-0.0441249	3.06452e-05	-1.93245	-0.192444	4.94165e-05	-1.97719	-0.0925238
123950922	chr7:123950922:T:A	1.80239e-12	-2.59283e-10	-1.02451	9.95932e-05	-2.59283e-10	-0.946279	0.000143965	-2.59283e-10	-1.00043
123951098	chr7:123951098:A:G	1.48696e-12	-2.59283e-10	-1.21689	7.60041e-05	-2.59283e-10	-1.21659	0.000116731	-2.59283e-10	-1.21012
123951292	chr7:123951292:T:C	1.51635e-12	-2.59283e-10	-1.19731	7.74325e-05	-2.59283e-10	-1.19797	0.000116108	-2.59283e-10	-1.21547
123951293	chr7:123951293:G:A	2.08846e-12	-2.59283e-10	-0.877194	0.000102601	-2.59283e-10	-0.916528	0.000161786	-2.59283e-10	-0.883725
123951523	chr7:123951523:G:A	1.59004e-12	-2.59283e-10	-1.14986	8.06194e-05	-2.59283e-10	-1.15763	0.000118836	-2.59283e-10	-1.19225
123952444	chr7:123952444:A:G	8.41709e-13	-1.78594	-2.60556e-10	3.55318e-05	-1.97694	-2.60556e-10	5.70066e-05	-1.92683	-2.60556e-10
123952909	chr7:123952909:GT:G	1.5454e-12	-2.59283e-10	-1.17834	7.97549e-05	-2.59283e-10	-1.16841	0.000118838	-2.59283e-10	-1.19224
123953032	chr7:123953032:G:A	2.09061e-13	-1.973	-1.20575	1.14945e-05	-1.89932	-1.20619	1.71359e-05	-1.93432	-1.1945
123953206	chr7:123953206:C:T	1.80497e-12	-2.59283e-10	-1.02308	9.97667e-05	-2.59283e-10	-0.944537	0.000144187	-2.59283e-10	-0.998885
123953579	chr7:123953579:G:A	2.09311e-13	-1.97181	-1.20575	1.15498e-05	-1.89452	-1.20619	1.71973e-05	-1.93075	-1.1945
123953710	chr7:123953710:T:C	2.09051e-13	-1.97312	-1.20568	1.14884e-05	-1.89991	-1.20612	1.71299e-05	-1.93477	-1.1944
123954152	chr7:123954152:G:A	1.5066e-12	-0.564103	-0.639665	0.000315438	0.674821	-0.468231	0.0001014	-0.720334	-0.630588
123954584	chr7:123954584:T:C	1.63196e-12	-2.59283e-10	-1.12384	8.28487e-05	-2.59283e-10	-1.13036	0.000120967	-2.59283e-10	-1.17448
123954671	chr7:123954671:T:C	1.63459e-12	-2.59283e-10	-1.12223	8.145e-05	-2.59283e-10	-1.14738	0.000125488	-2.59283e-10	-1.13779
123955032	chr7:123955032:T:C	2.08086e-13	-1.97225	-1.21118	1.14749e-05	-1.89574	-1.21148	1.68113e-05	-1.93163	-1.21631
123956109	chr7:123956109:T:C	8.2262e-13	-1.80888	-2.60556e-10	4.80646e-05	-1.67483	-2.60556e-10	8.02445e-05	-1.58492	-2.60556e-10
123956206	chr7:123956206:C:T	2.09513e-13	-1.97084	-1.20575	1.15933e-05	-1.89076	-1.20619	1.7246e-05	-1.92792	-1.1945
123957067	chr7:123957067:A:G	6.45852e-13	-0.862569	-1.18824	2.39876e-05	-1.18693	-1.18291	2.80189e-05	-1.43701	-1.20011
123957341	chr7:123957341:C:T	1.79979e-12	-2.59283e-10	-1.02595	9.94277e-05	-2.59283e-10	-0.947942	0.000143749	-2.59283e-10	-1.00193
123957653	chr7:123957653:A:G	1.75745e-12	-2.59283e-10	-1.04976	9.54267e-05	-2.59283e-10	-0.989014	0.000134603	-2.59283e-10	-1.06767
123957715	chr7:123957715:A:T	2.09282e-13	-1.97194	-1.20575	1.15445e-05	-1.89497	-1.20619	1.71915e-05	-1.93108	-1.1945
123958060	chr7:123958060:A:G	8.83377e-13	-1.73762	-2.60556e-10	4.58575e-05	-1.72183	-2.60556e-10	7.35391e-05	-1.67218	-2.60556e-10
123958254	chr7:123958254:C:G	1.72729e-12	-2.59283e-10	-1.06707	8.55983e-05	-2.59283e-10	-1.09771	0.000132539	-2.59283e-10	-1.08312
123958449	chr7:123958449:C:T	3.32565e-12	0.575318	-0.987273	0.00011072	-0.0165305	-0.823841	5.10661e-05	-1.14625	-0.890631
123958479	chr7:123958479:C:T	6.95747e-13	-1.97639	-2.60556e-10	3.56031e-05	-1.97494	-2.60556e-10	5.54838e-05	-1.95391	-2.60556e-10
123959791	chr7:123959791:A:T	1.86431e-12	-0.990733	-2.60556e-10	9.03563e-05	-1.04361	-2.60556e-10	0.000121507	-1.17002	-2.60556e-10
123960553	chr7:123960553:C:G	3.40046e-12	0.623196	-1.01291	0.000112583	0.0306915	-0.854373	5.10627e-05	-1.11634	-0.920607
123961028	chr7:123961028:AT:A	1.90394e-12	-2.59283e-10	-0.969694	0.000105698	-2.59283e-10	-0.886784	0.000151907	-2.59283e-10	-0.946727
123961480	chr7:123961480:T:C	6.55375e-13	-0.999913	-1.03626	1.2415e-05	-1.9669	-1.06157	1.81339e-05	-1.97104	-1.10118
123961589	chr7:123961589:C:T	2.39357e-12	-2.59283e-10	-0.740834	0.000128986	-2.59283e-10	-0.687669	0.000186367	-2.59283e-10	-0.742279
123962134	chr7:123962134:T:A	2.48513e-13	-1.88537	-1.12052	1.19897e-05	-1.96763	-1.09569	1.74169e-05	-1.97567	-1.13689
123962276	chr7:123962276:T:C	4.42901e-13	-1.21342	-1.21461	1.05436e-05	-1.97657	-1.21529	1.61524e-05	-1.97467	-1.21326
123962451	chr7:123962451:T:C	2.84163e-13	-1.7864	-1.08543	1.18932e-05	-1.96812	-1.10328	1.73094e-05	-1.96678	-1.15196
123962771	chr7:123962771:T:C	5.66139e-12	-2.59283e-10	0.120048	0.000353133	-2.59283e-10	0.319472	0.000503141	-2.59283e-10	0.250873
123964052	chr7:123964052:TA:T	2.88242e-13	-1.77722	-1.08036	1.1976e-05	-1.966	-1.09846	1.73396e-05	-1.9688	-1.14821
123964104	chr7:123964104:A:T	2.88863e-13	-1.77107	-1.08435	1.1947e-05	-1.96456	-1.10234	1.72678e-05	-1.96996	-1.15119
123964667	chr7:123964667:GGTGTGACCACAA:G	1.56924e-12	-2.59283e-10	-1.16303	8.10951e-05	-2.59283e-10	-1.15175	0.000120366	-2.59283e-10	-1.17946
123964984	chr7:123964984:TCAC:T	2.11689e-12	-2.59283e-10	-0.863672	0.000101689	-2.59283e-10	-0.925452	0.000158351	-2.59283e-10	-0.905181
123965192	chr7:123965192:C:T	4.62616e-13	-1.21063	-1.17385	1.06961e-05	-1.97658	-1.20091	1.6259e-05	-1.97472	-1.20664
123965280	chr7:123965280:C:A	3.76301e-12	-2.59283e-10	-0.288403	0.000178993	-2.59283e-10	-0.360024	0.000286008	-2.59283e-10	-0.313976
123965508	chr7:123965508:A:G	3.21575e-13	-1.77807	-0.970075	1.3361e-05	-1.96622	-0.988816	1.88854e-05	-1.96863	-1.06298
123965609	chr7:123965609:C:T	2.55856e-13	-1.88343	-1.09334	1.23506e-05	-1.96825	-1.06542	1.78644e-05	-1.9754	-1.11179
123965688	chr7:123965688:T:C	2.6198e-13	-1.8768	-1.0763	1.25548e-05	-1.97022	-1.04705	1.81621e-05	-1.97434	-1.09632
123965909	chr7:123965909:C:T	1.07469e-12	-1.0737	-0.467885	1.80541e-05	-1.9731	-0.680904	2.86859e-05	-1.97719	-0.636401
123966040	chr7:123966040:T:C	2.57497e-13	-1.86542	-1.10495	1.2136e-05	-1.97278	-1.07841	1.77308e-05	-1.9722	-1.12249
123966571	chr7:123966571:T:C	3.16458e-13	-1.79763	-0.96656	1.335e-05	-1.97038	-0.985476	1.90252e-05	-1.96403	-1.0602
123966762	chr7:123966762:G:A	2.16284e-12	-2.59283e-10	-0.842197	0.000122823	-2.59283e-10	-0.736625	0.000165617	-2.59283e-10	-0.860318
123966798	chr7:123966798:A:C	4.71968e-13	-1.19758	-1.16688	1.07393e-05	-1.97692	-1.19654	1.63041e-05	-1.97547	-1.20311
123967104	chr7:123967104:A:G	1.7166e-12	-0.537466	-0.535808	0.000371903	0.722146	-0.350885	0.000115937	-0.69085	-0.526103
123967283	chr7:123967283:A:G	2.91061e-12	-2.59283e-10	-0.545257	0.000157323	-2.59283e-10	-0.489069	0.000223097	-2.59283e-10	-0.562389
123967503	chr7:123967503:G:A	4.57086e-13	-1.22878	-1.16773	1.07429e-05	-1.97603	-1.19709	1.63261e-05	-1.9737	-1.20353
123967572	chr7:123967572:A:G	1.04838e-12	-1.09349	-0.472886	1.796e-05	-1.97415	-0.685077	2.85627e-05	-1.97713	-0.640764
123967601	chr7:123967601:T:C	1.48925e-12	-2.59283e-10	-1.21535	7.66871e-05	-2.59283e-10	-1.20764	0.000116489	-2.59283e-10	-1.2122
123968398	chr7:123968398:T:C	3.21462e-13	-1.78572	-0.962775	1.3431e-05	-1.96794	-0.981867	1.90259e-05	-1.96697	-1.05723
123968781	chr7:123968781:G:T	1.64756e-12	-2.59283e-10	-1.11433	8.90569e-05	-2.59283e-10	-1.0581	0.000130617	-2.59283e-10	-1.09773
123968917	chr7:123968917:C:T	1.32858e-10	3.27566	-2.60556e-10	4.31322e-05	-1.7831	-2.60556e-10	7.2548e-05	-1.68575	-2.60556e-10
123969020	chr7:123969020:T:A	6.14685e-13	-1.01119	-1.08908	1.14283e-05	-1.96565	-1.14563	1.72605e-05	-1.9751	-1.14647
123969096	chr7:123969096:G:T	1.8412e-12	-2.59283e-10	-1.0032	0.000101343	-2.59283e-10	-0.928863	0.000145736	-2.59283e-10	-0.9882
123969130	chr7:123969130:G:A	1.63396e-12	-2.59283e-10	-1.12261	8.81364e-05	-2.59283e-10	-1.06849	0.00012945	-2.59283e-10	-1.1067
123969280	chr7:123969280:A:C	2.47599e-13	-1.88796	-1.12161	1.19842e-05	-1.96687	-1.09691	1.73979e-05	-1.97594	-1.13771
123969352	chr7:123969352:A:G	1.55599e-12	-2.59283e-10	-1.17151	8.03475e-05	-2.59283e-10	-1.16101	0.000119524	-2.59283e-10	-1.18648
123969691	chr7:123969691:A:C	1.51744e-12	-2.59283e-10	-1.1966	7.63671e-05	-2.59283e-10	-1.21182	0.000116216	-2.59283e-10	-1.21454
123969916	chr7:123969916:G:A	2.92826e-11	-2.59283e-10	1.76337	0.00171993	-2.59283e-10	1.90267	0.00319991	-2.59283e-10	2.10088
123969996	chr7:123969996:A:G	3.40113e-13	-1.66618	-1.02592	1.27992e-05	-1.91366	-1.08433	1.84312e-05	-1.97528	-1.08067
123970023	chr7:123970023:A:G	3.47657e-13	-1.85112	-0.819036	1.51706e-05	-1.97648	-0.851527	2.16643e-05	-1.94848	-0.945848
123970294	chr7:123970294:C:T	4.37535e-13	-1.84843	-0.591788	2.16789e-05	-1.94695	-0.524083	2.93396e-05	-1.97582	-0.615242
123970334	chr7:123970334:T:C	2.39686e-13	-1.83645	-1.20559	1.41565e-05	-1.68534	-1.21186	2.02397e-05	-1.7583	-1.20406
123970610	chr7:123970610:T:TAA	1.53425e-12	-2.59283e-10	-1.18558	7.73211e-05	-2.59283e-10	-1.19941	0.000118016	-2.59283e-10	-1.19918
123970841	chr7:123970841:C:T	4.47255e-13	-1.9733	-0.444944	2.42363e-05	-1.93752	-0.421997	3.51051e-05	-1.82489	-0.586759
123970970	chr7:123970970:A:G	1.49825e-12	-2.59283e-10	-1.20933	7.63131e-05	-2.59283e-10	-1.21253	0.00011695	-2.59283e-10	-1.20825
123971012	chr7:123971012:G:GA	2.35924e-13	-1.84134	-1.21653	1.28026e-05	-1.78104	-1.21668	1.96664e-05	-1.77818	-1.21291
123971033	chr7:123971033:A:C	1.49673e-12	-2.59283e-10	-1.21034	7.59971e-05	-2.59283e-10	-1.21668	0.000116306	-2.59283e-10	-1.21377
123971376	chr7:123971376:T:A	3.09208e-13	-1.97567	-0.811691	1.5168e-05	-1.96445	-0.863735	2.58559e-05	-1.88161	-0.835847
123971445	chr7:123971445:T:C	2.40377e-13	-1.8276	-1.21157	1.36687e-05	-1.7276	-1.20467	1.90648e-05	-1.80966	-1.2125
123971795	chr7:123971795:G:C	4.31224e-13	-1.84684	-0.607907	2.1298e-05	-1.94799	-0.540768	2.88653e-05	-1.97603	-0.631327
123971960	chr7:123971960:G:A	2.94767e-12	-2.59283e-10	-0.532607	0.000153458	-2.59283e-10	-0.513942	0.000207845	-2.59283e-10	-0.633206
123972033	chr7:123972033:T:A	2.38807e-12	-2.59283e-10	-0.743136	0.000122385	-2.59283e-10	-0.740202	0.000182502	-2.59283e-10	-0.763237
123972271	chr7:123972271:A:G	4.31162e-13	-1.85598	-0.598915	2.16092e-05	-1.9434	-0.530856	2.91592e-05	-1.975	-0.62223
123972646	chr7:123972646:C:T	2.43568e-13	-1.81077	-1.21521	1.38862e-05	-1.70579	-1.21069	1.93484e-05	-1.79167	-1.21572
123972756	chr7:123972756:C:T	2.99968e-12	-2.59283e-10	-0.515115	0.000158324	-2.59283e-10	-0.482729	0.000220415	-2.59283e-10	-0.574486
123973264	chr7:123973264:A:G	2.68679e-13	-1.77707	-1.15079	1.31538e-05	-1.86211	-1.10856	2.01977e-05	-1.85761	-1.10682
123973445	chr7:123973445:G:A	3.10597e-12	-2.59283e-10	-0.480294	0.000163787	-2.59283e-10	-0.448803	0.000227597	-2.59283e-10	-0.54242
123973593	chr7:123973593:A:G	1.51866e-12	-2.59283e-10	-1.19579	7.8231e-05	-2.59283e-10	-1.18771	0.000120059	-2.59283e-10	-1.18202
123973709	chr7:123973709:G:T	5.23046e-13	-1.8841	-0.37761	2.83979e-05	-1.92615	-0.274904	3.73431e-05	-1.96929	-0.380557
123974019	chr7:123974019:G:C	4.3699e-13	-1.86526	-0.576201	2.22124e-05	-1.93878	-0.507946	2.98688e-05	-1.97374	-0.599441
123974753	chr7:123974753:T:C	4.41359e-13	-1.83921	-0.59231	2.15366e-05	-1.95193	-0.525682	2.93208e-05	-1.97671	-0.614987
123974884	chr7:123974884:C:T	2.68679e-13	-1.74389	-1.18397	1.28255e-05	-1.84117	-1.15477	2.02479e-05	-1.82693	-1.13502
123975905	chr7:123975905:T:C	2.34716e-13	-1.85966	-1.20334	1.30718e-05	-1.76755	-1.20937	1.87076e-05	-1.84161	-1.19945
123976376	chr7:123976376:G:T	1.49138e-12	-2.59283e-10	-1.21392	7.64577e-05	-2.59283e-10	-1.21064	0.000116965	-2.59283e-10	-1.20812
123976398	chr7:123976398:C:T	1.57235e-12	-2.59283e-10	-1.16105	8.27051e-05	-2.59283e-10	-1.13209	0.000124351	-2.59283e-10	-1.14689
123976712	chr7:123976712:A:C	7.77564e-13	-1.86521	-2.60556e-10	4.00407e-05	-1.85748	-2.60556e-10	6.35895e-05	-1.81755	-2.60556e-10
123976980	chr7:123976980:C:T	1.95951e-12	-0.940926	-2.60556e-10	9.48869e-05	-0.994687	-2.60556e-10	0.0001272	-1.12424	-2.60556e-10
123977439	chr7:123977439:A:G	1.51112e-12	-2.59283e-10	-1.20077	7.86159e-05	-2.59283e-10	-1.1828	0.000118672	-2.59283e-10	-1.19363
123978146	chr7:123978146:C:A	1.6624e-12	-2.59283e-10	-1.10536	8.78496e-05	-2.59283e-10	-1.07175	0.000125171	-2.59283e-10	-1.14032
123978782	chr7:123978782:ATATT:A	1.90598e-12	-2.59283e-10	-0.968622	0.000102364	-2.59283e-10	-0.918833	0.000151067	-2.59283e-10	-0.952277
123978855	chr7:123978855:G:A	2.23489e-13	-1.89507	-1.21694	1.29232e-05	-1.77262	-1.21573	1.85561e-05	-1.83233	-1.21687
123979037	chr7:123979037:G:A	1.99476e-12	-2.59283e-10	-0.923099	0.000102231	-2.59283e-10	-0.920138	0.000153075	-2.59283e-10	-0.939072
123979158	chr7:123979158:C:G	1.52435e-12	-2.59283e-10	-1.19205	7.92662e-05	-2.59283e-10	-1.17456	0.000119832	-2.59283e-10	-1.18391
123979670	chr7:123979670:C:T	2.55892e-12	-2.59283e-10	-0.674037	0.000135993	-2.59283e-10	-0.634768	0.000191304	-2.59283e-10	-0.716134
123979701	chr7:123979701:G:A	2.85043e-13	-1.67437	-1.19437	1.19137e-05	-1.90414	-1.16555	1.84171e-05	-1.89241	-1.16431
123980538	chr7:123980538:T:C	3.36521e-12	-2.59283e-10	-0.400131	0.00016455	-2.59283e-10	-0.444156	0.000263585	-2.59283e-10	-0.395623
123980552	chr7:123980552:A:C	2.2675e-12	-2.59283e-10	-0.794942	0.000126846	-2.59283e-10	-0.704398	0.000164089	-2.59283e-10	-0.869587
123980683	chr7:123980683:T:G	2.56996e-13	-1.77297	-1.19935	1.09002e-05	-1.96184	-1.19676	1.67033e-05	-1.97669	-1.1777
123980753	chr7:123980753:C:G	2.71159e-12	-2.59283e-10	-0.616088	0.000145682	-2.59283e-10	-0.565948	0.000202465	-2.59283e-10	-0.659432
123980900	chr7:123980900:C:T	1.49599e-12	-2.59283e-10	-1.21084	7.66908e-05	-2.59283e-10	-1.20759	0.000116553	-2.59283e-10	-1.21165
123981281	chr7:123981281:T:C	2.12119e-12	-2.59283e-10	-0.861644	0.00011969	-2.59283e-10	-0.762465	0.000168339	-2.59283e-10	-0.844017
123981316	chr7:123981316:A:T	1.83259e-12	-2.59283e-10	-1.00789	9.87987e-05	-2.59283e-10	-0.954288	0.0001462	-2.59283e-10	-0.985025
123981544	chr7:123981544:C:T	1.49085e-12	-2.59283e-10	-1.21428	7.59773e-05	-2.59283e-10	-1.21694	0.000116022	-2.59283e-10	-1.21622
123981954	chr7:123981954:A:G	2.70171e-12	-1.34129	0.721556	5.20373e-05	-1.97132	0.375903	8.14563e-05	-1.959	0.389066
123981982	chr7:123981982:G:A	2.04002e-12	-2.59283e-10	-0.90066	0.000114498	-2.59283e-10	-0.806814	0.000161735	-2.59283e-10	-0.884037
123982010	chr7:123982010:C:T	3.85065e-12	-2.59283e-10	-0.265379	0.00018763	-2.59283e-10	-0.312903	0.000301851	-2.59283e-10	-0.260064
123982318	chr7:123982318:A:T	2.88145e-13	-1.68636	-1.17155	1.19064e-05	-1.8844	-1.1859	1.81233e-05	-1.87316	-1.19963
123982454	chr7:123982454:C:T	2.87688e-13	-1.72163	-1.13787	1.25194e-05	-1.86317	-1.15692	1.89601e-05	-1.85074	-1.17692
123982657	chr7:123982657:A:G	3.0329e-12	-2.59283e-10	-0.504103	0.000178953	-2.59283e-10	-0.36025	0.000229384	-2.59283e-10	-0.534599
123982852	chr7:123982852:T:C	2.03265e-12	-2.59283e-10	-0.904283	0.000114108	-2.59283e-10	-0.810227	0.000161158	-2.59283e-10	-0.88761
123983349	chr7:123983349:T:C	1.31901e-12	-0.630658	-0.706083	4.66356e-05	-1.01962	-0.685385	5.01845e-05	-1.29312	-0.761172
123984135	chr7:123984135:T:C	2.41419e-12	-2.59283e-10	-0.732256	0.000127529	-2.59283e-10	-0.699029	0.000178942	-2.59283e-10	-0.782935
123984173	chr7:123984173:A:T	9.05271e-12	-2.59283e-10	0.589443	0.000441213	-2.59283e-10	0.542156	0.000762789	-2.59283e-10	0.666984
123984307	chr7:123984307:C:A	2.85046e-13	-1.86167	-1.00705	1.56206e-05	-1.82533	-0.973455	2.44351e-05	-1.80615	-0.967832
123984830	chr7:123984830:A:T	1.54956e-12	-2.59283e-10	-1.17565	7.99363e-05	-2.59283e-10	-1.16614	0.000119048	-2.59283e-10	-1.19047
123985023	chr7:123985023:T:C	1.33162e-11	0.540616	0.434745	0.000790318	0.31479	0.810273	0.000362431	-0.647617	0.570452
123985401	chr7:123985401:A:C	1.64107e-12	-2.59283e-10	-1.11827	8.71359e-05	-2.59283e-10	-1.0799	0.000129568	-2.59283e-10	-1.10579
123985461	chr7:123985461:G:A	1.49956e-12	-2.59283e-10	-1.20845	7.767e-05	-2.59283e-10	-1.1949	0.000117371	-2.59283e-10	-1.20466
123985494	chr7:123985494:A:G	3.20136e-13	-1.82945	-0.923179	1.78602e-05	-1.81145	-0.853351	2.8051e-05	-1.67641	-0.959562
123985496	chr7:123985496:G:A	2.72192e-13	-1.97317	-0.941697	1.62263e-05	-1.80868	-0.952062	2.60254e-05	-1.78399	-0.926936
123985953	chr7:123985953:C:G	1.62118e-12	-2.59283e-10	-1.13047	8.24882e-05	-2.59283e-10	-1.13472	0.000124377	-2.59283e-10	-1.14668
123986031	chr7:123986031:C:G	3.73289e-12	-2.59283e-10	-0.296439	0.000200528	-2.59283e-10	-0.24642	0.000282497	-2.59283e-10	-0.32633
123986635	chr7:123986635:C:T	1.48706e-12	-2.59283e-10	-1.21682	7.63795e-05	-2.59283e-10	-1.21166	0.000116	-2.59283e-10	-1.21641
123986819	chr7:123986819:G:A	3.37809e-13	-1.80715	-0.891744	1.60605e-05	-1.97529	-0.795719	2.32352e-05	-1.97502	-0.849311
123986933	chr7:123986933:C:T	2.46398e-12	-2.59283e-10	-0.711841	0.000126767	-2.59283e-10	-0.705023	0.000187273	-2.59283e-10	-0.737429
123986953	chr7:123986953:G:A	2.76144e-13	-1.82523	-1.07523	1.29639e-05	-1.97677	-1.00843	1.9145e-05	-1.97235	-1.04561
123986977	chr7:123986977:C:T	3.93584e-13	-1.90557	-0.64051	2.23666e-05	-1.74336	-0.696446	3.02809e-05	-1.81045	-0.749026
123987041	chr7:123987041:A:G	2.73426e-13	-1.81012	-1.10023	1.25861e-05	-1.97558	-1.0392	1.85788e-05	-1.97468	-1.0733
123987123	chr7:123987123:T:G	1.55433e-12	-2.59283e-10	-1.17258	8.30674e-05	-2.59283e-10	-1.12772	0.000124327	-2.59283e-10	-1.14708
123987141	chr7:123987141:AG:A	1.50815e-12	-2.59283e-10	-1.20274	7.84427e-05	-2.59283e-10	-1.185	0.00011797	-2.59283e-10	-1.19956
123987972	chr7:123987972:A:G	5.24683e-13	-1.89166	-0.366923	2.98687e-05	-1.72047	-0.430091	3.96701e-05	-1.79124	-0.498158
123988617	chr7:123988617:A:C	3.52331e-13	-1.80723	-0.849577	1.68681e-05	-1.9753	-0.746647	2.43069e-05	-1.975	-0.804242
123988727	chr7:123988727:T:C	1.61147e-12	-2.59283e-10	-1.13647	8.66869e-05	-2.59283e-10	-1.08507	0.000128042	-2.59283e-10	-1.11764
123988865	chr7:123988865:C:T	1.69746e-12	-2.59283e-10	-1.08449	8.81519e-05	-2.59283e-10	-1.06831	0.000128689	-2.59283e-10	-1.1126
123989545	chr7:123989545:G:C	7.45925e-13	-1.90675	-2.60556e-10	5.7523e-05	-1.49519	-2.60556e-10	6.74343e-05	-1.75884	-2.60556e-10
123989756	chr7:123989756:C:G	2.65893e-13	-1.89531	-1.04297	1.67295e-05	-1.73128	-0.998921	2.27581e-05	-1.80045	-1.04462
123989806	chr7:123989806:A:C	3.50845e-13	-1.78703	-0.874005	1.64486e-05	-1.97267	-0.774462	2.36439e-05	-1.97666	-0.830238
123989984	chr7:123989984:C:T	1.71292e-12	-1.67328	0.597861	5.44162e-05	-1.95705	0.406337	8.00036e-05	-1.97401	0.386086
123990100	chr7:123990100:G:A	1.66071e-12	-2.59283e-10	-1.10638	8.78567e-05	-2.59283e-10	-1.07166	0.000134009	-2.59283e-10	-1.07209
123990190	chr7:123990190:G:A	1.49322e-12	-2.59283e-10	-1.21269	7.76938e-05	-2.59283e-10	-1.1946	0.000117425	-2.59283e-10	-1.2042
123990204	chr7:123990204:G:T	1.45415e-12	-1.67821	0.43901	4.67907e-05	-1.9583	0.256615	6.889e-05	-1.9745	0.237011
123991394	chr7:123991394:A:T	1.52653e-12	-2.59283e-10	-1.19062	7.79175e-05	-2.59283e-10	-1.19172	0.000118402	-2.59283e-10	-1.19591
123991856	chr7:123991856:G:T	1.9068e-12	-2.59283e-10	-0.968196	0.00010398	-2.59283e-10	-0.903174	0.000145016	-2.59283e-10	-0.993154
123992156	chr7:123992156:A:G	2.76933e-13	-1.89755	-1.00005	1.62498e-05	-1.73081	-1.02849	2.24243e-05	-1.80007	-1.05978
123992499	chr7:123992499:T:C	7.30376e-12	-2.59283e-10	0.374768	0.000369508	-2.59283e-10	0.364801	0.000593022	-2.59283e-10	0.415235
123992831	chr7:123992831:C:T	1.97551e-12	-2.59283e-10	-0.932794	0.000115238	-2.59283e-10	-0.800372	0.000147614	-2.59283e-10	-0.975396
123993038	chr7:123993038:C:A	1.50614e-12	-2.59283e-10	-1.20407	7.60396e-05	-2.59283e-10	-1.21612	0.000116802	-2.59283e-10	-1.20952
123993179	chr7:123993179:A:G	3.40749e-13	-1.80571	-0.884517	1.62118e-05	-1.97518	-0.786449	2.34185e-05	-1.97511	-0.841356
123993404	chr7:123993404:G:A	2.21808e-13	-1.91617	-1.20339	1.13904e-05	-1.94144	-1.17315	1.75297e-05	-1.92277	-1.18333
123993852	chr7:123993852:A:T	1.93962e-12	-2.59283e-10	-0.951131	9.53152e-05	-2.59283e-10	-0.990183	0.000153014	-2.59283e-10	-0.93947
123994462	chr7:123994462:C:T	1.62416e-12	-2.59283e-10	-1.12863	8.61944e-05	-2.59283e-10	-1.09077	0.000128953	-2.59283e-10	-1.11055
123995322	chr7:123995322:G:T	3.5113e-13	-1.81173	-0.84849	1.68922e-05	-1.97578	-0.744739	2.43623e-05	-1.97441	-0.802553
123997394	chr7:123997394:C:T	3.7668e-13	-1.78409	-0.805892	1.78358e-05	-1.97242	-0.693743	2.5497e-05	-1.97677	-0.754665
123997672	chr7:123997672:G:A	1.51676e-12	-2.59283e-10	-1.19705	7.68812e-05	-2.59283e-10	-1.20511	0.000117535	-2.59283e-10	-1.20326
123998151	chr7:123998151:G:T	3.84627e-13	-1.76534	-0.803759	1.7939e-05	-1.96907	-0.691321	2.55444e-05	-1.97719	-0.752386
123998940	chr7:123998940:C:T	2.29412e-12	0.121456	-0.904727	0.000954368	1.95394	-0.640264	0.000178192	0.0852174	-0.872351
123999062	chr7:123999062:G:A	3.72926e-13	-1.78399	-0.816002	1.76309e-05	-1.97238	-0.705338	2.52201e-05	-1.97678	-0.765573
123999233	chr7:123999233:A:G	6.96635e-13	-1.97512	-2.60556e-10	3.56622e-05	-1.97328	-2.60556e-10	5.53185e-05	-1.95689	-2.60556e-10
123999241	chr7:123999241:G:GA	3.81393e-13	-1.76974	-0.807804	1.7843e-05	-1.96992	-0.695842	2.54247e-05	-1.97717	-0.757105
123999253	chr7:123999253:C:T	3.85283e-13	-1.76238	-0.80502	1.79251e-05	-1.96848	-0.692691	2.55e-05	-1.97718	-0.754143
123999739	chr7:123999739:G:A	4.15207e-13	-1.77945	-0.71315	1.64334e-05	-1.97507	-0.772989	2.5269e-05	-1.97564	-0.764778
123999958	chr7:123999958:GACT:G	1.50449e-12	-2.59283e-10	-1.20517	7.68215e-05	-2.59283e-10	-1.20589	0.000116907	-2.59283e-10	-1.20862
124000187	chr7:124000187:T:C	3.79318e-13	-1.7606	-0.822402	1.75839e-05	-1.9681	-0.712287	2.50345e-05	-1.97716	-0.772584
124000248	chr7:124000248:T:C	2.05115e-12	-2.59283e-10	-0.895219	0.000114163	-2.59283e-10	-0.809747	0.000159794	-2.59283e-10	-0.896113
124000316	chr7:124000316:G:A	3.64573e-13	-1.77384	-0.848812	1.70097e-05	-1.9706	-0.74299	2.4332e-05	-1.9771	-0.801102
124000378	chr7:124000378:T:C	1.37635e-11	-2.59283e-10	1.0084	0.000753887	-2.59283e-10	1.07787	0.00136838	-2.59283e-10	1.25138
124001190	chr7:124001190:A:C	3.69981e-13	-1.78856	-0.819365	1.75587e-05	-1.97307	-0.708753	2.51315e-05	-1.9765	-0.769375
124001522	chr7:124001522:G:T	1.95776e-12	-2.59283e-10	-0.941819	0.000114333	-2.59283e-10	-0.808259	0.0001464	-2.59283e-10	-0.983655
124001841	chr7:124001841:C:G	1.89195e-12	-2.59283e-10	-0.976012	0.000103178	-2.59283e-10	-0.910914	0.000144031	-2.59283e-10	-0.999966
124001857	chr7:124001857:G:A	1.89143e-12	-2.59283e-10	-0.976286	0.000103146	-2.59283e-10	-0.911229	0.000143994	-2.59283e-10	-1.00023
124002001	chr7:124002001:A:C	1.91228e-12	-2.59283e-10	-0.965327	0.000104427	-2.59283e-10	-0.898882	0.000145498	-2.59283e-10	-0.989838
124002108	chr7:124002108:C:G	1.62277e-12	-2.59283e-10	-1.12949	8.25486e-05	-2.59283e-10	-1.13399	0.000125721	-2.59283e-10	-1.13594
124002178	chr7:124002178:A:G	1.69141e-12	-2.59283e-10	-1.08806	8.41693e-05	-2.59283e-10	-1.11454	0.000131364	-2.59283e-10	-1.09203
124002337	chr7:124002337:T:C	5.10951e-13	-1.92385	-0.361252	2.83125e-05	-1.77996	-0.424105	3.79585e-05	-1.84139	-0.49211
124002344	chr7:124002344:C:T	3.67129e-13	-1.78041	-0.83525	1.73428e-05	-1.97182	-0.722373	2.46204e-05	-1.97689	-0.789526
124002366	chr7:124002366:A:T	3.68896e-13	-1.78716	-0.823707	1.74819e-05	-1.97287	-0.713336	2.50233e-05	-1.97658	-0.77361
124002838	chr7:124002838:G:A	1.8988e-12	-2.59283e-10	-0.972399	0.000103929	-2.59283e-10	-0.903667	0.000145239	-2.59283e-10	-0.99162
124003529	chr7:124003529:T:C	4.88542e-13	-1.917	-0.412945	2.7302e-05	-1.76683	-0.47358	3.65823e-05	-1.83048	-0.539948
124004120	chr7:124004120:G:A	2.46183e-12	-0.712714	-2.60556e-10	9.90192e-05	-0.952059	-2.60556e-10	0.000132334	-1.08467	-2.60556e-10
124004246	chr7:124004246:C:A	2.88426e-12	-2.59283e-10	-0.554352	0.000150626	-2.59283e-10	-0.532571	0.000241293	-2.59283e-10	-0.483986
124004502	chr7:124004502:A:G	1.92329e-12	-2.59283e-10	-0.959586	0.000105106	-2.59283e-10	-0.892399	0.000146302	-2.59283e-10	-0.984324
124004637	chr7:124004637:C:A	1.65585e-12	-2.59283e-10	-1.10931	8.77487e-05	-2.59283e-10	-1.0729	0.000122693	-2.59283e-10	-1.16031
124004711	chr7:124004711:T:C	7.59474e-13	-1.88875	-2.60556e-10	5.03277e-05	-1.62882	-2.60556e-10	6.68517e-05	-1.76752	-2.60556e-10
124004788	chr7:124004788:G:A	3.27134e-13	-1.77563	-0.95538	1.5084e-05	-1.97111	-0.862624	2.16762e-05	-1.97702	-0.91677
124005071	chr7:124005071:G:A	5.01184e-13	-1.90604	-0.398366	2.82118e-05	-1.74777	-0.459864	3.76261e-05	-1.81471	-0.527594
124005306	chr7:124005306:G:C	1.7635e-12	-1.04632	-2.60556e-10	6.98542e-05	-1.30096	-2.60556e-10	8.83189e-05	-1.48904	-2.60556e-10
124005715	chr7:124005715:G:A	1.69477e-12	-2.59283e-10	-1.08607	8.82022e-05	-2.59283e-10	-1.06774	0.000128731	-2.59283e-10	-1.11227
124005895	chr7:124005895:A:G	3.18497e-13	-1.83061	-0.927154	2.02138e-05	-1.66249	-0.878519	2.81945e-05	-1.73587	-0.894995
124006452	chr7:124006452:A:C	2.78948e-12	-2.59283e-10	-0.587764	0.000154143	-2.59283e-10	-0.509493	0.000213764	-2.59283e-10	-0.605127
124006856	chr7:124006856:T:C	1.85336e-12	-2.59283e-10	-0.99662	9.11395e-05	-2.59283e-10	-1.03498	0.000142221	-2.59283e-10	-1.01262
124007161	chr7:124007161:C:T	2.07115e-11	2.15701	-0.739935	0.00253274	3.10854	-0.818855	0.00222525	2.60539	-0.867768
124007404	chr7:124007404:G:A	4.92343e-13	-1.16868	-1.15352	1.1018e-05	-1.97464	-1.17321	1.66167e-05	-1.97413	-1.18546
124007487	chr7:124007487:T:C	1.88918e-12	-2.59283e-10	-0.977476	9.25011e-05	-2.59283e-10	-1.02015	0.000144819	-2.59283e-10	-0.994515
124008200	chr7:124008200:T:C	2.90262e-13	-1.97516	-0.875428	2.07243e-05	-1.72387	-0.792199	2.57687e-05	-1.89251	-0.82833
124008716	chr7:124008716:C:T	2.49078e-12	-2.59283e-10	-0.701025	0.000119008	-2.59283e-10	-0.768184	0.000190274	-2.59283e-10	-0.721533
124008953	chr7:124008953:G:A	1.51046e-12	-2.59283e-10	-1.2012	7.88002e-05	-2.59283e-10	-1.18046	0.000117913	-2.59283e-10	-1.20005
124008981	chr7:124008981:A:G	2.60722e-12	-2.59283e-10	-0.655336	0.000123313	-2.59283e-10	-0.732646	0.000197962	-2.59283e-10	-0.68192
124009068	chr7:124009068:C:T	6.03815e-12	-2.59283e-10	0.184476	0.000354381	-2.59283e-10	0.322999	0.000495857	-2.59283e-10	0.23629
124009215	chr7:124009215:T:C	1.51458e-12	-2.59283e-10	-1.19849	7.91127e-05	-2.59283e-10	-1.1765	0.000118245	-2.59283e-10	-1.19724
124009339	chr7:124009339:G:A	2.30607e-12	-2.59283e-10	-0.778076	0.000138529	-2.59283e-10	-0.61629	0.000170151	-2.59283e-10	-0.833312
124009447	chr7:124009447:G:A	9.4745e-13	-1.6676	-2.60556e-10	4.25506e-05	-1.79668	-2.60556e-10	6.57513e-05	-1.78412	-2.60556e-10
124009754	chr7:124009754:C:T	2.47236e-12	-2.59283e-10	-0.708447	0.000139489	-2.59283e-10	-0.609384	0.000208088	-2.59283e-10	-0.632037
124010123	chr7:124010123:C:T	1.08765e-12	-1.19645	-0.333154	7.67521e-05	-1.04702	-0.159772	0.00011624	-0.923273	-0.291068
124010298	chr7:124010298:T:C	6.15711e-13	-1.97185	-0.126748	5.07204e-05	-1.7839	0.162862	5.14866e-05	-1.92294	-0.105734
124010408	chr7:124010408:G:T	2.46581e-12	-2.59283e-10	-0.7111	0.000117824	-2.59283e-10	-0.778176	0.00018826	-2.59283e-10	-0.732173
124010529	chr7:124010529:T:G	1.51483e-12	-2.59283e-10	-1.19832	7.62403e-05	-2.59283e-10	-1.21348	0.000117451	-2.59283e-10	-1.20398
124011023	chr7:124011023:G:A	5.92848e-13	-1.9236	-0.212835	4.82217e-05	-1.94083	0.269266	4.56296e-05	-1.97487	-0.174573
124011751	chr7:124011751:T:G	2.90712e-13	-1.87048	-0.978563	1.55485e-05	-1.86629	-0.937123	2.29026e-05	-1.94934	-0.889409
124012033	chr7:124012033:G:A	4.66958e-13	-1.86176	-0.513378	2.66361e-05	-1.85934	-0.405762	3.80004e-05	-1.94558	-0.386826
124012755	chr7:124012755:C:T	2.43002e-12	-2.59283e-10	-0.725723	0.000116229	-2.59283e-10	-0.791806	0.000185625	-2.59283e-10	-0.746268
124012992	chr7:124012992:T:A	2.69034e-12	-2.59283e-10	-0.623955	0.000127657	-2.59283e-10	-0.698027	0.000205033	-2.59283e-10	-0.646824
124013004	chr7:124013004:T:C	2.6329e-12	-2.59283e-10	-0.645535	0.000124529	-2.59283e-10	-0.722831	0.000199959	-2.59283e-10	-0.671883
124013373	chr7:124013373:A:T	2.79779e-12	-2.59283e-10	-0.58479	0.000132417	-2.59283e-10	-0.661413	0.00021304	-2.59283e-10	-0.608518
124014077	chr7:124014077:T:A	5.52351e-12	-2.59283e-10	0.0953916	0.000323052	-2.59283e-10	0.230442	0.000452987	-2.59283e-10	0.145867
124014177	chr7:124014177:G:A	2.30258e-12	-2.59283e-10	-0.779591	0.000110709	-2.59283e-10	-0.840469	0.000176287	-2.59283e-10	-0.797887
124014209	chr7:124014209:C:T	1.79012e-12	-2.59283e-10	-1.03134	0.00010729	-2.59283e-10	-0.871833	0.000139358	-2.59283e-10	-1.03295
124014338	chr7:124014338:A:G	2.53918e-12	-2.59283e-10	-0.681781	0.000120544	-2.59283e-10	-0.75536	0.000193305	-2.59283e-10	-0.705729
124014573	chr7:124014573:C:T	2.54175e-12	-2.59283e-10	-0.680767	0.000121208	-2.59283e-10	-0.749861	0.000194219	-2.59283e-10	-0.70101
124014998	chr7:124014998:T:C	1.65188e-12	-2.59283e-10	-1.1117	9.56576e-05	-2.59283e-10	-0.986597	0.000128252	-2.59283e-10	-1.116
124015236	chr7:124015236:C:T	2.50645e-13	-1.96653	-1.03081	1.31425e-05	-1.96592	-1.00561	1.92005e-05	-1.97676	-1.0383
124015319	chr7:124015319:C:G	1.49113e-12	-2.59283e-10	-1.21408	7.7071e-05	-2.59283e-10	-1.20264	0.000116315	-2.59283e-10	-1.21369
124015451	chr7:124015451:T:C	1.58132e-12	-2.59283e-10	-1.15536	8.4273e-05	-2.59283e-10	-1.11331	0.000123816	-2.59283e-10	-1.1512
124015531	chr7:124015531:A:T	2.43735e-12	-2.59283e-10	-0.722708	0.000116554	-2.59283e-10	-0.789017	0.00018641	-2.59283e-10	-0.742049
124015719	chr7:124015719:C:T	2.30797e-12	-2.59283e-10	-0.777254	0.000110932	-2.59283e-10	-0.838455	0.00017669	-2.59283e-10	-0.7956
124015778	chr7:124015778:C:T	1.52105e-12	-2.59283e-10	-1.19422	7.84505e-05	-2.59283e-10	-1.1849	0.000118632	-2.59283e-10	-1.19397
124016084	chr7:124016084:G:A	2.18526e-12	-2.59283e-10	-0.831887	0.000105404	-2.59283e-10	-0.889573	0.000167563	-2.59283e-10	-0.84864
124016232	chr7:124016232:A:C	1.57215e-12	-2.59283e-10	-1.16117	8.34895e-05	-2.59283e-10	-1.12265	0.000127611	-2.59283e-10	-1.12101
124016309	chr7:124016309:G:C	6.60186e-13	-1.83642	-0.192433	4.12612e-05	-1.9525	0.125049	4.63999e-05	-1.97486	-0.157842
124017735	chr7:124017735:G:C	2.73311e-13	-1.86852	-1.04225	1.58542e-05	-1.9318	-0.852141	1.95166e-05	-1.97713	-1.0216
124018621	chr7:124018621:A:G	5.48286e-13	-1.09851	-1.11607	1.1348e-05	-1.97699	-1.14134	1.71716e-05	-1.96873	-1.15801
124019121	chr7:124019121:C:T	2.72463e-13	-1.86766	-1.04621	1.57545e-05	-1.93248	-0.857767	1.9433e-05	-1.97715	-1.02587
124019182	chr7:124019182:T:A	2.66238e-13	-1.87683	-1.06016	1.55332e-05	-1.92624	-0.878156	1.91551e-05	-1.97677	-1.04066
124020032	chr7:124020032:C:A	9.52606e-13	-1.66218	-2.60556e-10	7.42749e-05	-1.2396	-2.60556e-10	9.12173e-05	-1.45675	-2.60556e-10
124020077	chr7:124020077:C:G	2.0924e-12	-2.59283e-10	-0.875309	0.000101172	-2.59283e-10	-0.930552	0.000160343	-2.59283e-10	-0.892682
124020161	chr7:124020161:A:T	2.59335e-13	-1.94323	-1.02002	1.65372e-05	-1.92355	-0.818208	1.97079e-05	-1.97374	-1.01523
124020482	chr7:124020482:G:T	5.54769e-13	-1.08829	-1.11453	1.13615e-05	-1.97713	-1.14001	1.72111e-05	-1.9676	-1.15684
124020547	chr7:124020547:G:A	7.03043e-13	-1.09441	-0.87155	1.42757e-05	-1.97602	-0.912794	2.35629e-05	-1.95748	-0.852847
124021521	chr7:124021521:A:G	6.00096e-13	-1.82627	-0.298017	3.61341e-05	-1.96025	0.000117986	4.17879e-05	-1.97078	-0.266615
124021557	chr7:124021557:T:A	6.19024e-12	-2.59283e-10	0.209353	0.000360986	-2.59283e-10	0.341467	0.000524354	-2.59283e-10	0.29217
124022001	chr7:124022001:A:T	5.32551e-13	-1.06669	-1.177	1.08271e-05	-1.97718	-1.18814	1.65383e-05	-1.96531	-1.19901
124022267	chr7:124022267:A:G	2.58204e-13	-1.94944	-1.01818	1.64421e-05	-1.93154	-0.815983	1.97061e-05	-1.97552	-1.01355
124022406	chr7:124022406:A:G	1.67188e-12	-2.59283e-10	-1.09967	9.03863e-05	-2.59283e-10	-1.04328	0.000131192	-2.59283e-10	-1.09334
124022693	chr7:124022693:C:A	4.07539e-13	-1.83577	-0.675468	2.36931e-05	-1.95657	-0.425617	2.83876e-05	-1.9728	-0.651242
124022778	chr7:124022778:C:T	5.10155e-13	-1.10991	-1.17675	1.08347e-05	-1.97669	-1.18793	1.64604e-05	-1.9702	-1.19884
124022812	chr7:124022812:G:A	4.15699e-13	-1.8321	-0.659315	2.41195e-05	-1.95797	-0.406379	2.88805e-05	-1.97211	-0.634717
124022974	chr7:124022974:A:T	4.69117e-13	-1.95362	-0.416901	3.66004e-05	-1.96624	0.0189223	3.7024e-05	-1.97528	-0.383152
124023023	chr7:124023023:T:C	4.01068e-13	-1.84178	-0.685464	2.34692e-05	-1.95408	-0.437607	2.80783e-05	-1.97385	-0.661151
124023045	chr7:124023045:A:G	4.02431e-13	-1.83596	-0.687893	2.33464e-05	-1.95638	-0.440548	2.80359e-05	-1.97288	-0.663635
124023174	chr7:124023174:T:C	3.99774e-13	-1.85543	-0.675043	2.39127e-05	-1.94779	-0.425178	2.83206e-05	-1.97572	-0.650693
124023281	chr7:124023281:C:T	2.41728e-13	-1.93399	-1.09958	1.49154e-05	-1.91179	-0.933186	1.82597e-05	-1.9703	-1.095
124023320	chr7:124023320:A:G	2.25121e-12	-2.59283e-10	-0.802152	0.000125893	-2.59283e-10	-0.711937	0.000188095	-2.59283e-10	-0.733051
124023334	chr7:124023334:A:G	8.07859e-13	-1.82699	-2.60556e-10	3.57668e-05	-1.97035	-2.60556e-10	5.5573e-05	-1.9523	-2.60556e-10
124023509	chr7:124023509:C:A	1.75294e-12	-2.59283e-10	-1.05233	9.36037e-05	-2.59283e-10	-1.0083	0.000132882	-2.59283e-10	-1.08053
124023876	chr7:124023876:A:G	1.61364e-12	-2.59283e-10	-1.13513	8.45001e-05	-2.59283e-10	-1.11062	0.000123586	-2.59283e-10	-1.15306
124023976	chr7:124023976:T:C	2.25054e-12	-2.59283e-10	-0.802452	0.000123331	-2.59283e-10	-0.732498	0.00018375	-2.59283e-10	-0.756419
124024340	chr7:124024340:T:C	2.12457e-12	-2.59283e-10	-0.86005	0.000102597	-2.59283e-10	-0.916565	0.000162737	-2.59283e-10	-0.877862
124024570	chr7:124024570:A:G	1.52596e-12	-2.59283e-10	-1.191	7.67593e-05	-2.59283e-10	-1.2067	0.000118005	-2.59283e-10	-1.19927
124024643	chr7:124024643:C:T	1.544e-12	-2.59283e-10	-1.17925	8.26071e-05	-2.59283e-10	-1.13328	0.000123039	-2.59283e-10	-1.1575
124024863	chr7:124024863:G:A	6.98512e-13	-1.97242	-2.60556e-10	3.67454e-05	-1.94336	-2.60556e-10	5.4894e-05	-1.96459	-2.60556e-10
124024954	chr7:124024954:G:A	3.52751e-13	-1.8586	-0.79701	2.07122e-05	-1.9462	-0.570447	2.50334e-05	-1.97606	-0.773729
124025150	chr7:124025150:A:G	2.08289e-12	-2.59283e-10	-0.879865	0.000100749	-2.59283e-10	-0.934742	0.000159625	-2.59283e-10	-0.897169
124025664	chr7:124025664:A:G	3.57042e-13	-1.85292	-0.790605	2.08235e-05	-1.94887	-0.562421	2.52135e-05	-1.97549	-0.767125
124026239	chr7:124026239:T:A	2.46645e-13	-1.93058	-1.08284	1.53685e-05	-1.90772	-0.907334	1.86002e-05	-1.96888	-1.07795
124026583	chr7:124026583:A:G	2.09801e-12	-2.59283e-10	-0.87263	0.000113433	-2.59283e-10	-0.816163	0.000171055	-2.59283e-10	-0.828015
124026684	chr7:124026684:T:A	1.61652e-12	-2.59283e-10	-1.13334	8.74043e-05	-2.59283e-10	-1.07683	0.000127386	-2.59283e-10	-1.12278
124027037	chr7:124027037:C:T	1.56604e-12	-2.59283e-10	-1.16507	8.48435e-05	-2.59283e-10	-1.10656	0.000120903	-2.59283e-10	-1.17501
124027077	chr7:124027077:GA:G	2.72974e-13	-1.9074	-1.0046	1.44682e-05	-1.91057	-0.964853	2.165e-05	-1.96957	-0.925421
124027189	chr7:124027189:C:T	1.61548e-12	-2.59283e-10	-1.13399	8.79933e-05	-2.59283e-10	-1.07011	0.000129354	-2.59283e-10	-1.10745
124027651	chr7:124027651:AC:A	2.46557e-13	-1.9412	-1.07259	1.54048e-05	-1.92086	-0.891833	1.87197e-05	-1.97296	-1.06746
124028766	chr7:124028766:C:T	1.78062e-12	-2.59283e-10	-1.03666	9.98272e-05	-2.59283e-10	-0.943932	0.000142204	-2.59283e-10	-1.01273
124028932	chr7:124028932:G:A	6.96278e-13	-1.97563	-2.60556e-10	3.60225e-05	-1.96323	-2.60556e-10	5.42155e-05	-1.97703	-2.60556e-10
124030365	chr7:124030365:G:T	2.85098e-13	-1.90058	-0.967964	1.51291e-05	-1.90303	-0.927722	2.2777e-05	-1.96699	-0.87726
124030494	chr7:124030494:T:C	2.15482e-12	-2.59283e-10	-0.845913	0.000103938	-2.59283e-10	-0.903581	0.000164999	-2.59283e-10	-0.864055
124030575	chr7:124030575:T:A	2.49744e-12	-2.59283e-10	-0.698355	0.000136474	-2.59283e-10	-0.63124	0.000205462	-2.59283e-10	-0.644735
124030576	chr7:124030576:G:T	2.50171e-12	-2.59283e-10	-0.696648	0.000136728	-2.59283e-10	-0.629377	0.000205839	-2.59283e-10	-0.642903
124031392	chr7:124031392:T:A	1.49456e-12	-2.59283e-10	-1.21179	7.73783e-05	-2.59283e-10	-1.19867	0.000116922	-2.59283e-10	-1.20849
124031617	chr7:124031617:T:C	3.25753e-13	-1.9267	-0.808535	2.15583e-05	-1.89131	-0.585306	2.48642e-05	-1.97038	-0.786189
124031764	chr7:124031764:A:G	1.55015e-12	-2.59283e-10	-1.17527	8.3658e-05	-2.59283e-10	-1.12064	0.000119881	-2.59283e-10	-1.1835
124032125	chr7:124032125:C:T	1.48765e-12	-2.59283e-10	-1.21643	7.65533e-05	-2.59283e-10	-1.20938	0.00011662	-2.59283e-10	-1.21108
124032447	chr7:124032447:C:T	2.25994e-12	-2.59283e-10	-0.798284	0.000126584	-2.59283e-10	-0.706465	0.000188987	-2.59283e-10	-0.72832
124032950	chr7:124032950:C:T	7.5554e-13	-0.874212	-1.01973	1.27374e-05	-1.95736	-1.04547	2.11213e-05	-1.91636	-1.00335
124033514	chr7:124033514:C:T	2.53627e-13	-1.85133	-1.13418	1.54692e-05	-1.81658	-0.991943	1.83909e-05	-1.92539	-1.13275
124033806	chr7:124033806:T:G	2.73918e-12	-2.59283e-10	-0.605963	0.000156209	-2.59283e-10	-0.496179	0.000222734	-2.59283e-10	-0.564021
124033898	chr7:124033898:G:T	2.66867e-13	-1.82008	-1.11455	1.65469e-05	-1.78165	-0.95952	1.9181e-05	-1.90509	-1.11098
124033992	chr7:124033992:A:G	2.58515e-13	-1.85898	-1.10744	1.60119e-05	-1.82577	-0.94827	1.88343e-05	-1.93055	-1.10376
124034773	chr7:124034773:A:T	2.73376e-13	-1.81963	-1.0909	1.71782e-05	-1.78189	-0.92184	1.9654e-05	-1.90487	-1.08685
124035114	chr7:124035114:A:G	4.89568e-13	-1.90086	-0.426997	3.80823e-05	-1.92608	0.0184573	3.69571e-05	-1.97094	-0.389298
124035340	chr7:124035340:C:T	6.70454e-13	-0.832267	-1.18115	1.09689e-05	-1.96176	-1.19055	1.71993e-05	-1.92416	-1.20097
124035641	chr7:124035641:T:C	8.26455e-13	-0.850037	-0.954194	1.36483e-05	-1.95245	-0.981308	2.27954e-05	-1.90799	-0.935449
124036116	chr7:124036116:G:T	8.53537e-13	-0.758776	-1.01321	1.30546e-05	-1.93755	-1.04069	2.19415e-05	-1.88421	-0.997403
124036471	chr7:124036471:C:T	7.89763e-13	-0.84358	-1.00606	1.29899e-05	-1.95142	-1.03179	2.16118e-05	-1.90632	-0.990438
124036858	chr7:124036858:C:T	6.36608e-13	-0.890742	-1.17448	1.09631e-05	-1.96782	-1.18502	1.70706e-05	-1.93605	-1.19659
124036870	chr7:124036870:A:G	2.86321e-13	-1.81629	-1.04798	1.83925e-05	-1.77828	-0.857146	2.05756e-05	-1.90262	-1.04327
124037337	chr7:124037337:C:A	5.21547e-13	-1.92001	-0.344569	4.16309e-05	-1.94171	0.123181	4.00267e-05	-1.97547	-0.304979
124037445	chr7:124037445:TTTTTTCTTTTC:T	7.06963e-13	-1.9604	-2.60556e-10	3.98864e-05	-1.86134	-2.60556e-10	5.77386e-05	-1.91407	-2.60556e-10
124037455	chr7:124037455:TC:T	1.98739e-12	-0.926797	-2.60556e-10	3.5594e-05	-1.9752	-2.60556e-10	5.55948e-05	-1.95191	-2.60556e-10
124037513	chr7:124037513:A:G	2.65588e-13	-1.88285	-1.05658	1.4016e-05	-1.88582	-1.02136	2.07096e-05	-1.95995	-0.979449
124037753	chr7:124037753:C:T	2.86477e-13	-1.8171	-1.04662	1.84086e-05	-1.77937	-0.855187	2.05902e-05	-1.90328	-1.0419
124037817	chr7:124037817:C:G	8.58298e-13	-0.807516	-0.958909	1.3659e-05	-1.94568	-0.987298	2.29077e-05	-1.89695	-0.94158
124038064	chr7:124038064:G:C	3.15149e-12	-0.465747	-2.60556e-10	9.79336e-05	-0.963083	-2.60556e-10	0.000199368	-0.674846	-2.60556e-10
124038117	chr7:124038117:A:G	3.55386e-13	-1.93667	-0.711503	2.45323e-05	-1.88019	-0.467193	2.75095e-05	-1.96685	-0.688613
124038297	chr7:124038297:A:C	3.51871e-13	-1.94644	-0.711674	2.49526e-05	-1.86308	-0.467313	2.76748e-05	-1.96082	-0.688652
124038485	chr7:124038485:C:G	7.74696e-13	-1.86891	-2.60556e-10	3.95805e-05	-1.86904	-2.60556e-10	5.55509e-05	-1.9527	-2.60556e-10
124038757	chr7:124038757:C:T	3.66129e-13	-1.91332	-0.705071	2.23082e-05	-1.76719	-0.675232	2.99902e-05	-1.83969	-0.729436
124038996	chr7:124038996:G:A	6.30152e-13	-1.15846	-0.916959	1.45607e-05	-1.97633	-0.892721	2.13823e-05	-1.9713	-0.936136
124039189	chr7:124039189:T:C	6.68606e-13	-1.76397	-0.252208	4.09694e-05	-1.97719	0.142645	4.51928e-05	-1.94293	-0.216132
124039689	chr7:124039689:T:C	1.3826e-12	-1.17547	-0.114186	0.00176639	1.33591	0.593409	0.000228067	-0.428323	-0.112034
124039963	chr7:124039963:T:C	7.29778e-12	-2.59283e-10	0.373949	0.000392746	-2.59283e-10	0.425791	0.000689757	-2.59283e-10	0.566342
124040550	chr7:124040550:A:G	3.37456e-13	-1.89002	-0.809917	2.0065e-05	-1.94762	-0.600775	2.44389e-05	-1.97505	-0.798765
124040687	chr7:124040687:T:C	1.83647e-12	-2.59283e-10	-1.00578	0.000107394	-2.59283e-10	-0.870866	0.000140757	-2.59283e-10	-1.02297
124040738	chr7:124040738:G:A	1.30992e-11	0.782111	0.176821	0.00118629	0.757312	0.773905	0.000683144	0.396023	0.160686
124040744	chr7:124040744:C:T	2.04621e-12	0.282352	-1.17999	0.000125748	0.463981	-1.17707	0.000125923	0.0223739	-1.1567
124041183	chr7:124041183:A:G	2.13911e-13	-1.9436	-1.21222	1.44388e-05	-1.66102	-1.21644	1.78097e-05	-1.88027	-1.20999
124041551	chr7:124041551:T:C	9.32666e-12	-2.59283e-10	0.619256	0.000502651	-2.59283e-10	0.672523	0.000892972	-2.59283e-10	0.824558
124042036	chr7:124042036:T:A	1.64139e-12	-2.59283e-10	-1.11808	8.77306e-05	-2.59283e-10	-1.0731	0.000129785	-2.59283e-10	-1.10412
124042143	chr7:124042143:A:G	1.5355e-12	-2.59283e-10	-1.18476	8.07206e-05	-2.59283e-10	-1.15638	0.000119317	-2.59283e-10	-1.18821
124042422	chr7:124042422:G:C	7.06328e-13	-1.9613	-2.60556e-10	4.28311e-05	-1.79011	-2.60556e-10	5.80163e-05	-1.90927	-2.60556e-10
124042750	chr7:124042750:G:A	8.89928e-13	-0.979739	-0.750498	0.00590843	3.1861	-0.0493402	0.000197961	0.0743413	-0.756268
124042787	chr7:124042787:A:C	2.50146e-13	-1.78829	-1.21104	1.60357e-05	-1.56914	-1.20341	2.18174e-05	-1.67524	-1.21205
124042867	chr7:124042867:C:T	1.52616e-12	-2.59283e-10	-1.19087	8.02772e-05	-2.59283e-10	-1.16189	0.000122432	-2.59283e-10	-1.16244
124042921	chr7:124042921:C:CT	1.11038e-12	-0.994192	-0.514727	0.00805036	3.1301	0.315996	0.000242033	0.0379383	-0.51886
124043238	chr7:124043238:A:G	1.51417e-12	-2.59283e-10	-1.19875	7.91357e-05	-2.59283e-10	-1.17621	0.00011786	-2.59283e-10	-1.2005
124043404	chr7:124043404:C:T	1.99086e-12	-2.59283e-10	-0.925053	0.000116928	-2.59283e-10	-0.785812	0.000148403	-2.59283e-10	-0.970069
124043532	chr7:124043532:G:T	5.57106e-13	-1.16007	-1.03855	1.23871e-05	-1.97705	-1.05366	1.85223e-05	-1.96778	-1.08324
124043636	chr7:124043636:C:A	1.76491e-12	-2.59283e-10	-1.04552	0.000111322	-2.59283e-10	-0.834947	0.000137738	-2.59283e-10	-1.04464
124043794	chr7:124043794:C:T	1.85062e-12	-2.59283e-10	-0.9981	0.000101172	-2.59283e-10	-0.930554	0.000151972	-2.59283e-10	-0.946299
124044011	chr7:124044011:A:G	2.10721e-13	-1.96861	-1.20223	1.31015e-05	-1.8029	-1.17174	1.6838e-05	-1.94392	-1.20244
124044334	chr7:124044334:C:T	8.7156e-12	-2.59283e-10	0.551493	0.000470079	-2.59283e-10	0.605529	0.000831994	-2.59283e-10	0.753827
124044821	chr7:124044821:C:T	5.54481e-13	-1.10109	-1.10225	1.17664e-05	-1.97698	-1.10514	1.77456e-05	-1.96213	-1.13174
124045044	chr7:124045044:G:A	1.10541e-12	-0.982516	-0.53089	0.0081883	3.17297	0.29012	0.000244121	0.0642916	-0.536624
124046070	chr7:124046070:T:C	2.44625e-13	-1.81014	-1.21151	1.55064e-05	-1.602	-1.20412	2.12014e-05	-1.70345	-1.21248
124046383	chr7:124046383:A:G	1.4893e-12	-2.59283e-10	-1.21531	7.60276e-05	-2.59283e-10	-1.21628	0.000116178	-2.59283e-10	-1.21487
124046403	chr7:124046403:A:G	1.51587e-12	-2.59283e-10	-1.19763	7.88321e-05	-2.59283e-10	-1.18005	0.000118493	-2.59283e-10	-1.19514
124046617	chr7:124046617:C:T	9.71122e-13	-1.07393	-0.568995	0.00625554	2.96	0.233852	0.000206175	-0.0670994	-0.574172
124047107	chr7:124047107:A:T	8.55451e-13	-1.04202	-0.727732	0.00528634	3.03783	-0.0123216	0.000184723	-0.017959	-0.733182
124047146	chr7:124047146:C:A	8.42879e-13	-1.05857	-0.72598	0.00510221	2.99965	-0.00959831	0.000180675	-0.0418083	-0.73149
124047312	chr7:124047312:T:A	2.49447e-13	-1.79508	-1.20705	1.59603e-05	-1.57964	-1.19763	2.17e-05	-1.6843	-1.20838
124047445	chr7:124047445:A:ATATATGTGCCATG	7.17908e-13	-1.94504	-2.60556e-10	4.37852e-05	-1.76808	-2.60556e-10	5.87128e-05	-1.89734	-2.60556e-10
124047833	chr7:124047833:T:C	7.53516e-13	-1.43401	-0.462617	0.000637737	0.732128	0.178426	0.000102705	-0.890515	-0.447626
124047956	chr7:124047956:G:A	1.95159e-12	-2.59283e-10	-0.944976	0.000128429	-2.59283e-10	-0.691993	0.000152718	-2.59283e-10	-0.941403
124048274	chr7:124048274:T:G	5.62626e-13	-1.08501	-1.10375	1.1753e-05	-1.97665	-1.10662	1.77621e-05	-1.95991	-1.13303
124049140	chr7:124049140:T:A	9.50013e-13	-0.976754	-0.688147	0.00640248	3.1646	0.0524718	0.000208076	0.0599918	-0.692087
124049234	chr7:124049234:C:A	1.26528e-12	-0.950806	-0.427523	0.0100177	3.21762	0.447121	0.000278514	0.0903516	-0.430882
124049841	chr7:124049841:G:A	1.27272e-12	-0.970907	-0.401555	0.00992355	3.16937	0.485926	0.00027726	0.0592976	-0.404339
124050113	chr7:124050113:G:A	2.5002e-12	-2.59283e-10	-0.697249	0.00014941	-2.59283e-10	-0.540679	0.000189149	-2.59283e-10	-0.727464
124050775	chr7:124050775:G:A	1.89012e-12	-2.59283e-10	-0.976979	0.000103425	-2.59283e-10	-0.90853	0.000148185	-2.59283e-10	-0.971533
124051626	chr7:124051626:A:C	2.43693e-13	-1.81905	-1.20642	1.54165e-05	-1.61505	-1.19689	2.10636e-05	-1.71474	-1.20771
124052209	chr7:124052209:T:G	7.10143e-13	-1.95591	-2.60556e-10	3.76468e-05	-1.91912	-2.60556e-10	6.01767e-05	-1.87271	-2.60556e-10
124052363	chr7:124052363:G:T	7.94794e-13	-1.32119	-0.522107	0.000746336	0.968167	0.0996361	0.00011213	-0.743933	-0.506402
124052671	chr7:124052671:C:T	8.1433e-13	-1.33506	-0.483954	0.000766228	0.94255	0.151557	0.00011512	-0.756497	-0.467525
124052871	chr7:124052871:T:A	6.25259e-13	-1.13971	-0.943498	1.34312e-05	-1.97719	-0.972603	2.00495e-05	-1.96539	-1.00641
124052998	chr7:124052998:CAT:C	5.35774e-13	-1.09638	-1.14129	0.00162372	2.77204	-0.92694	0.000106941	-0.161887	-1.13584
124053764	chr7:124053764:T:C	1.10184e-12	-0.92259	-0.59405	0.0083394	3.28342	0.197955	0.000245599	0.131754	-0.598052
124053904	chr7:124053904:A:G	2.44067e-13	-1.8097	-1.21423	1.54501e-05	-1.6012	-1.20856	2.1164e-05	-1.70279	-1.2149
124054464	chr7:124054464:CTG:C	3.94973e-13	-1.62356	-0.918997	1.78272e-05	-1.82752	-0.839125	2.27879e-05	-1.94326	-0.900502
124054720	chr7:124054720:G:A	5.81857e-13	-1.06728	-1.08787	0.00182871	2.8212	-0.857208	0.000116939	-0.12576	-1.08258
124054845	chr7:124054845:T:A	1.86293e-12	-2.59283e-10	-0.991473	8.79455e-05	-2.59283e-10	-1.07065	0.000144685	-2.59283e-10	-0.995438
124055007	chr7:124055007:G:A	1.2094e-12	-1.00366	-0.419835	0.00899105	3.09691	0.459698	0.000260088	0.0135946	-0.422572
124055052	chr7:124055052:A:G	2.39573e-13	-1.83	-1.21252	1.50236e-05	-1.63206	-1.2057	2.06462e-05	-1.72908	-1.21339
124055067	chr7:124055067:G:A	1.65467e-12	-2.59283e-10	-1.11002	9.65011e-05	-2.59283e-10	-0.977818	0.000128961	-2.59283e-10	-1.11048
124055198	chr7:124055198:A:G	8.05371e-13	-1.83007	-2.60556e-10	5.58746e-05	-1.52426	-2.60556e-10	7.82472e-05	-1.61012	-2.60556e-10
124055700	chr7:124055700:G:A	1.10984e-12	-0.926547	-0.582855	0.00842382	3.27655	0.214892	0.000247263	0.12733	-0.586877
124056307	chr7:124056307:T:C	1.57929e-12	-2.59283e-10	-1.15665	8.36528e-05	-2.59283e-10	-1.1207	0.000124497	-2.59283e-10	-1.14572
124057275	chr7:124057275:A:G	2.45113e-13	-1.80807	-1.21158	1.55539e-05	-1.59882	-1.20424	2.12565e-05	-1.70079	-1.21255
124057340	chr7:124057340:G:A	1.12567e-12	-0.907222	-0.588016	0.00871474	3.31828	0.207122	0.000252582	0.153763	-0.592025
124057360	chr7:124057360:T:G	9.45404e-12	0.632821	-2.60556e-10	0.000348087	0.305081	-2.60556e-10	0.000362944	-0.0757483	-2.60556e-10
124057818	chr7:124057818:G:A	1.55793e-12	-2.59283e-10	-1.17026	8.25112e-05	-2.59283e-10	-1.13444	0.000121306	-2.59283e-10	-1.17168
124058071	chr7:124058071:G:C	1.29582e-12	-0.947479	-0.406997	0.0103424	3.21848	0.478152	0.000284267	0.089906	-0.409988
124058990	chr7:124058990:C:A	1.35466e-12	-0.880965	-0.429107	0.0117329	3.37666	0.446122	0.000307278	0.189811	-0.432055
124059088	chr7:124059088:A:C	1.57754e-12	-2.59283e-10	-1.15775	7.92934e-05	-2.59283e-10	-1.17422	0.000122357	-2.59283e-10	-1.16306
124059447	chr7:124059447:T:A	1.3994e-12	-0.865952	-0.411622	0.0124217	3.40834	0.47149	0.000319071	0.210019	-0.414604
124060065	chr7:124060065:TA:T	1.28465e-12	-0.924075	-0.439063	0.0104898	3.27918	0.431607	0.000286018	0.128059	-0.442001
124060223	chr7:124060223:A:C	1.79842e-12	-2.59283e-10	-1.02671	0.000114435	-2.59283e-10	-0.807369	0.000140316	-2.59283e-10	-1.0261
124060225	chr7:124060225:A:G	1.84632e-12	-2.59283e-10	-1.00043	0.000100696	-2.59283e-10	-0.935264	0.000144731	-2.59283e-10	-0.995123
124060368	chr7:124060368:TAGAGTC:T	2.37361e-12	-2.59283e-10	-0.749207	0.000140935	-2.59283e-10	-0.599075	0.000179923	-2.59283e-10	-0.777466
124060462	chr7:124060462:A:C	1.84914e-12	-2.59283e-10	-0.998901	9.92443e-05	-2.59283e-10	-0.949788	0.000142885	-2.59283e-10	-1.00795
124060465	chr7:124060465:G:A	1.77321e-12	-0.560857	-0.479974	0.0199361	3.98078	0.372133	0.000422268	0.560658	-0.485017
124060580	chr7:124060580:C:T	1.55835e-12	-2.59283e-10	-1.16999	8.25411e-05	-2.59283e-10	-1.13408	0.000121339	-2.59283e-10	-1.17141
124060793	chr7:124060793:G:T	1.90556e-12	-2.59283e-10	-0.968844	0.000104274	-2.59283e-10	-0.900354	0.00014947	-2.59283e-10	-0.962903
124060799	chr7:124060799:G:A	1.43299e-12	-0.594564	-0.659293	0.0142542	3.91817	0.0992595	0.000338897	0.520765	-0.665066
124060805	chr7:124060805:T:C	1.68897e-12	-0.5984	-0.4911	0.0181493	3.90327	0.355744	0.000397072	0.510234	-0.496113
124060859	chr7:124060859:T:C	1.05798e-12	-1.03736	-0.519895	0.00123277	1.47082	0.0988213	0.00015906	-0.393497	-0.507217
124061019	chr7:124061019:TTA:T	2.49157e-13	-1.79481	-1.20849	1.59379e-05	-1.57878	-1.19989	2.16823e-05	-1.68365	-1.20985
124061291	chr7:124061291:C:T	1.07606e-12	-1.0308	-0.509516	0.00126616	1.48316	0.113208	0.000162064	-0.385315	-0.49669
124061462	chr7:124061462:T:C	5.91202e-13	-1.24156	-0.897663	1.40807e-05	-1.97465	-0.92791	2.07239e-05	-1.97378	-0.96493
124061488	chr7:124061488:A:G	3.89233e-13	-1.60495	-0.952243	1.73825e-05	-1.81535	-0.876557	2.2152e-05	-1.93733	-0.934736
124061793	chr7:124061793:A:G	1.49313e-12	-2.59283e-10	-1.21275	7.73412e-05	-2.59283e-10	-1.19915	0.000116375	-2.59283e-10	-1.21318
124062510	chr7:124062510:G:T	5.26129e-13	-1.20745	-1.04838	1.22879e-05	-1.97623	-1.06253	1.83122e-05	-1.97113	-1.09129
124062644	chr7:124062644:G:T	9.97803e-13	-1.07559	-0.540231	0.00111403	1.39743	0.0709334	0.000148293	-0.442926	-0.527878
124063123	chr7:124063123:TAC:T	1.86159e-12	-2.59283e-10	-0.992189	0.000101646	-2.59283e-10	-0.925879	0.000145942	-2.59283e-10	-0.98679
124063197	chr7:124063197:G:A	1.04249e-12	-1.07332	-0.49868	0.00118632	1.40343	0.127812	0.000155242	-0.439101	-0.485914
124063441	chr7:124063441:C:T	3.07182e-13	-1.60782	-1.18612	1.28838e-05	-1.81512	-1.17628	1.70811e-05	-1.93709	-1.19493
124063789	chr7:124063789:A:G	1.69711e-12	-1.08469	-2.60556e-10	7.92556e-05	-1.17469	-2.60556e-10	0.000108017	-1.2877	-2.60556e-10
124063936	chr7:124063936:G:A	1.01359e-12	-1.0789	-0.521223	0.00113882	1.39329	0.0970803	0.000150746	-0.445886	-0.508518
124064107	chr7:124064107:CCT:C	3.53425e-12	-0.647223	0.296102	0.049243	3.8054	1.45175	0.000856777	0.44759	0.33559
124064692	chr7:124064692:G:A	1.64794e-12	-0.571358	-0.542736	0.0177823	3.9607	0.277882	0.000392372	0.548747	-0.546534
124064763	chr7:124064763:T:C	4.10747e-13	-1.43199	-1.07141	1.65245e-05	-1.69403	-1.0485	2.0276e-05	-1.86949	-1.09107
124065018	chr7:124065018:T:G	4.12427e-12	-2.59283e-10	-0.196732	0.000309717	-2.59283e-10	0.188288	0.000395957	-2.59283e-10	0.0113068
124065213	chr7:124065213:C:G	8.10544e-13	-1.82367	-2.60556e-10	3.85031e-05	-1.89663	-2.60556e-10	6.33942e-05	-1.82063	-2.60556e-10
124065260	chr7:124065260:G:A	7.62746e-13	-0.715768	-1.16868	0.00331175	3.54403	-0.986168	0.000165926	0.308077	-1.16653
124065307	chr7:124065307:C:T	1.50069e-12	-2.59283e-10	-1.20769	7.81462e-05	-2.59283e-10	-1.18879	0.000119183	-2.59283e-10	-1.18934
124066868	chr7:124066868:T:C	2.87579e-13	-1.65007	-1.20981	1.19522e-05	-1.84995	-1.2165	1.64929e-05	-1.95366	-1.21341
124067024	chr7:124067024:A:G	2.02569e-12	-2.59283e-10	-0.907711	9.56495e-05	-2.59283e-10	-0.986682	0.000154959	-2.59283e-10	-0.92684
124067031	chr7:124067031:G:T	1.13213e-12	-1.03885	-0.450666	0.00138522	1.46859	0.21765	0.000172842	-0.396014	-0.421605
124067038	chr7:124067038:T:C	1.12604e-12	-1.49492	-2.60556e-10	4.16898e-05	-1.81712	-2.60556e-10	7.46947e-05	-1.65659	-2.60556e-10
124067140	chr7:124067140:AACAT:A	2.52859e-13	-1.78184	-1.2067	1.62799e-05	-1.56005	-1.19739	2.20723e-05	-1.66747	-1.2082
124067234	chr7:124067234:T:C	2.02925e-12	-2.59283e-10	-0.905956	9.57964e-05	-2.59283e-10	-0.985148	0.000155225	-2.59283e-10	-0.925121
124067468	chr7:124067468:T:C	1.68549e-12	-0.579817	-0.511746	0.0183158	3.9436	0.324552	0.00039979	0.537657	-0.516716
124067615	chr7:124067615:C:T	1.11397e-11	0.796898	-2.60556e-10	0.00115397	1.50359	-2.60556e-10	0.00107967	1.01442	-2.60556e-10
124068042	chr7:124068042:C:T	4.4405e-13	-1.33641	-1.08902	1.17446e-05	-1.96561	-1.11837	1.72685e-05	-1.97719	-1.14392
124068195	chr7:124068195:G:T	2.38405e-13	-1.83064	-1.21677	1.37967e-05	-1.71364	-1.2093	1.70983e-05	-1.9495	-1.18152
124068467	chr7:124068467:G:A	1.50523e-12	-2.59283e-10	-1.20467	7.83864e-05	-2.59283e-10	-1.18572	0.000117715	-2.59283e-10	-1.20173
124069239	chr7:124069239:A:G	1.46839e-12	-1.22946	-2.60556e-10	3.72869e-05	-1.92873	-2.60556e-10	5.88586e-05	-1.89486	-2.60556e-10
124069740	chr7:124069740:G:A	1.50818e-12	-2.59283e-10	-1.20272	7.63813e-05	-2.59283e-10	-1.21163	0.000118308	-2.59283e-10	-1.1967
124069775	chr7:124069775:T:C	2.49225e-13	-1.79522	-1.2078	1.59357e-05	-1.57989	-1.19892	2.16784e-05	-1.68447	-1.20921
124069778	chr7:124069778:A:G	2.66243e-12	-2.59283e-10	-0.634381	0.000153653	-2.59283e-10	-0.512676	0.000198203	-2.59283e-10	-0.680707
124070191	chr7:124070191:A:G	3.0873e-13	-1.60397	-1.18494	1.29319e-05	-1.8127	-1.17498	1.71197e-05	-1.93582	-1.19395
124070272	chr7:124070272:A:G	1.55793e-12	-2.59283e-10	-1.17026	8.25112e-05	-2.59283e-10	-1.13444	0.000121306	-2.59283e-10	-1.17168
124070805	chr7:124070805:A:G	1.4911e-12	-2.59283e-10	-1.21411	7.62711e-05	-2.59283e-10	-1.21308	0.000115939	-2.59283e-10	-1.21694
124071299	chr7:124071299:TATG:T	1.4593e-12	-0.665933	-0.56973	0.0136842	3.7536	0.223027	0.000333456	0.415549	-0.576035
124071609	chr7:124071609:T:C	2.15316e-13	-1.93566	-1.21361	1.51199e-05	-1.63548	-1.19588	1.78675e-05	-1.87167	-1.21534
124071633	chr7:124071633:A:G	1.62716e-12	-2.59283e-10	-1.12679	8.82278e-05	-2.59283e-10	-1.06745	0.000127956	-2.59283e-10	-1.11831
124071710	chr7:124071710:A:T	1.21862e-12	-1.4159	-2.60556e-10	4.31053e-05	-1.78373	-2.60556e-10	7.94886e-05	-1.59438	-2.60556e-10
124072508	chr7:124072508:T:C	1.37775e-12	-0.552403	-0.740766	0.0133107	3.9911	-0.0421538	0.000328032	0.570677	-0.747564
124072516	chr7:124072516:A:G	1.13122e-12	-1.49033	-2.60556e-10	0.000146988	-0.557019	-2.60556e-10	0.000131194	-1.09332	-2.60556e-10
124072543	chr7:124072543:C:T	3.01773e-13	-1.60733	-1.20437	1.24552e-05	-1.8147	-1.21053	1.70145e-05	-1.93681	-1.19912
124073316	chr7:124073316:T:C	1.31996e-12	-0.599508	-0.73651	0.0121521	3.89333	-0.0354378	0.000309001	0.506639	-0.743292
124074424	chr7:124074424:C:CT	1.48782e-12	-2.59283e-10	-1.21631	7.60739e-05	-2.59283e-10	-1.21567	0.000115938	-2.59283e-10	-1.21694
124074880	chr7:124074880:G:A	1.5983e-12	-2.59283e-10	-1.14468	8.67555e-05	-2.59283e-10	-1.08428	0.000127469	-2.59283e-10	-1.12212
124075027	chr7:124075027:G:A	6.9647e-13	-1.97535	-2.60556e-10	3.83165e-05	-1.90149	-2.60556e-10	5.50158e-05	-1.96238	-2.60556e-10
124075082	chr7:124075082:T:C	5.41135e-13	-1.62723	-0.600482	0.000988502	1.38598	-0.0371601	0.000119713	-0.558603	-0.626301
124075229	chr7:124075229:T:C	1.1243e-12	-1.03447	-0.461988	0.00136066	1.46826	0.200089	0.000170941	-0.39516	-0.433517
124075777	chr7:124075777:A:G	4.33726e-13	-1.42444	-1.02452	2.11474e-05	-1.54648	-0.949373	2.35768e-05	-1.79193	-1.01781
124075800	chr7:124075800:A:G	1.18744e-12	-1.44182	-2.60556e-10	4.29875e-05	-1.78646	-2.60556e-10	7.79564e-05	-1.61385	-2.60556e-10
124075956	chr7:124075956:A:G	2.93659e-12	-0.536372	-2.60556e-10	0.000154188	-0.5092	-2.60556e-10	0.00019683	-0.687659	-2.60556e-10
124076413	chr7:124076413:G:A	2.74199e-12	-2.59283e-10	-0.604936	0.000211055	-2.59283e-10	-0.195252	0.000209476	-2.59283e-10	-0.62539
124076447	chr7:124076447:C:T	5.42522e-13	-1.18096	-1.04419	1.1769e-05	-1.97678	-1.10512	1.76331e-05	-1.96946	-1.13076
124076512	chr7:124076512:G:T	2.76734e-12	-2.59283e-10	-0.595736	0.000213954	-2.59283e-10	-0.181612	0.000211332	-2.59283e-10	-0.616567
124076526	chr7:124076526:G:A	5.70329e-13	-1.15845	-1.01671	1.20922e-05	-1.97713	-1.07767	1.81068e-05	-1.96708	-1.10663
124076687	chr7:124076687:C:T	8.52109e-13	-1.77366	-2.60556e-10	3.66073e-05	-1.94713	-2.60556e-10	5.7418e-05	-1.91964	-2.60556e-10
124077786	chr7:124077786:C:T	6.59017e-13	-0.821934	-1.20869	0.00223089	3.27438	-1.1116	0.000136759	0.153754	-1.20553
124077875	chr7:124077875:T:C	1.09769e-11	1.25435	-0.47218	0.0021109	1.77549	0.332008	0.00051149	0.537065	-0.269733
124077920	chr7:124077920:T:C	1.50546e-12	-2.59283e-10	-1.20452	7.84207e-05	-2.59283e-10	-1.18528	0.000117629	-2.59283e-10	-1.20246
124077970	chr7:124077970:C:T	9.84019e-11	2.97544	-2.60556e-10	0.00623362	3.19034	-2.60556e-10	0.00534674	2.61424	-2.60556e-10
124078003	chr7:124078003:C:T	1.84628e-12	-2.59283e-10	-1.00045	8.68227e-05	-2.59283e-10	-1.0835	0.000136451	-2.59283e-10	-1.05403
124078013	chr7:124078013:C:T	1.48788e-12	-2.59283e-10	-1.21627	7.60648e-05	-2.59283e-10	-1.21579	0.000115938	-2.59283e-10	-1.21694
124078028	chr7:124078028:G:C	1.50656e-12	-2.59283e-10	-1.20379	7.6444e-05	-2.59283e-10	-1.21081	0.000117178	-2.59283e-10	-1.2063
124079042	chr7:124079042:G:A	2.39258e-13	-1.8336	-1.21023	1.09832e-05	-1.97097	-1.18004	1.62672e-05	-1.97388	-1.20697
124079101	chr7:124079101:G:A	2.07092e-12	-2.59283e-10	-0.885628	0.000121819	-2.59283e-10	-0.744839	0.000154426	-2.59283e-10	-0.930283
124079128	chr7:124079128:T:C	6.52057e-13	-1.47552	-0.565726	1.86199e-05	-1.90951	-0.713632	2.82575e-05	-1.92152	-0.707122
124079248	chr7:124079248:CA:C	2.67628e-13	-1.77069	-1.16108	1.65791e-05	-1.60702	-1.13221	2.2341e-05	-1.69034	-1.17323
124079253	chr7:124079253:G:T	2.68719e-13	-1.76485	-1.16286	1.66631e-05	-1.59975	-1.13442	2.24487e-05	-1.68396	-1.1748
124079353	chr7:124079353:C:A	2.60816e-13	-1.7723	-1.18526	1.59663e-05	-1.61123	-1.16567	2.17587e-05	-1.69401	-1.19597
124079527	chr7:124079527:A:G	3.2423e-13	-1.67836	-1.06157	2.19634e-05	-1.43599	-1.02201	2.89034e-05	-1.55747	-1.04857
124080026	chr7:124080026:C:T	2.68651e-13	-1.73922	-1.18874	1.66814e-05	-1.56562	-1.16746	2.26291e-05	-1.6537	-1.19707
124080157	chr7:124080157:G:A	3.36881e-12	-2.59283e-10	-0.399062	0.00019269	-2.59283e-10	-0.286288	0.000268647	-2.59283e-10	-0.3766
124080436	chr7:124080436:C:T	1.56366e-12	-2.59283e-10	-1.16659	8.29991e-05	-2.59283e-10	-1.12854	0.000126857	-2.59283e-10	-1.12694
124080659	chr7:124080659:G:A	9.7917e-13	-1.63467	-2.60556e-10	8.75716e-05	-1.07492	-2.60556e-10	9.18414e-05	-1.44993	-2.60556e-10
124080741	chr7:124080741:G:C	6.61152e-13	-1.46151	-0.565884	1.87151e-05	-1.90429	-0.713759	2.83884e-05	-1.91676	-0.707259
124080774	chr7:124080774:T:C	2.74502e-13	-1.74709	-1.15933	1.71824e-05	-1.58513	-1.11836	2.29428e-05	-1.66657	-1.17042
124081109	chr7:124081109:T:C	7.42247e-13	-1.44403	-0.467667	2.0549e-05	-1.89756	-0.626996	3.11684e-05	-1.91063	-0.61996
124081509	chr7:124081509:G:A	1.44144e-12	-0.776796	-0.471182	0.00433133	2.9329	-0.106642	0.00025292	0.0499904	-0.486915
124081761	chr7:124081761:A:C	2.72841e-13	-1.7566	-1.15588	1.70003e-05	-1.58829	-1.12585	2.2818e-05	-1.67383	-1.16862
124082078	chr7:124082078:C:G	1.79005e-12	-2.59283e-10	-1.03138	8.78773e-05	-2.59283e-10	-1.07143	0.000145677	-2.59283e-10	-0.988603
124082315	chr7:124082315:A:G	1.91097e-12	-2.59283e-10	-0.966009	0.000104778	-2.59283e-10	-0.895524	0.000152327	-2.59283e-10	-0.943967
124082527	chr7:124082527:G:A	2.65153e-13	-1.74814	-1.19293	1.63902e-05	-1.57765	-1.17304	2.23124e-05	-1.66432	-1.20054
124082623	chr7:124082623:C:T	1.52748e-12	-2.59283e-10	-1.19	7.92064e-05	-2.59283e-10	-1.17532	0.00011912	-2.59283e-10	-1.18987
124082948	chr7:124082948:G:A	2.40763e-12	-2.59283e-10	-0.73498	0.000145644	-2.59283e-10	-0.56621	0.000180834	-2.59283e-10	-0.772416
124083217	chr7:124083217:C:T	1.49729e-12	-2.59283e-10	-1.20996	7.76732e-05	-2.59283e-10	-1.19486	0.000117003	-2.59283e-10	-1.2078
124083561	chr7:124083561:C:A	2.76382e-13	-1.76366	-1.13594	1.72534e-05	-1.60779	-1.09157	2.29065e-05	-1.68656	-1.15201
124083695	chr7:124083695:C:T	3.72307e-12	-2.59283e-10	-0.299073	0.000271826	-2.59283e-10	0.0577892	0.000351658	-2.59283e-10	-0.107339
124083855	chr7:124083855:C:T	1.82442e-12	-2.59283e-10	-1.01236	0.000103238	-2.59283e-10	-0.910332	0.000146084	-2.59283e-10	-0.985816
124084103	chr7:124084103:G:A	2.73349e-13	-1.80681	-1.10381	1.70253e-05	-1.66396	-1.04871	2.25016e-05	-1.73635	-1.12006
124084268	chr7:124084268:C:T	3.21188e-12	-2.59283e-10	-0.446765	0.000151779	-2.59283e-10	-0.524948	0.000260169	-2.59283e-10	-0.408665
124084928	chr7:124084928:G:A	3.10717e-13	-1.71606	-1.06643	2.07406e-05	-1.48838	-1.0269	2.74907e-05	-1.60306	-1.05309
124085175	chr7:124085175:C:T	1.50107e-12	-2.59283e-10	-1.20745	7.60734e-05	-2.59283e-10	-1.21567	0.000117242	-2.59283e-10	-1.20575
124085392	chr7:124085392:ACT:A	6.76339e-13	-1.41422	-0.590465	1.8658e-05	-1.88584	-0.735258	2.82618e-05	-1.89969	-0.728798
124086042	chr7:124086042:G:A	2.8836e-12	-2.59283e-10	-0.554583	0.000173365	-2.59283e-10	-0.391975	0.000231425	-2.59283e-10	-0.52574
124086863	chr7:124086863:G:C	2.64691e-13	-1.7707	-1.17211	1.62817e-05	-1.60853	-1.1488	2.20554e-05	-1.69139	-1.18505
124087294	chr7:124087294:T:C	1.59547e-12	-2.59283e-10	-1.14645	8.45858e-05	-2.59283e-10	-1.10961	0.000124662	-2.59283e-10	-1.14439
124088850	chr7:124088850:T:C	2.8756e-13	-1.72459	-1.13535	1.82488e-05	-1.55439	-1.08889	2.40785e-05	-1.63931	-1.14937
124088981	chr7:124088981:G:A	7.01677e-13	-1.45205	-0.515848	1.96268e-05	-1.90067	-0.669802	2.97786e-05	-1.9133	-0.662907
124089336	chr7:124089336:G:A	1.24805e-12	-0.710697	-0.681345	0.00368771	3.04782	-0.382433	0.000221585	0.125407	-0.694597
124089916	chr7:124089916:C:T	1.50256e-12	-2.59283e-10	-1.20645	7.7426e-05	-2.59283e-10	-1.19805	0.000118306	-2.59283e-10	-1.19672
124090453	chr7:124090453:TATC:T	1.49729e-12	-2.59283e-10	-1.20996	7.76732e-05	-2.59283e-10	-1.19486	0.000117003	-2.59283e-10	-1.2078
124090661	chr7:124090661:C:T	1.63239e-12	-2.59283e-10	-1.12358	9.40724e-05	-2.59283e-10	-1.00331	0.000127534	-2.59283e-10	-1.12161
124091222	chr7:124091222:A:G	1.21069e-12	-0.706842	-0.715584	0.00357416	3.05325	-0.419141	0.000215567	0.129076	-0.725802
124091497	chr7:124091497:T:A	2.46528e-13	-1.80844	-1.20547	1.10511e-05	-1.975	-1.16985	1.63141e-05	-1.97655	-1.20142
124091504	chr7:124091504:G:A	2.81317e-13	-1.77327	-1.10862	1.77026e-05	-1.61923	-1.05443	2.33027e-05	-1.69691	-1.12452
124091588	chr7:124091588:A:G	2.76221e-13	-1.75369	-1.14648	1.73148e-05	-1.59397	-1.10184	2.30265e-05	-1.67437	-1.15898
124091842	chr7:124091842:A:G	2.87633e-13	-1.90794	-0.951753	1.75146e-05	-1.75867	-0.92567	2.38563e-05	-1.83288	-0.965076
124092415	chr7:124092415:G:A	2.50098e-13	-1.79783	-1.20169	1.11205e-05	-1.97607	-1.16252	1.63767e-05	-1.97705	-1.19709
124092745	chr7:124092745:CCAAA:C	2.72331e-13	-1.79987	-1.11449	1.69348e-05	-1.65586	-1.06214	2.24434e-05	-1.72903	-1.12997
124092881	chr7:124092881:C:A	7.05615e-13	-0.851569	-1.11074	0.00157898	2.75774	-0.940576	0.000123556	-0.0278938	-1.12541
124093149	chr7:124093149:G:A	1.53481e-12	-2.59283e-10	-1.18521	7.96833e-05	-2.59283e-10	-1.16931	0.000118383	-2.59283e-10	-1.19607
124093154	chr7:124093154:T:A	2.67317e-13	-1.79839	-1.13455	1.72392e-05	-1.58867	-1.11151	2.30701e-05	-1.69154	-1.13993
124094552	chr7:124094552:G:A	1.53488e-12	-2.59283e-10	-1.18517	7.96849e-05	-2.59283e-10	-1.16929	0.000118394	-2.59283e-10	-1.19598
124094560	chr7:124094560:G:A	2.90947e-13	-1.87672	-0.97152	1.83244e-05	-1.72505	-0.914086	2.48783e-05	-1.80623	-0.949769
124095190	chr7:124095190:C:A	8.45186e-13	-1.24865	-0.533173	2.10961e-05	-1.81403	-0.684248	3.18174e-05	-1.83222	-0.677761
124095357	chr7:124095357:C:T	7.34067e-13	-1.92278	-2.60556e-10	3.61852e-05	-1.95872	-2.60556e-10	5.74007e-05	-1.91994	-2.60556e-10
124095455	chr7:124095455:T:G	7.58163e-13	-1.35368	-0.536799	2.00519e-05	-1.86187	-0.687182	3.03347e-05	-1.87694	-0.680761
124095523	chr7:124095523:G:A	2.85686e-13	-1.82775	-1.03873	1.86145e-05	-1.63488	-0.98855	2.5026e-05	-1.73106	-1.01902
124095527	chr7:124095527:T:C	2.66799e-12	-2.59283e-10	-0.632295	0.0001574	-2.59283e-10	-0.488585	0.000199909	-2.59283e-10	-0.672137
124095723	chr7:124095723:G:C	1.55239e-12	-2.59283e-10	-1.17383	8.03543e-05	-2.59283e-10	-1.16093	0.000122854	-2.59283e-10	-1.159
124096011	chr7:124096011:T:G	6.12307e-13	-0.957863	-1.14628	0.0012482	2.56075	-0.978657	0.000105088	-0.158023	-1.15718
124096402	chr7:124096402:G:A	1.48938e-12	-2.59283e-10	-1.21526	7.60326e-05	-2.59283e-10	-1.21621	0.000116228	-2.59283e-10	-1.21444
124096773	chr7:124096773:A:T	1.66106e-12	-2.59283e-10	-1.10616	9.65984e-05	-2.59283e-10	-0.97681	0.000129784	-2.59283e-10	-1.10412
124097265	chr7:124097265:T:C	1.78708e-12	-2.59283e-10	-1.03304	8.78422e-05	-2.59283e-10	-1.07183	0.000145438	-2.59283e-10	-0.990244
124097497	chr7:124097497:T:A	1.57502e-12	-2.59283e-10	-1.15936	8.32944e-05	-2.59283e-10	-1.12499	0.000123032	-2.59283e-10	-1.15755
124097499	chr7:124097499:CT:C	1.94378e-12	-2.59283e-10	-0.948987	0.000113049	-2.59283e-10	-0.819551	0.000147344	-2.59283e-10	-0.977226
124097960	chr7:124097960:C:G	2.86484e-13	-1.65037	-1.21333	1.0952e-05	-1.96385	-1.19001	1.64532e-05	-1.95805	-1.21143
124098094	chr7:124098094:TA:T	8.25395e-13	-1.80551	-2.60556e-10	3.61991e-05	-1.95834	-2.60556e-10	5.64875e-05	-1.93598	-2.60556e-10
124098674	chr7:124098674:T:A	1.37648e-12	-0.81938	-0.474714	0.00489677	2.90944	0.0395147	0.000255978	0.0578901	-0.482796
124098712	chr7:124098712:G:A	1.6296e-12	-2.59283e-10	-1.12529	8.67953e-05	-2.59283e-10	-1.08382	0.000127365	-2.59283e-10	-1.12294
124098779	chr7:124098779:C:G	1.39845e-11	1.02433	-2.60556e-10	0.000845817	1.19293	-2.60556e-10	0.000963633	0.900713	-2.60556e-10
124099009	chr7:124099009:C:T	1.60511e-12	-2.59283e-10	-1.14043	8.71054e-05	-2.59283e-10	-1.08025	0.000128967	-2.59283e-10	-1.11044
124099107	chr7:124099107:G:A	2.03379e-12	-2.59283e-10	-0.903721	0.000111877	-2.59283e-10	-0.82997	0.000158763	-2.59283e-10	-0.902586
124099449	chr7:124099449:A:G	2.2269e-13	-1.9096	-1.206	1.27523e-05	-1.81478	-1.18688	1.80488e-05	-1.86609	-1.21083
124100514	chr7:124100514:C:G	1.50366e-12	-2.59283e-10	-1.20572	7.59804e-05	-2.59283e-10	-1.2169	0.000116337	-2.59283e-10	-1.2135
124100791	chr7:124100791:CA:C	2.6166e-12	-0.651747	-2.60556e-10	8.3296e-05	-1.12497	-2.60556e-10	0.000166722	-0.853667	-2.60556e-10
124100855	chr7:124100855:T:C	2.25086e-13	-1.89973	-1.20517	1.29602e-05	-1.79995	-1.18553	1.82839e-05	-1.85377	-1.21021
124100955	chr7:124100955:G:A	7.4667e-13	-1.90575	-2.60556e-10	3.65669e-05	-1.94823	-2.60556e-10	5.84187e-05	-1.90236	-2.60556e-10
124101129	chr7:124101129:G:A	3.39743e-13	-1.78362	-0.909568	2.2491e-05	-1.58903	-0.84523	2.96817e-05	-1.69147	-0.887996
124101322	chr7:124101322:A:G	2.27972e-13	-1.90902	-1.18314	1.32046e-05	-1.81378	-1.15302	1.8401e-05	-1.86534	-1.19225
124101453	chr7:124101453:C:T	2.27595e-13	-1.91136	-1.18245	1.31709e-05	-1.8174	-1.15196	1.83561e-05	-1.86832	-1.19171
124101505	chr7:124101505:G:A	1.5444e-12	-2.59283e-10	-1.17898	7.98827e-05	-2.59283e-10	-1.16681	0.000122123	-2.59283e-10	-1.16497
124101646	chr7:124101646:G:T	2.24114e-13	-1.91628	-1.19294	1.28381e-05	-1.82604	-1.16892	1.80461e-05	-1.87527	-1.2018
124102100	chr7:124102100:G:A	2.78091e-12	-0.0563633	-0.534481	0.00445688	2.75055	0.104279	0.00026408	0.129666	-0.52341
124102376	chr7:124102376:T:C	2.24633e-13	-1.90328	-1.20363	1.29231e-05	-1.80525	-1.18311	1.82236e-05	-1.85821	-1.20907
124102836	chr7:124102836:A:G	2.29149e-13	-1.90856	-1.17845	1.32995e-05	-1.81309	-1.14656	1.84867e-05	-1.86476	-1.18818
124103011	chr7:124103011:A:G	2.25233e-13	-1.89923	-1.20501	1.29736e-05	-1.79921	-1.18525	1.82972e-05	-1.85317	-1.21008
124103133	chr7:124103133:C:T	2.93389e-13	-1.88304	-0.956837	1.84493e-05	-1.73533	-0.89702	2.50646e-05	-1.81478	-0.933765
124103145	chr7:124103145:A:C	1.38163e-12	-0.811915	-0.47844	0.00496165	2.92718	0.0349382	0.000258275	0.0701531	-0.486127
124103261	chr7:124103261:C:T	1.56854e-12	-2.59283e-10	-1.16348	8.38815e-05	-2.59283e-10	-1.11797	0.000124239	-2.59283e-10	-1.14779
124103423	chr7:124103423:G:A	2.30133e-12	-2.59283e-10	-0.780136	0.000132025	-2.59283e-10	-0.664379	0.000173279	-2.59283e-10	-0.815095
124103683	chr7:124103683:C:T	1.94831e-12	-0.946659	-2.60556e-10	0.000104297	-0.90013	-2.60556e-10	0.000138783	-1.03709	-2.60556e-10
124104046	chr7:124104046:G:C	2.21759e-13	-1.91967	-1.20011	1.26353e-05	-1.83153	-1.17934	1.7865e-05	-1.87978	-1.20737
124104510	chr7:124104510:T:G	2.00493e-12	-2.59283e-10	-0.918011	0.000117325	-2.59283e-10	-0.782421	0.00015174	-2.59283e-10	-0.94783
124104768	chr7:124104768:G:A	1.5392e-12	-2.59283e-10	-1.18236	7.97741e-05	-2.59283e-10	-1.16817	0.000121985	-2.59283e-10	-1.1661
124104972	chr7:124104972:C:T	1.54368e-12	-2.59283e-10	-1.17945	8.02278e-05	-2.59283e-10	-1.1625	0.000118941	-2.59283e-10	-1.19137
124105410	chr7:124105410:C:CT	5.69395e-13	-1.36288	-0.813921	1.5755e-05	-1.86664	-0.923577	2.37753e-05	-1.8814	-0.919944
124105533	chr7:124105533:G:C	3.04987e-13	-1.85097	-0.950137	1.95267e-05	-1.68514	-0.890445	2.62902e-05	-1.77332	-0.927488
124105730	chr7:124105730:A:T	1.82455e-12	-1.01229	-2.60556e-10	0.00290185	2.42573	-2.60556e-10	0.000304134	-0.252528	-2.60556e-10
124106654	chr7:124106654:A:T	5.80131e-13	-1.33579	-0.822329	1.58312e-05	-1.85464	-0.930746	2.38697e-05	-1.87023	-0.927155
124106733	chr7:124106733:C:G	1.48858e-12	-2.59283e-10	-1.2158	7.65402e-05	-2.59283e-10	-1.20956	0.000116158	-2.59283e-10	-1.21504
124106741	chr7:124106741:C:T	9.69157e-13	-0.958184	-0.686765	0.00228055	2.5665	-0.381701	0.000168345	-0.147756	-0.696224
124107059	chr7:124107059:T:G	2.22624e-13	-1.91456	-1.20133	1.27433e-05	-1.82282	-1.17954	1.79942e-05	-1.87272	-1.20723
124107444	chr7:124107444:G:T	5.62468e-13	-1.01997	-1.16907	0.0010411	2.42296	-1.02231	9.44829e-05	-0.243674	-1.1779
124107479	chr7:124107479:AC:A	2.96173e-12	-2.59283e-10	-0.527847	0.000183407	-2.59283e-10	-0.335665	0.000267442	-2.59283e-10	-0.381094
124107482	chr7:124107482:AGGCTGACTATATTTT:A	2.95942e-12	-2.59283e-10	-0.528627	0.000183245	-2.59283e-10	-0.336549	0.000267214	-2.59283e-10	-0.381948
124107830	chr7:124107830:T:G	2.36934e-12	-0.0933381	-0.657672	0.00342864	2.68384	-0.0912961	0.000223264	0.0872002	-0.648842
124107918	chr7:124107918:T:C	1.50741e-12	-2.59283e-10	-1.20323	7.77409e-05	-2.59283e-10	-1.19399	0.00011882	-2.59283e-10	-1.19239
124108240	chr7:124108240:T:C	2.31577e-13	-1.8606	-1.21587	1.34757e-05	-1.73747	-1.20902	1.91101e-05	-1.80286	-1.21692
124108393	chr7:124108393:C:T	2.36553e-13	-1.84085	-1.21435	1.39076e-05	-1.70945	-1.20548	1.9584e-05	-1.77886	-1.21642
124108484	chr7:124108484:CATCT:C	1.72599e-12	-2.59283e-10	-1.06782	9.33682e-05	-2.59283e-10	-1.01082	0.000135505	-2.59283e-10	-1.06099
124108531	chr7:124108531:TCTAA:T	8.1884e-13	-1.81349	-2.60556e-10	3.87721e-05	-1.88967	-2.60556e-10	6.40159e-05	-1.81087	-2.60556e-10
124108565	chr7:124108565:G:A	1.55175e-12	-2.59283e-10	-1.17424	8.2151e-05	-2.59283e-10	-1.13881	0.000125395	-2.59283e-10	-1.13853
124108970	chr7:124108970:C:T	2.30593e-13	-1.86634	-1.21439	1.3411e-05	-1.74577	-1.20553	1.89852e-05	-1.8099	-1.21643
124109103	chr7:124109103:T:C	2.25399e-12	-2.59283e-10	-0.800917	0.000128884	-2.59283e-10	-0.688458	0.000169702	-2.59283e-10	-0.835955
124109454	chr7:124109454:T:G	1.64259e-12	-2.59283e-10	-1.11735	9.50088e-05	-2.59283e-10	-0.993403	0.000128301	-2.59283e-10	-1.11562
124109661	chr7:124109661:G:A	1.24077e-12	-0.829383	-0.568508	0.00424892	2.88994	-0.082892	0.000230446	0.0459982	-0.575981
124110764	chr7:124110764:G:A	1.95948e-12	-2.59283e-10	-0.940942	0.000108922	-2.59283e-10	-0.856737	0.000155948	-2.59283e-10	-0.920473
124111083	chr7:124111083:G:A	1.28157e-12	-0.787977	-0.577555	0.00454288	2.96937	-0.0954251	0.000240782	0.0989539	-0.58506
124111419	chr7:124111419:T:C	1.56492e-12	-2.59283e-10	-1.16579	8.22309e-05	-2.59283e-10	-1.13784	0.000120221	-2.59283e-10	-1.18067
124111523	chr7:124111523:CTG:C	1.5624e-12	-2.59283e-10	-1.1674	8.095e-05	-2.59283e-10	-1.15354	0.000123789	-2.59283e-10	-1.15142
124111796	chr7:124111796:A:G	2.83078e-13	-1.6634	-1.21225	1.06317e-05	-1.96714	-1.21639	1.6353e-05	-1.9617	-1.21389
124111804	chr7:124111804:C:T	2.36519e-12	-2.59283e-10	-0.752763	0.000113037	-2.59283e-10	-0.819653	0.000186251	-2.59283e-10	-0.742903
124112310	chr7:124112310:C:G	2.40681e-12	-2.59283e-10	-0.735318	0.000138752	-2.59283e-10	-0.614685	0.000180836	-2.59283e-10	-0.772406
124112332	chr7:124112332:C:T	3.95751e-12	-2.59283e-10	-0.238005	0.000187355	-2.59283e-10	-0.314368	0.000324572	-2.59283e-10	-0.187489
124112490	chr7:124112490:T:C	1.19725e-11	-2.59283e-10	0.868991	0.000729243	-2.59283e-10	1.04463	0.00100704	-2.59283e-10	0.944778
124113813	chr7:124113813:G:C	4.09711e-13	-1.36468	-1.14124	0.000453513	1.54711	-0.977458	5.88794e-05	-0.746818	-1.14769
124113925	chr7:124113925:T:C	1.48707e-12	-2.59283e-10	-1.21681	7.59771e-05	-2.59283e-10	-1.21694	0.000116373	-2.59283e-10	-1.2132
124114137	chr7:124114137:C:G	3.7121e-13	-1.80654	-0.798069	1.43969e-05	-1.97546	-0.9049	2.44841e-05	-1.97681	-0.795162
124114562	chr7:124114562:A:C	6.94598e-13	-1.35597	-0.622072	0.000903397	1.5786	-0.319813	0.000102243	-0.722934	-0.619708
124114995	chr7:124114995:C:G	1.39546e-11	-2.59283e-10	1.02219	0.000758868	-2.59283e-10	1.08446	0.00136637	-2.59283e-10	1.24991
124115148	chr7:124115148:C:T	3.30293e-13	-1.85184	-0.869563	1.36585e-05	-1.96677	-0.966241	2.29435e-05	-1.97073	-0.866236
124115849	chr7:124115849:G:GA	5.83513e-12	-2.59283e-10	0.150275	0.000271678	-2.59283e-10	0.0572461	0.000469264	-2.59283e-10	0.181168
124116025	chr7:124116025:G:T	1.78553e-12	-2.59283e-10	-1.03391	8.81518e-05	-2.59283e-10	-1.06831	0.000139652	-2.59283e-10	-1.03084
124116163	chr7:124116163:AAGCTTCAGCAC:A	2.81647e-12	-2.59283e-10	-0.578138	0.000167373	-2.59283e-10	-0.427148	0.000210961	-2.59283e-10	-0.618323
124116694	chr7:124116694:T:G	1.57359e-12	-2.59283e-10	-1.16026	8.4751e-05	-2.59283e-10	-1.10765	0.000125917	-2.59283e-10	-1.13437
124117500	chr7:124117500:C:T	1.48689e-12	-2.59283e-10	-1.21693	7.62575e-05	-2.59283e-10	-1.21326	0.000115949	-2.59283e-10	-1.21685
124117569	chr7:124117569:T:A	2.50459e-13	-1.84553	-1.15255	1.08868e-05	-1.96869	-1.19114	1.71666e-05	-1.97226	-1.15477
124117829	chr7:124117829:T:C	7.18351e-13	-0.865816	-1.0786	0.000447381	1.32385	-0.767814	6.33864e-05	-0.745772	-1.07498
124118299	chr7:124118299:T:C	1.54314e-12	-2.59283e-10	-1.1798	8.1256e-05	-2.59283e-10	-1.14977	0.00012069	-2.59283e-10	-1.17678
124118332	chr7:124118332:A:G	7.4533e-13	-0.865749	-1.0418	0.00047537	1.32151	-0.704789	6.56219e-05	-0.747486	-1.0386
124118502	chr7:124118502:T:A	3.23826e-13	-1.8513	-0.889866	1.34155e-05	-1.96692	-0.984042	2.24608e-05	-1.97086	-0.887366
124118831	chr7:124118831:A:G	1.49462e-12	-2.59283e-10	-1.21175	7.62614e-05	-2.59283e-10	-1.21321	0.000116573	-2.59283e-10	-1.21148
124119001	chr7:124119001:G:T	1.75683e-12	-2.59283e-10	-1.05011	9.5887e-05	-2.59283e-10	-0.984202	0.000139214	-2.59283e-10	-1.03399
124119028	chr7:124119028:G:A	6.74921e-13	-1.19573	-0.811055	0.00121102	1.99893	-0.447079	0.000108033	-0.47716	-0.810403
124119215	chr7:124119215:C:T	1.53189e-12	-2.59283e-10	-1.18712	8.09198e-05	-2.59283e-10	-1.15391	0.000117867	-2.59283e-10	-1.20044
124119257	chr7:124119257:A:G	8.39389e-13	-1.7887	-2.60556e-10	3.64136e-05	-1.95243	-2.60556e-10	5.69708e-05	-1.92746	-2.60556e-10
124119263	chr7:124119263:A:G	3.59498e-13	-1.84184	-0.794831	1.45271e-05	-1.96945	-0.901907	2.46652e-05	-1.97281	-0.791799
124120147	chr7:124120147:A:G	7.26272e-13	-0.885336	-1.04812	0.000454296	1.28668	-0.715303	6.38507e-05	-0.768729	-1.04472
124120249	chr7:124120249:C:T	1.51213e-12	-2.59283e-10	-1.2001	7.7881e-05	-2.59283e-10	-1.19219	0.000118125	-2.59283e-10	-1.19825
124120400	chr7:124120400:G:A	1.62297e-12	-2.59283e-10	-1.12937	8.44857e-05	-2.59283e-10	-1.11079	0.000123063	-2.59283e-10	-1.1573
124120543	chr7:124120543:TAACTA:T	3.86844e-13	-1.87045	-0.692901	1.60471e-05	-1.96007	-0.81178	2.75217e-05	-1.96537	-0.689654
124120768	chr7:124120768:G:T	1.7587e-12	-2.59283e-10	-1.04904	9.6008e-05	-2.59283e-10	-0.982941	0.000139369	-2.59283e-10	-1.03287
124121008	chr7:124121008:A:G	2.72264e-13	-1.75804	-1.15656	1.07502e-05	-1.97719	-1.19526	1.68257e-05	-1.97657	-1.17052
124121351	chr7:124121351:G:A	2.72557e-13	-1.82815	-1.08537	1.13651e-05	-1.9723	-1.14452	1.82715e-05	-1.97493	-1.08973
124121970	chr7:124121970:A:T	1.6819e-12	-2.59283e-10	-1.0937	8.44925e-05	-2.59283e-10	-1.11071	0.000132977	-2.59283e-10	-1.07982
124122294	chr7:124122294:A:G	2.0947e-13	-1.95987	-1.21693	1.14227e-05	-1.90978	-1.20199	1.70457e-05	-1.91941	-1.21469
124122327	chr7:124122327:A:G	4.95609e-12	-2.59283e-10	-0.0130048	0.000257641	-2.59283e-10	0.00419521	0.000438632	-2.59283e-10	0.113664
124122670	chr7:124122670:C:G	4.16737e-13	-1.27201	-1.21691	0.000151046	0.636712	-1.1665	3.70704e-05	-1.14207	-1.21511
124122710	chr7:124122710:AAG:A	1.52103e-12	-2.59283e-10	-1.19423	7.65236e-05	-2.59283e-10	-1.20977	0.000118093	-2.59283e-10	-1.19852
124122711	chr7:124122711:AG:A	1.36665e-12	-1.88845	0.587186	5.59189e-05	-1.95411	0.43064	8.3625e-05	-1.95234	0.408683
124122747	chr7:124122747:G:T	3.76102e-13	-1.37918	-1.21234	0.000136376	0.473493	-1.10545	3.40273e-05	-1.23592	-1.20692
124123364	chr7:124123364:A:C	1.67833e-12	-2.59283e-10	-1.09582	9.00069e-05	-2.59283e-10	-1.04749	0.000132994	-2.59283e-10	-1.07969
124123991	chr7:124123991:T:A	5.4466e-13	-1.852	-0.36922	2.1616e-05	-1.9728	-0.501142	3.16596e-05	-1.97553	-0.539425
124124009	chr7:124124009:A:G	2.21197e-12	-2.59283e-10	-0.819739	0.000117923	-2.59283e-10	-0.777339	0.000172925	-2.59283e-10	-0.817142
124124198	chr7:124124198:C:A	5.79735e-12	1.36006	-1.21628	0.000536496	1.95274	-1.21505	0.000307898	0.968475	-1.2087
124124695	chr7:124124695:A:G	1.52521e-12	-2.59283e-10	-1.19149	7.89561e-05	-2.59283e-10	-1.17848	0.000117785	-2.59283e-10	-1.20113
124124706	chr7:124124706:T:A	1.78161e-12	-2.59283e-10	-1.0361	9.53145e-05	-2.59283e-10	-0.99019	0.000139841	-2.59283e-10	-1.02949
124125036	chr7:124125036:T:C	1.21959e-12	-1.86201	0.446906	4.18358e-05	-1.97088	0.157258	6.08015e-05	-1.97426	0.111874
124125662	chr7:124125662:G:T	7.86452e-13	-1.85384	-2.60556e-10	3.80853e-05	-1.90754	-2.60556e-10	6.2315e-05	-1.83779	-2.60556e-10
124125745	chr7:124125745:T:G	4.66099e-13	-1.45959	-0.917389	1.78856e-05	-1.97255	-0.69082	3.15465e-05	-1.67756	-0.840977
124126106	chr7:124126106:G:A	2.06795e-12	-2.59283e-10	-0.887062	0.000121277	-2.59283e-10	-0.749292	0.000177276	-2.59283e-10	-0.792292
124126123	chr7:124126123:T:G	4.66185e-13	-1.48157	-0.895226	1.83819e-05	-1.97441	-0.661599	3.18067e-05	-1.69406	-0.816263
124126783	chr7:124126783:T:C	2.23385e-12	-2.59283e-10	-0.809892	0.000120534	-2.59283e-10	-0.755439	0.000176353	-2.59283e-10	-0.797511
124127031	chr7:124127031:T:G	1.48734e-12	-2.59283e-10	-1.21663	7.6202e-05	-2.59283e-10	-1.21399	0.000115968	-2.59283e-10	-1.21668
124127347	chr7:124127347:C:A	1.08057e-11	1.22042	-0.453967	0.00102075	1.76555	-0.384626	0.000588896	0.819215	-0.410963
124127588	chr7:124127588:A:T	4.70722e-13	-1.48218	-0.884927	1.86321e-05	-1.97452	-0.647961	3.21355e-05	-1.69567	-0.804369
124128099	chr7:124128099:T:C	4.62691e-13	-1.48329	-0.90103	1.82401e-05	-1.97461	-0.669142	3.15379e-05	-1.69644	-0.822366
124128661	chr7:124128661:G:A	1.53455e-12	-2.59283e-10	-1.18538	7.93326e-05	-2.59283e-10	-1.17372	0.000119538	-2.59283e-10	-1.18636
124128837	chr7:124128837:C:T	1.51954e-12	-1.84225	0.647034	5.00577e-05	-1.97443	0.34023	7.26006e-05	-1.97645	0.291427
124129081	chr7:124129081:C:T	5.28702e-13	-1.24509	-1.00586	1.9076e-05	-1.77178	-0.827156	4.06578e-05	-1.32028	-0.944523
124129278	chr7:124129278:A:T	5.45592e-13	-1.21639	-1.00311	1.94177e-05	-1.75769	-0.823502	4.19162e-05	-1.2934	-0.940923
124129723	chr7:124129723:G:A	4.40284e-13	-1.29576	-1.1382	1.52682e-05	-1.79617	-1.02543	3.3217e-05	-1.3665	-1.10044
124130125	chr7:124130125:T:C	1.65895e-12	-2.59283e-10	-1.10744	8.89555e-05	-2.59283e-10	-1.05924	0.000135881	-2.59283e-10	-1.05822
124130355	chr7:124130355:T:C	1.66793e-12	-2.59283e-10	-1.10204	8.79042e-05	-2.59283e-10	-1.07112	0.000130946	-2.59283e-10	-1.09521
124130425	chr7:124130425:C:T	2.45136e-13	-1.97302	-1.04655	1.6613e-05	-1.70375	-1.03344	2.59402e-05	-1.69366	-1.02054
124130877	chr7:124130877:C:A	5.88629e-13	-1.11035	-1.03323	1.9775e-05	-1.69123	-0.871729	4.50464e-05	-1.18671	-0.975593
124130979	chr7:124130979:T:C	4.95471e-13	-1.19753	-1.11834	1.65948e-05	-1.74262	-0.995664	3.73124e-05	-1.27376	-1.07691
124130980	chr7:124130980:A:G	4.93936e-13	-1.19749	-1.12148	1.65157e-05	-1.74268	-1.00038	3.71689e-05	-1.27383	-1.0807
124131216	chr7:124131216:C:T	4.84774e-13	-1.22727	-1.11043	1.65245e-05	-1.75868	-0.983854	3.66215e-05	-1.30178	-1.06758
124131217	chr7:124131217:C:G	4.99357e-13	-1.18793	-1.12013	1.66397e-05	-1.73722	-0.998358	3.75707e-05	-1.26466	-1.07911
124131329	chr7:124131329:A:T	4.89232e-13	-1.20619	-1.12235	1.64218e-05	-1.74701	-1.00175	3.68469e-05	-1.28146	-1.08177
124131411	chr7:124131411:A:G	4.96812e-13	-1.18753	-1.12564	1.6505e-05	-1.73695	-1.00676	3.73457e-05	-1.26406	-1.08572
124131413	chr7:124131413:T:G	9.46281e-13	-1.86765	0.198811	3.33472e-05	-1.97007	-0.0703305	4.86262e-05	-1.97367	-0.11216
124131485	chr7:124131485:T:G	4.99004e-13	-1.18589	-1.12287	1.65884e-05	-1.73611	-1.00256	3.75253e-05	-1.2626	-1.08238
124131865	chr7:124131865:C:T	5.02077e-13	-1.19583	-1.10679	1.69031e-05	-1.74135	-0.978526	3.791e-05	-1.2715	-1.06328
124131893	chr7:124131893:T:G	5.00053e-13	-1.1982	-1.10847	1.68385e-05	-1.74266	-0.981039	3.77479e-05	-1.27379	-1.06528
124132069	chr7:124132069:C:T	5.03808e-13	-1.18275	-1.11643	1.67789e-05	-1.73444	-0.992806	3.79288e-05	-1.25958	-1.07471
124132268	chr7:124132268:C:T	4.96012e-13	-1.2031	-1.11168	1.67137e-05	-1.74539	-0.985752	3.74269e-05	-1.27855	-1.06906
124132908	chr7:124132908:G:A	1.02397e-11	1.86542	-1.15278	0.000908957	2.42944	-1.16452	0.00049327	1.4095	-1.17844
124132920	chr7:124132920:T:A	1.48802e-12	-2.59283e-10	-1.21617	7.59824e-05	-2.59283e-10	-1.21687	0.000116383	-2.59283e-10	-1.21311
124133445	chr7:124133445:C:T	5.09766e-13	-1.16129	-1.12613	1.67411e-05	-1.722	-1.0075	3.82853e-05	-1.23861	-1.08633
124133508	chr7:124133508:C:T	4.60355e-13	-1.246	-1.14337	1.54858e-05	-1.76738	-1.04007	3.46206e-05	-1.31808	-1.10747
124133759	chr7:124133759:G:A	4.62275e-13	-1.2496	-1.13562	1.56463e-05	-1.76895	-1.02819	3.48478e-05	-1.32093	-1.09807
124133765	chr7:124133765:A:G	5.04152e-13	-1.17914	-1.11936	1.67463e-05	-1.73184	-0.997357	3.79484e-05	-1.25551	-1.07826
124134198	chr7:124134198:C:T	5.09182e-13	-1.15679	-1.13178	1.66331e-05	-1.71988	-1.0161	3.81697e-05	-1.23485	-1.0931
124134341	chr7:124134341:A:G	4.97454e-13	-1.18984	-1.12203	1.65729e-05	-1.7383	-1.00131	3.74169e-05	-1.26647	-1.08141
124134580	chr7:124134580:A:T	9.48098e-13	-1.66692	-2.60556e-10	4.75582e-05	-1.68542	-2.60556e-10	7.81373e-05	-1.61153	-2.60556e-10
124134840	chr7:124134840:G:A	5.02503e-13	-1.1819	-1.11987	1.67009e-05	-1.73382	-0.998092	3.7803e-05	-1.25881	-1.0788
124134961	chr7:124134961:C:T	5.06968e-13	-1.19387	-1.09906	1.7106e-05	-1.74062	-0.96732	3.82926e-05	-1.27048	-1.05426
124135115	chr7:124135115:T:C	4.43507e-13	-1.29276	-1.1339	1.54046e-05	-1.7927	-1.02001	3.34869e-05	-1.36298	-1.09586
124135198	chr7:124135198:A:G	5.12984e-13	-1.13022	-1.15091	1.64042e-05	-1.70355	-1.04629	3.82964e-05	-1.20806	-1.11658
124135456	chr7:124135456:AT:A	4.85867e-13	-1.20739	-1.12805	1.62728e-05	-1.74736	-1.01052	3.65659e-05	-1.28222	-1.08866
124135464	chr7:124135464:AAAT:A	4.82544e-13	-1.24007	-1.10223	1.6611e-05	-1.76527	-0.972037	3.65283e-05	-1.31408	-1.05783
124135478	chr7:124135478:C:T	4.67519e-13	-1.23858	-1.13536	1.5818e-05	-1.76441	-1.02182	3.51822e-05	-1.31203	-1.09743
124135685	chr7:124135685:C:A	4.82425e-13	-1.22005	-1.12251	1.62938e-05	-1.75454	-1.00205	3.6346e-05	-1.29477	-1.08214
124135783	chr7:124135783:G:A	4.97831e-13	-1.19279	-1.11832	1.66636e-05	-1.73865	-0.995499	3.75625e-05	-1.26719	-1.0768
124136003	chr7:124136003:T:C	6.09872e-12	1.20429	-1.00983	0.000550404	1.73061	-0.967334	0.000324713	0.798603	-0.985658
124136157	chr7:124136157:A:C	4.66281e-13	-1.24528	-1.13131	1.5856e-05	-1.76844	-1.01538	3.51028e-05	-1.31918	-1.09254
124136262	chr7:124136262:C:T	4.87156e-13	-1.21124	-1.12155	1.6392e-05	-1.75003	-1.00055	3.66842e-05	-1.28684	-1.08081
124136360	chr7:124136360:T:G	4.78922e-13	-1.22929	-1.12055	1.62605e-05	-1.75956	-0.999076	3.61206e-05	-1.3035	-1.07963
124136414	chr7:124136414:G:GC	4.77684e-13	-1.22961	-1.12282	1.62022e-05	-1.75976	-1.00247	3.60067e-05	-1.30396	-1.08234
124136559	chr7:124136559:C:T	4.1021e-12	-2.59283e-10	-0.202122	0.000213452	-2.59283e-10	-0.183959	0.000317789	-2.59283e-10	-0.208611
124136613	chr7:124136613:A:G	4.92751e-13	-1.2046	-1.11677	1.65748e-05	-1.74609	-0.993404	3.71434e-05	-1.2801	-1.07511
124136647	chr7:124136647:A:G	5.02412e-13	-1.17779	-1.12417	1.6645e-05	-1.73105	-1.00421	3.77907e-05	-1.25414	-1.08379
124137028	chr7:124137028:C:A	1.59279e-12	-1.14813	-2.60556e-10	4.19946e-05	-1.80983	-2.60556e-10	7.07684e-05	-1.71059	-2.60556e-10
124137072	chr7:124137072:C:T	4.56747e-13	-1.24669	-1.15056	1.53108e-05	-1.76741	-1.0514	3.43086e-05	-1.3183	-1.1163
124137097	chr7:124137097:T:C	8.29433e-13	-1.80063	-2.60556e-10	4.07054e-05	-1.84101	-2.60556e-10	6.70366e-05	-1.76476	-2.60556e-10
124137189	chr7:124137189:A:C	4.97543e-13	-1.19679	-1.11491	1.66882e-05	-1.74203	-0.990642	3.74926e-05	-1.27289	-1.07296
124137322	chr7:124137322:C:T	4.49095e-13	-1.26505	-1.14909	1.51952e-05	-1.7773	-1.04909	3.37712e-05	-1.3359	-1.11449
124137357	chr7:124137357:C:T	4.84979e-13	-1.2031	-1.13417	1.61534e-05	-1.74542	-1.01982	3.6422e-05	-1.27882	-1.096
124137363	chr7:124137363:C:T	4.84803e-13	-1.21756	-1.12008	1.63708e-05	-1.75342	-0.998459	3.65279e-05	-1.29275	-1.07917
124137372	chr7:124137372:A:C	4.91857e-13	-1.19437	-1.12882	1.63641e-05	-1.7407	-1.01158	3.69607e-05	-1.27064	-1.0895
124137398	chr7:124137398:G:A	4.90617e-13	-1.20255	-1.12316	1.6433e-05	-1.74507	-1.00301	3.69297e-05	-1.27821	-1.08277
124137471	chr7:124137471:G:A	4.83108e-13	-1.22332	-1.11782	1.63785e-05	-1.75645	-0.994953	3.6435e-05	-1.29807	-1.0764
124137913	chr7:124137913:T:C	4.81322e-13	-1.22911	-1.11573	1.63773e-05	-1.75964	-0.991831	3.63186e-05	-1.30374	-1.07393
124138119	chr7:124138119:T:C	5.18866e-13	-1.16197	-1.10776	1.72079e-05	-1.72205	-0.97995	3.91238e-05	-1.23883	-1.06443
124138509	chr7:124138509:G:C	4.86489e-13	-1.19826	-1.13591	1.6161e-05	-1.74233	-1.02244	3.6543e-05	-1.27347	-1.09804
124138570	chr7:124138570:G:A	4.97095e-13	-1.2027	-1.1099	1.6727e-05	-1.74518	-0.985173	3.74606e-05	-1.27847	-1.06823
124138612	chr7:124138612:C:G	5.07601e-13	-1.17337	-1.11831	1.6824e-05	-1.72887	-0.995693	3.81953e-05	-1.25032	-1.07696
124138653	chr7:124138653:A:G	1.4899e-12	-2.59283e-10	-1.21491	7.69896e-05	-2.59283e-10	-1.2037	0.000115945	-2.59283e-10	-1.21688
124138660	chr7:124138660:G:A	2.24223e-12	-2.59283e-10	-0.80615	0.000122934	-2.59283e-10	-0.735725	0.000191978	-2.59283e-10	-0.712617
124139897	chr7:124139897:T:G	1.48922e-12	-2.59283e-10	-1.21537	7.60082e-05	-2.59283e-10	-1.21653	0.000115965	-2.59283e-10	-1.21671
124139915	chr7:124139915:G:C	4.95575e-13	-1.19311	-1.12255	1.65341e-05	-1.73989	-1.00206	3.72927e-05	-1.26919	-1.08201
124139917	chr7:124139917:A:G	4.96488e-13	-1.19114	-1.12268	1.65494e-05	-1.73878	-1.00224	3.73584e-05	-1.26728	-1.08216
124140160	chr7:124140160:C:T	4.95079e-13	-1.19657	-1.12009	1.6567e-05	-1.74156	-0.998398	3.72927e-05	-1.27208	-1.07912
124140244	chr7:124140244:A:G	4.88221e-13	-1.20764	-1.12297	1.63931e-05	-1.74778	-1.00273	3.67663e-05	-1.28286	-1.08256
124140377	chr7:124140377:GAAGCCAGC:G	9.59365e-13	-1.89102	0.235915	3.47958e-05	-1.96226	-0.0356147	5.05797e-05	-1.96773	-0.0787202
124140632	chr7:124140632:T:G	5.0001e-13	-1.18187	-1.12488	1.6584e-05	-1.7336	-1.00534	3.76007e-05	-1.25839	-1.08458
124140963	chr7:124140963:A:T	9.88097e-13	-1.11757	-0.508027	1.91076e-05	-1.96935	-0.627934	3.65716e-05	-1.81755	-0.553178
124141033	chr7:124141033:T:G	5.24216e-13	-1.12963	-1.12984	1.69437e-05	-1.70449	-1.01299	3.9281e-05	-1.20854	-1.09072
124141451	chr7:124141451:T:C	4.99133e-13	-1.17005	-1.13845	1.63565e-05	-1.72606	-1.02668	3.74472e-05	-1.24584	-1.10122
124141742	chr7:124141742:T:C	2.0545e-12	-2.59283e-10	-0.893586	0.00012063	-2.59283e-10	-0.754644	0.000176231	-2.59283e-10	-0.7982
124142028	chr7:124142028:A:G	4.91381e-13	-1.20217	-1.12199	1.6472e-05	-1.74449	-1.00122	3.70191e-05	-1.27722	-1.08134
124142313	chr7:124142313:C:G	4.69159e-13	-1.25162	-1.11881	1.61716e-05	-1.76762	-0.996502	3.5583e-05	-1.32061	-1.07752
124142314	chr7:124142314:G:A	7.48817e-13	-1.84021	-0.0626713	4.09951e-05	-1.64965	-0.18427	5.48613e-05	-1.74086	-0.224331
124142320	chr7:124142320:A:G	1.04219e-12	-1.05289	-0.519405	1.90482e-05	-1.96207	-0.638331	3.722e-05	-1.78891	-0.564246
124142643	chr7:124142643:G:C	1.53427e-12	-2.59283e-10	-1.18556	8.14854e-05	-2.59283e-10	-1.14695	0.000120987	-2.59283e-10	-1.17432
124142660	chr7:124142660:G:A	4.55132e-13	-1.26135	-1.13944	1.55883e-05	-1.77091	-1.02994	3.43508e-05	-1.33031	-1.10306
124142673	chr7:124142673:T:C	4.09446e-13	-1.32787	-1.17871	1.4037e-05	-1.80536	-1.10031	3.06899e-05	-1.39312	-1.15294
124142899	chr7:124142899:G:A	4.42671e-13	-1.25753	-1.17102	1.50183e-05	-1.75831	-1.07979	3.36021e-05	-1.31372	-1.14169
124142970	chr7:124142970:C:G	7.93127e-13	-1.84539	-2.60556e-10	5.12713e-05	-1.61024	-2.60556e-10	7.26277e-05	-1.68465	-2.60556e-10
124143114	chr7:124143114:T:G	4.83844e-13	-1.19873	-1.14088	1.6074e-05	-1.73951	-1.03066	3.63308e-05	-1.27308	-1.10425
124143168	chr7:124143168:TCTTTAAG:T	5.03944e-13	-1.17189	-1.12702	1.66504e-05	-1.72423	-1.01071	3.7881e-05	-1.24707	-1.08848
124143368	chr7:124143368:A:G	1.69344e-12	-2.59283e-10	-1.08686	8.87953e-05	-2.59283e-10	-1.06104	0.0001319	-2.59283e-10	-1.08795
124143798	chr7:124143798:C:G	1.48688e-12	-2.59283e-10	-1.21694	7.62748e-05	-2.59283e-10	-1.21303	0.000115955	-2.59283e-10	-1.21679
124144053	chr7:124144053:G:C	5.72e-13	-1.04891	-1.12332	1.80058e-05	-1.65269	-1.00398	4.281e-05	-1.1301	-1.08313
124144055	chr7:124144055:T:C	1.46953e-12	-1.22868	-2.60556e-10	8.53046e-05	-1.10114	-2.60556e-10	0.000148684	-0.968175	-2.60556e-10
124144196	chr7:124144196:A:G	6.45522e-13	-1.42276	-0.628556	2.33451e-05	-1.94044	-0.456547	3.20478e-05	-1.93001	-0.572755
124144220	chr7:124144220:A:G	5.04065e-13	-1.12878	-1.16989	1.58973e-05	-1.69771	-1.08352	3.75071e-05	-1.20468	-1.14079
124144308	chr7:124144308:T:C	8.8876e-13	-1.73155	-2.60556e-10	7.47952e-05	-1.23262	-2.60556e-10	8.89627e-05	-1.48178	-2.60556e-10
124144667	chr7:124144667:C:A	5.50345e-13	-1.09051	-1.12032	1.76516e-05	-1.67707	-0.999472	4.13007e-05	-1.16955	-1.07957
124144891	chr7:124144891:C:A	5.77203e-13	-1.03857	-1.12462	1.8082e-05	-1.64654	-1.00591	4.31705e-05	-1.12014	-1.0847
124145124	chr7:124145124:T:G	8.33207e-12	1.65966	-1.15317	0.000387149	1.58311	-1.17167	0.000313401	0.956932	-1.17945
124145235	chr7:124145235:T:C	1.28904e-12	-0.962444	-0.397282	2.15772e-05	-1.94895	-0.526785	4.36147e-05	-1.74906	-0.445539
124145335	chr7:124145335:C:T	5.4508e-13	-1.09569	-1.12476	1.74821e-05	-1.68009	-1.0061	4.08721e-05	-1.17467	-1.08488
124145471	chr7:124145471:A:G	5.72334e-13	-1.06308	-1.10857	1.82522e-05	-1.66105	-0.982037	4.29822e-05	-1.14355	-1.06566
124145512	chr7:124145512:G:A	5.65919e-13	-1.06143	-1.1215	1.79216e-05	-1.66015	-1.00122	4.23901e-05	-1.14209	-1.08099
124145678	chr7:124145678:G:T	1.48788e-12	-2.59283e-10	-1.21627	7.64603e-05	-2.59283e-10	-1.2106	0.000116218	-2.59283e-10	-1.21453
124145890	chr7:124145890:A:G	5.63502e-13	-1.0612	-1.12601	1.78011e-05	-1.66006	-1.00805	4.21709e-05	-1.14189	-1.08637
124146030	chr7:124146030:A:G	5.71443e-13	-1.05682	-1.11639	1.81178e-05	-1.65694	-0.993539	4.28707e-05	-1.13692	-1.07489
124146321	chr7:124146321:A:G	5.67668e-13	-1.05722	-1.12262	1.79429e-05	-1.65728	-1.0029	4.25278e-05	-1.13752	-1.08232
124146327	chr7:124146327:G:A	5.57715e-13	-1.07517	-1.12236	1.77609e-05	-1.66787	-1.0025	4.18161e-05	-1.15471	-1.08201
124146396	chr7:124146396:C:T	5.44559e-13	-1.09959	-1.12181	1.75207e-05	-1.68227	-1.00172	4.08652e-05	-1.17834	-1.08138
124146420	chr7:124146420:A:T	5.5189e-13	-1.08653	-1.1215	1.76631e-05	-1.67464	-1.00125	4.13956e-05	-1.16583	-1.08099
124146477	chr7:124146477:C:G	5.44644e-13	-1.09605	-1.1252	1.74691e-05	-1.68012	-1.00683	4.08444e-05	-1.17482	-1.08541
124146482	chr7:124146482:A:G	5.47685e-13	-1.09509	-1.12059	1.76002e-05	-1.67961	-0.999851	4.11069e-05	-1.17396	-1.07986
124146688	chr7:124146688:A:G	5.5151e-13	-1.06074	-1.14797	1.72124e-05	-1.65914	-1.0426	4.11133e-05	-1.14063	-1.11304
124146847	chr7:124146847:A:G	5.48613e-13	-1.06312	-1.15086	1.71075e-05	-1.6606	-1.04726	4.08711e-05	-1.14293	-1.11664
124146870	chr7:124146870:G:A	2.83095e-13	-1.91287	-0.962726	1.2843e-05	-1.94338	-1.05119	2.1418e-05	-1.92638	-0.979388
124147083	chr7:124147083:C:T	5.42387e-13	-1.06919	-1.15621	1.68977e-05	-1.66437	-1.05583	4.03528e-05	-1.14913	-1.12321
124147137	chr7:124147137:A:G	2.73992e-13	-1.8326	-1.07567	5.46277e-05	-0.598438	-0.948393	2.52271e-05	-1.6768	-1.06528
124147158	chr7:124147158:C:T	5.24831e-13	-1.10541	-1.15289	1.664e-05	-1.68513	-1.05044	3.91662e-05	-1.18311	-1.11907
124147322	chr7:124147322:G:C	5.31689e-13	-1.09236	-1.15296	1.67567e-05	-1.678	-1.05057	3.96254e-05	-1.17136	-1.11916
124147529	chr7:124147529:A:G	5.51963e-13	-1.05284	-1.15505	1.70922e-05	-1.65484	-1.05391	4.10409e-05	-1.13367	-1.12175
124147619	chr7:124147619:T:C	8.64637e-12	1.71124	-1.16772	0.000403637	1.63695	-1.18381	0.000325471	1.00569	-1.19041
124147781	chr7:124147781:T:C	1.04667e-12	-1.29928	-0.268727	3.76878e-05	-1.90444	-0.013593	4.91593e-05	-1.88987	-0.185059
124147803	chr7:124147803:C:T	5.53584e-13	-1.07624	-1.12873	1.75734e-05	-1.66833	-1.01266	4.14611e-05	-1.15559	-1.08966
124147971	chr7:124147971:G:T	1.61476e-12	-1.13443	-2.60556e-10	9.3819e-05	-1.00601	-2.60556e-10	0.000125503	-1.13767	-2.60556e-10
124148483	chr7:124148483:T:C	1.72234e-12	-2.59283e-10	-1.06994	9.5171e-05	-2.59283e-10	-0.991697	0.000140163	-2.59283e-10	-1.02719
124148901	chr7:124148901:T:C	4.86801e-13	-1.13909	-1.19443	1.51177e-05	-1.70334	-1.12817	3.59684e-05	-1.21414	-1.17321
124149018	chr7:124149018:C:A	1.98017e-12	-0.93044	-2.60556e-10	0.000104578	-0.897441	-2.60556e-10	0.000138249	-1.04094	-2.60556e-10
124149052	chr7:124149052:T:A	4.63574e-13	-1.18868	-1.19373	1.47166e-05	-1.73162	-1.12678	3.43264e-05	-1.26184	-1.17224
124149676	chr7:124149676:T:C	5.60889e-13	-1.04018	-1.15168	1.73515e-05	-1.64521	-1.04849	4.18186e-05	-1.11904	-1.11762
124149921	chr7:124149921:T:C	2.51569e-13	-1.89799	-1.09567	4.20651e-05	-0.830678	-0.977475	2.23422e-05	-1.77818	-1.08535
124150024	chr7:124150024:G:A	5.48715e-13	-1.05762	-1.15618	1.70696e-05	-1.65453	-1.05555	4.09193e-05	-1.13543	-1.12297
124150235	chr7:124150235:C:G	5.14074e-12	1.22537	-1.20179	0.000240422	1.14533	-1.21031	0.000202615	0.553878	-1.21257
124150260	chr7:124150260:C:T	2.19422e-12	-2.59283e-10	-0.827796	0.000117739	-2.59283e-10	-0.778899	0.000168341	-2.59283e-10	-0.844004
124150283	chr7:124150283:C:T	4.75819e-13	-1.20691	-1.14943	1.58048e-05	-1.74231	-1.04475	3.54882e-05	-1.28623	-1.11456
124150347	chr7:124150347:C:T	4.85869e-13	-1.18615	-1.14929	1.59862e-05	-1.73121	-1.04444	3.61769e-05	-1.26718	-1.11439
124150806	chr7:124150806:G:A	4.00471e-13	-1.37582	-1.15291	1.43637e-05	-1.83137	-1.0513	3.00578e-05	-1.44731	-1.11956
124150882	chr7:124150882:T:C	4.59393e-13	-1.19761	-1.19386	1.46501e-05	-1.73602	-1.12691	3.38336e-05	-1.27629	-1.17226
124151279	chr7:124151279:C:T	4.52347e-13	-1.21175	-1.19518	1.44971e-05	-1.74388	-1.12954	3.33209e-05	-1.28972	-1.17409
124151357	chr7:124151357:T:G	4.46858e-13	-1.22719	-1.19195	1.44681e-05	-1.75227	-1.12316	3.29906e-05	-1.30418	-1.1696
124151371	chr7:124151371:T:C	4.43553e-13	-1.23439	-1.19217	1.44085e-05	-1.75597	-1.12358	3.27688e-05	-1.31062	-1.1699
124151672	chr7:124151672:C:T	5.84977e-12	1.35561	-1.20283	0.000274991	1.28033	-1.21096	0.000228438	0.674353	-1.21309
124151712	chr7:124151712:T:C	2.55415e-13	-1.9754	-1.00308	1.69621e-05	-1.73002	-0.986374	2.59603e-05	-1.73919	-0.974242
124151824	chr7:124151824:A:G	4.49492e-13	-1.22331	-1.18994	1.45521e-05	-1.75032	-1.11932	3.31928e-05	-1.3008	-1.16687
124151832	chr7:124151832:C:T	2.20897e-12	-2.59283e-10	-0.821093	0.000101962	-2.59283e-10	-0.92277	0.000157018	-2.59283e-10	-0.913638
124151834	chr7:124151834:T:G	4.458e-13	-1.22922	-1.19229	1.44414e-05	-1.75345	-1.12382	3.29063e-05	-1.30627	-1.17006
124151929	chr7:124151929:G:T	4.50485e-13	-1.21871	-1.19234	1.45196e-05	-1.74791	-1.12396	3.32247e-05	-1.29656	-1.17014
124152112	chr7:124152112:T:A	1.94696e-12	-2.59283e-10	-0.947354	0.000105032	-2.59283e-10	-0.893103	0.000154029	-2.59283e-10	-0.93286
124152551	chr7:124152551:G:T	4.77481e-12	-2.59283e-10	-0.0502661	0.000290467	-2.59283e-10	0.124118	0.000355583	-2.59283e-10	-0.0962389
124152660	chr7:124152660:G:A	4.39103e-13	-1.25732	-1.17933	1.45462e-05	-1.76992	-1.10013	3.25019e-05	-1.33578	-1.15292
124152741	chr7:124152741:A:C	4.44449e-13	-1.23917	-1.18537	1.45397e-05	-1.75976	-1.11073	3.28317e-05	-1.31774	-1.16086
124153401	chr7:124153401:A:G	4.41232e-13	-1.24802	-1.18378	1.45058e-05	-1.76452	-1.10831	3.26246e-05	-1.32609	-1.15884
124153551	chr7:124153551:T:C	1.50673e-12	-2.59283e-10	-1.20368	7.89622e-05	-2.59283e-10	-1.1784	0.000119049	-2.59283e-10	-1.19046
124153809	chr7:124153809:T:C	5.06579e-13	-1.16543	-1.12826	1.66849e-05	-1.72054	-1.01233	3.77504e-05	-1.24975	-1.08925
124153983	chr7:124153983:G:A	1.50843e-12	-0.771466	-0.431085	2.17951e-05	-1.90828	-0.557409	4.65667e-05	-1.65092	-0.478188
124154195	chr7:124154195:C:A	3.62354e-13	-1.84085	-0.78791	5.06132e-05	-0.641802	-0.981359	2.95677e-05	-1.6955	-0.887816
124154348	chr7:124154348:C:T	7.99364e-13	-1.83756	-2.60556e-10	5.06782e-05	-1.62188	-2.60556e-10	7.04621e-05	-1.71492	-2.60556e-10
124155220	chr7:124155220:T:C	2.47066e-13	-1.86455	-1.14717	4.39766e-05	-0.70752	-1.05619	2.22788e-05	-1.72455	-1.14181
124155229	chr7:124155229:TATTTTA:T	7.82804e-13	-1.85849	-2.60556e-10	4.90252e-05	-1.65504	-2.60556e-10	6.84911e-05	-1.74329	-2.60556e-10
124155251	chr7:124155251:A:G	1.53014e-12	-2.59283e-10	-1.18826	7.93008e-05	-2.59283e-10	-1.17412	0.000119326	-2.59283e-10	-1.18814
124155342	chr7:124155342:G:A	1.01301e-12	-1.41269	-0.187999	4.03825e-05	-1.9377	0.0887233	5.21583e-05	-1.92654	-0.089171
124155367	chr7:124155367:C:T	1.51949e-12	-2.59283e-10	-1.19525	7.86224e-05	-2.59283e-10	-1.18272	0.000118489	-2.59283e-10	-1.19518
124155451	chr7:124155451:A:G	1.50253e-12	-2.59283e-10	-1.20647	7.62874e-05	-2.59283e-10	-1.21287	0.000116528	-2.59283e-10	-1.21186
124155881	chr7:124155881:T:C	2.66551e-13	-1.97299	-0.962825	1.26368e-05	-1.86356	-1.1472	2.2949e-05	-1.79151	-1.04521
124156589	chr7:124156589:T:A	1.48702e-12	-2.59283e-10	-1.21684	7.63912e-05	-2.59283e-10	-1.21151	0.000115991	-2.59283e-10	-1.21648
124156762	chr7:124156762:T:C	1.48702e-12	-2.59283e-10	-1.21685	7.63899e-05	-2.59283e-10	-1.21152	0.000115991	-2.59283e-10	-1.21649
124156769	chr7:124156769:C:A	5.00078e-12	1.20389	-1.20791	0.000233813	1.12112	-1.21397	0.00019788	0.533152	-1.21549
124157587	chr7:124157587:G:A	5.22917e-12	1.234	-1.19337	0.000243184	1.15079	-1.20434	0.0002048	0.559795	-1.20776
124157617	chr7:124157617:G:C	2.77023e-12	-2.59283e-10	-0.594692	0.000158194	-2.59283e-10	-0.483549	0.000211004	-2.59283e-10	-0.618122
124157654	chr7:124157654:T:G	4.61643e-13	-1.20014	-1.18645	1.4811e-05	-1.73894	-1.11307	3.3985e-05	-1.28177	-1.16231
124157791	chr7:124157791:A:T	4.73207e-12	1.08812	-1.14738	0.000216316	0.996015	-1.16665	0.000191243	0.456562	-1.17302
124158939	chr7:124158939:G:T	5.10183e-13	-1.13971	-1.1469	1.6434e-05	-1.70707	-1.04095	3.77552e-05	-1.22724	-1.11164
124159418	chr7:124159418:T:C	5.3585e-13	-1.09218	-1.14534	1.69271e-05	-1.67991	-1.03854	3.95583e-05	-1.18252	-1.10971
124159515	chr7:124159515:G:A	1.51291e-12	-2.59283e-10	-1.19959	7.61413e-05	-2.59283e-10	-1.21478	0.000116254	-2.59283e-10	-1.21422
124160121	chr7:124160121:A:T	1.4817e-12	-0.757488	-0.462945	2.12351e-05	-1.90528	-0.586435	4.54455e-05	-1.64463	-0.508858
124160229	chr7:124160229:A:T	6.64086e-13	-1.43083	-0.592138	2.44614e-05	-1.94127	-0.409003	3.3511e-05	-1.93063	-0.527498
124160634	chr7:124160634:T:C	1.26532e-12	-1.33149	-0.0467988	4.85787e-05	-1.9142	0.250008	6.21983e-05	-1.90031	0.0606405
124160808	chr7:124160808:C:A	1.545e-12	-0.774009	-0.404587	2.23132e-05	-1.90922	-0.532976	4.768e-05	-1.65321	-0.452278
124160877	chr7:124160877:T:A	1.55286e-12	-2.59283e-10	-1.17352	8.21392e-05	-2.59283e-10	-1.13896	0.000118849	-2.59283e-10	-1.19215
124160907	chr7:124160907:T:C	1.59974e-12	-2.59283e-10	-1.14378	8.49628e-05	-2.59283e-10	-1.10516	0.000126851	-2.59283e-10	-1.12698
124161151	chr7:124161151:C:T	1.52607e-12	-0.766422	-0.424502	2.19521e-05	-1.90731	-0.551199	4.69594e-05	-1.64922	-0.471492
124161303	chr7:124161303:G:A	1.74475e-12	-2.59283e-10	-1.05701	8.32565e-05	-2.59283e-10	-1.12545	0.000144269	-2.59283e-10	-0.998316
124161434	chr7:124161434:C:A	5.83367e-13	-1.81377	-0.338792	3.5356e-05	-1.58696	-0.394943	4.66146e-05	-1.68455	-0.443531
124161708	chr7:124161708:T:C	7.32341e-13	-1.17149	-0.753639	2.73562e-05	-1.77691	-0.461514	5.47497e-05	-1.30579	-0.66144
124161811	chr7:124161811:T:A	1.51093e-12	-2.59283e-10	-1.20089	7.61073e-05	-2.59283e-10	-1.21523	0.000116196	-2.59283e-10	-1.21472
124161982	chr7:124161982:A:T	1.60733e-12	-2.59283e-10	-1.13905	8.3611e-05	-2.59283e-10	-1.1212	0.000126167	-2.59283e-10	-1.13239
124162280	chr7:124162280:C:T	5.36748e-13	-1.09305	-1.14279	1.69907e-05	-1.68018	-1.03453	3.96659e-05	-1.18287	-1.10664
124162484	chr7:124162484:G:A	1.61291e-12	-2.59283e-10	-1.13558	8.5953e-05	-2.59283e-10	-1.09357	0.000131298	-2.59283e-10	-1.09253
124162590	chr7:124162590:A:G	1.60838e-12	-0.6995	-0.438893	2.37148e-05	-1.90685	-0.474418	3.93686e-05	-1.6381	-0.658926
124162637	chr7:124162637:AG:A	8.03067e-13	-1.83294	-2.60556e-10	5.09298e-05	-1.61692	-2.60556e-10	7.07795e-05	-1.71043	-2.60556e-10
124162667	chr7:124162667:C:A	7.89563e-13	-1.8499	-2.60556e-10	4.95626e-05	-1.64413	-2.60556e-10	6.91445e-05	-1.7338	-2.60556e-10
124162967	chr7:124162967:C:T	1.49189e-12	-2.59283e-10	-1.21357	7.64391e-05	-2.59283e-10	-1.21088	0.000116467	-2.59283e-10	-1.21239
124164701	chr7:124164701:A:G	1.78298e-12	-1.03534	-2.60556e-10	3.8961e-05	-1.88481	-2.60556e-10	6.2154e-05	-1.84038	-2.60556e-10
124164709	chr7:124164709:A:C	2.38193e-13	-1.89689	-1.15141	3.90255e-05	-0.822159	-1.061	2.11213e-05	-1.77423	-1.14548
124164726	chr7:124164726:A:T	6.6927e-13	-0.92744	-1.08775	2.16214e-05	-1.56099	-0.912693	5.17555e-05	-0.995992	-1.02747
124165004	chr7:124165004:A:G	4.85205e-13	-1.84205	-0.494753	2.93603e-05	-1.6315	-0.536229	3.91129e-05	-1.72298	-0.580565
124165026	chr7:124165026:T:C	5.26836e-13	-1.11343	-1.14106	1.68328e-05	-1.69221	-1.03183	3.89687e-05	-1.20272	-1.10452
124165248	chr7:124165248:C:T	2.81369e-12	-2.59283e-10	-0.579123	0.00013682	-2.59283e-10	-0.628704	0.000224542	-2.59283e-10	-0.555933
124165279	chr7:124165279:G:A	1.12665e-12	-1.35607	-0.138301	4.33868e-05	-1.92174	0.144528	5.59233e-05	-1.90866	-0.0373588
124166783	chr7:124166783:C:T	5.12119e-13	-1.16701	-1.11581	1.69748e-05	-1.7223	-0.993348	3.82048e-05	-1.2529	-1.07413
124166847	chr7:124166847:A:G	1.05985e-11	0.747089	-2.60556e-10	0.000393003	0.426444	-2.60556e-10	0.000408737	0.0430744	-2.60556e-10
124166967	chr7:124166967:G:T	6.43579e-13	-0.989792	-1.06454	2.15592e-05	-1.59917	-0.877401	5.01686e-05	-1.05526	-0.999352
124167138	chr7:124167138:C:T	1.5495e-12	-2.59283e-10	-1.17569	8.02168e-05	-2.59283e-10	-1.16264	0.00012136	-2.59283e-10	-1.17123
124167340	chr7:124167340:T:C	1.15391e-12	-1.34248	-0.127985	4.40748e-05	-1.91757	0.15608	5.67913e-05	-1.90405	-0.0265643
124167866	chr7:124167866:C:T	1.66365e-12	-2.59283e-10	-1.10461	8.71571e-05	-2.59283e-10	-1.07966	0.000129953	-2.59283e-10	-1.10282
124168046	chr7:124168046:G:A	1.66188e-12	-2.59283e-10	-1.10567	8.70546e-05	-2.59283e-10	-1.08084	0.000129814	-2.59283e-10	-1.1039
124168109	chr7:124168109:T:A	1.52293e-12	-2.59283e-10	-1.19299	7.85495e-05	-2.59283e-10	-1.18364	0.000119101	-2.59283e-10	-1.19002
124168111	chr7:124168111:A:G	1.52493e-12	-2.59283e-10	-1.19167	7.86703e-05	-2.59283e-10	-1.18211	0.000119268	-2.59283e-10	-1.18862
124168294	chr7:124168294:A:G	2.47439e-13	-1.97708	-1.03313	1.27058e-05	-1.82456	-1.18076	2.27391e-05	-1.74257	-1.10334
124168725	chr7:124168725:A:G	1.66182e-12	-2.59283e-10	-1.10571	8.70509e-05	-2.59283e-10	-1.08088	0.000129809	-2.59283e-10	-1.10394
124168757	chr7:124168757:T:C	2.36853e-13	-1.89772	-1.15622	3.85384e-05	-0.827058	-1.06866	2.09862e-05	-1.77562	-1.15052
124168994	chr7:124168994:C:T	6.30777e-13	-0.94724	-1.12719	2.05208e-05	-1.55137	-0.974565	4.92886e-05	-0.997615	-1.07469
124169139	chr7:124169139:G:A	5.32243e-12	-2.59283e-10	0.0583089	0.000282269	-2.59283e-10	0.095488	0.000414983	-2.59283e-10	0.0582401
124169261	chr7:124169261:G:A	1.12937e-12	-1.36528	-0.126675	4.38536e-05	-1.92392	0.1574	5.64725e-05	-1.91117	-0.0250749
124169328	chr7:124169328:A:G	7.60123e-13	-1.79642	-0.0914715	4.87565e-05	-1.52186	-0.138674	6.15825e-05	-1.64562	-0.203997
124170106	chr7:124170106:C:T	7.24499e-13	-1.81498	-0.120912	4.53532e-05	-1.55056	-0.182334	5.76725e-05	-1.66992	-0.2453
124170126	chr7:124170126:C:T	3.06232e-11	1.80814	-2.60556e-10	0.000104542	-0.897787	-2.60556e-10	0.000187466	-0.736399	-2.60556e-10
124170304	chr7:124170304:G:A	1.49341e-12	-2.59283e-10	-1.21256	7.60063e-05	-2.59283e-10	-1.21656	0.00011597	-2.59283e-10	-1.21667
124171206	chr7:124171206:G:A	7.03353e-13	-1.96552	-2.60556e-10	3.55418e-05	-1.97666	-2.60556e-10	5.48086e-05	-1.96615	-2.60556e-10
124171571	chr7:124171571:G:T	1.66421e-12	-2.59283e-10	-1.10427	8.71898e-05	-2.59283e-10	-1.07929	0.000129997	-2.59283e-10	-1.10248
124171738	chr7:124171738:C:T	6.27197e-13	-0.932645	-1.14747	2.00039e-05	-1.54253	-1.00891	4.86659e-05	-0.984459	-1.10056
124171915	chr7:124171915:G:A	2.2056e-13	-1.95501	-1.1702	2.93373e-05	-1.07843	-1.09008	1.87462e-05	-1.87407	-1.16494
124172754	chr7:124172754:G:A	1.66273e-12	-2.59283e-10	-1.10516	8.71034e-05	-2.59283e-10	-1.08028	0.00012988	-2.59283e-10	-1.10338
124172822	chr7:124172822:T:C	6.18184e-13	-1.21117	-0.883425	2.26219e-05	-1.79777	-0.630682	4.55963e-05	-1.34487	-0.805302
124172954	chr7:124172954:CAG:C	7.8874e-13	-1.84025	-0.0106873	4.84198e-05	-1.59218	-0.0752832	6.17582e-05	-1.70511	-0.141659
124173225	chr7:124173225:T:C	9.12197e-13	-1.81951	0.113988	5.66166e-05	-1.55726	0.0461886	7.15685e-05	-1.67566	-0.0236828
124173544	chr7:124173544:C:G	2.23519e-12	-0.809294	-2.60556e-10	6.14236e-05	-1.42958	-2.60556e-10	0.000129472	-1.10653	-2.60556e-10
124173635	chr7:124173635:A:C	1.53186e-12	-2.59283e-10	-1.18714	8.07977e-05	-2.59283e-10	-1.15542	0.000121107	-2.59283e-10	-1.17332
124174020	chr7:124174020:T:C	7.28654e-13	-1.93018	-2.60556e-10	3.59071e-05	-1.96644	-2.60556e-10	5.43187e-05	-1.97513	-2.60556e-10
124174433	chr7:124174433:T:A	4.64987e-12	1.11925	-1.19603	0.000215008	1.02964	-1.20634	0.000183658	0.452449	-1.20937
124174653	chr7:124174653:G:A	1.61201e-12	-1.13614	-2.60556e-10	4.2614e-05	-1.79519	-2.60556e-10	7.20411e-05	-1.69276	-2.60556e-10
124174986	chr7:124174986:A:T	4.98882e-13	-1.12435	-1.18466	1.5843e-05	-1.68076	-1.10389	3.7068e-05	-1.19875	-1.15849
124175014	chr7:124175014:C:T	6.21688e-13	-0.96002	-1.12892	2.02881e-05	-1.55979	-0.977549	4.85389e-05	-1.01084	-1.07679
124175453	chr7:124175453:T:A	1.48805e-12	-2.59283e-10	-1.21616	7.62434e-05	-2.59283e-10	-1.21344	0.000115994	-2.59283e-10	-1.21646
124176388	chr7:124176388:C:CT	1.62657e-12	-2.59283e-10	-1.12715	8.68621e-05	-2.59283e-10	-1.08305	0.000123361	-2.59283e-10	-1.15488
124176595	chr7:124176595:C:T	3.32059e-11	1.88911	-2.60556e-10	0.00223156	2.16308	-2.60556e-10	0.00249956	1.85387	-2.60556e-10
124177018	chr7:124177018:G:A	5.39388e-13	-1.0504	-1.18054	1.67035e-05	-1.63552	-1.09623	4.00748e-05	-1.12624	-1.15301
124177180	chr7:124177180:CTA:C	1.4885e-12	-2.59283e-10	-1.21585	7.64651e-05	-2.59283e-10	-1.21054	0.000116098	-2.59283e-10	-1.21556
124177470	chr7:124177470:C:A	2.06677e-12	-2.59283e-10	-0.887635	0.000120513	-2.59283e-10	-0.755617	0.000176562	-2.59283e-10	-0.796325
124177576	chr7:124177576:C:T	2.17517e-13	-1.95843	-1.18067	2.78235e-05	-1.1007	-1.12079	1.83043e-05	-1.88131	-1.18156
124178064	chr7:124178064:G:A	2.24426e-12	-2.59283e-10	-0.805244	0.000109464	-2.59283e-10	-0.851773	0.000175411	-2.59283e-10	-0.802867
124178416	chr7:124178416:A:T	5.36192e-13	-1.04806	-1.18882	1.64595e-05	-1.63483	-1.11165	3.96861e-05	-1.12498	-1.16402
124178621	chr7:124178621:G:A	4.04175e-13	-1.77358	-0.745951	5.44297e-05	-1.09668	-0.453788	3.09058e-05	-1.84384	-0.695214
124178805	chr7:124178805:A:G	5.20862e-13	-1.07631	-1.18958	1.61553e-05	-1.6518	-1.11332	3.85847e-05	-1.15195	-1.16519
124178985	chr7:124178985:A:G	1.15298e-12	-1.36069	-0.110577	4.47125e-05	-1.92266	0.175542	5.75136e-05	-1.9098	-0.00817819
124179101	chr7:124179101:G:T	3.74483e-13	-1.92647	-0.669364	4.08468e-05	-0.939349	-0.898194	2.87411e-05	-1.8237	-0.787972
124179513	chr7:124179513:A:G	6.14012e-13	-0.956733	-1.14463	1.9806e-05	-1.55738	-1.00401	4.77565e-05	-1.00697	-1.09692
124179552	chr7:124179552:CTT:C	5.93552e-13	-1.86421	-0.271037	3.65118e-05	-1.6321	-0.317639	4.72062e-05	-1.73844	-0.37703
124179787	chr7:124179787:C:T	1.52684e-12	-2.59283e-10	-1.19042	7.64533e-05	-2.59283e-10	-1.21069	0.000116768	-2.59283e-10	-1.20981
124180154	chr7:124180154:A:G	2.46884e-13	-1.87261	-1.13985	4.25433e-05	-0.735406	-1.06144	2.20361e-05	-1.73544	-1.14187
124180687	chr7:124180687:G:A	2.07421e-13	-1.97077	-1.21585	1.83251e-05	-1.43082	-1.20828	1.65998e-05	-1.94384	-1.21676
124180942	chr7:124180942:T:G	7.76626e-13	-1.86642	-2.60556e-10	5.04474e-05	-1.62644	-2.60556e-10	6.92277e-05	-1.7326	-2.60556e-10
124181349	chr7:124181349:C:T	1.52271e-12	-2.59283e-10	-1.19313	7.93261e-05	-2.59283e-10	-1.17381	0.000119053	-2.59283e-10	-1.19043
124181623	chr7:124181623:G:A	1.48728e-12	-0.900055	-0.316616	2.61325e-05	-1.92881	-0.355378	4.90335e-05	-1.69871	-0.378782
124181946	chr7:124181946:AT:A	2.21826e-13	-1.97051	-1.14897	1.16526e-05	-1.87634	-1.21549	1.94111e-05	-1.80972	-1.19444
124182086	chr7:124182086:C:T	1.70368e-12	-2.59283e-10	-1.08083	8.45713e-05	-2.59283e-10	-1.10978	0.000128923	-2.59283e-10	-1.11078
124182252	chr7:124182252:G:A	2.22334e-13	-1.96742	-1.14977	1.15286e-05	-1.88694	-1.2156	1.91375e-05	-1.82349	-1.19486
124182333	chr7:124182333:G:A	1.51044e-12	-2.59283e-10	-1.20122	7.95482e-05	-2.59283e-10	-1.17101	0.000119514	-2.59283e-10	-1.18657
124182559	chr7:124182559:C:T	8.29285e-13	-1.24471	-0.556102	3.67894e-05	-1.77886	-0.163299	6.8027e-05	-1.33733	-0.41276
124182651	chr7:124182651:G:T	1.92453e-12	-0.958939	-2.60556e-10	4.0005e-05	-1.85837	-2.60556e-10	6.4163e-05	-1.80857	-2.60556e-10
124183401	chr7:124183401:G:A	1.50567e-12	-2.59283e-10	-1.20438	7.91193e-05	-2.59283e-10	-1.17642	0.000118989	-2.59283e-10	-1.19097
124183423	chr7:124183423:C:T	7.5973e-13	-1.88841	-2.60556e-10	4.81002e-05	-1.67409	-2.60556e-10	6.64862e-05	-1.773	-2.60556e-10
124184807	chr7:124184807:G:T	2.02047e-12	-2.59283e-10	-0.910288	9.96059e-05	-2.59283e-10	-0.946151	0.000166499	-2.59283e-10	-0.85501
124184853	chr7:124184853:T:C	1.49627e-12	-2.59283e-10	-1.21064	7.60431e-05	-2.59283e-10	-1.21607	0.000116513	-2.59283e-10	-1.212
124184983	chr7:124184983:G:C	2.20994e-13	-1.96623	-1.15701	1.14794e-05	-1.89036	-1.21646	1.89743e-05	-1.82798	-1.19893
124184998	chr7:124184998:G:T	1.69626e-12	-2.59283e-10	-1.08519	8.42423e-05	-2.59283e-10	-1.11368	0.00012851	-2.59283e-10	-1.11399
124185183	chr7:124185183:T:A	7.12662e-13	-1.95237	-2.60556e-10	3.6465e-05	-1.95102	-2.60556e-10	6.17952e-05	-1.84617	-2.60556e-10
124185295	chr7:124185295:A:G	1.72313e-12	-0.802406	-0.267076	2.80254e-05	-1.90515	-0.309106	5.45224e-05	-1.64583	-0.325558
124185351	chr7:124185351:C:T	2.71594e-12	-2.59283e-10	-0.614484	0.000129766	-2.59283e-10	-0.681636	0.000195671	-2.59283e-10	-0.693563
124185448	chr7:124185448:G:A	1.77782e-12	-0.789879	-0.248357	2.90686e-05	-1.90348	-0.274235	5.59531e-05	-1.64164	-0.303842
124186164	chr7:124186164:A:T	2.32691e-12	-0.769078	-2.60556e-10	6.42014e-05	-1.38535	-2.60556e-10	0.000106258	-1.30413	-2.60556e-10
124186489	chr7:124186489:C:T	2.68199e-12	-2.59283e-10	-0.62706	0.000128487	-2.59283e-10	-0.691545	0.000193661	-2.59283e-10	-0.70389
124186497	chr7:124186497:G:A	8.76018e-13	-1.40577	-0.340225	3.38565e-05	-1.93555	-0.089688	4.47047e-05	-1.92471	-0.245211
124186828	chr7:124186828:A:G	1.49816e-12	-2.59283e-10	-1.20938	7.72434e-05	-2.59283e-10	-1.20041	0.000117049	-2.59283e-10	-1.2074
124186885	chr7:124186885:C:T	1.67225e-12	-0.961817	-0.137634	2.73492e-05	-1.9471	-0.291584	5.27675e-05	-1.74546	-0.258644
124186916	chr7:124186916:C:T	1.52679e-12	-2.59283e-10	-1.19045	7.92097e-05	-2.59283e-10	-1.17527	0.000119519	-2.59283e-10	-1.18652
124187038	chr7:124187038:G:T	4.28287e-12	-2.59283e-10	-0.158997	0.000240681	-2.59283e-10	-0.0638981	0.000304873	-2.59283e-10	-0.250101
124187039	chr7:124187039:CTGTG:C	1.49469e-12	-2.59283e-10	-1.2117	7.71751e-05	-2.59283e-10	-1.20129	0.000115972	-2.59283e-10	-1.21665
124187628	chr7:124187628:C:T	1.51433e-12	-2.59283e-10	-1.19865	7.89045e-05	-2.59283e-10	-1.17913	0.000118457	-2.59283e-10	-1.19545
124187815	chr7:124187815:A:G	1.49373e-12	-2.59283e-10	-1.21234	7.6879e-05	-2.59283e-10	-1.20514	0.000116608	-2.59283e-10	-1.21118
124189141	chr7:124189141:G:A	9.1203e-13	-1.4199	-0.285803	3.58712e-05	-1.93937	-0.0280658	4.71347e-05	-1.92905	-0.187942
124189190	chr7:124189190:C:T	2.26992e-13	-1.91072	-1.18574	3.37543e-05	-0.894943	-1.13332	1.98046e-05	-1.7971	-1.18698
124189552	chr7:124189552:C:T	4.58454e-12	-0.0909323	-2.60556e-10	0.000170406	-0.409188	-2.60556e-10	0.000191457	-0.715337	-2.60556e-10
124189717	chr7:124189717:G:A	1.61239e-12	-2.59283e-10	-1.1359	8.44986e-05	-2.59283e-10	-1.11064	0.000126579	-2.59283e-10	-1.12913
124190015	chr7:124190015:G:T	1.73253e-12	-2.59283e-10	-1.06404	9.5376e-05	-2.59283e-10	-0.989545	0.000140955	-2.59283e-10	-1.02156
124190071	chr7:124190071:C:T	1.51345e-12	-2.59283e-10	-1.19923	7.94251e-05	-2.59283e-10	-1.17256	0.000119647	-2.59283e-10	-1.18545
124190164	chr7:124190164:G:A	2.1148e-13	-1.96315	-1.2041	1.15103e-05	-1.89849	-1.20565	1.84365e-05	-1.83875	-1.21691
124190217	chr7:124190217:C:T	1.60695e-12	-2.59283e-10	-1.13928	8.47605e-05	-2.59283e-10	-1.10754	0.000126593	-2.59283e-10	-1.12902
124190676	chr7:124190676:A:G	1.6548e-12	-0.802364	-0.307579	2.5576e-05	-1.91109	-0.394625	5.05658e-05	-1.65789	-0.388834
124190759	chr7:124190759:G:T	1.52184e-12	-2.59283e-10	-1.1937	8.01102e-05	-2.59283e-10	-1.16397	0.000120528	-2.59283e-10	-1.17812
124190994	chr7:124190994:C:G	7.08753e-13	-1.95787	-2.60556e-10	3.58559e-05	-1.96787	-2.60556e-10	5.42809e-05	-1.97582	-2.60556e-10
124191159	chr7:124191159:C:T	8.60931e-13	-1.39838	-0.364979	3.29826e-05	-1.93362	-0.117768	4.36468e-05	-1.92259	-0.271281
124191331	chr7:124191331:C:T	1.58049e-12	-0.836005	-0.319884	2.50623e-05	-1.91878	-0.407223	4.90735e-05	-1.67519	-0.401486
124191866	chr7:124191866:G:A	8.5442e-13	-1.43606	-0.334894	3.37957e-05	-1.94352	-0.0835162	4.45515e-05	-1.93374	-0.239608
124192303	chr7:124192303:A:T	2.15376e-13	-1.96629	-1.1827	1.14935e-05	-1.89005	-1.21554	1.87458e-05	-1.82764	-1.21139
124192650	chr7:124192650:T:G	1.53148e-12	-2.59283e-10	-1.18739	8.08684e-05	-2.59283e-10	-1.15455	0.000121504	-2.59283e-10	-1.17005
124192703	chr7:124192703:C:T	5.38664e-12	1.26031	-1.19001	0.000297925	1.32238	-1.17291	0.000235443	0.658334	-1.16686
124193112	chr7:124193112:G:A	7.39374e-13	-1.91557	-2.60556e-10	4.64624e-05	-1.70873	-2.60556e-10	6.06087e-05	-1.86556	-2.60556e-10
124193482	chr7:124193482:G:A	1.50721e-12	-2.59283e-10	-1.20336	7.82064e-05	-2.59283e-10	-1.18802	0.000117759	-2.59283e-10	-1.20136
124193694	chr7:124193694:C:A	7.11346e-13	-1.95422	-2.60556e-10	3.63705e-05	-1.95361	-2.60556e-10	5.46206e-05	-1.96959	-2.60556e-10
124193695	chr7:124193695:C:A	7.1155e-13	-1.95393	-2.60556e-10	3.63811e-05	-1.95332	-2.60556e-10	5.46297e-05	-1.96942	-2.60556e-10
124195024	chr7:124195024:T:C	2.1512e-13	-1.9614	-1.18878	1.13728e-05	-1.9022	-1.21395	1.84052e-05	-1.8437	-1.21367
124195576	chr7:124195576:G:T	1.48743e-12	-2.59283e-10	-1.21657	7.6044e-05	-2.59283e-10	-1.21606	0.000115957	-2.59283e-10	-1.21678
124196134	chr7:124196134:T:C	2.62004e-12	-2.59283e-10	-0.65043	0.000125413	-2.59283e-10	-0.715758	0.000189144	-2.59283e-10	-0.727487
124196148	chr7:124196148:T:G	1.53481e-12	-2.59283e-10	-1.18521	8.01622e-05	-2.59283e-10	-1.16332	0.00012005	-2.59283e-10	-1.18209
124196495	chr7:124196495:T:C	2.21745e-13	-1.9579	-1.16195	1.12536e-05	-1.90988	-1.21681	1.84452e-05	-1.8537	-1.2015
124196625	chr7:124196625:C:T	1.50796e-12	-2.59283e-10	-1.20286	7.79443e-05	-2.59283e-10	-1.19138	0.000117901	-2.59283e-10	-1.20015
124196635	chr7:124196635:T:C	2.20289e-13	-1.9533	-1.17314	1.11673e-05	-1.91761	-1.21677	1.8149e-05	-1.86433	-1.20706
124196657	chr7:124196657:T:C	6.19307e-13	-1.26596	-0.826815	2.3638e-05	-1.77051	-0.614006	4.84551e-05	-1.32746	-0.761904
124196938	chr7:124196938:A:G	2.19267e-13	-1.94895	-1.18214	1.11136e-05	-1.92356	-1.21565	1.79397e-05	-1.87189	-1.21109
124197100	chr7:124197100:T:C	2.64359e-12	-0.641482	-2.60556e-10	0.000143782	-0.579077	-2.60556e-10	0.000190405	-0.720842	-2.60556e-10
124197146	chr7:124197146:G:A	6.4762e-13	-1.43311	-0.614958	2.46081e-05	-1.94271	-0.401586	3.34993e-05	-1.93278	-0.525694
124197413	chr7:124197413:A:G	1.5103e-12	-2.59283e-10	-1.20131	7.91659e-05	-2.59283e-10	-1.17583	0.000119316	-2.59283e-10	-1.18822
124197728	chr7:124197728:T:C	1.51656e-12	-2.59283e-10	-1.19718	7.96854e-05	-2.59283e-10	-1.16929	0.000119976	-2.59283e-10	-1.18271
124198044	chr7:124198044:C:T	1.51762e-12	-2.59283e-10	-1.19648	7.84419e-05	-2.59283e-10	-1.18501	0.000118558	-2.59283e-10	-1.19459
124198307	chr7:124198307:G:A	2.21923e-13	-1.95964	-1.1594	1.12919e-05	-1.90663	-1.21666	1.85507e-05	-1.84932	-1.20017
124198614	chr7:124198614:G:A	6.2663e-13	-1.28498	-0.796038	2.40054e-05	-1.77841	-0.590683	4.93156e-05	-1.34268	-0.729074
124199059	chr7:124199059:T:A	1.3576e-12	-0.95837	-0.349537	2.41431e-05	-1.92626	-0.437108	4.64195e-05	-1.70045	-0.431833
124199636	chr7:124199636:A:G	1.54059e-12	-2.59283e-10	-1.18145	8.05535e-05	-2.59283e-10	-1.15845	0.000120518	-2.59283e-10	-1.1782
124199763	chr7:124199763:G:A	2.72656e-13	-1.95039	-0.962771	3.90129e-05	-1.0669	-0.816578	2.33816e-05	-1.86592	-0.952126
124199843	chr7:124199843:G:A	3.23483e-12	0.503159	-0.942803	6.80511e-05	-0.469387	-0.857726	0.000138221	-0.225717	-0.815429
124199850	chr7:124199850:G:A	7.10971e-13	-1.27953	-0.675216	2.77787e-05	-1.77599	-0.447112	5.62825e-05	-1.33853	-0.601088
124199929	chr7:124199929:A:G	5.55781e-12	-2.59283e-10	0.101584	0.000290345	-2.59283e-10	0.123697	0.000429851	-2.59283e-10	0.093441
124199979	chr7:124199979:G:A	1.05303e-12	-0.892978	-0.668976	1.80931e-05	-1.91058	-0.74126	3.55387e-05	-1.66569	-0.733682
124200263	chr7:124200263:C:T	2.21945e-13	-1.95877	-1.16017	1.1271e-05	-1.90845	-1.2167	1.84996e-05	-1.85175	-1.20049
124200393	chr7:124200393:C:A	6.30461e-13	-1.47442	-0.600509	2.47801e-05	-1.95251	-0.384816	3.36423e-05	-1.94402	-0.51019
124200622	chr7:124200622:C:A	2.62448e-12	0.557295	-1.20603	0.000165168	0.755592	-1.196	0.000134217	0.123167	-1.19371
124200633	chr7:124200633:G:A	1.50138e-12	-2.59283e-10	-1.20723	7.73241e-05	-2.59283e-10	-1.19937	0.000117776	-2.59283e-10	-1.20121
124200881	chr7:124200881:C:T	1.49389e-12	-2.59283e-10	-1.21224	7.59856e-05	-2.59283e-10	-1.21683	0.000116172	-2.59283e-10	-1.21492
124201131	chr7:124201131:G:A	2.16351e-13	-1.96189	-1.18258	1.13581e-05	-1.90192	-1.21551	1.84603e-05	-1.84301	-1.21136
124201290	chr7:124201290:G:A	2.16231e-13	-1.95489	-1.19014	2.81566e-05	-1.09415	-1.11544	1.85965e-05	-1.87464	-1.17239
124201682	chr7:124201682:T:A	2.2448e-13	-1.95493	-1.15266	1.12025e-05	-1.91523	-1.21601	1.84038e-05	-1.86099	-1.19645
124201683	chr7:124201683:C:G	2.25463e-13	-1.95038	-1.15284	1.11241e-05	-1.92223	-1.21603	1.82251e-05	-1.87065	-1.19654
124201887	chr7:124201887:G:T	1.53439e-12	-2.59283e-10	-1.18549	8.03608e-05	-2.59283e-10	-1.16085	0.000120154	-2.59283e-10	-1.18123
124202004	chr7:124202004:A:G	1.51778e-12	-2.59283e-10	-1.19637	7.97844e-05	-2.59283e-10	-1.16804	0.000120102	-2.59283e-10	-1.18165
124202435	chr7:124202435:T:C	3.8745e-13	-1.70408	-0.85771	5.30168e-05	-0.961361	-0.615402	2.98746e-05	-1.78379	-0.789204
124202830	chr7:124202830:A:G	3.0987e-13	-1.94879	-0.836432	4.67174e-05	-1.05744	-0.645813	2.70778e-05	-1.86247	-0.80881
124203182	chr7:124203182:A:G	2.88051e-12	-2.59283e-10	-0.555653	0.000124968	-2.59283e-10	-0.719313	0.000207706	-2.59283e-10	-0.633876
124203257	chr7:124203257:A:C	6.62847e-13	-1.47691	-0.547924	2.63176e-05	-1.95298	-0.324154	3.55617e-05	-1.94457	-0.454156
124203322	chr7:124203322:C:T	2.70264e-12	-2.59283e-10	-0.619394	0.000129178	-2.59283e-10	-0.686185	0.000194718	-2.59283e-10	-0.698444
124203511	chr7:124203511:G:A	2.16944e-13	-1.96179	-1.17995	1.13484e-05	-1.90224	-1.21605	1.84749e-05	-1.84342	-1.21017
124203854	chr7:124203854:G:T	1.61114e-12	-2.59283e-10	-1.13668	8.42532e-05	-2.59283e-10	-1.11355	0.000126264	-2.59283e-10	-1.13162
124203894	chr7:124203894:C:T	2.70264e-12	-2.59283e-10	-0.619394	0.000129178	-2.59283e-10	-0.686185	0.000194718	-2.59283e-10	-0.698444
124203988	chr7:124203988:G:A	1.6066e-12	-2.59283e-10	-1.1395	8.12945e-05	-2.59283e-10	-1.14929	0.000128017	-2.59283e-10	-1.11784
124205296	chr7:124205296:A:T	1.50266e-12	-2.59283e-10	-1.20639	7.62722e-05	-2.59283e-10	-1.21306	0.000116689	-2.59283e-10	-1.21048
124205448	chr7:124205448:T:A	6.3141e-13	-1.34406	-0.729358	2.05289e-05	-1.90259	-0.622952	2.94446e-05	-1.88939	-0.698095
124205730	chr7:124205730:T:C	9.66513e-13	-1.16928	-0.478406	1.92526e-05	-1.96502	-0.624702	3.57234e-05	-1.80958	-0.584613
124205909	chr7:124205909:G:A	1.49672e-12	-2.59283e-10	-1.21035	7.61031e-05	-2.59283e-10	-1.21528	0.00011634	-2.59283e-10	-1.21348
124206505	chr7:124206505:TA:T	6.72462e-13	-1.40742	-0.603005	2.50908e-05	-1.93592	-0.388949	3.41627e-05	-1.92513	-0.513735
124206576	chr7:124206576:G:T	2.19992e-13	-1.97011	-1.15768	1.16113e-05	-1.87881	-1.21659	1.927e-05	-1.81261	-1.19884
124206724	chr7:124206724:C:A	2.23619e-13	-1.95044	-1.16099	3.04557e-05	-1.0677	-1.06339	1.94708e-05	-1.865	-1.13608
124206791	chr7:124206791:T:C	1.51865e-12	-2.59283e-10	-1.1958	7.98604e-05	-2.59283e-10	-1.16709	0.000120197	-2.59283e-10	-1.18087
124207337	chr7:124207337:T:C	2.13693e-13	-1.97367	-1.18316	1.18131e-05	-1.86268	-1.21548	1.94297e-05	-1.79197	-1.21123
124207618	chr7:124207618:A:G	2.35319e-13	-1.97502	-1.08542	1.21312e-05	-1.85428	-1.19732	2.08357e-05	-1.78095	-1.15238
124207863	chr7:124207863:A:G	2.31013e-13	-1.97021	-1.10869	1.17402e-05	-1.87888	-1.20548	1.98722e-05	-1.81255	-1.16812
124207908	chr7:124207908:G:A	2.37626e-12	-2.59283e-10	-0.748092	0.000127978	-2.59283e-10	-0.695516	0.000181848	-2.59283e-10	-0.766828
124207947	chr7:124207947:C:T	2.25547e-13	-1.93884	-1.164	3.20986e-05	-1.01023	-1.06833	1.98033e-05	-1.84414	-1.14001
124208253	chr7:124208253:C:T	1.49447e-12	-2.59283e-10	-1.21185	7.77116e-05	-2.59283e-10	-1.19437	0.00011751	-2.59283e-10	-1.20348
124208335	chr7:124208335:G:C	2.23564e-13	-1.92688	-1.1848	3.32182e-05	-0.947372	-1.0969	1.97691e-05	-1.82079	-1.16509
124208623	chr7:124208623:A:G	2.08138e-12	-2.59283e-10	-0.88059	9.94862e-05	-2.59283e-10	-0.947354	0.000159309	-2.59283e-10	-0.899152
124208667	chr7:124208667:C:T	2.50523e-12	-2.59283e-10	-0.695239	0.000120249	-2.59283e-10	-0.757807	0.000181805	-2.59283e-10	-0.767062
124209186	chr7:124209186:C:T	2.16348e-13	-1.92951	-1.21498	2.99465e-05	-0.949319	-1.19864	1.88532e-05	-1.81961	-1.2137
124209285	chr7:124209285:C:A	1.65629e-12	-2.59283e-10	-1.10904	8.65131e-05	-2.59283e-10	-1.08708	0.000133211	-2.59283e-10	-1.07806
124209415	chr7:124209415:G:A	3.66164e-12	-2.59283e-10	-0.315711	0.000172868	-2.59283e-10	-0.394843	0.000258981	-2.59283e-10	-0.413242
124209437	chr7:124209437:G:A	5.65217e-13	-1.49732	-0.68685	2.21837e-05	-1.95727	-0.490741	3.03935e-05	-1.94992	-0.605845
124209494	chr7:124209494:C:G	2.22025e-13	-1.92285	-1.19574	1.59571e-05	-1.56516	-1.21231	2.65319e-05	-1.47573	-1.21592
124209533	chr7:124209533:C:T	1.52723e-12	-2.59283e-10	-1.19016	8.05592e-05	-2.59283e-10	-1.15838	0.00012103	-2.59283e-10	-1.17396
124210083	chr7:124210083:C:G	5.96042e-12	1.34509	-1.17357	0.000380853	1.54836	-1.15332	0.00028493	0.83218	-1.14993
124210365	chr7:124210365:C:T	1.19496e-12	-0.678873	-0.756633	4.48245e-05	-0.803013	-0.941603	4.71796e-05	-1.27585	-0.840185
124210474	chr7:124210474:C:T	1.52606e-12	-2.59283e-10	-1.19093	8.04448e-05	-2.59283e-10	-1.1598	0.000120956	-2.59283e-10	-1.17457
124210701	chr7:124210701:T:C	2.43626e-13	-1.84783	-1.17791	4.43947e-05	-0.669206	-1.08505	2.25191e-05	-1.69893	-1.15671
124210891	chr7:124210891:T:C	2.39237e-13	-1.8487	-1.19522	4.27303e-05	-0.673813	-1.11865	2.19897e-05	-1.70069	-1.17874
124211225	chr7:124211225:A:G	1.49256e-12	-2.59283e-10	-1.21313	7.70972e-05	-2.59283e-10	-1.20231	0.000116551	-2.59283e-10	-1.21167
124211338	chr7:124211338:G:T	5.68589e-12	1.32831	-1.20394	0.000361411	1.5356	-1.19296	0.000270617	0.82139	-1.19068
124211354	chr7:124211354:T:C	2.32967e-12	-2.59283e-10	-0.767893	0.000137733	-2.59283e-10	-0.622053	0.000201762	-2.59283e-10	-0.662908
124211403	chr7:124211403:G:A	1.53416e-12	-2.59283e-10	-1.18564	7.71416e-05	-2.59283e-10	-1.20173	0.000119275	-2.59283e-10	-1.18857
124212121	chr7:124212121:T:C	2.42734e-13	-1.84194	-1.18746	4.37947e-05	-0.657447	-1.11041	2.23908e-05	-1.69238	-1.16896
124212308	chr7:124212308:A:G	1.48735e-12	-2.59283e-10	-1.21663	7.60775e-05	-2.59283e-10	-1.21562	0.000115946	-2.59283e-10	-1.21687
124212646	chr7:124212646:C:T	2.39798e-13	-1.87348	-1.1681	3.97351e-05	-0.759481	-1.10566	2.13348e-05	-1.74009	-1.16957
124212651	chr7:124212651:G:A	2.4896e-13	-1.81842	-1.18567	4.72184e-05	-0.585392	-1.1072	2.32162e-05	-1.65839	-1.16676
124212673	chr7:124212673:T:C	1.48888e-12	-2.59283e-10	-1.2156	7.59983e-05	-2.59283e-10	-1.21666	0.000116029	-2.59283e-10	-1.21616
124212746	chr7:124212746:G:A	3.01096e-13	-1.83064	-0.983305	6.04753e-05	-0.62303	-0.822107	2.81971e-05	-1.67704	-0.953737
124213174	chr7:124213174:A:G	2.3048e-13	-1.86595	-1.21527	3.82256e-05	-0.729604	-1.17426	2.08115e-05	-1.72566	-1.20883
124213393	chr7:124213393:AAAT:A	2.39629e-13	-1.82584	-1.21644	4.20996e-05	-0.607699	-1.19964	2.18708e-05	-1.66852	-1.21632
124213471	chr7:124213471:T:C	1.49412e-12	-2.59283e-10	-1.21208	7.76742e-05	-2.59283e-10	-1.19485	0.000117474	-2.59283e-10	-1.20378
124213605	chr7:124213605:A:T	1.13288e-12	-1.19408	-0.294775	2.24822e-05	-1.97441	-0.460236	4.08823e-05	-1.84475	-0.41455
124213739	chr7:124213739:T:C	2.36689e-13	-1.83827	-1.21636	4.15218e-05	-0.640445	-1.18071	2.16213e-05	-1.68478	-1.21154
124214392	chr7:124214392:T:C	2.35565e-13	-1.91988	-1.13951	1.60719e-05	-1.55653	-1.21377	2.75396e-05	-1.46522	-1.18915
124214518	chr7:124214518:T:C	2.56917e-13	-1.75575	-1.21687	5.11919e-05	-0.421431	-1.19036	2.41038e-05	-1.57393	-1.2137
124214783	chr7:124214783:T:A	1.59341e-12	-2.59283e-10	-1.14775	8.30316e-05	-2.59283e-10	-1.12815	0.000124627	-2.59283e-10	-1.14467
124215028	chr7:124215028:C:T	1.49096e-12	-2.59283e-10	-1.2142	7.59768e-05	-2.59283e-10	-1.21694	0.000116168	-2.59283e-10	-1.21496
124215341	chr7:124215341:C:T	1.48706e-12	-2.59283e-10	-1.21682	7.6328e-05	-2.59283e-10	-1.21233	0.000115994	-2.59283e-10	-1.21646
124215453	chr7:124215453:A:G	2.55962e-13	-1.75994	-1.2164	5.14264e-05	-0.425848	-1.18137	2.40515e-05	-1.57716	-1.21263
124215552	chr7:124215552:T:C	5.58512e-13	-1.10796	-1.08814	2.69933e-05	-1.13692	-1.11486	3.63937e-05	-1.27718	-1.09842
124215817	chr7:124215817:T:C	2.59246e-13	-1.74829	-1.21531	5.33574e-05	-0.39592	-1.17444	2.45154e-05	-1.56179	-1.20891
124216077	chr7:124216077:A:G	8.52424e-13	-1.11409	-0.659203	2.34056e-05	-1.54483	-0.849565	3.37519e-05	-1.69948	-0.751478
124216080	chr7:124216080:T:TA	2.53623e-13	-1.76913	-1.2164	5.00714e-05	-0.452633	-1.18129	2.37518e-05	-1.59059	-1.21175
124216404	chr7:124216404:T:C	8.02724e-12	1.36011	-0.890892	0.000415508	1.32097	-0.838842	0.000333167	0.672282	-0.833636
124216594	chr7:124216594:G:C	2.51275e-13	-1.77793	-1.2169	4.85659e-05	-0.477118	-1.18733	2.34122e-05	-1.60286	-1.21388
124217051	chr7:124217051:T:C	2.52588e-13	-1.89307	-1.09655	1.74166e-05	-1.48865	-1.2013	3.0508e-05	-1.39055	-1.16146
124217080	chr7:124217080:C:T	2.41729e-12	-2.59283e-10	-0.730976	0.000116238	-2.59283e-10	-0.791729	0.000175786	-2.59283e-10	-0.800731
124217126	chr7:124217126:T:C	5.60319e-12	0.764976	-0.655261	3.69966e-05	-1.31915	-0.617393	5.7438e-05	-1.20366	-0.715628
124217326	chr7:124217326:TC:T	2.57356e-13	-1.75888	-1.21204	5.19505e-05	-0.430197	-1.16688	2.42552e-05	-1.57835	-1.20302
124217397	chr7:124217397:C:T	2.36834e-13	-1.92397	-1.13004	1.58746e-05	-1.571	-1.21165	2.72963e-05	-1.47988	-1.18337
124217461	chr7:124217461:G:A	2.06141e-13	-1.97657	-1.21624	1.2676e-05	-1.79141	-1.21625	1.93646e-05	-1.78968	-1.21687
124217469	chr7:124217469:T:C	2.14594e-12	-2.59283e-10	-0.850044	0.000104042	-2.59283e-10	-0.902574	0.00015754	-2.59283e-10	-0.910319
124217599	chr7:124217599:C:T	5.4773e-13	-1.10489	-1.11071	2.65231e-05	-1.13441	-1.13495	3.57146e-05	-1.2749	-1.11953
124217633	chr7:124217633:C:G	5.79748e-13	-0.943265	-1.21552	2.85759e-05	-0.977892	-1.21692	3.75323e-05	-1.12835	-1.21644
124218005	chr7:124218005:C:T	5.4743e-13	-1.52346	-0.692683	0.000139296	-0.0356939	-0.575075	5.6683e-05	-1.27022	-0.662302
124218552	chr7:124218552:G:A	1.15446e-12	-1.3407	-0.129282	2.64667e-05	-1.97678	-0.294701	4.5459e-05	-1.89478	-0.258406
124218666	chr7:124218666:A:C	2.70871e-13	-1.74709	-1.17264	1.19721e-05	-1.97321	-1.09158	1.73975e-05	-1.97378	-1.13989
124218861	chr7:124218861:C:T	3.16e-13	-1.92085	-0.844784	1.83275e-05	-1.912	-0.726971	2.36196e-05	-1.95667	-0.851252
124219142	chr7:124219142:T:C	2.34099e-13	-1.87298	-1.19266	1.42132e-05	-1.68461	-1.2086	2.00127e-05	-1.78074	-1.19289
124219285	chr7:124219285:A:G	2.86547e-13	-1.74316	-1.12031	1.86495e-05	-1.48224	-1.13931	2.47792e-05	-1.60883	-1.15117
124219408	chr7:124219408:T:C	2.09156e-12	-2.59283e-10	-0.875711	0.000109846	-2.59283e-10	-0.848294	0.00015768	-2.59283e-10	-0.909429
124219774	chr7:124219774:T:A	7.81726e-13	-1.90028	0.040409	5.02548e-05	-1.87513	0.244862	6.69446e-05	-1.89318	0.127045
124219787	chr7:124219787:C:T	1.56839e-12	-2.59283e-10	-1.16357	8.19673e-05	-2.59283e-10	-1.14105	0.000123388	-2.59283e-10	-1.15467
124219904	chr7:124219904:G:A	1.59846e-12	-2.59283e-10	-1.14458	8.31073e-05	-2.59283e-10	-1.12724	0.000123818	-2.59283e-10	-1.15119
124219906	chr7:124219906:A:G	1.52275e-12	-2.59283e-10	-1.19311	7.86903e-05	-2.59283e-10	-1.18185	0.000118827	-2.59283e-10	-1.19233
124220160	chr7:124220160:T:C	2.90911e-13	-1.63291	-1.21545	1.23419e-05	-1.82455	-1.20982	1.71614e-05	-1.91071	-1.21662
124220223	chr7:124220223:C:T	4.02129e-13	-1.75823	-0.76637	1.71396e-05	-1.84717	-0.858816	2.339e-05	-1.9706	-0.847088
124220224	chr7:124220224:G:A	4.55887e-13	-1.46814	-0.930988	1.87072e-05	-1.67378	-0.944683	2.62456e-05	-1.74017	-0.962331
124220309	chr7:124220309:T:A	2.09286e-12	-2.59283e-10	-0.87509	0.000109096	-2.59283e-10	-0.855144	0.000166007	-2.59283e-10	-0.857969
124220449	chr7:124220449:C:G	1.66373e-12	-2.59283e-10	-1.10456	8.19691e-05	-2.59283e-10	-1.14103	0.000127593	-2.59283e-10	-1.12115
124220804	chr7:124220804:C:T	5.2031e-13	-1.92695	-0.340001	3.31055e-05	-1.90424	-0.143433	4.38477e-05	-1.92049	-0.268786
124221593	chr7:124221593:CAAGAA:C	1.53963e-12	-2.59283e-10	-1.18208	7.80228e-05	-2.59283e-10	-1.19037	0.000120273	-2.59283e-10	-1.18023
124222404	chr7:124222404:T:G	1.57342e-12	-2.59283e-10	-1.16037	7.82846e-05	-2.59283e-10	-1.18702	0.000121054	-2.59283e-10	-1.17376
124222527	chr7:124222527:C:T	2.14703e-12	-2.59283e-10	-0.849538	0.000112865	-2.59283e-10	-0.821179	0.000161665	-2.59283e-10	-0.88447
124222575	chr7:124222575:T:A	1.57589e-12	-2.59283e-10	-1.1588	7.83718e-05	-2.59283e-10	-1.18591	0.000121201	-2.59283e-10	-1.17255
124222579	chr7:124222579:T:A	1.87775e-12	-2.59283e-10	-0.983549	0.000108485	-2.59283e-10	-0.860761	0.000159912	-2.59283e-10	-0.895372
124222625	chr7:124222625:A:T	1.12155e-12	-1.88918	0.390269	8.04623e-05	-1.79799	0.638405	0.00010699	-1.82586	0.528597
124222787	chr7:124222787:G:A	1.51092e-12	-2.59283e-10	-1.20091	7.76168e-05	-2.59283e-10	-1.19559	0.000118369	-2.59283e-10	-1.19619
124222863	chr7:124222863:T:C	1.73956e-12	-2.59283e-10	-1.05999	9.17252e-05	-2.59283e-10	-1.02857	0.000134052	-2.59283e-10	-1.07177
124223016	chr7:124223016:A:G	1.10428e-12	-0.801601	-0.712823	3.57212e-05	-1.17389	-0.797735	4.39889e-05	-1.43207	-0.75399
124223075	chr7:124223075:T:A	1.50772e-12	-2.59283e-10	-1.20302	7.83026e-05	-2.59283e-10	-1.18679	0.000117825	-2.59283e-10	-1.2008
124223090	chr7:124223090:A:G	4.96553e-13	-1.10721	-1.20647	2.15249e-05	-1.26674	-1.21142	2.86763e-05	-1.39932	-1.21461
124223141	chr7:124223141:T:C	1.97279e-12	-2.59283e-10	-0.93417	9.13358e-05	-2.59283e-10	-1.03283	0.000146387	-2.59283e-10	-0.983747
124223557	chr7:124223557:G:C	3.8199e-13	-1.41495	-1.16103	3.83574e-05	-0.776987	-1.12344	4.68609e-05	-0.985009	-1.1378
124223646	chr7:124223646:A:G	5.824e-13	-1.67968	-0.474541	3.64741e-05	-1.25005	-0.700724	6.78938e-05	-1.20453	-0.547525
124223716	chr7:124223716:G:A	3.81827e-13	-1.42358	-1.15283	3.82634e-05	-0.789685	-1.11319	4.67469e-05	-0.99692	-1.12833
124223859	chr7:124223859:G:A	1.56855e-12	-2.59283e-10	-1.16347	8.25404e-05	-2.59283e-10	-1.13408	0.000122902	-2.59283e-10	-1.15861
124224093	chr7:124224093:C:T	9.18815e-13	-1.14638	-0.551915	3.00976e-05	-1.45131	-0.69162	3.73485e-05	-1.64749	-0.702217
124224131	chr7:124224131:G:T	4.41448e-13	-1.47598	-0.95534	2.35053e-05	-1.27842	-1.11172	4.58027e-05	-1.12852	-1.01714
124224321	chr7:124224321:C:T	1.23641e-12	-1.40141	-2.60556e-10	6.92114e-05	-1.31021	-2.60556e-10	0.000111797	-1.25331	-2.60556e-10
124224489	chr7:124224489:C:T	7.08023e-13	-1.9589	-2.60556e-10	4.10438e-05	-1.83273	-2.60556e-10	5.79836e-05	-1.90984	-2.60556e-10
124224632	chr7:124224632:G:A	1.15118e-12	-1.08935	-0.383488	3.57169e-05	-1.40781	-0.563939	4.43365e-05	-1.61205	-0.566145
124224675	chr7:124224675:G:A	2.76484e-13	-1.97646	-0.922768	1.54646e-05	-1.97653	-0.832291	2.184e-05	-1.97705	-0.909201
124224724	chr7:124224724:G:A	1.6241e-12	-2.59283e-10	-1.12866	8.71431e-05	-2.59283e-10	-1.07982	0.000121992	-2.59283e-10	-1.16604
124225171	chr7:124225171:G:T	3.44219e-13	-1.97414	-0.705963	1.47433e-05	-1.9735	-0.883087	2.5909e-05	-1.9523	-0.763103
124225559	chr7:124225559:G:T	1.16794e-12	-0.2532	-1.20518	4.55631e-05	-0.548011	-1.18026	5.56785e-05	-0.737849	-1.21255
124225733	chr7:124225733:T:C	7.29478e-13	-1.20414	-0.724904	2.60184e-05	-1.48814	-0.800426	3.19529e-05	-1.67707	-0.828663
124225872	chr7:124225872:T:C	6.54921e-13	-1.71833	-0.318537	2.45699e-05	-1.96005	-0.385801	3.50829e-05	-1.97566	-0.436624
124226178	chr7:124226178:G:C	1.32977e-12	-0.130728	-1.19789	5.18947e-05	-0.423787	-1.17437	6.25538e-05	-0.625963	-1.20801
124226461	chr7:124226461:C:T	8.57931e-13	-0.553615	-1.21324	4.33428e-05	-0.56256	-1.21567	5.64594e-05	-0.723197	-1.21328
124226674	chr7:124226674:A:G	2.12064e-12	0.348546	-1.21045	7.86074e-05	0.00504817	-1.18795	9.35416e-05	-0.216952	-1.21464
124226806	chr7:124226806:C:A	1.83985e-12	-0.268078	-0.73586	8.60583e-05	-0.285499	-0.806849	0.000117037	-0.463421	-0.744085
124226891	chr7:124226891:T:A	2.43397e-12	0.286339	-1.01044	9.01849e-05	0.00605683	-1.05157	0.000112054	-0.233188	-1.01783
124227258	chr7:124227258:C:T	6.34545e-13	-1.32963	-0.738836	2.20939e-05	-1.64368	-0.808393	2.85039e-05	-1.78063	-0.839325
124227268	chr7:124227268:T:C	7.99339e-13	-1.83759	-2.60556e-10	3.89557e-05	-1.88495	-2.60556e-10	5.76977e-05	-1.91478	-2.60556e-10
124227292	chr7:124227292:G:T	3.3034e-13	-1.50492	-1.21633	2.09551e-05	-1.30134	-1.20366	3.65119e-05	-1.15554	-1.21682
124227417	chr7:124227417:A:G	1.5043e-12	-2.59283e-10	-1.20529	7.80067e-05	-2.59283e-10	-1.19058	0.000117511	-2.59283e-10	-1.20347
124227702	chr7:124227702:A:G	4.95496e-12	-0.0132313	-2.60556e-10	0.000190072	-0.299972	-2.60556e-10	0.000216707	-0.591453	-2.60556e-10
124227713	chr7:124227713:A:G	2.12342e-12	-2.59283e-10	-0.860592	0.000118197	-2.59283e-10	-0.775024	0.000155869	-2.59283e-10	-0.920979
124227810	chr7:124227810:T:C	8.10833e-13	-0.685828	-1.13749	3.96799e-05	-0.704918	-1.16161	5.31005e-05	-0.857815	-1.14
124228316	chr7:124228316:G:A	1.05852e-12	-1.55675	-2.60556e-10	5.42166e-05	-1.55438	-2.60556e-10	8.04797e-05	-1.58199	-2.60556e-10
124229164	chr7:124229164:A:G	7.71341e-12	-2.59283e-10	0.429339	0.000412132	-2.59283e-10	0.473972	0.000663055	-2.59283e-10	0.52686
124229457	chr7:124229457:G:A	5.44225e-12	-2.59283e-10	0.0805714	0.00028637	-2.59283e-10	0.109912	0.000461743	-2.59283e-10	0.165011
124229513	chr7:124229513:A:G	4.91209e-13	-1.78496	-0.539544	2.48159e-05	-1.8883	-0.447586	3.52162e-05	-1.88375	-0.524736
124229789	chr7:124229789:T:C	2.04882e-12	-2.59283e-10	-0.896356	0.000102918	-2.59283e-10	-0.913437	0.000163984	-2.59283e-10	-0.870231
124229858	chr7:124229858:C:A	3.59032e-13	-1.92575	-0.71222	1.84893e-05	-1.97452	-0.655659	2.88897e-05	-1.96626	-0.640252
124230097	chr7:124230097:A:G	2.86824e-13	-1.96684	-0.895671	1.46554e-05	-1.97167	-0.890893	2.26027e-05	-1.97673	-0.8752
124230326	chr7:124230326:T:TA	7.06164e-13	-1.79667	-0.164857	3.66463e-05	-1.80035	-0.145707	5.46625e-05	-1.84042	-0.128397
124230462	chr7:124230462:T:G	1.52491e-12	-2.59283e-10	-1.19168	7.68734e-05	-2.59283e-10	-1.20521	0.000118629	-2.59283e-10	-1.194
124230814	chr7:124230814:G:A	3.01878e-13	-1.93477	-0.876581	1.48823e-05	-1.97623	-0.870966	2.32203e-05	-1.97014	-0.854828
124231534	chr7:124231534:G:A	4.42607e-13	-1.7209	-0.70779	3.04173e-05	-1.31032	-0.822036	5.1653e-05	-1.29021	-0.735241
124231890	chr7:124231890:T:G	1.52622e-12	-2.59283e-10	-1.19083	7.69174e-05	-2.59283e-10	-1.20464	0.000118724	-2.59283e-10	-1.1932
124231928	chr7:124231928:T:C	1.55615e-12	-2.59283e-10	-1.17141	7.80164e-05	-2.59283e-10	-1.19045	0.00012096	-2.59283e-10	-1.17454
124232422	chr7:124232422:AC:A	2.9627e-13	-1.66541	-1.1647	1.29778e-05	-1.8499	-1.13423	1.89359e-05	-1.83984	-1.1891
124233252	chr7:124233252:C:T	3.72366e-13	-1.93536	-0.666139	1.93389e-05	-1.97612	-0.609133	3.01848e-05	-1.97004	-0.592624
124233808	chr7:124233808:T:C	7.39022e-13	-1.7811	-0.134953	3.82594e-05	-1.78647	-0.116516	5.70592e-05	-1.82754	-0.0983659
124234297	chr7:124234297:G:A	7.11063e-13	-1.80252	-0.152091	3.8243e-05	-1.80567	-0.09774	5.54544e-05	-1.84534	-0.109093
124234852	chr7:124234852:T:C	2.14849e-12	-2.59283e-10	-0.848855	0.000104486	-2.59283e-10	-0.89832	0.000170021	-2.59283e-10	-0.834075
124235128	chr7:124235128:G:C	7.71357e-13	-1.80572	-0.0675026	3.99698e-05	-1.81067	-0.0485785	5.97711e-05	-1.84886	-0.0306139
124235231	chr7:124235231:T:C	1.49037e-12	-2.59283e-10	-1.2146	7.59844e-05	-2.59283e-10	-1.21684	0.000116266	-2.59283e-10	-1.21411
124235311	chr7:124235311:T:G	1.57076e-12	-2.59283e-10	-1.16206	8.44552e-05	-2.59283e-10	-1.11115	0.00012689	-2.59283e-10	-1.12667
124235558	chr7:124235558:A:G	7.10461e-13	-1.95546	-2.60556e-10	3.62737e-05	-1.95628	-2.60556e-10	5.45998e-05	-1.96997	-2.60556e-10
124235612	chr7:124235612:C:T	2.96275e-13	-1.97082	-0.859266	1.42236e-05	-1.97164	-0.920836	2.14783e-05	-1.96807	-0.934888
124235664	chr7:124235664:A:C	3.83406e-13	-1.90158	-0.670708	1.94336e-05	-1.96668	-0.613687	3.05533e-05	-1.95326	-0.597263
124235733	chr7:124235733:T:G	1.94137e-12	-2.59283e-10	-0.950225	0.000103646	-2.59283e-10	-0.906391	0.00015374	-2.59283e-10	-0.934738
124235742	chr7:124235742:T:C	7.04391e-13	-1.79254	-0.171507	3.65005e-05	-1.79757	-0.152479	5.4454e-05	-1.83737	-0.135267
124235837	chr7:124235837:G:A	3.60934e-13	-1.93813	-0.69455	1.87708e-05	-1.97654	-0.63853	2.92615e-05	-1.97118	-0.622544
124236192	chr7:124236192:C:T	2.13459e-13	-1.94219	-1.21574	1.32855e-05	-1.76044	-1.20027	2.10145e-05	-1.71244	-1.21235
124236194	chr7:124236194:A:G	2.32389e-12	-2.59283e-10	-0.77038	0.000120438	-2.59283e-10	-0.756239	0.000190429	-2.59283e-10	-0.720716
124236626	chr7:124236626:T:C	2.91566e-12	-2.59283e-10	-0.543526	0.000150531	-2.59283e-10	-0.533204	0.000240806	-2.59283e-10	-0.486005
124236813	chr7:124236813:T:C	2.15316e-12	-2.59283e-10	-0.846686	0.000103391	-2.59283e-10	-0.90885	0.000161764	-2.59283e-10	-0.883857
124237447	chr7:124237447:T:C	1.07404e-12	-1.54219	-2.60556e-10	5.70903e-05	-1.50274	-2.60556e-10	9.31902e-05	-1.43536	-2.60556e-10
124237455	chr7:124237455:CTTCA:C	7.3167e-13	-1.92605	-2.60556e-10	3.97307e-05	-1.86525	-2.60556e-10	5.81075e-05	-1.9077	-2.60556e-10
124237825	chr7:124237825:A:G	2.13313e-13	-1.94448	-1.21414	1.32649e-05	-1.76725	-1.195	2.09134e-05	-1.72018	-1.20942
124238016	chr7:124238016:C:T	2.41893e-13	-1.9429	-1.08999	1.19742e-05	-1.97703	-1.08759	1.8469e-05	-1.97297	-1.08094
124238153	chr7:124238153:T:C	1.57867e-12	-2.59283e-10	-1.15704	8.32828e-05	-2.59283e-10	-1.12513	0.000120391	-2.59283e-10	-1.17925
124238160	chr7:124238160:C:G	2.95453e-13	-1.61667	-1.21619	1.10588e-05	-1.93018	-1.21397	2.0423e-05	-1.73646	-1.21687
124238349	chr7:124238349:G:A	3.40755e-12	-2.59283e-10	-0.387627	0.000176268	-2.59283e-10	-0.375364	0.000283178	-2.59283e-10	-0.323923
124238483	chr7:124238483:T:C	2.46747e-13	-1.94717	-1.06584	1.22655e-05	-1.97719	-1.06339	1.89048e-05	-1.97439	-1.05619
124238533	chr7:124238533:C:T	1.5067e-12	-2.59283e-10	-1.2037	7.6292e-05	-2.59283e-10	-1.2128	0.000117284	-2.59283e-10	-1.2054
124239062	chr7:124239062:A:C	1.57606e-12	-2.59283e-10	-1.15869	8.13435e-05	-2.59283e-10	-1.14869	0.000122695	-2.59283e-10	-1.16029
124239403	chr7:124239403:C:A	4.83394e-13	-1.76297	-0.57757	2.41781e-05	-1.87292	-0.489002	3.44307e-05	-1.86828	-0.56277
124239776	chr7:124239776:C:T	9.97413e-13	-1.61621	-2.60556e-10	6.33185e-05	-1.39919	-2.60556e-10	9.08567e-05	-1.46071	-2.60556e-10
124240011	chr7:124240011:A:G	1.48764e-12	-2.59283e-10	-1.21643	7.60016e-05	-2.59283e-10	-1.21662	0.000115946	-2.59283e-10	-1.21687
124240079	chr7:124240079:G:A	6.52506e-13	-0.823637	-1.21692	4.87485e-05	-0.459613	-1.20109	8.52657e-05	-0.308996	-1.21523
124240177	chr7:124240177:G:A	1.61448e-12	-2.59283e-10	-1.13461	8.34268e-05	-2.59283e-10	-1.1234	0.000125619	-2.59283e-10	-1.13674
124240220	chr7:124240220:A:G	1.54456e-12	-2.59283e-10	-1.17888	7.95611e-05	-2.59283e-10	-1.17085	0.00012027	-2.59283e-10	-1.18026
124240234	chr7:124240234:G:A	2.15333e-13	-1.94464	-1.20454	1.34818e-05	-1.77134	-1.1747	2.11236e-05	-1.72333	-1.19627
124240500	chr7:124240500:C:T	7.32924e-13	-1.86861	-0.0557211	6.2652e-05	-1.09829	-0.311489	6.59798e-05	-1.36715	-0.413493
124240501	chr7:124240501:G:A	2.88651e-12	-2.59283e-10	-0.553572	0.000149012	-2.59283e-10	-0.543344	0.000238363	-2.59283e-10	-0.496204
124240703	chr7:124240703:G:A	4.53581e-13	-1.70449	-0.699709	3.11802e-05	-1.29307	-0.814523	5.30832e-05	-1.27131	-0.726829
124240785	chr7:124240785:C:G	7.03972e-13	-1.78448	-0.180157	3.64242e-05	-1.78893	-0.163205	5.42821e-05	-1.82981	-0.145992
124240867	chr7:124240867:G:C	3.02976e-12	-2.59283e-10	-0.505137	0.000156467	-2.59283e-10	-0.494524	0.000250699	-2.59283e-10	-0.445747
124241143	chr7:124241143:T:C	2.72949e-13	-1.97397	-0.938124	1.3172e-05	-1.97466	-0.994614	1.992e-05	-1.97208	-1.0062
124241440	chr7:124241440:G:T	6.9635e-13	-1.97552	-2.60556e-10	3.55255e-05	-1.97712	-2.60556e-10	5.43209e-05	-1.97509	-2.60556e-10
124241444	chr7:124241444:T:C	1.67979e-12	-2.59283e-10	-1.09495	9.27485e-05	-2.59283e-10	-1.01748	0.00013832	-2.59283e-10	-1.04042
124241637	chr7:124241637:T:C	5.33329e-13	-1.71485	-0.527384	2.64414e-05	-1.8382	-0.434245	3.75339e-05	-1.83276	-0.511993
124241714	chr7:124241714:C:G	9.02333e-13	-0.908866	-0.807527	5.53346e-05	-0.782193	-0.751781	7.86243e-05	-0.864456	-0.74086
124241716	chr7:124241716:A:G	1.77949e-12	-1.0373	-2.60556e-10	6.26303e-05	-1.41012	-2.60556e-10	0.000105408	-1.31216	-2.60556e-10
124241746	chr7:124241746:T:C	1.68654e-12	-2.59283e-10	-1.09094	9.32338e-05	-2.59283e-10	-1.01226	0.000138991	-2.59283e-10	-1.03559
124241753	chr7:124241753:G:A	1.72867e-12	-2.59283e-10	-1.06627	9.61821e-05	-2.59283e-10	-0.981129	0.000143132	-2.59283e-10	-1.00623
124241773	chr7:124241773:T:G	6.97338e-13	-0.757317	-1.21679	5.28441e-05	-0.377277	-1.20275	9.2898e-05	-0.222753	-1.21574
124241832	chr7:124241832:A:G	1.67191e-12	-2.59283e-10	-1.09965	9.18196e-05	-2.59283e-10	-1.02755	0.000137187	-2.59283e-10	-1.04865
124242026	chr7:124242026:C:G	3.54619e-12	-2.59283e-10	-0.347746	0.000183476	-2.59283e-10	-0.335288	0.000295253	-2.59283e-10	-0.282164
124242682	chr7:124242682:T:C	1.52727e-12	-2.59283e-10	-1.19014	7.68977e-05	-2.59283e-10	-1.2049	0.000118158	-2.59283e-10	-1.19797
124242883	chr7:124242883:T:C	6.86934e-13	-1.83682	-0.152319	3.55852e-05	-1.84148	-0.13396	5.34478e-05	-1.87546	-0.11583
124243153	chr7:124243153:G:A	7.62462e-13	-1.88482	-2.60556e-10	3.55266e-05	-1.97709	-2.60556e-10	5.54594e-05	-1.95435	-2.60556e-10
124243595	chr7:124243595:C:A	2.47103e-13	-1.9212	-1.09037	1.2026e-05	-1.97281	-1.08749	1.86576e-05	-1.96306	-1.08069
124243624	chr7:124243624:A:G	6.9087e-13	-0.766486	-1.21694	5.21758e-05	-0.392241	-1.20051	9.16966e-05	-0.236494	-1.21502
124243799	chr7:124243799:A:G	7.41112e-13	-1.91322	-2.60556e-10	3.61294e-05	-1.96026	-2.60556e-10	5.63108e-05	-1.93911	-2.60556e-10
124243991	chr7:124243991:G:T	2.76363e-12	-2.59283e-10	-0.597077	0.000143235	-2.59283e-10	-0.582882	0.000227708	-2.59283e-10	-0.541932
124244221	chr7:124244221:A:G	1.52147e-12	-2.59283e-10	-1.19394	7.67311e-05	-2.59283e-10	-1.20707	0.000118354	-2.59283e-10	-1.19632
124245172	chr7:124245172:T:C	1.52729e-12	-2.59283e-10	-1.19013	7.69585e-05	-2.59283e-10	-1.20411	0.000118805	-2.59283e-10	-1.19251
124246195	chr7:124246195:G:A	1.95346e-12	-2.59283e-10	-0.944018	9.82774e-05	-2.59283e-10	-0.959579	0.000156028	-2.59283e-10	-0.919961
124246419	chr7:124246419:A:G	3.15289e-13	-1.82602	-0.941863	1.66823e-05	-1.83303	-0.899997	2.43917e-05	-1.87009	-0.905668
124246699	chr7:124246699:A:G	9.53646e-13	-1.66108	-2.60556e-10	5.3159e-05	-1.57409	-2.60556e-10	9.38233e-05	-1.42858	-2.60556e-10
124247789	chr7:124247789:C:T	2.8089e-13	-1.94228	-0.941134	1.62841e-05	-1.74162	-1.01556	2.54256e-05	-1.69583	-1.03841
124247906	chr7:124247906:C:T	1.74457e-12	-2.59283e-10	-1.05711	9.73346e-05	-2.59283e-10	-0.969218	0.000144756	-2.59283e-10	-0.994949
124247946	chr7:124247946:C:T	2.10127e-13	-1.96277	-1.2109	1.23479e-05	-1.81741	-1.21648	1.96671e-05	-1.77573	-1.21532
124248866	chr7:124248866:A:G	2.55967e-13	-1.93995	-1.03638	1.24898e-05	-1.94181	-1.08065	1.90506e-05	-1.93344	-1.08946
124249050	chr7:124249050:C:T	6.4172e-13	-1.15776	-0.899463	3.86806e-05	-1.02957	-0.862468	5.81531e-05	-1.06592	-0.840995
124249291	chr7:124249291:A:G	4.98678e-13	-1.84134	-0.468077	2.56677e-05	-1.92454	-0.377605	3.63171e-05	-1.92177	-0.455944
124249393	chr7:124249393:T:A	7.5435e-13	-1.89552	-2.60556e-10	3.55245e-05	-1.97715	-2.60556e-10	5.52841e-05	-1.95751	-2.60556e-10
124249432	chr7:124249432:A:T	1.73369e-12	-2.59283e-10	-1.06337	8.99877e-05	-2.59283e-10	-1.0477	0.000134835	-2.59283e-10	-1.06594
124249653	chr7:124249653:G:A	2.91604e-12	-2.59283e-10	-0.543394	0.000151317	-2.59283e-10	-0.527997	0.000241062	-2.59283e-10	-0.484944
124250318	chr7:124250318:T:C	7.02635e-13	-1.96654	-2.60556e-10	3.60388e-05	-1.96278	-2.60556e-10	5.54463e-05	-1.95458	-2.60556e-10
124250420	chr7:124250420:A:T	4.48492e-13	-1.87708	-0.538402	2.43328e-05	-1.8797	-0.475845	3.52458e-05	-1.90936	-0.498295
124250807	chr7:124250807:G:T	2.98416e-13	-1.79389	-1.029	2.13648e-05	-1.55974	-0.925888	3.21965e-05	-1.49161	-1.00653
124250908	chr7:124250908:T:C	4.9734e-13	-1.82505	-0.487054	2.54254e-05	-1.91409	-0.39753	3.60199e-05	-1.91114	-0.47478
124250938	chr7:124250938:C:T	1.87131e-12	-2.59283e-10	-0.986981	9.19854e-05	-2.59283e-10	-1.02574	0.000141726	-2.59283e-10	-1.0161
124251207	chr7:124251207:G:A	4.47518e-13	-1.87602	-0.54164	2.33008e-05	-1.94553	-0.453359	3.3012e-05	-1.94359	-0.529533
124251372	chr7:124251372:G:A	1.56948e-12	-2.59283e-10	-1.16287	8.35889e-05	-2.59283e-10	-1.12146	0.000125367	-2.59283e-10	-1.13875
124251637	chr7:124251637:G:T	6.95917e-12	-2.59283e-10	0.326439	0.000321738	-2.59283e-10	0.226366	0.000534727	-2.59283e-10	0.311758
124251869	chr7:124251869:C:T	1.01898e-12	-1.7434	0.148581	4.67722e-05	-1.86408	0.162001	6.75782e-05	-1.86369	0.106976
124252108	chr7:124252108:T:C	3.35234e-13	-1.8159	-0.89065	2.42318e-05	-1.59427	-0.765443	3.58223e-05	-1.5287	-0.862726
124252117	chr7:124252117:G:T	2.55114e-13	-1.86209	-1.11758	1.19527e-05	-1.9517	-1.11471	1.88329e-05	-1.92468	-1.10971
124252181	chr7:124252181:G:A	3.27575e-13	-1.82455	-0.905106	2.35211e-05	-1.60733	-0.782149	3.48019e-05	-1.54278	-0.877545
124252221	chr7:124252221:A:G	3.2523e-13	-1.81956	-0.917285	2.33722e-05	-1.59991	-0.795913	3.46558e-05	-1.53461	-0.889921
124252376	chr7:124252376:T:C	1.69025e-12	-2.59283e-10	-1.08874	8.49692e-05	-2.59283e-10	-1.10508	0.000136773	-2.59283e-10	-1.05167
124252465	chr7:124252465:T:C	3.38611e-13	-1.83375	-0.862771	2.43586e-05	-1.62205	-0.732434	3.57937e-05	-1.55877	-0.833456
124252469	chr7:124252469:A:G	1.70273e-12	-1.08139	-2.60556e-10	7.60097e-05	-1.21651	-2.60556e-10	0.000112919	-1.24333	-2.60556e-10
124252614	chr7:124252614:C:T	1.48942e-12	-2.59283e-10	-1.21524	7.599e-05	-2.59283e-10	-1.21677	0.000116045	-2.59283e-10	-1.21602
124252695	chr7:124252695:G:T	2.50019e-12	-2.59283e-10	-0.697255	0.000139546	-2.59283e-10	-0.608977	0.000178743	-2.59283e-10	-0.784047
124253139	chr7:124253139:T:C	1.64644e-12	-2.59283e-10	-1.115	8.92526e-05	-2.59283e-10	-1.0559	0.000135277	-2.59283e-10	-1.06268
124253199	chr7:124253199:G:T	6.3591e-13	-1.85444	-0.211882	3.35539e-05	-1.93285	-0.101366	4.66284e-05	-1.93041	-0.197382
124253784	chr7:124253784:C:T	5.90736e-13	-1.84578	-0.29423	3.09816e-05	-1.92744	-0.186537	4.31747e-05	-1.92489	-0.279856
124253984	chr7:124253984:C:T	4.29856e-13	-1.86306	-0.594867	2.25538e-05	-1.86309	-0.56838	3.33479e-05	-1.89469	-0.56831
124254891	chr7:124254891:T:C	3.796e-13	-1.36534	-1.21692	3.12878e-05	-0.899885	-1.20426	4.87479e-05	-0.866864	-1.21647
124254965	chr7:124254965:G:A	4.03245e-13	-1.78591	-0.735924	2.03405e-05	-1.88986	-0.644895	2.87433e-05	-1.88599	-0.725604
124255044	chr7:124255044:C:T	4.04853e-13	-1.8658	-0.652052	2.12069e-05	-1.8662	-0.62685	3.13836e-05	-1.89733	-0.626387
124255275	chr7:124255275:G:T	1.56071e-12	-2.59283e-10	-1.16848	7.81774e-05	-2.59283e-10	-1.18839	0.000121291	-2.59283e-10	-1.17181
124255309	chr7:124255309:C:T	1.48765e-12	-2.59283e-10	-1.21643	7.68861e-05	-2.59283e-10	-1.20505	0.000116683	-2.59283e-10	-1.21054
124255437	chr7:124255437:A:G	1.55227e-12	-2.59283e-10	-1.17391	7.78555e-05	-2.59283e-10	-1.19252	0.000120658	-2.59283e-10	-1.17704
124255622	chr7:124255622:G:A	4.60041e-13	-1.74508	-0.644983	3.0446e-05	-1.34723	-0.784188	5.24386e-05	-1.32464	-0.685711
124255820	chr7:124255820:T:C	1.55123e-12	-2.59283e-10	-1.17458	7.78162e-05	-2.59283e-10	-1.19302	0.00012058	-2.59283e-10	-1.17768
124256532	chr7:124256532:G:A	1.50767e-12	-2.59283e-10	-1.20305	7.63158e-05	-2.59283e-10	-1.21249	0.000117342	-2.59283e-10	-1.2049
124256557	chr7:124256557:A:C	2.48069e-12	-2.59283e-10	-0.705084	0.000128004	-2.59283e-10	-0.695308	0.000204385	-2.59283e-10	-0.64999
124256629	chr7:124256629:C:T	3.12988e-12	-2.59283e-10	-0.472627	0.000146851	-2.59283e-10	-0.557956	0.000232435	-2.59283e-10	-0.521385
124256630	chr7:124256630:G:A	8.29151e-13	-1.83599	0.0350184	4.64437e-05	-1.93316	0.224026	5.28476e-05	-1.92684	-0.0757415
124256658	chr7:124256658:A:G	9.40966e-13	-1.67447	-2.60556e-10	6.65052e-05	-1.35009	-2.60556e-10	8.7591e-05	-1.49732	-2.60556e-10
124256682	chr7:124256682:G:A	3.60411e-13	-1.87254	-0.761591	1.87237e-05	-1.87405	-0.743532	2.78506e-05	-1.904	-0.739147
124256709	chr7:124256709:G:A	2.44024e-12	-2.59283e-10	-0.721524	0.000117022	-2.59283e-10	-0.785014	0.000183208	-2.59283e-10	-0.759373
124257180	chr7:124257180:T:A	1.36238e-12	-1.74383	0.439437	6.27086e-05	-1.86289	0.454014	8.99417e-05	-1.86225	0.391418
124257634	chr7:124257634:T:C	1.21014e-12	-1.75864	0.335759	5.60087e-05	-1.87296	0.351093	8.04938e-05	-1.87233	0.290514
124257958	chr7:124257958:C:G	2.89146e-12	-2.59283e-10	-0.551859	0.000136329	-2.59283e-10	-0.632303	0.000221455	-2.59283e-10	-0.569777
124258015	chr7:124258015:C:T	2.29751e-13	-1.94492	-1.13947	1.34496e-05	-1.76439	-1.18404	2.21193e-05	-1.71507	-1.15848
124258364	chr7:124258364:T:C	2.65403e-13	-1.95608	-0.984044	1.28811e-05	-1.95687	-1.03474	1.95876e-05	-1.95007	-1.04503
124258932	chr7:124258932:T:C	1.64007e-12	-2.59283e-10	-1.11888	8.98755e-05	-2.59283e-10	-1.04895	0.000134296	-2.59283e-10	-1.06995
124258962	chr7:124258962:T:A	1.20399e-12	-1.75637	0.328396	5.56609e-05	-1.87158	0.343485	8.00152e-05	-1.87097	0.283193
124258995	chr7:124258995:T:A	1.59593e-12	-2.59283e-10	-1.14616	8.32336e-05	-2.59283e-10	-1.12572	0.000126875	-2.59283e-10	-1.12679
124259622	chr7:124259622:G:C	2.43301e-12	-2.59283e-10	-0.724493	0.000117942	-2.59283e-10	-0.777177	0.00018225	-2.59283e-10	-0.764619
124259865	chr7:124259865:T:G	2.3223e-12	-2.59283e-10	-0.771063	0.000112881	-2.59283e-10	-0.821038	0.000174299	-2.59283e-10	-0.809228
124260150	chr7:124260150:A:G	2.75935e-13	-1.96027	-0.940939	1.33505e-05	-1.96131	-0.994507	2.02485e-05	-1.9557	-1.00622
124260151	chr7:124260151:T:C	1.58438e-12	-2.59283e-10	-1.15343	8.35423e-05	-2.59283e-10	-1.12202	0.00012609	-2.59283e-10	-1.133
124260691	chr7:124260691:C:T	4.50155e-13	-1.88099	-0.530797	2.12041e-05	-1.87922	-0.613957	3.27926e-05	-1.90808	-0.571712
124260790	chr7:124260790:G:C	1.53118e-12	-2.59283e-10	-1.18758	8.01378e-05	-2.59283e-10	-1.16362	0.000120872	-2.59283e-10	-1.17526
124261121	chr7:124261121:A:C	1.59593e-12	-2.59283e-10	-1.14616	8.32336e-05	-2.59283e-10	-1.12572	0.000126875	-2.59283e-10	-1.12679
124261704	chr7:124261704:A:C	1.48958e-12	-2.59283e-10	-1.21512	7.5982e-05	-2.59283e-10	-1.21688	0.00011608	-2.59283e-10	-1.21572
124261797	chr7:124261797:G:A	2.20101e-12	-2.59283e-10	-0.824706	0.000121439	-2.59283e-10	-0.747964	0.000159212	-2.59283e-10	-0.899762
124261989	chr7:124261989:C:A	1.48942e-12	-2.59283e-10	-1.21524	7.59838e-05	-2.59283e-10	-1.21685	0.000116069	-2.59283e-10	-1.21581
124262180	chr7:124262180:C:G	1.98437e-12	-2.59283e-10	-0.92832	9.61037e-05	-2.59283e-10	-0.981945	0.000149768	-2.59283e-10	-0.960907
124262262	chr7:124262262:T:C	1.51339e-12	-2.59283e-10	-1.19927	7.63786e-05	-2.59283e-10	-1.21167	0.000119769	-2.59283e-10	-1.18443
124262525	chr7:124262525:C:T	1.20123e-12	-1.6639	0.233623	5.41446e-05	-1.80547	0.249761	7.79528e-05	-1.80523	0.191334
124262618	chr7:124262618:A:G	1.48932e-12	-2.59283e-10	-1.2153	7.5985e-05	-2.59283e-10	-1.21684	0.000116063	-2.59283e-10	-1.21587
124262916	chr7:124262916:A:C	2.1511e-13	-1.9585	-1.19173	1.26175e-05	-1.80486	-1.20743	2.03569e-05	-1.76114	-1.19543
124263122	chr7:124263122:T:C	1.16088e-12	-1.68157	0.217125	5.25395e-05	-1.81872	0.232918	7.56746e-05	-1.81848	0.174922
124263654	chr7:124263654:G:A	2.14696e-13	-1.95793	-1.19422	1.25763e-05	-1.8014	-1.21416	2.02666e-05	-1.75711	-1.20391
124263873	chr7:124263873:T:A	2.78133e-13	-1.94052	-0.952753	1.61836e-05	-1.73714	-1.02623	2.5335e-05	-1.68971	-1.04811
124263968	chr7:124263968:G:A	2.17777e-13	-1.96154	-1.17636	1.26287e-05	-1.81446	-1.19694	2.04362e-05	-1.77198	-1.18072
124264195	chr7:124264195:C:T	1.64999e-12	-2.59283e-10	-1.11285	8.7426e-05	-2.59283e-10	-1.07658	0.000130387	-2.59283e-10	-1.09949
124264293	chr7:124264293:T:C	1.14999e-12	-1.67063	0.196766	5.18818e-05	-1.81072	0.212319	7.47944e-05	-1.81014	0.154881
124264323	chr7:124264323:C:T	7.40798e-13	-1.91365	-2.60556e-10	4.14863e-05	-1.82201	-2.60556e-10	5.89765e-05	-1.89286	-2.60556e-10
124264766	chr7:124264766:C:T	2.11792e-12	-2.59283e-10	-0.863185	0.000101861	-2.59283e-10	-0.923759	0.000159236	-2.59283e-10	-0.899612
124265121	chr7:124265121:A:G	7.01901e-13	-1.96758	-2.60556e-10	3.79655e-05	-1.91069	-2.60556e-10	5.62279e-05	-1.94059	-2.60556e-10
124265285	chr7:124265285:T:G	4.17287e-13	-1.90023	-0.587368	1.96436e-05	-1.89915	-0.670474	3.04489e-05	-1.92452	-0.629428
124265445	chr7:124265445:A:C	4.13733e-13	-1.8593	-0.636857	2.05819e-05	-1.94964	-0.573324	3.27417e-05	-1.92193	-0.559414
124265453	chr7:124265453:G:A	2.38817e-13	-1.85045	-1.19523	1.61368e-05	-1.61164	-1.15463	2.41959e-05	-1.5924	-1.19141
124265604	chr7:124265604:A:G	5.48037e-13	-1.89212	-0.322919	2.54408e-05	-1.89073	-0.42029	3.97128e-05	-1.91757	-0.370758
124266123	chr7:124266123:A:T	3.58866e-13	-1.42594	-1.21248	2.94523e-05	-0.978352	-1.18625	4.53371e-05	-0.945771	-1.2101
124266175	chr7:124266175:A:G	3.67057e-13	-1.40454	-1.21132	2.92407e-05	-0.955927	-1.21588	4.63362e-05	-0.921561	-1.21251
124266603	chr7:124266603:T:G	7.39717e-13	-1.10106	-0.814048	6.02019e-05	-0.834291	-0.615378	0.000103725	-0.617027	-0.711231
124266730	chr7:124266730:A:T	1.26656e-12	-1.63044	0.253121	5.65718e-05	-1.78082	0.268953	8.14331e-05	-1.78052	0.210308
124267115	chr7:124267115:C:T	9.38947e-13	-0.563485	-1.11313	7.77251e-05	-0.166269	-1.02792	0.000133532	0.0147075	-1.09036
124267425	chr7:124267425:C:T	5.62055e-12	-2.59283e-10	0.112809	0.000259676	-2.59283e-10	0.0120626	0.000433228	-2.59283e-10	0.101266
124267503	chr7:124267503:G:A	1.13719e-12	-1.63518	0.150121	5.05841e-05	-1.78451	0.160775	7.30159e-05	-1.78441	0.105086
124267567	chr7:124267567:A:G	1.50953e-12	-2.59283e-10	-1.20182	7.63581e-05	-2.59283e-10	-1.21194	0.000117455	-2.59283e-10	-1.20394
124267664	chr7:124267664:C:T	5.3035e-13	-1.79204	-0.455799	2.71017e-05	-1.89114	-0.356635	3.81227e-05	-1.8881	-0.441086
124268158	chr7:124268158:C:T	2.37835e-12	-2.59283e-10	-0.747216	0.000132716	-2.59283e-10	-0.65916	0.000170369	-2.59283e-10	-0.832032
124268576	chr7:124268576:G:A	2.64414e-13	-1.92727	-1.01659	1.5907e-05	-1.7052	-1.07541	2.50037e-05	-1.65556	-1.09541
124268663	chr7:124268663:T:C	3.62884e-13	-1.42494	-1.20235	3.00806e-05	-0.979176	-1.16432	4.5856e-05	-0.946344	-1.19815
124268768	chr7:124268768:T:C	2.16942e-13	-1.95368	-1.18806	1.28186e-05	-1.79147	-1.205	2.07318e-05	-1.74642	-1.19191
124269430	chr7:124269430:T:C	1.31462e-12	-1.62426	0.284182	5.87992e-05	-1.77567	0.302422	8.4563e-05	-1.77535	0.242854
124269604	chr7:124269604:A:AATC	1.48933e-12	-2.59283e-10	-1.2153	7.59849e-05	-2.59283e-10	-1.21684	0.000116063	-2.59283e-10	-1.21586
124269650	chr7:124269650:T:G	2.5479e-12	-2.59283e-10	-0.678353	0.000123213	-2.59283e-10	-0.733455	0.000190518	-2.59283e-10	-0.720252
124270025	chr7:124270025:G:C	1.58144e-12	-2.59283e-10	-1.15528	8.05358e-05	-2.59283e-10	-1.15867	0.000122832	-2.59283e-10	-1.15918
124270991	chr7:124270991:CT:C	3.53143e-13	-1.45457	-1.19993	2.90442e-05	-1.01884	-1.15972	4.41694e-05	-0.986622	-1.19534
124270995	chr7:124270995:T:C	1.28153e-12	-1.60801	0.242449	5.69126e-05	-1.76415	0.25829	8.19482e-05	-1.76381	0.199903
124271163	chr7:124271163:T:C	1.04294e-12	-1.57158	-2.60556e-10	5.86894e-05	-1.47511	-2.60556e-10	0.000105483	-1.31145	-2.60556e-10
124271204	chr7:124271204:C:T	1.48929e-12	-2.59283e-10	-1.21532	7.59854e-05	-2.59283e-10	-1.21683	0.000116061	-2.59283e-10	-1.21589
124271544	chr7:124271544:A:T	2.47323e-12	-2.59283e-10	-0.708096	0.00011979	-2.59283e-10	-0.761631	0.000185154	-2.59283e-10	-0.748809
124271628	chr7:124271628:T:C	4.00988e-13	-1.91665	-0.610791	1.89152e-05	-1.91524	-0.692163	2.93824e-05	-1.9376	-0.652003
124271837	chr7:124271837:T:G	2.7821e-12	-2.59283e-10	-0.590414	0.000157951	-2.59283e-10	-0.485088	0.000197757	-2.59283e-10	-0.682959
124271875	chr7:124271875:C:T	2.30064e-12	-2.59283e-10	-0.780435	0.000118631	-2.59283e-10	-0.771358	0.000188724	-2.59283e-10	-0.72971
124271890	chr7:124271890:A:T	3.71215e-13	-1.43254	-1.17206	3.13771e-05	-0.988951	-1.11234	4.70015e-05	-0.955939	-1.16388
124272068	chr7:124272068:T:A	3.66816e-13	-1.44225	-1.17427	3.08853e-05	-1.00158	-1.11552	4.62941e-05	-0.968824	-1.16616
124272552	chr7:124272552:T:G	1.84039e-12	-2.59283e-10	-1.00364	9.43135e-05	-2.59283e-10	-1.00075	0.000147523	-2.59283e-10	-0.976016
124272643	chr7:124272643:T:C	3.55488e-13	-1.4746	-1.17328	2.95919e-05	-1.04544	-1.11443	4.43202e-05	-1.01322	-1.16534
124273079	chr7:124273079:A:G	1.24009e-12	-1.63617	0.237734	5.54628e-05	-1.7852	0.253542	7.98658e-05	-1.78489	0.195236
124273314	chr7:124273314:G:A	4.23935e-13	-1.90006	-0.571741	1.95167e-05	-1.89878	-0.677325	3.09654e-05	-1.92376	-0.613364
124273623	chr7:124273623:A:G	1.21909e-12	-1.63325	0.217733	5.44775e-05	-1.78302	0.233433	7.84806e-05	-1.7827	0.175556
124273649	chr7:124273649:A:G	1.56675e-12	-2.59283e-10	-1.16462	8.15324e-05	-2.59283e-10	-1.14637	0.000122135	-2.59283e-10	-1.16487
124274275	chr7:124274275:A:G	3.64929e-13	-1.44933	-1.17234	3.06818e-05	-1.011	-1.1127	4.59491e-05	-0.978343	-1.16412
124274345	chr7:124274345:G:A	2.80638e-12	-2.59283e-10	-0.581727	0.000135238	-2.59283e-10	-0.640333	0.000209137	-2.59283e-10	-0.627006
124274569	chr7:124274569:A:T	1.48933e-12	-2.59283e-10	-1.2153	7.59849e-05	-2.59283e-10	-1.21684	0.000116063	-2.59283e-10	-1.21586
124274634	chr7:124274634:T:C	2.28608e-12	-2.59283e-10	-0.786781	0.000117871	-2.59283e-10	-0.777784	0.000187461	-2.59283e-10	-0.736424
124274869	chr7:124274869:A:G	2.54853e-12	-2.59283e-10	-0.678106	0.00012324	-2.59283e-10	-0.733238	0.000190563	-2.59283e-10	-0.720017
124274902	chr7:124274902:T:C	3.62945e-13	-1.45769	-1.16944	3.05089e-05	-1.02107	-1.10828	4.5623e-05	-0.988621	-1.16096
124274933	chr7:124274933:G:A	1.26983e-12	-1.63373	0.258985	5.67586e-05	-1.78346	0.274897	8.16966e-05	-1.78316	0.216176
124275542	chr7:124275542:T:A	6.96394e-13	-1.97546	-2.60556e-10	3.6215e-05	-1.9579	-2.60556e-10	5.46641e-05	-1.96879	-2.60556e-10
124275674	chr7:124275674:G:A	3.81974e-13	-1.40532	-1.1707	3.26139e-05	-0.952449	-1.11019	4.88629e-05	-0.918665	-1.16232
124275840	chr7:124275840:C:T	4.40209e-13	-1.90092	-0.533204	2.07432e-05	-1.89866	-0.616496	3.21946e-05	-1.92419	-0.574008
124276271	chr7:124276271:T:G	2.24954e-13	-1.91826	-1.18722	1.38389e-05	-1.71552	-1.20437	2.25601e-05	-1.66362	-1.19019
124276371	chr7:124276371:C:T	2.31641e-13	-1.87394	-1.20224	1.49626e-05	-1.62813	-1.21369	2.44465e-05	-1.56809	-1.20543
124276877	chr7:124276877:C:T	6.66326e-13	-1.79134	-0.228255	3.44804e-05	-1.88992	-0.117064	4.79681e-05	-1.88721	-0.212256
124276993	chr7:124276993:G:A	2.20889e-12	-0.821133	-2.60556e-10	0.000126479	-0.707295	-2.60556e-10	0.000239075	-0.493222	-2.60556e-10
124277004	chr7:124277004:AAGG:A	4.06658e-13	-1.76454	-0.748865	1.93045e-05	-1.89614	-0.690896	3.11835e-05	-1.85213	-0.677975
124277020	chr7:124277020:T:C	1.79488e-12	-2.59283e-10	-1.02868	9.34024e-05	-2.59283e-10	-1.01046	0.000139707	-2.59283e-10	-1.03045
124277236	chr7:124277236:T:G	2.22313e-12	-2.59283e-10	-0.814707	0.000107867	-2.59283e-10	-0.866476	0.000176018	-2.59283e-10	-0.799412
124277925	chr7:124277925:C:G	7.2212e-13	-1.84555	-0.0936319	3.82108e-05	-1.92484	0.0205849	5.28895e-05	-1.92278	-0.0790139
124277941	chr7:124277941:A:C	1.57173e-12	-2.59283e-10	-1.16144	8.10886e-05	-2.59283e-10	-1.15183	0.000122321	-2.59283e-10	-1.16335
124277948	chr7:124277948:C:T	2.72163e-13	-1.71244	-1.20253	2.02803e-05	-1.35741	-1.18031	3.28096e-05	-1.28084	-1.19843
124278087	chr7:124278087:C:T	6.5337e-13	-1.84913	-0.190098	3.46209e-05	-1.92759	-0.0753255	4.81231e-05	-1.92546	-0.170774
124278587	chr7:124278587:T:C	1.33453e-12	-1.65617	0.331126	6.21593e-05	-1.80041	0.382739	8.667e-05	-1.79903	0.291137
124278716	chr7:124278716:T:A	2.24302e-13	-1.89207	-1.21631	1.48447e-05	-1.64907	-1.20066	2.36673e-05	-1.59345	-1.21245
124278762	chr7:124278762:T:C	2.1251e-12	-2.59283e-10	-0.859804	0.000116659	-2.59283e-10	-0.78812	0.00017087	-2.59283e-10	-0.829096
124278868	chr7:124278868:A:G	1.28113e-12	-0.206855	-1.15902	0.000175379	0.716008	-1.09643	0.000236609	0.646671	-1.15026
124278911	chr7:124278911:G:A	1.61698e-12	-2.59283e-10	-1.13306	8.3592e-05	-2.59283e-10	-1.12142	0.000126275	-2.59283e-10	-1.13153
124279083	chr7:124279083:A:G	7.09723e-13	-1.82527	-0.131233	3.72712e-05	-1.91212	-0.0170302	5.15926e-05	-1.90974	-0.116878
124279173	chr7:124279173:T:G	1.79357e-12	-2.59283e-10	-1.02942	9.33296e-05	-2.59283e-10	-1.01124	0.000139603	-2.59283e-10	-1.03119
124279757	chr7:124279757:G:C	7.47718e-13	-1.90435	-2.60556e-10	3.95208e-05	-1.87055	-2.60556e-10	5.81943e-05	-1.90621	-2.60556e-10
124280362	chr7:124280362:G:A	1.36687e-12	-1.6506	0.349501	6.36004e-05	-1.79641	0.40166	8.86209e-05	-1.795	0.309367
124280730	chr7:124280730:T:C	7.25234e-13	-0.909857	-1.02503	3.69664e-05	-0.954475	-0.982886	4.6298e-05	-1.10962	-1.02528
124280776	chr7:124280776:C:T	2.32643e-13	-1.87717	-1.1947	1.5102e-05	-1.62263	-1.20991	2.46652e-05	-1.56517	-1.19944
124280828	chr7:124280828:T:A	8.42685e-13	-1.32345	-0.461329	4.51786e-05	-1.2021	-0.534646	6.14471e-05	-1.35626	-0.495564
124280885	chr7:124280885:ACAGT:A	1.79407e-12	-2.59283e-10	-1.02913	9.33585e-05	-2.59283e-10	-1.01093	0.000139643	-2.59283e-10	-1.03091
124281175	chr7:124281175:A:T	1.40595e-12	-0.155615	-1.11729	0.000197496	0.778731	-1.04038	0.000263012	0.709056	-1.10685
124281580	chr7:124281580:C:A	2.34707e-13	-1.87309	-1.18995	1.52561e-05	-1.61523	-1.20716	2.49661e-05	-1.55722	-1.19526
124281627	chr7:124281627:C:T	5.6219e-12	1.19256	-1.07951	0.000689229	1.9739	-0.985698	0.00107177	2.06249	-1.05542
124281635	chr7:124281635:A:T	1.90488e-12	-2.59283e-10	-0.969204	9.24446e-05	-2.59283e-10	-1.02076	0.000143971	-2.59283e-10	-1.00038
124282213	chr7:124282213:A:G	2.006e-12	-2.59283e-10	-0.917479	0.000104795	-2.59283e-10	-0.895369	0.000156046	-2.59283e-10	-0.919848
124282494	chr7:124282494:C:T	1.62343e-12	-1.12908	-2.60556e-10	7.17975e-05	-1.27352	-2.60556e-10	0.000119944	-1.18297	-2.60556e-10
124282584	chr7:124282584:A:G	2.95655e-12	-2.59283e-10	-0.529598	0.000168745	-2.59283e-10	-0.418986	0.00020922	-2.59283e-10	-0.626611
124282700	chr7:124282700:C:T	2.14878e-12	-2.59283e-10	-0.84872	0.000104507	-2.59283e-10	-0.898117	0.000170031	-2.59283e-10	-0.834018
124282917	chr7:124282917:G:T	1.20068e-12	-0.252102	-1.17864	0.000160822	0.658613	-1.12569	0.000218995	0.590573	-1.17152
124282953	chr7:124282953:G:A	8.82383e-13	-1.73875	-2.60556e-10	5.38091e-05	-1.56193	-2.60556e-10	7.49325e-05	-1.65341	-2.60556e-10
124282954	chr7:124282954:T:C	2.81732e-13	-1.66355	-1.21687	1.11151e-05	-1.93188	-1.20719	1.73405e-05	-1.91492	-1.20203
124283443	chr7:124283443:ATTTAATTT:A	3.01772e-13	-1.64278	-1.16893	1.22011e-05	-1.92089	-1.12495	2.18293e-05	-1.72932	-1.15742
124283496	chr7:124283496:T:C	2.30688e-13	-1.88424	-1.19607	1.4894e-05	-1.63578	-1.21064	2.42888e-05	-1.57938	-1.2006
124283932	chr7:124283932:A:T	1.1772e-12	-1.79534	0.344862	6.31335e-05	-1.89446	0.492344	8.43268e-05	-1.89178	0.356478
124284108	chr7:124284108:T:C	1.97386e-12	-2.59283e-10	-0.933631	9.80366e-05	-2.59283e-10	-0.962031	0.000149798	-2.59283e-10	-0.960711
124284153	chr7:124284153:T:C	2.05331e-12	-2.59283e-10	-0.894168	0.000112352	-2.59283e-10	-0.825733	0.000164871	-2.59283e-10	-0.864834
124284196	chr7:124284196:C:T	2.30793e-13	-1.88149	-1.19837	1.49491e-05	-1.63082	-1.2119	2.43699e-05	-1.57398	-1.20267
124284556	chr7:124284556:A:T	1.79327e-12	-2.59283e-10	-1.02958	9.33141e-05	-2.59283e-10	-1.0114	0.000139581	-2.59283e-10	-1.03135
124284609	chr7:124284609:T:C	3.72239e-13	-1.7839	-0.817938	1.97399e-05	-1.69659	-0.868139	2.74105e-05	-1.76631	-0.892762
124284739	chr7:124284739:G:A	2.41805e-12	-2.59283e-10	-0.730658	0.000115898	-2.59283e-10	-0.794665	0.000186146	-2.59283e-10	-0.743468
124284869	chr7:124284869:C:A	1.8512e-12	-2.59283e-10	-0.997788	9.64685e-05	-2.59283e-10	-0.978156	0.00014407	-2.59283e-10	-0.999699
124284872	chr7:124284872:T:C	8.69682e-13	-1.8219	0.0686527	4.6091e-05	-1.90995	0.193197	6.31601e-05	-1.9075	0.083171
124284920	chr7:124284920:G:A	3.69898e-13	-1.78811	-0.820042	1.95968e-05	-1.70192	-0.870086	2.72323e-05	-1.77096	-0.89464
124285119	chr7:124285119:G:A	1.50822e-12	-2.59283e-10	-1.20269	7.65953e-05	-2.59283e-10	-1.20884	0.00011678	-2.59283e-10	-1.20971
124285192	chr7:124285192:G:A	1.29128e-12	-1.65696	0.298971	6.0125e-05	-1.80111	0.350163	8.39123e-05	-1.79963	0.259405
124285223	chr7:124285223:C:T	1.95249e-12	-2.59283e-10	-0.944518	9.70275e-05	-2.59283e-10	-0.972378	0.000148253	-2.59283e-10	-0.971078
124285830	chr7:124285830:A:G	1.50871e-12	-2.59283e-10	-1.20237	7.66142e-05	-2.59283e-10	-1.20859	0.000116807	-2.59283e-10	-1.20948
124286066	chr7:124286066:C:T	1.37773e-12	-1.62943	0.336247	6.37627e-05	-1.78056	0.388355	8.88892e-05	-1.77898	0.296376
124286317	chr7:124286317:G:T	2.31384e-12	-2.59283e-10	-0.774715	0.000115682	-2.59283e-10	-0.796524	0.000174669	-2.59283e-10	-0.807105
124287013	chr7:124287013:T:G	2.31715e-13	-1.88063	-1.19524	1.50052e-05	-1.62876	-1.21021	2.44918e-05	-1.57176	-1.1999
124287076	chr7:124287076:T:C	3.66405e-13	-1.7997	-0.817938	1.93663e-05	-1.7157	-0.868139	2.69609e-05	-1.78285	-0.892762
124287325	chr7:124287325:G:A	1.96171e-12	-2.59283e-10	-0.939803	9.49117e-05	-2.59283e-10	-0.994425	0.000147999	-2.59283e-10	-0.972791
124287803	chr7:124287803:C:T	1.92402e-12	-2.59283e-10	-0.959202	9.33298e-05	-2.59283e-10	-1.01123	0.000145424	-2.59283e-10	-0.990347
124288110	chr7:124288110:G:T	2.09731e-12	-2.59283e-10	-0.872964	0.000115046	-2.59283e-10	-0.802042	0.000168613	-2.59283e-10	-0.842393
124288275	chr7:124288275:C:T	3.35734e-13	-1.80617	-0.898882	1.77907e-05	-1.72371	-0.944983	2.48821e-05	-1.78972	-0.966124
124288816	chr7:124288816:T:G	1.7902e-12	-2.59283e-10	-1.03129	8.96903e-05	-2.59283e-10	-1.05101	0.000136877	-2.59283e-10	-1.05092
124288887	chr7:124288887:G:A	7.83746e-13	-0.818251	-1.03904	3.98754e-05	-0.866904	-0.994709	4.98611e-05	-1.027	-1.03376
124289110	chr7:124289110:C:T	2.00398e-12	-2.59283e-10	-0.918487	9.67369e-05	-2.59283e-10	-0.975378	0.000150986	-2.59283e-10	-0.952809
124289255	chr7:124289255:A:AT	8.71405e-13	-0.745532	-1.00574	4.366e-05	-0.812139	-0.958802	5.41874e-05	-0.976709	-1.00084
124289494	chr7:124289494:C:T	1.17968e-12	-0.881465	-0.566915	6.21944e-05	-0.791138	-0.62597	7.80834e-05	-1.00804	-0.604178
124289897	chr7:124289897:G:A	9.66451e-13	-0.630592	-1.01715	4.83799e-05	-0.696479	-0.971808	5.96008e-05	-0.870465	-1.01186
124290088	chr7:124290088:C:T	1.88191e-12	-2.59283e-10	-0.981333	9.79256e-05	-2.59283e-10	-0.963164	0.000146999	-2.59283e-10	-0.979573
124290495	chr7:124290495:G:A	1.70407e-12	0.128861	-1.20946	0.000239053	1.10806	-1.17874	0.000330154	1.03501	-1.20545
124290646	chr7:124290646:GT:G	1.52597e-12	-2.59283e-10	-1.19099	7.85899e-05	-2.59283e-10	-1.18313	0.000120489	-2.59283e-10	-1.17844
124290743	chr7:124290743:C:G	1.59175e-12	-1.93184	0.783054	8.81358e-05	-1.96876	0.900264	0.00011652	-1.96116	0.749218
124290858	chr7:124290858:C:A	8.70641e-13	-0.600305	-1.15184	4.27303e-05	-0.671308	-1.12116	5.32683e-05	-0.845881	-1.14878
124291131	chr7:124291131:T:G	9.1021e-13	-1.92639	0.218691	5.09054e-05	-1.96635	0.34895	6.90662e-05	-1.95793	0.222999
124291436	chr7:124291436:A:G	6.914e-12	1.46941	-1.14948	0.000960524	2.40259	-1.08248	0.00141066	2.41596	-1.13414
124291573	chr7:124291573:T:G	8.89333e-13	-0.578912	-1.15199	4.36255e-05	-0.649974	-1.12176	5.42695e-05	-0.826638	-1.1494
124291613	chr7:124291613:TACTC:T	1.20007e-12	-0.933023	-0.49822	6.30254e-05	-0.843293	-0.560541	7.95675e-05	-1.0554	-0.537994
124292032	chr7:124292032:T:G	1.6863e-12	-2.59283e-10	-1.09108	8.74869e-05	-2.59283e-10	-1.07588	0.000131281	-2.59283e-10	-1.09266
124292117	chr7:124292117:ATG:A	1.1163e-12	-0.97885	-0.524751	5.86738e-05	-0.889698	-0.585681	7.43539e-05	-1.09736	-0.563797
124292552	chr7:124292552:T:C	2.07288e-12	0.330922	-1.2156	0.000298014	1.34366	-1.19389	0.000413861	1.26914	-1.2136
124292747	chr7:124292747:T:G	1.80027e-12	-2.59283e-10	-1.02568	9.0249e-05	-2.59283e-10	-1.0448	0.000137735	-2.59283e-10	-1.04466
124292841	chr7:124292841:A:G	7.07759e-13	-1.92555	-0.0337184	3.90726e-05	-1.96604	0.0840899	5.35235e-05	-1.9575	-0.0323813
124293161	chr7:124293161:C:T	2.41616e-13	-1.85	-1.18402	1.59784e-05	-1.57246	-1.20367	2.62934e-05	-1.5111	-1.18958
124293256	chr7:124293256:A:T	1.72943e-12	-2.59283e-10	-1.06583	8.96808e-05	-2.59283e-10	-1.05112	0.000135049	-2.59283e-10	-1.06436
124293365	chr7:124293365:T:A	1.48783e-12	-2.59283e-10	-1.21631	7.60259e-05	-2.59283e-10	-1.2163	0.000115974	-2.59283e-10	-1.21664
124293553	chr7:124293553:A:G	7.92655e-13	-0.691059	-1.15493	3.89786e-05	-0.759001	-1.12536	4.88949e-05	-0.927955	-1.15237
124293671	chr7:124293671:G:A	2.10512e-12	0.343625	-1.21287	0.000295594	1.35632	-1.21471	0.000418844	1.28167	-1.21417
124294272	chr7:124294272:C:A	1.99382e-12	0.292209	-1.21578	0.000284147	1.29669	-1.19456	0.000394866	1.22233	-1.21378
124294756	chr7:124294756:A:G	8.09075e-13	-0.67729	-1.14819	3.98165e-05	-0.745833	-1.11726	4.98431e-05	-0.915593	-1.14552
124295328	chr7:124295328:C:T	2.02697e-12	-2.59283e-10	-0.907079	0.000113294	-2.59283e-10	-0.817385	0.000166662	-2.59283e-10	-0.85403
124295878	chr7:124295878:C:T	1.87679e-12	-2.59283e-10	-0.984057	9.38926e-05	-2.59283e-10	-1.00522	0.000143299	-2.59283e-10	-1.00507
124296164	chr7:124296164:T:C	2.87939e-13	-1.71462	-1.14401	1.92347e-05	-1.46979	-1.12087	3.18682e-05	-1.36963	-1.13876
124296285	chr7:124296285:A:G	1.56844e-12	-2.59283e-10	-1.16354	8.37972e-05	-2.59283e-10	-1.11897	0.000127161	-2.59283e-10	-1.12454
124296432	chr7:124296432:T:C	2.33291e-13	-1.86118	-1.20791	1.61272e-05	-1.58921	-1.17765	2.56055e-05	-1.52877	-1.19841
124297522	chr7:124297522:A:G	7.45804e-13	-1.92121	0.0142917	4.11651e-05	-1.96395	0.134173	5.63036e-05	-1.95477	0.0155314
124297620	chr7:124297620:C:T	2.25283e-13	-1.903	-1.20102	1.43409e-05	-1.67117	-1.21309	2.32457e-05	-1.61913	-1.20475
124297933	chr7:124297933:A:T	2.15689e-13	-1.95608	-1.19146	1.1416e-05	-1.91335	-1.199	1.74946e-05	-1.91904	-1.18907
124298014	chr7:124298014:AAAAAC:A	2.18603e-13	-1.93316	-1.20096	1.33909e-05	-1.73991	-1.21288	2.15777e-05	-1.69382	-1.20451
124298159	chr7:124298159:G:T	2.24455e-13	-1.90191	-1.20579	1.49929e-05	-1.66656	-1.17323	2.35977e-05	-1.61348	-1.19537
124298455	chr7:124298455:A:G	1.68571e-12	-2.59283e-10	-1.09143	8.74545e-05	-2.59283e-10	-1.07625	0.000131236	-2.59283e-10	-1.093
124298472	chr7:124298472:T:C	1.48951e-12	-2.59283e-10	-1.21518	7.59824e-05	-2.59283e-10	-1.21687	0.000116075	-2.59283e-10	-1.21576
124298585	chr7:124298585:A:T	1.31992e-12	-0.811585	-0.524465	6.96894e-05	-0.717893	-0.585432	8.70894e-05	-0.939539	-0.563524
124299177	chr7:124299177:C:A	7.11578e-12	0.348693	-2.60556e-10	0.000215775	-0.173135	-2.60556e-10	0.000385253	-0.0160971	-2.60556e-10
124299221	chr7:124299221:T:G	2.68129e-13	-1.78491	-1.14499	1.73714e-05	-1.57063	-1.12191	2.84552e-05	-1.4819	-1.13977
124299524	chr7:124299524:T:A	1.72728e-12	-2.59283e-10	-1.06707	8.95646e-05	-2.59283e-10	-1.05241	0.000134881	-2.59283e-10	-1.0656
124299577	chr7:124299577:T:C	1.73163e-12	-2.59283e-10	-1.06456	8.98004e-05	-2.59283e-10	-1.04978	0.000135222	-2.59283e-10	-1.06308
124299580	chr7:124299580:A:C	3.26842e-12	-2.59283e-10	-0.429314	0.000187936	-2.59283e-10	-0.31127	0.000229786	-2.59283e-10	-0.532848
124299607	chr7:124299607:G:A	1.66195e-12	-2.59283e-10	-1.10563	9.00144e-05	-2.59283e-10	-1.0474	0.000136439	-2.59283e-10	-1.05412
124299644	chr7:124299644:A:G	6.7566e-12	1.42762	-1.13073	0.000941417	2.35606	-1.05604	0.00137385	2.36876	-1.11338
124299761	chr7:124299761:C:T	1.80027e-12	-2.59283e-10	-1.02568	9.02526e-05	-2.59283e-10	-1.04476	0.000137741	-2.59283e-10	-1.04462
124299891	chr7:124299891:C:T	3.98246e-13	-1.87215	-0.662159	2.01257e-05	-1.94705	-0.598329	3.17449e-05	-1.92491	-0.587353
124299977	chr7:124299977:C:T	2.29788e-13	-1.8858	-1.19842	1.56811e-05	-1.63549	-1.15943	2.46462e-05	-1.57988	-1.18549
124300029	chr7:124300029:G:T	1.44918e-12	-0.687121	-0.555502	7.46583e-05	-0.582467	-0.651983	9.29617e-05	-0.816076	-0.621734
124300135	chr7:124300135:C:T	1.12857e-12	-0.599749	-0.892924	6.04158e-05	-0.49467	-0.951451	7.39804e-05	-0.73594	-0.930257
124300602	chr7:124300602:C:T	4.63115e-13	-1.40185	-0.981553	2.52174e-05	-1.30364	-1.0162	3.27677e-05	-1.43492	-1.04564
124300637	chr7:124300637:C:A	2.53153e-12	-2.59283e-10	-0.684798	0.000142302	-2.59283e-10	-0.589423	0.000208204	-2.59283e-10	-0.631481
124301098	chr7:124301098:C:A	7.65564e-13	-1.92837	0.0476076	4.24823e-05	-1.96731	0.169022	5.79564e-05	-1.95919	0.0488855
124301236	chr7:124301236:C:T	6.65469e-12	1.41223	-1.13053	0.000925728	2.33869	-1.05548	0.0013508	2.35136	-1.1129
124301243	chr7:124301243:A:G	2.2009e-13	-1.91655	-1.21079	1.38931e-05	-1.69923	-1.21675	2.23626e-05	-1.64956	-1.21305
```
