## Supplementary material for "Characterization of shared and ancestry-specific signals driving complex traits using multi-ancestry fine-mapping": susiex_nc3.cs80.summary

```
# chr7:122986872-124301505
CS_ID	CS_LENGTH	CS_PURITY	MAX_PIP_SNP	BP	REF_ALLELE	ALT_ALLELE	REF_FRQ	BETA	SE	-LOG10P	MAX_PIP	POST-HOC_PROB_POP1	POST-HOC_PROB_POP2
1	23	0.953101	chr7:123770864:A:G	123770864	G,G	A,A	1,1	-inf,-inf	inf,inf	11.7253,1.07371	0.0538238	1	0.483389
2	1267	0	chr7:124064107:CCT:C	124064107	C,C	CCT,CCT	1,1	-inf,inf	inf,inf	2.55202,1.88723	0.049243	0.515572	0.42152
3	1971	0	chr7:123422246:C:T	123422246	NA,T	NA,C	NA,1	NA,inf	NA,inf	NA,2.87451	0.00959012	0.418245	0.417969
```
