## Supplementary material for "Characterization of shared and ancestry-specific signals driving complex traits using multi-ancestry fine-mapping": susiex_nc1.cs80.snp

```
BP	SNP
129107357	chr7:129107357:C:T
129107654	chr7:129107654:T:C
129107791	chr7:129107791:G:A
129107952	chr7:129107952:C:A
129108167	chr7:129108167:C:T
129108272	chr7:129108272:T:C
129108324	chr7:129108324:A:G
129108480	chr7:129108480:T:C
129108731	chr7:129108731:C:G
129108747	chr7:129108747:G:A
129108756	chr7:129108756:TCA:T
129108870	chr7:129108870:T:C
129108880	chr7:129108880:A:G
129109177	chr7:129109177:C:T
129109196	chr7:129109196:T:C
129109421	chr7:129109421:C:T
129109894	chr7:129109894:C:T
129110025	chr7:129110025:A:G
129110569	chr7:129110569:C:T
129110679	chr7:129110679:T:G
129110878	chr7:129110878:T:G
129111063	chr7:129111063:C:G
129111390	chr7:129111390:C:T
129111515	chr7:129111515:G:A
129111784	chr7:129111784:C:T
129111847	chr7:129111847:C:G
129111870	chr7:129111870:A:G
129111970	chr7:129111970:T:C
129112449	chr7:129112449:C:T
129112549	chr7:129112549:G:A
129112653	chr7:129112653:C:T
129112806	chr7:129112806:C:T
129113085	chr7:129113085:G:A
129113222	chr7:129113222:G:A
129113634	chr7:129113634:C:T
129113923	chr7:129113923:AT:A
129113925	chr7:129113925:T:A
129114008	chr7:129114008:C:T
129114187	chr7:129114187:G:A
129114209	chr7:129114209:G:A
129114214	chr7:129114214:T:C
129114269	chr7:129114269:T:C
129114721	chr7:129114721:GA:G
129114727	chr7:129114727:A:AAAAG
129114963	chr7:129114963:T:G
129114985	chr7:129114985:C:A
129115036	chr7:129115036:C:T
129115175	chr7:129115175:T:C
129115252	chr7:129115252:C:A
129115564	chr7:129115564:C:T
129115881	chr7:129115881:T:C
129116119	chr7:129116119:G:T
129116216	chr7:129116216:A:G
129116348	chr7:129116348:C:A
129116472	chr7:129116472:C:T
129116829	chr7:129116829:G:A
129116925	chr7:129116925:A:AT
129117246	chr7:129117246:T:C
129117515	chr7:129117515:T:A
129117596	chr7:129117596:T:A
129117683	chr7:129117683:T:C
129117759	chr7:129117759:C:T
129117805	chr7:129117805:G:A
129117961	chr7:129117961:G:T
129117979	chr7:129117979:A:C
129118026	chr7:129118026:A:G
129118083	chr7:129118083:C:A
129118224	chr7:129118224:G:A
129118671	chr7:129118671:A:C
129118802	chr7:129118802:T:C
129118870	chr7:129118870:C:T
129119019	chr7:129119019:T:C
129119079	chr7:129119079:C:T
129119080	chr7:129119080:G:A
129119190	chr7:129119190:C:T
129119854	chr7:129119854:C:G
129119907	chr7:129119907:C:T
129119972	chr7:129119972:T:C
129120374	chr7:129120374:A:T
129120437	chr7:129120437:T:C
129120688	chr7:129120688:C:T
129121181	chr7:129121181:G:C
129121248	chr7:129121248:T:C
129121721	chr7:129121721:G:T
129122042	chr7:129122042:G:A
129122113	chr7:129122113:T:C
129122747	chr7:129122747:GGGCCCT:G
129122829	chr7:129122829:G:GC
129123523	chr7:129123523:T:C
129123655	chr7:129123655:AAC:A
129123813	chr7:129123813:C:T
129124518	chr7:129124518:G:A
129124683	chr7:129124683:C:T
129124745	chr7:129124745:C:T
129125023	chr7:129125023:C:T
129125096	chr7:129125096:C:T
129125665	chr7:129125665:A:G
129125990	chr7:129125990:G:T
129126111	chr7:129126111:T:C
129126149	chr7:129126149:G:A
129126451	chr7:129126451:A:C
129126499	chr7:129126499:A:G
129126716	chr7:129126716:AAAGACGATGACTTCG:A
129126736	chr7:129126736:G:A
129126740	chr7:129126740:T:C
129126741	chr7:129126741:CAGA:C
129126897	chr7:129126897:C:T
129127196	chr7:129127196:G:A
129127436	chr7:129127436:T:C
129127452	chr7:129127452:T:G
129127915	chr7:129127915:A:G
129128354	chr7:129128354:C:T
129128686	chr7:129128686:C:A
129128885	chr7:129128885:C:A
129128922	chr7:129128922:C:T
129128976	chr7:129128976:T:C
129129157	chr7:129129157:C:T
129129315	chr7:129129315:T:C
129130078	chr7:129130078:AG:A
129130567	chr7:129130567:G:T
129130647	chr7:129130647:G:A
129130769	chr7:129130769:T:C
129131002	chr7:129131002:G:A
129131151	chr7:129131151:A:G
129131157	chr7:129131157:A:T
129131180	chr7:129131180:G:A
129131400	chr7:129131400:G:C
129131606	chr7:129131606:T:G
129132470	chr7:129132470:AC:A
129132607	chr7:129132607:T:C
129132633	chr7:129132633:T:C
129132679	chr7:129132679:G:A
129133010	chr7:129133010:C:T
129133019	chr7:129133019:A:C
129133484	chr7:129133484:A:G
129133716	chr7:129133716:G:A
129133913	chr7:129133913:G:T
129134151	chr7:129134151:C:T
129134238	chr7:129134238:T:A
129134536	chr7:129134536:G:A
129134589	chr7:129134589:T:A
129134640	chr7:129134640:C:T
129134666	chr7:129134666:C:T
129134825	chr7:129134825:C:A
129134968	chr7:129134968:T:C
129135319	chr7:129135319:T:C
129135346	chr7:129135346:G:A
129135447	chr7:129135447:T:C
129135586	chr7:129135586:T:C
129135593	chr7:129135593:C:T
129135710	chr7:129135710:C:T
129135745	chr7:129135745:A:G
129135890	chr7:129135890:G:A
129136181	chr7:129136181:G:A
129136397	chr7:129136397:T:C
129136524	chr7:129136524:C:G
129136838	chr7:129136838:T:C
129136916	chr7:129136916:T:A
129137123	chr7:129137123:G:A
129137238	chr7:129137238:G:A
129137318	chr7:129137318:A:G
129137338	chr7:129137338:T:C
129137407	chr7:129137407:C:T
129137466	chr7:129137466:G:A
129137943	chr7:129137943:T:C
129137946	chr7:129137946:G:A
129138078	chr7:129138078:C:G
129138653	chr7:129138653:A:G
129138666	chr7:129138666:C:T
129138760	chr7:129138760:C:G
129138762	chr7:129138762:A:G
129138850	chr7:129138850:G:A
129139017	chr7:129139017:G:A
129139222	chr7:129139222:C:T
129139408	chr7:129139408:C:T
129139615	chr7:129139615:T:C
129139619	chr7:129139619:A:G
129140120	chr7:129140120:G:A
129140202	chr7:129140202:C:T
129140350	chr7:129140350:G:A
129140369	chr7:129140369:T:C
129140576	chr7:129140576:A:G
129140903	chr7:129140903:TCTTA:T
129142058	chr7:129142058:A:G
129142800	chr7:129142800:C:T
129142863	chr7:129142863:C:T
129143002	chr7:129143002:CT:C
129143567	chr7:129143567:G:A
129143641	chr7:129143641:T:C
129144007	chr7:129144007:A:AC
129144083	chr7:129144083:C:T
129144540	chr7:129144540:A:T
129144613	chr7:129144613:G:A
129145168	chr7:129145168:C:T
129145675	chr7:129145675:C:T
129145999	chr7:129145999:G:A
129146766	chr7:129146766:G:C
129146778	chr7:129146778:A:C
129146966	chr7:129146966:C:A
129147298	chr7:129147298:C:A
129147344	chr7:129147344:G:A
129147707	chr7:129147707:G:A
129148000	chr7:129148000:G:A
129148084	chr7:129148084:C:G
129148105	chr7:129148105:T:C
129148161	chr7:129148161:C:T
129149266	chr7:129149266:G:A
129149286	chr7:129149286:G:A
129149674	chr7:129149674:TC:T
129149704	chr7:129149704:A:G
129149742	chr7:129149742:G:T
129149747	chr7:129149747:G:A
129150043	chr7:129150043:G:A
129150066	chr7:129150066:C:T
129150148	chr7:129150148:G:A
129151006	chr7:129151006:T:A
129151008	chr7:129151008:C:T
129151105	chr7:129151105:C:T
129151319	chr7:129151319:G:A
129151557	chr7:129151557:C:G
129151804	chr7:129151804:T:G
129152000	chr7:129152000:C:A
129152302	chr7:129152302:G:A
129152348	chr7:129152348:G:A
129152515	chr7:129152515:C:T
129152539	chr7:129152539:T:A
129152547	chr7:129152547:T:G
129153148	chr7:129153148:A:G
129153354	chr7:129153354:G:A
129153428	chr7:129153428:A:G
129153665	chr7:129153665:T:G
129153719	chr7:129153719:T:A
129153881	chr7:129153881:T:C
129153913	chr7:129153913:T:G
129154101	chr7:129154101:G:C
129154611	chr7:129154611:C:T
129154685	chr7:129154685:A:G
129154777	chr7:129154777:G:T
129155126	chr7:129155126:T:G
129155147	chr7:129155147:C:T
129155326	chr7:129155326:T:G
129155543	chr7:129155543:A:G
129155716	chr7:129155716:A:T
129155932	chr7:129155932:C:T
129156028	chr7:129156028:G:T
129156393	chr7:129156393:C:T
129156778	chr7:129156778:C:T
129157161	chr7:129157161:T:C
129157226	chr7:129157226:G:A
129157585	chr7:129157585:C:T
129157781	chr7:129157781:C:G
129157881	chr7:129157881:C:T
129157977	chr7:129157977:A:G
129158006	chr7:129158006:G:A
129158315	chr7:129158315:C:G
129159141	chr7:129159141:A:T
129159146	chr7:129159146:C:T
129159294	chr7:129159294:C:T
129159305	chr7:129159305:C:T
129159579	chr7:129159579:T:C
129160765	chr7:129160765:G:A
129161593	chr7:129161593:TCTC:T
129161614	chr7:129161614:T:C
129161874	chr7:129161874:G:A
129162271	chr7:129162271:C:T
129162540	chr7:129162540:A:T
129162685	chr7:129162685:C:T
129162925	chr7:129162925:G:C
129163068	chr7:129163068:T:C
129163095	chr7:129163095:T:C
129163502	chr7:129163502:T:C
129164200	chr7:129164200:A:G
129164352	chr7:129164352:C:T
129164377	chr7:129164377:G:A
129164633	chr7:129164633:T:C
129164740	chr7:129164740:A:G
129164939	chr7:129164939:C:G
129165395	chr7:129165395:G:A
129165741	chr7:129165741:T:C
129165947	chr7:129165947:T:C
129165974	chr7:129165974:T:C
129166047	chr7:129166047:C:T
129167729	chr7:129167729:C:G
129167945	chr7:129167945:G:A
129168051	chr7:129168051:A:G
129168082	chr7:129168082:C:T
129168220	chr7:129168220:G:C
129168465	chr7:129168465:A:C
129168491	chr7:129168491:G:A
129168647	chr7:129168647:C:T
129168929	chr7:129168929:C:T
129168958	chr7:129168958:C:T
129169073	chr7:129169073:T:A
129169170	chr7:129169170:A:G
129169198	chr7:129169198:C:T
129169596	chr7:129169596:G:A
129170055	chr7:129170055:A:C
129170106	chr7:129170106:TAG:T
129170279	chr7:129170279:C:G
129170716	chr7:129170716:A:G
129170816	chr7:129170816:G:T
129170971	chr7:129170971:G:A
129171130	chr7:129171130:T:C
129171238	chr7:129171238:T:C
129171490	chr7:129171490:A:G
129171804	chr7:129171804:C:G
129171821	chr7:129171821:A:G
129172173	chr7:129172173:A:T
129172175	chr7:129172175:A:T
129172257	chr7:129172257:C:T
129172282	chr7:129172282:C:T
129172308	chr7:129172308:G:A
129172756	chr7:129172756:A:G
129172893	chr7:129172893:A:G
129172907	chr7:129172907:T:C
129173259	chr7:129173259:T:C
129173352	chr7:129173352:T:A
129173608	chr7:129173608:T:G
129173765	chr7:129173765:G:T
129174001	chr7:129174001:A:G
129174087	chr7:129174087:T:C
129174437	chr7:129174437:A:G
129174566	chr7:129174566:A:G
129174627	chr7:129174627:C:T
129174736	chr7:129174736:C:T
129174935	chr7:129174935:G:A
129175511	chr7:129175511:T:C
129175715	chr7:129175715:AAAAG:A
129176305	chr7:129176305:T:C
129176598	chr7:129176598:T:G
129176635	chr7:129176635:A:G
129176760	chr7:129176760:T:G
129176814	chr7:129176814:G:A
129176943	chr7:129176943:C:T
129176945	chr7:129176945:T:C
129177190	chr7:129177190:C:A
129177288	chr7:129177288:G:A
129177346	chr7:129177346:C:T
129177602	chr7:129177602:A:G
129177690	chr7:129177690:C:A
129177715	chr7:129177715:T:G
129177727	chr7:129177727:G:A
129178094	chr7:129178094:G:A
129178157	chr7:129178157:G:C
129178214	chr7:129178214:A:C
129178286	chr7:129178286:G:A
129178483	chr7:129178483:T:C
129178640	chr7:129178640:G:C
129178952	chr7:129178952:G:A
129178978	chr7:129178978:T:C
129179020	chr7:129179020:C:G
129179262	chr7:129179262:C:T
129179555	chr7:129179555:A:G
129179684	chr7:129179684:A:G
129181224	chr7:129181224:C:T
129181356	chr7:129181356:C:T
129181858	chr7:129181858:A:G
129181937	chr7:129181937:G:C
129182844	chr7:129182844:G:A
129182895	chr7:129182895:C:T
129183056	chr7:129183056:A:C
129183125	chr7:129183125:G:A
129183129	chr7:129183129:C:T
129183141	chr7:129183141:G:C
129183167	chr7:129183167:C:T
129183258	chr7:129183258:G:A
129183394	chr7:129183394:C:T
129183429	chr7:129183429:G:A
129183507	chr7:129183507:T:G
129184005	chr7:129184005:T:C
129184095	chr7:129184095:C:T
129185039	chr7:129185039:A:G
129185068	chr7:129185068:A:T
129185394	chr7:129185394:G:A
129185496	chr7:129185496:A:G
129186431	chr7:129186431:C:G
129186712	chr7:129186712:G:A
129186729	chr7:129186729:AAT:A
129187065	chr7:129187065:A:G
129187677	chr7:129187677:C:G
129188499	chr7:129188499:C:T
129189117	chr7:129189117:G:T
129189225	chr7:129189225:A:G
129189619	chr7:129189619:G:A
129189853	chr7:129189853:G:C
129190332	chr7:129190332:T:G
129191214	chr7:129191214:C:T
129191338	chr7:129191338:T:C
129191379	chr7:129191379:T:C
129191670	chr7:129191670:C:A
129191779	chr7:129191779:G:A
129192298	chr7:129192298:A:G
129193348	chr7:129193348:G:A
129193430	chr7:129193430:A:G
129193569	chr7:129193569:A:T
129193576	chr7:129193576:G:A
129193600	chr7:129193600:T:C
129193902	chr7:129193902:C:T
129194209	chr7:129194209:A:T
129194504	chr7:129194504:C:G
129194757	chr7:129194757:A:G
129194930	chr7:129194930:C:T
129195111	chr7:129195111:T:G
129195612	chr7:129195612:T:TAA
129195615	chr7:129195615:T:TA
129195618	chr7:129195618:T:TGTCAATATA
129195890	chr7:129195890:A:G
129196011	chr7:129196011:A:G
129196054	chr7:129196054:T:C
129196118	chr7:129196118:A:T
129196444	chr7:129196444:T:C
129196775	chr7:129196775:C:T
129196819	chr7:129196819:C:T
129196842	chr7:129196842:T:C
129196885	chr7:129196885:C:T
129196889	chr7:129196889:C:T
129196932	chr7:129196932:G:A
129196978	chr7:129196978:C:T
129197346	chr7:129197346:A:T
129197453	chr7:129197453:G:A
129198329	chr7:129198329:C:T
129198426	chr7:129198426:A:G
129198774	chr7:129198774:A:G
129198818	chr7:129198818:C:A
129198928	chr7:129198928:A:G
129198952	chr7:129198952:A:G
129199051	chr7:129199051:AG:A
129199417	chr7:129199417:G:A
129199658	chr7:129199658:C:T
129200189	chr7:129200189:G:A
129200346	chr7:129200346:A:G
129200380	chr7:129200380:T:C
129200389	chr7:129200389:C:A
129200740	chr7:129200740:GT:G
129201277	chr7:129201277:C:T
129201296	chr7:129201296:C:T
129201475	chr7:129201475:A:G
129201638	chr7:129201638:T:C
129201683	chr7:129201683:T:C
129201972	chr7:129201972:C:T
129202348	chr7:129202348:T:C
129202732	chr7:129202732:G:A
129203120	chr7:129203120:AGGGCTGG:A
129203141	chr7:129203141:G:T
129203328	chr7:129203328:C:T
129203678	chr7:129203678:G:A
129203916	chr7:129203916:G:A
129204225	chr7:129204225:C:T
129204387	chr7:129204387:TC:T
129204561	chr7:129204561:G:A
129204651	chr7:129204651:T:C
129204844	chr7:129204844:C:T
129204860	chr7:129204860:T:A
129205112	chr7:129205112:C:A
129205177	chr7:129205177:C:T
129205458	chr7:129205458:T:C
129205484	chr7:129205484:G:A
129205714	chr7:129205714:G:A
129205850	chr7:129205850:G:A
129205861	chr7:129205861:C:T
129206066	chr7:129206066:T:C
129206396	chr7:129206396:C:A
129206487	chr7:129206487:G:C
129206628	chr7:129206628:A:G
129206755	chr7:129206755:G:A
129206875	chr7:129206875:A:G
129206963	chr7:129206963:C:G
129207415	chr7:129207415:TA:T
129207622	chr7:129207622:G:A
129208009	chr7:129208009:CATT:C
129208202	chr7:129208202:C:T
129208413	chr7:129208413:T:C
129208550	chr7:129208550:C:T
129208551	chr7:129208551:C:T
129208863	chr7:129208863:C:T
129210326	chr7:129210326:A:G
129211034	chr7:129211034:T:C
129211136	chr7:129211136:C:T
129211313	chr7:129211313:CT:C
129212139	chr7:129212139:G:A
129212540	chr7:129212540:C:T
129213067	chr7:129213067:C:T
129213179	chr7:129213179:C:T
129213216	chr7:129213216:A:G
129213272	chr7:129213272:A:G
129213282	chr7:129213282:A:G
129213351	chr7:129213351:C:T
129213462	chr7:129213462:T:G
129213467	chr7:129213467:C:A
129213835	chr7:129213835:C:T
129214031	chr7:129214031:G:A
129214333	chr7:129214333:A:C
129214476	chr7:129214476:T:G
129214830	chr7:129214830:G:A
129215023	chr7:129215023:G:A
129215432	chr7:129215432:G:T
129215711	chr7:129215711:A:AT
129215846	chr7:129215846:C:T
129215922	chr7:129215922:A:G
129216351	chr7:129216351:T:C
129216518	chr7:129216518:G:A
129216639	chr7:129216639:C:T
129216727	chr7:129216727:G:A
129216853	chr7:129216853:C:A
129216965	chr7:129216965:C:T
129217185	chr7:129217185:C:T
129217331	chr7:129217331:G:C
129217546	chr7:129217546:T:G
129218109	chr7:129218109:G:A
129218448	chr7:129218448:C:T
129218776	chr7:129218776:T:C
129219372	chr7:129219372:AT:A
129219443	chr7:129219443:T:C
129219553	chr7:129219553:T:C
129219639	chr7:129219639:C:T
129219688	chr7:129219688:T:C
129220135	chr7:129220135:T:C
129221234	chr7:129221234:C:T
129221286	chr7:129221286:G:T
129221288	chr7:129221288:A:G
129221303	chr7:129221303:T:C
129221307	chr7:129221307:G:A
129221497	chr7:129221497:C:T
129221525	chr7:129221525:T:C
129221811	chr7:129221811:C:T
129222168	chr7:129222168:G:A
129222258	chr7:129222258:G:A
129222486	chr7:129222486:G:A
129222550	chr7:129222550:C:T
129222967	chr7:129222967:C:T
129223698	chr7:129223698:C:T
129224884	chr7:129224884:G:A
129225515	chr7:129225515:C:T
129225529	chr7:129225529:C:G
129226015	chr7:129226015:C:T
129226272	chr7:129226272:A:G
129226518	chr7:129226518:AT:A
129226750	chr7:129226750:A:G
129226775	chr7:129226775:A:C
129226932	chr7:129226932:C:A
129227109	chr7:129227109:C:G
129227112	chr7:129227112:T:C
129227534	chr7:129227534:GA:G
129228093	chr7:129228093:T:C
129228150	chr7:129228150:T:C
129228267	chr7:129228267:C:T
129228318	chr7:129228318:G:A
129228396	chr7:129228396:A:G
129228449	chr7:129228449:G:A
129228815	chr7:129228815:C:T
129229870	chr7:129229870:A:G
129229877	chr7:129229877:A:T
129230484	chr7:129230484:G:A
129230729	chr7:129230729:C:T
129230806	chr7:129230806:C:T
129230807	chr7:129230807:G:A
129231165	chr7:129231165:G:A
129231691	chr7:129231691:A:G
129231872	chr7:129231872:C:T
129232039	chr7:129232039:T:A
129233139	chr7:129233139:G:A
129233665	chr7:129233665:G:T
129233774	chr7:129233774:C:T
129233838	chr7:129233838:G:A
129233984	chr7:129233984:T:C
129234039	chr7:129234039:T:C
129234227	chr7:129234227:G:A
129234433	chr7:129234433:C:T
129235280	chr7:129235280:C:T
129235620	chr7:129235620:G:A
129235796	chr7:129235796:C:T
129235943	chr7:129235943:C:T
129236156	chr7:129236156:G:A
129236290	chr7:129236290:T:G
129236389	chr7:129236389:C:T
129236613	chr7:129236613:AAC:A
129236808	chr7:129236808:G:C
129237361	chr7:129237361:TTC:T
129237464	chr7:129237464:T:C
129237603	chr7:129237603:T:G
129238635	chr7:129238635:A:G
129238959	chr7:129238959:A:C
129239050	chr7:129239050:G:T
129239342	chr7:129239342:A:G
129239506	chr7:129239506:G:A
129239537	chr7:129239537:G:C
129239869	chr7:129239869:A:G
129239920	chr7:129239920:CCA:C
129239921	chr7:129239921:C:A
129241356	chr7:129241356:T:C
129241553	chr7:129241553:G:C
129241691	chr7:129241691:A:G
129242292	chr7:129242292:C:A
129242378	chr7:129242378:A:G
129242455	chr7:129242455:C:T
129242531	chr7:129242531:T:C
129242705	chr7:129242705:G:A
129242751	chr7:129242751:A:C
129243227	chr7:129243227:C:G
129243353	chr7:129243353:A:ATG
129243623	chr7:129243623:C:T
129243827	chr7:129243827:T:C
129244446	chr7:129244446:G:T
129244966	chr7:129244966:G:A
129244994	chr7:129244994:A:G
129245156	chr7:129245156:C:G
129245185	chr7:129245185:T:C
129245377	chr7:129245377:A:G
129245929	chr7:129245929:C:T
129245951	chr7:129245951:G:A
129246643	chr7:129246643:C:T
129246662	chr7:129246662:A:G
129246734	chr7:129246734:T:C
129246841	chr7:129246841:T:G
129246980	chr7:129246980:T:G
129247216	chr7:129247216:T:C
129247660	chr7:129247660:G:A
129248084	chr7:129248084:A:G
129248265	chr7:129248265:C:T
129248655	chr7:129248655:C:CT
129248703	chr7:129248703:T:C
129248985	chr7:129248985:C:CA
129249474	chr7:129249474:G:A
129249552	chr7:129249552:A:C
129249646	chr7:129249646:C:T
129249748	chr7:129249748:G:C
129250046	chr7:129250046:C:CTGT
129250214	chr7:129250214:A:G
129250971	chr7:129250971:G:A
129250974	chr7:129250974:A:C
129251818	chr7:129251818:C:T
129251959	chr7:129251959:T:A
129252598	chr7:129252598:C:T
129252695	chr7:129252695:A:G
129253390	chr7:129253390:C:A
129253478	chr7:129253478:T:C
129253636	chr7:129253636:G:A
129253672	chr7:129253672:T:A
129253743	chr7:129253743:C:T
129253906	chr7:129253906:T:C
129253911	chr7:129253911:A:G
129254680	chr7:129254680:G:A
129254842	chr7:129254842:G:A
129255213	chr7:129255213:A:G
129255216	chr7:129255216:G:A
129255494	chr7:129255494:A:G
129256267	chr7:129256267:A:G
129257044	chr7:129257044:G:A
129257061	chr7:129257061:C:T
129257393	chr7:129257393:A:G
129257476	chr7:129257476:G:A
129257501	chr7:129257501:T:C
129257667	chr7:129257667:C:T
129257709	chr7:129257709:G:C
129257850	chr7:129257850:A:C
129257913	chr7:129257913:A:G
129258380	chr7:129258380:CATG:C
129258534	chr7:129258534:A:G
129259116	chr7:129259116:C:T
129259397	chr7:129259397:C:T
129259935	chr7:129259935:G:T
129260138	chr7:129260138:T:TTA
129260220	chr7:129260220:T:C
129260858	chr7:129260858:T:G
129261178	chr7:129261178:C:T
129261372	chr7:129261372:A:G
129261424	chr7:129261424:G:A
129261588	chr7:129261588:C:A
129262377	chr7:129262377:C:T
129262500	chr7:129262500:A:G
129262749	chr7:129262749:G:A
129262995	chr7:129262995:A:G
129263142	chr7:129263142:T:A
129263255	chr7:129263255:G:A
129263371	chr7:129263371:G:T
129263874	chr7:129263874:T:A
129264082	chr7:129264082:C:T
129264123	chr7:129264123:A:G
129264493	chr7:129264493:G:A
129264960	chr7:129264960:C:T
129265696	chr7:129265696:T:C
129266183	chr7:129266183:T:C
129266841	chr7:129266841:T:C
129266931	chr7:129266931:G:A
129267077	chr7:129267077:G:A
129267241	chr7:129267241:G:GTGTA
129267358	chr7:129267358:G:A
129267407	chr7:129267407:C:T
129267917	chr7:129267917:T:C
129268043	chr7:129268043:CT:C
129268320	chr7:129268320:G:C
129268432	chr7:129268432:C:G
129268536	chr7:129268536:G:A
129268803	chr7:129268803:C:T
129269030	chr7:129269030:A:G
129269122	chr7:129269122:A:G
129269489	chr7:129269489:A:G
129269748	chr7:129269748:T:A
129269886	chr7:129269886:T:C
129270040	chr7:129270040:C:T
129270113	chr7:129270113:G:A
129270175	chr7:129270175:A:G
129270502	chr7:129270502:T:G
129271147	chr7:129271147:G:T
129271205	chr7:129271205:C:CA
129271880	chr7:129271880:A:G
129272266	chr7:129272266:G:A
129272347	chr7:129272347:G:C
129272360	chr7:129272360:T:C
129272871	chr7:129272871:C:T
129273267	chr7:129273267:T:C
129273582	chr7:129273582:C:T
129273841	chr7:129273841:T:G
129274468	chr7:129274468:A:C
129274485	chr7:129274485:C:T
129274977	chr7:129274977:G:A
129275404	chr7:129275404:A:G
129275612	chr7:129275612:G:A
129275702	chr7:129275702:AATAG:A
129275931	chr7:129275931:G:T
129277154	chr7:129277154:GACAA:G
129277392	chr7:129277392:C:G
129277526	chr7:129277526:T:C
129277636	chr7:129277636:A:G
129277701	chr7:129277701:G:C
129277746	chr7:129277746:C:T
129277747	chr7:129277747:G:A
129278025	chr7:129278025:G:A
129279234	chr7:129279234:GTGTT:G
129279338	chr7:129279338:T:A
129279719	chr7:129279719:T:A
129281707	chr7:129281707:G:A
129282272	chr7:129282272:A:G
129282322	chr7:129282322:A:T
129282928	chr7:129282928:G:A
129283150	chr7:129283150:T:C
129283961	chr7:129283961:T:A
129283976	chr7:129283976:C:T
129284435	chr7:129284435:A:C
129284640	chr7:129284640:G:A
129285069	chr7:129285069:G:A
129285201	chr7:129285201:T:C
129285376	chr7:129285376:T:C
129286291	chr7:129286291:C:T
129286451	chr7:129286451:G:T
129286768	chr7:129286768:ACT:A
129286769	chr7:129286769:C:G
129286826	chr7:129286826:A:G
129287181	chr7:129287181:G:T
129287565	chr7:129287565:G:A
129287818	chr7:129287818:T:C
129287944	chr7:129287944:T:C
129288368	chr7:129288368:T:A
129288429	chr7:129288429:C:T
129288470	chr7:129288470:C:T
129288660	chr7:129288660:G:GTACTTCTAT
129289122	chr7:129289122:C:T
129289352	chr7:129289352:C:T
129289467	chr7:129289467:T:G
129289638	chr7:129289638:G:C
129289885	chr7:129289885:T:C
129290155	chr7:129290155:G:A
129290278	chr7:129290278:C:T
129290285	chr7:129290285:C:T
129290466	chr7:129290466:A:G
129290726	chr7:129290726:C:T
129290855	chr7:129290855:G:A
129290876	chr7:129290876:G:C
129291069	chr7:129291069:C:T
129291113	chr7:129291113:C:T
129291575	chr7:129291575:A:G
129291712	chr7:129291712:T:TC
129291845	chr7:129291845:TC:T
129292402	chr7:129292402:G:C
129292908	chr7:129292908:A:G
129292967	chr7:129292967:A:G
129293005	chr7:129293005:G:A
129293146	chr7:129293146:TG:T
129293334	chr7:129293334:A:G
129293602	chr7:129293602:G:C
129293651	chr7:129293651:C:A
129293807	chr7:129293807:T:C
129293963	chr7:129293963:T:C
129294202	chr7:129294202:G:A
129294448	chr7:129294448:TA:T
129294732	chr7:129294732:C:T
129295007	chr7:129295007:A:ATGGAT
129295168	chr7:129295168:G:A
129295552	chr7:129295552:C:T
129295611	chr7:129295611:G:C
129296268	chr7:129296268:A:G
129296438	chr7:129296438:G:T
129297294	chr7:129297294:A:T
129297529	chr7:129297529:T:C
129298291	chr7:129298291:C:T
129298570	chr7:129298570:C:G
129299234	chr7:129299234:G:A
129299871	chr7:129299871:C:T
129300219	chr7:129300219:C:T
129300376	chr7:129300376:A:G
129300659	chr7:129300659:T:C
129300768	chr7:129300768:C:T
129300801	chr7:129300801:C:T
129301009	chr7:129301009:T:G
129302391	chr7:129302391:G:A
129302653	chr7:129302653:G:A
129302950	chr7:129302950:T:C
129303092	chr7:129303092:C:T
129303774	chr7:129303774:G:A
129304009	chr7:129304009:C:G
129304017	chr7:129304017:C:G
129304450	chr7:129304450:G:A
129304594	chr7:129304594:C:T
129304844	chr7:129304844:T:G
129304883	chr7:129304883:A:G
129305043	chr7:129305043:A:G
129305232	chr7:129305232:C:T
129305243	chr7:129305243:C:T
129305330	chr7:129305330:C:T
129306564	chr7:129306564:ATC:A
129306572	chr7:129306572:T:C
129306722	chr7:129306722:C:T
129306853	chr7:129306853:G:A
129307035	chr7:129307035:G:A
129307069	chr7:129307069:A:C
129307129	chr7:129307129:T:C
129307380	chr7:129307380:C:T
129308071	chr7:129308071:G:A
129308642	chr7:129308642:A:G
129309092	chr7:129309092:C:T
129309467	chr7:129309467:G:C
129309677	chr7:129309677:T:G
129309907	chr7:129309907:A:C
129310230	chr7:129310230:A:G
129310506	chr7:129310506:A:G
129311159	chr7:129311159:G:A
129311308	chr7:129311308:G:A
129311391	chr7:129311391:G:T
129311561	chr7:129311561:G:T
129311773	chr7:129311773:C:CT
129312029	chr7:129312029:C:G
129312083	chr7:129312083:G:A
129312122	chr7:129312122:G:A
129312203	chr7:129312203:A:G
129312333	chr7:129312333:G:T
129312719	chr7:129312719:G:A
129312832	chr7:129312832:G:A
129312927	chr7:129312927:C:CTA
129313024	chr7:129313024:A:G
129313254	chr7:129313254:T:G
129313529	chr7:129313529:G:T
129313952	chr7:129313952:T:G
129314038	chr7:129314038:T:G
129314754	chr7:129314754:C:T
129315018	chr7:129315018:T:C
129315146	chr7:129315146:AC:A
129315149	chr7:129315149:T:G
129315192	chr7:129315192:A:G
129315229	chr7:129315229:T:C
129315552	chr7:129315552:T:G
129315564	chr7:129315564:C:T
129315757	chr7:129315757:C:T
129315928	chr7:129315928:C:T
129316415	chr7:129316415:C:A
129316569	chr7:129316569:G:A
129316649	chr7:129316649:T:G
129317049	chr7:129317049:G:C
129317145	chr7:129317145:A:G
129317506	chr7:129317506:T:C
129317525	chr7:129317525:G:C
129317538	chr7:129317538:C:G
129318046	chr7:129318046:T:C
129318113	chr7:129318113:G:A
129318167	chr7:129318167:T:C
129318931	chr7:129318931:T:A
129319219	chr7:129319219:G:T
129319478	chr7:129319478:C:T
129319586	chr7:129319586:A:G
129319737	chr7:129319737:C:T
129319791	chr7:129319791:A:G
129320626	chr7:129320626:A:T
129321302	chr7:129321302:T:A
129321358	chr7:129321358:A:G
129321490	chr7:129321490:C:T
129321652	chr7:129321652:T:C
129321864	chr7:129321864:C:T
129321991	chr7:129321991:G:T
129322172	chr7:129322172:C:T
129322174	chr7:129322174:C:G
129322327	chr7:129322327:G:A
129322355	chr7:129322355:G:A
129323421	chr7:129323421:C:G
129323574	chr7:129323574:T:C
129323608	chr7:129323608:TC:T
129324019	chr7:129324019:C:T
129324308	chr7:129324308:G:C
129324402	chr7:129324402:CTGTT:C
129324617	chr7:129324617:G:A
129324704	chr7:129324704:A:G
129324717	chr7:129324717:G:A
129324946	chr7:129324946:A:G
129324990	chr7:129324990:A:G
129325068	chr7:129325068:G:A
129325197	chr7:129325197:G:A
129325296	chr7:129325296:C:T
129325409	chr7:129325409:T:C
129325511	chr7:129325511:T:G
129325606	chr7:129325606:C:G
129325778	chr7:129325778:G:A
129325894	chr7:129325894:G:A
129325895	chr7:129325895:G:A
129326687	chr7:129326687:G:A
129326690	chr7:129326690:A:G
129326693	chr7:129326693:C:A
129326939	chr7:129326939:G:A
129327171	chr7:129327171:T:C
129327843	chr7:129327843:T:C
129328039	chr7:129328039:C:A
129328126	chr7:129328126:A:G
129328730	chr7:129328730:C:A
129329337	chr7:129329337:T:C
129329844	chr7:129329844:T:C
129330187	chr7:129330187:A:C
129330328	chr7:129330328:A:G
129330520	chr7:129330520:G:C
129330546	chr7:129330546:C:T
129331181	chr7:129331181:C:T
129331289	chr7:129331289:C:T
129331432	chr7:129331432:G:A
129331850	chr7:129331850:A:T
129331870	chr7:129331870:T:A
129332200	chr7:129332200:CTCT:C
129332374	chr7:129332374:C:G
129332665	chr7:129332665:A:G
129332875	chr7:129332875:G:C
129333187	chr7:129333187:G:C
129333290	chr7:129333290:C:T
129333341	chr7:129333341:A:G
129333471	chr7:129333471:G:A
129334220	chr7:129334220:G:A
129334404	chr7:129334404:A:G
129334829	chr7:129334829:G:A
129335127	chr7:129335127:A:G
129335229	chr7:129335229:C:T
129335570	chr7:129335570:A:G
129335750	chr7:129335750:G:A
129335858	chr7:129335858:G:A
129336482	chr7:129336482:A:T
129336612	chr7:129336612:G:A
129336782	chr7:129336782:T:C
129336914	chr7:129336914:T:A
129336967	chr7:129336967:G:A
129337078	chr7:129337078:G:A
129337178	chr7:129337178:C:T
129337757	chr7:129337757:C:T
129337852	chr7:129337852:T:C
129337892	chr7:129337892:C:T
129337896	chr7:129337896:A:G
129338076	chr7:129338076:A:G
129338080	chr7:129338080:C:T
129338943	chr7:129338943:T:C
129338964	chr7:129338964:C:T
129339894	chr7:129339894:CTCTTT:C
129340075	chr7:129340075:C:A
129340123	chr7:129340123:C:T
129340460	chr7:129340460:C:T
129340461	chr7:129340461:C:G
129340491	chr7:129340491:T:C
129340707	chr7:129340707:T:TAA
129340749	chr7:129340749:C:T
129340964	chr7:129340964:A:G
129340976	chr7:129340976:T:G
129341016	chr7:129341016:C:A
129342234	chr7:129342234:A:G
129342727	chr7:129342727:T:C
129342934	chr7:129342934:A:G
129343380	chr7:129343380:T:C
129343710	chr7:129343710:A:C
129343727	chr7:129343727:A:T
129344022	chr7:129344022:T:C
129344046	chr7:129344046:A:G
129344177	chr7:129344177:T:C
129344519	chr7:129344519:C:T
129344761	chr7:129344761:C:T
129344914	chr7:129344914:G:T
129345115	chr7:129345115:A:C
129345708	chr7:129345708:G:A
129346053	chr7:129346053:A:G
129346547	chr7:129346547:G:C
129346580	chr7:129346580:A:G
129346678	chr7:129346678:G:A
129346864	chr7:129346864:G:A
129347214	chr7:129347214:CATT:C
129347513	chr7:129347513:A:C
129347612	chr7:129347612:T:C
129347761	chr7:129347761:C:T
129348197	chr7:129348197:C:T
129348207	chr7:129348207:G:A
129348336	chr7:129348336:CTG:C
129349021	chr7:129349021:C:T
129349058	chr7:129349058:C:T
129349304	chr7:129349304:A:G
129349908	chr7:129349908:A:G
129349940	chr7:129349940:C:T
129350189	chr7:129350189:G:A
129350193	chr7:129350193:T:C
129350425	chr7:129350425:A:C
129350583	chr7:129350583:C:G
129350876	chr7:129350876:G:C
129350983	chr7:129350983:C:T
129350993	chr7:129350993:C:T
129352377	chr7:129352377:A:G
129352386	chr7:129352386:C:T
129352395	chr7:129352395:C:T
129352622	chr7:129352622:C:T
129352776	chr7:129352776:C:T
129352808	chr7:129352808:A:C
129353243	chr7:129353243:C:T
129353507	chr7:129353507:C:A
129353602	chr7:129353602:G:T
129353767	chr7:129353767:A:G
129354130	chr7:129354130:T:C
129354718	chr7:129354718:T:G
129355015	chr7:129355015:A:G
129355309	chr7:129355309:T:G
129355329	chr7:129355329:A:ATG
129355492	chr7:129355492:C:T
129355761	chr7:129355761:C:T
129356000	chr7:129356000:A:C
129356427	chr7:129356427:T:C
129356756	chr7:129356756:A:G
129357657	chr7:129357657:G:A
129357668	chr7:129357668:C:T
129357750	chr7:129357750:C:T
129357781	chr7:129357781:A:C
129357788	chr7:129357788:G:A
129357997	chr7:129357997:A:G
129358129	chr7:129358129:C:T
129358645	chr7:129358645:A:C
129358908	chr7:129358908:A:G
129360629	chr7:129360629:T:C
129360926	chr7:129360926:G:C
129361128	chr7:129361128:G:T
129361186	chr7:129361186:G:T
129361332	chr7:129361332:T:A
129361369	chr7:129361369:C:T
129361723	chr7:129361723:G:A
129362095	chr7:129362095:C:T
129362119	chr7:129362119:A:G
129362275	chr7:129362275:A:G
129362370	chr7:129362370:T:C
129363774	chr7:129363774:G:A
129363910	chr7:129363910:T:C
129363959	chr7:129363959:G:A
129364068	chr7:129364068:A:G
129364100	chr7:129364100:G:A
129364436	chr7:129364436:A:G
129364474	chr7:129364474:A:G
129364581	chr7:129364581:G:C
129364860	chr7:129364860:T:C
129364896	chr7:129364896:T:C
129366027	chr7:129366027:A:G
129366208	chr7:129366208:T:C
129367071	chr7:129367071:A:G
129367979	chr7:129367979:C:T
129369215	chr7:129369215:T:TTTTAA
129369317	chr7:129369317:C:T
129369846	chr7:129369846:T:C
129370118	chr7:129370118:G:A
129370177	chr7:129370177:G:A
129370384	chr7:129370384:T:C
129370422	chr7:129370422:T:C
129370505	chr7:129370505:T:C
129370526	chr7:129370526:G:A
129370542	chr7:129370542:C:CA
129370951	chr7:129370951:T:C
129370973	chr7:129370973:A:G
129371022	chr7:129371022:C:T
129371270	chr7:129371270:A:G
129371365	chr7:129371365:A:G
129371422	chr7:129371422:G:A
129372165	chr7:129372165:A:G
129372207	chr7:129372207:C:T
129372220	chr7:129372220:A:G
129372238	chr7:129372238:A:T
129372696	chr7:129372696:C:T
129372706	chr7:129372706:C:G
129372922	chr7:129372922:A:G
129373102	chr7:129373102:T:A
129373267	chr7:129373267:T:C
129373320	chr7:129373320:C:T
129374352	chr7:129374352:A:C
129374403	chr7:129374403:C:T
129374535	chr7:129374535:C:T
129374732	chr7:129374732:G:A
129374762	chr7:129374762:G:A
129375178	chr7:129375178:A:G
129375310	chr7:129375310:C:T
129375428	chr7:129375428:A:G
129375656	chr7:129375656:C:T
129375670	chr7:129375670:G:A
129376053	chr7:129376053:C:T
129376340	chr7:129376340:C:T
129376971	chr7:129376971:A:G
129377741	chr7:129377741:T:C
129379336	chr7:129379336:T:C
129379895	chr7:129379895:G:A
129379923	chr7:129379923:A:G
129380179	chr7:129380179:G:C
129380368	chr7:129380368:C:T
129380483	chr7:129380483:T:C
129380730	chr7:129380730:A:G
129380894	chr7:129380894:CCAT:C
129380941	chr7:129380941:A:G
129380984	chr7:129380984:T:C
129381043	chr7:129381043:C:T
129381072	chr7:129381072:T:C
129382106	chr7:129382106:C:T
129382109	chr7:129382109:T:C
129382261	chr7:129382261:A:G
129382310	chr7:129382310:A:T
129382683	chr7:129382683:A:T
129382718	chr7:129382718:C:T
129383153	chr7:129383153:T:C
129383756	chr7:129383756:C:T
129384255	chr7:129384255:T:C
129384644	chr7:129384644:C:T
129384964	chr7:129384964:A:G
129385427	chr7:129385427:G:T
129385989	chr7:129385989:T:C
129386763	chr7:129386763:G:A
129386818	chr7:129386818:T:A
129387036	chr7:129387036:A:G
129387167	chr7:129387167:G:A
129387420	chr7:129387420:C:T
129387454	chr7:129387454:G:A
129387536	chr7:129387536:T:C
129387715	chr7:129387715:T:C
129388039	chr7:129388039:G:A
129388192	chr7:129388192:A:G
129389550	chr7:129389550:C:T
129390334	chr7:129390334:C:T
129390370	chr7:129390370:C:T
129390600	chr7:129390600:C:G
129390689	chr7:129390689:C:T
129390820	chr7:129390820:C:T
129391401	chr7:129391401:G:T
129391411	chr7:129391411:T:C
129391415	chr7:129391415:G:A
129392017	chr7:129392017:A:G
129393042	chr7:129393042:G:T
129393629	chr7:129393629:C:T
129393832	chr7:129393832:T:G
129393876	chr7:129393876:A:T
129393900	chr7:129393900:G:A
129394002	chr7:129394002:T:G
129394207	chr7:129394207:TGCTGTGATGCCCAG:T
129394619	chr7:129394619:A:G
129394656	chr7:129394656:G:C
129395252	chr7:129395252:C:T
129395532	chr7:129395532:G:A
129396018	chr7:129396018:T:C
129397135	chr7:129397135:T:C
129397188	chr7:129397188:G:C
129397605	chr7:129397605:T:C
129398440	chr7:129398440:A:G
129398813	chr7:129398813:G:A
129398904	chr7:129398904:A:G
129399459	chr7:129399459:G:A
129399478	chr7:129399478:C:A
129399586	chr7:129399586:GTTT:G
129399717	chr7:129399717:T:C
129399729	chr7:129399729:T:C
129399760	chr7:129399760:C:T
129400016	chr7:129400016:G:A
129400056	chr7:129400056:A:T
129400107	chr7:129400107:A:G
129400161	chr7:129400161:AT:A
129400177	chr7:129400177:T:C
129400572	chr7:129400572:T:A
129400669	chr7:129400669:A:G
129401420	chr7:129401420:G:A
129402034	chr7:129402034:G:A
129402070	chr7:129402070:A:G
129402101	chr7:129402101:A:G
129402184	chr7:129402184:G:A
129402228	chr7:129402228:A:G
129402925	chr7:129402925:GATTT:G
129403156	chr7:129403156:G:A
129403674	chr7:129403674:T:C
129404503	chr7:129404503:C:T
129404665	chr7:129404665:G:A
129404904	chr7:129404904:T:C
129405382	chr7:129405382:C:T
129405924	chr7:129405924:A:G
129406145	chr7:129406145:A:G
129406991	chr7:129406991:T:C
129407527	chr7:129407527:A:G
129407556	chr7:129407556:CT:C
129408085	chr7:129408085:T:C
129408543	chr7:129408543:TAA:T
129408747	chr7:129408747:TAAAGGC:T
129408755	chr7:129408755:TAACCCTGCAGAGCA:T
129408837	chr7:129408837:G:A
129409666	chr7:129409666:A:G
129410499	chr7:129410499:G:A
129411137	chr7:129411137:T:G
129411288	chr7:129411288:C:T
129411605	chr7:129411605:C:CA
129411664	chr7:129411664:CAGG:C
129411672	chr7:129411672:T:C
129412370	chr7:129412370:T:G
129412540	chr7:129412540:C:T
129412788	chr7:129412788:G:T
129413211	chr7:129413211:G:A
129413251	chr7:129413251:C:T
129413381	chr7:129413381:T:C
129414171	chr7:129414171:G:T
129414370	chr7:129414370:C:T
129414718	chr7:129414718:C:T
129415040	chr7:129415040:G:A
129415396	chr7:129415396:T:A
129415407	chr7:129415407:T:A
129415975	chr7:129415975:G:A
129416116	chr7:129416116:T:C
129416787	chr7:129416787:C:T
129416937	chr7:129416937:G:A
129417114	chr7:129417114:G:A
129417781	chr7:129417781:A:G
129417935	chr7:129417935:G:A
129418391	chr7:129418391:T:C
129419549	chr7:129419549:G:A
129419561	chr7:129419561:A:G
129419672	chr7:129419672:G:A
129419958	chr7:129419958:G:A
129420155	chr7:129420155:C:T
129420515	chr7:129420515:T:C
129420545	chr7:129420545:T:A
129422355	chr7:129422355:AT:A
129422792	chr7:129422792:C:T
129423296	chr7:129423296:T:C
129423688	chr7:129423688:T:C
129423724	chr7:129423724:T:C
129424257	chr7:129424257:G:A
129424269	chr7:129424269:G:A
129425636	chr7:129425636:A:G
129425831	chr7:129425831:A:C
129425933	chr7:129425933:A:G
129426081	chr7:129426081:G:C
129427212	chr7:129427212:T:C
129427958	chr7:129427958:G:A
129428004	chr7:129428004:G:A
129428184	chr7:129428184:C:T
129428306	chr7:129428306:A:G
129428337	chr7:129428337:CA:C
129429079	chr7:129429079:G:T
129429137	chr7:129429137:G:A
129429212	chr7:129429212:A:C
129429348	chr7:129429348:C:T
129430037	chr7:129430037:C:A
129430522	chr7:129430522:T:C
129430579	chr7:129430579:G:A
129432183	chr7:129432183:A:G
129432503	chr7:129432503:C:A
129433105	chr7:129433105:T:C
129433454	chr7:129433454:C:T
129433626	chr7:129433626:A:G
129434082	chr7:129434082:G:C
129434130	chr7:129434130:G:A
129434342	chr7:129434342:C:T
129434353	chr7:129434353:T:G
129434613	chr7:129434613:G:T
129434756	chr7:129434756:C:T
129434788	chr7:129434788:C:T
129435489	chr7:129435489:C:T
129435913	chr7:129435913:G:A
129436212	chr7:129436212:G:A
129436702	chr7:129436702:T:G
129436770	chr7:129436770:A:G
129436835	chr7:129436835:C:T
129437025	chr7:129437025:G:A
129437690	chr7:129437690:A:C
129437800	chr7:129437800:TG:T
129437915	chr7:129437915:C:T
129438074	chr7:129438074:G:T
129439217	chr7:129439217:A:G
129439307	chr7:129439307:G:A
129439381	chr7:129439381:G:T
129440276	chr7:129440276:T:G
129440318	chr7:129440318:A:G
129440755	chr7:129440755:A:G
129440779	chr7:129440779:A:G
129441231	chr7:129441231:AGGGTG:A
129441355	chr7:129441355:T:TCTA
129441792	chr7:129441792:C:T
129441806	chr7:129441806:G:A
129441824	chr7:129441824:A:C
129441949	chr7:129441949:A:G
129442023	chr7:129442023:G:A
129444222	chr7:129444222:A:G
129444239	chr7:129444239:A:G
129444535	chr7:129444535:C:T
129444983	chr7:129444983:G:A
129445314	chr7:129445314:A:C
129446287	chr7:129446287:T:C
129446865	chr7:129446865:A:G
129446902	chr7:129446902:A:G
129446907	chr7:129446907:G:A
129447094	chr7:129447094:G:A
129447198	chr7:129447198:A:AC
129447553	chr7:129447553:G:A
129447684	chr7:129447684:C:T
129447840	chr7:129447840:A:G
129447843	chr7:129447843:G:A
129447901	chr7:129447901:T:A
129448116	chr7:129448116:A:G
129449759	chr7:129449759:A:G
129450687	chr7:129450687:A:G
129451178	chr7:129451178:A:T
129451271	chr7:129451271:C:G
129451428	chr7:129451428:G:C
129451461	chr7:129451461:A:G
129451649	chr7:129451649:C:G
129451774	chr7:129451774:GA:G
129452587	chr7:129452587:G:A
129452854	chr7:129452854:T:C
129453114	chr7:129453114:A:G
129453680	chr7:129453680:A:G
129454354	chr7:129454354:T:C
129454568	chr7:129454568:A:G
129454706	chr7:129454706:G:A
129455559	chr7:129455559:A:G
129455618	chr7:129455618:T:C
129455860	chr7:129455860:C:A
129455916	chr7:129455916:G:A
129456149	chr7:129456149:TC:T
129456693	chr7:129456693:A:G
129456715	chr7:129456715:G:A
129456812	chr7:129456812:C:T
129456935	chr7:129456935:T:C
129456979	chr7:129456979:G:A
129457511	chr7:129457511:T:C
129457920	chr7:129457920:G:A
129458118	chr7:129458118:C:G
129458324	chr7:129458324:G:A
129458522	chr7:129458522:T:C
129458598	chr7:129458598:T:C
129458704	chr7:129458704:C:T
129458824	chr7:129458824:G:T
129458970	chr7:129458970:C:G
129459897	chr7:129459897:G:A
129459939	chr7:129459939:C:T
129460039	chr7:129460039:T:A
129460107	chr7:129460107:GT:G
129460456	chr7:129460456:A:T
129460967	chr7:129460967:G:T
129461334	chr7:129461334:C:T
129461460	chr7:129461460:G:A
129461571	chr7:129461571:GA:G
129462043	chr7:129462043:G:A
129462085	chr7:129462085:G:A
129462224	chr7:129462224:T:G
129462234	chr7:129462234:G:A
129462689	chr7:129462689:A:AC
129462902	chr7:129462902:A:G
129463205	chr7:129463205:T:C
129463306	chr7:129463306:C:G
129463387	chr7:129463387:A:G
129463464	chr7:129463464:C:T
129463707	chr7:129463707:C:T
129463969	chr7:129463969:G:A
129464428	chr7:129464428:T:A
129464545	chr7:129464545:A:G
129464882	chr7:129464882:T:C
129465254	chr7:129465254:T:C
129465448	chr7:129465448:G:A
129465694	chr7:129465694:G:A
129465724	chr7:129465724:T:C
129466227	chr7:129466227:CA:C
129466547	chr7:129466547:G:C
129466565	chr7:129466565:C:T
129466729	chr7:129466729:G:A
129466795	chr7:129466795:C:T
129467675	chr7:129467675:T:C
129468040	chr7:129468040:C:T
129468676	chr7:129468676:G:A
129468835	chr7:129468835:A:G
129468844	chr7:129468844:T:C
129469418	chr7:129469418:A:G
129469569	chr7:129469569:A:G
129470611	chr7:129470611:A:G
129470657	chr7:129470657:T:A
129470873	chr7:129470873:G:C
129471252	chr7:129471252:C:T
129471420	chr7:129471420:C:T
129471464	chr7:129471464:C:A
129472591	chr7:129472591:G:A
129472655	chr7:129472655:G:A
129472735	chr7:129472735:T:C
129473067	chr7:129473067:A:G
129473097	chr7:129473097:C:T
129473446	chr7:129473446:G:A
129473748	chr7:129473748:C:T
129474612	chr7:129474612:C:T
129475175	chr7:129475175:C:CT
129475231	chr7:129475231:A:AT
129475320	chr7:129475320:A:G
129475395	chr7:129475395:G:A
129475573	chr7:129475573:TA:T
129476079	chr7:129476079:A:G
129476482	chr7:129476482:G:A
129476566	chr7:129476566:C:T
129476885	chr7:129476885:A:G
129476936	chr7:129476936:A:G
129477373	chr7:129477373:C:T
129477449	chr7:129477449:C:A
129477669	chr7:129477669:A:G
129477710	chr7:129477710:C:T
129477717	chr7:129477717:G:A
129477997	chr7:129477997:G:T
129478163	chr7:129478163:A:G
129479104	chr7:129479104:A:G
129479371	chr7:129479371:C:T
129479538	chr7:129479538:A:G
129479627	chr7:129479627:T:C
129479848	chr7:129479848:A:G
129480166	chr7:129480166:C:A
129480273	chr7:129480273:C:A
129480741	chr7:129480741:A:T
129481218	chr7:129481218:T:G
129481276	chr7:129481276:A:C
129481433	chr7:129481433:G:GT
129481894	chr7:129481894:G:A
129482033	chr7:129482033:G:A
129482111	chr7:129482111:C:T
129482729	chr7:129482729:C:G
129483386	chr7:129483386:T:C
129483704	chr7:129483704:C:T
129484140	chr7:129484140:T:C
129484160	chr7:129484160:C:G
129484170	chr7:129484170:C:T
129484309	chr7:129484309:G:A
129484422	chr7:129484422:T:C
129484711	chr7:129484711:C:A
129484862	chr7:129484862:A:C
129485180	chr7:129485180:G:A
129485337	chr7:129485337:C:G
129485373	chr7:129485373:A:G
129485511	chr7:129485511:C:G
129485984	chr7:129485984:T:C
129486675	chr7:129486675:CTTTA:C
129487895	chr7:129487895:A:G
129488153	chr7:129488153:C:T
129488321	chr7:129488321:A:G
129488482	chr7:129488482:C:T
129488637	chr7:129488637:G:A
129488881	chr7:129488881:A:G
129488935	chr7:129488935:T:C
129489740	chr7:129489740:C:T
129489741	chr7:129489741:G:A
129489899	chr7:129489899:A:G
129489948	chr7:129489948:T:C
129490141	chr7:129490141:G:T
129490377	chr7:129490377:G:A
129490584	chr7:129490584:A:C
129490723	chr7:129490723:A:C
129491012	chr7:129491012:A:C
129491325	chr7:129491325:G:A
129491503	chr7:129491503:T:G
129491741	chr7:129491741:TAAC:T
129491883	chr7:129491883:T:C
129491953	chr7:129491953:C:T
129491962	chr7:129491962:C:T
129492019	chr7:129492019:G:C
129492158	chr7:129492158:G:A
129492477	chr7:129492477:G:A
129492839	chr7:129492839:A:C
129492978	chr7:129492978:T:C
129493379	chr7:129493379:A:G
129493389	chr7:129493389:G:A
129494131	chr7:129494131:T:TG
129494232	chr7:129494232:T:C
129494510	chr7:129494510:T:C
129494831	chr7:129494831:G:T
129494959	chr7:129494959:T:A
129495327	chr7:129495327:G:A
129495454	chr7:129495454:T:C
129495539	chr7:129495539:T:C
129495769	chr7:129495769:A:G
129495929	chr7:129495929:G:A
129496316	chr7:129496316:TC:T
129496550	chr7:129496550:C:T
129496842	chr7:129496842:C:T
129497442	chr7:129497442:C:T
129497758	chr7:129497758:C:T
129497922	chr7:129497922:G:A
129497999	chr7:129497999:T:C
129498147	chr7:129498147:G:A
129499584	chr7:129499584:T:C
129499805	chr7:129499805:T:C
129499909	chr7:129499909:T:C
129500149	chr7:129500149:C:T
129500820	chr7:129500820:A:T
129500846	chr7:129500846:C:T
129500867	chr7:129500867:C:G
129501020	chr7:129501020:G:A
129501086	chr7:129501086:A:G
129501900	chr7:129501900:C:T
129502934	chr7:129502934:G:A
129502988	chr7:129502988:C:T
129503043	chr7:129503043:GT:G
129503971	chr7:129503971:G:A
129504373	chr7:129504373:C:T
129504744	chr7:129504744:G:A
129504780	chr7:129504780:G:A
129504787	chr7:129504787:G:A
129504826	chr7:129504826:C:T
129504855	chr7:129504855:G:A
129505262	chr7:129505262:G:C
129505548	chr7:129505548:G:A
129505634	chr7:129505634:G:A
129505824	chr7:129505824:C:T
129506309	chr7:129506309:G:A
129507258	chr7:129507258:G:A
129507644	chr7:129507644:T:G
129507689	chr7:129507689:A:G
129507974	chr7:129507974:A:G
129508217	chr7:129508217:A:G
129508302	chr7:129508302:A:AATAC
129508382	chr7:129508382:A:T
129509483	chr7:129509483:C:T
129509689	chr7:129509689:C:T
129510105	chr7:129510105:T:C
129510313	chr7:129510313:G:A
129510737	chr7:129510737:G:A
129511070	chr7:129511070:C:A
129511246	chr7:129511246:A:T
129511262	chr7:129511262:A:G
129511500	chr7:129511500:T:C
129511760	chr7:129511760:G:A
129511879	chr7:129511879:C:T
129512047	chr7:129512047:A:G
129512164	chr7:129512164:T:A
129512170	chr7:129512170:G:A
129512358	chr7:129512358:G:A
129513343	chr7:129513343:T:C
129513412	chr7:129513412:A:G
129513434	chr7:129513434:C:G
129513499	chr7:129513499:A:G
129513668	chr7:129513668:G:A
129514242	chr7:129514242:A:G
129514252	chr7:129514252:AACTC:A
129514299	chr7:129514299:C:T
129514751	chr7:129514751:C:CA
129514770	chr7:129514770:C:G
129514912	chr7:129514912:T:C
129514917	chr7:129514917:C:T
129515288	chr7:129515288:C:T
129515293	chr7:129515293:G:A
129515316	chr7:129515316:G:A
129515465	chr7:129515465:G:T
129515470	chr7:129515470:T:C
129515471	chr7:129515471:G:A
129515491	chr7:129515491:T:A
129515945	chr7:129515945:C:T
129516077	chr7:129516077:G:A
129516095	chr7:129516095:A:G
129516096	chr7:129516096:A:G
129516740	chr7:129516740:G:A
129516761	chr7:129516761:T:C
129516951	chr7:129516951:C:T
129516986	chr7:129516986:G:A
129517113	chr7:129517113:G:T
129517169	chr7:129517169:A:G
129517194	chr7:129517194:C:T
129517525	chr7:129517525:C:T
129517579	chr7:129517579:C:T
129517605	chr7:129517605:G:A
129517630	chr7:129517630:C:T
129517655	chr7:129517655:C:T
129517660	chr7:129517660:T:C
129518096	chr7:129518096:G:C
129518192	chr7:129518192:A:C
129518313	chr7:129518313:C:T
129518551	chr7:129518551:A:G
129518981	chr7:129518981:T:C
129519121	chr7:129519121:G:A
129519299	chr7:129519299:T:G
129519358	chr7:129519358:G:A
129519427	chr7:129519427:G:A
129519498	chr7:129519498:G:A
129519771	chr7:129519771:G:A
129519798	chr7:129519798:C:T
129520037	chr7:129520037:T:C
129520158	chr7:129520158:C:T
129520370	chr7:129520370:G:A
129520518	chr7:129520518:G:A
129520717	chr7:129520717:C:T
129520790	chr7:129520790:T:C
129521256	chr7:129521256:G:A
129521406	chr7:129521406:A:G
129521521	chr7:129521521:G:A
129521683	chr7:129521683:G:C
129521851	chr7:129521851:G:GT
129522041	chr7:129522041:C:T
129522381	chr7:129522381:G:A
129522445	chr7:129522445:T:C
129522468	chr7:129522468:A:AC
129522522	chr7:129522522:C:T
129522737	chr7:129522737:A:G
129522747	chr7:129522747:A:G
129522834	chr7:129522834:C:T
129522872	chr7:129522872:G:A
129522968	chr7:129522968:C:T
129522971	chr7:129522971:G:A
129523105	chr7:129523105:G:A
129523189	chr7:129523189:C:T
129523200	chr7:129523200:T:G
129523244	chr7:129523244:A:G
129523285	chr7:129523285:T:A
129523414	chr7:129523414:A:G
129523773	chr7:129523773:A:G
129523949	chr7:129523949:A:G
129524097	chr7:129524097:G:C
129524258	chr7:129524258:A:ATACG
129524287	chr7:129524287:CA:C
129524294	chr7:129524294:A:G
129524398	chr7:129524398:C:G
129524428	chr7:129524428:C:G
129524695	chr7:129524695:C:A
129524856	chr7:129524856:T:C
129524877	chr7:129524877:G:A
129524902	chr7:129524902:C:CA
129525083	chr7:129525083:T:C
129525185	chr7:129525185:C:T
129525354	chr7:129525354:A:G
129525492	chr7:129525492:G:A
129525545	chr7:129525545:A:G
129525575	chr7:129525575:G:A
129525700	chr7:129525700:T:C
129525814	chr7:129525814:G:A
129525897	chr7:129525897:ATGTCC:A
129526095	chr7:129526095:T:C
129526206	chr7:129526206:T:C
129526302	chr7:129526302:C:T
129526357	chr7:129526357:A:T
129526382	chr7:129526382:G:A
129526544	chr7:129526544:G:A
129526601	chr7:129526601:T:C
129527024	chr7:129527024:C:T
129527075	chr7:129527075:G:A
129527196	chr7:129527196:A:G
129527301	chr7:129527301:G:C
129527414	chr7:129527414:C:T
129527459	chr7:129527459:C:T
129527472	chr7:129527472:A:G
129527542	chr7:129527542:G:A
129527575	chr7:129527575:C:T
129527625	chr7:129527625:G:A
129527726	chr7:129527726:T:C
129527885	chr7:129527885:C:T
129528257	chr7:129528257:C:T
129528317	chr7:129528317:A:T
129528690	chr7:129528690:C:T
129528758	chr7:129528758:A:G
129529058	chr7:129529058:C:T
129529217	chr7:129529217:C:T
129529218	chr7:129529218:T:C
129529281	chr7:129529281:C:T
129529638	chr7:129529638:G:A
129529642	chr7:129529642:A:G
129530095	chr7:129530095:C:T
129530614	chr7:129530614:G:A
129530700	chr7:129530700:T:C
129530744	chr7:129530744:A:G
129530853	chr7:129530853:AG:A
129530882	chr7:129530882:A:G
129530960	chr7:129530960:A:G
129531340	chr7:129531340:G:A
129531655	chr7:129531655:T:C
129531699	chr7:129531699:A:C
129531826	chr7:129531826:AC:A
129531837	chr7:129531837:T:C
129532005	chr7:129532005:T:C
129532014	chr7:129532014:CTAGGATATAGAAGG:C
129532103	chr7:129532103:G:A
129532148	chr7:129532148:T:C
129532353	chr7:129532353:A:C
129532384	chr7:129532384:T:C
129532629	chr7:129532629:A:T
129532663	chr7:129532663:C:G
129532769	chr7:129532769:C:T
129533229	chr7:129533229:G:C
129533238	chr7:129533238:CT:C
129533869	chr7:129533869:A:G
129534150	chr7:129534150:C:T
129534151	chr7:129534151:G:A
129534182	chr7:129534182:A:T
129534231	chr7:129534231:G:A
129534323	chr7:129534323:G:A
129534348	chr7:129534348:G:A
129534388	chr7:129534388:A:G
129534407	chr7:129534407:A:G
129534451	chr7:129534451:G:A
129534514	chr7:129534514:G:A
129534584	chr7:129534584:ACTT:A
129534591	chr7:129534591:C:T
129534737	chr7:129534737:G:A
129534778	chr7:129534778:A:G
129534779	chr7:129534779:C:T
129534830	chr7:129534830:C:T
129534841	chr7:129534841:A:G
129535030	chr7:129535030:T:G
129535243	chr7:129535243:C:T
129535244	chr7:129535244:A:G
129535329	chr7:129535329:A:C
129535499	chr7:129535499:A:G
129535783	chr7:129535783:G:A
129535934	chr7:129535934:C:T
129535940	chr7:129535940:T:C
129536169	chr7:129536169:T:C
129536265	chr7:129536265:G:A
129536335	chr7:129536335:T:G
129536679	chr7:129536679:G:A
129536721	chr7:129536721:T:C
129537130	chr7:129537130:G:A
129537375	chr7:129537375:G:A
129537565	chr7:129537565:C:T
129537746	chr7:129537746:A:G
129537990	chr7:129537990:C:T
129538198	chr7:129538198:C:T
129538257	chr7:129538257:C:T
129538342	chr7:129538342:A:C
129538518	chr7:129538518:T:C
129538615	chr7:129538615:G:A
129538741	chr7:129538741:G:A
129538754	chr7:129538754:A:C
129538915	chr7:129538915:C:T
129540006	chr7:129540006:G:A
129540048	chr7:129540048:C:T
129540897	chr7:129540897:G:A
129541373	chr7:129541373:G:A
129541389	chr7:129541389:C:T
129542036	chr7:129542036:G:A
129542599	chr7:129542599:G:A
129543178	chr7:129543178:C:T
129543432	chr7:129543432:T:A
129543835	chr7:129543835:G:A
129544319	chr7:129544319:G:A
129544871	chr7:129544871:A:G
129545144	chr7:129545144:T:G
129545574	chr7:129545574:A:G
129545626	chr7:129545626:GT:G
129545844	chr7:129545844:G:A
129546780	chr7:129546780:C:T
129547013	chr7:129547013:C:T
129547195	chr7:129547195:G:A
129547342	chr7:129547342:A:G
129547409	chr7:129547409:A:C
129547485	chr7:129547485:C:T
129548049	chr7:129548049:G:C
129548192	chr7:129548192:T:A
129548357	chr7:129548357:T:C
129548646	chr7:129548646:T:C
129548900	chr7:129548900:A:C
129549044	chr7:129549044:C:G
129549067	chr7:129549067:A:G
129549169	chr7:129549169:G:A
129549338	chr7:129549338:CTTTTA:C
129549504	chr7:129549504:C:T
129549635	chr7:129549635:C:T
129549809	chr7:129549809:A:G
129549921	chr7:129549921:T:C
129550390	chr7:129550390:A:G
129551411	chr7:129551411:C:A
129552162	chr7:129552162:G:C
129552242	chr7:129552242:C:CT
129552413	chr7:129552413:C:T
129552459	chr7:129552459:G:T
129552510	chr7:129552510:G:C
129552557	chr7:129552557:C:T
129552780	chr7:129552780:G:A
129553078	chr7:129553078:G:A
129553246	chr7:129553246:C:G
129554251	chr7:129554251:C:T
129554348	chr7:129554348:G:A
129554843	chr7:129554843:G:A
129554876	chr7:129554876:A:G
129555106	chr7:129555106:A:G
129555705	chr7:129555705:G:A
129555764	chr7:129555764:A:G
129555899	chr7:129555899:G:A
129556042	chr7:129556042:T:C
129556112	chr7:129556112:A:T
129556370	chr7:129556370:C:T
129556551	chr7:129556551:A:G
129556595	chr7:129556595:G:T
129557147	chr7:129557147:G:A
129557466	chr7:129557466:C:T
129557864	chr7:129557864:C:T
129557876	chr7:129557876:G:A
129558246	chr7:129558246:C:T
129558251	chr7:129558251:G:T
129558697	chr7:129558697:G:T
129559047	chr7:129559047:C:T
129559055	chr7:129559055:G:A
129559224	chr7:129559224:G:A
129559299	chr7:129559299:C:T
129559320	chr7:129559320:T:C
129559487	chr7:129559487:G:A
129559562	chr7:129559562:T:C
129559577	chr7:129559577:G:A
129559646	chr7:129559646:G:A
129559935	chr7:129559935:G:A
129560130	chr7:129560130:C:T
129560144	chr7:129560144:G:C
129560241	chr7:129560241:T:C
129561041	chr7:129561041:T:C
129561191	chr7:129561191:T:C
129561244	chr7:129561244:C:A
129561461	chr7:129561461:G:A
129561759	chr7:129561759:G:C
129562265	chr7:129562265:G:A
129562448	chr7:129562448:T:C
129562912	chr7:129562912:A:G
129563126	chr7:129563126:T:C
129563206	chr7:129563206:C:T
129563686	chr7:129563686:C:T
129563931	chr7:129563931:T:C
129564070	chr7:129564070:A:G
129564456	chr7:129564456:C:T
129564799	chr7:129564799:TCTC:T
129564976	chr7:129564976:C:T
129565313	chr7:129565313:A:G
129565526	chr7:129565526:A:G
129565927	chr7:129565927:C:T
129566072	chr7:129566072:G:GA
129566203	chr7:129566203:C:T
129566342	chr7:129566342:C:A
129566427	chr7:129566427:AAAAAAAAAAAG:A
129566447	chr7:129566447:AG:A
129567570	chr7:129567570:G:A
129568165	chr7:129568165:G:T
129568242	chr7:129568242:G:A
129568313	chr7:129568313:C:G
129568510	chr7:129568510:C:A
129568762	chr7:129568762:T:C
129568867	chr7:129568867:G:T
129568942	chr7:129568942:T:C
129569031	chr7:129569031:C:T
129569069	chr7:129569069:A:G
129569211	chr7:129569211:G:A
129569226	chr7:129569226:G:A
129569578	chr7:129569578:C:G
129569696	chr7:129569696:G:C
129569970	chr7:129569970:A:G
129569987	chr7:129569987:G:C
129570107	chr7:129570107:C:T
129570163	chr7:129570163:G:A
129570374	chr7:129570374:G:C
129570535	chr7:129570535:C:T
129570694	chr7:129570694:G:A
129570943	chr7:129570943:A:G
129571326	chr7:129571326:C:T
129571512	chr7:129571512:C:T
129571648	chr7:129571648:C:T
129572035	chr7:129572035:C:T
129572089	chr7:129572089:TA:T
129572302	chr7:129572302:C:T
129572392	chr7:129572392:A:AT
129572397	chr7:129572397:T:TAAA
129572414	chr7:129572414:T:A
129572594	chr7:129572594:AATAG:A
129573949	chr7:129573949:C:T
129574164	chr7:129574164:TG:T
129574333	chr7:129574333:G:A
129574546	chr7:129574546:A:G
129574558	chr7:129574558:T:C
129574577	chr7:129574577:T:C
129575209	chr7:129575209:G:C
129575460	chr7:129575460:T:A
129575494	chr7:129575494:T:A
129575547	chr7:129575547:G:A
129576730	chr7:129576730:T:C
129577066	chr7:129577066:A:T
129577142	chr7:129577142:C:A
129577160	chr7:129577160:A:G
129577442	chr7:129577442:G:A
129577455	chr7:129577455:G:A
129577637	chr7:129577637:C:T
129577865	chr7:129577865:C:T
129577932	chr7:129577932:T:G
129578250	chr7:129578250:G:A
129578517	chr7:129578517:C:T
129578680	chr7:129578680:C:T
129578681	chr7:129578681:G:A
129578948	chr7:129578948:G:A
129578989	chr7:129578989:C:A
129579271	chr7:129579271:T:C
129579361	chr7:129579361:C:T
129579458	chr7:129579458:A:T
129579846	chr7:129579846:G:C
129580274	chr7:129580274:TAC:T
129581087	chr7:129581087:C:T
129581220	chr7:129581220:C:T
129581291	chr7:129581291:A:G
129581396	chr7:129581396:G:A
129581624	chr7:129581624:G:A
129581800	chr7:129581800:A:G
129581921	chr7:129581921:G:A
129581942	chr7:129581942:A:C
129582086	chr7:129582086:A:C
129582481	chr7:129582481:C:T
129582551	chr7:129582551:T:C
129583122	chr7:129583122:C:T
129583131	chr7:129583131:G:A
129583245	chr7:129583245:C:G
129583714	chr7:129583714:A:G
129583834	chr7:129583834:C:T
129583943	chr7:129583943:A:G
129584173	chr7:129584173:G:A
129584188	chr7:129584188:G:A
129584558	chr7:129584558:T:C
129585080	chr7:129585080:A:G
129585446	chr7:129585446:G:A
129585493	chr7:129585493:G:GGTA
129585661	chr7:129585661:T:C
129586113	chr7:129586113:A:G
129586505	chr7:129586505:C:T
129586662	chr7:129586662:C:T
129586697	chr7:129586697:C:T
129586747	chr7:129586747:T:G
129586870	chr7:129586870:A:G
129586937	chr7:129586937:G:A
129587195	chr7:129587195:A:T
129587294	chr7:129587294:G:A
129587428	chr7:129587428:T:C
129588118	chr7:129588118:A:G
129588199	chr7:129588199:C:T
129589157	chr7:129589157:A:G
129589234	chr7:129589234:G:A
129589752	chr7:129589752:A:G
129589868	chr7:129589868:G:T
129589946	chr7:129589946:G:A
129590055	chr7:129590055:T:C
129590663	chr7:129590663:GATA:G
129591334	chr7:129591334:G:A
129591469	chr7:129591469:G:A
129591568	chr7:129591568:C:T
129591747	chr7:129591747:G:A
129591816	chr7:129591816:T:C
129592346	chr7:129592346:T:C
129592626	chr7:129592626:T:A
129592705	chr7:129592705:C:T
129592812	chr7:129592812:C:T
129592860	chr7:129592860:T:C
129592879	chr7:129592879:G:A
129592940	chr7:129592940:C:T
129592951	chr7:129592951:G:A
129593010	chr7:129593010:G:A
129593079	chr7:129593079:C:T
129593386	chr7:129593386:T:A
129593637	chr7:129593637:A:G
129594144	chr7:129594144:G:T
129594348	chr7:129594348:C:T
129595190	chr7:129595190:G:A
129595327	chr7:129595327:TGTGTG:T
129595385	chr7:129595385:C:G
129595626	chr7:129595626:A:C
129595897	chr7:129595897:G:A
129595913	chr7:129595913:G:C
129596367	chr7:129596367:T:C
129596561	chr7:129596561:G:T
129596631	chr7:129596631:T:G
129597160	chr7:129597160:A:G
129597202	chr7:129597202:G:A
129597335	chr7:129597335:C:G
129597346	chr7:129597346:G:A
129598050	chr7:129598050:C:T
129598181	chr7:129598181:CCA:C
129598286	chr7:129598286:T:C
129598904	chr7:129598904:G:A
129598907	chr7:129598907:A:G
129599580	chr7:129599580:T:C
129599745	chr7:129599745:G:A
129599808	chr7:129599808:G:A
129599953	chr7:129599953:C:T
129599954	chr7:129599954:G:A
129600353	chr7:129600353:G:A
129601071	chr7:129601071:T:C
129601342	chr7:129601342:C:T
129601497	chr7:129601497:A:G
129601741	chr7:129601741:T:G
129601957	chr7:129601957:A:G
129601973	chr7:129601973:C:T
129602373	chr7:129602373:T:C
129602392	chr7:129602392:G:T
129602901	chr7:129602901:T:C
129603212	chr7:129603212:T:C
129603522	chr7:129603522:T:G
129603735	chr7:129603735:C:T
129603864	chr7:129603864:C:T
129603967	chr7:129603967:G:A
129604447	chr7:129604447:G:C
129604479	chr7:129604479:C:T
129604587	chr7:129604587:G:GA
129604675	chr7:129604675:T:C
129604766	chr7:129604766:CTT:C
129604777	chr7:129604777:C:A
129604825	chr7:129604825:G:A
129604952	chr7:129604952:C:T
129605478	chr7:129605478:G:C
129605561	chr7:129605561:G:A
129606195	chr7:129606195:T:A
129606212	chr7:129606212:C:T
129606279	chr7:129606279:T:C
129606609	chr7:129606609:T:C
129606638	chr7:129606638:T:C
129606858	chr7:129606858:T:C
129606927	chr7:129606927:T:C
129607259	chr7:129607259:CAA:C
129607273	chr7:129607273:T:C
129607293	chr7:129607293:G:A
129607326	chr7:129607326:G:A
129607626	chr7:129607626:A:AGG
129608543	chr7:129608543:T:C
129608661	chr7:129608661:T:C
129609179	chr7:129609179:C:T
129609561	chr7:129609561:C:T
129609666	chr7:129609666:T:C
129609740	chr7:129609740:A:G
129609932	chr7:129609932:T:A
129610292	chr7:129610292:C:T
129610695	chr7:129610695:A:G
129610783	chr7:129610783:G:A
129611166	chr7:129611166:G:C
129611224	chr7:129611224:T:C
129611448	chr7:129611448:C:T
129611684	chr7:129611684:C:T
129612424	chr7:129612424:G:A
129612885	chr7:129612885:T:A
129613012	chr7:129613012:G:A
129613709	chr7:129613709:G:A
129613758	chr7:129613758:G:A
129613944	chr7:129613944:A:G
129614012	chr7:129614012:T:C
129614185	chr7:129614185:G:A
129614215	chr7:129614215:A:G
129614375	chr7:129614375:G:A
129614393	chr7:129614393:G:T
129614406	chr7:129614406:G:GCGCCTGGCC
129614607	chr7:129614607:G:A
129614863	chr7:129614863:A:G
129615146	chr7:129615146:T:A
129615269	chr7:129615269:A:T
129615518	chr7:129615518:T:C
129616139	chr7:129616139:G:A
129616435	chr7:129616435:A:G
129616444	chr7:129616444:C:T
129616465	chr7:129616465:T:C
129616779	chr7:129616779:A:G
129617082	chr7:129617082:A:G
129617231	chr7:129617231:A:T
129617426	chr7:129617426:T:C
129617575	chr7:129617575:C:T
129617667	chr7:129617667:A:G
129617733	chr7:129617733:G:A
129618008	chr7:129618008:G:A
129618300	chr7:129618300:G:A
129618386	chr7:129618386:A:G
129618419	chr7:129618419:G:A
129618758	chr7:129618758:A:G
129618796	chr7:129618796:G:A
129618830	chr7:129618830:G:A
129619293	chr7:129619293:G:A
129619951	chr7:129619951:T:A
129620369	chr7:129620369:G:A
129620394	chr7:129620394:T:C
129620666	chr7:129620666:A:G
129620677	chr7:129620677:C:A
129620693	chr7:129620693:C:T
129620695	chr7:129620695:A:G
129620962	chr7:129620962:C:T
129621254	chr7:129621254:A:G
129621825	chr7:129621825:C:T
129621938	chr7:129621938:A:G
129622081	chr7:129622081:G:A
129622317	chr7:129622317:A:G
129622524	chr7:129622524:A:T
129622655	chr7:129622655:T:C
129623228	chr7:129623228:C:A
129623386	chr7:129623386:T:A
129623491	chr7:129623491:T:C
129623719	chr7:129623719:A:G
129624190	chr7:129624190:A:G
129624335	chr7:129624335:G:A
129624491	chr7:129624491:G:A
129625314	chr7:129625314:G:A
129625653	chr7:129625653:A:C
129625839	chr7:129625839:A:G
129625959	chr7:129625959:A:G
129626148	chr7:129626148:A:G
129626536	chr7:129626536:A:G
129626576	chr7:129626576:T:C
129626650	chr7:129626650:T:C
129626918	chr7:129626918:G:T
129627266	chr7:129627266:A:G
129627323	chr7:129627323:C:A
129627460	chr7:129627460:A:G
129628105	chr7:129628105:A:G
129628168	chr7:129628168:C:T
129628188	chr7:129628188:T:C
129628454	chr7:129628454:C:T
129628779	chr7:129628779:G:A
129629254	chr7:129629254:C:T
129629316	chr7:129629316:T:G
129629385	chr7:129629385:T:C
129629921	chr7:129629921:A:G
129630311	chr7:129630311:G:A
129630797	chr7:129630797:A:G
129630862	chr7:129630862:G:A
129631725	chr7:129631725:A:G
129632158	chr7:129632158:C:T
129632498	chr7:129632498:A:G
129632518	chr7:129632518:G:A
129632776	chr7:129632776:T:C
129633002	chr7:129633002:AG:A
129633575	chr7:129633575:A:G
129633804	chr7:129633804:A:G
129634071	chr7:129634071:C:T
129634131	chr7:129634131:G:A
129634164	chr7:129634164:A:G
129634424	chr7:129634424:A:G
129634987	chr7:129634987:C:T
129635439	chr7:129635439:G:A
129636214	chr7:129636214:T:TTTAA
129636776	chr7:129636776:G:A
129637071	chr7:129637071:T:C
129637558	chr7:129637558:A:AT
129637583	chr7:129637583:G:A
129637591	chr7:129637591:T:A
129637647	chr7:129637647:C:T
129637739	chr7:129637739:C:A
129638646	chr7:129638646:T:C
129638962	chr7:129638962:C:T
129639492	chr7:129639492:G:C
129639651	chr7:129639651:C:T
129640667	chr7:129640667:G:A
129640798	chr7:129640798:CACAATTTGGAAAATGAGA:C
129640859	chr7:129640859:C:T
129641351	chr7:129641351:GTA:G
129641596	chr7:129641596:T:C
129641749	chr7:129641749:G:A
129641838	chr7:129641838:C:T
129641907	chr7:129641907:C:A
129642078	chr7:129642078:C:A
129642235	chr7:129642235:C:T
129642713	chr7:129642713:C:G
129643074	chr7:129643074:G:A
129643116	chr7:129643116:A:G
129643471	chr7:129643471:AT:A
129643639	chr7:129643639:A:G
129643812	chr7:129643812:G:A
129643858	chr7:129643858:A:G
129644342	chr7:129644342:A:G
129644706	chr7:129644706:A:G
129645533	chr7:129645533:A:G
129645555	chr7:129645555:G:A
129646134	chr7:129646134:G:A
129646529	chr7:129646529:G:A
129646596	chr7:129646596:A:G
129647099	chr7:129647099:G:A
129647112	chr7:129647112:A:C
129647225	chr7:129647225:G:T
129647781	chr7:129647781:T:A
129648270	chr7:129648270:T:C
129648472	chr7:129648472:G:C
129648653	chr7:129648653:A:T
129649717	chr7:129649717:A:G
129650292	chr7:129650292:G:A
129650719	chr7:129650719:G:A
129651440	chr7:129651440:TAGAG:T
129651891	chr7:129651891:A:C
129652248	chr7:129652248:A:G
129652450	chr7:129652450:A:G
129653153	chr7:129653153:A:C
129653839	chr7:129653839:C:T
129653981	chr7:129653981:C:A
129653992	chr7:129653992:C:T
129654218	chr7:129654218:C:T
129655774	chr7:129655774:G:A
129655952	chr7:129655952:A:G
129656279	chr7:129656279:G:A
129656851	chr7:129656851:A:G
129656871	chr7:129656871:C:T
129658068	chr7:129658068:A:G
129658076	chr7:129658076:A:G
129658240	chr7:129658240:T:C
129658296	chr7:129658296:C:T
129658351	chr7:129658351:G:A
129658752	chr7:129658752:T:G
129658836	chr7:129658836:C:G
129659822	chr7:129659822:A:G
129660263	chr7:129660263:CAT:C
129660279	chr7:129660279:A:ATCAGCTGTGT
129660302	chr7:129660302:C:G
129660343	chr7:129660343:C:T
129660519	chr7:129660519:G:A
129660664	chr7:129660664:C:T
129660682	chr7:129660682:T:C
129661213	chr7:129661213:T:G
129661588	chr7:129661588:CAA:C
129661829	chr7:129661829:G:A
129661886	chr7:129661886:G:A
129661918	chr7:129661918:C:T
129662529	chr7:129662529:A:G
129662579	chr7:129662579:A:G
129662731	chr7:129662731:C:G
129662871	chr7:129662871:G:A
129663354	chr7:129663354:C:T
129663528	chr7:129663528:C:T
129663534	chr7:129663534:G:A
129663612	chr7:129663612:G:A
129663931	chr7:129663931:T:C
129663946	chr7:129663946:G:A
129664575	chr7:129664575:G:A
129664887	chr7:129664887:G:A
129665151	chr7:129665151:C:T
129665451	chr7:129665451:A:G
129665978	chr7:129665978:T:C
129666327	chr7:129666327:A:T
129666618	chr7:129666618:G:C
129666666	chr7:129666666:G:A
129666974	chr7:129666974:A:G
129667165	chr7:129667165:A:C
129667636	chr7:129667636:C:G
129667797	chr7:129667797:C:T
129667902	chr7:129667902:G:A
129668964	chr7:129668964:T:C
129669004	chr7:129669004:G:A
129669677	chr7:129669677:C:A
129670002	chr7:129670002:A:T
129670144	chr7:129670144:A:G
129670252	chr7:129670252:T:C
129670283	chr7:129670283:A:G
129670698	chr7:129670698:C:G
129671011	chr7:129671011:CAG:C
129671727	chr7:129671727:A:G
129672730	chr7:129672730:G:A
129672797	chr7:129672797:C:G
129673073	chr7:129673073:G:T
129673760	chr7:129673760:G:C
129673855	chr7:129673855:T:C
129674158	chr7:129674158:T:C
129674428	chr7:129674428:G:A
129674555	chr7:129674555:T:G
129674746	chr7:129674746:T:A
129674976	chr7:129674976:T:C
129675602	chr7:129675602:C:T
129676243	chr7:129676243:G:C
129676389	chr7:129676389:G:A
129676399	chr7:129676399:G:A
129677146	chr7:129677146:G:A
129677501	chr7:129677501:A:G
129678132	chr7:129678132:G:A
129678473	chr7:129678473:T:C
129679171	chr7:129679171:A:G
129679793	chr7:129679793:C:A
129680762	chr7:129680762:G:A
129681351	chr7:129681351:T:C
129681381	chr7:129681381:G:T
129681463	chr7:129681463:A:G
129681483	chr7:129681483:G:A
129681726	chr7:129681726:G:A
129682473	chr7:129682473:C:A
129683159	chr7:129683159:T:C
129683580	chr7:129683580:T:G
129683739	chr7:129683739:A:G
129684012	chr7:129684012:A:G
129684797	chr7:129684797:A:G
129685115	chr7:129685115:T:A
129685126	chr7:129685126:T:A
129685148	chr7:129685148:A:G
129685669	chr7:129685669:G:A
129686704	chr7:129686704:G:A
129686837	chr7:129686837:G:A
129687556	chr7:129687556:G:A
129688275	chr7:129688275:C:G
129688723	chr7:129688723:A:G
129688732	chr7:129688732:G:A
129688898	chr7:129688898:G:A
129688944	chr7:129688944:TG:T
129689304	chr7:129689304:G:A
129689421	chr7:129689421:G:A
129689568	chr7:129689568:C:T
129689778	chr7:129689778:C:T
129689833	chr7:129689833:A:G
129689893	chr7:129689893:G:A
129690318	chr7:129690318:G:T
129690513	chr7:129690513:C:T
129691128	chr7:129691128:A:T
129691479	chr7:129691479:C:T
129691506	chr7:129691506:T:TA
129692130	chr7:129692130:C:T
129692257	chr7:129692257:A:G
129692293	chr7:129692293:G:A
129692411	chr7:129692411:G:A
129693106	chr7:129693106:T:C
129693347	chr7:129693347:T:A
129693451	chr7:129693451:G:A
129693700	chr7:129693700:G:A
129694065	chr7:129694065:G:A
129694229	chr7:129694229:A:G
129694570	chr7:129694570:G:A
129694706	chr7:129694706:T:C
129695309	chr7:129695309:G:T
129697115	chr7:129697115:A:C
129697132	chr7:129697132:G:T
129697266	chr7:129697266:G:A
129697892	chr7:129697892:G:A
129697955	chr7:129697955:C:G
129699039	chr7:129699039:C:T
129699718	chr7:129699718:G:C
129699993	chr7:129699993:T:G
129700159	chr7:129700159:G:T
129700386	chr7:129700386:A:G
129701302	chr7:129701302:A:G
129701456	chr7:129701456:C:T
129701617	chr7:129701617:A:T
129701902	chr7:129701902:A:T
129702085	chr7:129702085:C:T
129702203	chr7:129702203:A:G
129702518	chr7:129702518:ATC:A
129702564	chr7:129702564:G:A
129702741	chr7:129702741:A:C
129703344	chr7:129703344:T:G
129703535	chr7:129703535:A:G
129703688	chr7:129703688:C:G
129704127	chr7:129704127:T:A
129704314	chr7:129704314:C:T
129704559	chr7:129704559:A:G
129704655	chr7:129704655:T:C
129704720	chr7:129704720:T:C
129704837	chr7:129704837:G:A
129704845	chr7:129704845:C:G
129704979	chr7:129704979:A:T
129705055	chr7:129705055:A:G
129705314	chr7:129705314:G:A
129705421	chr7:129705421:G:A
129705904	chr7:129705904:G:A
129706269	chr7:129706269:T:C
129706929	chr7:129706929:T:C
129707184	chr7:129707184:G:A
129707202	chr7:129707202:C:CA
129707784	chr7:129707784:C:T
129708147	chr7:129708147:G:A
129708211	chr7:129708211:A:C
129708887	chr7:129708887:T:C
129709547	chr7:129709547:C:T
129709674	chr7:129709674:C:T
129709808	chr7:129709808:G:A
129711182	chr7:129711182:C:T
129711377	chr7:129711377:C:A
129711422	chr7:129711422:A:C
129711604	chr7:129711604:C:G
129711638	chr7:129711638:A:G
129711914	chr7:129711914:T:G
129712497	chr7:129712497:G:A
129713025	chr7:129713025:G:A
129713737	chr7:129713737:T:C
129715071	chr7:129715071:G:A
129715831	chr7:129715831:C:T
129715862	chr7:129715862:G:A
129716014	chr7:129716014:A:AC
129716366	chr7:129716366:G:A
129716627	chr7:129716627:T:A
129716750	chr7:129716750:A:G
129717096	chr7:129717096:A:G
129717099	chr7:129717099:T:G
129717458	chr7:129717458:T:C
129717738	chr7:129717738:T:C
129717990	chr7:129717990:G:T
129718005	chr7:129718005:A:G
129718636	chr7:129718636:G:A
129718822	chr7:129718822:C:T
129719146	chr7:129719146:A:T
129719294	chr7:129719294:G:A
129719896	chr7:129719896:A:T
129719976	chr7:129719976:GCT:G
129720361	chr7:129720361:G:A
129720510	chr7:129720510:C:T
129720550	chr7:129720550:A:T
129720663	chr7:129720663:G:A
129720758	chr7:129720758:T:G
129720992	chr7:129720992:A:G
129721374	chr7:129721374:T:C
129721606	chr7:129721606:C:A
129721858	chr7:129721858:G:A
129722379	chr7:129722379:G:A
129722387	chr7:129722387:G:A
129722825	chr7:129722825:T:G
129723460	chr7:129723460:T:A
129723929	chr7:129723929:T:C
129724077	chr7:129724077:C:T
129724389	chr7:129724389:G:A
129724645	chr7:129724645:G:C
129725000	chr7:129725000:C:T
129725050	chr7:129725050:A:T
129725624	chr7:129725624:G:A
129726517	chr7:129726517:G:A
129727588	chr7:129727588:T:C
129728650	chr7:129728650:G:A
129728772	chr7:129728772:G:T
129729701	chr7:129729701:A:G
129729722	chr7:129729722:A:G
129730667	chr7:129730667:T:C
129731159	chr7:129731159:G:A
129731172	chr7:129731172:C:A
129731241	chr7:129731241:G:A
129731291	chr7:129731291:T:C
129731294	chr7:129731294:T:A
129731397	chr7:129731397:G:C
129731673	chr7:129731673:G:C
129731909	chr7:129731909:G:A
129732084	chr7:129732084:A:G
129732245	chr7:129732245:G:C
129732458	chr7:129732458:C:G
129732656	chr7:129732656:G:A
129732694	chr7:129732694:C:G
129733195	chr7:129733195:C:T
129733328	chr7:129733328:G:A
129733344	chr7:129733344:G:A
129733983	chr7:129733983:G:A
129734366	chr7:129734366:T:C
129734581	chr7:129734581:C:T
129734817	chr7:129734817:A:G
129735363	chr7:129735363:A:C
129736498	chr7:129736498:C:T
129737616	chr7:129737616:G:A
129737895	chr7:129737895:C:T
129738349	chr7:129738349:C:T
129738800	chr7:129738800:C:T
129738802	chr7:129738802:G:C
129739173	chr7:129739173:T:C
129739961	chr7:129739961:C:T
129740266	chr7:129740266:T:C
129740403	chr7:129740403:T:C
129740435	chr7:129740435:G:A
129740467	chr7:129740467:T:C
129740581	chr7:129740581:C:T
129741316	chr7:129741316:C:G
129742350	chr7:129742350:C:CT
129742994	chr7:129742994:G:A
129743155	chr7:129743155:G:T
129744598	chr7:129744598:G:A
129744902	chr7:129744902:AG:A
129745203	chr7:129745203:A:C
129745296	chr7:129745296:T:C
129745781	chr7:129745781:T:C
129746713	chr7:129746713:A:G
129746922	chr7:129746922:C:G
129747238	chr7:129747238:T:C
129747540	chr7:129747540:A:C
129747608	chr7:129747608:T:C
129747885	chr7:129747885:C:A
129748677	chr7:129748677:TGATGG:T
129748807	chr7:129748807:T:G
129748813	chr7:129748813:A:C
129749045	chr7:129749045:G:T
129749055	chr7:129749055:A:G
129749880	chr7:129749880:G:C
129750073	chr7:129750073:G:C
129750755	chr7:129750755:T:G
129751318	chr7:129751318:T:C
129751414	chr7:129751414:A:AGAT
129751672	chr7:129751672:C:CTT
129751881	chr7:129751881:GAT:G
129752029	chr7:129752029:A:G
129752041	chr7:129752041:C:T
129752254	chr7:129752254:A:G
129752529	chr7:129752529:ATGTT:A
129752662	chr7:129752662:G:A
129752758	chr7:129752758:G:C
129752840	chr7:129752840:G:A
129753322	chr7:129753322:G:T
129753532	chr7:129753532:A:T
129754396	chr7:129754396:G:A
129754400	chr7:129754400:T:C
129754651	chr7:129754651:T:G
129755652	chr7:129755652:G:A
129755911	chr7:129755911:A:G
129756137	chr7:129756137:C:T
129756142	chr7:129756142:G:A
129756311	chr7:129756311:T:C
129756346	chr7:129756346:G:A
129757152	chr7:129757152:G:A
129757804	chr7:129757804:T:C
129758521	chr7:129758521:C:T
129758595	chr7:129758595:T:C
129758681	chr7:129758681:C:T
129759002	chr7:129759002:A:T
129759778	chr7:129759778:A:G
129759878	chr7:129759878:C:G
129759949	chr7:129759949:G:A
129759952	chr7:129759952:A:G
129760069	chr7:129760069:G:A
129760152	chr7:129760152:T:C
129760297	chr7:129760297:G:A
129760459	chr7:129760459:C:T
129760521	chr7:129760521:G:A
129760568	chr7:129760568:C:T
129760608	chr7:129760608:T:C
129760612	chr7:129760612:A:ACT
129761579	chr7:129761579:C:T
129762058	chr7:129762058:G:A
129762215	chr7:129762215:A:C
129762439	chr7:129762439:G:C
129762448	chr7:129762448:T:C
129762610	chr7:129762610:C:A
129763103	chr7:129763103:T:C
129763320	chr7:129763320:A:T
129763641	chr7:129763641:G:A
129763694	chr7:129763694:G:A
129764155	chr7:129764155:T:C
129764506	chr7:129764506:A:G
129764740	chr7:129764740:C:G
129764924	chr7:129764924:TGGAAGATTGA:T
129765599	chr7:129765599:T:C
129765841	chr7:129765841:C:T
129765897	chr7:129765897:A:G
129765921	chr7:129765921:G:A
129765934	chr7:129765934:C:T
129765938	chr7:129765938:T:C
129765954	chr7:129765954:C:T
129765971	chr7:129765971:C:T
129766072	chr7:129766072:T:C
129766488	chr7:129766488:C:A
129766882	chr7:129766882:G:A
129767295	chr7:129767295:T:C
129767421	chr7:129767421:C:T
129767553	chr7:129767553:A:C
129767724	chr7:129767724:A:G
129767743	chr7:129767743:G:A
129767775	chr7:129767775:A:C
129768083	chr7:129768083:A:G
129768190	chr7:129768190:C:T
129768338	chr7:129768338:G:A
129768484	chr7:129768484:T:C
129768485	chr7:129768485:G:A
129768489	chr7:129768489:G:A
129768526	chr7:129768526:C:G
129768572	chr7:129768572:C:T
129768721	chr7:129768721:T:C
129768723	chr7:129768723:G:T
129768754	chr7:129768754:T:C
129768892	chr7:129768892:G:T
129768922	chr7:129768922:G:A
129769366	chr7:129769366:G:A
129769710	chr7:129769710:C:G
129770304	chr7:129770304:G:A
129770355	chr7:129770355:G:A
129770388	chr7:129770388:G:A
129771379	chr7:129771379:G:A
129771637	chr7:129771637:A:G
129771922	chr7:129771922:T:A
129771973	chr7:129771973:G:C
129771994	chr7:129771994:C:T
129772135	chr7:129772135:G:A
129772989	chr7:129772989:C:T
129773030	chr7:129773030:C:A
129773221	chr7:129773221:C:A
129774039	chr7:129774039:C:T
129774400	chr7:129774400:G:A
129774566	chr7:129774566:C:T
129774964	chr7:129774964:C:A
129775134	chr7:129775134:C:T
129775219	chr7:129775219:A:G
129775479	chr7:129775479:A:C
129775584	chr7:129775584:T:C
129776211	chr7:129776211:A:G
129776444	chr7:129776444:G:A
129776930	chr7:129776930:C:T
129776991	chr7:129776991:A:C
129776993	chr7:129776993:A:C
129777684	chr7:129777684:T:A
129777819	chr7:129777819:T:C
129777839	chr7:129777839:C:T
129777890	chr7:129777890:C:T
129778038	chr7:129778038:G:A
129778074	chr7:129778074:T:C
129778156	chr7:129778156:C:T
129778659	chr7:129778659:A:G
129778851	chr7:129778851:G:A
129778969	chr7:129778969:T:C
129779090	chr7:129779090:G:C
129779094	chr7:129779094:A:T
129779449	chr7:129779449:A:G
129779522	chr7:129779522:C:T
129780041	chr7:129780041:G:A
129780549	chr7:129780549:C:G
129780788	chr7:129780788:C:G
129781020	chr7:129781020:C:T
129781499	chr7:129781499:C:T
129781843	chr7:129781843:G:A
129782296	chr7:129782296:A:G
129782654	chr7:129782654:T:A
129782998	chr7:129782998:C:CTATG
129783296	chr7:129783296:C:T
129783370	chr7:129783370:G:A
129783654	chr7:129783654:AAAG:A
129783779	chr7:129783779:C:T
129783969	chr7:129783969:G:A
129784148	chr7:129784148:G:A
129784356	chr7:129784356:G:A
129784423	chr7:129784423:C:T
129784517	chr7:129784517:A:G
129784547	chr7:129784547:T:C
129784611	chr7:129784611:T:C
129784707	chr7:129784707:G:T
129784718	chr7:129784718:C:T
129785325	chr7:129785325:A:G
129785416	chr7:129785416:G:T
129786070	chr7:129786070:T:C
129787048	chr7:129787048:AC:A
129787169	chr7:129787169:G:A
129787338	chr7:129787338:G:A
129787361	chr7:129787361:G:A
129787497	chr7:129787497:T:C
129788332	chr7:129788332:T:C
129788421	chr7:129788421:G:A
129788681	chr7:129788681:T:C
129788885	chr7:129788885:C:T
129789287	chr7:129789287:C:T
129789490	chr7:129789490:T:TGGA
129789542	chr7:129789542:T:C
129789824	chr7:129789824:C:T
129790331	chr7:129790331:T:C
129790521	chr7:129790521:A:G
129790533	chr7:129790533:G:T
129790604	chr7:129790604:T:G
129790716	chr7:129790716:T:C
129790741	chr7:129790741:C:T
129790821	chr7:129790821:T:C
129790828	chr7:129790828:T:C
129791154	chr7:129791154:G:A
129791283	chr7:129791283:G:A
129791689	chr7:129791689:C:T
129791705	chr7:129791705:C:T
129791716	chr7:129791716:C:T
129791723	chr7:129791723:A:G
129791805	chr7:129791805:G:A
129791972	chr7:129791972:C:T
129792137	chr7:129792137:G:A
129792176	chr7:129792176:A:G
129792254	chr7:129792254:G:C
129792417	chr7:129792417:A:C
129793790	chr7:129793790:A:G
129793844	chr7:129793844:A:G
129793974	chr7:129793974:G:A
129794054	chr7:129794054:G:A
129794273	chr7:129794273:G:A
129794429	chr7:129794429:G:A
129794452	chr7:129794452:T:C
129794551	chr7:129794551:C:G
129795002	chr7:129795002:C:T
129795024	chr7:129795024:C:G
129795082	chr7:129795082:C:T
129795097	chr7:129795097:G:A
129795141	chr7:129795141:C:T
129795284	chr7:129795284:C:T
129795351	chr7:129795351:T:C
129795354	chr7:129795354:A:C
129795442	chr7:129795442:TG:T
129795558	chr7:129795558:G:A
129795645	chr7:129795645:C:A
129795680	chr7:129795680:G:A
129795714	chr7:129795714:C:A
129795741	chr7:129795741:T:A
129795796	chr7:129795796:C:T
129795967	chr7:129795967:G:A
129796238	chr7:129796238:C:G
129796449	chr7:129796449:T:C
129796507	chr7:129796507:C:T
129797044	chr7:129797044:A:G
129797979	chr7:129797979:T:G
129798049	chr7:129798049:T:G
129798078	chr7:129798078:A:G
129798516	chr7:129798516:TACCTGGGG:T
129798800	chr7:129798800:C:T
129799296	chr7:129799296:C:T
129799392	chr7:129799392:A:G
129799602	chr7:129799602:A:G
129799796	chr7:129799796:G:A
129800591	chr7:129800591:C:T
129801240	chr7:129801240:T:C
129801434	chr7:129801434:C:T
129801583	chr7:129801583:G:A
129801743	chr7:129801743:T:C
129801776	chr7:129801776:G:A
129802302	chr7:129802302:G:C
129802438	chr7:129802438:G:A
129802827	chr7:129802827:C:A
129803395	chr7:129803395:T:C
129804259	chr7:129804259:G:A
129804347	chr7:129804347:C:T
129804421	chr7:129804421:G:A
129804492	chr7:129804492:G:A
129805087	chr7:129805087:G:A
129805364	chr7:129805364:C:T
129805371	chr7:129805371:T:C
129805406	chr7:129805406:G:T
129805412	chr7:129805412:T:C
129805436	chr7:129805436:G:A
129805634	chr7:129805634:C:T
129806012	chr7:129806012:A:G
129806429	chr7:129806429:A:T
129806438	chr7:129806438:A:T
129806528	chr7:129806528:C:G
129806684	chr7:129806684:G:A
129807067	chr7:129807067:C:T
129807074	chr7:129807074:G:A
129807459	chr7:129807459:G:C
129807504	chr7:129807504:A:T
129808919	chr7:129808919:C:T
129809205	chr7:129809205:G:C
129809247	chr7:129809247:C:T
129809582	chr7:129809582:A:G
129809613	chr7:129809613:G:A
129809772	chr7:129809772:A:G
129809862	chr7:129809862:G:A
129810007	chr7:129810007:C:T
129810323	chr7:129810323:C:A
129810557	chr7:129810557:TC:T
129810663	chr7:129810663:T:C
129810691	chr7:129810691:G:A
129810858	chr7:129810858:T:C
129810884	chr7:129810884:T:C
129811015	chr7:129811015:T:C
129811104	chr7:129811104:G:A
129811156	chr7:129811156:G:T
129811178	chr7:129811178:T:TG
129811317	chr7:129811317:T:A
129811359	chr7:129811359:G:A
129811490	chr7:129811490:C:T
129813004	chr7:129813004:AT:A
129813189	chr7:129813189:ACT:A
129813199	chr7:129813199:A:C
129813964	chr7:129813964:C:T
129814500	chr7:129814500:G:A
129814977	chr7:129814977:T:C
129815007	chr7:129815007:A:G
129815120	chr7:129815120:G:A
129815373	chr7:129815373:T:C
129816456	chr7:129816456:C:T
129816536	chr7:129816536:T:C
129816888	chr7:129816888:G:A
129817104	chr7:129817104:G:A
129817601	chr7:129817601:T:C
129818187	chr7:129818187:C:G
129819435	chr7:129819435:T:C
129819671	chr7:129819671:A:G
129819738	chr7:129819738:A:G
129820244	chr7:129820244:A:G
129820250	chr7:129820250:A:G
129820949	chr7:129820949:A:G
129821253	chr7:129821253:C:T
129821471	chr7:129821471:T:C
129821476	chr7:129821476:C:T
129821546	chr7:129821546:A:C
129821937	chr7:129821937:A:G
129821991	chr7:129821991:C:T
129822281	chr7:129822281:C:T
129822539	chr7:129822539:C:T
129822912	chr7:129822912:A:G
129822932	chr7:129822932:T:TA
129823192	chr7:129823192:C:T
129823909	chr7:129823909:G:A
129824429	chr7:129824429:T:C
129824951	chr7:129824951:G:A
129825734	chr7:129825734:C:A
129825769	chr7:129825769:A:T
129826225	chr7:129826225:C:T
129826300	chr7:129826300:C:T
129827046	chr7:129827046:G:A
129827231	chr7:129827231:C:T
129827410	chr7:129827410:G:A
129828056	chr7:129828056:A:T
129828097	chr7:129828097:C:T
129828471	chr7:129828471:A:G
129828652	chr7:129828652:T:G
129828819	chr7:129828819:C:T
129829276	chr7:129829276:C:T
129829801	chr7:129829801:G:A
129829853	chr7:129829853:A:G
129829879	chr7:129829879:T:C
129830072	chr7:129830072:G:A
129830231	chr7:129830231:G:A
129830442	chr7:129830442:C:T
129830868	chr7:129830868:A:C
129830891	chr7:129830891:G:A
129831121	chr7:129831121:C:T
129831418	chr7:129831418:G:T
129832079	chr7:129832079:G:T
129832441	chr7:129832441:C:G
129834630	chr7:129834630:G:A
129834988	chr7:129834988:C:T
129835149	chr7:129835149:G:A
129835483	chr7:129835483:G:A
129836805	chr7:129836805:G:A
129837951	chr7:129837951:C:T
129838359	chr7:129838359:G:C
129838404	chr7:129838404:G:C
129839070	chr7:129839070:A:AC
129839298	chr7:129839298:T:C
129839512	chr7:129839512:CATTTTA:C
129839514	chr7:129839514:T:C
129839721	chr7:129839721:T:G
129839803	chr7:129839803:A:G
129840133	chr7:129840133:G:A
129840282	chr7:129840282:C:T
129840979	chr7:129840979:C:T
129841088	chr7:129841088:G:A
129842185	chr7:129842185:C:G
129842188	chr7:129842188:T:TG
129842418	chr7:129842418:G:A
129842623	chr7:129842623:C:T
129842691	chr7:129842691:T:G
129842692	chr7:129842692:C:G
129843024	chr7:129843024:A:G
129843084	chr7:129843084:C:T
129843336	chr7:129843336:C:T
129843347	chr7:129843347:C:G
129844666	chr7:129844666:T:C
129844991	chr7:129844991:G:A
129845890	chr7:129845890:A:G
129847619	chr7:129847619:G:T
129847954	chr7:129847954:T:C
129848253	chr7:129848253:C:T
129848356	chr7:129848356:A:G
129848707	chr7:129848707:G:T
129849163	chr7:129849163:GCAAA:G
129849418	chr7:129849418:A:G
129849999	chr7:129849999:G:A
129850473	chr7:129850473:A:G
129850556	chr7:129850556:G:A
129850793	chr7:129850793:C:T
129851317	chr7:129851317:T:C
129851371	chr7:129851371:C:G
129851851	chr7:129851851:G:T
129852123	chr7:129852123:A:C
129852307	chr7:129852307:A:G
129852980	chr7:129852980:C:T
129853936	chr7:129853936:C:T
129854530	chr7:129854530:C:T
129854870	chr7:129854870:C:A
129854942	chr7:129854942:C:T
129855200	chr7:129855200:A:C
129855509	chr7:129855509:C:G
129856023	chr7:129856023:T:C
129856026	chr7:129856026:G:C
129856453	chr7:129856453:T:C
129856534	chr7:129856534:AAATGT:A
129856600	chr7:129856600:C:G
129856721	chr7:129856721:A:G
129857090	chr7:129857090:T:C
129857358	chr7:129857358:C:T
129857796	chr7:129857796:T:C
129857841	chr7:129857841:C:G
129858821	chr7:129858821:C:T
129859383	chr7:129859383:G:A
129859392	chr7:129859392:A:G
129859782	chr7:129859782:A:ACT
129859896	chr7:129859896:A:T
129860047	chr7:129860047:T:C
129860070	chr7:129860070:T:C
129860490	chr7:129860490:A:C
129860962	chr7:129860962:A:G
129860984	chr7:129860984:G:A
129861269	chr7:129861269:A:G
129861350	chr7:129861350:A:C
129861495	chr7:129861495:T:C
129861810	chr7:129861810:G:C
129861827	chr7:129861827:G:A
129861914	chr7:129861914:C:T
129861994	chr7:129861994:T:G
129862086	chr7:129862086:C:T
129862621	chr7:129862621:G:A
129862674	chr7:129862674:G:C
129863154	chr7:129863154:A:G
129863527	chr7:129863527:A:G
129863620	chr7:129863620:T:G
129863897	chr7:129863897:T:C
129863995	chr7:129863995:G:A
129864052	chr7:129864052:A:G
129864356	chr7:129864356:C:T
129864475	chr7:129864475:T:C
129864621	chr7:129864621:G:A
129864956	chr7:129864956:C:T
129865030	chr7:129865030:G:A
129865088	chr7:129865088:A:G
129865187	chr7:129865187:A:G
129865301	chr7:129865301:C:T
129865390	chr7:129865390:C:CGAA
129865992	chr7:129865992:A:G
129866708	chr7:129866708:C:T
129866865	chr7:129866865:T:A
129867102	chr7:129867102:T:C
129867111	chr7:129867111:ACT:A
129867388	chr7:129867388:T:C
129868132	chr7:129868132:T:C
129868150	chr7:129868150:G:T
129868189	chr7:129868189:A:G
129868196	chr7:129868196:G:C
129868424	chr7:129868424:C:CA
129868446	chr7:129868446:G:A
129868601	chr7:129868601:A:G
129868649	chr7:129868649:T:C
129868898	chr7:129868898:T:C
129869187	chr7:129869187:C:T
129869818	chr7:129869818:A:G
129869902	chr7:129869902:C:G
129870468	chr7:129870468:T:A
129870497	chr7:129870497:G:A
129870584	chr7:129870584:C:G
129870586	chr7:129870586:G:T
129871196	chr7:129871196:C:T
129871245	chr7:129871245:T:G
129871273	chr7:129871273:C:T
129871352	chr7:129871352:T:C
129871359	chr7:129871359:A:AT
129871812	chr7:129871812:C:T
129871840	chr7:129871840:C:T
129872043	chr7:129872043:C:T
129872131	chr7:129872131:G:A
129872144	chr7:129872144:C:T
129872253	chr7:129872253:G:C
129872620	chr7:129872620:T:A
129873119	chr7:129873119:C:T
129873168	chr7:129873168:G:A
129873560	chr7:129873560:G:A
129873980	chr7:129873980:A:C
129874167	chr7:129874167:A:G
129874371	chr7:129874371:A:G
129874555	chr7:129874555:C:T
129874585	chr7:129874585:T:A
129874748	chr7:129874748:G:C
129875550	chr7:129875550:G:A
129875582	chr7:129875582:T:C
129875903	chr7:129875903:A:T
129875938	chr7:129875938:C:T
129876172	chr7:129876172:G:A
129876317	chr7:129876317:C:A
129876686	chr7:129876686:C:T
129876941	chr7:129876941:A:G
129876958	chr7:129876958:T:C
129877245	chr7:129877245:A:C
129877706	chr7:129877706:T:C
129877813	chr7:129877813:GA:G
129877883	chr7:129877883:CT:C
129878254	chr7:129878254:C:G
129878480	chr7:129878480:A:G
129879170	chr7:129879170:A:G
129879182	chr7:129879182:G:C
129879706	chr7:129879706:T:C
129879715	chr7:129879715:C:T
129880277	chr7:129880277:C:T
129880315	chr7:129880315:T:C
129880695	chr7:129880695:T:TG
129880725	chr7:129880725:T:C
129880743	chr7:129880743:T:C
129880849	chr7:129880849:A:G
129881403	chr7:129881403:T:C
129881406	chr7:129881406:A:G
129881548	chr7:129881548:C:T
129881629	chr7:129881629:T:C
129882125	chr7:129882125:C:G
129882535	chr7:129882535:T:C
129882624	chr7:129882624:A:G
129882782	chr7:129882782:T:C
129882930	chr7:129882930:T:C
129882959	chr7:129882959:T:C
129883529	chr7:129883529:G:T
129883893	chr7:129883893:T:C
129883969	chr7:129883969:G:A
129884040	chr7:129884040:G:A
129884340	chr7:129884340:A:C
129884650	chr7:129884650:T:C
129884661	chr7:129884661:C:T
129884752	chr7:129884752:T:A
129885168	chr7:129885168:C:T
129885344	chr7:129885344:A:G
129885603	chr7:129885603:C:A
129885752	chr7:129885752:T:C
129885992	chr7:129885992:G:A
129886046	chr7:129886046:G:C
129886271	chr7:129886271:C:T
129886362	chr7:129886362:C:T
129886912	chr7:129886912:T:C
129887076	chr7:129887076:T:C
129887387	chr7:129887387:A:G
129887732	chr7:129887732:C:T
129887905	chr7:129887905:G:A
129888196	chr7:129888196:G:A
129888409	chr7:129888409:C:T
129888506	chr7:129888506:A:C
129888818	chr7:129888818:A:G
129889272	chr7:129889272:T:C
129890178	chr7:129890178:T:C
129890331	chr7:129890331:G:A
129890512	chr7:129890512:C:T
129890809	chr7:129890809:T:C
129891005	chr7:129891005:G:A
129891049	chr7:129891049:T:C
129891188	chr7:129891188:T:A
129891313	chr7:129891313:A:G
129891707	chr7:129891707:C:G
129891757	chr7:129891757:T:A
129891818	chr7:129891818:A:C
129891819	chr7:129891819:A:C
129892065	chr7:129892065:G:A
129892127	chr7:129892127:T:C
129892601	chr7:129892601:A:G
129893302	chr7:129893302:C:T
129893814	chr7:129893814:A:G
129893887	chr7:129893887:A:G
129894757	chr7:129894757:G:C
129894769	chr7:129894769:C:T
129894779	chr7:129894779:G:A
129895261	chr7:129895261:G:A
129895571	chr7:129895571:C:T
129895584	chr7:129895584:T:C
129895812	chr7:129895812:C:A
129896095	chr7:129896095:C:T
129896215	chr7:129896215:T:C
129896511	chr7:129896511:T:C
129896562	chr7:129896562:C:T
129896639	chr7:129896639:G:A
129896773	chr7:129896773:A:G
129896803	chr7:129896803:C:T
129896815	chr7:129896815:T:C
129897826	chr7:129897826:T:C
129897895	chr7:129897895:T:C
129897950	chr7:129897950:C:A
129898454	chr7:129898454:A:C
129898680	chr7:129898680:C:T
129899557	chr7:129899557:T:C
129899925	chr7:129899925:C:T
129899956	chr7:129899956:C:T
129899960	chr7:129899960:T:A
129900091	chr7:129900091:C:T
129900548	chr7:129900548:T:C
129900683	chr7:129900683:A:G
129900837	chr7:129900837:A:G
129900880	chr7:129900880:A:T
129901322	chr7:129901322:CCTCT:C
129901607	chr7:129901607:T:C
129901664	chr7:129901664:A:G
129902482	chr7:129902482:A:C
129902806	chr7:129902806:A:G
129902921	chr7:129902921:C:A
129903060	chr7:129903060:C:A
129903205	chr7:129903205:T:C
129903359	chr7:129903359:C:G
129903598	chr7:129903598:A:ACAAAAAT
129903780	chr7:129903780:C:T
129904358	chr7:129904358:G:A
129904426	chr7:129904426:G:T
129904649	chr7:129904649:A:C
129905071	chr7:129905071:C:G
129905121	chr7:129905121:C:T
129905227	chr7:129905227:G:A
129905267	chr7:129905267:G:C
129905715	chr7:129905715:T:C
129905868	chr7:129905868:G:C
129906262	chr7:129906262:G:A
129906573	chr7:129906573:ATTAAG:A
129906832	chr7:129906832:T:C
129907168	chr7:129907168:G:A
129907505	chr7:129907505:G:A
129907508	chr7:129907508:T:C
129907632	chr7:129907632:C:T
129907708	chr7:129907708:A:G
129907995	chr7:129907995:A:G
129907996	chr7:129907996:C:T
129908775	chr7:129908775:A:G
129908792	chr7:129908792:C:T
129909049	chr7:129909049:C:G
129909201	chr7:129909201:A:G
129909328	chr7:129909328:G:A
129909883	chr7:129909883:C:G
129909895	chr7:129909895:T:C
129909961	chr7:129909961:T:A
129910419	chr7:129910419:G:C
129910614	chr7:129910614:T:G
129910837	chr7:129910837:A:G
129911281	chr7:129911281:T:C
129911594	chr7:129911594:G:C
129911658	chr7:129911658:G:T
129912107	chr7:129912107:G:A
129912320	chr7:129912320:T:C
129912586	chr7:129912586:T:C
129912736	chr7:129912736:C:T
129913589	chr7:129913589:TA:T
129914329	chr7:129914329:G:A
129914407	chr7:129914407:C:T
129914418	chr7:129914418:T:C
129914533	chr7:129914533:C:T
129914765	chr7:129914765:G:A
129915265	chr7:129915265:G:A
129915367	chr7:129915367:C:T
129915403	chr7:129915403:G:A
129915528	chr7:129915528:T:C
129915707	chr7:129915707:G:A
129916103	chr7:129916103:C:T
129916117	chr7:129916117:G:A
129916173	chr7:129916173:T:C
129916273	chr7:129916273:C:T
129916767	chr7:129916767:G:A
129916872	chr7:129916872:C:T
129916994	chr7:129916994:A:G
129917991	chr7:129917991:G:A
129918184	chr7:129918184:C:T
129918438	chr7:129918438:A:G
129918555	chr7:129918555:G:T
129918570	chr7:129918570:T:C
129918614	chr7:129918614:C:T
129918671	chr7:129918671:C:T
129919398	chr7:129919398:T:G
129919437	chr7:129919437:GGCTCTCCTCT:G
129919555	chr7:129919555:C:T
129919723	chr7:129919723:A:T
129919778	chr7:129919778:T:C
129919881	chr7:129919881:G:A
129920028	chr7:129920028:C:CA
129920139	chr7:129920139:ATC:A
129920156	chr7:129920156:C:T
129920385	chr7:129920385:T:C
129920395	chr7:129920395:G:A
129920818	chr7:129920818:C:A
129920833	chr7:129920833:A:T
129921496	chr7:129921496:A:G
129921990	chr7:129921990:T:A
129922145	chr7:129922145:G:A
129922183	chr7:129922183:C:T
129922223	chr7:129922223:G:A
129922417	chr7:129922417:C:G
129922467	chr7:129922467:G:A
129922520	chr7:129922520:A:G
129922755	chr7:129922755:G:C
129922825	chr7:129922825:G:A
129922904	chr7:129922904:T:C
129923146	chr7:129923146:C:T
129923286	chr7:129923286:C:T
129923406	chr7:129923406:G:A
129924294	chr7:129924294:T:C
129925132	chr7:129925132:G:A
129925257	chr7:129925257:G:T
129925840	chr7:129925840:A:G
129926027	chr7:129926027:AATT:A
129926359	chr7:129926359:A:T
129926751	chr7:129926751:GCTGA:G
129927828	chr7:129927828:C:T
129927852	chr7:129927852:A:G
129928203	chr7:129928203:T:C
129928226	chr7:129928226:T:C
129928374	chr7:129928374:A:G
129929009	chr7:129929009:T:C
129929571	chr7:129929571:G:C
129930149	chr7:129930149:C:T
129930157	chr7:129930157:T:C
129930183	chr7:129930183:T:C
129930192	chr7:129930192:G:A
129930285	chr7:129930285:C:T
129930725	chr7:129930725:G:A
129931423	chr7:129931423:G:A
129931770	chr7:129931770:G:A
129931865	chr7:129931865:C:T
129932066	chr7:129932066:C:A
129932274	chr7:129932274:C:A
129932812	chr7:129932812:GTCTA:G
129933068	chr7:129933068:T:C
129933235	chr7:129933235:AG:A
129933482	chr7:129933482:A:G
129933632	chr7:129933632:TGACATCCACACA:T
129934528	chr7:129934528:C:T
129935327	chr7:129935327:C:T
129935392	chr7:129935392:G:A
129935747	chr7:129935747:C:T
129935766	chr7:129935766:C:T
129936010	chr7:129936010:G:A
129936025	chr7:129936025:C:T
129936341	chr7:129936341:T:C
129936451	chr7:129936451:G:A
129936537	chr7:129936537:T:C
129936839	chr7:129936839:G:A
129937101	chr7:129937101:G:A
129937157	chr7:129937157:G:A
129937245	chr7:129937245:C:T
129937460	chr7:129937460:A:C
129937914	chr7:129937914:T:A
129938702	chr7:129938702:G:A
129939485	chr7:129939485:T:G
129940041	chr7:129940041:T:G
129940385	chr7:129940385:G:A
129940590	chr7:129940590:C:T
129940839	chr7:129940839:C:A
129941498	chr7:129941498:C:T
129941799	chr7:129941799:G:A
129942060	chr7:129942060:G:A
129942379	chr7:129942379:C:G
129942773	chr7:129942773:T:C
129943207	chr7:129943207:C:A
129943220	chr7:129943220:C:G
129943289	chr7:129943289:C:T
129943527	chr7:129943527:TG:T
129943529	chr7:129943529:AGTTG:A
129943579	chr7:129943579:G:A
129943673	chr7:129943673:G:A
129944108	chr7:129944108:GCACTTTGGGAGGC:G
129944151	chr7:129944151:T:G
129944153	chr7:129944153:A:G
129944772	chr7:129944772:G:A
129944875	chr7:129944875:C:T
129944898	chr7:129944898:A:C
129945680	chr7:129945680:C:T
129945848	chr7:129945848:T:C
129945944	chr7:129945944:T:C
129946002	chr7:129946002:T:C
129946006	chr7:129946006:A:G
129946021	chr7:129946021:T:C
129946056	chr7:129946056:TA:T
129946138	chr7:129946138:C:T
129946221	chr7:129946221:T:TTC
129946349	chr7:129946349:G:A
129946355	chr7:129946355:G:A
129946398	chr7:129946398:A:G
129946754	chr7:129946754:T:G
129947043	chr7:129947043:G:GA
129947384	chr7:129947384:T:G
129948107	chr7:129948107:G:A
129948410	chr7:129948410:A:G
129949879	chr7:129949879:C:T
129949957	chr7:129949957:C:T
129949986	chr7:129949986:T:C
129950028	chr7:129950028:T:C
129951633	chr7:129951633:A:T
129952556	chr7:129952556:G:A
129952673	chr7:129952673:C:T
129952677	chr7:129952677:G:A
129952700	chr7:129952700:CG:C
129952702	chr7:129952702:C:T
129953053	chr7:129953053:G:A
129953340	chr7:129953340:C:T
129953498	chr7:129953498:A:G
129953499	chr7:129953499:T:C
129953655	chr7:129953655:G:A
129953889	chr7:129953889:C:T
129953906	chr7:129953906:A:G
129953925	chr7:129953925:T:G
129953977	chr7:129953977:G:A
129954280	chr7:129954280:C:G
129954480	chr7:129954480:A:G
129955705	chr7:129955705:T:G
129956134	chr7:129956134:A:G
129956708	chr7:129956708:C:T
129957082	chr7:129957082:G:A
129957716	chr7:129957716:T:G
129957757	chr7:129957757:C:T
129958046	chr7:129958046:T:A
129958100	chr7:129958100:C:T
129958102	chr7:129958102:G:A
129958496	chr7:129958496:C:T
129958672	chr7:129958672:A:T
129959054	chr7:129959054:C:T
129959128	chr7:129959128:C:T
129959759	chr7:129959759:A:G
129959992	chr7:129959992:C:T
129960355	chr7:129960355:G:A
129960588	chr7:129960588:C:T
129960772	chr7:129960772:G:A
129960948	chr7:129960948:A:G
129960974	chr7:129960974:C:T
129960990	chr7:129960990:T:C
129961054	chr7:129961054:T:C
129961244	chr7:129961244:A:G
129961550	chr7:129961550:A:T
129961596	chr7:129961596:G:A
129961755	chr7:129961755:A:C
129961813	chr7:129961813:A:G
129962122	chr7:129962122:G:A
129962123	chr7:129962123:G:A
129962385	chr7:129962385:G:A
129962883	chr7:129962883:AT:A
129963039	chr7:129963039:A:G
129963271	chr7:129963271:C:T
129963317	chr7:129963317:T:C
129963338	chr7:129963338:A:C
129963357	chr7:129963357:T:C
129963362	chr7:129963362:TG:T
129963746	chr7:129963746:T:C
129963810	chr7:129963810:TA:T
129963986	chr7:129963986:C:T
129964522	chr7:129964522:A:G
129964560	chr7:129964560:T:G
129964682	chr7:129964682:C:T
129964854	chr7:129964854:C:A
129964890	chr7:129964890:C:A
129965151	chr7:129965151:G:T
129965393	chr7:129965393:C:T
129965695	chr7:129965695:G:C
129965898	chr7:129965898:T:G
129965930	chr7:129965930:G:A
129965971	chr7:129965971:G:A
129965980	chr7:129965980:C:T
129965981	chr7:129965981:A:G
129966117	chr7:129966117:G:A
129966148	chr7:129966148:A:C
129966189	chr7:129966189:T:A
129966395	chr7:129966395:C:T
129966651	chr7:129966651:C:A
129966999	chr7:129966999:T:A
129967004	chr7:129967004:A:G
129967080	chr7:129967080:G:A
129967347	chr7:129967347:T:C
129967384	chr7:129967384:C:T
129967478	chr7:129967478:A:G
129967534	chr7:129967534:G:A
129967665	chr7:129967665:A:G
129967823	chr7:129967823:G:A
129967876	chr7:129967876:G:A
129968093	chr7:129968093:G:A
129968302	chr7:129968302:G:T
129968390	chr7:129968390:G:A
129968815	chr7:129968815:A:G
129968875	chr7:129968875:A:G
129969082	chr7:129969082:C:T
129969230	chr7:129969230:G:A
129969326	chr7:129969326:C:T
129969376	chr7:129969376:T:A
129969419	chr7:129969419:A:G
129969469	chr7:129969469:C:T
129969490	chr7:129969490:C:A
129969507	chr7:129969507:A:G
129969581	chr7:129969581:C:T
129969589	chr7:129969589:C:T
129969841	chr7:129969841:C:T
129970679	chr7:129970679:T:G
129970706	chr7:129970706:C:T
129970777	chr7:129970777:C:T
129971052	chr7:129971052:G:T
129971136	chr7:129971136:T:C
129971164	chr7:129971164:A:G
129971170	chr7:129971170:T:G
129971624	chr7:129971624:G:A
129971819	chr7:129971819:A:T
129971858	chr7:129971858:A:C
129972225	chr7:129972225:T:C
129972246	chr7:129972246:T:C
129972348	chr7:129972348:A:G
129972402	chr7:129972402:C:T
129972403	chr7:129972403:A:G
129972670	chr7:129972670:C:T
129972903	chr7:129972903:T:C
129973069	chr7:129973069:C:T
129973277	chr7:129973277:G:A
129973400	chr7:129973400:CTCTG:C
129973443	chr7:129973443:T:C
129973616	chr7:129973616:C:T
129973730	chr7:129973730:G:A
129974010	chr7:129974010:T:C
129974014	chr7:129974014:A:G
129974289	chr7:129974289:C:T
129974558	chr7:129974558:C:T
129974612	chr7:129974612:G:A
129974619	chr7:129974619:C:T
129974670	chr7:129974670:C:T
129974724	chr7:129974724:C:T
129975120	chr7:129975120:T:G
129975858	chr7:129975858:T:C
129975952	chr7:129975952:C:T
129976097	chr7:129976097:G:A
129976333	chr7:129976333:T:C
129976508	chr7:129976508:A:C
129976762	chr7:129976762:A:G
129976973	chr7:129976973:T:C
129977102	chr7:129977102:T:TA
129977259	chr7:129977259:G:T
129977503	chr7:129977503:G:A
129977517	chr7:129977517:T:C
129977860	chr7:129977860:C:T
129977887	chr7:129977887:G:A
129978233	chr7:129978233:G:A
129978246	chr7:129978246:G:A
129978478	chr7:129978478:T:C
129978514	chr7:129978514:T:C
129978807	chr7:129978807:C:T
129979174	chr7:129979174:G:A
129979359	chr7:129979359:G:C
129979436	chr7:129979436:G:A
129979447	chr7:129979447:G:A
129979515	chr7:129979515:T:C
129980921	chr7:129980921:G:T
129981183	chr7:129981183:G:A
129981300	chr7:129981300:A:G
129981343	chr7:129981343:G:A
129981459	chr7:129981459:C:A
129981771	chr7:129981771:G:A
129981897	chr7:129981897:AT:A
129982020	chr7:129982020:G:C
129982198	chr7:129982198:G:C
129982692	chr7:129982692:A:C
129982710	chr7:129982710:C:T
129982793	chr7:129982793:C:A
129982983	chr7:129982983:A:G
129983375	chr7:129983375:C:T
129983612	chr7:129983612:C:T
129984531	chr7:129984531:C:T
129984909	chr7:129984909:T:G
129985015	chr7:129985015:T:C
129985314	chr7:129985314:A:G
129985346	chr7:129985346:G:A
129985703	chr7:129985703:A:C
129985840	chr7:129985840:G:A
129986161	chr7:129986161:T:TG
129986791	chr7:129986791:G:A
129986813	chr7:129986813:C:T
129986861	chr7:129986861:C:A
129986967	chr7:129986967:A:C
129987130	chr7:129987130:T:G
129987244	chr7:129987244:G:A
129987699	chr7:129987699:G:A
129987731	chr7:129987731:A:G
129987770	chr7:129987770:T:C
129988004	chr7:129988004:TG:T
129988214	chr7:129988214:C:T
129988574	chr7:129988574:G:A
129988973	chr7:129988973:TACCACCACACCC:T
129989069	chr7:129989069:A:G
129989092	chr7:129989092:A:C
129989154	chr7:129989154:A:G
129989314	chr7:129989314:A:G
129989359	chr7:129989359:G:A
129989723	chr7:129989723:C:T
129989746	chr7:129989746:C:T
129989796	chr7:129989796:C:T
129989815	chr7:129989815:A:G
129989940	chr7:129989940:G:A
129989997	chr7:129989997:G:A
129990110	chr7:129990110:C:T
129990125	chr7:129990125:G:A
129990294	chr7:129990294:G:A
129990536	chr7:129990536:A:T
129990745	chr7:129990745:G:A
129992157	chr7:129992157:C:T
129992241	chr7:129992241:A:T
129992411	chr7:129992411:C:T
129992490	chr7:129992490:G:A
129992925	chr7:129992925:C:T
129992960	chr7:129992960:G:A
129993140	chr7:129993140:C:T
129993172	chr7:129993172:C:T
129993302	chr7:129993302:A:G
129993318	chr7:129993318:C:A
129993324	chr7:129993324:A:C
129993662	chr7:129993662:A:G
129993885	chr7:129993885:A:G
129994039	chr7:129994039:G:A
129994127	chr7:129994127:C:T
129994148	chr7:129994148:G:A
129994418	chr7:129994418:A:C
129994449	chr7:129994449:C:T
129994545	chr7:129994545:A:T
129994693	chr7:129994693:G:A
129994875	chr7:129994875:A:G
129995023	chr7:129995023:A:G
129995267	chr7:129995267:T:C
129995320	chr7:129995320:T:C
129995377	chr7:129995377:G:A
129995408	chr7:129995408:C:T
129995512	chr7:129995512:G:A
129995770	chr7:129995770:G:A
129995805	chr7:129995805:A:T
129995892	chr7:129995892:A:G
129995993	chr7:129995993:T:C
129996171	chr7:129996171:G:A
129996213	chr7:129996213:C:T
129996341	chr7:129996341:G:A
129996466	chr7:129996466:G:A
129996477	chr7:129996477:C:T
129996935	chr7:129996935:C:T
129997074	chr7:129997074:C:CA
129997169	chr7:129997169:T:G
129997241	chr7:129997241:G:A
129997332	chr7:129997332:T:A
129997493	chr7:129997493:C:T
129997674	chr7:129997674:A:C
129997693	chr7:129997693:T:C
129997695	chr7:129997695:G:C
129997854	chr7:129997854:C:A
129997944	chr7:129997944:C:T
129998024	chr7:129998024:C:T
129998052	chr7:129998052:G:A
129998057	chr7:129998057:G:A
129998062	chr7:129998062:G:A
129998183	chr7:129998183:G:A
129998196	chr7:129998196:C:A
129998395	chr7:129998395:T:G
129998468	chr7:129998468:C:T
129998537	chr7:129998537:A:G
129998608	chr7:129998608:A:C
129998706	chr7:129998706:A:C
129999127	chr7:129999127:T:C
129999199	chr7:129999199:G:A
129999899	chr7:129999899:A:G
129999941	chr7:129999941:C:A
129999977	chr7:129999977:C:T
129999995	chr7:129999995:T:C
130000342	chr7:130000342:C:T
130000346	chr7:130000346:G:A
130000349	chr7:130000349:A:G
130000352	chr7:130000352:T:C
130000357	chr7:130000357:C:T
130000454	chr7:130000454:C:T
130000575	chr7:130000575:G:C
130000890	chr7:130000890:T:C
130000991	chr7:130000991:C:T
130001090	chr7:130001090:C:T
130001255	chr7:130001255:C:T
130001586	chr7:130001586:G:A
130001597	chr7:130001597:A:T
130001700	chr7:130001700:A:C
130002042	chr7:130002042:T:C
130002064	chr7:130002064:C:T
130002583	chr7:130002583:GC:G
130002941	chr7:130002941:A:T
130003001	chr7:130003001:T:G
130003086	chr7:130003086:G:A
130003479	chr7:130003479:C:T
130003737	chr7:130003737:G:A
130003833	chr7:130003833:C:T
130003938	chr7:130003938:C:T
130003941	chr7:130003941:C:A
130003997	chr7:130003997:A:T
130003998	chr7:130003998:C:G
130004165	chr7:130004165:C:T
130004199	chr7:130004199:A:C
130004413	chr7:130004413:C:T
130004579	chr7:130004579:TA:T
130004691	chr7:130004691:G:A
130004846	chr7:130004846:C:T
130004890	chr7:130004890:G:A
130005077	chr7:130005077:G:A
130005247	chr7:130005247:A:G
130005311	chr7:130005311:C:A
130005512	chr7:130005512:C:T
130005753	chr7:130005753:A:G
130005788	chr7:130005788:T:G
130005930	chr7:130005930:T:G
130005931	chr7:130005931:T:C
130005958	chr7:130005958:G:A
130006048	chr7:130006048:C:T
130006053	chr7:130006053:C:T
130006116	chr7:130006116:A:G
130006235	chr7:130006235:TTTG:T
130006294	chr7:130006294:C:T
130006349	chr7:130006349:C:T
130006370	chr7:130006370:C:T
130006684	chr7:130006684:A:G
130006894	chr7:130006894:A:G
130006944	chr7:130006944:A:G
130007644	chr7:130007644:C:T
130007645	chr7:130007645:G:A
130007821	chr7:130007821:T:C
130007850	chr7:130007850:C:T
130008019	chr7:130008019:C:T
130008025	chr7:130008025:A:G
130008168	chr7:130008168:A:G
130008246	chr7:130008246:T:C
130008247	chr7:130008247:T:C
130008290	chr7:130008290:T:C
130008393	chr7:130008393:G:A
130008423	chr7:130008423:T:C
130008433	chr7:130008433:A:G
130008542	chr7:130008542:C:T
130008560	chr7:130008560:A:G
130008790	chr7:130008790:A:G
130008853	chr7:130008853:G:A
130008868	chr7:130008868:T:C
130008990	chr7:130008990:C:A
130009019	chr7:130009019:G:A
130009136	chr7:130009136:A:G
130009230	chr7:130009230:T:C
130009305	chr7:130009305:G:A
130009312	chr7:130009312:G:A
130009690	chr7:130009690:T:C
130010088	chr7:130010088:C:T
130010309	chr7:130010309:GGGA:G
130010515	chr7:130010515:GTGA:G
130010964	chr7:130010964:T:A
130011500	chr7:130011500:A:G
130011578	chr7:130011578:C:T
130011599	chr7:130011599:C:T
130011666	chr7:130011666:G:T
130011777	chr7:130011777:G:A
130011928	chr7:130011928:G:A
130011967	chr7:130011967:G:A
130012470	chr7:130012470:C:T
130012500	chr7:130012500:C:T
130012598	chr7:130012598:C:T
130012680	chr7:130012680:C:T
130013391	chr7:130013391:G:T
130014013	chr7:130014013:T:C
130014037	chr7:130014037:A:G
130014196	chr7:130014196:C:T
130014504	chr7:130014504:C:T
130014953	chr7:130014953:T:C
130015053	chr7:130015053:T:C
130015608	chr7:130015608:A:G
130016036	chr7:130016036:G:A
130016246	chr7:130016246:G:C
130016325	chr7:130016325:G:C
130016851	chr7:130016851:T:TAAGC
130017215	chr7:130017215:A:G
130017352	chr7:130017352:G:A
130017847	chr7:130017847:C:T
130018042	chr7:130018042:A:G
130018218	chr7:130018218:CA:C
130018419	chr7:130018419:T:C
130018429	chr7:130018429:C:A
130018516	chr7:130018516:A:C
130018590	chr7:130018590:G:A
130018912	chr7:130018912:C:T
130019102	chr7:130019102:G:A
130019114	chr7:130019114:C:T
130019233	chr7:130019233:A:G
130019274	chr7:130019274:C:T
130019522	chr7:130019522:C:T
130019707	chr7:130019707:A:C
130020036	chr7:130020036:T:C
130020053	chr7:130020053:G:A
130020273	chr7:130020273:T:C
130020784	chr7:130020784:C:T
130020789	chr7:130020789:A:C
130020883	chr7:130020883:A:G
130020959	chr7:130020959:G:A
130021396	chr7:130021396:G:A
130022655	chr7:130022655:A:T
130023046	chr7:130023046:A:G
130023240	chr7:130023240:G:A
130023452	chr7:130023452:T:C
130023866	chr7:130023866:C:T
130024001	chr7:130024001:T:C
130024142	chr7:130024142:T:A
130024472	chr7:130024472:T:C
130024585	chr7:130024585:C:T
130025151	chr7:130025151:C:T
130025241	chr7:130025241:A:T
130025606	chr7:130025606:C:T
130025684	chr7:130025684:C:T
130025750	chr7:130025750:C:T
130025955	chr7:130025955:C:T
130026340	chr7:130026340:G:A
130026902	chr7:130026902:G:A
130026913	chr7:130026913:T:C
130027065	chr7:130027065:A:G
130027346	chr7:130027346:G:C
130027676	chr7:130027676:T:C
130028501	chr7:130028501:T:C
130028520	chr7:130028520:T:C
130028566	chr7:130028566:G:C
130028743	chr7:130028743:A:T
130029281	chr7:130029281:G:A
130029836	chr7:130029836:T:G
130029992	chr7:130029992:G:A
130030075	chr7:130030075:T:C
130030426	chr7:130030426:T:C
130030488	chr7:130030488:C:T
130030541	chr7:130030541:G:A
130030572	chr7:130030572:T:C
130030611	chr7:130030611:G:A
130030814	chr7:130030814:G:A
130030826	chr7:130030826:G:A
130031282	chr7:130031282:G:A
130031355	chr7:130031355:A:G
130031698	chr7:130031698:G:A
130032341	chr7:130032341:T:G
130032426	chr7:130032426:A:G
130033135	chr7:130033135:C:T
130033635	chr7:130033635:A:G
130033693	chr7:130033693:C:T
130033744	chr7:130033744:G:A
130034042	chr7:130034042:CAT:C
130034122	chr7:130034122:T:C
130034203	chr7:130034203:C:T
130034287	chr7:130034287:T:C
130034313	chr7:130034313:G:A
130034341	chr7:130034341:C:T
130034342	chr7:130034342:G:A
130034739	chr7:130034739:C:T
130035414	chr7:130035414:G:A
130035484	chr7:130035484:T:C
130036083	chr7:130036083:G:C
130036131	chr7:130036131:G:A
130036443	chr7:130036443:T:G
130036572	chr7:130036572:A:T
130036700	chr7:130036700:C:T
130036946	chr7:130036946:T:C
130037351	chr7:130037351:G:A
130037657	chr7:130037657:T:C
130037677	chr7:130037677:ATC:A
130038024	chr7:130038024:A:G
130038329	chr7:130038329:A:C
130038352	chr7:130038352:C:T
130038380	chr7:130038380:C:G
130038479	chr7:130038479:G:A
130038726	chr7:130038726:A:G
130038814	chr7:130038814:C:T
130039205	chr7:130039205:G:A
130039212	chr7:130039212:C:T
130039438	chr7:130039438:G:C
130039980	chr7:130039980:A:G
130040485	chr7:130040485:G:A
130040720	chr7:130040720:C:T
130041317	chr7:130041317:T:A
130041512	chr7:130041512:T:C
130041862	chr7:130041862:A:G
130042091	chr7:130042091:T:C
130042570	chr7:130042570:G:A
130042802	chr7:130042802:C:G
130042808	chr7:130042808:G:A
130042974	chr7:130042974:C:T
130043011	chr7:130043011:G:A
130043038	chr7:130043038:G:A
130043046	chr7:130043046:C:T
130043192	chr7:130043192:G:A
130044084	chr7:130044084:G:A
130044203	chr7:130044203:A:T
130044359	chr7:130044359:C:T
130044554	chr7:130044554:A:G
130044915	chr7:130044915:T:C
130044929	chr7:130044929:A:G
130045064	chr7:130045064:T:C
130045241	chr7:130045241:G:T
130045503	chr7:130045503:A:G
130045757	chr7:130045757:G:A
130046001	chr7:130046001:G:A
130046768	chr7:130046768:T:A
130046815	chr7:130046815:G:C
130047164	chr7:130047164:T:C
130047723	chr7:130047723:A:G
130048211	chr7:130048211:G:A
130048704	chr7:130048704:T:C
130048823	chr7:130048823:G:A
130049671	chr7:130049671:A:G
130049903	chr7:130049903:G:C
130050986	chr7:130050986:A:C
130051235	chr7:130051235:C:T
130051469	chr7:130051469:C:G
130051827	chr7:130051827:G:A
130051897	chr7:130051897:G:A
130052137	chr7:130052137:A:T
130052285	chr7:130052285:T:C
130052318	chr7:130052318:A:G
130052827	chr7:130052827:G:A
130053001	chr7:130053001:A:G
130053702	chr7:130053702:T:C
130053737	chr7:130053737:T:C
130053859	chr7:130053859:G:A
130054183	chr7:130054183:A:G
130054390	chr7:130054390:G:A
130054844	chr7:130054844:T:G
130054898	chr7:130054898:C:T
130054950	chr7:130054950:A:G
130054953	chr7:130054953:GA:G
130055151	chr7:130055151:C:T
130055347	chr7:130055347:C:T
130055631	chr7:130055631:G:A
130055671	chr7:130055671:C:A
130056017	chr7:130056017:G:A
130056052	chr7:130056052:C:T
130056788	chr7:130056788:T:C
130057039	chr7:130057039:C:T
130057241	chr7:130057241:A:G
130058674	chr7:130058674:T:C
130058744	chr7:130058744:C:A
130058791	chr7:130058791:A:G
130058922	chr7:130058922:T:C
130059140	chr7:130059140:T:C
130059836	chr7:130059836:A:G
130059996	chr7:130059996:G:A
130060224	chr7:130060224:C:T
130061123	chr7:130061123:C:T
130061782	chr7:130061782:T:C
130061792	chr7:130061792:G:A
130062386	chr7:130062386:T:C
130062767	chr7:130062767:T:C
130062815	chr7:130062815:C:G
130062857	chr7:130062857:C:T
130063052	chr7:130063052:A:T
130063258	chr7:130063258:C:T
130063369	chr7:130063369:A:G
130063696	chr7:130063696:C:T
130064279	chr7:130064279:C:T
130064973	chr7:130064973:C:A
130065046	chr7:130065046:C:G
130065488	chr7:130065488:G:A
130065572	chr7:130065572:C:T
130066719	chr7:130066719:C:T
130066805	chr7:130066805:C:T
130067009	chr7:130067009:A:G
130067439	chr7:130067439:T:A
130067720	chr7:130067720:C:T
130067780	chr7:130067780:A:G
130068344	chr7:130068344:A:G
130068585	chr7:130068585:T:C
130068831	chr7:130068831:T:A
130069046	chr7:130069046:T:C
130069131	chr7:130069131:G:A
130069241	chr7:130069241:A:G
130069256	chr7:130069256:G:A
130070139	chr7:130070139:G:C
130070214	chr7:130070214:A:T
130070296	chr7:130070296:T:C
130070648	chr7:130070648:C:T
130070684	chr7:130070684:G:C
130071005	chr7:130071005:T:TG
130071107	chr7:130071107:A:G
130071356	chr7:130071356:A:G
130071959	chr7:130071959:G:C
130072335	chr7:130072335:A:T
130072684	chr7:130072684:A:G
130073146	chr7:130073146:A:G
130073153	chr7:130073153:G:T
130073188	chr7:130073188:G:A
130073500	chr7:130073500:TG:T
130074106	chr7:130074106:C:T
130075072	chr7:130075072:T:C
130075201	chr7:130075201:G:T
130075227	chr7:130075227:G:A
130075828	chr7:130075828:T:C
130076014	chr7:130076014:TG:T
130076161	chr7:130076161:G:A
130076196	chr7:130076196:A:C
130076221	chr7:130076221:G:A
130076235	chr7:130076235:G:A
130076248	chr7:130076248:C:T
130076465	chr7:130076465:T:G
130077150	chr7:130077150:C:T
130077597	chr7:130077597:C:T
130077627	chr7:130077627:C:T
130077641	chr7:130077641:C:T
130077853	chr7:130077853:C:T
130077868	chr7:130077868:T:C
130078357	chr7:130078357:G:C
130078509	chr7:130078509:G:A
130078681	chr7:130078681:G:A
130079676	chr7:130079676:T:A
130080001	chr7:130080001:GTGCAAT:G
130080598	chr7:130080598:T:C
130080858	chr7:130080858:C:T
130081155	chr7:130081155:C:T
130081311	chr7:130081311:T:A
130081717	chr7:130081717:C:A
130081832	chr7:130081832:C:T
130082084	chr7:130082084:G:A
130082092	chr7:130082092:A:G
130082187	chr7:130082187:G:A
130082238	chr7:130082238:T:C
130082672	chr7:130082672:C:A
130083354	chr7:130083354:A:G
130084300	chr7:130084300:C:T
130084497	chr7:130084497:G:A
130084567	chr7:130084567:C:T
130084887	chr7:130084887:AGT:A
130085263	chr7:130085263:G:C
130085880	chr7:130085880:T:C
130086018	chr7:130086018:T:C
130086289	chr7:130086289:A:G
130086905	chr7:130086905:T:C
130087009	chr7:130087009:G:T
130087059	chr7:130087059:G:C
130087277	chr7:130087277:G:A
130087817	chr7:130087817:A:G
130087821	chr7:130087821:T:C
130087886	chr7:130087886:G:A
130087909	chr7:130087909:C:T
130089132	chr7:130089132:A:G
130089218	chr7:130089218:G:A
130089590	chr7:130089590:A:G
130089911	chr7:130089911:C:T
130089958	chr7:130089958:C:T
130090027	chr7:130090027:A:C
130090030	chr7:130090030:C:T
130090225	chr7:130090225:T:A
130090226	chr7:130090226:C:A
130090515	chr7:130090515:G:A
130090558	chr7:130090558:T:A
130090856	chr7:130090856:A:C
130090888	chr7:130090888:G:A
130090928	chr7:130090928:A:G
130091309	chr7:130091309:G:A
130091314	chr7:130091314:A:G
130091537	chr7:130091537:CTT:C
130091602	chr7:130091602:A:G
130092128	chr7:130092128:T:C
130092157	chr7:130092157:C:G
130092541	chr7:130092541:G:C
130092627	chr7:130092627:C:T
130093348	chr7:130093348:C:T
130093522	chr7:130093522:G:A
130093620	chr7:130093620:A:C
130094027	chr7:130094027:A:G
130094333	chr7:130094333:A:G
130094353	chr7:130094353:A:G
130094503	chr7:130094503:A:T
130094875	chr7:130094875:A:G
130095225	chr7:130095225:T:C
130095629	chr7:130095629:G:C
130095922	chr7:130095922:T:G
130095949	chr7:130095949:C:T
130096540	chr7:130096540:A:G
130097288	chr7:130097288:A:G
130097677	chr7:130097677:A:G
130097918	chr7:130097918:A:G
130098287	chr7:130098287:G:A
130098590	chr7:130098590:A:G
130098611	chr7:130098611:T:C
130099020	chr7:130099020:G:A
130099198	chr7:130099198:C:T
130099814	chr7:130099814:T:C
130099894	chr7:130099894:C:A
130100439	chr7:130100439:T:C
130101027	chr7:130101027:G:A
130101441	chr7:130101441:A:G
130101562	chr7:130101562:A:C
130101746	chr7:130101746:A:G
130102283	chr7:130102283:C:A
130102421	chr7:130102421:A:G
130102686	chr7:130102686:T:C
130102906	chr7:130102906:T:C
130102958	chr7:130102958:T:C
130103153	chr7:130103153:C:T
130103173	chr7:130103173:C:T
130103241	chr7:130103241:T:C
130103462	chr7:130103462:T:C
130103475	chr7:130103475:T:C
130103861	chr7:130103861:G:A
130104196	chr7:130104196:G:A
130104435	chr7:130104435:C:T
130104598	chr7:130104598:T:C
130104785	chr7:130104785:A:G
130104844	chr7:130104844:T:C
130104860	chr7:130104860:G:A
130105047	chr7:130105047:C:T
130105875	chr7:130105875:C:T
130106036	chr7:130106036:C:T
130106094	chr7:130106094:C:A
130106222	chr7:130106222:A:G
130106375	chr7:130106375:G:A
130106501	chr7:130106501:A:T
130106657	chr7:130106657:A:G
130106757	chr7:130106757:C:G
130106832	chr7:130106832:G:A
130106962	chr7:130106962:C:A
130107119	chr7:130107119:A:G
130107463	chr7:130107463:A:G
130107539	chr7:130107539:AT:A
130107750	chr7:130107750:G:A
130108075	chr7:130108075:A:C
130108081	chr7:130108081:T:C
130108109	chr7:130108109:GTCCCAGCTAC:G
130108143	chr7:130108143:C:T
130108424	chr7:130108424:C:T
130108531	chr7:130108531:C:A
130108948	chr7:130108948:C:G
130109243	chr7:130109243:A:AT
130109419	chr7:130109419:G:A
130109607	chr7:130109607:A:G
130109929	chr7:130109929:G:A
130110656	chr7:130110656:G:T
130111022	chr7:130111022:A:G
130111493	chr7:130111493:T:C
130111581	chr7:130111581:C:T
130112472	chr7:130112472:C:T
130112523	chr7:130112523:A:G
130112539	chr7:130112539:G:T
130112661	chr7:130112661:T:C
130113100	chr7:130113100:G:T
130113742	chr7:130113742:A:G
130114005	chr7:130114005:G:T
130114193	chr7:130114193:T:G
130114641	chr7:130114641:A:G
130115303	chr7:130115303:G:A
130115374	chr7:130115374:T:C
130115442	chr7:130115442:G:A
130115629	chr7:130115629:T:C
130116130	chr7:130116130:C:T
130116683	chr7:130116683:C:T
130116918	chr7:130116918:G:A
130116974	chr7:130116974:G:A
130117103	chr7:130117103:G:A
130117150	chr7:130117150:C:G
130117986	chr7:130117986:A:C
130118008	chr7:130118008:A:G
130118017	chr7:130118017:A:C
130118044	chr7:130118044:G:A
130118045	chr7:130118045:C:T
130118105	chr7:130118105:T:C
130118170	chr7:130118170:G:A
130118199	chr7:130118199:T:G
130118307	chr7:130118307:T:C
130118339	chr7:130118339:T:C
130118362	chr7:130118362:C:T
130118493	chr7:130118493:C:T
130118618	chr7:130118618:G:A
130118690	chr7:130118690:C:T
130118811	chr7:130118811:G:A
130118939	chr7:130118939:T:C
130119105	chr7:130119105:C:T
130119231	chr7:130119231:C:T
130119253	chr7:130119253:G:A
130119328	chr7:130119328:T:C
130119408	chr7:130119408:A:G
130119511	chr7:130119511:T:C
130119779	chr7:130119779:G:T
130119801	chr7:130119801:A:G
130120196	chr7:130120196:G:A
130120500	chr7:130120500:C:G
130121243	chr7:130121243:T:C
130121352	chr7:130121352:G:T
130121638	chr7:130121638:T:G
130121825	chr7:130121825:A:G
130121923	chr7:130121923:A:G
130122676	chr7:130122676:C:T
130122998	chr7:130122998:A:T
130123215	chr7:130123215:C:T
130123712	chr7:130123712:T:C
130124005	chr7:130124005:A:G
130124293	chr7:130124293:T:C
130124563	chr7:130124563:G:A
130124569	chr7:130124569:G:A
130125412	chr7:130125412:G:A
130125573	chr7:130125573:G:A
130125579	chr7:130125579:G:A
130125646	chr7:130125646:G:A
130125751	chr7:130125751:T:C
130126362	chr7:130126362:T:C
130126726	chr7:130126726:A:G
130127095	chr7:130127095:C:A
130127319	chr7:130127319:G:A
130127763	chr7:130127763:A:T
130127796	chr7:130127796:G:A
130127964	chr7:130127964:T:G
130129016	chr7:130129016:G:GC
130129083	chr7:130129083:G:A
130129312	chr7:130129312:G:A
130130098	chr7:130130098:C:T
130130134	chr7:130130134:GA:G
130130136	chr7:130130136:T:C
130130146	chr7:130130146:T:A
130130176	chr7:130130176:C:T
130130279	chr7:130130279:G:A
130131173	chr7:130131173:A:C
130131277	chr7:130131277:G:A
130131288	chr7:130131288:G:A
130131304	chr7:130131304:G:A
130132558	chr7:130132558:G:A
130132684	chr7:130132684:C:T
130132867	chr7:130132867:G:A
130132984	chr7:130132984:C:T
130133042	chr7:130133042:G:A
130133149	chr7:130133149:T:C
130133554	chr7:130133554:G:C
130133585	chr7:130133585:C:T
130133652	chr7:130133652:ACT:A
130133880	chr7:130133880:G:A
130134078	chr7:130134078:A:C
130134240	chr7:130134240:T:C
130134245	chr7:130134245:A:T
130134364	chr7:130134364:G:A
130134576	chr7:130134576:A:G
130134874	chr7:130134874:C:T
130134887	chr7:130134887:A:G
130135103	chr7:130135103:A:C
130135420	chr7:130135420:G:C
130135894	chr7:130135894:A:T
130136801	chr7:130136801:G:T
130137064	chr7:130137064:A:G
130137231	chr7:130137231:C:A
130137639	chr7:130137639:T:C
130137874	chr7:130137874:G:A
130138017	chr7:130138017:T:C
130138246	chr7:130138246:G:A
130138334	chr7:130138334:G:T
130138678	chr7:130138678:G:T
130139337	chr7:130139337:C:T
130139424	chr7:130139424:T:C
130140140	chr7:130140140:C:A
130140910	chr7:130140910:G:A
130141068	chr7:130141068:C:T
130141221	chr7:130141221:C:G
130142053	chr7:130142053:C:G
130142648	chr7:130142648:C:T
130142737	chr7:130142737:C:T
130142793	chr7:130142793:C:T
130143396	chr7:130143396:G:A
130143719	chr7:130143719:T:C
130143765	chr7:130143765:C:T
130144014	chr7:130144014:G:T
130144201	chr7:130144201:C:A
130144370	chr7:130144370:C:T
130144900	chr7:130144900:G:A
130145012	chr7:130145012:C:T
130145370	chr7:130145370:T:C
130145479	chr7:130145479:T:A
130145561	chr7:130145561:G:C
130145602	chr7:130145602:C:T
130145758	chr7:130145758:A:G
130145810	chr7:130145810:T:C
130145957	chr7:130145957:C:G
130146197	chr7:130146197:TTTTC:T
130146262	chr7:130146262:A:G
130146274	chr7:130146274:A:G
130146434	chr7:130146434:T:C
130146566	chr7:130146566:C:T
130146648	chr7:130146648:C:CA
130146882	chr7:130146882:G:T
130146975	chr7:130146975:T:C
130147362	chr7:130147362:C:T
130147459	chr7:130147459:C:T
130147893	chr7:130147893:G:A
130148319	chr7:130148319:A:T
130148379	chr7:130148379:C:G
130148551	chr7:130148551:C:T
130148577	chr7:130148577:C:T
130148784	chr7:130148784:T:C
130149009	chr7:130149009:C:A
130149148	chr7:130149148:A:AT
130149198	chr7:130149198:TGG:T
130149525	chr7:130149525:G:A
130149911	chr7:130149911:A:G
130150223	chr7:130150223:G:A
130150399	chr7:130150399:T:C
130150579	chr7:130150579:C:T
130150916	chr7:130150916:T:C
130151185	chr7:130151185:A:G
130151232	chr7:130151232:C:T
130151698	chr7:130151698:G:A
130152270	chr7:130152270:ACAC:A
130152308	chr7:130152308:ACAC:A
130152373	chr7:130152373:C:A
130152656	chr7:130152656:A:G
130153110	chr7:130153110:C:T
130153180	chr7:130153180:A:G
130153634	chr7:130153634:C:T
130153644	chr7:130153644:G:A
130153649	chr7:130153649:C:G
130154245	chr7:130154245:G:A
130154493	chr7:130154493:A:C
130154739	chr7:130154739:G:A
130154849	chr7:130154849:G:A
130154936	chr7:130154936:A:G
130155741	chr7:130155741:T:C
130155762	chr7:130155762:C:T
130156026	chr7:130156026:C:T
130156247	chr7:130156247:T:G
130156266	chr7:130156266:CCTTT:C
130157756	chr7:130157756:CCTTA:C
130158237	chr7:130158237:G:C
130158345	chr7:130158345:T:C
130158493	chr7:130158493:TCACTGCAGCCTC:T
130158728	chr7:130158728:T:A
130159314	chr7:130159314:G:A
130159323	chr7:130159323:T:C
130159966	chr7:130159966:C:T
130160005	chr7:130160005:G:A
130160062	chr7:130160062:G:A
130160088	chr7:130160088:T:C
130160395	chr7:130160395:G:A
130160568	chr7:130160568:C:T
130160626	chr7:130160626:G:A
130160907	chr7:130160907:C:T
130161270	chr7:130161270:T:TC
130161409	chr7:130161409:C:T
130161620	chr7:130161620:G:A
130161846	chr7:130161846:C:T
130162310	chr7:130162310:A:G
130162785	chr7:130162785:T:C
130162901	chr7:130162901:A:G
130163194	chr7:130163194:A:T
130163246	chr7:130163246:T:C
130163465	chr7:130163465:G:A
130163646	chr7:130163646:C:T
130163914	chr7:130163914:G:C
130164054	chr7:130164054:C:T
130164550	chr7:130164550:T:C
130164721	chr7:130164721:T:TA
130166513	chr7:130166513:G:A
130166576	chr7:130166576:A:C
130166601	chr7:130166601:C:T
130166607	chr7:130166607:T:C
130167245	chr7:130167245:T:A
130167466	chr7:130167466:C:T
130168401	chr7:130168401:C:T
130168471	chr7:130168471:C:T
130168714	chr7:130168714:C:T
130168719	chr7:130168719:C:T
130169065	chr7:130169065:C:T
130169078	chr7:130169078:A:T
130169662	chr7:130169662:G:A
130169734	chr7:130169734:C:T
130170733	chr7:130170733:T:C
130170974	chr7:130170974:G:A
130171042	chr7:130171042:G:A
130171296	chr7:130171296:A:C
130171436	chr7:130171436:A:G
130171464	chr7:130171464:AAGAT:A
130171534	chr7:130171534:G:A
130171654	chr7:130171654:T:C
130171847	chr7:130171847:G:A
130171961	chr7:130171961:A:G
130172468	chr7:130172468:C:A
130172497	chr7:130172497:C:T
130172860	chr7:130172860:G:A
130172908	chr7:130172908:A:C
130172924	chr7:130172924:G:A
130173062	chr7:130173062:T:C
130173293	chr7:130173293:G:A
130173516	chr7:130173516:A:G
130173898	chr7:130173898:T:C
130175217	chr7:130175217:T:C
130175372	chr7:130175372:G:A
130176274	chr7:130176274:A:G
130176280	chr7:130176280:T:A
130176441	chr7:130176441:T:G
130176664	chr7:130176664:A:C
130176954	chr7:130176954:C:A
130177091	chr7:130177091:G:A
130177352	chr7:130177352:A:C
130177664	chr7:130177664:G:A
130178075	chr7:130178075:A:G
130178232	chr7:130178232:A:G
130178298	chr7:130178298:CAT:C
130178657	chr7:130178657:C:T
130179002	chr7:130179002:G:A
130179304	chr7:130179304:T:C
130179897	chr7:130179897:C:T
130180246	chr7:130180246:C:G
130180414	chr7:130180414:C:T
130180528	chr7:130180528:T:C
130180556	chr7:130180556:C:T
130181287	chr7:130181287:G:A
130181330	chr7:130181330:C:T
130181410	chr7:130181410:C:G
130181711	chr7:130181711:A:G
130181893	chr7:130181893:G:T
130182600	chr7:130182600:T:C
130182634	chr7:130182634:G:A
130182990	chr7:130182990:C:T
130183163	chr7:130183163:A:G
130183317	chr7:130183317:T:A
130183507	chr7:130183507:C:G
130184345	chr7:130184345:A:T
130184525	chr7:130184525:C:A
130184641	chr7:130184641:C:T
130184734	chr7:130184734:C:T
130184936	chr7:130184936:T:C
130185672	chr7:130185672:A:C
130185871	chr7:130185871:AC:A
130186430	chr7:130186430:A:C
130186803	chr7:130186803:A:C
130187063	chr7:130187063:T:G
130187415	chr7:130187415:T:C
130187638	chr7:130187638:T:C
130187915	chr7:130187915:C:T
130187939	chr7:130187939:C:T
130187953	chr7:130187953:T:A
130188458	chr7:130188458:T:C
130188465	chr7:130188465:A:G
130188574	chr7:130188574:T:C
130188771	chr7:130188771:A:G
130189443	chr7:130189443:T:A
130189576	chr7:130189576:C:T
130190035	chr7:130190035:T:C
130190473	chr7:130190473:G:A
130191243	chr7:130191243:A:G
130191569	chr7:130191569:A:C
130191910	chr7:130191910:T:C
130192537	chr7:130192537:G:C
130192546	chr7:130192546:T:G
130193435	chr7:130193435:G:A
130193972	chr7:130193972:G:A
130193975	chr7:130193975:A:G
130194147	chr7:130194147:C:G
130194217	chr7:130194217:T:C
130194776	chr7:130194776:G:A
130194988	chr7:130194988:T:C
130195562	chr7:130195562:A:G
130195782	chr7:130195782:G:A
130196400	chr7:130196400:T:C
130196870	chr7:130196870:C:T
130196979	chr7:130196979:C:T
130197060	chr7:130197060:C:T
130197351	chr7:130197351:C:T
130198336	chr7:130198336:C:T
130198440	chr7:130198440:G:A
130198521	chr7:130198521:G:A
130198560	chr7:130198560:G:A
130198806	chr7:130198806:G:A
130199217	chr7:130199217:A:T
130199320	chr7:130199320:C:T
130199342	chr7:130199342:C:T
130199519	chr7:130199519:C:T
130199520	chr7:130199520:G:A
130199606	chr7:130199606:C:T
130199864	chr7:130199864:T:C
130199912	chr7:130199912:A:G
130200045	chr7:130200045:GA:G
130200046	chr7:130200046:A:G
130200263	chr7:130200263:A:T
130200361	chr7:130200361:T:A
130200433	chr7:130200433:G:A
130200556	chr7:130200556:A:T
130200754	chr7:130200754:A:G
130201393	chr7:130201393:A:G
130201649	chr7:130201649:T:C
130202301	chr7:130202301:AAGTT:A
130202367	chr7:130202367:A:C
130202389	chr7:130202389:T:C
130202430	chr7:130202430:G:T
130202480	chr7:130202480:A:G
130202911	chr7:130202911:A:C
130202913	chr7:130202913:A:AC
130203010	chr7:130203010:A:C
130203031	chr7:130203031:G:C
130203562	chr7:130203562:C:G
130203875	chr7:130203875:T:C
130204389	chr7:130204389:T:C
130204875	chr7:130204875:C:A
130206196	chr7:130206196:G:A
130206292	chr7:130206292:G:A
130206847	chr7:130206847:G:A
130207253	chr7:130207253:A:G
130207398	chr7:130207398:A:G
130207826	chr7:130207826:T:C
130208667	chr7:130208667:T:C
130209437	chr7:130209437:G:A
130209661	chr7:130209661:C:A
130209867	chr7:130209867:C:A
130210403	chr7:130210403:G:T
130210586	chr7:130210586:A:G
130210823	chr7:130210823:G:A
130211244	chr7:130211244:G:A
130211852	chr7:130211852:G:A
130212465	chr7:130212465:T:C
130212768	chr7:130212768:AC:A
130213270	chr7:130213270:C:T
130213393	chr7:130213393:T:C
130213411	chr7:130213411:T:G
130213582	chr7:130213582:G:C
130213621	chr7:130213621:G:C
130213745	chr7:130213745:T:C
130213746	chr7:130213746:G:A
130213828	chr7:130213828:T:C
130214067	chr7:130214067:T:C
130214124	chr7:130214124:C:T
130214344	chr7:130214344:C:T
130214360	chr7:130214360:G:C
130214719	chr7:130214719:A:G
130214913	chr7:130214913:C:T
130215098	chr7:130215098:T:G
130215997	chr7:130215997:C:T
130216283	chr7:130216283:A:T
130216351	chr7:130216351:A:C
130217017	chr7:130217017:T:A
130217192	chr7:130217192:T:C
130217246	chr7:130217246:G:A
130217394	chr7:130217394:C:T
130217833	chr7:130217833:A:G
130217885	chr7:130217885:C:T
130218097	chr7:130218097:T:C
130218137	chr7:130218137:A:G
130218821	chr7:130218821:A:G
130219387	chr7:130219387:T:G
130219826	chr7:130219826:T:G
130219938	chr7:130219938:G:A
130219983	chr7:130219983:C:T
130220016	chr7:130220016:A:G
130220338	chr7:130220338:G:A
130220417	chr7:130220417:T:C
130220804	chr7:130220804:A:G
130221099	chr7:130221099:C:T
130221720	chr7:130221720:A:G
130221775	chr7:130221775:G:A
130221798	chr7:130221798:G:T
130222179	chr7:130222179:T:C
130222357	chr7:130222357:A:G
130222449	chr7:130222449:T:C
130222452	chr7:130222452:T:C
130222696	chr7:130222696:G:A
130222863	chr7:130222863:C:T
130222904	chr7:130222904:T:A
130223062	chr7:130223062:CA:C
130223385	chr7:130223385:T:A
130223449	chr7:130223449:G:A
130223890	chr7:130223890:C:T
130224182	chr7:130224182:G:A
130224619	chr7:130224619:C:T
130225653	chr7:130225653:T:C
130225977	chr7:130225977:T:G
130226209	chr7:130226209:T:C
130226223	chr7:130226223:C:G
130226273	chr7:130226273:T:C
130226571	chr7:130226571:C:G
130226649	chr7:130226649:G:A
130226767	chr7:130226767:C:A
130226887	chr7:130226887:G:A
130226918	chr7:130226918:A:G
130227395	chr7:130227395:T:C
130227418	chr7:130227418:A:G
130227544	chr7:130227544:T:C
130227630	chr7:130227630:T:G
130227758	chr7:130227758:T:C
130228832	chr7:130228832:C:T
130229284	chr7:130229284:T:C
130229388	chr7:130229388:G:A
130229410	chr7:130229410:G:C
130229645	chr7:130229645:C:A
130229841	chr7:130229841:TGA:T
130229932	chr7:130229932:A:C
130230051	chr7:130230051:C:T
130230219	chr7:130230219:T:C
130230472	chr7:130230472:A:G
130230870	chr7:130230870:T:C
130231035	chr7:130231035:C:T
130231232	chr7:130231232:A:G
130231453	chr7:130231453:TAAAC:T
130232053	chr7:130232053:T:C
130233063	chr7:130233063:G:C
130233066	chr7:130233066:G:A
130233873	chr7:130233873:T:C
130234088	chr7:130234088:C:T
130234158	chr7:130234158:G:A
130234485	chr7:130234485:G:A
130234496	chr7:130234496:C:T
130234531	chr7:130234531:C:T
130234576	chr7:130234576:A:G
130235145	chr7:130235145:G:A
130235384	chr7:130235384:C:T
130235409	chr7:130235409:T:G
130235571	chr7:130235571:A:G
130235674	chr7:130235674:C:G
130235788	chr7:130235788:A:C
130235812	chr7:130235812:C:T
130236106	chr7:130236106:G:A
130236176	chr7:130236176:T:C
130236431	chr7:130236431:G:A
130236465	chr7:130236465:TTTTC:T
130236617	chr7:130236617:T:C
130236965	chr7:130236965:T:C
130237434	chr7:130237434:A:G
130237679	chr7:130237679:A:G
130237853	chr7:130237853:ATAAAG:A
130237959	chr7:130237959:A:C
130238621	chr7:130238621:C:T
130238893	chr7:130238893:A:G
130238895	chr7:130238895:TAGAA:T
130239279	chr7:130239279:T:C
130239302	chr7:130239302:A:G
130239555	chr7:130239555:T:C
130239567	chr7:130239567:C:G
130239675	chr7:130239675:A:G
130239786	chr7:130239786:A:G
130239952	chr7:130239952:C:T
130240063	chr7:130240063:C:T
130240214	chr7:130240214:C:T
130240284	chr7:130240284:G:T
130240832	chr7:130240832:T:G
130240889	chr7:130240889:A:G
130241195	chr7:130241195:A:G
130241541	chr7:130241541:C:T
130241833	chr7:130241833:C:A
130242328	chr7:130242328:G:A
130242425	chr7:130242425:G:A
130242479	chr7:130242479:C:T
130242502	chr7:130242502:T:A
130242764	chr7:130242764:C:T
130243877	chr7:130243877:C:G
130244053	chr7:130244053:G:A
130244252	chr7:130244252:T:C
130244988	chr7:130244988:C:T
130244995	chr7:130244995:T:G
130245097	chr7:130245097:G:A
130245124	chr7:130245124:C:G
130245525	chr7:130245525:T:C
130245622	chr7:130245622:C:T
130245753	chr7:130245753:A:C
130245834	chr7:130245834:G:T
130245835	chr7:130245835:A:G
130246108	chr7:130246108:A:G
130246283	chr7:130246283:G:C
130246472	chr7:130246472:C:T
130246487	chr7:130246487:G:A
130246633	chr7:130246633:A:G
130246859	chr7:130246859:G:A
130246952	chr7:130246952:C:G
130246982	chr7:130246982:C:G
130247305	chr7:130247305:ACCT:A
130247619	chr7:130247619:A:G
130247933	chr7:130247933:C:G
130248023	chr7:130248023:A:G
130248143	chr7:130248143:G:A
130248149	chr7:130248149:A:G
130248590	chr7:130248590:AT:A
130248754	chr7:130248754:A:G
130248869	chr7:130248869:C:A
130248952	chr7:130248952:C:T
130249014	chr7:130249014:T:C
130249110	chr7:130249110:A:G
130249274	chr7:130249274:A:G
130249723	chr7:130249723:G:A
130250393	chr7:130250393:G:A
130250622	chr7:130250622:T:C
130250753	chr7:130250753:G:A
130251035	chr7:130251035:C:T
130251333	chr7:130251333:C:T
130251522	chr7:130251522:A:T
130252021	chr7:130252021:A:G
130252574	chr7:130252574:G:A
130252584	chr7:130252584:T:C
130252757	chr7:130252757:C:T
130252915	chr7:130252915:T:C
130252985	chr7:130252985:G:T
130253116	chr7:130253116:A:G
130253137	chr7:130253137:G:C
130254315	chr7:130254315:C:G
130254453	chr7:130254453:G:A
130254493	chr7:130254493:G:A
130254545	chr7:130254545:C:T
130254896	chr7:130254896:C:T
130254985	chr7:130254985:T:C
130255459	chr7:130255459:A:C
130255554	chr7:130255554:A:C
130255989	chr7:130255989:G:A
130256004	chr7:130256004:A:G
130256046	chr7:130256046:C:G
130256300	chr7:130256300:G:C
130256368	chr7:130256368:C:T
130256371	chr7:130256371:A:G
130256383	chr7:130256383:G:A
130256496	chr7:130256496:C:G
130256600	chr7:130256600:G:T
130256601	chr7:130256601:C:T
130256786	chr7:130256786:T:C
130256788	chr7:130256788:C:T
130256820	chr7:130256820:T:G
130256993	chr7:130256993:C:A
130257232	chr7:130257232:T:C
130258194	chr7:130258194:C:G
130258236	chr7:130258236:T:C
130258583	chr7:130258583:G:T
130258973	chr7:130258973:C:T
130259240	chr7:130259240:C:T
130259435	chr7:130259435:C:T
130259607	chr7:130259607:G:A
130259752	chr7:130259752:G:A
130260163	chr7:130260163:T:C
130260804	chr7:130260804:A:G
130261206	chr7:130261206:G:C
130261862	chr7:130261862:C:T
130262018	chr7:130262018:G:A
130262482	chr7:130262482:A:G
130263107	chr7:130263107:A:G
130263172	chr7:130263172:G:A
130263206	chr7:130263206:T:C
130264263	chr7:130264263:G:A
130265417	chr7:130265417:C:T
130265894	chr7:130265894:G:A
130266043	chr7:130266043:T:C
130266046	chr7:130266046:T:C
130266307	chr7:130266307:A:C
130266518	chr7:130266518:T:G
130267301	chr7:130267301:C:G
130267343	chr7:130267343:C:T
130267487	chr7:130267487:A:G
130267715	chr7:130267715:T:A
130268232	chr7:130268232:A:T
130268790	chr7:130268790:A:G
130269714	chr7:130269714:G:A
130270465	chr7:130270465:G:A
130270616	chr7:130270616:T:A
130270978	chr7:130270978:G:A
130271112	chr7:130271112:C:A
130271398	chr7:130271398:A:G
130271660	chr7:130271660:G:A
130271864	chr7:130271864:T:C
130272305	chr7:130272305:A:AATAC
130272328	chr7:130272328:C:T
130272509	chr7:130272509:C:T
130272762	chr7:130272762:A:G
130272943	chr7:130272943:C:T
130273358	chr7:130273358:T:C
130273457	chr7:130273457:C:A
130273680	chr7:130273680:T:C
130273682	chr7:130273682:T:C
130273729	chr7:130273729:G:A
130274527	chr7:130274527:A:G
130275698	chr7:130275698:C:T
130276091	chr7:130276091:A:C
130276168	chr7:130276168:C:T
130276190	chr7:130276190:A:G
130276228	chr7:130276228:A:G
130276485	chr7:130276485:C:T
130276605	chr7:130276605:A:G
130276675	chr7:130276675:T:C
130276869	chr7:130276869:C:A
130276898	chr7:130276898:T:C
130276952	chr7:130276952:C:G
130276996	chr7:130276996:A:G
130277120	chr7:130277120:A:G
130277290	chr7:130277290:A:G
130277302	chr7:130277302:C:T
130278182	chr7:130278182:G:A
130278462	chr7:130278462:C:T
130279107	chr7:130279107:C:G
130279265	chr7:130279265:T:C
130280148	chr7:130280148:C:G
130280234	chr7:130280234:T:C
130280250	chr7:130280250:C:T
130280303	chr7:130280303:A:G
130280399	chr7:130280399:T:C
130280450	chr7:130280450:C:T
130280836	chr7:130280836:A:G
130281056	chr7:130281056:A:G
130281520	chr7:130281520:A:G
130281682	chr7:130281682:G:A
130281722	chr7:130281722:A:G
130281790	chr7:130281790:A:T
130282084	chr7:130282084:C:G
130282658	chr7:130282658:T:C
130282858	chr7:130282858:T:C
130283782	chr7:130283782:G:A
130283821	chr7:130283821:G:A
130283925	chr7:130283925:C:T
130284611	chr7:130284611:G:A
130284803	chr7:130284803:G:A
130284936	chr7:130284936:C:G
130285174	chr7:130285174:G:C
130285271	chr7:130285271:G:A
130285575	chr7:130285575:G:A
130285782	chr7:130285782:T:C
130285902	chr7:130285902:C:T
130285910	chr7:130285910:C:T
130286134	chr7:130286134:G:T
130286557	chr7:130286557:AT:GT
130286782	chr7:130286782:T:C
130287065	chr7:130287065:C:G
130287184	chr7:130287184:T:C
130287447	chr7:130287447:A:C
130287520	chr7:130287520:G:A
130287557	chr7:130287557:C:T
130287558	chr7:130287558:A:G
130287578	chr7:130287578:T:G
130287852	chr7:130287852:T:C
130287938	chr7:130287938:G:A
130288146	chr7:130288146:A:T
130288334	chr7:130288334:C:T
130288352	chr7:130288352:T:G
130289250	chr7:130289250:C:G
130289458	chr7:130289458:G:C
130289809	chr7:130289809:G:A
130289833	chr7:130289833:C:T
130289875	chr7:130289875:A:G
130290053	chr7:130290053:A:T
130290289	chr7:130290289:A:G
130290504	chr7:130290504:G:A
130291418	chr7:130291418:T:C
130291593	chr7:130291593:G:A
130291671	chr7:130291671:C:G
130291672	chr7:130291672:C:T
130291934	chr7:130291934:A:G
130292169	chr7:130292169:T:G
130292282	chr7:130292282:C:T
130292285	chr7:130292285:C:G
130292345	chr7:130292345:G:A
130292367	chr7:130292367:A:G
130292787	chr7:130292787:C:A
130292999	chr7:130292999:T:C
130293038	chr7:130293038:G:C
130293052	chr7:130293052:C:A
130293109	chr7:130293109:G:T
130293484	chr7:130293484:A:G
130293900	chr7:130293900:T:C
130293916	chr7:130293916:C:T
130294170	chr7:130294170:C:T
130294361	chr7:130294361:A:G
130294379	chr7:130294379:T:C
130294869	chr7:130294869:G:A
130295077	chr7:130295077:A:G
130295211	chr7:130295211:A:G
130295330	chr7:130295330:G:T
130295374	chr7:130295374:A:G
130295521	chr7:130295521:G:A
130295570	chr7:130295570:C:T
130295639	chr7:130295639:C:T
130295654	chr7:130295654:C:G
130295905	chr7:130295905:G:A
130296035	chr7:130296035:T:C
130296280	chr7:130296280:C:T
130296938	chr7:130296938:T:C
130296962	chr7:130296962:AG:A
130297124	chr7:130297124:T:C
130297342	chr7:130297342:C:T
130297372	chr7:130297372:G:C
130297463	chr7:130297463:C:A
130297594	chr7:130297594:G:A
130297810	chr7:130297810:G:A
130298001	chr7:130298001:C:T
130298007	chr7:130298007:C:T
130298042	chr7:130298042:A:G
130298158	chr7:130298158:C:T
130298204	chr7:130298204:T:C
130298391	chr7:130298391:A:C
130298758	chr7:130298758:G:T
130298871	chr7:130298871:C:G
130299154	chr7:130299154:C:A
130299317	chr7:130299317:C:A
130299381	chr7:130299381:G:A
130299470	chr7:130299470:C:T
130299531	chr7:130299531:A:G
130299651	chr7:130299651:C:G
130299684	chr7:130299684:C:T
130299740	chr7:130299740:G:C
130300073	chr7:130300073:TG:T
130300175	chr7:130300175:A:G
130300289	chr7:130300289:G:A
130300439	chr7:130300439:G:A
130300555	chr7:130300555:C:T
130300580	chr7:130300580:C:T
130300720	chr7:130300720:C:T
130300721	chr7:130300721:G:A
130300739	chr7:130300739:T:TA
130301425	chr7:130301425:G:A
130301701	chr7:130301701:C:T
130301764	chr7:130301764:G:A
130302139	chr7:130302139:G:A
130302420	chr7:130302420:C:T
130302449	chr7:130302449:A:T
130302527	chr7:130302527:G:A
130302762	chr7:130302762:G:A
130302858	chr7:130302858:T:C
130302975	chr7:130302975:C:T
130303052	chr7:130303052:G:C
130303077	chr7:130303077:G:A
130303147	chr7:130303147:C:T
130303287	chr7:130303287:T:C
130304108	chr7:130304108:C:A
130304127	chr7:130304127:G:A
130304348	chr7:130304348:G:A
130304432	chr7:130304432:A:G
130304842	chr7:130304842:C:G
130305063	chr7:130305063:A:AG
130305174	chr7:130305174:A:G
130306112	chr7:130306112:G:A
130306459	chr7:130306459:T:C
130306795	chr7:130306795:T:A
130307082	chr7:130307082:A:G
130307099	chr7:130307099:A:G
130307167	chr7:130307167:G:A
130307255	chr7:130307255:A:T
130307326	chr7:130307326:G:A
130307397	chr7:130307397:C:T
130307500	chr7:130307500:T:C
130307504	chr7:130307504:T:C
130307555	chr7:130307555:C:A
130307614	chr7:130307614:G:A
130307617	chr7:130307617:A:G
130307687	chr7:130307687:G:A
130307754	chr7:130307754:C:T
130307912	chr7:130307912:G:C
130308173	chr7:130308173:G:T
130308228	chr7:130308228:C:T
130308408	chr7:130308408:G:A
130308588	chr7:130308588:C:T
130308589	chr7:130308589:A:G
130308607	chr7:130308607:G:C
130308622	chr7:130308622:A:G
130309673	chr7:130309673:A:G
130309737	chr7:130309737:C:G
130309791	chr7:130309791:G:A
130309869	chr7:130309869:A:G
130310293	chr7:130310293:G:A
130310458	chr7:130310458:T:C
130310827	chr7:130310827:T:C
130310900	chr7:130310900:G:T
130311039	chr7:130311039:G:A
130311100	chr7:130311100:T:C
130311206	chr7:130311206:G:A
130311268	chr7:130311268:C:T
130311944	chr7:130311944:T:C
130312133	chr7:130312133:G:A
130312265	chr7:130312265:G:C
130312429	chr7:130312429:A:G
130312801	chr7:130312801:G:C
130312986	chr7:130312986:G:A
130313018	chr7:130313018:T:C
130313560	chr7:130313560:AC:A
130313609	chr7:130313609:G:A
130313753	chr7:130313753:G:A
130313765	chr7:130313765:A:G
130313780	chr7:130313780:C:T
130313806	chr7:130313806:A:T
130313962	chr7:130313962:G:T
130313998	chr7:130313998:C:A
130314333	chr7:130314333:G:A
130314417	chr7:130314417:C:G
130314434	chr7:130314434:G:T
130314520	chr7:130314520:G:A
130316664	chr7:130316664:G:A
130316695	chr7:130316695:T:C
130317341	chr7:130317341:C:T
130317531	chr7:130317531:C:T
130317599	chr7:130317599:T:A
130317929	chr7:130317929:A:G
130318258	chr7:130318258:G:A
130318327	chr7:130318327:T:C
130318743	chr7:130318743:C:T
130318789	chr7:130318789:G:A
130318860	chr7:130318860:C:T
130319043	chr7:130319043:C:T
130319104	chr7:130319104:C:T
130319417	chr7:130319417:T:C
130319435	chr7:130319435:G:A
130319641	chr7:130319641:G:A
130320062	chr7:130320062:A:G
130320189	chr7:130320189:A:G
130321022	chr7:130321022:A:T
130321052	chr7:130321052:G:A
130321102	chr7:130321102:T:G
130321412	chr7:130321412:C:T
130321519	chr7:130321519:G:A
130321546	chr7:130321546:A:G
130321788	chr7:130321788:C:A
130321903	chr7:130321903:G:C
130322063	chr7:130322063:A:G
130322386	chr7:130322386:C:G
130322479	chr7:130322479:C:T
130322520	chr7:130322520:A:G
130322574	chr7:130322574:C:T
130322842	chr7:130322842:A:G
130322942	chr7:130322942:C:T
130324171	chr7:130324171:G:A
130324699	chr7:130324699:T:A
130324734	chr7:130324734:T:G
130324869	chr7:130324869:C:G
130325072	chr7:130325072:A:G
130325325	chr7:130325325:C:G
130325599	chr7:130325599:T:C
130325808	chr7:130325808:T:C
130325822	chr7:130325822:G:A
130325846	chr7:130325846:G:A
130325971	chr7:130325971:CAT:C
130326329	chr7:130326329:C:T
130327774	chr7:130327774:G:A
130328128	chr7:130328128:T:C
130328180	chr7:130328180:A:T
130328371	chr7:130328371:T:C
130329465	chr7:130329465:G:T
130329984	chr7:130329984:C:A
130330097	chr7:130330097:G:C
130330463	chr7:130330463:G:A
130330766	chr7:130330766:T:C
130331012	chr7:130331012:G:A
130331348	chr7:130331348:G:A
130331390	chr7:130331390:G:A
130331391	chr7:130331391:G:A
130331525	chr7:130331525:C:T
130331591	chr7:130331591:GT:G
130331640	chr7:130331640:G:A
130332521	chr7:130332521:C:T
130333210	chr7:130333210:G:T
130333253	chr7:130333253:C:T
130333382	chr7:130333382:G:T
130333551	chr7:130333551:G:C
130333557	chr7:130333557:G:A
130333634	chr7:130333634:G:C
130333707	chr7:130333707:T:C
130333955	chr7:130333955:T:A
130334270	chr7:130334270:C:T
130334360	chr7:130334360:C:T
130335300	chr7:130335300:A:G
130335332	chr7:130335332:T:G
130335493	chr7:130335493:C:T
130335554	chr7:130335554:GACC:G
130335604	chr7:130335604:A:C
130335648	chr7:130335648:G:A
130335663	chr7:130335663:A:G
130335700	chr7:130335700:G:A
130336084	chr7:130336084:G:A
130336277	chr7:130336277:C:T
130336278	chr7:130336278:G:A
130336375	chr7:130336375:A:G
130336405	chr7:130336405:T:C
130336628	chr7:130336628:C:T
130336666	chr7:130336666:G:T
130336981	chr7:130336981:G:A
130337307	chr7:130337307:A:G
130337895	chr7:130337895:G:A
130337936	chr7:130337936:A:G
130337943	chr7:130337943:G:A
130338069	chr7:130338069:G:A
130338186	chr7:130338186:T:C
130338242	chr7:130338242:A:G
130338258	chr7:130338258:G:A
130338371	chr7:130338371:G:A
130338472	chr7:130338472:T:C
130338909	chr7:130338909:C:T
130339252	chr7:130339252:C:T
130339286	chr7:130339286:C:G
130339459	chr7:130339459:C:T
130339658	chr7:130339658:T:G
130339822	chr7:130339822:A:T
130340227	chr7:130340227:G:A
130340404	chr7:130340404:G:A
130340609	chr7:130340609:T:G
130340759	chr7:130340759:G:A
130340762	chr7:130340762:G:T
130341640	chr7:130341640:G:A
130341932	chr7:130341932:A:G
130342140	chr7:130342140:C:A
130342161	chr7:130342161:T:C
130342385	chr7:130342385:G:A
130342583	chr7:130342583:A:G
130343122	chr7:130343122:TC:T
130343131	chr7:130343131:TTTC:T
130343660	chr7:130343660:G:A
130343805	chr7:130343805:T:A
130343895	chr7:130343895:C:A
130343987	chr7:130343987:C:T
130344137	chr7:130344137:G:A
130344434	chr7:130344434:A:G
130344671	chr7:130344671:T:A
130344734	chr7:130344734:C:T
130344790	chr7:130344790:A:G
130344846	chr7:130344846:T:C
130344918	chr7:130344918:G:A
130344986	chr7:130344986:T:G
130345038	chr7:130345038:C:T
130345150	chr7:130345150:C:T
130345406	chr7:130345406:G:A
130345438	chr7:130345438:T:C
130345527	chr7:130345527:G:T
130346016	chr7:130346016:T:C
130346080	chr7:130346080:G:A
130346189	chr7:130346189:A:T
130346205	chr7:130346205:A:T
130346315	chr7:130346315:G:A
130346385	chr7:130346385:T:A
130346497	chr7:130346497:C:T
130346680	chr7:130346680:T:C
130346699	chr7:130346699:C:T
130346899	chr7:130346899:G:A
130347120	chr7:130347120:G:A
130347219	chr7:130347219:C:G
130347259	chr7:130347259:A:G
130347439	chr7:130347439:C:A
130347696	chr7:130347696:C:T
130347756	chr7:130347756:G:A
130347881	chr7:130347881:C:T
130347996	chr7:130347996:A:G
130348058	chr7:130348058:T:C
130348150	chr7:130348150:G:A
130348389	chr7:130348389:A:G
130348848	chr7:130348848:A:T
130349229	chr7:130349229:T:A
130349294	chr7:130349294:T:C
130349410	chr7:130349410:G:C
130349609	chr7:130349609:G:A
130349652	chr7:130349652:A:T
130349718	chr7:130349718:ACAAAAATTAAAAATTACAAAAAAACCTGTATCC:A
130349761	chr7:130349761:T:A
130349846	chr7:130349846:G:A
130349950	chr7:130349950:T:C
130350011	chr7:130350011:C:T
130350037	chr7:130350037:T:C
130350351	chr7:130350351:C:T
130350387	chr7:130350387:T:C
130350433	chr7:130350433:G:A
130350922	chr7:130350922:T:C
130351125	chr7:130351125:C:T
130351413	chr7:130351413:A:T
130351481	chr7:130351481:C:T
130352332	chr7:130352332:C:T
130352652	chr7:130352652:A:G
130352668	chr7:130352668:A:G
130352944	chr7:130352944:T:C
130353231	chr7:130353231:ATCCCTG:A
130353319	chr7:130353319:T:C
130353488	chr7:130353488:A:C
130354083	chr7:130354083:A:G
130354425	chr7:130354425:A:G
130354629	chr7:130354629:G:A
130355039	chr7:130355039:A:C
130355070	chr7:130355070:CAGA:C
130355077	chr7:130355077:AGAG:A
130355288	chr7:130355288:A:G
130355446	chr7:130355446:G:A
130355626	chr7:130355626:T:C
130355728	chr7:130355728:G:C
130356144	chr7:130356144:A:G
130356589	chr7:130356589:G:T
130357220	chr7:130357220:A:G
130357852	chr7:130357852:G:A
130358155	chr7:130358155:A:G
130360036	chr7:130360036:G:A
130360478	chr7:130360478:C:T
130360838	chr7:130360838:G:C
130361744	chr7:130361744:A:T
130362358	chr7:130362358:A:G
130362476	chr7:130362476:T:C
130362626	chr7:130362626:C:G
130362956	chr7:130362956:G:A
130363499	chr7:130363499:G:A
130363585	chr7:130363585:A:G
130363617	chr7:130363617:A:G
130363646	chr7:130363646:G:A
130363689	chr7:130363689:C:T
130363820	chr7:130363820:A:G
130363961	chr7:130363961:G:C
130364423	chr7:130364423:C:T
130364621	chr7:130364621:G:GCCA
130364912	chr7:130364912:C:T
130364917	chr7:130364917:A:G
130364979	chr7:130364979:G:A
130365008	chr7:130365008:C:T
130365251	chr7:130365251:G:T
130366209	chr7:130366209:T:A
130366486	chr7:130366486:A:G
130366950	chr7:130366950:G:C
130366967	chr7:130366967:G:C
130367115	chr7:130367115:A:G
130367547	chr7:130367547:G:T
130367618	chr7:130367618:G:A
130367674	chr7:130367674:G:A
130367757	chr7:130367757:A:G
130368060	chr7:130368060:A:T
130368174	chr7:130368174:T:C
130368224	chr7:130368224:G:T
130368318	chr7:130368318:A:G
130368339	chr7:130368339:A:G
130368418	chr7:130368418:A:G
130369363	chr7:130369363:G:A
130369470	chr7:130369470:A:G
130369512	chr7:130369512:G:T
130369881	chr7:130369881:G:A
130370354	chr7:130370354:A:C
130370716	chr7:130370716:C:T
130370779	chr7:130370779:C:T
130371276	chr7:130371276:G:A
130372160	chr7:130372160:G:A
130372253	chr7:130372253:C:T
130373065	chr7:130373065:T:TC
130373116	chr7:130373116:A:G
130373183	chr7:130373183:C:T
130373733	chr7:130373733:G:C
130373797	chr7:130373797:G:T
130374479	chr7:130374479:C:T
130374641	chr7:130374641:A:G
130374884	chr7:130374884:G:A
130375430	chr7:130375430:AC:A
130376191	chr7:130376191:C:G
130376518	chr7:130376518:C:G
130376629	chr7:130376629:G:A
130376689	chr7:130376689:G:A
130376754	chr7:130376754:C:T
130377162	chr7:130377162:C:T
130377236	chr7:130377236:C:T
130377308	chr7:130377308:C:T
130377488	chr7:130377488:C:T
130377533	chr7:130377533:T:C
130377595	chr7:130377595:C:T
130377646	chr7:130377646:G:A
130377647	chr7:130377647:G:A
130377946	chr7:130377946:A:G
130377987	chr7:130377987:T:G
130378040	chr7:130378040:C:A
130378099	chr7:130378099:A:G
130378852	chr7:130378852:C:A
130378915	chr7:130378915:G:A
130379196	chr7:130379196:TG:T
130379384	chr7:130379384:T:C
130379640	chr7:130379640:C:T
130379650	chr7:130379650:T:C
130379745	chr7:130379745:G:T
130380224	chr7:130380224:C:T
130380473	chr7:130380473:C:T
130380728	chr7:130380728:A:G
130380759	chr7:130380759:C:T
130380798	chr7:130380798:TGAG:T
130381008	chr7:130381008:G:A
130381446	chr7:130381446:A:G
130381490	chr7:130381490:C:T
130381803	chr7:130381803:C:T
130381920	chr7:130381920:T:C
130382200	chr7:130382200:C:T
130383338	chr7:130383338:A:G
130383702	chr7:130383702:C:A
130383720	chr7:130383720:G:A
130383816	chr7:130383816:TG:T
130384169	chr7:130384169:A:G
130384860	chr7:130384860:G:C
130384897	chr7:130384897:C:T
130386054	chr7:130386054:A:G
130386212	chr7:130386212:G:C
130386359	chr7:130386359:C:T
130386447	chr7:130386447:G:A
130386510	chr7:130386510:C:T
130386875	chr7:130386875:G:T
130387051	chr7:130387051:A:G
130387410	chr7:130387410:G:A
130387792	chr7:130387792:A:G
130388027	chr7:130388027:C:A
130388108	chr7:130388108:A:C
130388248	chr7:130388248:C:T
130388540	chr7:130388540:T:A
130388882	chr7:130388882:C:T
130389019	chr7:130389019:C:G
130389099	chr7:130389099:C:T
130389191	chr7:130389191:G:A
130390155	chr7:130390155:T:C
130390331	chr7:130390331:G:A
130392038	chr7:130392038:C:T
130392897	chr7:130392897:A:G
130393356	chr7:130393356:C:T
130393477	chr7:130393477:C:T
130393706	chr7:130393706:T:C
130393715	chr7:130393715:T:C
130393789	chr7:130393789:C:T
130394577	chr7:130394577:A:G
130394682	chr7:130394682:G:A
130394854	chr7:130394854:T:C
130395108	chr7:130395108:A:G
130395126	chr7:130395126:C:A
130395384	chr7:130395384:G:A
130397032	chr7:130397032:C:A
130397379	chr7:130397379:G:A
130397964	chr7:130397964:A:G
130400746	chr7:130400746:A:C
130401467	chr7:130401467:TATAAG:T
130401797	chr7:130401797:T:C
130401961	chr7:130401961:GA:G
130402379	chr7:130402379:A:G
130402934	chr7:130402934:C:T
130403092	chr7:130403092:C:T
130403139	chr7:130403139:G:A
130403724	chr7:130403724:A:G
130405842	chr7:130405842:G:A
130405922	chr7:130405922:G:A
130406110	chr7:130406110:TAATA:T
130406417	chr7:130406417:C:T
130406668	chr7:130406668:G:A
130407206	chr7:130407206:G:A
130407404	chr7:130407404:G:A
130407567	chr7:130407567:T:C
130408097	chr7:130408097:T:G
130408134	chr7:130408134:G:A
130408322	chr7:130408322:T:A
130410087	chr7:130410087:G:A
130410129	chr7:130410129:A:G
130410526	chr7:130410526:T:C
130410720	chr7:130410720:T:A
130411229	chr7:130411229:T:G
130411364	chr7:130411364:A:G
130411640	chr7:130411640:T:C
130411781	chr7:130411781:C:T
130412563	chr7:130412563:C:T
130413155	chr7:130413155:C:T
130413367	chr7:130413367:T:C
130414611	chr7:130414611:T:C
130415271	chr7:130415271:T:C
130415922	chr7:130415922:T:C
130416468	chr7:130416468:C:T
130416532	chr7:130416532:A:G
130418110	chr7:130418110:T:G
130418259	chr7:130418259:T:C
130418405	chr7:130418405:A:G
130418658	chr7:130418658:C:G
130419501	chr7:130419501:T:C
130419535	chr7:130419535:T:G
130419582	chr7:130419582:A:T
130419670	chr7:130419670:C:T
130420215	chr7:130420215:A:G
130420410	chr7:130420410:G:A
130420759	chr7:130420759:G:A
130420782	chr7:130420782:T:A
130422548	chr7:130422548:C:T
130423348	chr7:130423348:A:G
130423967	chr7:130423967:A:G
130424646	chr7:130424646:T:C
130425513	chr7:130425513:A:G
130425588	chr7:130425588:T:C
130426437	chr7:130426437:GGAAA:G
130427424	chr7:130427424:CT:C
130428331	chr7:130428331:G:A
130428688	chr7:130428688:T:C
130428696	chr7:130428696:AAGGTCAGG:A
130428792	chr7:130428792:C:T
130428918	chr7:130428918:T:A
130429051	chr7:130429051:G:T
130429329	chr7:130429329:CAT:C
130429508	chr7:130429508:T:G
130429724	chr7:130429724:C:T
130430054	chr7:130430054:A:T
130430508	chr7:130430508:T:C
130430708	chr7:130430708:CTACA:C
130430729	chr7:130430729:C:T
130430768	chr7:130430768:G:A
130430872	chr7:130430872:G:C
130431183	chr7:130431183:CT:C
130431493	chr7:130431493:G:A
130431681	chr7:130431681:A:G
130431738	chr7:130431738:A:G
130431756	chr7:130431756:G:A
130431996	chr7:130431996:C:G
130432171	chr7:130432171:AT:A
130432423	chr7:130432423:G:A
130432657	chr7:130432657:A:G
130432937	chr7:130432937:A:C
130433082	chr7:130433082:G:A
130433254	chr7:130433254:A:G
130433960	chr7:130433960:G:A
130434293	chr7:130434293:T:C
130434356	chr7:130434356:T:A
130434501	chr7:130434501:A:G
130435442	chr7:130435442:G:T
130435482	chr7:130435482:C:T
130435737	chr7:130435737:C:T
130436191	chr7:130436191:C:T
130436342	chr7:130436342:A:T
130436581	chr7:130436581:ACTCATGTAAAATATAATCATTGGG:A
130436765	chr7:130436765:G:A
130436940	chr7:130436940:G:A
130437012	chr7:130437012:C:G
130437055	chr7:130437055:C:A
130437412	chr7:130437412:A:G
130438332	chr7:130438332:C:T
130438401	chr7:130438401:C:A
130438473	chr7:130438473:T:C
130439023	chr7:130439023:T:C
130439149	chr7:130439149:T:G
130439251	chr7:130439251:G:C
130439468	chr7:130439468:C:T
130439641	chr7:130439641:C:T
130439715	chr7:130439715:A:G
130439993	chr7:130439993:C:T
130440136	chr7:130440136:C:T
130440314	chr7:130440314:G:A
130441228	chr7:130441228:C:CT
130442169	chr7:130442169:G:C
130442326	chr7:130442326:T:C
130442468	chr7:130442468:G:A
130442499	chr7:130442499:A:G
130443969	chr7:130443969:T:C
130444101	chr7:130444101:G:A
130444113	chr7:130444113:A:G
130444224	chr7:130444224:G:A
130444258	chr7:130444258:A:G
130444437	chr7:130444437:G:A
130444805	chr7:130444805:T:C
130445022	chr7:130445022:A:G
130445341	chr7:130445341:A:G
130445360	chr7:130445360:T:G
130445527	chr7:130445527:A:G
130445692	chr7:130445692:C:A
130445971	chr7:130445971:T:C
130446158	chr7:130446158:GCCTCC:G
130446173	chr7:130446173:G:A
130446196	chr7:130446196:C:A
130446270	chr7:130446270:T:A
130446430	chr7:130446430:T:C
130446897	chr7:130446897:AC:A
130446919	chr7:130446919:C:T
130447084	chr7:130447084:G:A
130447338	chr7:130447338:T:A
130447434	chr7:130447434:G:A
130448552	chr7:130448552:A:T
130448664	chr7:130448664:C:T
130448808	chr7:130448808:A:G
130448868	chr7:130448868:A:G
130448944	chr7:130448944:C:T
130448996	chr7:130448996:A:G
130449056	chr7:130449056:C:T
130449107	chr7:130449107:T:C
130449186	chr7:130449186:A:C
130449299	chr7:130449299:C:T
130449337	chr7:130449337:C:T
130449507	chr7:130449507:C:T
130449562	chr7:130449562:C:G
130449579	chr7:130449579:A:G
130449632	chr7:130449632:A:G
130449734	chr7:130449734:C:A
130450005	chr7:130450005:A:G
130450031	chr7:130450031:T:C
130450033	chr7:130450033:G:A
130450060	chr7:130450060:C:G
130450359	chr7:130450359:C:T
130450621	chr7:130450621:C:T
130450843	chr7:130450843:G:A
130451200	chr7:130451200:T:C
130451523	chr7:130451523:C:T
130451534	chr7:130451534:A:G
130451679	chr7:130451679:T:C
130452590	chr7:130452590:T:G
130452707	chr7:130452707:A:G
130452799	chr7:130452799:T:A
130452829	chr7:130452829:G:A
130452867	chr7:130452867:A:G
130454120	chr7:130454120:C:G
130454687	chr7:130454687:G:A
130455047	chr7:130455047:A:G
130455435	chr7:130455435:T:C
130456225	chr7:130456225:G:A
130456818	chr7:130456818:C:T
130456936	chr7:130456936:C:T
130458131	chr7:130458131:A:AC
130458721	chr7:130458721:G:T
130458975	chr7:130458975:G:A
130459309	chr7:130459309:C:T
130459325	chr7:130459325:A:G
130459424	chr7:130459424:G:A
130459564	chr7:130459564:G:A
130459567	chr7:130459567:CT:C
130459986	chr7:130459986:T:C
130460421	chr7:130460421:C:T
130460469	chr7:130460469:A:T
130461317	chr7:130461317:G:A
130462397	chr7:130462397:T:C
130462890	chr7:130462890:G:A
130464129	chr7:130464129:C:T
130464915	chr7:130464915:A:G
130465644	chr7:130465644:C:T
130466067	chr7:130466067:C:A
130466231	chr7:130466231:C:T
130466421	chr7:130466421:T:A
130466472	chr7:130466472:C:T
130466480	chr7:130466480:G:A
130466897	chr7:130466897:T:C
130466981	chr7:130466981:A:G
130466996	chr7:130466996:A:G
130467029	chr7:130467029:T:C
130467745	chr7:130467745:C:T
130468097	chr7:130468097:G:T
130468210	chr7:130468210:A:T
130468307	chr7:130468307:G:A
130468337	chr7:130468337:A:AGAG
130468580	chr7:130468580:C:T
130468967	chr7:130468967:C:A
130469263	chr7:130469263:T:C
130469622	chr7:130469622:G:A
130469741	chr7:130469741:C:T
130470280	chr7:130470280:G:C
130470707	chr7:130470707:A:C
130470742	chr7:130470742:G:A
130471185	chr7:130471185:A:G
130472032	chr7:130472032:A:G
130472716	chr7:130472716:C:A
130473043	chr7:130473043:A:T
130473229	chr7:130473229:C:T
130473537	chr7:130473537:A:G
130474244	chr7:130474244:T:C
130475421	chr7:130475421:G:A
130475479	chr7:130475479:C:G
130475486	chr7:130475486:C:T
130475707	chr7:130475707:C:A
130475722	chr7:130475722:C:T
130475945	chr7:130475945:T:C
130476168	chr7:130476168:A:G
130476277	chr7:130476277:A:G
130477105	chr7:130477105:C:T
130477183	chr7:130477183:G:A
130477219	chr7:130477219:A:G
130477370	chr7:130477370:G:A
130477506	chr7:130477506:A:C
130477612	chr7:130477612:GGC:G
130478128	chr7:130478128:G:A
130478192	chr7:130478192:G:A
130478306	chr7:130478306:G:A
130478451	chr7:130478451:A:G
130478670	chr7:130478670:C:A
130478704	chr7:130478704:T:G
130478806	chr7:130478806:T:A
130478807	chr7:130478807:T:A
130479151	chr7:130479151:G:A
130479325	chr7:130479325:A:G
130479439	chr7:130479439:G:A
130479809	chr7:130479809:G:C
130480134	chr7:130480134:CTT:C
130480281	chr7:130480281:C:T
130480833	chr7:130480833:C:T
130481562	chr7:130481562:A:G
130481834	chr7:130481834:C:G
130482289	chr7:130482289:T:A
130482596	chr7:130482596:C:T
130482842	chr7:130482842:G:C
130483018	chr7:130483018:A:G
130483765	chr7:130483765:G:A
130483784	chr7:130483784:C:T
130484251	chr7:130484251:T:G
130484766	chr7:130484766:A:G
130485086	chr7:130485086:A:G
130485102	chr7:130485102:T:C
130485572	chr7:130485572:G:A
130485611	chr7:130485611:A:T
130485660	chr7:130485660:T:C
130485907	chr7:130485907:A:G
130486008	chr7:130486008:G:A
130486107	chr7:130486107:C:T
130486778	chr7:130486778:C:T
130486822	chr7:130486822:C:G
130487019	chr7:130487019:G:A
130487539	chr7:130487539:C:T
130487677	chr7:130487677:C:T
130487812	chr7:130487812:A:T
130488094	chr7:130488094:TC:T
130488952	chr7:130488952:C:T
130489231	chr7:130489231:A:T
130489719	chr7:130489719:C:T
130489966	chr7:130489966:G:A
130490328	chr7:130490328:A:T
130490329	chr7:130490329:A:C
130490363	chr7:130490363:G:C
130490513	chr7:130490513:T:C
130490973	chr7:130490973:G:A
130491047	chr7:130491047:C:T
130491722	chr7:130491722:G:T
130491735	chr7:130491735:G:A
130491805	chr7:130491805:C:T
130492533	chr7:130492533:C:G
130492570	chr7:130492570:C:A
130492985	chr7:130492985:G:A
130493321	chr7:130493321:A:T
130493344	chr7:130493344:T:C
130494069	chr7:130494069:G:A
130495557	chr7:130495557:C:T
130495632	chr7:130495632:G:A
130495923	chr7:130495923:C:CATTATATAA
130496224	chr7:130496224:T:A
130496266	chr7:130496266:G:A
130496575	chr7:130496575:A:G
130497061	chr7:130497061:G:T
130497289	chr7:130497289:C:T
130497552	chr7:130497552:G:A
130497726	chr7:130497726:G:A
130497851	chr7:130497851:A:G
130498199	chr7:130498199:C:T
130499151	chr7:130499151:A:G
130499188	chr7:130499188:CCT:C
130499770	chr7:130499770:T:C
130500417	chr7:130500417:C:T
130500706	chr7:130500706:C:G
130501387	chr7:130501387:GAGGGAGCCAATCCTCCCA:G
130501448	chr7:130501448:A:C
130501981	chr7:130501981:C:T
130502304	chr7:130502304:G:A
130502776	chr7:130502776:C:T
130503232	chr7:130503232:T:C
130503268	chr7:130503268:A:C
130503579	chr7:130503579:T:C
130503971	chr7:130503971:T:C
130504256	chr7:130504256:A:G
130504561	chr7:130504561:C:G
130504719	chr7:130504719:G:C
130505102	chr7:130505102:G:C
130505748	chr7:130505748:A:G
130505859	chr7:130505859:A:T
130506501	chr7:130506501:C:A
130508536	chr7:130508536:A:AC
130508666	chr7:130508666:G:A
130508789	chr7:130508789:T:C
130508976	chr7:130508976:G:A
130509062	chr7:130509062:A:G
130509430	chr7:130509430:G:A
130509435	chr7:130509435:G:A
130509485	chr7:130509485:G:A
130509833	chr7:130509833:C:T
130510271	chr7:130510271:C:G
130510286	chr7:130510286:A:C
130511091	chr7:130511091:G:C
130511242	chr7:130511242:A:G
130511692	chr7:130511692:T:C
130512739	chr7:130512739:C:T
130513044	chr7:130513044:A:G
130514040	chr7:130514040:T:C
130514132	chr7:130514132:T:C
130514356	chr7:130514356:T:G
130514644	chr7:130514644:C:T
130514662	chr7:130514662:G:A
130514753	chr7:130514753:C:A
130515053	chr7:130515053:T:C
130515058	chr7:130515058:T:C
130515342	chr7:130515342:A:AGT
130515346	chr7:130515346:AC:A
130516200	chr7:130516200:A:G
130516699	chr7:130516699:A:G
130516842	chr7:130516842:G:A
130517065	chr7:130517065:G:C
130517909	chr7:130517909:A:G
130518536	chr7:130518536:T:C
130518894	chr7:130518894:T:G
130518909	chr7:130518909:G:C
130519229	chr7:130519229:T:C
130519844	chr7:130519844:T:C
130520011	chr7:130520011:T:C
130520038	chr7:130520038:T:C
130520062	chr7:130520062:T:C
130520083	chr7:130520083:T:C
130520576	chr7:130520576:A:G
130520611	chr7:130520611:A:G
130520988	chr7:130520988:A:T
130521103	chr7:130521103:C:T
130521106	chr7:130521106:C:T
130521438	chr7:130521438:A:G
130521441	chr7:130521441:A:G
130521845	chr7:130521845:T:C
130523458	chr7:130523458:T:C
130523965	chr7:130523965:G:A
130523986	chr7:130523986:G:A
130524099	chr7:130524099:GGA:G
130524301	chr7:130524301:T:A
130524348	chr7:130524348:G:T
130524602	chr7:130524602:C:T
130524734	chr7:130524734:G:A
130524749	chr7:130524749:G:A
130524830	chr7:130524830:G:T
130524910	chr7:130524910:C:T
130527138	chr7:130527138:TG:T
130527253	chr7:130527253:CAT:C
130527331	chr7:130527331:G:C
130527561	chr7:130527561:G:A
130527710	chr7:130527710:T:C
130527957	chr7:130527957:G:C
130528013	chr7:130528013:G:A
130528107	chr7:130528107:G:C
130528284	chr7:130528284:C:T
130528298	chr7:130528298:A:G
130528458	chr7:130528458:T:C
130528632	chr7:130528632:G:A
130528807	chr7:130528807:C:T
130528851	chr7:130528851:G:A
130529328	chr7:130529328:G:A
130529349	chr7:130529349:C:A
130530051	chr7:130530051:C:T
130530415	chr7:130530415:G:A
130530812	chr7:130530812:T:C
130531047	chr7:130531047:G:C
130531634	chr7:130531634:G:C
130531716	chr7:130531716:A:G
130532552	chr7:130532552:T:G
130532667	chr7:130532667:C:T
130532703	chr7:130532703:G:A
130533120	chr7:130533120:C:T
130534670	chr7:130534670:GA:G
130534755	chr7:130534755:G:C
130534902	chr7:130534902:A:G
130535461	chr7:130535461:A:G
130535575	chr7:130535575:T:G
130535860	chr7:130535860:G:A
130536396	chr7:130536396:G:A
130536508	chr7:130536508:C:T
130536577	chr7:130536577:G:A
130536685	chr7:130536685:C:T
130536694	chr7:130536694:G:A
130536874	chr7:130536874:C:T
130537207	chr7:130537207:C:A
130538323	chr7:130538323:G:T
130538397	chr7:130538397:C:T
130538688	chr7:130538688:GA:G
130539413	chr7:130539413:C:G
130539774	chr7:130539774:A:G
130539829	chr7:130539829:G:A
130539832	chr7:130539832:G:T
130540073	chr7:130540073:G:C
130540305	chr7:130540305:C:T
130540987	chr7:130540987:C:T
130542058	chr7:130542058:A:G
130542435	chr7:130542435:G:A
130542548	chr7:130542548:C:A
130542810	chr7:130542810:G:T
130543202	chr7:130543202:G:A
130543610	chr7:130543610:T:C
130543969	chr7:130543969:C:T
130544379	chr7:130544379:A:G
130544407	chr7:130544407:A:G
130544749	chr7:130544749:G:A
130545497	chr7:130545497:G:A
130545700	chr7:130545700:T:A
```
