## Supplementary material for "Characterization of shared and ancestry-specific signals driving complex traits using multi-ancestry fine-mapping": s1.afreq

```
#CHROM	ID	REF	ALT	ALT_FREQS	OBS_CT
7	rs112909113	A	G	0.0626243	1006
7	rs7796937	T	C	0.413519	1006
7	rs3847105	A	G	0.406561	1006
7	rs13237274	G	A	0.229622	1006
7	rs10228513	T	A	0.405567	1006
7	rs150745980	T	C	0.00695825	1006
7	rs3735030	G	A	0.0606362	1006
7	rs17165574	C	T	0.0606362	1006
7	rs8180690	G	A	0.0606362	1006
7	rs73153488	A	G	0.026839	1006
7	rs12537991	C	A	0.0805169	1006
7	rs17743120	A	G	0.252485	1006
7	rs13224210	G	C	0.230616	1006
7	rs141921297	C	T	0.0427435	1006
7	rs78303878	A	G	0.00994036	1006
7	rs10261864	A	G	0.406561	1006
7	rs3847106	A	G	0.931412	1006
7	rs34639962	T	G	0.343936	1006
7	rs58764897	T	C	0.0606362	1006
7	rs17165584	C	T	0.0606362	1006
7	rs73153491	A	C	0.215706	1006
7	rs79668837	C	A	0.0198807	1006
7	rs2398770	T	G	0.348907	1006
7	rs6963117	A	G	0.0626243	1006
7	rs138456085	A	G	0.00894632	1006
7	rs139149430	A	T	0.0109344	1006
7	rs7784242	C	T	0.485089	1006
7	rs7788446	G	A	0.485089	1006
7	rs3847107	T	C	0.343936	1006
7	rs10269703	T	G	0.488072	1006
7	rs458908	A	G	0.34493	1006
7	rs9719973	T	A	0.342942	1006
7	rs3800678	A	G	0.0626243	1006
7	rs78912103	T	A	0.0626243	1006
7	rs17165599	A	G	0.0626243	1006
7	rs3847108	G	A	0.0119284	1006
7	rs3823559	T	C	0.0487078	1006
7	rs3847109	G	A	0.0367793	1006
7	rs78027133	C	T	0.0646123	1006
7	rs181059132	C	T	0.0626243	1006
7	rs2398771	G	A	0.469185	1006
7	rs189224778	C	T	0.00596421	1006
7	rs74372173	G	C	0.0795229	1006
7	rs73153494	C	T	0.11332	1006
7	rs6961875	T	C	0.235586	1006
7	rs3800680	T	C	0.187873	1006
7	rs139250851	G	A	0.00994036	1006
7	rs113635619	C	G	0.0149105	1006
7	rs117186171	A	G	0.00894632	1006
7	rs111926893	G	T	0.0149105	1006
7	rs111447727	C	T	0.00994036	1006
7	rs35683021	G	T	0.0248509	1006
7	rs144893238	G	A	0.0188867	1006
7	rs141850047	G	A	0.0427435	1006
7	rs3857862	T	C	0.413519	1006
7	rs73153497	C	T	0.084493	1006
7	rs62468085	T	C	0.181909	1006
7	rs7805240	C	T	0.342942	1006
7	rs7794037	C	G	0.0159046	1006
7	rs117851155	A	G	0.0417495	1006
7	rs3847110	A	G	0.936382	1006
7	rs10259329	G	A	0.10338	1006
7	rs143168729	G	T	0.0159046	1006
7	rs80071317	A	G	0.0626243	1006
7	rs13240556	C	T	0.229622	1006
7	rs62468087	G	A	0.00894632	1006
7	rs13228664	A	G	0.409543	1006
7	rs71548781	G	A	0.341948	1006
7	rs146341488	C	T	0.0596421	1006
7	rs67073852	T	C	0.409543	1006
7	rs12672606	G	C	0.412525	1006
7	rs79274274	C	G	0.0308151	1006
7	rs74982674	C	T	0.00596421	1006
7	rs60570942	T	C	0.0914513	1006
7	rs17165649	T	C	0.408549	1006
7	rs4731798	G	A	0.341948	1006
7	rs78012420	G	A	0.0785288	1006
7	rs79912642	A	C	0.0447316	1006
7	rs1615299	T	G	0.426441	1006
7	rs13227496	A	T	0.230616	1006
7	rs140182987	T	C	0.0109344	1006
7	rs1648441	T	C	0.486083	1006
7	rs17743748	C	T	0.110338	1006
7	rs13241862	A	T	0.0248509	1006
7	rs11977312	C	T	0.0616302	1006
7	rs192688706	C	T	0.0238569	1006
7	rs13237249	C	T	0.343936	1006
7	rs12539640	A	T	0.486083	1006
7	rs17743818	C	T	0.228628	1006
7	rs3213820	G	C	0.0616302	1006
7	rs1733861	G	T	0.485089	1006
7	rs1684172	T	C	0.425447	1006
7	rs10229349	A	G	0.0129225	1006
7	rs75298305	G	T	0.0636183	1006
7	rs113654391	G	A	0.0795229	1006
7	rs78913565	A	G	0.0805169	1006
7	rs74365117	G	A	0.0228628	1006
7	rs6954916	A	G	0.10835	1006
7	rs13244567	G	T	0.341948	1006
7	rs76865044	C	G	0.0596421	1006
7	rs73153500	C	T	0.026839	1006
7	rs10227451	A	G	0.0119284	1006
7	rs1684174	A	G	0.485089	1006
7	rs1426470	G	A	0.484095	1006
7	rs3894441	G	A	0.0119284	1006
7	rs7786848	C	G	0.104374	1006
7	rs77791463	C	G	0.0198807	1006
7	rs12538523	G	A	0.0795229	1006
7	rs12533308	A	G	0.0805169	1006
7	rs1643270	T	C	0.425447	1006
7	rs1733864	C	T	0.485089	1006
7	rs75698445	G	C	0.0109344	1006
7	rs140037795	C	T	0.0159046	1006
7	rs1733862	T	C	0.485089	1006
7	rs1043893	C	T	0.405567	1006
7	rs15956	C	T	0.591451	1006
7	rs56401502	G	A	0.0586481	1006
7	rs12535892	A	G	0.0805169	1006
7	rs3847112	G	T	0.649105	1006
7	rs76998166	C	T	0.0318091	1006
7	rs3735032	T	C	0.0626243	1006
7	rs3735034	C	T	0.0606362	1006
7	rs8232	T	C	0.0626243	1006
7	rs78928874	C	T	0.00894632	1006
7	rs1733860	C	A	0.33996	1006
7	rs1045046	C	G	0.341948	1006
7	rs1045045	C	T	0.890656	1006
7	rs117489418	G	C	0.0198807	1006
7	rs113382424	A	G	0.0795229	1006
7	rs113049225	G	A	0.170974	1006
7	rs78887165	G	A	0.0606362	1006
7	rs7799613	C	G	0.662028	1006
7	rs6651125	T	C	0.387674	1006
7	rs77580680	G	A	0.0974155	1006
7	rs3212300	A	G	0.0795229	1006
7	rs3212303	A	G	0.641153	1006
7	rs11770771	A	G	0.641153	1006
7	rs11767602	T	C	0.410537	1006
7	rs1648445	C	A	0.0805169	1006
7	rs1643264	G	A	0.0805169	1006
7	rs35706199	C	T	0.0208748	1006
7	rs3800684	G	C	0.341948	1006
7	rs3800688	A	G	0.309145	1006
7	rs1733858	G	A	0.580517	1006
7	rs34232088	C	G	0.00596421	1006
7	rs73157520	T	G	0.105368	1006
7	rs78519767	C	T	0.0874751	1006
7	rs1733859	C	T	0.808151	1006
7	rs3212299	C	A	0.0586481	1006
7	rs3212298	C	T	0.055666	1006
7	rs56123664	G	C	0.176938	1006
7	rs56165616	C	T	0.175944	1006
7	rs35893129	G	C	0.0795229	1006
7	rs3212295	G	A	0.178926	1006
7	rs73490866	C	T	0.483101	1006
7	rs112877944	T	C	0.0795229	1006
7	rs3847113	G	T	0.436382	1006
7	rs12670788	G	A	0.432406	1006
7	rs3735035	C	T	0.435388	1006
7	rs17744792	C	T	0.184891	1006
7	rs73157523	T	C	0.185885	1006
7	rs58421509	T	C	0.054672	1006
7	rs73157524	A	G	0.185885	1006
7	rs11979439	C	T	0.185885	1006
7	rs10954318	A	G	0.185885	1006
7	rs75350550	G	C	0.00596421	1006
7	rs112350050	C	T	0.0894632	1006
7	rs11769808	C	T	0.254473	1006
7	rs1733865	C	T	0.465209	1006
7	rs1733866	C	T	0.812127	1006
7	rs73722842	A	G	0.0815109	1006
7	rs4731799	G	A	0.405567	1006
7	rs2433294	C	G	0.812127	1006
7	rs1013368	T	C	0.414513	1006
7	rs12540046	C	T	0.0795229	1006
7	rs1733854	T	C	0.89165	1006
7	rs1643263	C	T	0.892644	1006
7	rs11768640	G	A	0.257455	1006
7	rs144035559	T	C	0.00695825	1006
7	rs73722846	A	G	0.0805169	1006
7	rs74954963	A	G	0.0805169	1006
7	rs112969467	C	G	0.0795229	1006
7	rs10264841	C	T	0.889662	1006
7	rs73722847	G	A	0.0795229	1006
7	rs10224884	T	C	0.489066	1006
7	rs10268420	G	A	0.889662	1006
7	rs11763812	A	G	0.250497	1006
7	rs1833493	T	A	0.498012	1006
7	rs1477250	T	C	0.439364	1006
7	rs35287817	C	T	0.0775348	1006
7	rs113326594	C	T	0.0725646	1006
7	rs7790992	G	A	0.729622	1006
7	rs62468110	C	T	0.0168986	1006
7	rs55889278	G	A	0.0785288	1006
7	rs116929659	C	T	0.00497018	1006
7	rs13308125	T	C	0.647117	1006
7	rs6968458	A	G	0.0715706	1006
7	rs6968481	A	G	0.0715706	1006
7	rs57259821	G	A	0.0785288	1006
7	rs1733873	C	T	0.885686	1006
7	rs35975087	C	T	0.0198807	1006
7	rs141455589	A	C	0.0139165	1006
7	rs12667509	C	T	0.644135	1006
7	rs144974340	G	A	0.0596421	1006
7	rs1733872	C	T	0.885686	1006
7	rs11974385	G	A	0.0785288	1006
7	rs77114770	A	C	0.0894632	1006
7	rs11773254	G	C	0.644135	1006
7	rs111558363	T	C	0.0447316	1006
7	rs1625957	C	A	0.883698	1006
7	rs9649034	G	A	0.643141	1006
7	rs150085704	G	A	0.0168986	1006
7	rs79618478	G	A	0.0785288	1006
7	rs11977917	A	G	0.0795229	1006
7	rs12706977	C	T	0.636183	1006
7	rs147525197	G	A	0.00397614	1006
7	rs73722855	G	A	0.0795229	1006
7	rs1643258	A	C	0.956262	1006
7	rs144155705	C	T	0.0178926	1006
7	rs55847414	A	G	0.282306	1006
7	rs2398791	A	G	0.355865	1006
7	rs1814291	T	C	0.900596	1006
7	rs2398792	G	A	0.897614	1006
7	rs58327209	T	C	0.054672	1006
7	rs76928461	T	C	0.054672	1006
7	rs1643256	T	C	0.954274	1006
7	rs192298457	G	A	0.0109344	1006
7	rs6942947	T	C	0.054672	1006
7	rs13245368	C	T	0.0695825	1006
7	rs750825	G	T	0.350895	1006
7	rs1733875	A	G	0.954274	1006
7	rs7781389	T	C	0.054672	1006
7	rs748201	G	C	0.95328	1006
7	rs117871875	G	C	0.0139165	1006
7	rs1619267	G	A	0.538767	1006
7	rs1733876	A	T	0.951292	1006
7	rs7781498	G	A	0.055666	1006
7	rs13236463	C	T	0.350895	1006
7	rs79618024	C	T	0.0188867	1006
7	rs80130775	C	T	0.0347913	1006
7	rs10273876	A	G	0.44831	1006
7	rs2398793	T	C	0.492048	1006
7	rs6953894	A	G	0.628231	1006
7	rs7792334	C	G	0.151093	1006
7	rs6467374	A	G	0.152087	1006
7	rs1733874	A	G	0.491054	1006
7	rs55802525	G	A	0.00795229	1006
7	rs113189864	A	C	0.084493	1006
7	rs28446476	C	T	0.153082	1006
7	rs13247975	G	A	0.26839	1006
7	rs35900352	T	A	0.0119284	1006
7	rs62468113	G	C	0.196819	1006
7	rs58781769	G	A	0.151093	1006
7	rs145645706	G	A	0.0149105	1006
7	rs112712083	G	C	0.084493	1006
7	rs57503556	G	T	0.0685885	1006
7	rs7807320	G	T	0.235586	1006
7	rs147809259	A	G	0.0119284	1006
7	rs12155058	C	T	0.00795229	1006
7	rs113556045	A	C	0.082505	1006
7	rs112896122	T	C	0.0318091	1006
7	rs111846205	T	C	0.082505	1006
7	rs1643251	T	A	0.547714	1006
7	rs55807020	A	G	0.082505	1006
7	rs1030146	G	T	0.464215	1006
7	rs76601231	C	T	0.0119284	1006
7	rs1465387	G	A	0.539761	1006
7	rs77272058	G	C	0.0576541	1006
7	rs73722857	C	T	0.0725646	1006
7	rs7805446	C	T	0.0805169	1006
7	rs117779396	C	T	0.0228628	1006
7	rs6467375	T	C	0.714712	1006
7	rs117548395	G	A	0.0387674	1006
7	rs117840222	A	G	0.0437376	1006
7	rs57450990	G	A	0.0437376	1006
7	rs1030145	A	T	0.877734	1006
7	rs10279789	T	C	0.658052	1006
7	rs10235009	A	G	0.657058	1006
7	rs11496171	T	G	0.2167	1006
7	rs2398795	C	T	0.187873	1006
7	rs6467376	T	C	0.7833	1006
7	rs12113630	G	C	0.0437376	1006
7	rs116775512	T	C	0.0437376	1006
7	rs1559022	G	A	0.88171	1006
7	rs1559021	C	A	0.88171	1006
7	rs1007340	G	A	0.0477137	1006
7	rs56262918	G	C	0.116302	1006
7	rs12540002	G	C	0.420477	1006
7	rs188942903	C	T	0.0178926	1006
7	rs75987569	G	A	0.0447316	1006
7	rs11763366	T	G	0.200795	1006
7	rs118088522	G	C	0.0447316	1006
7	rs12666248	C	G	0.213718	1006
7	rs78453618	G	A	0.0298211	1006
7	rs1643257	T	C	0.262425	1006
7	rs117263618	C	T	0.0198807	1006
7	rs12667410	C	T	0.261431	1006
7	rs1615131	T	C	0.262425	1006
7	rs7780021	G	A	0.269384	1006
7	rs141652944	T	C	0.0447316	1006
7	rs3823484	G	A	0.248509	1006
7	rs4433085	T	C	0.217694	1006
7	rs117738055	A	G	0.0188867	1006
7	rs117013637	A	G	0.00695825	1006
7	rs7804154	G	A	0.263419	1006
7	rs112335619	G	A	0.197813	1006
7	rs76431373	A	G	0.197813	1006
7	rs116464693	G	A	0.0914513	1006
7	rs1819973	C	T	0.197813	1006
7	rs1582412	T	C	0.197813	1006
7	rs1733877	T	G	0.461233	1006
7	rs12667357	G	A	0.055666	1006
7	rs80075416	A	G	0.197813	1006
7	rs112801829	C	T	0.0178926	1006
7	rs11763391	C	T	0.177932	1006
7	rs1971713	G	A	0.0894632	1006
7	rs6945111	G	A	0.0586481	1006
7	rs75807453	G	A	0.054672	1006
7	rs7782990	A	C	0.201789	1006
7	rs876340	T	C	0.100398	1006
7	rs62468119	C	A	0.192843	1006
7	rs62468120	G	A	0.0447316	1006
7	rs888602	G	A	0.0964215	1006
7	rs117859546	T	C	0.00894632	1006
7	rs111468575	C	T	0.0974155	1006
7	rs144795820	C	T	0.00894632	1006
7	rs183876308	G	A	0.0168986	1006
7	rs117334219	G	A	0.00894632	1006
7	rs188161099	G	A	0.00894632	1006
7	rs12535923	G	A	0.538767	1006
7	rs78682050	G	A	0.0805169	1006
7	rs75999188	T	C	0.0805169	1006
7	rs56759001	C	A	0.0974155	1006
7	rs62468130	G	A	0.0377734	1006
7	rs1643271	A	G	0.554672	1006
7	rs4728221	A	G	0.516899	1006
7	rs10248455	C	T	0.502982	1006
7	rs113275873	G	A	0.0159046	1006
7	rs74860284	G	A	0.0328032	1006
7	rs1630673	T	C	0.55666	1006
7	rs147462977	G	A	0.00596421	1006
7	rs1631528	A	G	0.55666	1006
7	rs181903589	C	T	0.00596421	1006
7	rs6467378	C	G	0.0328032	1006
7	rs1643272	A	G	0.0397614	1006
7	rs1643273	G	A	0.00695825	1006
7	rs41386244	C	T	0.204771	1006
7	rs73157550	C	T	0.0119284	1006
7	rs141211173	C	T	0.204771	1006
7	rs62468131	G	A	0.0328032	1006
7	rs139215955	T	C	0.00596421	1006
7	rs116257391	C	T	0.0337972	1006
7	rs58495828	C	T	0.0795229	1006
7	rs10276781	T	G	0.50497	1006
7	rs28416168	T	C	0.0328032	1006
7	rs17165717	G	A	0.0328032	1006
7	rs1643274	G	A	0.0337972	1006
7	rs1643275	A	G	0.0397614	1006
7	rs78483192	G	A	0.0745527	1006
7	rs1643276	T	C	0.0337972	1006
7	rs76142911	G	C	0.0159046	1006
7	rs1733870	G	A	0.0397614	1006
7	rs77779226	G	A	0.0258449	1006
7	rs146944534	G	A	0.205765	1006
7	rs1643281	T	A	0.0337972	1006
7	rs10277958	G	C	0.0328032	1006
7	rs1613129	A	G	0.0397614	1006
7	rs2895241	G	A	0.49503	1006
7	rs12668230	G	A	0.0328032	1006
7	rs12668271	G	A	0.0328032	1006
7	rs144020057	T	C	0.00596421	1006
7	rs13308875	G	C	0.535785	1006
7	rs16885558	A	T	0.0328032	1006
7	rs148694225	G	T	0.00596421	1006
7	rs13308940	C	A	0.534791	1006
7	rs13438015	C	T	0.0328032	1006
7	rs56072282	G	A	0.497018	1006
7	rs181152827	A	T	0.00596421	1006
7	rs145016522	T	C	0.0159046	1006
7	rs112735207	A	G	0.0755467	1006
7	rs62468132	C	T	0.0328032	1006
7	rs13310545	G	A	0.497018	1006
7	rs62468133	T	A	0.0328032	1006
7	rs7778436	T	C	0.536779	1006
7	rs140557204	A	G	0.00894632	1006
7	rs6963616	A	G	0.535785	1006
7	rs76000129	C	T	0.0328032	1006
7	rs11760907	A	G	0.535785	1006
7	rs6968263	A	G	0.0328032	1006
7	rs17823976	G	A	0.0795229	1006
7	rs117983876	T	G	0.00994036	1006
7	rs114610365	C	T	0.0795229	1006
7	rs6979252	G	A	0.0328032	1006
7	rs6961247	T	C	0.534791	1006
7	rs6978999	A	G	0.534791	1006
7	rs6961544	T	C	0.534791	1006
7	rs12530720	T	A	0.530815	1006
7	rs117601468	A	G	0.0129225	1006
7	rs73157553	G	A	0.0328032	1006
7	rs147399190	A	G	0.00497018	1006
7	rs115136484	T	C	0.0795229	1006
7	rs12666101	T	G	0.0337972	1006
7	rs12533289	A	T	0.498012	1006
7	rs62468135	C	A	0.531809	1006
7	rs117091806	T	C	0.0178926	1006
7	rs13235709	G	A	0.496024	1006
7	rs56132231	G	C	0.492048	1006
7	rs56393663	T	C	0.533797	1006
7	rs114473815	C	A	0.0347913	1006
7	rs10272823	C	T	0.0864811	1006
7	rs1643284	A	G	0.316103	1006
7	rs2909682	G	A	0.649105	1006
7	rs80045065	A	G	0.0337972	1006
7	rs1643285	A	G	0.332008	1006
7	rs61443960	C	T	0.341948	1006
7	rs2909683	C	T	0.786282	1006
7	rs1643286	T	A	0.487078	1006
7	rs1643287	T	C	0.482107	1006
7	rs9690213	A	G	0.831014	1006
7	rs181891229	G	A	0.300199	1006
7	rs13226553	G	A	0.300199	1006
7	rs2909684	C	T	0.83002	1006
7	rs117456854	A	G	0.0149105	1006
7	rs13230777	G	T	0.16998	1006
7	rs62468927	T	G	0.300199	1006
7	rs2909685	G	A	0.982107	1006
7	rs61678439	G	A	0.300199	1006
7	rs11974144	A	G	0.50994	1006
7	rs11980981	G	A	0.811133	1006
7	rs55914554	A	G	0.301193	1006
7	rs6965589	T	G	0.809145	1006
7	rs6965763	T	C	0.810139	1006
7	rs6949480	A	G	0.811133	1006
7	rs56240505	G	A	0.299205	1006
7	rs6969803	T	C	0.811133	1006
7	rs13238021	C	T	0.811133	1006
7	rs34748741	A	C	0.167992	1006
7	rs112832337	T	C	0.0159046	1006
7	rs10245857	A	G	0.811133	1006
7	rs10232233	T	C	0.811133	1006
7	rs139829212	T	C	0.0178926	1006
7	rs10232250	T	A	0.511928	1006
7	rs12673458	C	T	0.300199	1006
7	rs77804047	A	T	0.0178926	1006
7	rs78205731	G	A	0.0178926	1006
7	rs117907784	T	G	0.0427435	1006
7	rs1643247	C	T	0.510934	1006
7	rs150916240	G	T	0.0178926	1006
7	rs1733857	C	T	0.528827	1006
7	rs2398799	A	C	0.528827	1006
7	rs117679750	G	C	0.0337972	1006
7	rs62468932	C	T	0.0149105	1006
7	rs140200997	T	C	0.0178926	1006
7	rs117518731	T	C	0.0178926	1006
7	rs113764553	A	G	0.0487078	1006
7	rs10155893	G	T	0.515905	1006
7	rs4336534	A	G	0.982107	1006
7	rs117536839	C	T	0.0188867	1006
7	rs181716520	C	T	0.0387674	1006
7	rs2909663	A	G	0.982107	1006
7	rs752186	G	A	0.523857	1006
7	rs116902014	T	G	0.0149105	1006
7	rs2971806	A	G	0.982107	1006
7	rs11971698	C	T	0.523857	1006
7	rs11978507	A	G	0.982107	1006
7	rs10228574	G	A	0.523857	1006
7	rs2971804	C	T	0.525845	1006
7	rs144669437	T	A	0.0308151	1006
7	rs2971803	G	C	0.982107	1006
7	rs117659604	G	A	0.0298211	1006
7	rs75579468	G	C	0.0487078	1006
7	rs60624521	C	T	0.457256	1006
7	rs71541523	C	T	0.0367793	1006
7	rs2909665	T	A	0.982107	1006
7	rs11764160	G	T	0.027833	1006
7	rs2952470	C	T	0.342942	1006
7	rs57494823	G	A	0.181909	1006
7	rs4731800	G	A	0.292247	1006
7	rs13226832	T	A	0.164016	1006
7	rs1078246	G	A	0.0178926	1006
7	rs1862083	C	T	0.457256	1006
7	rs12534221	C	A	0.163022	1006
7	rs11765908	G	A	0.191849	1006
7	rs1990848	C	T	0.445328	1006
7	rs73159532	T	C	0.191849	1006
7	rs11766135	C	T	0.44334	1006
7	rs2971802	A	T	0.583499	1006
7	rs1643249	G	A	0.572565	1006
7	rs1643250	G	A	0.571571	1006
7	rs112665265	G	A	0.0347913	1006
7	rs73722886	G	C	0.209742	1006
7	rs73722887	G	A	0.209742	1006
7	rs7798908	T	G	0.209742	1006
7	rs7780168	G	A	0.209742	1006
7	rs4728224	G	A	0.209742	1006
7	rs13310559	T	C	0.574553	1006
7	rs184550495	C	T	0.00894632	1006
7	rs6977901	T	C	0.311133	1006
7	rs80059502	T	A	0.0864811	1006
7	rs888604	A	C	0.403579	1006
7	rs76156091	C	G	0.0864811	1006
7	rs888605	G	A	0.311133	1006
7	rs115668384	C	T	0.0864811	1006
7	rs888606	G	A	0.310139	1006
7	rs62467937	A	G	0.207753	1006
7	rs74944428	T	A	0.0864811	1006
7	rs2909666	G	A	0.310139	1006
7	rs77384665	G	A	0.0864811	1006
7	rs116877390	A	T	0.026839	1006
7	rs77803555	A	G	0.0924453	1006
7	rs1643253	A	G	0.403579	1006
7	rs142844878	C	T	0.027833	1006
7	rs149453443	C	T	0.0864811	1006
7	rs143967073	C	T	0.0924453	1006
7	rs113795437	G	T	0.0854871	1006
7	rs146594326	C	T	0.0924453	1006
7	rs140182083	C	T	0.0864811	1006
7	rs111695845	C	T	0.028827	1006
7	rs143870973	C	G	0.0924453	1006
7	rs1733853	A	C	0.405567	1006
7	rs74571348	G	C	0.0924453	1006
7	rs149154521	G	A	0.0864811	1006
7	rs61103437	C	T	0.0924453	1006
7	rs142909192	G	A	0.0864811	1006
7	rs74491039	A	G	0.0924453	1006
7	rs55995554	G	A	0.309145	1006
7	rs150506705	G	A	0.0119284	1006
7	rs2971751	T	C	0.580517	1006
7	rs76258575	G	C	0.0864811	1006
7	rs2909667	A	C	0.581511	1006
7	rs2909668	A	G	0.488072	1006
7	rs146901771	G	C	0.0864811	1006
7	rs76450866	T	C	0.0864811	1006
7	rs2971749	G	A	0.408549	1006
7	rs17165751	A	G	0.0864811	1006
7	rs80138390	G	A	0.0864811	1006
7	rs73159539	T	C	0.0864811	1006
7	rs1017193	G	C	0.175944	1006
7	rs6976994	A	G	0.0765408	1006
7	rs77060733	A	G	0.0357853	1006
7	rs76380791	C	T	0.0427435	1006
7	rs2909669	T	G	0.774354	1006
7	rs746014	A	C	0.0626243	1006
7	rs746015	C	T	0.0248509	1006
7	rs147915706	C	T	0.00994036	1006
7	rs746017	A	G	0.693837	1006
7	rs1077246	C	G	0.83002	1006
7	rs2971748	T	G	0.915507	1006
7	rs10276126	G	A	0.829026	1006
7	rs77028842	T	G	0.0606362	1006
7	rs2909670	A	G	0.847913	1006
7	rs1559019	C	A	0.840954	1006
7	rs2909671	G	C	0.849901	1006
7	rs79986720	A	G	0.0636183	1006
7	rs2909673	G	A	0.832008	1006
7	rs143336485	C	T	0.00795229	1006
7	rs148378832	C	T	0.0616302	1006
7	rs114792874	A	G	0.0616302	1006
7	rs2971747	T	C	0.83499	1006
7	rs2971746	G	A	0.895626	1006
7	rs117322570	C	T	0.00894632	1006
7	rs752890	C	T	0.0974155	1006
7	rs752889	G	C	0.897614	1006
7	rs35016187	G	C	0.0318091	1006
7	rs2909675	A	G	0.89662	1006
7	rs7793095	G	A	0.790258	1006
7	rs4731801	C	T	0.793241	1006
7	rs10954321	A	G	0.0974155	1006
7	rs117519915	G	A	0.026839	1006
7	rs2971745	C	A	0.797217	1006
7	rs13224893	C	G	0.797217	1006
7	rs12706979	C	T	0.796223	1006
7	rs929731	G	A	0.659046	1006
7	rs77242087	C	T	0.0666004	1006
7	rs2971744	C	G	0.804175	1006
7	rs2971743	A	G	0.871769	1006
7	rs79141089	C	A	0.00994036	1006
7	rs12706980	A	G	0.814115	1006
7	rs10244621	G	T	0.0586481	1006
7	rs1862084	C	T	0.0914513	1006
7	rs78918726	G	C	0.0298211	1006
7	rs10227243	A	G	0.903579	1006
7	rs10272488	T	C	0.90159	1006
7	rs10257102	G	A	0.900596	1006
7	rs10272608	T	C	0.90159	1006
7	rs10257021	C	G	0.90159	1006
7	rs75672964	C	T	0.0536779	1006
7	rs10954322	C	T	0.0308151	1006
7	rs142819224	G	A	0.0218688	1006
7	rs888607	A	T	0.90159	1006
7	rs729840	G	A	0.0506958	1006
7	rs888608	C	A	0.90159	1006
7	rs2971741	T	C	0.979125	1006
7	rs75511781	A	G	0.055666	1006
7	rs1000202	C	T	0.90159	1006
7	rs10808258	A	G	0.105368	1006
7	rs184958319	G	A	0.0248509	1006
7	rs2042132	A	G	0.89165	1006
7	rs6467380	C	G	0.892644	1006
7	rs4731802	G	C	0.816103	1006
7	rs1469009	A	G	0.893638	1006
7	rs4728225	A	G	0.893638	1006
7	rs4731803	T	G	0.893638	1006
7	rs918339	T	C	0.893638	1006
7	rs1421603	C	T	0.892644	1006
7	rs62467938	T	C	0.0785288	1006
7	rs10085475	A	C	0.895626	1006
7	rs117161161	T	A	0.0755467	1006
7	rs150708601	C	T	0.05666	1006
7	rs144793716	G	A	0.0198807	1006
7	rs12706981	T	C	0.89662	1006
7	rs118091779	A	G	0.0208748	1006
7	rs2909678	T	C	0.871769	1006
7	rs4607549	C	G	0.84493	1006
7	rs2971805	A	G	0.027833	1006
7	rs2909679	T	C	0.0616302	1006
7	rs734984	T	C	0.026839	1006
7	rs2971801	C	G	0.907555	1006
7	rs28591478	G	A	0.0228628	1006
7	rs79405723	C	T	0.141153	1006
7	rs11762168	T	A	0.821074	1006
7	rs111394021	C	T	0.00894632	1006
7	rs79888288	A	G	0.0377734	1006
7	rs2909680	A	G	0.864811	1006
7	rs11983752	G	A	0.657058	1006
7	rs142615416	G	A	0.0248509	1006
7	rs73159564	T	C	0.23161	1006
7	rs11983800	C	T	0.657058	1006
7	rs112947200	C	T	0.0596421	1006
7	rs11973907	T	C	0.690855	1006
7	rs12706983	T	G	0.275348	1006
7	rs13221630	G	A	0.0377734	1006
7	rs145379086	G	A	0.0198807	1006
7	rs10224858	C	T	0.275348	1006
7	rs10240839	T	C	0.7167	1006
7	rs10240968	T	C	0.712724	1006
7	rs13222350	A	G	0.694831	1006
7	rs13239607	T	A	0.692843	1006
7	rs11971995	G	C	0.0795229	1006
7	rs4457256	C	T	0.297217	1006
7	rs6943605	C	T	0.316103	1006
7	rs111551296	C	T	0.0775348	1006
7	rs10480815	T	C	0.93837	1006
7	rs6959227	G	T	0.93837	1006
7	rs73159571	A	C	0.0815109	1006
7	rs6959756	C	T	0.93837	1006
7	rs10235758	T	C	0.856859	1006
7	rs12706984	G	A	0.619284	1006
7	rs12535680	A	G	0.32008	1006
7	rs12533329	T	G	0.93837	1006
7	rs12533353	T	C	0.93837	1006
7	rs6947308	T	C	0.619284	1006
7	rs4368921	A	G	0.620278	1006
7	rs73159574	G	A	0.142147	1006
7	rs67805917	T	C	0.375746	1006
7	rs12666564	C	T	0.619284	1006
7	rs117463078	C	T	0.0815109	1006
7	rs4993895	T	C	0.0596421	1006
7	rs9969226	T	C	0.232604	1006
7	rs4591971	G	A	0.23161	1006
7	rs3885619	T	C	0.23161	1006
7	rs56262957	C	T	0.0596421	1006
7	rs73159578	G	C	0.0815109	1006
7	rs10244455	C	T	0.0854871	1006
7	rs118069194	A	G	0.0198807	1006
7	rs34012949	A	G	0.228628	1006
7	rs11765909	G	T	0.382704	1006
7	rs11765949	C	T	0.245527	1006
7	rs34067231	G	A	0.0457256	1006
7	rs147921958	T	G	0.0815109	1006
7	rs34843651	A	G	0.315109	1006
7	rs71541546	G	A	0.236581	1006
7	rs34042412	A	G	0.23161	1006
7	rs4521707	A	T	0.761431	1006
7	rs7784841	T	C	0.233598	1006
7	rs11767902	G	C	0.61829	1006
7	rs73159580	C	T	0.0815109	1006
7	rs140112051	A	C	0.027833	1006
7	rs111866353	G	A	0.0596421	1006
7	rs35187601	G	A	0.233598	1006
7	rs140494603	C	T	0.026839	1006
7	rs4620225	G	A	0.617296	1006
7	rs145723333	G	A	0.0815109	1006
7	rs138317177	C	T	0.083499	1006
7	rs190972079	G	A	0.0149105	1006
7	rs148649778	A	G	0.00994036	1006
7	rs73726221	G	A	0.0596421	1006
7	rs10447864	C	T	0.233598	1006
7	rs12706985	C	T	0.22664	1006
7	rs4570078	G	A	0.0596421	1006
7	rs73726223	C	G	0.0596421	1006
7	rs11978264	G	A	0.0596421	1006
7	rs35194410	T	G	0.233598	1006
7	rs34880644	A	G	0.617296	1006
7	rs73159585	T	C	0.0815109	1006
7	rs147017209	C	T	0.0815109	1006
7	rs7806338	G	T	0.0596421	1006
7	rs73159587	G	C	0.0815109	1006
7	rs12537566	C	G	0.758449	1006
7	rs4078096	C	T	0.698807	1006
7	rs4074204	G	A	0.0606362	1006
7	rs75817950	C	T	0.0377734	1006
7	rs75280523	C	T	0.0228628	1006
7	rs34044904	G	T	0.617296	1006
7	rs4075268	C	T	0.0636183	1006
7	rs79437148	G	A	0.0198807	1006
7	rs34674527	G	T	0.233598	1006
7	rs34885425	C	T	0.0188867	1006
7	rs34059266	T	C	0.22664	1006
7	rs6970819	T	C	0.617296	1006
7	rs73163105	C	T	0.233598	1006
7	rs73163106	A	G	0.233598	1006
7	rs78484997	T	C	0.0298211	1006
7	rs76352783	T	C	0.0576541	1006
7	rs12673053	C	T	0.701789	1006
7	rs12706986	G	A	0.233598	1006
7	rs11765576	A	C	0.617296	1006
7	rs6957161	A	G	0.759443	1006
7	rs6965244	T	G	0.233598	1006
7	rs142270731	T	C	0.0427435	1006
7	rs6970398	T	C	0.620278	1006
7	rs6950196	A	G	0.620278	1006
7	rs10215358	C	T	0.620278	1006
7	rs11764710	G	A	0.384692	1006
7	rs34018960	C	T	0.233598	1006
7	rs67592145	C	A	0.233598	1006
7	rs6961290	C	A	0.61829	1006
7	rs62467954	A	G	0.384692	1006
7	rs62467955	A	G	0.384692	1006
7	rs7795093	G	A	0.387674	1006
7	rs73163110	T	C	0.233598	1006
7	rs112519652	G	A	0.0596421	1006
7	rs62467956	G	C	0.384692	1006
7	rs7782548	T	A	0.620278	1006
7	rs73723308	A	G	0.0596421	1006
7	rs62467957	A	G	0.620278	1006
7	rs12536710	G	C	0.61829	1006
7	rs78478416	A	G	0.0735586	1006
7	rs11972094	A	C	0.0596421	1006
7	rs12536699	C	T	0.622266	1006
7	rs12536763	G	A	0.620278	1006
7	rs138588481	C	T	0.0805169	1006
7	rs73723310	G	A	0.0596421	1006
7	rs34400273	T	G	0.620278	1006
7	rs35111565	G	A	0.620278	1006
7	rs35253465	T	C	0.233598	1006
7	rs73723311	A	G	0.0596421	1006
7	rs73163113	G	T	0.0805169	1006
7	rs140776877	C	T	0.027833	1006
7	rs73723313	G	A	0.0596421	1006
7	rs80120558	C	G	0.0735586	1006
7	rs117526226	C	A	0.0168986	1006
7	rs4348414	C	T	0.638171	1006
7	rs113930526	C	T	0.0815109	1006
7	rs143154788	C	T	0.0815109	1006
7	rs11761231	T	C	0.638171	1006
7	rs4401787	A	G	0.296223	1006
7	rs4276626	A	T	0.299205	1006
7	rs4076936	C	T	0.251491	1006
7	rs10276527	G	A	0.0934394	1006
7	rs4076266	T	C	0.0924453	1006
7	rs4073301	A	G	0.106362	1006
7	rs117427357	G	A	0.0228628	1006
7	rs4076265	C	T	0.228628	1006
7	rs4412295	A	G	0.894632	1006
7	rs6970896	C	G	0.748509	1006
7	rs139160740	C	T	0.0258449	1006
7	rs79473088	G	T	0.12326	1006
7	rs111346731	G	A	0.0894632	1006
7	rs10261811	C	T	0.154076	1006
7	rs11769064	C	G	0.88668	1006
7	rs11769128	G	A	0.647117	1006
7	rs6976635	G	A	0.0775348	1006
7	rs11769875	C	A	0.650099	1006
7	rs10954323	T	C	0.73161	1006
7	rs73723316	C	T	0.0666004	1006
7	rs11770094	C	T	0.651093	1006
7	rs12112170	A	G	0.0805169	1006
7	rs11771003	G	A	0.667992	1006
7	rs9656401	G	A	0.733598	1006
7	rs117457898	C	T	0.0347913	1006
7	rs12538772	C	T	0.737575	1006
7	rs6949155	G	C	0.736581	1006
7	rs6467383	C	T	0.672962	1006
7	rs6969195	T	A	0.672962	1006
7	rs77537290	G	A	0.111332	1006
7	rs73163121	G	A	0.027833	1006
7	rs73163122	G	C	0.027833	1006
7	rs35550244	C	T	0.0427435	1006
7	rs77517800	C	T	0.111332	1006
7	rs73163123	G	T	0.134195	1006
7	rs4076505	T	C	0.829026	1006
7	rs10232534	G	A	0.142147	1006
7	rs73163124	T	C	0.135189	1006
7	rs4731806	G	A	0.826044	1006
7	rs10266232	A	C	0.147117	1006
7	rs6467384	A	G	0.207753	1006
7	rs58289504	C	A	0.110338	1006
7	rs12669428	A	G	0.545726	1006
7	rs189219855	T	C	0.0109344	1006
7	rs10237717	T	A	0.284294	1006
7	rs75123507	G	A	0.0248509	1006
7	rs10282190	C	T	0.358847	1006
7	rs36001745	A	T	0.274354	1006
7	rs34821501	G	A	0.0347913	1006
7	rs36032805	T	C	0.275348	1006
7	rs10231383	G	A	0.084493	1006
7	rs12706987	A	G	0.275348	1006
7	rs34615036	A	T	0.274354	1006
7	rs11978012	T	C	0.361829	1006
7	rs71541565	C	T	0.00894632	1006
7	rs145406565	C	G	0.00894632	1006
7	rs6467385	C	T	0.274354	1006
7	rs73163127	A	G	0.084493	1006
7	rs73163128	G	C	0.084493	1006
7	rs10251246	T	C	0.277336	1006
7	rs6962206	C	T	0.275348	1006
7	rs73163130	A	G	0.0188867	1006
7	rs28472472	G	A	0.0854871	1006
7	rs13224036	G	A	0.274354	1006
7	rs11978373	C	T	0.084493	1006
7	rs150016414	C	T	0.0248509	1006
7	rs6467386	C	G	0.274354	1006
7	rs180774344	G	A	0.026839	1006
7	rs2971808	T	C	0.361829	1006
7	rs10246007	C	T	0.27336	1006
7	rs117078983	T	G	0.0139165	1006
7	rs10251216	G	A	0.274354	1006
7	rs2971798	T	A	0.362823	1006
7	rs6953571	T	C	0.275348	1006
7	rs6971598	G	A	0.275348	1006
7	rs11772080	T	C	0.275348	1006
7	rs151011238	C	T	0.027833	1006
7	rs6945428	A	G	0.0795229	1006
7	rs12533074	G	A	0.0795229	1006
7	rs145398903	G	A	0.0218688	1006
7	rs7788219	A	G	0.275348	1006
7	rs73163132	T	C	0.172962	1006
7	rs76260378	C	T	0.0218688	1006
7	rs1861998	G	C	0.488072	1006
7	rs147486016	C	T	0.0109344	1006
7	rs34021471	C	G	0.274354	1006
7	rs144003562	T	C	0.0159046	1006
7	rs62470660	C	T	0.421471	1006
7	rs2971785	C	T	0.277336	1006
7	rs10262094	C	A	0.276342	1006
7	rs2909469	C	T	0.275348	1006
7	rs73163133	A	G	0.0775348	1006
7	rs2909470	A	G	0.275348	1006
7	rs10262450	G	A	0.274354	1006
7	rs2971784	C	G	0.275348	1006
7	rs2909471	C	T	0.275348	1006
7	rs10236277	A	G	0.275348	1006
7	rs6963779	T	C	0.275348	1006
7	rs77765405	C	A	0.0208748	1006
7	rs11770869	C	T	0.274354	1006
7	rs2971783	A	C	0.368787	1006
7	rs10270646	C	T	0.279324	1006
7	rs10241205	A	C	0.274354	1006
7	rs10273960	C	T	0.274354	1006
7	rs4731808	G	T	0.0775348	1006
7	rs34570931	C	A	0.274354	1006
7	rs35335633	G	A	0.274354	1006
7	rs58867730	G	A	0.274354	1006
7	rs34313647	G	A	0.274354	1006
7	rs35961059	T	C	0.274354	1006
7	rs12540278	C	T	0.375746	1006
7	rs2971773	A	G	0.432406	1006
7	rs2971772	T	G	0.127237	1006
7	rs2971771	T	C	0.375746	1006
7	rs2971769	T	G	0.379722	1006
7	rs73163137	A	C	0.084493	1006
7	rs10253144	A	C	0.0884692	1006
7	rs2909474	A	G	0.533797	1006
7	rs73163138	G	A	0.083499	1006
7	rs10277621	G	A	0.521869	1006
7	rs10277640	G	C	0.521869	1006
7	rs2333888	A	G	0.521869	1006
7	rs2333889	C	T	0.521869	1006
7	rs2878053	G	A	0.521869	1006
7	rs2971762	T	C	0.534791	1006
7	rs74842782	T	G	0.0248509	1006
7	rs2971761	A	G	0.534791	1006
7	rs118088295	G	A	0.0208748	1006
7	rs2971760	T	C	0.616302	1006
7	rs2971758	A	G	0.617296	1006
7	rs10954324	A	C	0.520875	1006
7	rs2909478	T	C	0.534791	1006
7	rs2909479	T	C	0.616302	1006
7	rs2909480	C	T	0.606362	1006
7	rs73163141	C	A	0.083499	1006
7	rs4731809	T	C	0.083499	1006
7	rs35207383	C	T	0.0626243	1006
7	rs147289224	G	A	0.0218688	1006
7	rs146578071	C	T	0.0258449	1006
7	rs1107490	C	T	0.154076	1006
7	rs116097534	C	T	0.0139165	1006
7	rs77760637	G	C	0.0258449	1006
7	rs2909483	G	A	0.522863	1006
7	rs2909487	T	C	0.522863	1006
7	rs7778363	C	T	0.508946	1006
7	rs2909488	A	G	0.620278	1006
7	rs4728226	G	A	0.50994	1006
7	rs2909491	T	C	0.515905	1006
7	rs117301638	T	G	0.0248509	1006
7	rs2909493	T	C	0.609344	1006
7	rs79546365	C	A	0.0616302	1006
7	rs12706990	C	T	0.511928	1006
7	rs17165866	G	A	0.0854871	1006
7	rs1421359	T	C	0.610338	1006
7	rs10046536	C	T	0.511928	1006
7	rs10046578	T	A	0.511928	1006
7	rs1421360	G	T	0.511928	1006
7	rs73163144	A	C	0.0854871	1006
7	rs140768902	A	T	0.0139165	1006
7	rs36014436	G	T	0.0168986	1006
7	rs12540113	G	A	0.521869	1006
7	rs55793286	T	C	0.0208748	1006
7	rs12535646	A	T	0.0298211	1006
7	rs2971753	T	C	0.531809	1006
7	rs67481436	G	A	0.0874751	1006
7	rs2971752	G	C	0.532803	1006
7	rs11762155	G	T	0.0367793	1006
7	rs62470663	A	G	0.38171	1006
7	rs142988776	C	T	0.084493	1006
7	rs148100886	C	T	0.0596421	1006
7	rs4576374	C	T	0.38171	1006
7	rs7795671	A	G	0.523857	1006
7	rs10954325	A	G	0.480119	1006
7	rs4728227	G	A	0.153082	1006
7	rs76076221	A	G	0.0218688	1006
7	rs78231784	G	T	0.0387674	1006
7	rs12533358	G	A	0.510934	1006
7	rs75456307	G	A	0.0188867	1006
7	rs1862001	T	C	0.114314	1006
7	rs4728228	A	G	0.0596421	1006
7	rs1345525	C	T	0.470179	1006
7	rs1345526	T	C	0.476143	1006
7	rs150745892	C	T	0.0139165	1006
7	rs117283614	G	C	0.084493	1006
7	rs4731812	A	G	0.465209	1006
7	rs12672353	A	G	0.468191	1006
7	rs11764453	C	T	0.148111	1006
7	rs112242155	A	G	0.0188867	1006
7	rs11768043	T	C	0.529821	1006
7	rs1106683	G	A	0.149105	1006
7	rs1106684	C	G	0.149105	1006
7	rs12534413	C	T	0.149105	1006
7	rs2333893	T	G	0.149105	1006
7	rs2333894	T	C	0.529821	1006
7	rs4535659	G	A	0.149105	1006
7	rs888538	G	A	0.149105	1006
7	rs2878054	A	C	0.149105	1006
7	rs888539	G	A	0.149105	1006
7	rs888540	G	A	0.149105	1006
7	rs1076497	A	G	0.26839	1006
7	rs888541	A	G	0.149105	1006
7	rs6960129	C	T	0.149105	1006
7	rs1477225	T	A	0.149105	1006
7	rs1477226	T	C	0.149105	1006
7	rs1477228	C	T	0.149105	1006
7	rs1477229	T	C	0.799205	1006
7	rs1968219	T	G	0.149105	1006
7	rs12535855	C	T	0.384692	1006
7	rs60869352	G	A	0.383698	1006
7	rs61233128	T	C	0.150099	1006
7	rs59651443	C	T	0.150099	1006
7	rs58822679	G	A	0.149105	1006
7	rs117840427	A	G	0.0188867	1006
7	rs4731813	C	G	0.0854871	1006
7	rs188018003	C	T	0.0308151	1006
7	rs11982458	T	C	0.234592	1006
7	rs67506721	C	T	0.157058	1006
7	rs7787173	T	A	0.885686	1006
7	rs66792142	C	T	0.149105	1006
7	rs67445850	G	A	0.149105	1006
7	rs11762266	A	G	0.149105	1006
7	rs10954326	T	C	0.149105	1006
7	rs10954327	A	G	0.148111	1006
7	rs10954328	C	T	0.149105	1006
7	rs10954329	T	C	0.149105	1006
7	rs12537441	G	T	0.149105	1006
7	rs66717317	T	C	0.149105	1006
7	rs67435826	A	G	0.149105	1006
7	rs68017295	C	T	0.150099	1006
7	rs151225797	T	C	0.0198807	1006
7	rs12538163	C	G	0.149105	1006
7	rs56073764	G	A	0.0854871	1006
7	rs35457641	C	T	0.149105	1006
7	rs34741957	T	C	0.149105	1006
7	rs10954330	C	T	0.149105	1006
7	rs1421361	A	C	0.61829	1006
7	rs138419436	C	T	0.0208748	1006
7	rs11764472	A	C	0.150099	1006
7	rs17165897	A	G	0.149105	1006
7	rs59269529	C	A	0.149105	1006
7	rs60381542	C	T	0.149105	1006
7	rs58010278	T	C	0.149105	1006
7	rs61245739	C	T	0.149105	1006
7	rs73163155	A	G	0.0129225	1006
7	rs58699753	G	T	0.149105	1006
7	rs74800772	C	T	0.0318091	1006
7	rs57258901	A	T	0.149105	1006
7	rs58133574	A	G	0.149105	1006
7	rs138595861	C	T	0.0119284	1006
7	rs113535020	G	A	0.150099	1006
7	rs113461499	A	T	0.150099	1006
7	rs74857680	G	A	0.150099	1006
7	rs11766717	T	C	0.115308	1006
7	rs56288570	C	G	0.149105	1006
7	rs55848281	G	T	0.149105	1006
7	rs11763164	C	T	0.149105	1006
7	rs11763240	G	A	0.149105	1006
7	rs11770006	A	G	0.149105	1006
7	rs11763261	C	T	0.148111	1006
7	rs11767669	T	G	0.149105	1006
7	rs11770938	A	G	0.150099	1006
7	rs11764235	G	A	0.150099	1006
7	rs11764266	G	A	0.149105	1006
7	rs35480282	A	G	0.150099	1006
7	rs35842177	A	G	0.149105	1006
7	rs17792713	C	T	0.149105	1006
7	rs55975923	T	C	0.150099	1006
7	rs66645003	T	C	0.149105	1006
7	rs73163158	T	A	0.149105	1006
7	rs67654455	A	G	0.149105	1006
7	rs77817152	C	T	0.0129225	1006
7	rs67655809	G	A	0.149105	1006
7	rs1073259	G	A	0.115308	1006
7	rs79195106	A	C	0.116302	1006
7	rs67810505	C	G	0.149105	1006
7	rs12534297	C	T	0.149105	1006
7	rs73148846	C	T	0.149105	1006
7	rs12539540	A	G	0.149105	1006
7	rs11765324	C	T	0.149105	1006
7	rs11768883	T	C	0.149105	1006
7	rs1592696	G	C	0.149105	1006
7	rs1592697	A	G	0.149105	1006
7	rs1592698	G	A	0.149105	1006
7	rs7457100	G	A	0.149105	1006
7	rs12535113	G	A	0.149105	1006
7	rs12535127	G	A	0.149105	1006
7	rs12535142	C	A	0.149105	1006
7	rs6467389	G	A	0.470179	1006
7	rs4728229	A	G	0.477137	1006
7	rs61212111	T	C	0.148111	1006
7	rs6964815	G	A	0.148111	1006
7	rs61502430	G	A	0.149105	1006
7	rs11773898	A	G	0.149105	1006
7	rs11767055	G	T	0.149105	1006
7	rs11767029	C	T	0.149105	1006
7	rs11767140	G	A	0.149105	1006
7	rs17165901	G	T	0.154076	1006
7	rs34068831	C	T	0.114314	1006
7	rs12531216	A	G	0.149105	1006
7	rs12536408	C	G	0.152087	1006
7	rs10273941	T	A	0.0298211	1006
7	rs4728230	A	G	0.980119	1006
7	rs12706991	C	T	0.266402	1006
7	rs12706992	G	A	0.34493	1006
7	rs6957886	T	C	0.0516899	1006
7	rs13228986	G	A	0.114314	1006
7	rs10261843	C	G	0.358847	1006
7	rs6975951	C	G	0.466203	1006
7	rs35609718	G	A	0.0367793	1006
7	rs6976489	G	A	0.470179	1006
7	rs6976261	C	G	0.421471	1006
7	rs10954331	T	A	0.17495	1006
7	rs6980306	A	G	0.474155	1006
7	rs35908723	A	G	0.084493	1006
7	rs1592699	G	C	0.471173	1006
7	rs1592700	C	G	0.473161	1006
7	rs1592701	G	A	0.67495	1006
7	rs62470681	G	A	0.083499	1006
7	rs4731814	G	A	0.472167	1006
7	rs35344758	C	T	0.083499	1006
7	rs4731815	G	A	0.709742	1006
7	rs6948136	C	T	0.712724	1006
7	rs60086509	C	A	0.713718	1006
7	rs17165911	G	A	0.712724	1006
7	rs738108	C	T	0.712724	1006
7	rs738110	T	C	0.794235	1006
7	rs7458636	T	A	0.712724	1006
7	rs12539373	C	T	0.712724	1006
7	rs10954332	G	A	0.712724	1006
7	rs11982496	G	A	0.712724	1006
7	rs62470684	T	C	0.0815109	1006
7	rs738111	A	C	0.712724	1006
7	rs2010709	C	T	0.712724	1006
7	rs13223601	C	T	0.0815109	1006
7	rs10256253	C	T	0.0854871	1006
7	rs2058965	A	G	0.713718	1006
7	rs62470685	C	G	0.0228628	1006
7	rs35750201	T	C	0.0815109	1006
7	rs36050296	C	T	0.0815109	1006
7	rs13227715	C	T	0.0815109	1006
7	rs13227914	G	A	0.0815109	1006
7	rs13227842	C	T	0.0815109	1006
7	rs17165919	C	T	0.0815109	1006
7	rs34040127	T	C	0.0815109	1006
7	rs62470689	A	C	0.0815109	1006
7	rs12706993	C	T	0.202783	1006
7	rs1421362	G	A	0.0815109	1006
7	rs62470690	G	A	0.0815109	1006
7	rs10954335	C	T	0.0745527	1006
7	rs74571746	A	T	0.0198807	1006
7	rs35839193	A	G	0.0815109	1006
7	rs17165924	A	G	0.0815109	1006
7	rs10488337	A	G	0.082505	1006
7	rs62468061	A	T	0.055666	1006
7	rs7796285	A	G	0.204771	1006
7	rs6968838	A	G	0.202783	1006
7	rs17793127	C	T	0.420477	1006
7	rs12706994	C	T	0.0188867	1006
7	rs6467390	T	G	0.285288	1006
7	rs6467392	T	G	0.285288	1006
7	rs4728232	A	T	0.713718	1006
7	rs114268050	T	C	0.055666	1006
7	rs4728233	G	A	0.713718	1006
7	rs4728234	A	G	0.713718	1006
7	rs74946325	G	A	0.0586481	1006
7	rs62468062	C	A	0.082505	1006
7	rs117460720	A	T	0.0218688	1006
7	rs1362930	T	C	0.796223	1006
7	rs13245122	C	G	0.0536779	1006
7	rs10954336	G	A	0.712724	1006
7	rs74502760	G	C	0.0347913	1006
7	rs62468063	C	G	0.0815109	1006
7	rs2160953	T	C	0.712724	1006
7	rs7804008	G	A	0.976143	1006
7	rs73148857	G	A	0.106362	1006
7	rs12532334	C	T	0.203777	1006
7	rs56836797	C	T	0.235586	1006
7	rs34309593	C	T	0.0198807	1006
7	rs141882902	T	C	0.0188867	1006
7	rs888542	C	T	0.476143	1006
7	rs62468065	C	T	0.261431	1006
7	rs11769926	T	C	0.0248509	1006
7	rs13245780	A	G	0.0308151	1006
7	rs10269950	T	C	0.259443	1006
7	rs10225093	A	G	0.260437	1006
7	rs888533	C	T	0.476143	1006
7	rs759731	A	G	0.761431	1006
7	rs759732	T	C	0.758449	1006
7	rs10255121	G	A	0.259443	1006
7	rs759733	T	C	0.758449	1006
7	rs741535	G	A	0.5	1006
7	rs113357625	C	A	0.0228628	1006
7	rs741536	A	G	0.372763	1006
7	rs741537	G	A	0.738569	1006
7	rs17165941	T	G	0.104374	1006
7	rs80111087	G	C	0.0198807	1006
7	rs10755878	T	C	0.977137	1006
7	rs11767764	T	A	0.238569	1006
7	rs6948706	C	T	0.497018	1006
7	rs6949084	G	C	0.256461	1006
7	rs6948872	A	C	0.256461	1006
7	rs11764366	G	A	0.239563	1006
7	rs73148864	T	A	0.104374	1006
7	rs6958819	A	C	0.258449	1006
7	rs7793518	G	A	0.497018	1006
7	rs7797207	A	G	0.501988	1006
7	rs544844559	A	G	0.0198807	1006
7	rs7780608	T	C	0.502982	1006
7	rs9767827	A	G	0.239563	1006
7	rs13221153	A	G	0.258449	1006
7	rs6947573	T	C	0.500994	1006
7	rs62468066	C	T	0.0228628	1006
7	rs6951619	T	C	0.500994	1006
7	rs10272905	T	C	0.258449	1006
7	rs2334129	A	T	0.500994	1006
7	rs6970404	A	T	0.500994	1006
7	rs11768161	G	A	0.240557	1006
7	rs4728235	A	C	0.501988	1006
7	rs4728236	A	G	0.501988	1006
7	rs4731816	C	T	0.501988	1006
7	rs6976055	G	A	0.501988	1006
7	rs28505104	C	T	0.240557	1006
7	rs75943731	G	A	0.026839	1006
7	rs34036443	A	G	0.0318091	1006
7	rs73148871	A	G	0.239563	1006
7	rs10244536	A	G	0.259443	1006
7	rs74363554	G	A	0.240557	1006
7	rs145092435	A	G	0.0168986	1006
7	rs12536241	G	A	0.245527	1006
7	rs11761851	A	G	0.265408	1006
7	rs75086919	G	A	0.0357853	1006
7	rs55694669	G	C	0.459245	1006
7	rs1122732	T	G	0.266402	1006
7	rs34238228	C	T	0.0208748	1006
7	rs1985155	T	C	0.719682	1006
7	rs62468068	G	A	0.378728	1006
7	rs9886019	T	C	0.341948	1006
7	rs6957381	A	G	0.975149	1006
7	rs142213630	A	G	0.0318091	1006
7	rs113099826	G	T	0.0437376	1006
7	rs62468070	A	G	0.378728	1006
7	rs62468071	T	G	0.378728	1006
7	rs2080733	C	A	0.33996	1006
7	rs56244943	C	T	0.378728	1006
7	rs9641910	A	G	0.378728	1006
7	rs117972597	G	A	0.0258449	1006
7	rs11982848	G	C	0.378728	1006
7	rs11976075	A	G	0.378728	1006
7	rs73148874	C	T	0.0636183	1006
7	rs10237123	T	C	0.975149	1006
7	rs10225504	G	A	0.33996	1006
7	rs7800281	G	A	0.975149	1006
7	rs9656405	T	G	0.595427	1006
7	rs77077206	A	G	0.0357853	1006
7	rs10954339	G	A	0.253479	1006
7	rs2111907	A	G	0.256461	1006
7	rs11762632	G	A	0.253479	1006
7	rs6944918	C	A	0.33996	1006
7	rs6945544	G	A	0.33996	1006
7	rs80113194	C	G	0.0258449	1006
7	rs1004592	A	C	0.33996	1006
7	rs1004591	C	A	0.33996	1006
7	rs3890309	T	A	0.33996	1006
7	rs10242198	G	C	0.33996	1006
7	rs55889307	G	A	0.377734	1006
7	rs10241990	C	A	0.33996	1006
7	rs11975237	G	C	0.33996	1006
7	rs13238375	G	C	0.341948	1006
7	rs10242607	C	T	0.340954	1006
7	rs1477222	C	T	0.340954	1006
7	rs1477223	C	T	0.340954	1006
7	rs1477224	T	C	0.594433	1006
7	rs79436019	C	T	0.0198807	1006
7	rs75903068	T	G	0.0258449	1006
7	rs12706996	C	T	0.246521	1006
7	rs117701154	A	G	0.0357853	1006
7	rs10954340	G	A	0.184891	1006
7	rs4731820	G	A	0.534791	1006
7	rs17165961	C	T	0.0854871	1006
7	rs73148888	A	G	0.184891	1006
7	rs1425087	T	C	0.973161	1006
7	rs73148889	C	T	0.184891	1006
7	rs62468074	C	T	0.0238569	1006
7	rs17165966	C	T	0.0854871	1006
7	rs12234840	A	G	0.184891	1006
7	rs12234841	A	G	0.184891	1006
7	rs61421000	T	C	0.184891	1006
7	rs17794043	A	G	0.184891	1006
7	rs55937521	G	A	0.310139	1006
7	rs112744860	C	T	0.0854871	1006
7	rs73148892	T	C	0.0854871	1006
7	rs10488340	C	T	0.0854871	1006
7	rs73148894	C	A	0.084493	1006
7	rs73148895	A	C	0.084493	1006
7	rs79313010	G	A	0.084493	1006
7	rs11773903	A	T	0.250497	1006
7	rs73148897	G	A	0.084493	1006
7	rs73148898	T	G	0.0854871	1006
7	rs73148899	T	C	0.0854871	1006
7	rs11771563	T	C	0.251491	1006
7	rs4731821	C	T	0.973161	1006
7	rs73148901	A	G	0.0854871	1006
7	rs73148902	G	A	0.0854871	1006
7	rs73151003	G	A	0.0854871	1006
7	rs10261124	C	T	0.888668	1006
7	rs11768999	C	T	0.250497	1006
7	rs73725630	T	G	0.0984095	1006
7	rs74425008	C	T	0.0994036	1006
7	rs56213452	G	A	0.0387674	1006
7	rs17165969	G	A	0.084493	1006
7	rs7781573	C	T	0.0258449	1006
7	rs759737	G	A	0.643141	1006
7	rs62468076	A	C	0.0248509	1006
7	rs73151005	C	T	0.084493	1006
7	rs17165970	C	T	0.084493	1006
7	rs57477424	A	G	0.0258449	1006
7	rs78624092	G	A	0.0119284	1006
7	rs62468092	C	T	0.0258449	1006
7	rs7801448	C	A	0.110338	1006
7	rs57758316	G	A	0.110338	1006
7	rs73151007	C	T	0.084493	1006
7	rs3885260	A	G	0.899602	1006
7	rs61449202	C	T	0.110338	1006
7	rs1425086	C	A	0.654076	1006
7	rs10264040	C	G	0.239563	1006
7	rs2333896	G	A	0.759443	1006
7	rs112051620	G	A	0.139165	1006
7	rs113825498	A	G	0.287276	1006
7	rs10272683	G	A	0.140159	1006
7	rs79138320	T	A	0.139165	1006
7	rs60398050	C	T	0.0258449	1006
7	rs73151010	C	T	0.0805169	1006
7	rs4731822	T	C	0.685885	1006
7	rs73151011	G	A	0.026839	1006
7	rs76070078	A	G	0.0258449	1006
7	rs11766735	A	C	0.0944334	1006
7	rs987998	C	A	0.0666004	1006
7	rs34835812	C	G	0.0795229	1006
7	rs73725635	T	C	0.206759	1006
7	rs11975170	T	C	0.206759	1006
7	rs117159621	C	T	0.0119284	1006
7	rs11972336	G	C	0.0666004	1006
7	rs56227632	G	A	0.0805169	1006
7	rs75952842	C	T	0.140159	1006
7	rs74695911	T	C	0.206759	1006
7	rs56388326	T	C	0.0805169	1006
7	rs77265499	A	G	0.054672	1006
7	rs62468096	G	A	0.0407555	1006
7	rs1425085	G	A	0.685885	1006
7	rs10464712	T	A	0.207753	1006
7	rs13244980	C	T	0.683897	1006
7	rs10250261	A	C	0.206759	1006
7	rs10279798	C	T	0.206759	1006
7	rs10250284	A	C	0.206759	1006
7	rs73151013	C	T	0.0805169	1006
7	rs1425084	A	G	0.685885	1006
7	rs73151014	A	G	0.0805169	1006
7	rs62468097	C	A	0.0258449	1006
7	rs11534068	G	T	0.206759	1006
7	rs74670764	C	T	0.00994036	1006
7	rs10954341	A	G	0.287276	1006
7	rs10954342	T	C	0.206759	1006
7	rs4728238	T	A	0.71173	1006
7	rs10954343	T	C	0.205765	1006
7	rs73725640	T	C	0.0666004	1006
7	rs11535254	A	G	0.205765	1006
7	rs59945874	G	C	0.0258449	1006
7	rs17133213	T	C	0.0805169	1006
7	rs4728240	C	T	0.685885	1006
7	rs113255532	G	A	0.0815109	1006
7	rs12112385	C	T	0.206759	1006
7	rs10954344	A	C	0.206759	1006
7	rs6955090	A	G	0.206759	1006
7	rs1863225	C	T	0.71173	1006
7	rs73725641	C	A	0.206759	1006
7	rs73151015	C	T	0.0805169	1006
7	rs62468099	G	A	0.0258449	1006
7	rs73725642	A	G	0.206759	1006
7	rs62468100	A	T	0.0258449	1006
7	rs56291605	G	A	0.027833	1006
7	rs62468101	T	C	0.232604	1006
7	rs6965507	A	G	0.0258449	1006
7	rs73151016	T	G	0.0367793	1006
7	rs73151018	C	T	0.0208748	1006
7	rs10954345	T	A	0.918489	1006
7	rs4728241	T	A	0.687873	1006
7	rs73151022	T	A	0.0805169	1006
7	rs73151023	T	G	0.0805169	1006
7	rs4612286	A	G	0.138171	1006
7	rs62468104	C	T	0.0248509	1006
7	rs759738	C	A	0.686879	1006
7	rs117548772	G	A	0.0109344	1006
7	rs731203	G	A	0.138171	1006
7	rs117343763	C	T	0.0139165	1006
7	rs8180781	G	A	0.0666004	1006
7	rs79529128	G	A	0.0308151	1006
7	rs8180782	G	C	0.0666004	1006
7	rs7796957	A	G	0.918489	1006
7	rs73725644	C	A	0.0666004	1006
7	rs146739371	G	A	0.0447316	1006
7	rs73151026	G	T	0.0805169	1006
7	rs138093187	C	T	0.0139165	1006
7	rs62468106	A	G	0.0248509	1006
7	rs4728242	G	T	0.918489	1006
7	rs10273565	T	C	0.23161	1006
7	rs10261075	G	A	0.205765	1006
7	rs79353305	C	T	0.138171	1006
7	rs12706997	T	C	0.685885	1006
7	rs12706998	A	G	0.685885	1006
7	rs73151027	A	C	0.0815109	1006
7	rs7812272	A	G	0.906561	1006
7	rs79102200	A	G	0.138171	1006
7	rs17165985	G	A	0.138171	1006
7	rs60772407	T	C	0.0924453	1006
7	rs4731824	G	T	0.685885	1006
7	rs76446459	G	A	0.0417495	1006
7	rs59684747	G	A	0.138171	1006
7	rs2058968	C	T	0.906561	1006
7	rs12539275	C	G	0.138171	1006
7	rs73725647	C	G	0.0666004	1006
7	rs73151030	G	A	0.0815109	1006
7	rs2058969	C	A	0.906561	1006
7	rs112029692	C	T	0.0815109	1006
7	rs1425090	C	A	0.906561	1006
7	rs12539514	G	T	0.138171	1006
7	rs12672482	A	G	0.767396	1006
7	rs7799428	T	G	0.0924453	1006
7	rs13235215	A	G	0.0397614	1006
7	rs4731825	C	T	0.685885	1006
7	rs79236826	G	A	0.0337972	1006
7	rs888536	G	A	0.906561	1006
7	rs77735686	G	A	0.084493	1006
7	rs2160952	A	G	0.906561	1006
7	rs11765910	C	T	0.462227	1006
7	rs7801375	A	G	0.846918	1006
7	rs76630052	A	G	0.084493	1006
7	rs148489502	T	A	0.0109344	1006
7	rs1834291	C	T	0.906561	1006
7	rs117865882	G	A	0.0308151	1006
7	rs76742730	C	T	0.084493	1006
7	rs74851413	A	C	0.084493	1006
7	rs73725651	C	A	0.0666004	1006
7	rs112973460	A	T	0.028827	1006
7	rs73151032	A	C	0.0815109	1006
7	rs10085839	G	T	0.765408	1006
7	rs1425088	G	T	0.765408	1006
7	rs6972544	T	A	0.0258449	1006
7	rs60089522	G	A	0.084493	1006
7	rs7799455	G	A	0.740557	1006
7	rs7799084	A	T	0.740557	1006
7	rs7782417	T	C	0.740557	1006
7	rs62468121	G	A	0.0248509	1006
7	rs10085675	G	A	0.739563	1006
7	rs9641911	G	T	0.0924453	1006
7	rs16874053	A	G	0.084493	1006
7	rs4731826	G	A	0.740557	1006
7	rs4728243	T	G	0.917495	1006
7	rs62468123	C	T	0.0258449	1006
7	rs9649568	G	A	0.739563	1006
7	rs9641913	C	T	0.0666004	1006
7	rs10488343	T	C	0.0904573	1006
7	rs10234439	A	G	0.739563	1006
7	rs12667919	A	C	0.765408	1006
7	rs17800493	G	C	0.0666004	1006
7	rs73151034	T	C	0.082505	1006
7	rs6965514	T	C	0.738569	1006
7	rs10954346	C	T	0.0666004	1006
7	rs7783654	G	A	0.084493	1006
7	rs17166010	A	G	0.082505	1006
7	rs78355418	A	G	0.0328032	1006
7	rs74958498	T	C	0.084493	1006
7	rs17192046	A	T	0.0536779	1006
7	rs17166011	C	T	0.084493	1006
7	rs138364108	T	C	0.0109344	1006
7	rs10280590	C	T	0.739563	1006
7	rs62468125	T	G	0.0258449	1006
7	rs1582684	A	G	0.739563	1006
7	rs6467396	A	G	0.916501	1006
7	rs1820337	G	A	0.10835	1006
7	rs890109	G	T	0.739563	1006
7	rs73151037	C	T	0.0815109	1006
7	rs73725654	C	A	0.0666004	1006
7	rs4141859	A	T	0.766402	1006
7	rs10253301	A	G	0.740557	1006
7	rs62468126	A	G	0.0258449	1006
7	rs79664315	A	T	0.0347913	1006
7	rs6947245	T	C	0.914513	1006
7	rs76993758	G	A	0.0685885	1006
7	rs6965417	G	T	0.738569	1006
7	rs1593312	T	G	0.766402	1006
7	rs17166016	T	C	0.084493	1006
7	rs4332072	G	C	0.248509	1006
7	rs1609856	C	G	0.740557	1006
7	rs1609855	C	G	0.740557	1006
7	rs1582681	T	C	0.740557	1006
7	rs1582680	T	A	0.740557	1006
7	rs56408170	A	G	0.0666004	1006
7	rs1834290	C	T	0.72664	1006
7	rs1991190	T	G	0.0765408	1006
7	rs1593310	C	G	0.750497	1006
7	rs62468127	G	A	0.0238569	1006
7	rs76082125	G	A	0.0904573	1006
7	rs73151044	C	T	0.0775348	1006
7	rs73151045	C	G	0.0775348	1006
7	rs4446682	C	T	0.084493	1006
7	rs56257740	C	T	0.0775348	1006
7	rs1593309	G	C	0.914513	1006
7	rs73725657	T	A	0.084493	1006
7	rs145278503	G	A	0.0367793	1006
7	rs4731827	A	G	0.084493	1006
7	rs4504579	C	T	0.914513	1006
7	rs2008684	T	C	0.914513	1006
7	rs4731828	C	T	0.084493	1006
7	rs4731829	G	A	0.914513	1006
7	rs35347390	C	A	0.0258449	1006
7	rs10226716	A	G	0.914513	1006
7	rs117675235	A	T	0.084493	1006
7	rs7801748	G	A	0.0894632	1006
7	rs12666394	A	C	0.909543	1006
7	rs62468143	C	G	0.0248509	1006
7	rs2216982	A	G	0.909543	1006
7	rs4278107	C	G	0.0894632	1006
7	rs10260150	C	T	0.102386	1006
7	rs4728245	T	A	0.0894632	1006
7	rs143319035	A	G	0.0477137	1006
7	rs56002515	C	A	0.0884692	1006
7	rs58144984	G	A	0.0894632	1006
7	rs62468144	C	T	0.0248509	1006
7	rs73151051	C	G	0.0765408	1006
7	rs150893517	C	T	0.0626243	1006
7	rs10954347	A	T	0.7167	1006
7	rs12539197	C	A	0.0894632	1006
7	rs2113891	C	A	0.909543	1006
7	rs4731830	G	A	0.0894632	1006
7	rs150097388	T	C	0.0248509	1006
7	rs7804298	G	A	0.909543	1006
7	rs2341028	G	A	0.72664	1006
7	rs10237626	A	G	0.909543	1006
7	rs12707007	C	T	0.909543	1006
7	rs6949852	G	T	0.0248509	1006
7	rs6949779	C	G	0.909543	1006
7	rs74764237	A	G	0.0149105	1006
7	rs10271989	G	A	0.725646	1006
7	rs76746441	G	A	0.05666	1006
7	rs75476037	C	T	0.0695825	1006
7	rs6956379	G	C	0.76839	1006
7	rs13232323	T	C	0.898608	1006
7	rs6961000	A	T	0.946322	1006
7	rs6961159	A	G	0.946322	1006
7	rs6961580	A	G	0.945328	1006
7	rs9640869	G	C	0.94334	1006
7	rs2059456	C	G	0.928429	1006
7	rs2059455	A	G	0.928429	1006
7	rs2059454	A	T	0.94334	1006
7	rs2059453	T	C	0.928429	1006
7	rs7804290	A	C	0.0149105	1006
7	rs7385859	A	G	0.928429	1006
7	rs146296025	C	A	0.0168986	1006
7	rs13309355	C	T	0.00795229	1006
7	rs76391758	C	T	0.055666	1006
7	rs12540215	C	A	0.0139165	1006
7	rs11983666	G	A	0.0168986	1006
7	rs73151056	G	T	0.0377734	1006
7	rs1582678	T	C	0.629225	1006
7	rs1593306	C	A	0.926441	1006
7	rs17166027	C	T	0.0139165	1006
7	rs62468147	T	C	0.0149105	1006
7	rs67672868	G	A	0.0139165	1006
7	rs1593305	C	G	0.926441	1006
7	rs117013003	A	G	0.0159046	1006
7	rs66524749	T	G	0.0139165	1006
7	rs7777709	C	T	0.0139165	1006
7	rs58093368	G	A	0.0139165	1006
7	rs77468884	G	A	0.0178926	1006
7	rs4523180	T	G	0.084493	1006
7	rs1593304	A	G	0.817097	1006
7	rs4141858	T	G	0.94334	1006
7	rs117334041	C	T	0.0178926	1006
7	rs76140329	C	T	0.055666	1006
7	rs4637759	G	A	0.0149105	1006
7	rs75035631	C	A	0.0188867	1006
7	rs4728246	G	A	0.446322	1006
7	rs1834289	A	G	0.467197	1006
7	rs118173472	C	T	0.0178926	1006
7	rs4731831	G	A	0.452286	1006
7	rs2113890	G	A	0.0139165	1006
7	rs67427671	A	C	0.0149105	1006
7	rs17193209	G	T	0.452286	1006
7	rs67573360	A	G	0.0149105	1006
7	rs17193230	G	C	0.450298	1006
7	rs4410855	A	C	0.929423	1006
7	rs78456529	C	T	0.082505	1006
7	rs6955182	T	C	0.831014	1006
7	rs17801630	G	C	0.568588	1006
7	rs7806149	C	T	0.248509	1006
7	rs11773206	T	C	0.60338	1006
7	rs11769507	C	T	0.602386	1006
7	rs76633120	G	T	0.0516899	1006
7	rs4728247	C	T	0.60338	1006
7	rs56162910	C	T	0.243539	1006
7	rs12707008	T	C	0.606362	1006
7	rs7800092	G	A	0.0934394	1006
7	rs6467401	T	C	0.609344	1006
7	rs12673290	T	C	0.0934394	1006
7	rs71526456	A	G	0.0248509	1006
7	rs17193476	A	G	0.129225	1006
7	rs7385835	C	A	0.908549	1006
7	rs6977570	C	T	0.908549	1006
7	rs6978076	C	T	0.840954	1006
7	rs74749506	C	T	0.028827	1006
7	rs6943987	A	C	0.883698	1006
7	rs6943990	A	G	0.882704	1006
7	rs10488345	A	C	0.356859	1006
7	rs6944574	C	G	0.294235	1006
7	rs140238010	G	T	0.00795229	1006
7	rs6467402	C	T	0.946322	1006
7	rs2879920	G	C	0.946322	1006
7	rs2098838	G	A	0.444334	1006
7	rs9690921	A	G	0.242545	1006
7	rs139703697	G	C	0.0159046	1006
7	rs10229179	G	T	0.224652	1006
7	rs76545008	G	A	0.0129225	1006
7	rs2113889	A	G	0.354871	1006
7	rs10224200	C	T	0.21173	1006
7	rs10224458	C	T	0.45825	1006
7	rs1863226	G	A	0.715706	1006
7	rs7802962	C	G	0.713718	1006
7	rs11762083	G	C	0.229622	1006
7	rs118147425	G	A	0.0168986	1006
7	rs190205085	G	A	0.00994036	1006
7	rs1593303	C	T	0.712724	1006
7	rs35724977	T	C	0.713718	1006
7	rs726284	C	A	0.228628	1006
7	rs2059457	C	T	0.945328	1006
7	rs719083	G	A	0.229622	1006
7	rs719084	G	A	0.712724	1006
7	rs11765205	G	A	0.712724	1006
7	rs62468154	G	A	0.0506958	1006
7	rs7384824	C	G	0.945328	1006
7	rs117498695	G	A	0.0427435	1006
7	rs4731834	T	A	0.229622	1006
7	rs6467404	A	G	0.945328	1006
7	rs890108	A	G	0.714712	1006
7	rs117675931	A	C	0.0407555	1006
7	rs1593307	A	G	0.946322	1006
7	rs10808262	C	T	0.713718	1006
7	rs4354250	T	C	0.713718	1006
7	rs4466343	C	A	0.713718	1006
7	rs13246700	C	G	0.713718	1006
7	rs2341029	C	T	0.945328	1006
7	rs4296987	G	T	0.483101	1006
7	rs4731835	G	A	0.712724	1006
7	rs4236636	T	A	0.712724	1006
7	rs186074949	C	T	0.0139165	1006
7	rs4487697	A	G	0.287276	1006
7	rs34275475	T	C	0.054672	1006
7	rs4374929	C	T	0.286282	1006
7	rs74969462	G	A	0.0397614	1006
7	rs4311612	C	T	0.521869	1006
7	rs12674013	T	C	0.287276	1006
7	rs12667454	A	T	0.055666	1006
7	rs76327808	T	C	0.0506958	1006
7	rs35071641	A	G	0.054672	1006
7	rs9649569	T	C	0.286282	1006
7	rs3925251	T	C	0.286282	1006
7	rs11771570	G	A	0.870775	1006
7	rs1514071	G	A	0.228628	1006
7	rs10233805	G	A	0.286282	1006
7	rs9649037	T	C	0.054672	1006
7	rs12707021	C	T	0.286282	1006
7	rs28620284	C	T	0.163022	1006
7	rs36201054	A	T	0.055666	1006
7	rs141694334	C	T	0.054672	1006
7	rs151231794	T	C	0.055666	1006
7	rs4373469	T	C	0.287276	1006
7	rs7459054	A	G	0.517893	1006
7	rs1123431	C	G	0.285288	1006
7	rs1514070	G	A	0.0536779	1006
7	rs79003154	A	G	0.0666004	1006
7	rs75769664	T	C	0.00795229	1006
7	rs6965479	G	A	0.229622	1006
7	rs2341030	G	A	0.054672	1006
7	rs62468156	C	T	0.229622	1006
7	rs925631	T	G	0.287276	1006
7	rs116894276	G	A	0.0308151	1006
7	rs9656406	G	A	0.287276	1006
7	rs78744981	G	T	0.0437376	1006
7	rs4288320	T	G	0.287276	1006
7	rs116981744	C	T	0.0328032	1006
7	rs4296988	A	G	0.054672	1006
7	rs10274758	G	A	0.228628	1006
7	rs932083	T	G	0.0427435	1006
7	rs4728248	C	T	0.145129	1006
7	rs1514055	A	C	0.0765408	1006
7	rs76832997	G	T	0.0745527	1006
7	rs4728249	C	T	0.0745527	1006
7	rs925629	G	C	0.0765408	1006
7	rs925630	T	C	0.459245	1006
7	rs6467409	T	C	0.21173	1006
7	rs145661967	G	C	0.0159046	1006
7	rs6415373	T	C	0.670974	1006
7	rs6952358	A	G	0.456262	1006
7	rs56688205	C	T	0.0745527	1006
7	rs116946806	C	T	0.028827	1006
7	rs77862395	G	A	0.100398	1006
7	rs7791316	A	G	0.557654	1006
7	rs75179978	A	T	0.0367793	1006
7	rs12674255	C	G	0.455268	1006
7	rs74510432	C	T	0.0715706	1006
7	rs12670089	A	G	0.423459	1006
7	rs67675375	G	A	0.110338	1006
7	rs10238848	T	C	0.862823	1006
7	rs6467410	T	A	0.862823	1006
7	rs6467411	A	G	0.862823	1006
7	rs2137821	G	T	0.424453	1006
7	rs11971559	G	C	0.15507	1006
7	rs73151073	G	C	0.084493	1006
7	rs62468158	A	G	0.144135	1006
7	rs10954350	C	T	0.862823	1006
7	rs10231527	G	T	0.137177	1006
7	rs6467412	A	T	0.862823	1006
7	rs62468159	A	C	0.143141	1006
7	rs118010371	C	T	0.0367793	1006
7	rs67449610	T	A	0.137177	1006
7	rs9655876	C	T	0.137177	1006
7	rs11766547	T	A	0.425447	1006
7	rs7385251	T	C	0.708748	1006
7	rs11767564	T	C	0.862823	1006
7	rs73151075	T	G	0.425447	1006
7	rs76823087	C	T	0.0119284	1006
7	rs77465535	C	T	0.0705765	1006
7	rs34078620	T	C	0.0168986	1006
7	rs28699613	G	T	0.861829	1006
7	rs1514069	C	T	0.424453	1006
7	rs58533430	T	C	0.143141	1006
7	rs4518602	T	G	0.149105	1006
7	rs6467413	C	T	0.859841	1006
7	rs4607550	T	C	0.142147	1006
7	rs7457641	T	C	0.4334	1006
7	rs146042559	C	T	0.0218688	1006
7	rs10257902	T	C	0.850895	1006
7	rs1849654	A	C	0.432406	1006
7	rs7808941	T	G	0.423459	1006
7	rs28457062	T	C	0.139165	1006
7	rs141588926	T	A	0.0198807	1006
7	rs28834811	A	G	0.139165	1006
7	rs187873600	T	G	0.00795229	1006
7	rs139403852	T	C	0.00596421	1006
7	rs62469661	T	C	0.140159	1006
7	rs7455827	T	C	0.281312	1006
7	rs6467414	A	G	0.856859	1006
7	rs1913435	C	T	0.424453	1006
7	rs1913434	A	G	0.281312	1006
7	rs1514063	G	A	0.139165	1006
7	rs10230097	A	G	0.139165	1006
7	rs12673801	T	A	0.424453	1006
7	rs7809885	G	C	0.424453	1006
7	rs10233714	A	G	0.139165	1006
7	rs145320820	G	A	0.0506958	1006
7	rs140675083	T	C	0.0109344	1006
7	rs6950482	C	G	0.0387674	1006
7	rs118058028	C	T	0.028827	1006
7	rs7385098	A	G	0.141153	1006
7	rs7385111	C	A	0.714712	1006
7	rs28591432	C	G	0.139165	1006
7	rs1514061	A	G	0.140159	1006
7	rs10257721	C	T	0.139165	1006
7	rs117888166	T	C	0.00994036	1006
7	rs1514053	C	T	0.423459	1006
7	rs6943360	C	A	0.854871	1006
7	rs62469665	G	A	0.0964215	1006
7	rs62469666	C	A	0.0705765	1006
7	rs12538781	G	A	0.11332	1006
7	rs144015298	C	T	0.0218688	1006
7	rs34504076	C	T	0.104374	1006
7	rs7811818	T	C	0.856859	1006
7	rs7793524	G	C	0.152087	1006
7	rs10253104	A	G	0.152087	1006
7	rs6952101	T	C	0.152087	1006
7	rs61689701	G	T	0.22167	1006
7	rs146732215	G	A	0.0208748	1006
7	rs117281411	C	A	0.0318091	1006
7	rs7384407	T	C	0.856859	1006
7	rs10228879	G	C	0.152087	1006
7	rs11762084	G	A	0.427435	1006
7	rs9641920	G	A	0.715706	1006
7	rs80026610	C	A	0.0139165	1006
7	rs17166078	G	A	0.139165	1006
7	rs56077908	A	T	0.423459	1006
7	rs62469668	C	T	0.11332	1006
7	rs7790679	A	G	0.786282	1006
7	rs17166082	G	A	0.0437376	1006
7	rs17166083	G	C	0.0864811	1006
7	rs6944714	T	C	0.553678	1006
7	rs6962835	C	T	0.0854871	1006
7	rs6962851	C	T	0.0854871	1006
7	rs10282350	G	A	0.177932	1006
7	rs10954351	C	T	0.444334	1006
7	rs10954352	C	A	0.444334	1006
7	rs11978376	A	C	0.148111	1006
7	rs75117405	C	A	0.0109344	1006
7	rs78954691	C	T	0.0308151	1006
7	rs10230990	C	T	0.638171	1006
7	rs79764076	C	A	0.0109344	1006
7	rs4317516	C	T	0.444334	1006
7	rs12155017	T	C	0.00596421	1006
7	rs6467417	C	A	0.638171	1006
7	rs2880091	G	T	0.0854871	1006
7	rs9692336	A	G	0.638171	1006
7	rs9691005	G	T	0.106362	1006
7	rs996278	G	A	0.636183	1006
7	rs1399087	A	G	0.455268	1006
7	rs12535538	C	G	0.0745527	1006
7	rs73151085	A	G	0.0357853	1006
7	rs117639265	G	A	0.0318091	1006
7	rs7384305	G	C	0.637177	1006
7	rs1996160	C	T	0.0745527	1006
7	rs62469670	T	G	0.131213	1006
7	rs4731838	C	T	0.105368	1006
7	rs78082317	C	T	0.0109344	1006
7	rs13310141	C	G	0.181909	1006
7	rs4731839	T	C	0.0854871	1006
7	rs6467418	T	A	0.816103	1006
7	rs1156041	G	A	0.181909	1006
7	rs1567857	A	G	0.106362	1006
7	rs4566977	G	A	0.0745527	1006
7	rs10954353	T	G	0.455268	1006
7	rs12536824	G	A	0.149105	1006
7	rs1514067	G	A	0.454274	1006
7	rs1514066	A	C	0.637177	1006
7	rs1514065	T	A	0.885686	1006
7	rs907974	T	G	0.106362	1006
7	rs1567859	A	T	0.0695825	1006
7	rs12707022	T	C	0.105368	1006
7	rs77008163	C	T	0.0924453	1006
7	rs73151087	A	G	0.0367793	1006
7	rs879404	A	C	0.194831	1006
7	rs6467419	G	A	0.816103	1006
7	rs6964329	A	T	0.0854871	1006
7	rs77220417	G	C	0.0854871	1006
7	rs7455676	T	A	0.816103	1006
7	rs13221741	C	T	0.105368	1006
7	rs10261282	C	T	0.893638	1006
7	rs12155053	C	A	0.0854871	1006
7	rs10954354	A	G	0.105368	1006
7	rs60740892	G	T	0.0854871	1006
7	rs7777234	C	A	0.808151	1006
7	rs34968684	G	A	0.114314	1006
7	rs7349978	C	T	0.105368	1006
7	rs10274116	G	C	0.0298211	1006
7	rs1355884	T	C	0.362823	1006
7	rs1355885	G	C	0.0298211	1006
7	rs1355886	A	G	0.362823	1006
7	rs12381363	A	G	0.0854871	1006
7	rs9801310	A	G	0.0864811	1006
7	rs2175857	C	T	0.807157	1006
7	rs78879551	A	G	0.0854871	1006
7	rs2137819	G	T	0.913519	1006
7	rs62469672	C	T	0.0695825	1006
7	rs76444313	C	T	0.0805169	1006
7	rs6467420	T	A	0.812127	1006
7	rs10273512	G	A	0.183897	1006
7	rs118086744	G	A	0.0328032	1006
7	rs11771897	G	T	0.812127	1006
7	rs11762599	T	C	0.812127	1006
7	rs6958459	G	A	0.812127	1006
7	rs34357278	A	C	0.182903	1006
7	rs9791411	C	A	0.812127	1006
7	rs1514056	G	C	0.811133	1006
7	rs75502584	C	T	0.0904573	1006
7	rs13241685	T	G	0.182903	1006
7	rs62469673	A	G	0.0367793	1006
7	rs147245262	T	C	0.0198807	1006
7	rs1028065	C	T	0.184891	1006
7	rs1028066	A	G	0.812127	1006
7	rs1514057	G	A	0.814115	1006
7	rs74332178	T	C	0.0487078	1006
7	rs11772439	A	G	0.446322	1006
7	rs6977162	T	C	0.027833	1006
7	rs10954355	C	T	0.741551	1006
7	rs10277310	A	C	0.17495	1006
7	rs10248132	C	T	0.256461	1006
7	rs1986919	G	T	0.0765408	1006
7	rs10237663	G	C	0.191849	1006
7	rs6945284	G	T	0.257455	1006
7	rs73151093	G	C	0.055666	1006
7	rs71528510	C	A	0.112326	1006
7	rs17649990	C	T	0.4334	1006
7	rs10246281	G	A	0.194831	1006
7	rs10275602	A	T	0.194831	1006
7	rs34031376	C	T	0.0178926	1006
7	rs117154549	G	T	0.0347913	1006
7	rs112967874	C	T	0.0357853	1006
7	rs34036124	A	G	0.180915	1006
7	rs71528511	C	T	0.112326	1006
7	rs13438632	T	C	0.189861	1006
7	rs80264775	A	G	0.0785288	1006
7	rs13226399	G	A	0.548708	1006
7	rs77590866	G	A	0.00994036	1006
7	rs11769179	C	A	0.437376	1006
7	rs17571340	C	G	0.0815109	1006
7	rs13234107	C	T	0.175944	1006
7	rs10216052	C	A	0.189861	1006
7	rs4731841	G	T	0.257455	1006
7	rs9641922	A	G	0.808151	1006
7	rs10954356	C	A	0.549702	1006
7	rs2048667	T	A	0.0815109	1006
7	rs10232734	G	A	0.189861	1006
7	rs10232652	C	T	0.190855	1006
7	rs4731842	T	C	0.808151	1006
7	rs4731843	A	G	0.257455	1006
7	rs4728250	G	C	0.261431	1006
7	rs59743185	C	A	0.0815109	1006
7	rs2880092	A	G	0.257455	1006
7	rs6944280	A	G	0.807157	1006
7	rs13236905	G	A	0.549702	1006
7	rs80104010	C	A	0.0854871	1006
7	rs62469676	T	C	0.0596421	1006
7	rs4731844	C	T	0.257455	1006
7	rs34408166	C	T	0.257455	1006
7	rs76407699	G	A	0.0785288	1006
7	rs34161036	T	C	0.175944	1006
7	rs2090077	C	T	0.549702	1006
7	rs34469079	C	T	0.112326	1006
7	rs146646766	A	G	0.0129225	1006
7	rs79684840	C	A	0.0427435	1006
7	rs10249435	C	T	0.190855	1006
7	rs11769790	T	C	0.437376	1006
7	rs4731845	C	T	0.257455	1006
7	rs9649571	T	C	0.257455	1006
7	rs12530655	A	T	0.257455	1006
7	rs12535836	C	G	0.0815109	1006
7	rs11767980	G	A	0.437376	1006
7	rs73153004	A	G	0.0198807	1006
7	rs12707024	G	A	0.257455	1006
7	rs140187517	T	G	0.0109344	1006
7	rs1514051	C	T	0.257455	1006
7	rs6976275	G	A	0.190855	1006
7	rs7808874	G	A	0.175944	1006
7	rs6962927	T	C	0.175944	1006
7	rs6942905	C	T	0.175944	1006
7	rs12537969	C	T	0.190855	1006
7	rs6943394	C	T	0.366799	1006
7	rs4039585	C	T	0.631213	1006
7	rs6963716	T	C	0.17495	1006
7	rs6943812	G	A	0.175944	1006
7	rs4731846	C	T	0.175944	1006
7	rs4731847	A	G	0.175944	1006
7	rs35771503	G	A	0.176938	1006
7	rs35144986	T	C	0.176938	1006
7	rs34936702	C	T	0.176938	1006
7	rs76060746	C	T	0.0815109	1006
7	rs2175859	A	G	0.191849	1006
7	rs1033171	C	A	0.191849	1006
7	rs35778930	A	G	0.175944	1006
7	rs35924127	G	A	0.175944	1006
7	rs35006955	C	T	0.175944	1006
7	rs2175858	G	A	0.191849	1006
7	rs35417231	C	T	0.10835	1006
7	rs192335593	C	A	0.00695825	1006
7	rs35008059	G	A	0.11332	1006
7	rs10156022	C	G	0.182903	1006
7	rs73495570	A	G	0.00994036	1006
7	rs10275934	T	A	0.107356	1006
7	rs71528518	T	C	0.0994036	1006
7	rs35272761	T	A	0.0984095	1006
7	rs62469685	G	A	0.175944	1006
7	rs73153008	G	A	0.0775348	1006
7	rs4731848	A	G	0.664016	1006
7	rs141978213	A	G	0.0318091	1006
7	rs7811569	C	T	0.0497018	1006
7	rs10156077	G	A	0.112326	1006
7	rs1355883	A	G	0.706759	1006
7	rs75404284	C	T	0.0208748	1006
7	rs10269586	C	A	0.112326	1006
7	rs62469686	G	A	0.0775348	1006
7	rs34398790	G	A	0.100398	1006
7	rs73153009	G	A	0.0775348	1006
7	rs1567858	A	G	0.0497018	1006
7	rs10954357	C	T	0.290258	1006
7	rs1996161	A	G	0.706759	1006
7	rs77149849	T	C	0.0417495	1006
7	rs35708580	T	C	0.100398	1006
7	rs56328584	A	G	0.0497018	1006
7	rs10242602	T	C	0.11332	1006
7	rs13224052	G	T	0.656064	1006
7	rs74957390	A	G	0.055666	1006
7	rs12707026	G	A	0.0198807	1006
7	rs4416761	A	T	0.919483	1006
7	rs4644164	G	A	0.796223	1006
7	rs1983285	T	C	0.12326	1006
7	rs117632853	G	T	0.0159046	1006
7	rs7790067	C	T	0.12326	1006
7	rs12113818	G	A	0.0765408	1006
7	rs13245646	C	T	0.0984095	1006
7	rs13245659	C	T	0.0984095	1006
7	rs281883	A	G	0.302187	1006
7	rs17166142	A	C	0.12326	1006
7	rs10259176	A	C	0.122266	1006
7	rs281888	C	A	0.224652	1006
7	rs75582234	G	A	0.0337972	1006
7	rs73153011	G	A	0.0497018	1006
7	rs77467235	G	A	0.121272	1006
7	rs112403346	C	T	0.0437376	1006
7	rs17166152	C	A	0.122266	1006
7	rs10242099	G	A	0.126243	1006
7	rs55807427	T	A	0.0497018	1006
7	rs3099913	A	C	0.388668	1006
7	rs10271773	A	G	0.914513	1006
7	rs71528522	A	C	0.0984095	1006
7	rs281900	G	A	0.126243	1006
7	rs166854	G	C	0.126243	1006
7	rs188151	A	C	0.131213	1006
7	rs204291	T	C	0.514911	1006
7	rs281901	A	T	0.126243	1006
7	rs281902	T	C	0.126243	1006
7	rs281903	C	G	0.126243	1006
7	rs281904	C	T	0.126243	1006
7	rs74964860	A	G	0.0318091	1006
7	rs148778420	C	A	0.0168986	1006
7	rs73725813	A	G	0.0497018	1006
7	rs73497310	G	A	0.0497018	1006
7	rs281905	G	A	0.126243	1006
7	rs281906	A	T	0.350895	1006
7	rs148887938	G	A	0.0119284	1006
7	rs281907	T	G	0.301193	1006
7	rs2598190	C	T	0.126243	1006
7	rs2598191	A	G	0.350895	1006
7	rs281908	G	A	0.126243	1006
7	rs184047318	A	G	0.0149105	1006
7	rs281909	A	G	0.125249	1006
7	rs204292	C	T	0.224652	1006
7	rs117612719	G	T	0.00994036	1006
7	rs11983489	A	G	0.0497018	1006
7	rs281911	C	A	0.350895	1006
7	rs7793511	C	T	0.0775348	1006
7	rs142296892	T	C	0.0248509	1006
7	rs1450880	G	T	0.0347913	1006
7	rs281912	A	T	0.125249	1006
7	rs281913	T	G	0.375746	1006
7	rs35633127	C	T	0.0994036	1006
7	rs6970968	G	A	0.0497018	1006
7	rs10258249	C	T	0.054672	1006
7	rs2671097	T	G	0.224652	1006
7	rs2598194	T	C	0.224652	1006
7	rs34955366	C	T	0.0994036	1006
7	rs75688360	G	A	0.0228628	1006
7	rs117197863	G	A	0.0159046	1006
7	rs281914	T	G	0.224652	1006
7	rs35674785	C	A	0.550696	1006
7	rs56205824	C	A	0.0497018	1006
7	rs281915	G	A	0.33002	1006
7	rs34234725	A	G	0.100398	1006
7	rs140766600	C	T	0.0109344	1006
7	rs61413861	C	T	0.0357853	1006
7	rs281916	G	A	0.15507	1006
7	rs73725824	C	T	0.0129225	1006
7	rs151005304	G	A	0.0119284	1006
7	rs79697784	A	G	0.0298211	1006
7	rs189319324	C	T	0.00994036	1006
7	rs281920	C	T	0.879722	1006
7	rs281890	T	C	0.102386	1006
7	rs191260170	C	G	0.0178926	1006
7	rs281892	G	C	0.871769	1006
7	rs33938893	C	T	0.0984095	1006
7	rs143453856	A	T	0.0178926	1006
7	rs281893	C	T	0.867793	1006
7	rs11773555	G	A	0.863817	1006
7	rs13247270	G	A	0.0188867	1006
7	rs6968754	C	A	0.714712	1006
7	rs76073699	T	C	0.0477137	1006
7	rs75918202	G	T	0.0129225	1006
7	rs6968906	C	T	0.765408	1006
7	rs6968920	C	G	0.769384	1006
7	rs3734999	G	T	0.865805	1006
7	rs117988713	A	G	0.0387674	1006
7	rs77474420	G	C	0.0328032	1006
7	rs35071694	T	G	0.0984095	1006
7	rs281899	T	C	0.887674	1006
7	rs2278816	G	A	0.771372	1006
7	rs11772555	G	A	0.717694	1006
7	rs13232611	T	C	0.0994036	1006
7	rs2671104	A	G	0.88668	1006
7	rs13246116	C	T	0.771372	1006
7	rs13246412	G	A	0.771372	1006
7	rs10954359	C	T	0.717694	1006
7	rs10954360	G	A	0.717694	1006
7	rs2671103	A	G	0.868787	1006
7	rs10954361	G	A	0.771372	1006
7	rs10954362	A	G	0.772366	1006
7	rs2671102	A	T	0.873757	1006
7	rs4731850	T	C	0.772366	1006
7	rs2671101	G	T	0.88668	1006
7	rs60506766	C	T	0.0536779	1006
7	rs6977223	C	T	0.771372	1006
7	rs6467422	T	G	0.0536779	1006
7	rs6467423	C	T	0.054672	1006
7	rs75848889	T	C	0.0984095	1006
7	rs896166	C	T	0.717694	1006
7	rs6965681	T	C	0.054672	1006
7	rs746778	G	C	0.717694	1006
7	rs2341557	T	C	0.718688	1006
7	rs78142619	C	T	0.0129225	1006
7	rs57010768	G	A	0.0536779	1006
7	rs73497343	C	T	0.0536779	1006
7	rs281874	T	C	0.887674	1006
7	rs13228926	T	C	0.0984095	1006
7	rs281875	C	T	0.102386	1006
7	rs78560809	G	C	0.0238569	1006
7	rs76874722	G	T	0.0477137	1006
7	rs281877	T	A	0.156064	1006
7	rs6962187	G	A	0.0536779	1006
7	rs76569359	G	A	0.0497018	1006
7	rs73155245	G	A	0.0656064	1006
7	rs281878	A	G	0.625249	1006
7	rs77426917	C	T	0.0367793	1006
7	rs146873071	C	G	0.0188867	1006
7	rs11978284	T	C	0.102386	1006
7	rs6949330	G	T	0.0129225	1006
7	rs6954317	G	A	0.213718	1006
7	rs62469700	G	A	0.0328032	1006
7	rs118087798	G	C	0.00596421	1006
7	rs61076439	T	C	0.0367793	1006
7	rs10258063	G	A	0.0715706	1006
7	rs148749192	T	A	0.0357853	1006
7	rs4728251	C	T	0.555666	1006
7	rs10273901	T	C	0.054672	1006
7	rs75171292	G	A	0.0516899	1006
7	rs6974954	A	T	0.0129225	1006
7	rs1399090	C	T	0.0705765	1006
7	rs35337921	G	A	0.776342	1006
7	rs2671100	G	A	0.0705765	1006
7	rs2598198	C	T	0.0705765	1006
7	rs142144406	G	A	0.0218688	1006
7	rs60832001	G	A	0.0129225	1006
7	rs2671112	C	T	0.0705765	1006
7	rs79325519	C	T	0.0129225	1006
7	rs1562834	T	C	0.883698	1006
7	rs1562835	A	G	0.883698	1006
7	rs79398173	C	T	0.0367793	1006
7	rs3930463	C	T	0.054672	1006
7	rs76152170	G	A	0.0129225	1006
7	rs1450881	T	C	0.0705765	1006
7	rs1450882	A	G	0.987078	1006
7	rs10256987	G	A	0.054672	1006
7	rs2671106	C	T	0.0705765	1006
7	rs1450883	C	T	0.054672	1006
7	rs13228273	G	A	0.0198807	1006
7	rs2598202	C	T	0.0705765	1006
7	rs2671105	G	A	0.0705765	1006
7	rs11773367	T	G	0.775348	1006
7	rs116988167	C	T	0.00894632	1006
7	rs77089930	C	T	0.0357853	1006
7	rs4731851	C	A	0.776342	1006
7	rs74518976	C	A	0.028827	1006
7	rs1399092	C	T	0.845924	1006
7	rs73725832	A	G	0.054672	1006
7	rs76302778	C	T	0.0467197	1006
7	rs60997765	C	G	0.0129225	1006
7	rs73497371	A	T	0.0367793	1006
7	rs75856704	G	A	0.0129225	1006
7	rs78309891	C	T	0.0129225	1006
7	rs79286416	C	G	0.0248509	1006
7	rs6962290	A	G	0.0765408	1006
7	rs59313571	A	G	0.0367793	1006
7	rs191997240	C	A	0.00894632	1006
7	rs75635983	C	T	0.0477137	1006
7	rs12666252	C	G	0.772366	1006
7	rs73497372	C	T	0.0377734	1006
7	rs60255521	A	G	0.0377734	1006
7	rs34071937	G	T	0.119284	1006
7	rs1376292	G	A	0.119284	1006
7	rs62469705	T	A	0.0168986	1006
7	rs9649572	A	T	0.728628	1006
7	rs281880	A	G	0.90159	1006
7	rs73155250	A	T	0.0755467	1006
7	rs56254512	C	T	0.0308151	1006
7	rs144834523	T	C	0.00596421	1006
7	rs1450884	G	C	0.728628	1006
7	rs9649039	G	T	0.728628	1006
7	rs79008842	C	A	0.0347913	1006
7	rs281882	G	A	0.912525	1006
7	rs111697653	T	C	0.0377734	1006
7	rs11761595	G	A	0.728628	1006
7	rs62469707	T	A	0.0168986	1006
7	rs17166204	A	T	0.0238569	1006
7	rs79879697	G	A	0.0248509	1006
7	rs117310925	C	T	0.0139165	1006
7	rs1376293	A	G	0.913519	1006
7	rs6945535	C	G	0.166998	1006
7	rs10954363	T	C	0.732604	1006
7	rs113388134	G	A	0.0188867	1006
7	rs896167	T	A	0.775348	1006
7	rs117408584	C	A	0.0119284	1006
7	rs73155256	G	A	0.0725646	1006
7	rs896169	C	A	0.733598	1006
7	rs145860702	G	T	0.0139165	1006
7	rs17166207	A	G	0.0606362	1006
7	rs12534587	C	A	0.0984095	1006
7	rs28480290	T	C	0.026839	1006
7	rs7794234	C	T	0.0864811	1006
7	rs112430266	G	T	0.0228628	1006
7	rs4731852	A	G	0.987078	1006
7	rs6975484	A	T	0.56163	1006
7	rs12386585	C	G	0.0785288	1006
7	rs12386586	C	G	0.0785288	1006
7	rs117985931	A	G	0.00596421	1006
7	rs12386646	T	A	0.166004	1006
7	rs12386587	C	A	0.166004	1006
7	rs12386694	A	G	0.167992	1006
7	rs10251791	T	C	0.166998	1006
7	rs55987912	A	G	0.166004	1006
7	rs76659245	G	A	0.0178926	1006
7	rs11763166	G	A	0.559642	1006
7	rs7777156	C	T	0.166004	1006
7	rs79790908	C	A	0.0874751	1006
7	rs12386622	G	A	0.166004	1006
7	rs7800692	T	C	0.167992	1006
7	rs7782124	G	T	0.176938	1006
7	rs79434268	G	A	0.0864811	1006
7	rs35679562	G	A	0.266402	1006
7	rs35454736	G	A	0.266402	1006
7	rs35253793	A	G	0.266402	1006
7	rs35701875	G	A	0.266402	1006
7	rs7782558	A	G	0.265408	1006
7	rs7782869	A	G	0.265408	1006
7	rs7786869	G	A	0.265408	1006
7	rs57305701	C	T	0.0854871	1006
7	rs12537017	T	C	0.272366	1006
7	rs10954364	T	C	0.27336	1006
7	rs10954365	A	G	0.27336	1006
7	rs10274815	A	T	0.828032	1006
7	rs10954366	G	A	0.186879	1006
7	rs73499327	C	T	0.106362	1006
7	rs17166213	G	C	0.0864811	1006
7	rs7341538	T	C	0.284294	1006
7	rs59721636	C	T	0.106362	1006
7	rs13231300	T	C	0.167992	1006
7	rs147390657	G	A	0.00795229	1006
7	rs7341474	C	G	0.0854871	1006
7	rs12707027	C	T	0.157058	1006
7	rs73499334	C	T	0.0854871	1006
7	rs76698892	T	C	0.0854871	1006
7	rs78447978	G	A	0.0854871	1006
7	rs9641933	T	G	0.180915	1006
7	rs73499335	C	T	0.0894632	1006
7	rs73499337	C	A	0.0854871	1006
7	rs73723715	C	A	0.0785288	1006
7	rs13235860	T	G	0.0367793	1006
7	rs17166214	G	T	0.0367793	1006
7	rs7802114	A	G	0.0437376	1006
7	rs7785277	T	C	0.0616302	1006
7	rs55778272	T	C	0.0407555	1006
7	rs6970197	G	A	0.0755467	1006
7	rs55733016	C	T	0.0328032	1006
7	rs62469710	A	G	0.0208748	1006
7	rs12531350	A	G	0.027833	1006
7	rs10277421	T	C	0.609344	1006
7	rs80172977	G	A	0.0308151	1006
7	rs9649040	G	T	0.121272	1006
7	rs7808586	G	A	0.60835	1006
7	rs13232207	G	T	0.0198807	1006
7	rs35136321	A	G	0.291252	1006
7	rs17166216	T	C	0.05666	1006
7	rs62469711	T	G	0.0497018	1006
7	rs6943549	C	A	0.100398	1006
7	rs66489121	G	A	0.21173	1006
7	rs57825190	C	T	0.209742	1006
7	rs79616812	A	G	0.0387674	1006
7	rs7782294	A	G	0.157058	1006
7	rs186383884	T	G	0.0208748	1006
7	rs3734996	G	A	0.450298	1006
7	rs3734995	T	A	0.183897	1006
7	rs111747337	C	T	0.266402	1006
7	rs77253071	C	T	0.0228628	1006
7	rs7807353	C	T	0.10338	1006
7	rs3734992	G	T	0.261431	1006
7	rs3734991	G	A	0.234592	1006
7	rs59444396	G	A	0.0238569	1006
7	rs76255548	C	T	0.0218688	1006
7	rs73155260	T	C	0.0924453	1006
7	rs113541749	G	A	0.0347913	1006
7	rs57986525	T	C	0.149105	1006
7	rs57665981	A	G	0.0904573	1006
7	rs3734990	G	A	0.0347913	1006
7	rs3734989	T	C	0.61332	1006
7	rs79877622	C	T	0.0159046	1006
7	rs896170	T	C	0.286282	1006
7	rs7809724	T	C	0.05666	1006
7	rs17803876	A	T	0.0636183	1006
7	rs144427530	T	C	0.0367793	1006
7	rs17166227	C	T	0.05666	1006
7	rs3734986	C	G	0.0586481	1006
7	rs3734985	A	G	0.0924453	1006
7	rs3734984	A	G	0.0924453	1006
7	rs3734983	A	G	0.261431	1006
7	rs66521955	A	G	0.0586481	1006
7	rs117974522	G	A	0.0198807	1006
7	rs6950452	T	C	0.258449	1006
7	rs6968634	G	A	0.609344	1006
7	rs6950909	T	C	0.317097	1006
7	rs6951072	T	C	0.415507	1006
7	rs76538396	G	A	0.0308151	1006
7	rs6969478	G	A	0.055666	1006
7	rs62469714	C	A	0.0646123	1006
7	rs62469715	G	A	0.0646123	1006
7	rs12536984	C	A	0.0944334	1006
7	rs73155266	G	A	0.0685885	1006
7	rs60677458	C	G	0.0347913	1006
7	rs60307877	C	A	0.107356	1006
7	rs10280981	T	C	0.362823	1006
7	rs56211734	C	T	0.10835	1006
7	rs6946056	A	C	0.620278	1006
7	rs56229140	G	A	0.10835	1006
7	rs1020508	C	A	0.10835	1006
7	rs78387484	A	G	0.0347913	1006
7	rs60036349	C	G	0.10835	1006
7	rs61627721	T	C	0.10835	1006
7	rs59277030	A	G	0.05666	1006
7	rs79780519	C	T	0.0347913	1006
7	rs61173891	T	C	0.16501	1006
7	rs58241641	C	T	0.05666	1006
7	rs56949350	A	G	0.0914513	1006
7	rs67632134	T	G	0.05666	1006
7	rs10280346	A	T	0.0914513	1006
7	rs62469718	G	A	0.0656064	1006
7	rs73723723	C	T	0.0964215	1006
7	rs12671063	C	T	0.0944334	1006
7	rs28663092	A	G	0.296223	1006
7	rs10275752	T	C	0.360835	1006
7	rs7809557	A	T	0.295229	1006
7	rs6467424	T	C	0.359841	1006
7	rs58803643	G	C	0.0347913	1006
7	rs58811609	T	C	0.296223	1006
7	rs7810362	A	C	0.360835	1006
7	rs7778553	A	G	0.263419	1006
7	rs73723725	C	G	0.105368	1006
7	rs111317882	T	C	0.0427435	1006
7	rs7779444	C	A	0.224652	1006
7	rs77615282	G	A	0.0298211	1006
7	rs58831605	G	T	0.0934394	1006
7	rs62469721	A	G	0.0656064	1006
7	rs147672344	G	T	0.00795229	1006
7	rs10954367	T	C	0.570577	1006
7	rs10225324	G	A	0.469185	1006
7	rs10225484	C	T	0.576541	1006
7	rs149308802	C	T	0.0397614	1006
7	rs4570099	G	A	0.562624	1006
7	rs73499391	C	T	0.0874751	1006
7	rs2122637	G	T	0.346918	1006
7	rs1450885	C	T	0.374751	1006
7	rs56231334	G	A	0.127237	1006
7	rs62469723	G	A	0.0795229	1006
7	rs146019967	A	G	0.00695825	1006
7	rs62622406	C	T	0.0109344	1006
7	rs17166237	C	G	0.0864811	1006
7	rs62469724	A	G	0.0328032	1006
7	rs17804413	C	T	0.0775348	1006
7	rs55734252	C	T	0.265408	1006
7	rs1020509	G	A	0.26839	1006
7	rs1349404	G	A	0.10338	1006
7	rs4728252	G	A	0.286282	1006
7	rs79533895	C	T	0.0139165	1006
7	rs59400141	G	A	0.0586481	1006
7	rs9649574	C	T	0.146123	1006
7	rs2198051	C	T	0.269384	1006
7	rs930686	C	A	0.66004	1006
7	rs79959239	C	T	0.0149105	1006
7	rs79214928	G	A	0.0228628	1006
7	rs73155278	C	T	0.0616302	1006
7	rs73155279	A	T	0.0487078	1006
7	rs57414337	T	C	0.182903	1006
7	rs111942194	C	A	0.0308151	1006
7	rs62469726	A	G	0.105368	1006
7	rs73155281	G	A	0.0775348	1006
7	rs12668459	C	T	0.125249	1006
7	rs1868778	T	C	0.12326	1006
7	rs7786995	C	A	0.152087	1006
7	rs7787365	G	C	0.152087	1006
7	rs930687	C	T	0.680915	1006
7	rs9649042	T	C	0.0924453	1006
7	rs10245338	G	A	0.121272	1006
7	rs4731854	G	T	0.201789	1006
7	rs118130119	G	T	0.0129225	1006
7	rs116987055	C	T	0.0129225	1006
7	rs62468396	C	T	0.0646123	1006
7	rs4731855	T	G	0.681909	1006
7	rs4731856	G	A	0.200795	1006
7	rs62468397	C	T	0.0308151	1006
7	rs75558788	A	T	0.0328032	1006
7	rs116874412	C	T	0.00795229	1006
7	rs76838724	C	A	0.261431	1006
7	rs73499401	G	A	0.122266	1006
7	rs62468398	T	C	0.0308151	1006
7	rs73155283	A	G	0.0477137	1006
7	rs59259594	G	A	0.121272	1006
7	rs17215844	C	T	0.121272	1006
7	rs73155284	T	G	0.0497018	1006
7	rs7781259	G	A	0.0119284	1006
7	rs7781556	G	A	0.380716	1006
7	rs10255805	T	C	0.12326	1006
7	rs6951911	C	A	0.146123	1006
7	rs77529828	A	T	0.0308151	1006
7	rs75321463	G	T	0.0357853	1006
7	rs62468399	T	A	0.0308151	1006
7	rs6952566	G	T	0.115308	1006
7	rs9692157	A	G	0.0357853	1006
7	rs142764345	C	T	0.0129225	1006
7	rs77440692	C	T	0.0119284	1006
7	rs2341819	C	T	0.146123	1006
7	rs751408	C	T	0.100398	1006
7	rs874454	A	G	0.682903	1006
7	rs112470973	G	A	0.0149105	1006
7	rs76772731	C	T	0.0357853	1006
7	rs751407	G	A	0.186879	1006
7	rs118098206	C	A	0.055666	1006
7	rs751406	G	A	0.122266	1006
7	rs73501708	A	C	0.12326	1006
7	rs62468400	A	G	0.0308151	1006
7	rs139173127	A	G	0.0149105	1006
7	rs12707028	C	A	0.146123	1006
7	rs6467425	T	C	0.437376	1006
7	rs55674541	G	C	0.241551	1006
7	rs79946187	T	C	0.0308151	1006
7	rs9641935	C	G	0.390656	1006
7	rs73155286	A	G	0.0457256	1006
7	rs62464981	C	T	0.0646123	1006
7	rs73155287	G	A	0.0457256	1006
7	rs13227818	C	T	0.436382	1006
7	rs13228106	G	A	0.115308	1006
7	rs78515174	C	T	0.0308151	1006
7	rs10156075	C	T	0.100398	1006
7	rs117181307	A	C	0.0129225	1006
7	rs2880160	G	C	0.323062	1006
7	rs115893238	G	A	0.0457256	1006
7	rs2060723	C	T	0.372763	1006
7	rs2060724	C	T	0.312127	1006
7	rs17216066	C	T	0.176938	1006
7	rs7781263	C	G	0.338966	1006
7	rs73155291	A	G	0.0477137	1006
7	rs73155292	C	T	0.0467197	1006
7	rs1008036	T	C	0.43837	1006
7	rs79636196	G	T	0.0347913	1006
7	rs55949530	C	T	0.17495	1006
7	rs7783455	T	C	0.136183	1006
7	rs13240982	T	C	0.0735586	1006
7	rs118023942	G	A	0.0149105	1006
7	rs73155294	A	G	0.055666	1006
7	rs7778640	G	A	0.408549	1006
7	rs189694033	A	G	0.0109344	1006
7	rs77269753	C	G	0.0218688	1006
7	rs13237800	G	C	0.427435	1006
7	rs11771327	G	A	0.570577	1006
7	rs55868339	G	T	0.142147	1006
7	rs11771335	C	G	0.526839	1006
7	rs34807915	C	T	0.140159	1006
7	rs1450879	T	C	0.559642	1006
7	rs13238505	G	C	0.409543	1006
7	rs1349405	G	A	0.354871	1006
7	rs1349406	G	A	0.355865	1006
7	rs2290232	T	C	0.359841	1006
7	rs2290233	A	T	0.358847	1006
7	rs56358406	T	C	0.0646123	1006
7	rs977267	C	T	0.411531	1006
7	rs7795320	G	A	0.411531	1006
7	rs12707031	C	A	0.366799	1006
7	rs73501729	A	G	0.144135	1006
7	rs11760766	G	T	0.631213	1006
7	rs10225863	C	T	0.417495	1006
7	rs11761569	G	A	0.0636183	1006
7	rs73155298	G	T	0.0526839	1006
7	rs12111855	C	A	0.141153	1006
7	rs74812226	T	G	0.0715706	1006
7	rs6467426	T	G	0.364811	1006
7	rs76579009	C	T	0.055666	1006
7	rs1026192	C	A	0.140159	1006
7	rs66485964	C	T	0.0516899	1006
7	rs138326028	A	G	0.0139165	1006
7	rs11761061	T	A	0.4334	1006
7	rs62464985	G	A	0.164016	1006
7	rs62464986	A	G	0.180915	1006
7	rs77562734	T	C	0.05666	1006
7	rs1026194	T	C	0.632207	1006
7	rs1026195	C	G	0.568588	1006
7	rs6959770	A	G	0.340954	1006
7	rs10249903	A	G	0.337972	1006
7	rs1868781	A	G	0.567594	1006
7	rs11764845	T	C	0.0646123	1006
7	rs185513786	C	A	0.00795229	1006
7	rs74977547	G	C	0.0298211	1006
7	rs138211928	C	T	0.0188867	1006
7	rs62464987	T	C	0.0656064	1006
7	rs10441389	A	T	0.462227	1006
7	rs66514165	A	G	0.0636183	1006
7	rs7787272	C	A	0.565606	1006
7	rs73155299	G	A	0.0646123	1006
7	rs7787958	C	T	0.633201	1006
7	rs34437840	A	G	0.337972	1006
7	rs116842225	G	C	0.0188867	1006
7	rs7806916	T	C	0.633201	1006
7	rs7807049	T	C	0.171968	1006
7	rs10245678	C	T	0.170974	1006
7	rs62464988	A	T	0.0646123	1006
7	rs1991118	T	C	0.630219	1006
7	rs1991119	C	G	0.0238569	1006
7	rs17805164	G	A	0.0646123	1006
7	rs76793014	C	T	0.0536779	1006
7	rs10231824	G	A	0.33002	1006
7	rs143650205	A	G	0.0178926	1006
7	rs55721079	A	G	0.0656064	1006
7	rs73155302	C	T	0.329026	1006
7	rs889942	A	G	0.291252	1006
7	rs755755	C	G	0.171968	1006
7	rs17805272	G	A	0.0636183	1006
7	rs17805290	T	A	0.0636183	1006
7	rs1364513	G	T	0.224652	1006
7	rs10244207	C	A	0.627237	1006
7	rs11765681	C	T	0.0636183	1006
7	rs1991120	G	A	0.627237	1006
7	rs3925378	C	G	0.402584	1006
7	rs62464990	T	C	0.172962	1006
7	rs1125855	T	C	0.143141	1006
7	rs1125854	T	C	0.627237	1006
7	rs17216760	C	T	0.0636183	1006
7	rs149232556	C	T	0.0109344	1006
7	rs11761047	A	G	0.0646123	1006
7	rs35971464	T	C	0.333996	1006
7	rs10260191	C	T	0.337972	1006
7	rs10260567	G	A	0.223658	1006
7	rs10279805	T	C	0.633201	1006
7	rs73157207	T	C	0.0646123	1006
7	rs62464991	A	G	0.0646123	1006
7	rs1364507	C	T	0.223658	1006
7	rs62464992	G	A	0.0646123	1006
7	rs62465023	T	C	0.0646123	1006
7	rs73157208	A	G	0.0646123	1006
7	rs73157211	G	A	0.0596421	1006
7	rs73157212	T	C	0.0198807	1006
7	rs28439428	G	A	0.329026	1006
7	rs17166279	A	G	0.026839	1006
7	rs6944400	T	C	0.329026	1006
7	rs73157214	T	C	0.0516899	1006
7	rs10254737	G	T	0.337972	1006
7	rs73157217	T	C	0.0656064	1006
7	rs73157219	A	C	0.0656064	1006
7	rs7799929	A	G	0.0516899	1006
7	rs10488377	T	C	0.0656064	1006
7	rs10488376	A	G	0.338966	1006
7	rs117498566	T	A	0.0228628	1006
7	rs17805585	C	T	0.272366	1006
7	rs7792482	T	C	0.33996	1006
7	rs1376291	C	T	0.219682	1006
7	rs139594437	C	T	0.0188867	1006
7	rs10263746	C	A	0.237575	1006
7	rs79467740	A	G	0.0417495	1006
7	rs114647121	C	T	0.0417495	1006
7	rs77406599	C	T	0.0457256	1006
7	rs113152540	G	C	0.0506958	1006
7	rs11762143	T	C	0.403579	1006
7	rs73157224	C	A	0.0437376	1006
7	rs73157225	G	A	0.0188867	1006
7	rs117821671	G	A	0.0178926	1006
7	rs66694965	T	G	0.166004	1006
7	rs77205680	A	G	0.0467197	1006
7	rs75768542	T	C	0.00795229	1006
7	rs181614640	G	A	0.0119284	1006
7	rs10236971	T	C	0.241551	1006
7	rs10237001	T	C	0.242545	1006
7	rs73157226	G	A	0.0457256	1006
7	rs10240355	T	C	0.250497	1006
7	rs6966281	G	T	0.636183	1006
7	rs11760515	C	T	0.154076	1006
7	rs10225838	G	A	0.232604	1006
7	rs10255203	A	G	0.235586	1006
7	rs10228899	C	T	0.233598	1006
7	rs74654364	G	A	0.00795229	1006
7	rs73157228	C	T	0.0695825	1006
7	rs35987793	C	G	0.147117	1006
7	rs10259380	A	C	0.476143	1006
7	rs10270115	C	T	0.637177	1006
7	rs10240557	A	T	0.637177	1006
7	rs11770980	C	G	0.149105	1006
7	rs11771069	G	A	0.311133	1006
7	rs10241293	A	G	0.639165	1006
7	rs75442747	T	C	0.0735586	1006
7	rs10271349	G	A	0.637177	1006
7	rs6973565	T	A	0.163022	1006
7	rs10274622	C	T	0.161034	1006
7	rs11772044	C	T	0.149105	1006
7	rs11772149	G	T	0.0695825	1006
7	rs76679077	C	A	0.0397614	1006
7	rs62465024	T	G	0.162028	1006
7	rs11773091	G	C	0.474155	1006
7	rs10279295	G	A	0.639165	1006
7	rs10954368	G	T	0.474155	1006
7	rs116938177	A	G	0.00695825	1006
7	rs62465025	T	C	0.16004	1006
7	rs10253794	A	G	0.483101	1006
7	rs4728253	G	A	0.477137	1006
7	rs117713945	T	C	0.0238569	1006
7	rs11765810	T	A	0.275348	1006
7	rs4731857	G	A	0.0984095	1006
7	rs117039575	A	T	0.0149105	1006
7	rs7776568	C	T	0.399602	1006
7	rs7776974	G	A	0.400596	1006
7	rs73157232	C	T	0.0755467	1006
7	rs2341820	A	G	0.508946	1006
7	rs56117324	T	C	0.139165	1006
7	rs56247819	C	T	0.140159	1006
7	rs17217234	C	T	0.00894632	1006
7	rs139191365	C	A	0.0109344	1006
7	rs73157234	G	A	0.0367793	1006
7	rs4731858	G	A	0.0914513	1006
7	rs73157235	A	G	0.0636183	1006
7	rs143276958	C	A	0.0755467	1006
7	rs67774966	A	G	0.139165	1006
7	rs717006	G	A	0.359841	1006
7	rs73157238	T	C	0.0755467	1006
7	rs717005	G	T	0.139165	1006
7	rs717007	C	A	0.0904573	1006
7	rs117623808	A	T	0.0328032	1006
7	rs1364509	T	C	0.5	1006
7	rs73157239	A	T	0.0357853	1006
7	rs2305328	A	G	0.26839	1006
7	rs1364512	G	T	0.508946	1006
7	rs55853852	C	T	0.0636183	1006
7	rs75153098	C	T	0.0387674	1006
7	rs76217515	T	C	0.0119284	1006
7	rs1863017	G	C	0.269384	1006
7	rs1424593	G	T	0.506958	1006
7	rs74781973	A	G	0.0198807	1006
7	rs73157241	A	G	0.0367793	1006
7	rs2161872	G	A	0.50994	1006
7	rs17817105	A	C	0.0636183	1006
7	rs73157244	G	A	0.0636183	1006
7	rs73157245	T	G	0.0755467	1006
7	rs76588747	T	G	0.0387674	1006
7	rs55675608	T	C	0.0765408	1006
7	rs73157246	C	T	0.0745527	1006
7	rs73157247	A	T	0.0755467	1006
7	rs62465026	C	T	0.144135	1006
7	rs10271768	T	C	0.511928	1006
7	rs149635280	T	C	0.00596421	1006
7	rs74587224	C	T	0.0745527	1006
7	rs144755220	G	A	0.0168986	1006
7	rs77707520	A	G	0.0387674	1006
7	rs73157249	T	C	0.0636183	1006
7	rs73157250	C	T	0.0636183	1006
7	rs10954369	G	C	0.511928	1006
7	rs76997047	C	A	0.0397614	1006
7	rs10488375	G	C	0.0636183	1006
7	rs12668126	A	G	0.514911	1006
7	rs1026196	T	C	0.83996	1006
7	rs12666099	T	A	0.306163	1006
7	rs10954370	T	C	0.410537	1006
7	rs6959397	T	C	0.0357853	1006
7	rs7778725	C	T	0.514911	1006
7	rs13224851	T	A	0.0357853	1006
7	rs6950129	A	G	0.082505	1006
7	rs10215137	T	C	0.517893	1006
7	rs115943443	C	A	0.0417495	1006
7	rs10215151	T	C	0.272366	1006
7	rs73157255	A	T	0.0427435	1006
7	rs73157256	A	T	0.0427435	1006
7	rs17166306	T	C	0.0984095	1006
7	rs66600282	T	C	0.0984095	1006
7	rs73157259	C	A	0.0626243	1006
7	rs13222229	C	T	0.0407555	1006
7	rs67627092	T	C	0.0984095	1006
7	rs2880161	C	T	0.835984	1006
7	rs4728254	A	C	0.518887	1006
7	rs115167525	C	A	0.0407555	1006
7	rs113177854	C	T	0.0407555	1006
7	rs55917236	C	T	0.0407555	1006
7	rs75981133	G	A	0.0258449	1006
7	rs188110905	G	A	0.0129225	1006
7	rs17817389	G	A	0.0626243	1006
7	rs9656410	C	T	0.526839	1006
7	rs11764790	T	C	0.0626243	1006
7	rs56122308	G	C	0.238569	1006
7	rs112607155	C	T	0.0417495	1006
7	rs2161873	T	C	0.272366	1006
7	rs1037323	A	C	0.517893	1006
7	rs71534232	T	C	0.272366	1006
7	rs34477318	G	A	0.0337972	1006
7	rs28436253	A	G	0.235586	1006
7	rs4731859	C	T	0.516899	1006
7	rs13232076	G	A	0.0347913	1006
7	rs78447532	T	G	0.121272	1006
7	rs73157261	A	T	0.0417495	1006
7	rs12670541	T	C	0.270378	1006
7	rs12670542	T	C	0.270378	1006
7	rs12668257	G	C	0.270378	1006
7	rs60986814	G	A	0.180915	1006
7	rs148141146	G	A	0.0109344	1006
7	rs12538528	A	G	0.269384	1006
7	rs17166309	C	A	0.271372	1006
7	rs56277369	C	T	0.243539	1006
7	rs73157262	G	C	0.0417495	1006
7	rs10954371	C	T	0.270378	1006
7	rs12673234	A	C	0.271372	1006
7	rs13243152	C	A	0.270378	1006
7	rs117187344	A	G	0.0119284	1006
7	rs62465029	G	A	0.148111	1006
7	rs73157263	G	C	0.145129	1006
7	rs73157265	T	C	0.0626243	1006
7	rs28680174	A	G	0.270378	1006
7	rs75295600	G	A	0.0347913	1006
7	rs35552790	T	C	0.516899	1006
7	rs73157266	A	T	0.0626243	1006
7	rs6963872	G	A	0.514911	1006
7	rs12674450	A	G	0.0984095	1006
7	rs6964570	C	T	0.0854871	1006
7	rs4731860	G	A	0.0984095	1006
7	rs74599145	C	T	0.0129225	1006
7	rs73157269	C	G	0.0626243	1006
7	rs79601349	T	C	0.0407555	1006
7	rs11763817	G	A	0.0626243	1006
7	rs11763799	C	A	0.0626243	1006
7	rs6951966	C	T	0.425447	1006
7	rs10441255	A	C	0.183897	1006
7	rs1424595	C	G	0.243539	1006
7	rs6957015	G	T	0.145129	1006
7	rs17166313	A	G	0.0347913	1006
7	rs11769382	T	C	0.0626243	1006
7	rs76939216	G	C	0.0407555	1006
7	rs10954372	C	T	0.425447	1006
7	rs6467428	A	G	0.423459	1006
7	rs1424596	C	T	0.423459	1006
7	rs12707032	G	A	0.177932	1006
7	rs6467429	T	C	0.427435	1006
7	rs76273277	G	A	0.0407555	1006
7	rs11768593	G	A	0.0616302	1006
7	rs117146664	G	C	0.0417495	1006
7	rs1035611	G	A	0.423459	1006
7	rs189749713	G	C	0.028827	1006
7	rs191923486	G	A	0.0417495	1006
7	rs144449192	C	A	0.0387674	1006
7	rs35242369	C	T	0.177932	1006
7	rs7811294	G	A	0.230616	1006
7	rs56308749	C	T	0.082505	1006
7	rs1364514	T	C	0.33996	1006
7	rs7789476	C	T	0.318091	1006
7	rs189468998	C	T	0.00596421	1006
7	rs73157278	C	T	0.0407555	1006
7	rs28434396	T	C	0.379722	1006
7	rs28692971	G	A	0.379722	1006
7	rs73157280	G	A	0.0407555	1006
7	rs17817832	T	C	0.38171	1006
7	rs62465031	G	A	0.0308151	1006
7	rs17166321	T	G	0.0397614	1006
7	rs73157281	A	C	0.0606362	1006
7	rs74852284	G	T	0.0129225	1006
7	rs78983709	C	A	0.0407555	1006
7	rs73157282	G	A	0.0397614	1006
7	rs17166324	C	T	0.0347913	1006
7	rs12155262	C	T	0.0854871	1006
7	rs67223719	C	T	0.0616302	1006
7	rs12707033	G	A	0.280318	1006
7	rs77146700	G	A	0.0407555	1006
7	rs3906454	T	C	0.281312	1006
7	rs145946085	C	T	0.0109344	1006
7	rs7788831	A	G	0.233598	1006
7	rs13231950	T	C	0.200795	1006
7	rs59753393	C	T	0.0884692	1006
7	rs11773243	C	T	0.0616302	1006
7	rs11763874	T	C	0.0616302	1006
7	rs16874167	G	A	0.246521	1006
7	rs80209531	G	A	0.0129225	1006
7	rs55648946	T	C	0.0238569	1006
7	rs17166328	T	C	0.212724	1006
7	rs17166330	G	T	0.239563	1006
7	rs142374014	T	C	0.0109344	1006
7	rs73157287	T	G	0.0606362	1006
7	rs1424597	G	A	0.101392	1006
7	rs11762270	G	A	0.159046	1006
7	rs11762290	C	G	0.158052	1006
7	rs67188846	C	T	0.0616302	1006
7	rs143495107	G	A	0.026839	1006
7	rs11766824	T	C	0.0616302	1006
7	rs11763310	G	T	0.0616302	1006
7	rs11763352	C	T	0.185885	1006
7	rs75588093	C	T	0.028827	1006
7	rs55950734	C	T	0.185885	1006
7	rs62465033	G	A	0.0904573	1006
7	rs62465034	C	T	0.0954274	1006
7	rs56008447	A	T	0.0616302	1006
7	rs68132710	G	A	0.0616302	1006
7	rs75301419	C	T	0.028827	1006
7	rs17166338	C	T	0.0954274	1006
7	rs11773724	C	T	0.0606362	1006
7	rs55927884	T	C	0.0904573	1006
7	rs67468325	A	G	0.0616302	1006
7	rs7802437	G	A	0.0616302	1006
7	rs115977644	T	A	0.0318091	1006
7	rs73157290	A	G	0.0606362	1006
7	rs17166341	G	A	0.0606362	1006
7	rs4141805	A	G	0.217694	1006
7	rs17218979	G	A	0.0606362	1006
7	rs62465035	G	A	0.0815109	1006
7	rs17818325	C	A	0.0337972	1006
7	rs10236235	C	T	0.0606362	1006
7	rs10265728	A	C	0.0944334	1006
7	rs76687834	G	T	0.0337972	1006
7	rs73157292	G	A	0.0606362	1006
7	rs118162849	A	G	0.028827	1006
7	rs11974626	C	T	0.0337972	1006
7	rs10240206	C	T	0.0606362	1006
7	rs2042513	T	C	0.59841	1006
7	rs11974717	C	T	0.0337972	1006
7	rs965801	G	C	0.59841	1006
7	rs965800	C	T	0.782306	1006
7	rs62466369	A	T	0.0815109	1006
7	rs62466370	G	A	0.0815109	1006
7	rs10244929	G	C	0.0656064	1006
7	rs17818452	T	A	0.0606362	1006
7	rs76813675	C	G	0.0337972	1006
7	rs4481530	G	A	0.0636183	1006
7	rs10248397	C	T	0.0606362	1006
7	rs7791777	A	G	0.0347913	1006
7	rs17219279	T	C	0.0815109	1006
7	rs1582639	T	C	0.781312	1006
7	rs7792343	G	A	0.178926	1006
7	rs7795989	A	G	0.781312	1006
7	rs17818597	G	T	0.0815109	1006
7	rs73157295	C	A	0.0606362	1006
7	rs6950583	T	G	0.590457	1006
7	rs6968829	G	T	0.706759	1006
7	rs75426742	C	A	0.00397614	1006
7	rs55917663	A	C	0.084493	1006
7	rs117965844	C	G	0.0168986	1006
7	rs17219431	G	T	0.0606362	1006
7	rs17166347	C	T	0.214712	1006
7	rs12112256	C	G	0.083499	1006
7	rs55646150	C	A	0.082505	1006
7	rs56262351	G	A	0.0815109	1006
7	rs1593222	T	C	0.410537	1006
7	rs73723785	C	T	0.0139165	1006
7	rs117047405	G	C	0.0168986	1006
7	rs62466374	G	A	0.082505	1006
7	rs11769352	T	A	0.0606362	1006
7	rs732490	T	C	0.411531	1006
7	rs889943	T	C	0.973161	1006
7	rs73723788	C	T	0.0139165	1006
7	rs62466375	C	T	0.0815109	1006
7	rs2341821	C	G	0.406561	1006
7	rs744768	G	A	0.360835	1006
7	rs56190025	G	A	0.0606362	1006
7	rs744767	T	C	0.219682	1006
7	rs62466376	G	C	0.082505	1006
7	rs17166358	G	C	0.083499	1006
7	rs62466377	A	G	0.0815109	1006
7	rs62466378	T	A	0.0815109	1006
7	rs62466379	A	G	0.0815109	1006
7	rs17166360	A	G	0.0815109	1006
7	rs62466380	G	A	0.0815109	1006
7	rs79566249	C	A	0.0815109	1006
7	rs12707034	T	C	0.412525	1006
7	rs73157300	G	A	0.0765408	1006
7	rs11768651	G	A	0.0606362	1006
7	rs10263402	C	T	0.409543	1006
7	rs10263528	C	T	0.130219	1006
7	rs10234146	A	T	0.2167	1006
7	rs10234151	A	G	0.409543	1006
7	rs62466381	G	A	0.082505	1006
7	rs62466382	A	C	0.082505	1006
7	rs12533184	A	G	0.0904573	1006
7	rs12538334	C	T	0.0894632	1006
7	rs35492346	C	T	0.0894632	1006
7	rs12538433	G	A	0.0894632	1006
7	rs1424589	A	G	0.0904573	1006
7	rs10272059	C	T	0.0894632	1006
7	rs10272273	G	A	0.213718	1006
7	rs10272296	G	T	0.0894632	1006
7	rs55655721	A	C	0.0626243	1006
7	rs10228998	T	A	0.0894632	1006
7	rs62466384	C	G	0.0894632	1006
7	rs62466385	C	T	0.0894632	1006
7	rs7784962	C	T	0.411531	1006
7	rs143227942	C	T	0.00894632	1006
7	rs1424590	C	T	0.0884692	1006
7	rs6956868	A	G	0.199801	1006
7	rs75264636	G	C	0.0318091	1006
7	rs4731863	T	A	0.0725646	1006
7	rs1364504	C	T	0.314115	1006
7	rs56289193	C	G	0.16004	1006
7	rs73157301	A	C	0.0626243	1006
7	rs10231544	T	C	0.314115	1006
7	rs73723792	G	T	0.0427435	1006
7	rs1424591	A	G	0.0954274	1006
7	rs17166373	T	C	0.0437376	1006
7	rs11761311	C	G	0.0616302	1006
7	rs6953350	T	C	0.418489	1006
7	rs1364505	G	A	0.309145	1006
7	rs73723796	T	A	0.00894632	1006
7	rs6467431	G	A	0.106362	1006
7	rs11973890	C	T	0.0427435	1006
7	rs6963850	T	G	0.0437376	1006
7	rs17166374	C	G	0.369781	1006
7	rs17166377	T	C	0.0437376	1006
7	rs6959579	G	A	0.49006	1006
7	rs56003947	G	A	0.0616302	1006
7	rs73158806	G	A	0.0606362	1006
7	rs78845586	G	T	0.0337972	1006
7	rs79208269	C	A	0.0337972	1006
7	rs11978355	A	G	0.0427435	1006
7	rs73158807	G	C	0.0606362	1006
7	rs11971704	G	A	0.0427435	1006
7	rs741663	G	T	0.215706	1006
7	rs73723800	G	T	0.0427435	1006
7	rs56053426	C	T	0.0616302	1006
7	rs11761937	C	A	0.0616302	1006
7	rs4518603	G	A	0.322068	1006
7	rs2341822	T	C	0.217694	1006
7	rs77032207	A	C	0.0427435	1006
7	rs56676764	A	G	0.0437376	1006
7	rs73158810	A	G	0.0616302	1006
7	rs930239	G	A	0.0357853	1006
7	rs34043170	C	T	0.027833	1006
7	rs55675809	G	A	0.0616302	1006
7	rs12539196	A	C	0.152087	1006
7	rs73434896	A	T	0.0437376	1006
7	rs4731865	C	G	0.0735586	1006
7	rs77262067	C	T	0.0149105	1006
7	rs10248238	G	T	0.134195	1006
7	rs79204387	C	A	0.0318091	1006
7	rs116860125	T	C	0.0168986	1006
7	rs73158811	C	T	0.0616302	1006
7	rs73158812	G	T	0.0626243	1006
7	rs73158813	C	T	0.0636183	1006
7	rs10282367	A	G	0.404573	1006
7	rs66792854	G	A	0.0675944	1006
7	rs76140941	G	A	0.0397614	1006
7	rs12536340	C	A	0.11332	1006
7	rs139284604	T	C	0.0178926	1006
7	rs6945711	A	G	0.398608	1006
7	rs73158814	G	C	0.0735586	1006
7	rs1863015	A	G	0.398608	1006
7	rs4728255	C	T	0.148111	1006
7	rs112881626	G	A	0.0357853	1006
7	rs4731866	C	T	0.148111	1006
7	rs17166386	G	A	0.147117	1006
7	rs76714753	G	A	0.0477137	1006
7	rs62466387	A	G	0.11829	1006
7	rs62466416	G	A	0.0775348	1006
7	rs6972176	A	C	0.321074	1006
7	rs6954714	T	G	0.321074	1006
7	rs73158816	G	A	0.0238569	1006
7	rs6973207	G	A	0.0467197	1006
7	rs6467433	T	C	0.26839	1006
7	rs9969373	T	G	0.191849	1006
7	rs12537485	C	T	0.189861	1006
7	rs6467434	T	C	0.316103	1006
7	rs34904952	T	C	0.0775348	1006
7	rs75047193	T	C	0.0477137	1006
7	rs1863016	C	A	0.314115	1006
7	rs6971197	T	C	0.0775348	1006
7	rs113866132	T	C	0.027833	1006
7	rs17819692	G	A	0.0785288	1006
7	rs60256846	T	G	0.0367793	1006
7	rs6976361	T	C	0.198807	1006
7	rs118043952	G	A	0.0397614	1006
7	rs73726012	G	T	0.0367793	1006
7	rs151291548	G	C	0.0168986	1006
7	rs78416910	G	A	0.0357853	1006
7	rs73436726	A	T	0.0407555	1006
7	rs4728256	A	G	0.236581	1006
7	rs142050113	C	T	0.0357853	1006
7	rs6467435	A	C	0.313121	1006
7	rs62466418	G	A	0.0765408	1006
7	rs10231676	T	G	0.32008	1006
7	rs78060357	A	G	0.0357853	1006
7	rs75502136	A	C	0.0357853	1006
7	rs79271882	A	C	0.0357853	1006
7	rs12154806	A	C	0.0357853	1006
7	rs62466420	T	G	0.0765408	1006
7	rs1433387	G	C	0.235586	1006
7	rs1433388	G	C	0.323062	1006
7	rs10228464	G	T	0.0864811	1006
7	rs6467436	T	C	0.228628	1006
7	rs7803182	C	T	0.222664	1006
7	rs6467437	C	T	0.311133	1006
7	rs75255442	C	T	0.0357853	1006
7	rs73158817	C	T	0.0367793	1006
7	rs62466421	G	A	0.0864811	1006
7	rs35864226	T	A	0.0119284	1006
7	rs10954373	T	G	0.232604	1006
7	rs6467438	T	G	0.234592	1006
7	rs118133428	G	A	0.0308151	1006
7	rs11772757	T	G	0.222664	1006
7	rs7807933	A	G	0.117296	1006
7	rs62466422	C	T	0.0864811	1006
7	rs62466423	C	T	0.0765408	1006
7	rs10269601	C	A	0.127237	1006
7	rs10240055	A	G	0.127237	1006
7	rs10240056	A	G	0.127237	1006
7	rs10269993	G	T	0.127237	1006
7	rs10240434	A	G	0.32008	1006
7	rs10240737	A	G	0.130219	1006
7	rs10273699	G	A	0.127237	1006
7	rs12539410	G	C	0.0407555	1006
7	rs73436754	G	T	0.0407555	1006
7	rs10278520	G	C	0.32008	1006
7	rs17166411	G	A	0.189861	1006
```
