## Supplementary material for "Characterization of shared and ancestry-specific signals driving complex traits using multi-ancestry fine-mapping": s1_snps.txt

```
rs112909113
rs7796937
rs3847105
rs13237274
rs10228513
rs150745980
rs3735030
rs17165574
rs8180690
rs73153488
rs12537991
rs17743120
rs13224210
rs141921297
rs78303878
rs10261864
rs3847106
rs34639962
rs58764897
rs17165584
rs73153491
rs79668837
rs2398770
rs6963117
rs138456085
rs139149430
rs7784242
rs7788446
rs3847107
rs10269703
rs458908
rs9719973
rs3800678
rs78912103
rs17165599
rs3847108
rs3823559
rs3847109
rs78027133
rs181059132
rs2398771
rs189224778
rs74372173
rs73153494
rs6961875
rs3800680
rs139250851
rs113635619
rs117186171
rs111926893
rs111447727
rs35683021
rs144893238
rs141850047
rs3857862
rs73153497
rs62468085
rs7805240
rs7794037
rs117851155
rs3847110
rs10259329
rs143168729
rs80071317
rs13240556
rs62468087
rs13228664
rs71548781
rs146341488
rs67073852
rs12672606
rs79274274
rs74982674
rs60570942
rs17165649
rs4731798
rs78012420
rs79912642
rs1615299
rs13227496
rs140182987
rs1648441
rs17743748
rs13241862
rs11977312
rs192688706
rs13237249
rs12539640
rs17743818
rs3213820
rs1733861
rs1684172
rs10229349
rs75298305
rs113654391
rs78913565
rs74365117
rs6954916
rs13244567
rs76865044
rs73153500
rs10227451
rs1684174
rs1426470
rs3894441
rs7786848
rs77791463
rs12538523
rs12533308
rs1643270
rs1733864
rs75698445
rs140037795
rs1733862
rs1043893
rs15956
rs56401502
rs12535892
rs3847112
rs76998166
rs3735032
rs3735034
rs8232
rs78928874
rs1733860
rs1045046
rs1045045
rs117489418
rs113382424
rs113049225
rs78887165
rs7799613
rs6651125
rs77580680
rs3212300
rs3212303
rs11770771
rs11767602
rs1648445
rs1643264
rs35706199
rs3800684
rs3800688
rs1733858
rs34232088
rs73157520
rs78519767
rs1733859
rs3212299
rs3212298
rs56123664
rs56165616
rs35893129
rs3212295
rs73490866
rs112877944
rs3847113
rs12670788
rs3735035
rs17744792
rs73157523
rs58421509
rs73157524
rs11979439
rs10954318
rs75350550
rs112350050
rs11769808
rs1733865
rs1733866
rs73722842
rs4731799
rs2433294
rs1013368
rs12540046
rs1733854
rs1643263
rs11768640
rs144035559
rs73722846
rs74954963
rs112969467
rs10264841
rs73722847
rs10224884
rs10268420
rs11763812
rs1833493
rs1477250
rs35287817
rs113326594
rs7790992
rs62468110
rs55889278
rs116929659
rs13308125
rs6968458
rs6968481
rs57259821
rs1733873
rs35975087
rs141455589
rs12667509
rs144974340
rs1733872
rs11974385
rs77114770
rs11773254
rs111558363
rs1625957
rs9649034
rs150085704
rs79618478
rs11977917
rs12706977
rs147525197
rs73722855
rs1643258
rs144155705
rs55847414
rs2398791
rs1814291
rs2398792
rs58327209
rs76928461
rs1643256
rs192298457
rs6942947
rs13245368
rs750825
rs1733875
rs7781389
rs748201
rs117871875
rs1619267
rs1733876
rs7781498
rs13236463
rs79618024
rs80130775
rs10273876
rs2398793
rs6953894
rs7792334
rs6467374
rs1733874
rs55802525
rs113189864
rs28446476
rs13247975
rs35900352
rs62468113
rs58781769
rs145645706
rs112712083
rs57503556
rs7807320
rs147809259
rs12155058
rs113556045
rs112896122
rs111846205
rs1643251
rs55807020
rs1030146
rs76601231
rs1465387
rs77272058
rs73722857
rs7805446
rs117779396
rs6467375
rs117548395
rs117840222
rs57450990
rs1030145
rs10279789
rs10235009
rs11496171
rs2398795
rs6467376
rs12113630
rs116775512
rs1559022
rs1559021
rs1007340
rs56262918
rs12540002
rs188942903
rs75987569
rs11763366
rs118088522
rs12666248
rs78453618
rs1643257
rs117263618
rs12667410
rs1615131
rs7780021
rs141652944
rs3823484
rs4433085
rs117738055
rs117013637
rs7804154
rs112335619
rs76431373
rs116464693
rs1819973
rs1582412
rs1733877
rs12667357
rs80075416
rs112801829
rs11763391
rs1971713
rs6945111
rs75807453
rs7782990
rs876340
rs62468119
rs62468120
rs888602
rs117859546
rs111468575
rs144795820
rs183876308
rs117334219
rs188161099
rs12535923
rs78682050
rs75999188
rs56759001
rs62468130
rs1643271
rs4728221
rs10248455
rs113275873
rs74860284
rs1630673
rs147462977
rs1631528
rs181903589
rs6467378
rs1643272
rs1643273
rs41386244
rs73157550
rs141211173
rs62468131
rs139215955
rs116257391
rs58495828
rs10276781
rs28416168
rs17165717
rs1643274
rs1643275
rs78483192
rs1643276
rs76142911
rs1733870
rs77779226
rs146944534
rs1643281
rs10277958
rs1613129
rs2895241
rs12668230
rs12668271
rs144020057
rs13308875
rs16885558
rs148694225
rs13308940
rs13438015
rs56072282
rs181152827
rs145016522
rs112735207
rs62468132
rs13310545
rs62468133
rs7778436
rs140557204
rs6963616
rs76000129
rs11760907
rs6968263
rs17823976
rs117983876
rs114610365
rs6979252
rs6961247
rs6978999
rs6961544
rs12530720
rs117601468
rs73157553
rs147399190
rs115136484
rs12666101
rs12533289
rs62468135
rs117091806
rs13235709
rs56132231
rs56393663
rs114473815
rs10272823
rs1643284
rs2909682
rs80045065
rs1643285
rs61443960
rs2909683
rs1643286
rs1643287
rs9690213
rs181891229
rs13226553
rs2909684
rs117456854
rs13230777
rs62468927
rs2909685
rs61678439
rs11974144
rs11980981
rs55914554
rs6965589
rs6965763
rs6949480
rs56240505
rs6969803
rs13238021
rs34748741
rs112832337
rs10245857
rs10232233
rs139829212
rs10232250
rs12673458
rs77804047
rs78205731
rs117907784
rs1643247
rs150916240
rs1733857
rs2398799
rs117679750
rs62468932
rs140200997
rs117518731
rs113764553
rs10155893
rs4336534
rs117536839
rs181716520
rs2909663
rs752186
rs116902014
rs2971806
rs11971698
rs11978507
rs10228574
rs2971804
rs144669437
rs2971803
rs117659604
rs75579468
rs60624521
rs71541523
rs2909665
rs11764160
rs2952470
rs57494823
rs4731800
rs13226832
rs1078246
rs1862083
rs12534221
rs11765908
rs1990848
rs73159532
rs11766135
rs2971802
rs1643249
rs1643250
rs112665265
rs73722886
rs73722887
rs7798908
rs7780168
rs4728224
rs13310559
rs184550495
rs6977901
rs80059502
rs888604
rs76156091
rs888605
rs115668384
rs888606
rs62467937
rs74944428
rs2909666
rs77384665
rs116877390
rs77803555
rs1643253
rs142844878
rs149453443
rs143967073
rs113795437
rs146594326
rs140182083
rs111695845
rs143870973
rs1733853
rs74571348
rs149154521
rs61103437
rs142909192
rs74491039
rs55995554
rs150506705
rs2971751
rs76258575
rs2909667
rs2909668
rs146901771
rs76450866
rs2971749
rs17165751
rs80138390
rs73159539
rs1017193
rs6976994
rs77060733
rs76380791
rs2909669
rs746014
rs746015
rs147915706
rs746017
rs1077246
rs2971748
rs10276126
rs77028842
rs2909670
rs1559019
rs2909671
rs79986720
rs2909673
rs143336485
rs148378832
rs114792874
rs2971747
rs2971746
rs117322570
rs752890
rs752889
rs35016187
rs2909675
rs7793095
rs4731801
rs10954321
rs117519915
rs2971745
rs13224893
rs12706979
rs929731
rs77242087
rs2971744
rs2971743
rs79141089
rs12706980
rs10244621
rs1862084
rs78918726
rs10227243
rs10272488
rs10257102
rs10272608
rs10257021
rs75672964
rs10954322
rs142819224
rs888607
rs729840
rs888608
rs2971741
rs75511781
rs1000202
rs10808258
rs184958319
rs2042132
rs6467380
rs4731802
rs1469009
rs4728225
rs4731803
rs918339
rs1421603
rs62467938
rs10085475
rs117161161
rs150708601
rs144793716
rs12706981
rs118091779
rs2909678
rs4607549
rs2971805
rs2909679
rs734984
rs2971801
rs28591478
rs79405723
rs11762168
rs111394021
rs79888288
rs2909680
rs11983752
rs142615416
rs73159564
rs11983800
rs112947200
rs11973907
rs12706983
rs13221630
rs145379086
rs10224858
rs10240839
rs10240968
rs13222350
rs13239607
rs11971995
rs4457256
rs6943605
rs111551296
rs10480815
rs6959227
rs73159571
rs6959756
rs10235758
rs12706984
rs12535680
rs12533329
rs12533353
rs6947308
rs4368921
rs73159574
rs67805917
rs12666564
rs117463078
rs4993895
rs9969226
rs4591971
rs3885619
rs56262957
rs73159578
rs10244455
rs118069194
rs34012949
rs11765909
rs11765949
rs34067231
rs147921958
rs34843651
rs71541546
rs34042412
rs4521707
rs7784841
rs11767902
rs73159580
rs140112051
rs111866353
rs35187601
rs140494603
rs4620225
rs145723333
rs138317177
rs190972079
rs148649778
rs73726221
rs10447864
rs12706985
rs4570078
rs73726223
rs11978264
rs35194410
rs34880644
rs73159585
rs147017209
rs7806338
rs73159587
rs12537566
rs4078096
rs4074204
rs75817950
rs75280523
rs34044904
rs4075268
rs79437148
rs34674527
rs34885425
rs34059266
rs6970819
rs73163105
rs73163106
rs78484997
rs76352783
rs12673053
rs12706986
rs11765576
rs6957161
rs6965244
rs142270731
rs6970398
rs6950196
rs10215358
rs11764710
rs34018960
rs67592145
rs6961290
rs62467954
rs62467955
rs7795093
rs73163110
rs112519652
rs62467956
rs7782548
rs73723308
rs62467957
rs12536710
rs78478416
rs11972094
rs12536699
rs12536763
rs138588481
rs73723310
rs34400273
rs35111565
rs35253465
rs73723311
rs73163113
rs140776877
rs73723313
rs80120558
rs117526226
rs4348414
rs113930526
rs143154788
rs11761231
rs4401787
rs4276626
rs4076936
rs10276527
rs4076266
rs4073301
rs117427357
rs4076265
rs4412295
rs6970896
rs139160740
rs79473088
rs111346731
rs10261811
rs11769064
rs11769128
rs6976635
rs11769875
rs10954323
rs73723316
rs11770094
rs12112170
rs11771003
rs9656401
rs117457898
rs12538772
rs6949155
rs6467383
rs6969195
rs77537290
rs73163121
rs73163122
rs35550244
rs77517800
rs73163123
rs4076505
rs10232534
rs73163124
rs4731806
rs10266232
rs6467384
rs58289504
rs12669428
rs189219855
rs10237717
rs75123507
rs10282190
rs36001745
rs34821501
rs36032805
rs10231383
rs12706987
rs34615036
rs11978012
rs71541565
rs145406565
rs6467385
rs73163127
rs73163128
rs10251246
rs6962206
rs73163130
rs28472472
rs13224036
rs11978373
rs150016414
rs6467386
rs180774344
rs2971808
rs10246007
rs117078983
rs10251216
rs2971798
rs6953571
rs6971598
rs11772080
rs151011238
rs6945428
rs12533074
rs145398903
rs7788219
rs73163132
rs76260378
rs1861998
rs147486016
rs34021471
rs144003562
rs62470660
rs2971785
rs10262094
rs2909469
rs73163133
rs2909470
rs10262450
rs2971784
rs2909471
rs10236277
rs6963779
rs77765405
rs11770869
rs2971783
rs10270646
rs10241205
rs10273960
rs4731808
rs34570931
rs35335633
rs58867730
rs34313647
rs35961059
rs12540278
rs2971773
rs2971772
rs2971771
rs2971769
rs73163137
rs10253144
rs2909474
rs73163138
rs10277621
rs10277640
rs2333888
rs2333889
rs2878053
rs2971762
rs74842782
rs2971761
rs118088295
rs2971760
rs2971758
rs10954324
rs2909478
rs2909479
rs2909480
rs73163141
rs4731809
rs35207383
rs147289224
rs146578071
rs1107490
rs116097534
rs77760637
rs2909483
rs2909487
rs7778363
rs2909488
rs4728226
rs2909491
rs117301638
rs2909493
rs79546365
rs12706990
rs17165866
rs1421359
rs10046536
rs10046578
rs1421360
rs73163144
rs140768902
rs36014436
rs12540113
rs55793286
rs12535646
rs2971753
rs67481436
rs2971752
rs11762155
rs62470663
rs142988776
rs148100886
rs4576374
rs7795671
rs10954325
rs4728227
rs76076221
rs78231784
rs12533358
rs75456307
rs1862001
rs4728228
rs1345525
rs1345526
rs150745892
rs117283614
rs4731812
rs12672353
rs11764453
rs112242155
rs11768043
rs1106683
rs1106684
rs12534413
rs2333893
rs2333894
rs4535659
rs888538
rs2878054
rs888539
rs888540
rs1076497
rs888541
rs6960129
rs1477225
rs1477226
rs1477228
rs1477229
rs1968219
rs12535855
rs60869352
rs61233128
rs59651443
rs58822679
rs117840427
rs4731813
rs188018003
rs11982458
rs67506721
rs7787173
rs66792142
rs67445850
rs11762266
rs10954326
rs10954327
rs10954328
rs10954329
rs12537441
rs66717317
rs67435826
rs68017295
rs151225797
rs12538163
rs56073764
rs35457641
rs34741957
rs10954330
rs1421361
rs138419436
rs11764472
rs17165897
rs59269529
rs60381542
rs58010278
rs61245739
rs73163155
rs58699753
rs74800772
rs57258901
rs58133574
rs138595861
rs113535020
rs113461499
rs74857680
rs11766717
rs56288570
rs55848281
rs11763164
rs11763240
rs11770006
rs11763261
rs11767669
rs11770938
rs11764235
rs11764266
rs35480282
rs35842177
rs17792713
rs55975923
rs66645003
rs73163158
rs67654455
rs77817152
rs67655809
rs1073259
rs79195106
rs67810505
rs12534297
rs73148846
rs12539540
rs11765324
rs11768883
rs1592696
rs1592697
rs1592698
rs7457100
rs12535113
rs12535127
rs12535142
rs6467389
rs4728229
rs61212111
rs6964815
rs61502430
rs11773898
rs11767055
rs11767029
rs11767140
rs17165901
rs34068831
rs12531216
rs12536408
rs10273941
rs4728230
rs12706991
rs12706992
rs6957886
rs13228986
rs10261843
rs6975951
rs35609718
rs6976489
rs6976261
rs10954331
rs6980306
rs35908723
rs1592699
rs1592700
rs1592701
rs62470681
rs4731814
rs35344758
rs4731815
rs6948136
rs60086509
rs17165911
rs738108
rs738110
rs7458636
rs12539373
rs10954332
rs11982496
rs62470684
rs738111
rs2010709
rs13223601
rs10256253
rs2058965
rs62470685
rs35750201
rs36050296
rs13227715
rs13227914
rs13227842
rs17165919
rs34040127
rs62470689
rs12706993
rs1421362
rs62470690
rs10954335
rs74571746
rs35839193
rs17165924
rs10488337
rs62468061
rs7796285
rs6968838
rs17793127
rs12706994
rs6467390
rs6467392
rs4728232
rs114268050
rs4728233
rs4728234
rs74946325
rs62468062
rs117460720
rs1362930
rs13245122
rs10954336
rs74502760
rs62468063
rs2160953
rs7804008
rs73148857
rs12532334
rs56836797
rs34309593
rs141882902
rs888542
rs62468065
rs11769926
rs13245780
rs10269950
rs10225093
rs888533
rs759731
rs759732
rs10255121
rs759733
rs741535
rs113357625
rs741536
rs741537
rs17165941
rs80111087
rs10755878
rs11767764
rs6948706
rs6949084
rs6948872
rs11764366
rs73148864
rs6958819
rs7793518
rs7797207
rs544844559
rs7780608
rs9767827
rs13221153
rs6947573
rs62468066
rs6951619
rs10272905
rs2334129
rs6970404
rs11768161
rs4728235
rs4728236
rs4731816
rs6976055
rs28505104
rs75943731
rs34036443
rs73148871
rs10244536
rs74363554
rs145092435
rs12536241
rs11761851
rs75086919
rs55694669
rs1122732
rs34238228
rs1985155
rs62468068
rs9886019
rs6957381
rs142213630
rs113099826
rs62468070
rs62468071
rs2080733
rs56244943
rs9641910
rs117972597
rs11982848
rs11976075
rs73148874
rs10237123
rs10225504
rs7800281
rs9656405
rs77077206
rs10954339
rs2111907
rs11762632
rs6944918
rs6945544
rs80113194
rs1004592
rs1004591
rs3890309
rs10242198
rs55889307
rs10241990
rs11975237
rs13238375
rs10242607
rs1477222
rs1477223
rs1477224
rs79436019
rs75903068
rs12706996
rs117701154
rs10954340
rs4731820
rs17165961
rs73148888
rs1425087
rs73148889
rs62468074
rs17165966
rs12234840
rs12234841
rs61421000
rs17794043
rs55937521
rs112744860
rs73148892
rs10488340
rs73148894
rs73148895
rs79313010
rs11773903
rs73148897
rs73148898
rs73148899
rs11771563
rs4731821
rs73148901
rs73148902
rs73151003
rs10261124
rs11768999
rs73725630
rs74425008
rs56213452
rs17165969
rs7781573
rs759737
rs62468076
rs73151005
rs17165970
rs57477424
rs78624092
rs62468092
rs7801448
rs57758316
rs73151007
rs3885260
rs61449202
rs1425086
rs10264040
rs2333896
rs112051620
rs113825498
rs10272683
rs79138320
rs60398050
rs73151010
rs4731822
rs73151011
rs76070078
rs11766735
rs987998
rs34835812
rs73725635
rs11975170
rs117159621
rs11972336
rs56227632
rs75952842
rs74695911
rs56388326
rs77265499
rs62468096
rs1425085
rs10464712
rs13244980
rs10250261
rs10279798
rs10250284
rs73151013
rs1425084
rs73151014
rs62468097
rs11534068
rs74670764
rs10954341
rs10954342
rs4728238
rs10954343
rs73725640
rs11535254
rs59945874
rs17133213
rs4728240
rs113255532
rs12112385
rs10954344
rs6955090
rs1863225
rs73725641
rs73151015
rs62468099
rs73725642
rs62468100
rs56291605
rs62468101
rs6965507
rs73151016
rs73151018
rs10954345
rs4728241
rs73151022
rs73151023
rs4612286
rs62468104
rs759738
rs117548772
rs731203
rs117343763
rs8180781
rs79529128
rs8180782
rs7796957
rs73725644
rs146739371
rs73151026
rs138093187
rs62468106
rs4728242
rs10273565
rs10261075
rs79353305
rs12706997
rs12706998
rs73151027
rs7812272
rs79102200
rs17165985
rs60772407
rs4731824
rs76446459
rs59684747
rs2058968
rs12539275
rs73725647
rs73151030
rs2058969
rs112029692
rs1425090
rs12539514
rs12672482
rs7799428
rs13235215
rs4731825
rs79236826
rs888536
rs77735686
rs2160952
rs11765910
rs7801375
rs76630052
rs148489502
rs1834291
rs117865882
rs76742730
rs74851413
rs73725651
rs112973460
rs73151032
rs10085839
rs1425088
rs6972544
rs60089522
rs7799455
rs7799084
rs7782417
rs62468121
rs10085675
rs9641911
rs16874053
rs4731826
rs4728243
rs62468123
rs9649568
rs9641913
rs10488343
rs10234439
rs12667919
rs17800493
rs73151034
rs6965514
rs10954346
rs7783654
rs17166010
rs78355418
rs74958498
rs17192046
rs17166011
rs138364108
rs10280590
rs62468125
rs1582684
rs6467396
rs1820337
rs890109
rs73151037
rs73725654
rs4141859
rs10253301
rs62468126
rs79664315
rs6947245
rs76993758
rs6965417
rs1593312
rs17166016
rs4332072
rs1609856
rs1609855
rs1582681
rs1582680
rs56408170
rs1834290
rs1991190
rs1593310
rs62468127
rs76082125
rs73151044
rs73151045
rs4446682
rs56257740
rs1593309
rs73725657
rs145278503
rs4731827
rs4504579
rs2008684
rs4731828
rs4731829
rs35347390
rs10226716
rs117675235
rs7801748
rs12666394
rs62468143
rs2216982
rs4278107
rs10260150
rs4728245
rs143319035
rs56002515
rs58144984
rs62468144
rs73151051
rs150893517
rs10954347
rs12539197
rs2113891
rs4731830
rs150097388
rs7804298
rs2341028
rs10237626
rs12707007
rs6949852
rs6949779
rs74764237
rs10271989
rs76746441
rs75476037
rs6956379
rs13232323
rs6961000
rs6961159
rs6961580
rs9640869
rs2059456
rs2059455
rs2059454
rs2059453
rs7804290
rs7385859
rs146296025
rs13309355
rs76391758
rs12540215
rs11983666
rs73151056
rs1582678
rs1593306
rs17166027
rs62468147
rs67672868
rs1593305
rs117013003
rs66524749
rs7777709
rs58093368
rs77468884
rs4523180
rs1593304
rs4141858
rs117334041
rs76140329
rs4637759
rs75035631
rs4728246
rs1834289
rs118173472
rs4731831
rs2113890
rs67427671
rs17193209
rs67573360
rs17193230
rs4410855
rs78456529
rs6955182
rs17801630
rs7806149
rs11773206
rs11769507
rs76633120
rs4728247
rs56162910
rs12707008
rs7800092
rs6467401
rs12673290
rs71526456
rs17193476
rs7385835
rs6977570
rs6978076
rs74749506
rs6943987
rs6943990
rs10488345
rs6944574
rs140238010
rs6467402
rs2879920
rs2098838
rs9690921
rs139703697
rs10229179
rs76545008
rs2113889
rs10224200
rs10224458
rs1863226
rs7802962
rs11762083
rs118147425
rs190205085
rs1593303
rs35724977
rs726284
rs2059457
rs719083
rs719084
rs11765205
rs62468154
rs7384824
rs117498695
rs4731834
rs6467404
rs890108
rs117675931
rs1593307
rs10808262
rs4354250
rs4466343
rs13246700
rs2341029
rs4296987
rs4731835
rs4236636
rs186074949
rs4487697
rs34275475
rs4374929
rs74969462
rs4311612
rs12674013
rs12667454
rs76327808
rs35071641
rs9649569
rs3925251
rs11771570
rs1514071
rs10233805
rs9649037
rs12707021
rs28620284
rs36201054
rs141694334
rs151231794
rs4373469
rs7459054
rs1123431
rs1514070
rs79003154
rs75769664
rs6965479
rs2341030
rs62468156
rs925631
rs116894276
rs9656406
rs78744981
rs4288320
rs116981744
rs4296988
rs10274758
rs932083
rs4728248
rs1514055
rs76832997
rs4728249
rs925629
rs925630
rs6467409
rs145661967
rs6415373
rs6952358
rs56688205
rs116946806
rs77862395
rs7791316
rs75179978
rs12674255
rs74510432
rs12670089
rs67675375
rs10238848
rs6467410
rs6467411
rs2137821
rs11971559
rs73151073
rs62468158
rs10954350
rs10231527
rs6467412
rs62468159
rs118010371
rs67449610
rs9655876
rs11766547
rs7385251
rs11767564
rs73151075
rs76823087
rs77465535
rs34078620
rs28699613
rs1514069
rs58533430
rs4518602
rs6467413
rs4607550
rs7457641
rs146042559
rs10257902
rs1849654
rs7808941
rs28457062
rs141588926
rs28834811
rs187873600
rs139403852
rs62469661
rs7455827
rs6467414
rs1913435
rs1913434
rs1514063
rs10230097
rs12673801
rs7809885
rs10233714
rs145320820
rs140675083
rs6950482
rs118058028
rs7385098
rs7385111
rs28591432
rs1514061
rs10257721
rs117888166
rs1514053
rs6943360
rs62469665
rs62469666
rs12538781
rs144015298
rs34504076
rs7811818
rs7793524
rs10253104
rs6952101
rs61689701
rs146732215
rs117281411
rs7384407
rs10228879
rs11762084
rs9641920
rs80026610
rs17166078
rs56077908
rs62469668
rs7790679
rs17166082
rs17166083
rs6944714
rs6962835
rs6962851
rs10282350
rs10954351
rs10954352
rs11978376
rs75117405
rs78954691
rs10230990
rs79764076
rs4317516
rs12155017
rs6467417
rs2880091
rs9692336
rs9691005
rs996278
rs1399087
rs12535538
rs73151085
rs117639265
rs7384305
rs1996160
rs62469670
rs4731838
rs78082317
rs13310141
rs4731839
rs6467418
rs1156041
rs1567857
rs4566977
rs10954353
rs12536824
rs1514067
rs1514066
rs1514065
rs907974
rs1567859
rs12707022
rs77008163
rs73151087
rs879404
rs6467419
rs6964329
rs77220417
rs7455676
rs13221741
rs10261282
rs12155053
rs10954354
rs60740892
rs7777234
rs34968684
rs7349978
rs10274116
rs1355884
rs1355885
rs1355886
rs12381363
rs9801310
rs2175857
rs78879551
rs2137819
rs62469672
rs76444313
rs6467420
rs10273512
rs118086744
rs11771897
rs11762599
rs6958459
rs34357278
rs9791411
rs1514056
rs75502584
rs13241685
rs62469673
rs147245262
rs1028065
rs1028066
rs1514057
rs74332178
rs11772439
rs6977162
rs10954355
rs10277310
rs10248132
rs1986919
rs10237663
rs6945284
rs73151093
rs71528510
rs17649990
rs10246281
rs10275602
rs34031376
rs117154549
rs112967874
rs34036124
rs71528511
rs13438632
rs80264775
rs13226399
rs77590866
rs11769179
rs17571340
rs13234107
rs10216052
rs4731841
rs9641922
rs10954356
rs2048667
rs10232734
rs10232652
rs4731842
rs4731843
rs4728250
rs59743185
rs2880092
rs6944280
rs13236905
rs80104010
rs62469676
rs4731844
rs34408166
rs76407699
rs34161036
rs2090077
rs34469079
rs146646766
rs79684840
rs10249435
rs11769790
rs4731845
rs9649571
rs12530655
rs12535836
rs11767980
rs73153004
rs12707024
rs140187517
rs1514051
rs6976275
rs7808874
rs6962927
rs6942905
rs12537969
rs6943394
rs4039585
rs6963716
rs6943812
rs4731846
rs4731847
rs35771503
rs35144986
rs34936702
rs76060746
rs2175859
rs1033171
rs35778930
rs35924127
rs35006955
rs2175858
rs35417231
rs192335593
rs35008059
rs10156022
rs73495570
rs10275934
rs71528518
rs35272761
rs62469685
rs73153008
rs4731848
rs141978213
rs7811569
rs10156077
rs1355883
rs75404284
rs10269586
rs62469686
rs34398790
rs73153009
rs1567858
rs10954357
rs1996161
rs77149849
rs35708580
rs56328584
rs10242602
rs13224052
rs74957390
rs12707026
rs4416761
rs4644164
rs1983285
rs117632853
rs7790067
rs12113818
rs13245646
rs13245659
rs281883
rs17166142
rs10259176
rs281888
rs75582234
rs73153011
rs77467235
rs112403346
rs17166152
rs10242099
rs55807427
rs3099913
rs10271773
rs71528522
rs281900
rs166854
rs188151
rs204291
rs281901
rs281902
rs281903
rs281904
rs74964860
rs148778420
rs73725813
rs73497310
rs281905
rs281906
rs148887938
rs281907
rs2598190
rs2598191
rs281908
rs184047318
rs281909
rs204292
rs117612719
rs11983489
rs281911
rs7793511
rs142296892
rs1450880
rs281912
rs281913
rs35633127
rs6970968
rs10258249
rs2671097
rs2598194
rs34955366
rs75688360
rs117197863
rs281914
rs35674785
rs56205824
rs281915
rs34234725
rs140766600
rs61413861
rs281916
rs73725824
rs151005304
rs79697784
rs189319324
rs281920
rs281890
rs191260170
rs281892
rs33938893
rs143453856
rs281893
rs11773555
rs13247270
rs6968754
rs76073699
rs75918202
rs6968906
rs6968920
rs3734999
rs117988713
rs77474420
rs35071694
rs281899
rs2278816
rs11772555
rs13232611
rs2671104
rs13246116
rs13246412
rs10954359
rs10954360
rs2671103
rs10954361
rs10954362
rs2671102
rs4731850
rs2671101
rs60506766
rs6977223
rs6467422
rs6467423
rs75848889
rs896166
rs6965681
rs746778
rs2341557
rs78142619
rs57010768
rs73497343
rs281874
rs13228926
rs281875
rs78560809
rs76874722
rs281877
rs6962187
rs76569359
rs73155245
rs281878
rs77426917
rs146873071
rs11978284
rs6949330
rs6954317
rs62469700
rs118087798
rs61076439
rs10258063
rs148749192
rs4728251
rs10273901
rs75171292
rs6974954
rs1399090
rs35337921
rs2671100
rs2598198
rs142144406
rs60832001
rs2671112
rs79325519
rs1562834
rs1562835
rs79398173
rs3930463
rs76152170
rs1450881
rs1450882
rs10256987
rs2671106
rs1450883
rs13228273
rs2598202
rs2671105
rs11773367
rs116988167
rs77089930
rs4731851
rs74518976
rs1399092
rs73725832
rs76302778
rs60997765
rs73497371
rs75856704
rs78309891
rs79286416
rs6962290
rs59313571
rs191997240
rs75635983
rs12666252
rs73497372
rs60255521
rs34071937
rs1376292
rs62469705
rs9649572
rs281880
rs73155250
rs56254512
rs144834523
rs1450884
rs9649039
rs79008842
rs281882
rs111697653
rs11761595
rs62469707
rs17166204
rs79879697
rs117310925
rs1376293
rs6945535
rs10954363
rs113388134
rs896167
rs117408584
rs73155256
rs896169
rs145860702
rs17166207
rs12534587
rs28480290
rs7794234
rs112430266
rs4731852
rs6975484
rs12386585
rs12386586
rs117985931
rs12386646
rs12386587
rs12386694
rs10251791
rs55987912
rs76659245
rs11763166
rs7777156
rs79790908
rs12386622
rs7800692
rs7782124
rs79434268
rs35679562
rs35454736
rs35253793
rs35701875
rs7782558
rs7782869
rs7786869
rs57305701
rs12537017
rs10954364
rs10954365
rs10274815
rs10954366
rs73499327
rs17166213
rs7341538
rs59721636
rs13231300
rs147390657
rs7341474
rs12707027
rs73499334
rs76698892
rs78447978
rs9641933
rs73499335
rs73499337
rs73723715
rs13235860
rs17166214
rs7802114
rs7785277
rs55778272
rs6970197
rs55733016
rs62469710
rs12531350
rs10277421
rs80172977
rs9649040
rs7808586
rs13232207
rs35136321
rs17166216
rs62469711
rs6943549
rs66489121
rs57825190
rs79616812
rs7782294
rs186383884
rs3734996
rs3734995
rs111747337
rs77253071
rs7807353
rs3734992
rs3734991
rs59444396
rs76255548
rs73155260
rs113541749
rs57986525
rs57665981
rs3734990
rs3734989
rs79877622
rs896170
rs7809724
rs17803876
rs144427530
rs17166227
rs3734986
rs3734985
rs3734984
rs3734983
rs66521955
rs117974522
rs6950452
rs6968634
rs6950909
rs6951072
rs76538396
rs6969478
rs62469714
rs62469715
rs12536984
rs73155266
rs60677458
rs60307877
rs10280981
rs56211734
rs6946056
rs56229140
rs1020508
rs78387484
rs60036349
rs61627721
rs59277030
rs79780519
rs61173891
rs58241641
rs56949350
rs67632134
rs10280346
rs62469718
rs73723723
rs12671063
rs28663092
rs10275752
rs7809557
rs6467424
rs58803643
rs58811609
rs7810362
rs7778553
rs73723725
rs111317882
rs7779444
rs77615282
rs58831605
rs62469721
rs147672344
rs10954367
rs10225324
rs10225484
rs149308802
rs4570099
rs73499391
rs2122637
rs1450885
rs56231334
rs62469723
rs146019967
rs62622406
rs17166237
rs62469724
rs17804413
rs55734252
rs1020509
rs1349404
rs4728252
rs79533895
rs59400141
rs9649574
rs2198051
rs930686
rs79959239
rs79214928
rs73155278
rs73155279
rs57414337
rs111942194
rs62469726
rs73155281
rs12668459
rs1868778
rs7786995
rs7787365
rs930687
rs9649042
rs10245338
rs4731854
rs118130119
rs116987055
rs62468396
rs4731855
rs4731856
rs62468397
rs75558788
rs116874412
rs76838724
rs73499401
rs62468398
rs73155283
rs59259594
rs17215844
rs73155284
rs7781259
rs7781556
rs10255805
rs6951911
rs77529828
rs75321463
rs62468399
rs6952566
rs9692157
rs142764345
rs77440692
rs2341819
rs751408
rs874454
rs112470973
rs76772731
rs751407
rs118098206
rs751406
rs73501708
rs62468400
rs139173127
rs12707028
rs6467425
rs55674541
rs79946187
rs9641935
rs73155286
rs62464981
rs73155287
rs13227818
rs13228106
rs78515174
rs10156075
rs117181307
rs2880160
rs115893238
rs2060723
rs2060724
rs17216066
rs7781263
rs73155291
rs73155292
rs1008036
rs79636196
rs55949530
rs7783455
rs13240982
rs118023942
rs73155294
rs7778640
rs189694033
rs77269753
rs13237800
rs11771327
rs55868339
rs11771335
rs34807915
rs1450879
rs13238505
rs1349405
rs1349406
rs2290232
rs2290233
rs56358406
rs977267
rs7795320
rs12707031
rs73501729
rs11760766
rs10225863
rs11761569
rs73155298
rs12111855
rs74812226
rs6467426
rs76579009
rs1026192
rs66485964
rs138326028
rs11761061
rs62464985
rs62464986
rs77562734
rs1026194
rs1026195
rs6959770
rs10249903
rs1868781
rs11764845
rs185513786
rs74977547
rs138211928
rs62464987
rs10441389
rs66514165
rs7787272
rs73155299
rs7787958
rs34437840
rs116842225
rs7806916
rs7807049
rs10245678
rs62464988
rs1991118
rs1991119
rs17805164
rs76793014
rs10231824
rs143650205
rs55721079
rs73155302
rs889942
rs755755
rs17805272
rs17805290
rs1364513
rs10244207
rs11765681
rs1991120
rs3925378
rs62464990
rs1125855
rs1125854
rs17216760
rs149232556
rs11761047
rs35971464
rs10260191
rs10260567
rs10279805
rs73157207
rs62464991
rs1364507
rs62464992
rs62465023
rs73157208
rs73157211
rs73157212
rs28439428
rs17166279
rs6944400
rs73157214
rs10254737
rs73157217
rs73157219
rs7799929
rs10488377
rs10488376
rs117498566
rs17805585
rs7792482
rs1376291
rs139594437
rs10263746
rs79467740
rs114647121
rs77406599
rs113152540
rs11762143
rs73157224
rs73157225
rs117821671
rs66694965
rs77205680
rs75768542
rs181614640
rs10236971
rs10237001
rs73157226
rs10240355
rs6966281
rs11760515
rs10225838
rs10255203
rs10228899
rs74654364
rs73157228
rs35987793
rs10259380
rs10270115
rs10240557
rs11770980
rs11771069
rs10241293
rs75442747
rs10271349
rs6973565
rs10274622
rs11772044
rs11772149
rs76679077
rs62465024
rs11773091
rs10279295
rs10954368
rs116938177
rs62465025
rs10253794
rs4728253
rs117713945
rs11765810
rs4731857
rs117039575
rs7776568
rs7776974
rs73157232
rs2341820
rs56117324
rs56247819
rs17217234
rs139191365
rs73157234
rs4731858
rs73157235
rs143276958
rs67774966
rs717006
rs73157238
rs717005
rs717007
rs117623808
rs1364509
rs73157239
rs2305328
rs1364512
rs55853852
rs75153098
rs76217515
rs1863017
rs1424593
rs74781973
rs73157241
rs2161872
rs17817105
rs73157244
rs73157245
rs76588747
rs55675608
rs73157246
rs73157247
rs62465026
rs10271768
rs149635280
rs74587224
rs144755220
rs77707520
rs73157249
rs73157250
rs10954369
rs76997047
rs10488375
rs12668126
rs1026196
rs12666099
rs10954370
rs6959397
rs7778725
rs13224851
rs6950129
rs10215137
rs115943443
rs10215151
rs73157255
rs73157256
rs17166306
rs66600282
rs73157259
rs13222229
rs67627092
rs2880161
rs4728254
rs115167525
rs113177854
rs55917236
rs75981133
rs188110905
rs17817389
rs9656410
rs11764790
rs56122308
rs112607155
rs2161873
rs1037323
rs71534232
rs34477318
rs28436253
rs4731859
rs13232076
rs78447532
rs73157261
rs12670541
rs12670542
rs12668257
rs60986814
rs148141146
rs12538528
rs17166309
rs56277369
rs73157262
rs10954371
rs12673234
rs13243152
rs117187344
rs62465029
rs73157263
rs73157265
rs28680174
rs75295600
rs35552790
rs73157266
rs6963872
rs12674450
rs6964570
rs4731860
rs74599145
rs73157269
rs79601349
rs11763817
rs11763799
rs6951966
rs10441255
rs1424595
rs6957015
rs17166313
rs11769382
rs76939216
rs10954372
rs6467428
rs1424596
rs12707032
rs6467429
rs76273277
rs11768593
rs117146664
rs1035611
rs189749713
rs191923486
rs144449192
rs35242369
rs7811294
rs56308749
rs1364514
rs7789476
rs189468998
rs73157278
rs28434396
rs28692971
rs73157280
rs17817832
rs62465031
rs17166321
rs73157281
rs74852284
rs78983709
rs73157282
rs17166324
rs12155262
rs67223719
rs12707033
rs77146700
rs3906454
rs145946085
rs7788831
rs13231950
rs59753393
rs11773243
rs11763874
rs16874167
rs80209531
rs55648946
rs17166328
rs17166330
rs142374014
rs73157287
rs1424597
rs11762270
rs11762290
rs67188846
rs143495107
rs11766824
rs11763310
rs11763352
rs75588093
rs55950734
rs62465033
rs62465034
rs56008447
rs68132710
rs75301419
rs17166338
rs11773724
rs55927884
rs67468325
rs7802437
rs115977644
rs73157290
rs17166341
rs4141805
rs17218979
rs62465035
rs17818325
rs10236235
rs10265728
rs76687834
rs73157292
rs118162849
rs11974626
rs10240206
rs2042513
rs11974717
rs965801
rs965800
rs62466369
rs62466370
rs10244929
rs17818452
rs76813675
rs4481530
rs10248397
rs7791777
rs17219279
rs1582639
rs7792343
rs7795989
rs17818597
rs73157295
rs6950583
rs6968829
rs75426742
rs55917663
rs117965844
rs17219431
rs17166347
rs12112256
rs55646150
rs56262351
rs1593222
rs73723785
rs117047405
rs62466374
rs11769352
rs732490
rs889943
rs73723788
rs62466375
rs2341821
rs744768
rs56190025
rs744767
rs62466376
rs17166358
rs62466377
rs62466378
rs62466379
rs17166360
rs62466380
rs79566249
rs12707034
rs73157300
rs11768651
rs10263402
rs10263528
rs10234146
rs10234151
rs62466381
rs62466382
rs12533184
rs12538334
rs35492346
rs12538433
rs1424589
rs10272059
rs10272273
rs10272296
rs55655721
rs10228998
rs62466384
rs62466385
rs7784962
rs143227942
rs1424590
rs6956868
rs75264636
rs4731863
rs1364504
rs56289193
rs73157301
rs10231544
rs73723792
rs1424591
rs17166373
rs11761311
rs6953350
rs1364505
rs73723796
rs6467431
rs11973890
rs6963850
rs17166374
rs17166377
rs6959579
rs56003947
rs73158806
rs78845586
rs79208269
rs11978355
rs73158807
rs11971704
rs741663
rs73723800
rs56053426
rs11761937
rs4518603
rs2341822
rs77032207
rs56676764
rs73158810
rs930239
rs34043170
rs55675809
rs12539196
rs73434896
rs4731865
rs77262067
rs10248238
rs79204387
rs116860125
rs73158811
rs73158812
rs73158813
rs10282367
rs66792854
rs76140941
rs12536340
rs139284604
rs6945711
rs73158814
rs1863015
rs4728255
rs112881626
rs4731866
rs17166386
rs76714753
rs62466387
rs62466416
rs6972176
rs6954714
rs73158816
rs6973207
rs6467433
rs9969373
rs12537485
rs6467434
rs34904952
rs75047193
rs1863016
rs6971197
rs113866132
rs17819692
rs60256846
rs6976361
rs118043952
rs73726012
rs151291548
rs78416910
rs73436726
rs4728256
rs142050113
rs6467435
rs62466418
rs10231676
rs78060357
rs75502136
rs79271882
rs12154806
rs62466420
rs1433387
rs1433388
rs10228464
rs6467436
rs7803182
rs6467437
rs75255442
rs73158817
rs62466421
rs35864226
rs10954373
rs6467438
rs118133428
rs11772757
rs7807933
rs62466422
rs62466423
rs10269601
rs10240055
rs10240056
rs10269993
rs10240434
rs10240737
rs10273699
rs12539410
rs73436754
rs10278520
rs17166411
```
