## Supplementary material for "Characterization of shared and ancestry-specific signals driving complex traits using multi-ancestry fine-mapping": s2.afreq

```
#CHROM	ID	REF	ALT	ALT_FREQS	OBS_CT
7	rs112909113	A	G	0.156746	1008
7	rs151045995	G	C	0.0952381	1008
7	rs7796937	T	C	0.669643	1008
7	rs3847105	A	G	0.669643	1008
7	rs13237274	G	A	0.135913	1008
7	rs10228513	T	A	0.669643	1008
7	rs144376529	A	T	0.0188492	1008
7	rs3735030	G	A	0.149802	1008
7	rs17165574	C	T	0.149802	1008
7	rs8180690	G	A	0.149802	1008
7	rs3800677	A	G	0.135913	1008
7	rs17743120	A	G	0.135913	1008
7	rs13224210	G	C	0.135913	1008
7	rs10261864	A	G	0.669643	1008
7	rs34639962	T	G	0.520833	1008
7	rs58764897	T	C	0.156746	1008
7	rs17165584	C	T	0.149802	1008
7	rs78450898	G	C	0.093254	1008
7	rs75167301	C	T	0.0456349	1008
7	rs2398770	T	G	0.520833	1008
7	rs117332574	C	T	0.0376984	1008
7	rs6963117	A	G	0.156746	1008
7	rs7784242	C	T	0.662698	1008
7	rs7788446	G	A	0.662698	1008
7	rs3847107	T	C	0.520833	1008
7	rs10269703	T	G	0.677579	1008
7	rs458908	A	G	0.520833	1008
7	rs76683681	A	G	0.0496032	1008
7	rs9719973	T	A	0.520833	1008
7	rs3800678	A	G	0.156746	1008
7	rs17165599	A	G	0.157738	1008
7	rs3823558	C	T	0.0267857	1008
7	rs3823559	T	C	0.0228175	1008
7	rs2398771	G	A	0.669643	1008
7	rs6961875	T	C	0.135913	1008
7	rs3800680	T	C	0.113095	1008
7	rs3778824	C	T	0.0277778	1008
7	rs189675449	A	C	0.0248016	1008
7	rs187622095	A	G	0.0853175	1008
7	rs3857862	T	C	0.520833	1008
7	rs62468085	T	C	0.113095	1008
7	rs7805240	C	T	0.512897	1008
7	rs10259329	G	A	0.167659	1008
7	rs13240556	C	T	0.135913	1008
7	rs13228664	A	G	0.515873	1008
7	rs71548781	G	A	0.515873	1008
7	rs146341488	C	T	0.15377	1008
7	rs67073852	T	C	0.515873	1008
7	rs12672606	G	C	0.435516	1008
7	rs60570942	T	C	0.175595	1008
7	rs17165649	T	C	0.522817	1008
7	rs116910710	A	T	0.0456349	1008
7	rs4731798	G	A	0.511905	1008
7	rs1615299	T	G	0.524802	1008
7	rs13227496	A	T	0.136905	1008
7	rs190811514	A	G	0.0992063	1008
7	rs1648441	T	C	0.677579	1008
7	rs13237249	C	T	0.514881	1008
7	rs12539640	A	T	0.669643	1008
7	rs17743818	C	T	0.133929	1008
7	rs3213820	G	C	0.157738	1008
7	rs1733861	G	T	0.677579	1008
7	rs1684172	T	C	0.522817	1008
7	rs6954916	A	G	0.175595	1008
7	rs13244567	G	T	0.511905	1008
7	rs76865044	C	G	0.156746	1008
7	rs145647569	A	C	0.0238095	1008
7	rs1684174	A	G	0.677579	1008
7	rs1426470	G	A	0.669643	1008
7	rs7786848	C	G	0.176587	1008
7	rs1643270	T	C	0.52381	1008
7	rs1733864	C	T	0.677579	1008
7	rs117439433	G	A	0.0208333	1008
7	rs1733862	T	C	0.677579	1008
7	rs1043893	C	T	0.309524	1008
7	rs15956	C	T	0.474206	1008
7	rs3847112	G	T	0.477183	1008
7	rs140091190	G	A	0.0248016	1008
7	rs3735032	T	C	0.155754	1008
7	rs3735034	C	T	0.156746	1008
7	rs8232	T	C	0.155754	1008
7	rs1733860	C	A	0.508929	1008
7	rs1045046	C	G	0.510913	1008
7	rs1045045	C	T	0.823413	1008
7	rs113049225	G	A	0.0297619	1008
7	rs78887165	G	A	0.14881	1008
7	rs7799613	C	G	0.492063	1008
7	rs6651125	T	C	0.302579	1008
7	rs3212303	A	G	0.492063	1008
7	rs11770771	A	G	0.491071	1008
7	rs11767602	T	C	0.362103	1008
7	rs3800684	G	C	0.5	1008
7	rs3800688	A	G	0.445437	1008
7	rs1733858	G	A	0.522817	1008
7	rs78519767	C	T	0.172619	1008
7	rs3212299	C	A	0.198413	1008
7	rs3212298	C	T	0.197421	1008
7	rs3212297	A	G	0.0367063	1008
7	rs73490866	C	T	0.84623	1008
7	rs3847113	G	T	0.65377	1008
7	rs12670788	G	A	0.651786	1008
7	rs3735035	C	T	0.651786	1008
7	rs58421509	T	C	0.191468	1008
7	rs77229612	G	A	0.0376984	1008
7	rs11769808	C	T	0.142857	1008
7	rs1733865	C	T	0.84623	1008
7	rs4731799	G	A	0.656746	1008
7	rs1013368	T	C	0.150794	1008
7	rs11768640	G	A	0.142857	1008
7	rs10224884	T	C	0.845238	1008
7	rs11763812	A	G	0.143849	1008
7	rs1833493	T	A	0.830357	1008
7	rs1477250	T	C	0.655754	1008
7	rs7790992	G	A	0.989087	1008
7	rs13308125	T	C	0.638889	1008
7	rs6968458	A	G	0.372024	1008
7	rs6968481	A	G	0.372024	1008
7	rs76510113	G	A	0.0902778	1008
7	rs12667509	C	T	0.617063	1008
7	rs144974340	G	A	0.193452	1008
7	rs11773254	G	C	0.614087	1008
7	rs9649034	G	A	0.613095	1008
7	rs12706977	C	T	0.614087	1008
7	rs58747260	T	A	0.0297619	1008
7	rs55847414	A	G	0.112103	1008
7	rs183379775	T	C	0.0138889	1008
7	rs2398791	A	G	0.141865	1008
7	rs1814291	T	C	0.819444	1008
7	rs2398792	G	A	0.820437	1008
7	rs58327209	T	C	0.180556	1008
7	rs76928461	T	C	0.180556	1008
7	rs6942947	T	C	0.180556	1008
7	rs13245368	C	T	0.0267857	1008
7	rs750825	G	T	0.143849	1008
7	rs7781389	T	C	0.180556	1008
7	rs1619267	G	A	0.674603	1008
7	rs77372452	T	C	0.0287698	1008
7	rs7781498	G	A	0.176587	1008
7	rs13236463	C	T	0.146825	1008
7	rs10273876	A	G	0.550595	1008
7	rs2398793	T	C	0.177579	1008
7	rs6953894	A	G	0.834325	1008
7	rs7792334	C	G	0.0545635	1008
7	rs6467374	A	G	0.0545635	1008
7	rs1733874	A	G	0.766865	1008
7	rs28446476	C	T	0.0555556	1008
7	rs13247975	G	A	0.175595	1008
7	rs62468113	G	C	0.127976	1008
7	rs58781769	G	A	0.0565476	1008
7	rs57503556	G	T	0.0575397	1008
7	rs7807320	G	T	0.0575397	1008
7	rs60651874	G	A	0.047619	1008
7	rs112896122	T	C	0.0555556	1008
7	rs1643251	T	A	0.699405	1008
7	rs1030146	G	T	0.696429	1008
7	rs1465387	G	A	0.688492	1008
7	rs77272058	G	C	0.0337302	1008
7	rs73722857	C	T	0.00297619	1008
7	rs144431692	T	C	0.113095	1008
7	rs6467375	T	C	0.737103	1008
7	rs57450990	G	A	0.190476	1008
7	rs1030145	A	T	0.765873	1008
7	rs10279789	T	C	0.46131	1008
7	rs10235009	A	G	0.46627	1008
7	rs11496171	T	G	0.30754	1008
7	rs2398795	C	T	0.0734127	1008
7	rs6467376	T	C	0.691468	1008
7	rs1559022	G	A	0.705357	1008
7	rs1559021	C	A	0.705357	1008
7	rs1007340	G	A	0.00198413	1008
7	rs56262918	G	C	0.298611	1008
7	rs12540002	G	C	0.35119	1008
7	rs11763366	T	G	0.0734127	1008
7	rs12666248	C	G	0.262897	1008
7	rs78453618	G	A	0.0367063	1008
7	rs1643257	T	C	0.324405	1008
7	rs75301874	C	T	0.0585317	1008
7	rs117147821	G	A	0.0347222	1008
7	rs12667410	C	T	0.319444	1008
7	rs76141357	G	T	0.0436508	1008
7	rs1615131	T	C	0.322421	1008
7	rs7780021	G	A	0.303571	1008
7	rs141652944	T	C	0.00198413	1008
7	rs3823484	G	A	0.0615079	1008
7	rs4433085	T	C	0.321429	1008
7	rs7804154	G	A	0.320437	1008
7	rs112335619	G	A	0.078373	1008
7	rs76431373	A	G	0.078373	1008
7	rs116464693	G	A	0.225198	1008
7	rs1819973	C	T	0.078373	1008
7	rs1582412	T	C	0.078373	1008
7	rs1733877	T	G	0.40377	1008
7	rs12667357	G	A	0.239087	1008
7	rs12671665	A	T	0.0327381	1008
7	rs80075416	A	G	0.0823413	1008
7	rs11763391	C	T	0.0823413	1008
7	rs1971713	G	A	0.22123	1008
7	rs6945111	G	A	0.078373	1008
7	rs7782990	A	C	0.30754	1008
7	rs876340	T	C	0.00198413	1008
7	rs62468119	C	A	0.332341	1008
7	rs888602	G	A	0.00198413	1008
7	rs111468575	C	T	0.00198413	1008
7	rs12535923	G	A	0.374008	1008
7	rs78682050	G	A	0.0287698	1008
7	rs75999188	T	C	0.0287698	1008
7	rs56759001	C	A	0.00198413	1008
7	rs62468130	G	A	0.177579	1008
7	rs1643271	A	G	0.582341	1008
7	rs4728221	A	G	0.404762	1008
7	rs10248455	C	T	0.380952	1008
7	rs76747466	C	A	0.0535714	1008
7	rs74860284	G	A	0.179563	1008
7	rs1630673	T	C	0.583333	1008
7	rs1631528	A	G	0.583333	1008
7	rs6467378	C	G	0.160714	1008
7	rs1643272	A	G	0.161706	1008
7	rs41386244	C	T	0.119048	1008
7	rs141211173	C	T	0.119048	1008
7	rs62468131	G	A	0.160714	1008
7	rs116257391	C	T	0.160714	1008
7	rs58495828	C	T	0.0277778	1008
7	rs10276781	T	G	0.59623	1008
7	rs28416168	T	C	0.160714	1008
7	rs17165717	G	A	0.160714	1008
7	rs1643274	G	A	0.160714	1008
7	rs1643275	A	G	0.160714	1008
7	rs78483192	G	A	0.25496	1008
7	rs1643276	T	C	0.160714	1008
7	rs1733870	G	A	0.160714	1008
7	rs146944534	G	A	0.119048	1008
7	rs1643281	T	A	0.160714	1008
7	rs10277958	G	C	0.161706	1008
7	rs1613129	A	G	0.160714	1008
7	rs2895241	G	A	0.424603	1008
7	rs12668230	G	A	0.160714	1008
7	rs12668271	G	A	0.160714	1008
7	rs13308875	G	C	0.58631	1008
7	rs16885558	A	T	0.160714	1008
7	rs13308940	C	A	0.58631	1008
7	rs13438015	C	T	0.160714	1008
7	rs56072282	G	A	0.426587	1008
7	rs112735207	A	G	0.255952	1008
7	rs62468132	C	T	0.160714	1008
7	rs13310545	G	A	0.425595	1008
7	rs62468133	T	A	0.160714	1008
7	rs574195008	G	A	0.014881	1008
7	rs7778436	T	C	0.58631	1008
7	rs6963616	A	G	0.58631	1008
7	rs76000129	C	T	0.15873	1008
7	rs138558891	C	A	0.014881	1008
7	rs11760907	A	G	0.584325	1008
7	rs6968263	A	G	0.15873	1008
7	rs17823976	G	A	0.0277778	1008
7	rs114610365	C	T	0.0277778	1008
7	rs6979252	G	A	0.15873	1008
7	rs6961247	T	C	0.585317	1008
7	rs6978999	A	G	0.58631	1008
7	rs6961544	T	C	0.584325	1008
7	rs12530720	T	A	0.590278	1008
7	rs115136484	T	C	0.0178571	1008
7	rs12666101	T	G	0.165675	1008
7	rs12533289	A	T	0.435516	1008
7	rs62468135	C	A	0.602183	1008
7	rs13235709	G	A	0.435516	1008
7	rs56132231	G	C	0.436508	1008
7	rs56393663	T	C	0.603175	1008
7	rs114473815	C	A	0.152778	1008
7	rs10272823	C	T	0.258929	1008
7	rs1643284	A	G	0.558532	1008
7	rs2909682	G	A	0.842262	1008
7	rs80045065	A	G	0.0287698	1008
7	rs1643285	A	G	0.164683	1008
7	rs61443960	C	T	0.210317	1008
7	rs2909683	C	T	0.729167	1008
7	rs1643286	T	A	0.238095	1008
7	rs1643287	T	C	0.236111	1008
7	rs148271013	A	G	0.0218254	1008
7	rs9690213	A	G	0.732143	1008
7	rs181891229	G	A	0.128968	1008
7	rs13226553	G	A	0.128968	1008
7	rs2909684	C	T	0.728175	1008
7	rs13230777	G	T	0.257937	1008
7	rs62468927	T	G	0.12996	1008
7	rs2909685	G	A	0.800595	1008
7	rs61678439	G	A	0.12996	1008
7	rs11974144	A	G	0.412698	1008
7	rs11980981	G	A	0.542659	1008
7	rs55914554	A	G	0.12996	1008
7	rs6965589	T	G	0.542659	1008
7	rs6965763	T	C	0.543651	1008
7	rs6949480	A	G	0.547619	1008
7	rs56240505	G	A	0.133929	1008
7	rs6969803	T	C	0.551587	1008
7	rs13238021	C	T	0.548611	1008
7	rs34748741	A	C	0.258929	1008
7	rs10245857	A	G	0.548611	1008
7	rs10232233	T	C	0.548611	1008
7	rs139829212	T	C	0.180556	1008
7	rs10232250	T	A	0.414683	1008
7	rs12673458	C	T	0.133929	1008
7	rs77804047	A	T	0.180556	1008
7	rs78205731	G	A	0.180556	1008
7	rs1643247	C	T	0.412698	1008
7	rs150916240	G	T	0.180556	1008
7	rs1733857	C	T	0.593254	1008
7	rs2398799	A	C	0.594246	1008
7	rs140200997	T	C	0.18254	1008
7	rs117518731	T	C	0.18254	1008
7	rs150863260	A	G	0.0337302	1008
7	rs10155893	G	T	0.393849	1008
7	rs4336534	A	G	0.806548	1008
7	rs2909663	A	G	0.806548	1008
7	rs752186	G	A	0.396825	1008
7	rs2971806	A	G	0.806548	1008
7	rs11971698	C	T	0.396825	1008
7	rs11978507	A	G	0.805556	1008
7	rs10228574	G	A	0.394841	1008
7	rs2971804	C	T	0.396825	1008
7	rs2971803	G	C	0.806548	1008
7	rs139189283	A	G	0.0208333	1008
7	rs60624521	C	T	0.407738	1008
7	rs2909665	T	A	0.805556	1008
7	rs2952470	C	T	0.323413	1008
7	rs57494823	G	A	0.0714286	1008
7	rs4731800	G	A	0.130952	1008
7	rs13226832	T	A	0.275794	1008
7	rs1078246	G	A	0.18254	1008
7	rs1862083	C	T	0.406746	1008
7	rs12534221	C	A	0.274802	1008
7	rs11765908	G	A	0.0724206	1008
7	rs1990848	C	T	0.402778	1008
7	rs73159532	T	C	0.0724206	1008
7	rs11766135	C	T	0.401786	1008
7	rs189839362	A	T	0.0277778	1008
7	rs2971802	A	T	0.589286	1008
7	rs1643249	G	A	0.588294	1008
7	rs1643250	G	A	0.590278	1008
7	rs73722886	G	C	0.0793651	1008
7	rs73722887	G	A	0.0744048	1008
7	rs7798908	T	G	0.0803571	1008
7	rs7780168	G	A	0.0793651	1008
7	rs4728224	G	A	0.0753968	1008
7	rs13310559	T	C	0.5625	1008
7	rs6977901	T	C	0.0793651	1008
7	rs80059502	T	A	0.150794	1008
7	rs888604	A	C	0.230159	1008
7	rs76156091	C	G	0.150794	1008
7	rs888605	G	A	0.0793651	1008
7	rs115668384	C	T	0.150794	1008
7	rs888606	G	A	0.0793651	1008
7	rs62467937	A	G	0.00198413	1008
7	rs74944428	T	A	0.150794	1008
7	rs2909666	G	A	0.0793651	1008
7	rs77384665	G	A	0.150794	1008
7	rs77803555	A	G	0.150794	1008
7	rs1643253	A	G	0.230159	1008
7	rs147358348	A	C	0.0416667	1008
7	rs149453443	C	T	0.150794	1008
7	rs143967073	C	T	0.150794	1008
7	rs113795437	G	T	0.0664683	1008
7	rs146594326	C	T	0.150794	1008
7	rs140182083	C	T	0.150794	1008
7	rs143870973	C	G	0.150794	1008
7	rs1733853	A	C	0.242063	1008
7	rs74571348	G	C	0.161706	1008
7	rs149154521	G	A	0.160714	1008
7	rs61103437	C	T	0.160714	1008
7	rs142909192	G	A	0.160714	1008
7	rs74491039	A	G	0.16369	1008
7	rs55995554	G	A	0.0793651	1008
7	rs2971751	T	C	0.625992	1008
7	rs76258575	G	C	0.161706	1008
7	rs2909667	A	C	0.637897	1008
7	rs2909668	A	G	0.477183	1008
7	rs146901771	G	C	0.160714	1008
7	rs76450866	T	C	0.159722	1008
7	rs2971749	G	A	0.240079	1008
7	rs17165751	A	G	0.157738	1008
7	rs80138390	G	A	0.157738	1008
7	rs73159539	T	C	0.159722	1008
7	rs1017193	G	C	0.391865	1008
7	rs6976994	A	G	0.103175	1008
7	rs76380791	C	T	0.116071	1008
7	rs2909669	T	G	0.823413	1008
7	rs746014	A	C	0.00595238	1008
7	rs746017	A	G	0.287698	1008
7	rs1077246	C	G	0.708333	1008
7	rs2971748	T	G	0.729167	1008
7	rs10276126	G	A	0.71131	1008
7	rs77028842	T	G	0.00595238	1008
7	rs2909670	A	G	0.71627	1008
7	rs1559019	C	A	0.713294	1008
7	rs2909671	G	C	0.713294	1008
7	rs79986720	A	G	0.00595238	1008
7	rs2909673	G	A	0.713294	1008
7	rs148378832	C	T	0.00595238	1008
7	rs114792874	A	G	0.00595238	1008
7	rs2971747	T	C	0.782738	1008
7	rs2971746	G	A	0.77381	1008
7	rs752890	C	T	0.459325	1008
7	rs752889	G	C	0.729167	1008
7	rs35016187	G	C	0.427579	1008
7	rs2909675	A	G	0.728175	1008
7	rs7793095	G	A	0.266865	1008
7	rs4731801	C	T	0.263889	1008
7	rs10954321	A	G	0.459325	1008
7	rs117519915	G	A	0.00198413	1008
7	rs2971745	C	A	0.265873	1008
7	rs13224893	C	G	0.265873	1008
7	rs12706979	C	T	0.265873	1008
7	rs929731	G	A	0.175595	1008
7	rs77242087	C	T	0.0337302	1008
7	rs2971744	C	G	0.269841	1008
7	rs2971743	A	G	0.350198	1008
7	rs12706980	A	G	0.309524	1008
7	rs10244621	G	T	0.0327381	1008
7	rs1862084	C	T	0.457341	1008
7	rs78918726	G	C	0.430556	1008
7	rs149346607	C	T	0.0327381	1008
7	rs113581118	A	G	0.0327381	1008
7	rs79633157	G	T	0.0327381	1008
7	rs10227243	A	G	0.786706	1008
7	rs10272488	T	C	0.753968	1008
7	rs10257102	G	A	0.752976	1008
7	rs10272608	T	C	0.752976	1008
7	rs10257021	C	G	0.753968	1008
7	rs75672964	C	T	0.00396825	1008
7	rs10954322	C	T	0.430556	1008
7	rs888607	A	T	0.753968	1008
7	rs76483561	G	A	0.0238095	1008
7	rs729840	G	A	0.421627	1008
7	rs888608	C	A	0.753968	1008
7	rs148480586	C	T	0.0198413	1008
7	rs2971741	T	C	0.796627	1008
7	rs75511781	A	G	0.00396825	1008
7	rs75020121	C	T	0.0337302	1008
7	rs1000202	C	T	0.75496	1008
7	rs10808258	A	G	0.49504	1008
7	rs2042132	A	G	0.75496	1008
7	rs6467380	C	G	0.787698	1008
7	rs4731802	G	C	0.274802	1008
7	rs1469009	A	G	0.789683	1008
7	rs4728225	A	G	0.753968	1008
7	rs4731803	T	G	0.752976	1008
7	rs918339	T	C	0.751984	1008
7	rs1421603	C	T	0.750992	1008
7	rs62467938	T	C	0.00793651	1008
7	rs10085475	A	C	0.752976	1008
7	rs12706981	T	C	0.784722	1008
7	rs73484913	C	T	0.0337302	1008
7	rs145237571	C	A	0.0347222	1008
7	rs2909678	T	C	0.375992	1008
7	rs4607549	C	G	0.309524	1008
7	rs2909679	T	C	0.377976	1008
7	rs734984	T	C	0.0327381	1008
7	rs2971801	C	G	0.784722	1008
7	rs28591478	G	A	0.031746	1008
7	rs79405723	C	T	0.375	1008
7	rs11762168	T	A	0.367063	1008
7	rs79888288	A	G	0.393849	1008
7	rs2909680	A	G	0.482143	1008
7	rs11983752	G	A	0.194444	1008
7	rs73159564	T	C	0.342262	1008
7	rs11983800	C	T	0.565476	1008
7	rs112947200	C	T	0.0634921	1008
7	rs11973907	T	C	0.619048	1008
7	rs12706982	T	C	0.701389	1008
7	rs12706983	T	G	0.478175	1008
7	rs10224858	C	T	0.502976	1008
7	rs10240839	T	C	0.576389	1008
7	rs10240968	T	C	0.578373	1008
7	rs13222350	A	G	0.546627	1008
7	rs13239607	T	A	0.546627	1008
7	rs62467949	T	C	0.65873	1008
7	rs4457276	T	C	0.657738	1008
7	rs4457256	C	T	0.111111	1008
7	rs4275148	A	G	0.626984	1008
7	rs6943605	C	T	0.428571	1008
7	rs111551296	C	T	0.0138889	1008
7	rs6963991	T	C	0.647817	1008
7	rs10480815	T	C	0.597222	1008
7	rs185079760	T	C	0.0188492	1008
7	rs6959227	G	T	0.597222	1008
7	rs73159571	A	C	0.0456349	1008
7	rs6959756	C	T	0.59623	1008
7	rs10235758	T	C	0.550595	1008
7	rs12706984	G	A	0.423611	1008
7	rs12535680	A	G	0.172619	1008
7	rs12533329	T	G	0.594246	1008
7	rs12533353	T	C	0.594246	1008
7	rs6947308	T	C	0.423611	1008
7	rs4368921	A	G	0.423611	1008
7	rs73159574	G	A	0.0922619	1008
7	rs67805917	T	C	0.218254	1008
7	rs12666564	C	T	0.423611	1008
7	rs117463078	C	T	0.0128968	1008
7	rs4993895	T	C	0.111111	1008
7	rs9969226	T	C	0.126984	1008
7	rs4281051	T	C	0.639881	1008
7	rs6957936	T	C	0.638889	1008
7	rs4591971	G	A	0.117063	1008
7	rs4355717	T	C	0.633929	1008
7	rs4587274	G	A	0.632937	1008
7	rs3885619	T	C	0.121032	1008
7	rs56262957	C	T	0.111111	1008
7	rs6948458	C	T	0.631944	1008
7	rs73159578	G	C	0.0119048	1008
7	rs10244455	C	T	0.0119048	1008
7	rs7791418	C	T	0.632937	1008
7	rs34012949	A	G	0.238095	1008
7	rs11765909	G	T	0.0119048	1008
7	rs11765949	C	T	0.00992063	1008
7	rs147921958	T	G	0.0119048	1008
7	rs34843651	A	G	0.130952	1008
7	rs71541546	G	A	0.378968	1008
7	rs34042412	A	G	0.119048	1008
7	rs78202162	A	T	0.145833	1008
7	rs4467882	A	G	0.664683	1008
7	rs4521707	A	T	0.547619	1008
7	rs7784841	T	C	0.118056	1008
7	rs11767902	G	C	0.391865	1008
7	rs73159580	C	T	0.0128968	1008
7	rs111866353	G	A	0.111111	1008
7	rs4995415	A	G	0.632937	1008
7	rs35187601	G	A	0.117063	1008
7	rs4620225	G	A	0.389881	1008
7	rs145723333	G	A	0.0128968	1008
7	rs138317177	C	T	0.0128968	1008
7	rs73726221	G	A	0.111111	1008
7	rs10447864	C	T	0.117063	1008
7	rs4376431	T	C	0.632937	1008
7	rs12706985	C	T	0.232143	1008
7	rs4570078	G	A	0.111111	1008
7	rs4731805	G	A	0.627976	1008
7	rs4389874	T	C	0.632937	1008
7	rs73726223	C	G	0.111111	1008
7	rs11978264	G	A	0.111111	1008
7	rs35194410	T	G	0.118056	1008
7	rs34880644	A	G	0.392857	1008
7	rs73159585	T	C	0.0128968	1008
7	rs11971513	A	G	0.632937	1008
7	rs7806338	G	T	0.111111	1008
7	rs60433237	C	T	0.140873	1008
7	rs12537566	C	G	0.514881	1008
7	rs4078096	C	T	0.406746	1008
7	rs4074204	G	A	0.111111	1008
7	rs34044904	G	T	0.394841	1008
7	rs4075268	C	T	0.111111	1008
7	rs34674527	G	T	0.118056	1008
7	rs4236633	A	G	0.636905	1008
7	rs34059266	T	C	0.232143	1008
7	rs6970819	T	C	0.394841	1008
7	rs146980817	G	A	0.0287698	1008
7	rs73163105	C	T	0.116071	1008
7	rs73163106	A	G	0.118056	1008
7	rs76352783	T	C	0.111111	1008
7	rs12673053	C	T	0.407738	1008
7	rs12706986	G	A	0.118056	1008
7	rs6467382	A	T	0.636905	1008
7	rs11765576	A	C	0.394841	1008
7	rs6957161	A	G	0.518849	1008
7	rs6965244	T	G	0.119048	1008
7	rs6966026	T	C	0.636905	1008
7	rs6970390	T	C	0.636905	1008
7	rs6970398	T	C	0.130952	1008
7	rs6950196	A	G	0.130952	1008
7	rs10215358	C	T	0.130952	1008
7	rs11764710	G	A	0.0119048	1008
7	rs34018960	C	T	0.382937	1008
7	rs67592145	C	A	0.115079	1008
7	rs6943164	T	C	0.636905	1008
7	rs6961290	C	A	0.12996	1008
7	rs62467954	A	G	0.0119048	1008
7	rs62467955	A	G	0.0119048	1008
7	rs7795093	G	A	0.0119048	1008
7	rs73163110	T	C	0.118056	1008
7	rs112519652	G	A	0.111111	1008
7	rs62467956	G	C	0.0128968	1008
7	rs7782548	T	A	0.12996	1008
7	rs73723308	A	G	0.111111	1008
7	rs62467957	A	G	0.12996	1008
7	rs12536710	G	C	0.12996	1008
7	rs11972094	A	C	0.111111	1008
7	rs12536699	C	T	0.12996	1008
7	rs12536763	G	A	0.12996	1008
7	rs138588481	C	T	0.0128968	1008
7	rs73723310	G	A	0.111111	1008
7	rs34400273	T	G	0.12996	1008
7	rs35111565	G	A	0.12996	1008
7	rs35253465	T	C	0.37996	1008
7	rs73723311	A	G	0.111111	1008
7	rs73163113	G	T	0.0128968	1008
7	rs73723313	G	A	0.111111	1008
7	rs80120558	C	G	0.00198413	1008
7	rs4348414	C	T	0.242063	1008
7	rs113930526	C	T	0.0128968	1008
7	rs143154788	C	T	0.0128968	1008
7	rs10241657	A	T	0.634921	1008
7	rs11761231	T	C	0.242063	1008
7	rs4401787	A	G	0.339286	1008
7	rs4276626	A	T	0.34127	1008
7	rs4076936	C	T	0.166667	1008
7	rs10276527	G	A	0.0119048	1008
7	rs4076266	T	C	0.0119048	1008
7	rs4073301	A	G	0.0704365	1008
7	rs4076265	C	T	0.177579	1008
7	rs4412295	A	G	0.613095	1008
7	rs6970896	C	G	0.449405	1008
7	rs6971190	G	A	0.681548	1008
7	rs79473088	G	T	0.241071	1008
7	rs111346731	G	A	0.0138889	1008
7	rs10261811	C	T	0.195437	1008
7	rs11769064	C	G	0.566468	1008
7	rs11769128	G	A	0.354167	1008
7	rs6976635	G	A	0.0138889	1008
7	rs11769875	C	A	0.354167	1008
7	rs10954323	T	C	0.375992	1008
7	rs73723316	C	T	0.0109127	1008
7	rs11770094	C	T	0.360119	1008
7	rs12112170	A	G	0.014881	1008
7	rs118032746	C	A	0.0386905	1008
7	rs9641906	G	C	0.311508	1008
7	rs11771003	G	A	0.328373	1008
7	rs9656401	G	A	0.347222	1008
7	rs12538772	C	T	0.397817	1008
7	rs6949155	G	C	0.664683	1008
7	rs6467383	C	T	0.380952	1008
7	rs6969195	T	A	0.380952	1008
7	rs35550244	C	T	0.00198413	1008
7	rs73496326	G	T	0.257937	1008
7	rs77255014	A	G	0.030754	1008
7	rs73163123	G	T	0.210317	1008
7	rs4076505	T	C	0.83631	1008
7	rs117572191	G	A	0.0406746	1008
7	rs10232534	G	A	0.468254	1008
7	rs73163124	T	C	0.210317	1008
7	rs73723319	A	G	0.257937	1008
7	rs57032497	C	T	0.256944	1008
7	rs4731806	G	A	0.829365	1008
7	rs10266232	A	C	0.400794	1008
7	rs6467384	A	G	0.154762	1008
7	rs58289504	C	A	0.0962302	1008
7	rs12669428	A	G	0.487103	1008
7	rs10237717	T	A	0.140873	1008
7	rs76702764	A	G	0.0228175	1008
7	rs10282190	C	T	0.374008	1008
7	rs36001745	A	T	0.137897	1008
7	rs4731807	G	T	0.963294	1008
7	rs36032805	T	C	0.137897	1008
7	rs10231383	G	A	0.234127	1008
7	rs12706987	A	G	0.147817	1008
7	rs34615036	A	T	0.137897	1008
7	rs11978012	T	C	0.377976	1008
7	rs145406565	C	G	0.0208333	1008
7	rs6467385	C	T	0.137897	1008
7	rs73163127	A	G	0.268849	1008
7	rs73163128	G	C	0.268849	1008
7	rs10251246	T	C	0.139881	1008
7	rs6962206	C	T	0.138889	1008
7	rs28472472	G	A	0.236111	1008
7	rs148572271	T	G	0.0664683	1008
7	rs13224036	G	A	0.138889	1008
7	rs11978373	C	T	0.237103	1008
7	rs6467386	C	G	0.137897	1008
7	rs2971808	T	C	0.376984	1008
7	rs10246007	C	T	0.137897	1008
7	rs2909496	C	G	0.964286	1008
7	rs10251216	G	A	0.139881	1008
7	rs2971798	T	A	0.375992	1008
7	rs6953571	T	C	0.139881	1008
7	rs6971598	G	A	0.139881	1008
7	rs11772080	T	C	0.138889	1008
7	rs145192361	A	G	0.00793651	1008
7	rs7788219	A	G	0.139881	1008
7	rs73163132	T	C	0.0674603	1008
7	rs1861998	G	C	0.414683	1008
7	rs34021471	C	G	0.138889	1008
7	rs62470660	C	T	0.382937	1008
7	rs2971785	C	T	0.138889	1008
7	rs10262094	C	A	0.138889	1008
7	rs2909469	C	T	0.138889	1008
7	rs2909470	A	G	0.138889	1008
7	rs10262450	G	A	0.138889	1008
7	rs2971784	C	G	0.138889	1008
7	rs2909471	C	T	0.138889	1008
7	rs10236277	A	G	0.138889	1008
7	rs75866104	C	A	0.234127	1008
7	rs6963779	T	C	0.138889	1008
7	rs11770869	C	T	0.125992	1008
7	rs2971783	A	C	0.37996	1008
7	rs10270646	C	T	0.138889	1008
7	rs10241205	A	C	0.138889	1008
7	rs10273960	C	T	0.138889	1008
7	rs140782349	C	T	0.00793651	1008
7	rs34570931	C	A	0.138889	1008
7	rs12669075	A	G	0.265873	1008
7	rs35335633	G	A	0.138889	1008
7	rs58867730	G	A	0.138889	1008
7	rs34313647	G	A	0.139881	1008
7	rs35961059	T	C	0.138889	1008
7	rs12540278	C	T	0.191468	1008
7	rs2971773	A	G	0.497024	1008
7	rs2971772	T	G	0.340278	1008
7	rs78929772	C	T	0.248016	1008
7	rs2971771	T	C	0.470238	1008
7	rs2971770	C	A	0.264881	1008
7	rs2971769	T	G	0.469246	1008
7	rs2971768	C	T	0.255952	1008
7	rs2909473	C	T	0.258929	1008
7	rs1157991	C	G	0.257937	1008
7	rs1157992	C	A	0.258929	1008
7	rs78700032	C	T	0.0238095	1008
7	rs2971766	C	T	0.258929	1008
7	rs2909474	A	G	0.592262	1008
7	rs2971764	A	T	0.280754	1008
7	rs2909475	C	G	0.28373	1008
7	rs2909476	C	T	0.284722	1008
7	rs147743632	A	G	0.0128968	1008
7	rs10277621	G	A	0.329365	1008
7	rs2971763	T	C	0.285714	1008
7	rs10277640	G	C	0.329365	1008
7	rs2333888	A	G	0.329365	1008
7	rs2333889	C	T	0.328373	1008
7	rs2860477	A	G	0.285714	1008
7	rs2333890	T	G	0.285714	1008
7	rs2333891	G	C	0.286706	1008
7	rs2878053	G	A	0.329365	1008
7	rs1030132	G	C	0.285714	1008
7	rs2971762	T	C	0.615079	1008
7	rs2971761	A	G	0.615079	1008
7	rs1159510	T	A	0.263889	1008
7	rs1159511	C	A	0.285714	1008
7	rs2971760	T	C	0.616071	1008
7	rs2971759	T	G	0.284722	1008
7	rs2971758	A	G	0.617063	1008
7	rs10954324	A	C	0.329365	1008
7	rs2909478	T	C	0.616071	1008
7	rs2909479	T	C	0.616071	1008
7	rs2909480	C	T	0.616071	1008
7	rs2042096	A	G	0.285714	1008
7	rs2971757	C	G	0.284722	1008
7	rs1465380	C	T	0.263889	1008
7	rs1465381	T	C	0.263889	1008
7	rs1107490	C	T	0.133929	1008
7	rs10488333	T	C	0.263889	1008
7	rs888537	G	A	0.263889	1008
7	rs2909483	G	A	0.617063	1008
7	rs77131905	C	T	0.0119048	1008
7	rs2909484	T	C	0.285714	1008
7	rs2909486	C	A	0.263889	1008
7	rs2909487	T	C	0.617063	1008
7	rs7778363	C	T	0.329365	1008
7	rs2909488	A	G	0.624008	1008
7	rs78513330	G	A	0.284722	1008
7	rs4728226	G	A	0.328373	1008
7	rs2909491	T	C	0.612103	1008
7	rs734646	A	T	0.285714	1008
7	rs10488334	G	C	0.285714	1008
7	rs2909493	T	C	0.614087	1008
7	rs1012709	A	C	0.286706	1008
7	rs12706990	C	T	0.347222	1008
7	rs2971755	T	G	0.284722	1008
7	rs2909494	C	T	0.284722	1008
7	rs1421359	T	C	0.613095	1008
7	rs146155626	C	T	0.0109127	1008
7	rs79206581	A	T	0.263889	1008
7	rs10046536	C	T	0.347222	1008
7	rs10046578	T	A	0.327381	1008
7	rs76419624	T	C	0.284722	1008
7	rs1421360	G	T	0.326389	1008
7	rs12540113	G	A	0.326389	1008
7	rs2971753	T	C	0.614087	1008
7	rs75064973	G	A	0.264881	1008
7	rs67481436	G	A	0.264881	1008
7	rs2971752	G	C	0.614087	1008
7	rs56914066	A	G	0.274802	1008
7	rs62470663	A	G	0.386905	1008
7	rs4576374	C	T	0.381944	1008
7	rs7795671	A	G	0.352183	1008
7	rs10954325	A	G	0.385913	1008
7	rs4728227	G	A	0.111111	1008
7	rs76825052	C	T	0.262897	1008
7	rs12533358	G	A	0.329365	1008
7	rs58904463	C	T	0.264881	1008
7	rs6968430	C	T	0.264881	1008
7	rs1345525	C	T	0.64881	1008
7	rs1345526	T	C	0.386905	1008
7	rs4731812	A	G	0.384921	1008
7	rs9656403	T	C	0.991071	1008
7	rs12672353	A	G	0.411706	1008
7	rs142250050	T	G	0.0337302	1008
7	rs11764453	C	T	0.0902778	1008
7	rs11768043	T	C	0.513889	1008
7	rs1106683	G	A	0.0902778	1008
7	rs1106684	C	G	0.0902778	1008
7	rs76365812	T	A	0.274802	1008
7	rs12534413	C	T	0.0902778	1008
7	rs2333893	T	G	0.0902778	1008
7	rs2333894	T	C	0.518849	1008
7	rs4535659	G	A	0.0902778	1008
7	rs888538	G	A	0.0902778	1008
7	rs2878054	A	C	0.0902778	1008
7	rs888539	G	A	0.0902778	1008
7	rs888540	G	A	0.0902778	1008
7	rs1076497	A	G	0.40377	1008
7	rs888541	A	G	0.0912698	1008
7	rs6960129	C	T	0.0902778	1008
7	rs1477225	T	A	0.0902778	1008
7	rs76636393	A	G	0.093254	1008
7	rs1477226	T	C	0.0912698	1008
7	rs1477228	C	T	0.0902778	1008
7	rs1477229	T	C	0.91369	1008
7	rs137887990	T	G	0.00793651	1008
7	rs368374319	G	A	0.00793651	1008
7	rs1968219	T	G	0.0902778	1008
7	rs12535855	C	T	0.420635	1008
7	rs60869352	G	A	0.421627	1008
7	rs61233128	T	C	0.0902778	1008
7	rs59651443	C	T	0.0902778	1008
7	rs58822679	G	A	0.0902778	1008
7	rs11982458	T	C	0.0912698	1008
7	rs67506721	C	T	0.0912698	1008
7	rs7787173	T	A	0.912698	1008
7	rs66792142	C	T	0.0902778	1008
7	rs67445850	G	A	0.0902778	1008
7	rs11762266	A	G	0.0902778	1008
7	rs10954326	T	C	0.0902778	1008
7	rs10954327	A	G	0.0902778	1008
7	rs10954328	C	T	0.0902778	1008
7	rs10954329	T	C	0.0902778	1008
7	rs116921075	T	C	0.0198413	1008
7	rs12537441	G	T	0.0902778	1008
7	rs66717317	T	C	0.0902778	1008
7	rs67435826	A	G	0.0902778	1008
7	rs68017295	C	T	0.0902778	1008
7	rs12538163	C	G	0.0902778	1008
7	rs35457641	C	T	0.0902778	1008
7	rs34741957	T	C	0.0902778	1008
7	rs10954330	C	T	0.0902778	1008
7	rs1421361	A	C	0.511905	1008
7	rs11764472	A	C	0.0912698	1008
7	rs17165897	A	G	0.0902778	1008
7	rs59269529	C	A	0.0902778	1008
7	rs60381542	C	T	0.0902778	1008
7	rs77371831	C	T	0.253968	1008
7	rs58010278	T	C	0.0902778	1008
7	rs61245739	C	T	0.0902778	1008
7	rs58699753	G	T	0.0902778	1008
7	rs57258901	A	T	0.0902778	1008
7	rs58133574	A	G	0.0902778	1008
7	rs113535020	G	A	0.0912698	1008
7	rs113461499	A	T	0.0912698	1008
7	rs74857680	G	A	0.0912698	1008
7	rs56288570	C	G	0.0902778	1008
7	rs55848281	G	T	0.0902778	1008
7	rs11763164	C	T	0.0902778	1008
7	rs11763240	G	A	0.0902778	1008
7	rs11770006	A	G	0.0902778	1008
7	rs11763261	C	T	0.0892857	1008
7	rs11767669	T	G	0.0902778	1008
7	rs11770938	A	G	0.0902778	1008
7	rs11764235	G	A	0.0902778	1008
7	rs11764266	G	A	0.0902778	1008
7	rs35480282	A	G	0.0902778	1008
7	rs35842177	A	G	0.0902778	1008
7	rs17792713	C	T	0.0892857	1008
7	rs55975923	T	C	0.094246	1008
7	rs66645003	T	C	0.094246	1008
7	rs73163158	T	A	0.094246	1008
7	rs67654455	A	G	0.0952381	1008
7	rs67655809	G	A	0.093254	1008
7	rs1073259	G	A	0.0724206	1008
7	rs67810505	C	G	0.093254	1008
7	rs1073260	A	G	0.285714	1008
7	rs12534297	C	T	0.093254	1008
7	rs73148846	C	T	0.0922619	1008
7	rs12539540	A	G	0.093254	1008
7	rs11765324	C	T	0.093254	1008
7	rs11768883	T	C	0.093254	1008
7	rs1592696	G	C	0.093254	1008
7	rs1592697	A	G	0.093254	1008
7	rs1592698	G	A	0.093254	1008
7	rs7457100	G	A	0.093254	1008
7	rs12535113	G	A	0.093254	1008
7	rs12535127	G	A	0.093254	1008
7	rs12535142	C	A	0.093254	1008
7	rs6467389	G	A	0.41369	1008
7	rs4728229	A	G	0.419643	1008
7	rs61212111	T	C	0.0922619	1008
7	rs6964815	G	A	0.0922619	1008
7	rs78191935	T	G	0.284722	1008
7	rs61502430	G	A	0.093254	1008
7	rs11773898	A	G	0.093254	1008
7	rs11767055	G	T	0.093254	1008
7	rs11767029	C	T	0.0922619	1008
7	rs17165899	G	A	0.0327381	1008
7	rs11767140	G	A	0.094246	1008
7	rs17165901	G	T	0.377976	1008
7	rs34068831	C	T	0.0734127	1008
7	rs12531216	A	G	0.093254	1008
7	rs12536408	C	G	0.094246	1008
7	rs17165903	A	G	0.30754	1008
7	rs10273941	T	A	0.0882937	1008
7	rs17165904	C	G	0.0803571	1008
7	rs12706991	C	T	0.231151	1008
7	rs12706992	G	A	0.22619	1008
7	rs13228986	G	A	0.0396825	1008
7	rs10261843	C	G	0.522817	1008
7	rs6975951	C	G	0.438492	1008
7	rs143090713	G	A	0.0238095	1008
7	rs6976489	G	A	0.433532	1008
7	rs6976261	C	G	0.43254	1008
7	rs10954331	T	A	0.0119048	1008
7	rs6980306	A	G	0.467262	1008
7	rs35908723	A	G	0.00992063	1008
7	rs1592699	G	C	0.481151	1008
7	rs1592700	C	G	0.480159	1008
7	rs1592701	G	A	0.979167	1008
7	rs62470681	G	A	0.00992063	1008
7	rs4731814	G	A	0.434524	1008
7	rs35344758	C	T	0.00992063	1008
7	rs4731815	G	A	0.445437	1008
7	rs6948136	C	T	0.445437	1008
7	rs60086509	C	A	0.444444	1008
7	rs17165911	G	A	0.445437	1008
7	rs738108	C	T	0.445437	1008
7	rs738110	T	C	0.455357	1008
7	rs7458636	T	A	0.445437	1008
7	rs12539373	C	T	0.445437	1008
7	rs10954332	G	A	0.445437	1008
7	rs11982496	G	A	0.445437	1008
7	rs62470684	T	C	0.00992063	1008
7	rs738111	A	C	0.460317	1008
7	rs2010709	C	T	0.446429	1008
7	rs13223601	C	T	0.00992063	1008
7	rs10256253	C	T	0.00992063	1008
7	rs2058965	A	G	0.447421	1008
7	rs35750201	T	C	0.00992063	1008
7	rs36050296	C	T	0.00992063	1008
7	rs13227715	C	T	0.00992063	1008
7	rs13227914	G	A	0.00992063	1008
7	rs13227842	C	T	0.00992063	1008
7	rs12671398	G	T	0.255952	1008
7	rs17165919	C	T	0.00992063	1008
7	rs34040127	T	C	0.00992063	1008
7	rs62470689	A	C	0.00992063	1008
7	rs12706993	C	T	0.52877	1008
7	rs1421362	G	A	0.00992063	1008
7	rs62470690	G	A	0.00992063	1008
7	rs35839193	A	G	0.00992063	1008
7	rs17165924	A	G	0.00992063	1008
7	rs118148927	A	G	0.0386905	1008
7	rs10488337	A	G	0.00992063	1008
7	rs58809656	C	T	0.256944	1008
7	rs7796285	A	G	0.542659	1008
7	rs140550756	A	T	0.0386905	1008
7	rs6968838	A	G	0.543651	1008
7	rs17793127	C	T	0.4375	1008
7	rs6467390	T	G	0.550595	1008
7	rs6467392	T	G	0.550595	1008
7	rs4728232	A	T	0.449405	1008
7	rs4728233	G	A	0.449405	1008
7	rs4728234	A	G	0.449405	1008
7	rs74946325	G	A	0.00992063	1008
7	rs62468062	C	A	0.00992063	1008
7	rs1362930	T	C	0.462302	1008
7	rs13245122	C	G	0.0724206	1008
7	rs10954336	G	A	0.451389	1008
7	rs62468063	C	G	0.00992063	1008
7	rs2160953	T	C	0.46627	1008
7	rs73148857	G	A	0.00198413	1008
7	rs12532334	C	T	0.52381	1008
7	rs56836797	C	T	0.0109127	1008
7	rs147992602	C	T	0.031746	1008
7	rs888542	C	T	0.422619	1008
7	rs62468065	C	T	0.0109127	1008
7	rs10269950	T	C	0.56746	1008
7	rs10225093	A	G	0.568452	1008
7	rs888533	C	T	0.424603	1008
7	rs759731	A	G	0.989087	1008
7	rs759732	T	C	0.989087	1008
7	rs10255121	G	A	0.564484	1008
7	rs759733	T	C	0.989087	1008
7	rs741535	G	A	0.574405	1008
7	rs741536	A	G	0.425595	1008
7	rs741537	G	A	0.435516	1008
7	rs6948706	C	T	0.576389	1008
7	rs6949084	G	C	0.569444	1008
7	rs6948872	A	C	0.570437	1008
7	rs6958819	A	C	0.71131	1008
7	rs7793518	G	A	0.719246	1008
7	rs7797207	A	G	0.723214	1008
7	rs7780608	T	C	0.723214	1008
7	rs13221153	A	G	0.712302	1008
7	rs6947573	T	C	0.723214	1008
7	rs6951619	T	C	0.724206	1008
7	rs10272905	T	C	0.713294	1008
7	rs2334129	A	T	0.723214	1008
7	rs6970404	A	T	0.722222	1008
7	rs4728235	A	C	0.723214	1008
7	rs4728236	A	G	0.722222	1008
7	rs4731816	C	T	0.722222	1008
7	rs6976055	G	A	0.719246	1008
7	rs141972831	C	T	0.0128968	1008
7	rs10244536	A	G	0.707341	1008
7	rs55694669	G	C	0.290675	1008
7	rs78358500	C	T	0.030754	1008
7	rs62468068	G	A	0.282738	1008
7	rs9886019	T	C	0.705357	1008
7	rs62468070	A	G	0.289683	1008
7	rs62468071	T	G	0.290675	1008
7	rs2080733	C	A	0.698413	1008
7	rs56244943	C	T	0.285714	1008
7	rs141500201	G	A	0.0178571	1008
7	rs9641910	A	G	0.290675	1008
7	rs11982848	G	C	0.290675	1008
7	rs11976075	A	G	0.291667	1008
7	rs10225504	G	A	0.702381	1008
7	rs9656405	T	G	0.71627	1008
7	rs2111906	A	G	0.117063	1008
7	rs2111907	A	G	0.705357	1008
7	rs6944918	C	A	0.705357	1008
7	rs6945544	G	A	0.704365	1008
7	rs1004592	A	C	0.706349	1008
7	rs1004591	C	A	0.705357	1008
7	rs3890309	T	A	0.705357	1008
7	rs10242198	G	C	0.706349	1008
7	rs55889307	G	A	0.280754	1008
7	rs10241990	C	A	0.706349	1008
7	rs11975237	G	C	0.706349	1008
7	rs13238375	G	C	0.706349	1008
7	rs10242607	C	T	0.706349	1008
7	rs1477222	C	T	0.706349	1008
7	rs1477223	C	T	0.706349	1008
7	rs1477224	T	C	0.718254	1008
7	rs12706996	C	T	0.699405	1008
7	rs10954340	G	A	0.0347222	1008
7	rs4731820	G	A	0.953373	1008
7	rs73148888	A	G	0.0357143	1008
7	rs73148889	C	T	0.0337302	1008
7	rs12234840	A	G	0.0337302	1008
7	rs12234841	A	G	0.0337302	1008
7	rs61421000	T	C	0.031746	1008
7	rs17794043	A	G	0.031746	1008
7	rs55937521	G	A	0.330357	1008
7	rs76339034	C	T	0.147817	1008
7	rs141923644	G	T	0.0218254	1008
7	rs73725630	T	G	0.0297619	1008
7	rs74425008	C	T	0.0297619	1008
7	rs759737	G	A	0.959325	1008
7	rs146068926	C	A	0.00396825	1008
7	rs3885260	A	G	0.970238	1008
7	rs139150383	A	G	0.0138889	1008
7	rs1425086	C	A	0.959325	1008
7	rs10264040	C	G	0.0396825	1008
7	rs2333896	G	A	0.960317	1008
7	rs113825498	A	G	0.0406746	1008
7	rs4731822	T	C	0.96131	1008
7	rs987998	C	A	0.0297619	1008
7	rs34835812	C	G	0.155754	1008
7	rs73725635	T	C	0.0396825	1008
7	rs11975170	T	C	0.0396825	1008
7	rs11972336	G	C	0.0297619	1008
7	rs74695911	T	C	0.0396825	1008
7	rs139002196	T	C	0.0208333	1008
7	rs1425085	G	A	0.959325	1008
7	rs10464712	T	A	0.0396825	1008
7	rs13244980	C	T	0.808532	1008
7	rs10250261	A	C	0.0396825	1008
7	rs10279798	C	T	0.0396825	1008
7	rs10250284	A	C	0.0396825	1008
7	rs1425084	A	G	0.959325	1008
7	rs146843476	C	T	0.0267857	1008
7	rs11534068	G	T	0.0396825	1008
7	rs76477135	G	A	0.161706	1008
7	rs10954341	A	G	0.0406746	1008
7	rs10954342	T	C	0.0396825	1008
7	rs4728238	T	A	0.959325	1008
7	rs10954343	T	C	0.0396825	1008
7	rs73725640	T	C	0.0297619	1008
7	rs11535254	A	G	0.0396825	1008
7	rs146218707	G	A	0.0208333	1008
7	rs4728240	C	T	0.959325	1008
7	rs12112385	C	T	0.0396825	1008
7	rs10954344	A	C	0.0396825	1008
7	rs6955090	A	G	0.0396825	1008
7	rs1863225	C	T	0.959325	1008
7	rs73725641	C	A	0.0396825	1008
7	rs73725642	A	G	0.0396825	1008
7	rs77371160	C	T	0.0694444	1008
7	rs62468101	T	C	0.0396825	1008
7	rs4728241	T	A	0.959325	1008
7	rs759738	C	A	0.959325	1008
7	rs8180781	G	A	0.0297619	1008
7	rs8180782	G	C	0.0297619	1008
7	rs76031202	G	A	0.152778	1008
7	rs73725644	C	A	0.0297619	1008
7	rs10273565	T	C	0.0396825	1008
7	rs10261075	G	A	0.0396825	1008
7	rs12706997	T	C	0.959325	1008
7	rs12706998	A	G	0.959325	1008
7	rs7812272	A	G	0.970238	1008
7	rs60772407	T	C	0.0297619	1008
7	rs4731824	G	T	0.959325	1008
7	rs2058968	C	T	0.970238	1008
7	rs73725647	C	G	0.0297619	1008
7	rs2058969	C	A	0.970238	1008
7	rs1425090	C	A	0.970238	1008
7	rs12672482	A	G	0.960317	1008
7	rs7799428	T	G	0.0297619	1008
7	rs4731825	C	T	0.959325	1008
7	rs79236826	G	A	0.143849	1008
7	rs888536	G	A	0.970238	1008
7	rs188850654	A	G	0.00297619	1008
7	rs2160952	A	G	0.970238	1008
7	rs11765910	C	T	0.253968	1008
7	rs7801375	A	G	0.960317	1008
7	rs1834291	C	T	0.970238	1008
7	rs73725651	C	A	0.0297619	1008
7	rs10085839	G	T	0.959325	1008
7	rs117914469	A	G	0.0347222	1008
7	rs1425088	G	T	0.959325	1008
7	rs79045569	T	C	0.0575397	1008
7	rs7799455	G	A	0.959325	1008
7	rs7799084	A	T	0.959325	1008
7	rs7782417	T	C	0.958333	1008
7	rs10085675	G	A	0.959325	1008
7	rs9641911	G	T	0.0297619	1008
7	rs4731826	G	A	0.959325	1008
7	rs76568809	C	T	0.0922619	1008
7	rs9649568	G	A	0.959325	1008
7	rs9641913	C	T	0.0297619	1008
7	rs150201885	C	T	0.0198413	1008
7	rs10234439	A	G	0.959325	1008
7	rs138712178	G	T	0.0228175	1008
7	rs12667919	A	C	0.959325	1008
7	rs17800493	G	C	0.0297619	1008
7	rs6965514	T	C	0.959325	1008
7	rs10954346	C	T	0.0297619	1008
7	rs138989409	C	T	0.0386905	1008
7	rs150432668	C	A	0.0248016	1008
7	rs10280590	C	T	0.959325	1008
7	rs147203921	T	G	0.0267857	1008
7	rs1582684	A	G	0.959325	1008
7	rs145933017	C	T	0.0198413	1008
7	rs890109	G	T	0.959325	1008
7	rs73725654	C	A	0.0297619	1008
7	rs4141859	A	T	0.959325	1008
7	rs10253301	A	G	0.959325	1008
7	rs76993758	G	A	0.0297619	1008
7	rs6965417	G	T	0.959325	1008
7	rs1593312	T	G	0.959325	1008
7	rs4332072	G	C	0.0406746	1008
7	rs117478368	G	A	0.0287698	1008
7	rs1609856	C	G	0.959325	1008
7	rs1609855	C	G	0.959325	1008
7	rs1582681	T	C	0.959325	1008
7	rs1582680	T	A	0.959325	1008
7	rs56408170	A	G	0.0297619	1008
7	rs75310472	C	T	0.0287698	1008
7	rs1834290	C	T	0.959325	1008
7	rs1593310	C	G	0.959325	1008
7	rs12667685	C	T	0.152778	1008
7	rs4446682	C	T	0.0277778	1008
7	rs1593309	G	C	0.972222	1008
7	rs73725657	T	A	0.0297619	1008
7	rs4731827	A	G	0.0277778	1008
7	rs117819395	C	T	0.159722	1008
7	rs4504579	C	T	0.972222	1008
7	rs2008684	T	C	0.972222	1008
7	rs4731828	C	T	0.0277778	1008
7	rs4731829	G	A	0.972222	1008
7	rs10226716	A	G	0.972222	1008
7	rs7801748	G	A	0.0277778	1008
7	rs12666394	A	C	0.972222	1008
7	rs116940637	G	C	0.0198413	1008
7	rs2216982	A	G	0.972222	1008
7	rs4278107	C	G	0.0277778	1008
7	rs4728245	T	A	0.0277778	1008
7	rs143319035	A	G	0.0198413	1008
7	rs56002515	C	A	0.0277778	1008
7	rs58144984	G	A	0.0277778	1008
7	rs10954347	A	T	0.962302	1008
7	rs2113891	C	A	0.972222	1008
7	rs4731830	G	A	0.0267857	1008
7	rs7804298	G	A	0.973214	1008
7	rs2341028	G	A	0.963294	1008
7	rs10237626	A	G	0.973214	1008
7	rs12707007	C	T	0.973214	1008
7	rs6949779	C	G	0.973214	1008
7	rs10271989	G	A	0.962302	1008
7	rs75476037	C	T	0.00496032	1008
7	rs6956379	G	C	0.984127	1008
7	rs13232323	T	C	0.992063	1008
7	rs6961000	A	T	0.994048	1008
7	rs6961159	A	G	0.993056	1008
7	rs6961580	A	G	0.994048	1008
7	rs2059456	C	G	0.99504	1008
7	rs2059455	A	G	0.99504	1008
7	rs2059453	T	C	0.99504	1008
7	rs7385859	A	G	0.993056	1008
7	rs78250581	C	T	0.0426587	1008
7	rs1582678	T	C	0.534722	1008
7	rs1593306	C	A	0.99504	1008
7	rs1593305	C	G	0.99504	1008
7	rs140746247	C	A	0.0119048	1008
7	rs4523180	T	G	0.00892857	1008
7	rs1593304	A	G	0.837302	1008
7	rs138668393	C	A	0.0208333	1008
7	rs4728246	G	A	0.742063	1008
7	rs1834289	A	G	0.250992	1008
7	rs151085521	C	G	0.0277778	1008
7	rs4731831	G	A	0.247024	1008
7	rs17193209	G	T	0.24504	1008
7	rs17193230	G	C	0.250992	1008
7	rs4410855	A	C	0.994048	1008
7	rs6955182	T	C	0.85119	1008
7	rs17801630	G	C	0.576389	1008
7	rs7806149	C	T	0.160714	1008
7	rs11773206	T	C	0.672619	1008
7	rs11769507	C	T	0.672619	1008
7	rs4728247	C	T	0.660714	1008
7	rs77203072	G	A	0.0555556	1008
7	rs56162910	C	T	0.0535714	1008
7	rs12707008	T	C	0.759921	1008
7	rs7800092	G	A	0.164683	1008
7	rs77369848	A	T	0.0228175	1008
7	rs6467401	T	C	0.775794	1008
7	rs12673290	T	C	0.164683	1008
7	rs7385835	C	A	0.828373	1008
7	rs6977570	C	T	0.849206	1008
7	rs6978076	C	T	0.985119	1008
7	rs6943987	A	C	0.749008	1008
7	rs6943990	A	G	0.742063	1008
7	rs10488345	A	C	0.872024	1008
7	rs6944574	C	G	0.308532	1008
7	rs6467402	C	T	0.840278	1008
7	rs2879920	G	C	0.842262	1008
7	rs2098838	G	A	0.347222	1008
7	rs9690921	A	G	0.431548	1008
7	rs139895763	G	A	0.0357143	1008
7	rs10229179	G	T	0.421627	1008
7	rs76545008	G	A	0.0287698	1008
7	rs2113889	A	G	0.347222	1008
7	rs10224200	C	T	0.386905	1008
7	rs10224458	C	T	0.489087	1008
7	rs1863226	G	A	0.431548	1008
7	rs7802962	C	G	0.423611	1008
7	rs11762083	G	C	0.0744048	1008
7	rs1593303	C	T	0.434524	1008
7	rs35724977	T	C	0.433532	1008
7	rs726284	C	A	0.417659	1008
7	rs2059457	C	T	0.852183	1008
7	rs719083	G	A	0.425595	1008
7	rs719084	G	A	0.421627	1008
7	rs11765205	G	A	0.421627	1008
7	rs62468154	G	A	0.102183	1008
7	rs7384824	C	G	0.847222	1008
7	rs4731834	T	A	0.424603	1008
7	rs6467404	A	G	0.860119	1008
7	rs890108	A	G	0.436508	1008
7	rs1593307	A	G	0.860119	1008
7	rs10808262	C	T	0.436508	1008
7	rs140431592	A	G	0.118056	1008
7	rs4354250	T	C	0.436508	1008
7	rs4466343	C	A	0.436508	1008
7	rs13246700	C	G	0.436508	1008
7	rs2341029	C	T	0.853175	1008
7	rs4296987	G	T	0.345238	1008
7	rs4731835	G	A	0.429563	1008
7	rs4236636	T	A	0.434524	1008
7	rs4487697	A	G	0.565476	1008
7	rs34275475	T	C	0.146825	1008
7	rs4374929	C	T	0.564484	1008
7	rs4311612	C	T	0.640873	1008
7	rs12674013	T	C	0.563492	1008
7	rs12667454	A	T	0.146825	1008
7	rs76327808	T	C	0.145833	1008
7	rs35071641	A	G	0.151786	1008
7	rs9649569	T	C	0.568452	1008
7	rs3925251	T	C	0.568452	1008
7	rs1514071	G	A	0.416667	1008
7	rs10233805	G	A	0.563492	1008
7	rs150158127	A	C	0.0446429	1008
7	rs9649037	T	C	0.146825	1008
7	rs12707021	C	T	0.563492	1008
7	rs28620284	C	T	0.242063	1008
7	rs36201054	A	T	0.151786	1008
7	rs141694334	C	T	0.143849	1008
7	rs151231794	T	C	0.151786	1008
7	rs4373469	T	C	0.569444	1008
7	rs7459054	A	G	0.647817	1008
7	rs1123431	C	G	0.565476	1008
7	rs1514070	G	A	0.142857	1008
7	rs6965479	G	A	0.417659	1008
7	rs139195951	C	T	0.0208333	1008
7	rs2341030	G	A	0.149802	1008
7	rs62468156	C	T	0.0724206	1008
7	rs147529419	C	T	0.0406746	1008
7	rs925631	T	G	0.592262	1008
7	rs79826808	G	A	0.0238095	1008
7	rs9656406	G	A	0.588294	1008
7	rs4288320	T	G	0.576389	1008
7	rs4296988	A	G	0.138889	1008
7	rs10274758	G	A	0.440476	1008
7	rs932083	T	G	0.146825	1008
7	rs4728248	C	T	0.154762	1008
7	rs1514055	A	C	0.162698	1008
7	rs76832997	G	T	0.155754	1008
7	rs4728249	C	T	0.155754	1008
7	rs925629	G	C	0.161706	1008
7	rs925630	T	C	0.44246	1008
7	rs6467409	T	C	0.345238	1008
7	rs6415373	T	C	0.779762	1008
7	rs6952358	A	G	0.460317	1008
7	rs56688205	C	T	0.155754	1008
7	rs77862395	G	A	0.331349	1008
7	rs7791316	A	G	0.785714	1008
7	rs12674255	C	G	0.449405	1008
7	rs74510432	C	T	0.155754	1008
7	rs12670089	A	G	0.452381	1008
7	rs10238848	T	C	0.988095	1008
7	rs6467410	T	A	0.983135	1008
7	rs6467411	A	G	0.983135	1008
7	rs2137821	G	T	0.451389	1008
7	rs11971559	G	C	0.0525794	1008
7	rs62468158	A	G	0.303571	1008
7	rs10954350	C	T	0.988095	1008
7	rs10231527	G	T	0.175595	1008
7	rs6467412	A	T	0.988095	1008
7	rs62468159	A	C	0.31746	1008
7	rs67449610	T	A	0.175595	1008
7	rs9655876	C	T	0.175595	1008
7	rs11766547	T	A	0.452381	1008
7	rs7385251	T	C	0.936508	1008
7	rs11767564	T	C	0.988095	1008
7	rs73151075	T	G	0.458333	1008
7	rs77465535	C	T	0.155754	1008
7	rs28699613	G	T	0.983135	1008
7	rs1514069	C	T	0.416667	1008
7	rs58533430	T	C	0.330357	1008
7	rs4518602	T	G	0.329365	1008
7	rs6467413	C	T	0.983135	1008
7	rs4607550	T	C	0.329365	1008
7	rs7457641	T	C	0.569444	1008
7	rs10257902	T	C	0.987103	1008
7	rs1849654	A	C	0.565476	1008
7	rs7808941	T	G	0.443452	1008
7	rs28457062	T	C	0.183532	1008
7	rs28834811	A	G	0.18254	1008
7	rs62469661	T	C	0.311508	1008
7	rs7455827	T	C	0.496032	1008
7	rs6467414	A	G	0.988095	1008
7	rs1913435	C	T	0.439484	1008
7	rs1913434	A	G	0.49504	1008
7	rs1514063	G	A	0.311508	1008
7	rs10230097	A	G	0.181548	1008
7	rs12673801	T	A	0.443452	1008
7	rs7809885	G	C	0.430556	1008
7	rs10233714	A	G	0.184524	1008
7	rs7385098	A	G	0.180556	1008
7	rs7385111	C	A	0.662698	1008
7	rs28591432	C	G	0.180556	1008
7	rs1514061	A	G	0.318452	1008
7	rs10257721	C	T	0.180556	1008
7	rs1514053	C	T	0.412698	1008
7	rs367962706	T	C	0.0376984	1008
7	rs201601167	A	G	0.0376984	1008
7	rs6943360	C	A	0.983135	1008
7	rs62469665	G	A	0.00198413	1008
7	rs62469666	C	A	0.14881	1008
7	rs12538781	G	A	0.0525794	1008
7	rs7811818	T	C	0.988095	1008
7	rs7793524	G	C	0.0585317	1008
7	rs10253104	A	G	0.0634921	1008
7	rs116842916	T	C	0.0248016	1008
7	rs6952101	T	C	0.0585317	1008
7	rs61689701	G	T	0.0406746	1008
7	rs7384407	T	C	0.988095	1008
7	rs10228879	G	C	0.0585317	1008
7	rs117002702	G	A	0.0833333	1008
7	rs11762084	G	A	0.44246	1008
7	rs9641920	G	A	0.802579	1008
7	rs17166078	G	A	0.301587	1008
7	rs56077908	A	T	0.44246	1008
7	rs62469668	C	T	0.0634921	1008
7	rs7790679	A	G	0.837302	1008
7	rs17166082	G	A	0.151786	1008
7	rs143803717	G	A	0.0218254	1008
7	rs17166083	G	C	0.152778	1008
7	rs6944714	T	C	0.632937	1008
7	rs6962835	C	T	0.150794	1008
7	rs6962851	C	T	0.150794	1008
7	rs10282350	G	A	0.0585317	1008
7	rs10954351	C	T	0.447421	1008
7	rs10954352	C	A	0.446429	1008
7	rs11978376	A	C	0.0585317	1008
7	rs10230990	C	T	0.777778	1008
7	rs4317516	C	T	0.439484	1008
7	rs6467417	C	A	0.777778	1008
7	rs2880091	G	T	0.15873	1008
7	rs9692336	A	G	0.747024	1008
7	rs9691005	G	T	0.179563	1008
7	rs142949158	T	A	0.0456349	1008
7	rs996278	G	A	0.777778	1008
7	rs1399087	A	G	0.448413	1008
7	rs12535538	C	G	0.151786	1008
7	rs7384305	G	C	0.781746	1008
7	rs1996160	C	T	0.15377	1008
7	rs62469670	T	G	0.00198413	1008
7	rs4731838	C	T	0.18254	1008
7	rs13310141	C	G	0.33631	1008
7	rs4731839	T	C	0.154762	1008
7	rs6467418	T	A	0.837302	1008
7	rs1156041	G	A	0.33631	1008
7	rs1567857	A	G	0.18254	1008
7	rs4566977	G	A	0.15377	1008
7	rs10954353	T	G	0.444444	1008
7	rs12536824	G	A	0.0565476	1008
7	rs1514067	G	A	0.444444	1008
7	rs1514066	A	C	0.775794	1008
7	rs1514065	T	A	0.983135	1008
7	rs907974	T	G	0.18254	1008
7	rs1567859	A	T	0.149802	1008
7	rs12707022	T	C	0.18254	1008
7	rs879404	A	C	0.33631	1008
7	rs6467419	G	A	0.833333	1008
7	rs6964329	A	T	0.15377	1008
7	rs74861298	T	A	0.0218254	1008
7	rs77220417	G	C	0.154762	1008
7	rs7455676	T	A	0.838294	1008
7	rs13221741	C	T	0.181548	1008
7	rs10261282	C	T	0.81746	1008
7	rs12155053	C	A	0.152778	1008
7	rs10954354	A	G	0.183532	1008
7	rs60740892	G	T	0.152778	1008
7	rs7777234	C	A	0.66369	1008
7	rs34968684	G	A	0.0138889	1008
7	rs7349978	C	T	0.18254	1008
7	rs1355884	T	C	0.225198	1008
7	rs1355886	A	G	0.225198	1008
7	rs12381363	A	G	0.15377	1008
7	rs9801310	A	G	0.15377	1008
7	rs2175857	C	T	0.665675	1008
7	rs78879551	A	G	0.15377	1008
7	rs2137819	G	T	0.84623	1008
7	rs62469672	C	T	0.150794	1008
7	rs76444313	C	T	0.15377	1008
7	rs6467420	T	A	0.664683	1008
7	rs10273512	G	A	0.0555556	1008
7	rs11771897	G	T	0.665675	1008
7	rs11762599	T	C	0.665675	1008
7	rs6958459	G	A	0.665675	1008
7	rs117721634	C	T	0.0535714	1008
7	rs34357278	A	C	0.169643	1008
7	rs9791411	C	A	0.665675	1008
7	rs1514056	G	C	0.664683	1008
7	rs13241685	T	G	0.168651	1008
7	rs76835554	T	C	0.0396825	1008
7	rs117182284	C	G	0.0248016	1008
7	rs1028065	C	T	0.334325	1008
7	rs1028066	A	G	0.665675	1008
7	rs1514057	G	A	0.665675	1008
7	rs11772439	A	G	0.44246	1008
7	rs6977162	T	C	0.180556	1008
7	rs10954355	C	T	0.515873	1008
7	rs10277310	A	C	0.334325	1008
7	rs10248132	C	T	0.486111	1008
7	rs1986919	G	T	0.146825	1008
7	rs10237663	G	C	0.0615079	1008
7	rs6945284	G	T	0.469246	1008
7	rs71528510	C	A	0.0128968	1008
7	rs17649990	C	T	0.453373	1008
7	rs10246281	G	A	0.0625	1008
7	rs10275602	A	T	0.0625	1008
7	rs34036124	A	G	0.329365	1008
7	rs71528511	C	T	0.0128968	1008
7	rs13438632	T	C	0.0565476	1008
7	rs80264775	A	G	0.140873	1008
7	rs13226399	G	A	0.468254	1008
7	rs11769179	C	A	0.454365	1008
7	rs17571340	C	G	0.141865	1008
7	rs13234107	C	T	0.311508	1008
7	rs78669361	A	G	0.0367063	1008
7	rs10216052	C	A	0.0615079	1008
7	rs4731841	G	T	0.453373	1008
7	rs9641922	A	G	0.938492	1008
7	rs10954356	C	A	0.485119	1008
7	rs2048667	T	A	0.141865	1008
7	rs10232734	G	A	0.0615079	1008
7	rs10232652	C	T	0.0615079	1008
7	rs4731842	T	C	0.938492	1008
7	rs4731843	A	G	0.454365	1008
7	rs4728250	G	C	0.454365	1008
7	rs59743185	C	A	0.141865	1008
7	rs2880092	A	G	0.453373	1008
7	rs6944280	A	G	0.938492	1008
7	rs13236905	G	A	0.485119	1008
7	rs62469676	T	C	0.124008	1008
7	rs4731844	C	T	0.453373	1008
7	rs34408166	C	T	0.453373	1008
7	rs76407699	G	A	0.141865	1008
7	rs34161036	T	C	0.3125	1008
7	rs2090077	C	T	0.485119	1008
7	rs34469079	C	T	0.0128968	1008
7	rs10249435	C	T	0.0615079	1008
7	rs11769790	T	C	0.472222	1008
7	rs4731845	C	T	0.453373	1008
7	rs9649571	T	C	0.453373	1008
7	rs12530655	A	T	0.453373	1008
7	rs12535836	C	G	0.141865	1008
7	rs11767980	G	A	0.472222	1008
7	rs150544527	G	A	0.0238095	1008
7	rs116845653	G	A	0.0287698	1008
7	rs12707024	G	A	0.453373	1008
7	rs1514051	C	T	0.453373	1008
7	rs6976275	G	A	0.0615079	1008
7	rs7808874	G	A	0.311508	1008
7	rs6962927	T	C	0.311508	1008
7	rs6942905	C	T	0.311508	1008
7	rs12537969	C	T	0.0615079	1008
7	rs6943394	C	T	0.373016	1008
7	rs4039585	C	T	0.626984	1008
7	rs6963716	T	C	0.311508	1008
7	rs6943812	G	A	0.311508	1008
7	rs4731846	C	T	0.311508	1008
7	rs4731847	A	G	0.311508	1008
7	rs35771503	G	A	0.3125	1008
7	rs35144986	T	C	0.3125	1008
7	rs34936702	C	T	0.3125	1008
7	rs76060746	C	T	0.141865	1008
7	rs2175859	A	G	0.0615079	1008
7	rs1033171	C	A	0.0615079	1008
7	rs35778930	A	G	0.310516	1008
7	rs35924127	G	A	0.310516	1008
7	rs35006955	C	T	0.310516	1008
7	rs2175858	G	A	0.0615079	1008
7	rs77657683	C	G	0.0367063	1008
7	rs35417231	C	T	0.0138889	1008
7	rs35008059	G	A	0.0128968	1008
7	rs10156022	C	G	0.0595238	1008
7	rs73495570	A	G	0.236111	1008
7	rs10275934	T	A	0.0565476	1008
7	rs71528518	T	C	0.0188492	1008
7	rs35272761	T	A	0.0843254	1008
7	rs62469685	G	A	0.230159	1008
7	rs73153008	G	A	0.143849	1008
7	rs4731848	A	G	0.709325	1008
7	rs10156077	G	A	0.0605159	1008
7	rs1355883	A	G	0.708333	1008
7	rs10269586	C	A	0.0605159	1008
7	rs62469686	G	A	0.144841	1008
7	rs34398790	G	A	0.0863095	1008
7	rs73153009	G	A	0.144841	1008
7	rs10954357	C	T	0.290675	1008
7	rs1996161	A	G	0.708333	1008
7	rs35708580	T	C	0.0873016	1008
7	rs10242602	T	C	0.0615079	1008
7	rs13224052	G	T	0.707341	1008
7	rs12707026	G	A	0.0198413	1008
7	rs4416761	A	T	0.855159	1008
7	rs4644164	G	A	0.787698	1008
7	rs1983285	T	C	0.0654762	1008
7	rs7790067	C	T	0.0654762	1008
7	rs12113818	G	A	0.144841	1008
7	rs13245646	C	T	0.0873016	1008
7	rs13245659	C	T	0.0873016	1008
7	rs281883	A	G	0.296627	1008
7	rs17166142	A	C	0.0654762	1008
7	rs10259176	A	C	0.0595238	1008
7	rs281888	C	A	0.138889	1008
7	rs77467235	G	A	0.030754	1008
7	rs17166152	C	A	0.0605159	1008
7	rs10242099	G	A	0.0605159	1008
7	rs3099913	A	C	0.294643	1008
7	rs71528522	A	C	0.0793651	1008
7	rs281900	G	A	0.0605159	1008
7	rs166854	G	C	0.0595238	1008
7	rs188151	A	C	0.0595238	1008
7	rs204291	T	C	0.748016	1008
7	rs281901	A	T	0.0595238	1008
7	rs281902	T	C	0.0605159	1008
7	rs281903	C	G	0.0595238	1008
7	rs281904	C	T	0.0595238	1008
7	rs281905	G	A	0.0595238	1008
7	rs281906	A	T	0.292659	1008
7	rs281907	T	G	0.291667	1008
7	rs143692467	C	T	0.031746	1008
7	rs2598190	C	T	0.0605159	1008
7	rs2598191	A	G	0.292659	1008
7	rs281908	G	A	0.0605159	1008
7	rs281909	A	G	0.0605159	1008
7	rs204292	C	T	0.139881	1008
7	rs281911	C	A	0.292659	1008
7	rs7793511	C	T	0.152778	1008
7	rs281912	A	T	0.0615079	1008
7	rs281913	T	G	0.382937	1008
7	rs35633127	C	T	0.0823413	1008
7	rs10258249	C	T	0.138889	1008
7	rs2671097	T	G	0.142857	1008
7	rs2598194	T	C	0.142857	1008
7	rs34955366	C	T	0.0823413	1008
7	rs281914	T	G	0.139881	1008
7	rs35674785	C	A	0.713294	1008
7	rs281915	G	A	0.28373	1008
7	rs34234725	A	G	0.0853175	1008
7	rs61413861	C	T	0.229167	1008
7	rs73725824	C	T	0.0684524	1008
7	rs281890	T	C	0.0833333	1008
7	rs281892	G	C	0.930556	1008
7	rs150551879	T	C	0.0396825	1008
7	rs33938893	C	T	0.0962302	1008
7	rs281893	C	T	0.930556	1008
7	rs11773555	G	A	0.928571	1008
7	rs13247270	G	A	0.00694444	1008
7	rs6968754	C	A	0.834325	1008
7	rs75918202	G	T	0.0654762	1008
7	rs6968906	C	T	0.837302	1008
7	rs6968920	C	G	0.837302	1008
7	rs3734999	G	T	0.931548	1008
7	rs35071694	T	G	0.0962302	1008
7	rs2278816	G	A	0.833333	1008
7	rs11772555	G	A	0.832341	1008
7	rs13232611	T	C	0.0972222	1008
7	rs13246116	C	T	0.833333	1008
7	rs13246412	G	A	0.833333	1008
7	rs10954359	C	T	0.832341	1008
7	rs10954360	G	A	0.832341	1008
7	rs2671103	A	G	0.929563	1008
7	rs10954361	G	A	0.833333	1008
7	rs10954362	A	G	0.834325	1008
7	rs2671102	A	T	0.930556	1008
7	rs4731850	T	C	0.834325	1008
7	rs6977223	C	T	0.834325	1008
7	rs139511120	T	C	0.0734127	1008
7	rs144831778	G	A	0.0744048	1008
7	rs147920646	G	A	0.0714286	1008
7	rs75848889	T	C	0.0962302	1008
7	rs896166	C	T	0.833333	1008
7	rs746778	G	C	0.833333	1008
7	rs2341557	T	C	0.831349	1008
7	rs78142619	C	T	0.0704365	1008
7	rs13228926	T	C	0.0744048	1008
7	rs281875	C	T	0.0744048	1008
7	rs281877	T	A	0.161706	1008
7	rs281878	A	G	0.843254	1008
7	rs11978284	T	C	0.109127	1008
7	rs6949330	G	T	0.0565476	1008
7	rs145550368	G	T	0.0367063	1008
7	rs6954317	G	A	0.164683	1008
7	rs61076439	T	C	0.244048	1008
7	rs10258063	G	A	0.0575397	1008
7	rs4728251	C	T	0.736111	1008
7	rs6974954	A	T	0.0565476	1008
7	rs1399090	C	T	0.0575397	1008
7	rs35337921	G	A	0.830357	1008
7	rs76704138	C	T	0.0178571	1008
7	rs2671100	G	A	0.0575397	1008
7	rs2598198	C	T	0.0575397	1008
7	rs60832001	G	A	0.0565476	1008
7	rs2671112	C	T	0.0575397	1008
7	rs79325519	C	T	0.0565476	1008
7	rs1562834	T	C	0.888889	1008
7	rs1562835	A	G	0.888889	1008
7	rs79398173	C	T	0.238095	1008
7	rs76152170	G	A	0.0565476	1008
7	rs1450881	T	C	0.0575397	1008
7	rs2671106	C	T	0.0575397	1008
7	rs13228273	G	A	0.0208333	1008
7	rs2598202	C	T	0.0585317	1008
7	rs2671105	G	A	0.0575397	1008
7	rs11773367	T	G	0.831349	1008
7	rs4731851	C	A	0.831349	1008
7	rs1399092	C	T	0.888889	1008
7	rs60997765	C	G	0.0565476	1008
7	rs75856704	G	A	0.0565476	1008
7	rs78309891	C	T	0.0565476	1008
7	rs6962290	A	G	0.0218254	1008
7	rs75635983	C	T	0.00396825	1008
7	rs12666252	C	G	0.829365	1008
7	rs34071937	G	T	0.0218254	1008
7	rs1376292	G	A	0.0218254	1008
7	rs9649572	A	T	0.815476	1008
7	rs281880	A	G	0.895833	1008
7	rs1450884	G	C	0.818452	1008
7	rs9649039	G	T	0.811508	1008
7	rs281882	G	A	0.887897	1008
7	rs11761595	G	A	0.80754	1008
7	rs17166204	A	T	0.0585317	1008
7	rs1376293	A	G	0.895833	1008
7	rs6945535	C	G	0.118056	1008
7	rs10954363	T	C	0.819444	1008
7	rs896167	T	A	0.897817	1008
7	rs117408584	C	A	0.0426587	1008
7	rs896169	C	A	0.611111	1008
7	rs17166207	A	G	0.0168651	1008
7	rs78208160	G	A	0.0793651	1008
7	rs12534587	C	A	0.103175	1008
7	rs28480290	T	C	0.0168651	1008
7	rs112430266	G	T	0.0168651	1008
7	rs6975484	A	T	0.553571	1008
7	rs12386585	C	G	0.0367063	1008
7	rs12386586	C	G	0.0367063	1008
7	rs12386646	T	A	0.0367063	1008
7	rs12386587	C	A	0.0367063	1008
7	rs12386694	A	G	0.0367063	1008
7	rs10251791	T	C	0.0367063	1008
7	rs55987912	A	G	0.0367063	1008
7	rs11763166	G	A	0.548611	1008
7	rs7777156	C	T	0.0367063	1008
7	rs12386622	G	A	0.0367063	1008
7	rs7800692	T	C	0.0367063	1008
7	rs7782124	G	T	0.157738	1008
7	rs35679562	G	A	0.15873	1008
7	rs35454736	G	A	0.15873	1008
7	rs35253793	A	G	0.15873	1008
7	rs35701875	G	A	0.15873	1008
7	rs7782558	A	G	0.157738	1008
7	rs7782869	A	G	0.157738	1008
7	rs7786869	G	A	0.157738	1008
7	rs12537017	T	C	0.157738	1008
7	rs10954364	T	C	0.157738	1008
7	rs10954365	A	G	0.157738	1008
7	rs10274815	A	T	0.718254	1008
7	rs10954366	G	A	0.157738	1008
7	rs73499327	C	T	0.0168651	1008
7	rs143528044	C	T	0.0386905	1008
7	rs7341538	T	C	0.157738	1008
7	rs59721636	C	T	0.0168651	1008
7	rs13231300	T	C	0.140873	1008
7	rs12707027	C	T	0.0357143	1008
7	rs78048825	G	A	0.224206	1008
7	rs9641933	T	G	0.139881	1008
7	rs73723715	C	A	0.014881	1008
7	rs17166214	G	T	0.0109127	1008
7	rs7802114	A	G	0.24504	1008
7	rs7785277	T	C	0.274802	1008
7	rs6970197	G	A	0.193452	1008
7	rs10277421	T	C	0.693452	1008
7	rs9649040	G	T	0.200397	1008
7	rs7808586	G	A	0.691468	1008
7	rs13232207	G	T	0.234127	1008
7	rs35136321	A	G	0.375992	1008
7	rs17166216	T	C	0.213294	1008
7	rs6943549	C	A	0.0168651	1008
7	rs66489121	G	A	0.131944	1008
7	rs57825190	C	T	0.132937	1008
7	rs79616812	A	G	0.00992063	1008
7	rs7782294	A	G	0.27877	1008
7	rs186383884	T	G	0.229167	1008
7	rs3734996	G	A	0.376984	1008
7	rs3734995	T	A	0.244048	1008
7	rs111747337	C	T	0.131944	1008
7	rs77253071	C	T	0.227183	1008
7	rs7807353	C	T	0.0168651	1008
7	rs3734992	G	T	0.130952	1008
7	rs3734991	G	A	0.280754	1008
7	rs59444396	G	A	0.0267857	1008
7	rs112911276	C	T	0.0545635	1008
7	rs113541749	G	A	0.0545635	1008
7	rs57986525	T	C	0.0545635	1008
7	rs57665981	A	G	0.0535714	1008
7	rs3734990	G	A	0.0525794	1008
7	rs3734989	T	C	0.632937	1008
7	rs79877622	C	T	0.00892857	1008
7	rs896170	T	C	0.122024	1008
7	rs3734987	C	T	0.138889	1008
7	rs3734986	C	G	0.138889	1008
7	rs3734985	A	G	0.325397	1008
7	rs3734984	A	G	0.325397	1008
7	rs3734983	A	G	0.257937	1008
7	rs66521955	A	G	0.137897	1008
7	rs6950452	T	C	0.12004	1008
7	rs6968634	G	A	0.649802	1008
7	rs6950909	T	C	0.256944	1008
7	rs6951072	T	C	0.577381	1008
7	rs12536984	C	A	0.304563	1008
7	rs73155266	G	A	0.136905	1008
7	rs73723719	A	G	0.136905	1008
7	rs60677458	C	G	0.0545635	1008
7	rs73723720	C	T	0.136905	1008
7	rs3734982	G	A	0.136905	1008
7	rs3734981	A	G	0.136905	1008
7	rs3734980	A	G	0.136905	1008
7	rs60307877	C	A	0.156746	1008
7	rs10280981	T	C	0.53869	1008
7	rs56211734	C	T	0.156746	1008
7	rs6946056	A	C	0.657738	1008
7	rs56229140	G	A	0.156746	1008
7	rs1020508	C	A	0.156746	1008
7	rs78387484	A	G	0.0555556	1008
7	rs60036349	C	G	0.156746	1008
7	rs61627721	T	C	0.156746	1008
7	rs79780519	C	T	0.0555556	1008
7	rs61173891	T	C	0.156746	1008
7	rs56949350	A	G	0.0555556	1008
7	rs10280346	A	T	0.0555556	1008
7	rs73723723	C	T	0.156746	1008
7	rs12671063	C	T	0.318452	1008
7	rs74555025	C	T	0.145833	1008
7	rs28663092	A	G	0.549603	1008
7	rs77010489	A	G	0.0555556	1008
7	rs10275752	T	C	0.550595	1008
7	rs7809557	A	T	0.551587	1008
7	rs6467424	T	C	0.549603	1008
7	rs58803643	G	C	0.0555556	1008
7	rs58811609	T	C	0.548611	1008
7	rs7810362	A	C	0.547619	1008
7	rs7778553	A	G	0.212302	1008
7	rs73723725	C	G	0.0238095	1008
7	rs111317882	T	C	0.0228175	1008
7	rs7779444	C	A	0.0238095	1008
7	rs78490272	G	C	0.130952	1008
7	rs58831605	G	T	0.0218254	1008
7	rs10954367	T	C	0.597222	1008
7	rs10225324	G	A	0.424603	1008
7	rs10225484	C	T	0.441468	1008
7	rs4570099	G	A	0.571429	1008
7	rs73499391	C	T	0.0188492	1008
7	rs2122637	G	T	0.444444	1008
7	rs1450885	C	T	0.605159	1008
7	rs17166237	C	G	0.440476	1008
7	rs55734252	C	T	0.180556	1008
7	rs1020509	G	A	0.177579	1008
7	rs1349404	G	A	0.0178571	1008
7	rs4728252	G	A	0.598214	1008
7	rs59400141	G	A	0.146825	1008
7	rs9649574	C	T	0.435516	1008
7	rs2198051	C	T	0.175595	1008
7	rs930686	C	A	0.791667	1008
7	rs79959239	C	T	0.169643	1008
7	rs73155278	C	T	0.15873	1008
7	rs57414337	T	C	0.0277778	1008
7	rs62469726	A	G	0.0376984	1008
7	rs60589428	C	T	0.0505952	1008
7	rs12668459	C	T	0.592262	1008
7	rs1868778	T	C	0.0168651	1008
7	rs7786995	C	A	0.636905	1008
7	rs7787365	G	C	0.636905	1008
7	rs930687	C	T	0.804563	1008
7	rs9649042	T	C	0.446429	1008
7	rs10245338	G	A	0.0168651	1008
7	rs4731854	G	T	0.636905	1008
7	rs4731855	T	G	0.80754	1008
7	rs4731856	G	A	0.633929	1008
7	rs180877942	C	T	0.0238095	1008
7	rs76838724	C	A	0.152778	1008
7	rs73499401	G	A	0.0128968	1008
7	rs59259594	G	A	0.0128968	1008
7	rs17215844	C	T	0.0128968	1008
7	rs7781259	G	A	0.152778	1008
7	rs7781556	G	A	0.605159	1008
7	rs10255805	T	C	0.0128968	1008
7	rs6951911	C	A	0.59127	1008
7	rs75321463	G	T	0.0376984	1008
7	rs6952566	G	T	0.590278	1008
7	rs9692157	A	G	0.0376984	1008
7	rs142764345	C	T	0.00297619	1008
7	rs77440692	C	T	0.152778	1008
7	rs2341819	C	T	0.59127	1008
7	rs751408	C	T	0.425595	1008
7	rs874454	A	G	0.813492	1008
7	rs112470973	G	A	0.165675	1008
7	rs76772731	C	T	0.0376984	1008
7	rs751407	G	A	0.0128968	1008
7	rs751406	G	A	0.014881	1008
7	rs73501708	A	C	0.0128968	1008
7	rs12707028	C	A	0.59127	1008
7	rs6467425	T	C	0.644841	1008
7	rs55674541	G	C	0.0138889	1008
7	rs9641935	C	G	0.642857	1008
7	rs13227818	C	T	0.641865	1008
7	rs13228106	G	A	0.592262	1008
7	rs10156075	C	T	0.424603	1008
7	rs2880160	G	C	0.0505952	1008
7	rs2060723	C	T	0.634921	1008
7	rs2060724	C	T	0.470238	1008
7	rs17216066	C	T	0.0128968	1008
7	rs116919622	A	T	0.0287698	1008
7	rs144755839	A	C	0.030754	1008
7	rs117264004	C	G	0.0287698	1008
7	rs7781263	C	G	0.597222	1008
7	rs79872383	G	T	0.0198413	1008
7	rs1008036	T	C	0.636905	1008
7	rs79636196	G	T	0.0376984	1008
7	rs55949530	C	T	0.0128968	1008
7	rs7783455	T	C	0.477183	1008
7	rs138426790	C	T	0.00595238	1008
7	rs13240982	T	C	0.381944	1008
7	rs7778640	G	A	0.570437	1008
7	rs13237800	G	C	0.685516	1008
7	rs11771327	G	A	0.699405	1008
7	rs55868339	G	T	0.0138889	1008
7	rs11771335	C	G	0.696429	1008
7	rs1450879	T	C	0.696429	1008
7	rs74601333	A	G	0.110119	1008
7	rs74739299	C	T	0.110119	1008
7	rs13238505	G	C	0.573413	1008
7	rs1349405	G	A	0.573413	1008
7	rs1349406	G	A	0.574405	1008
7	rs79491224	G	A	0.109127	1008
7	rs2290232	T	C	0.575397	1008
7	rs2290233	A	T	0.575397	1008
7	rs977267	C	T	0.575397	1008
7	rs7795320	G	A	0.569444	1008
7	rs12707031	C	A	0.677579	1008
7	rs73501729	A	G	0.0128968	1008
7	rs11760766	G	T	0.690476	1008
7	rs10225863	C	T	0.677579	1008
7	rs12111855	C	A	0.00992063	1008
7	rs6467426	T	G	0.684524	1008
7	rs76579009	C	T	0.323413	1008
7	rs1026192	C	A	0.00992063	1008
7	rs11761061	T	A	0.68254	1008
7	rs76286420	G	C	0.123016	1008
7	rs62464985	G	A	0.0119048	1008
7	rs62464986	A	G	0.12996	1008
7	rs77562734	T	C	0.333333	1008
7	rs1026194	T	C	0.697421	1008
7	rs1026195	C	G	0.698413	1008
7	rs6959770	A	G	0.685516	1008
7	rs10249903	A	G	0.583333	1008
7	rs1868781	A	G	0.698413	1008
7	rs77175755	G	A	0.0297619	1008
7	rs10441389	A	T	0.685516	1008
7	rs66514165	A	G	0.124008	1008
7	rs7787272	C	A	0.695437	1008
7	rs7787958	C	T	0.699405	1008
7	rs34437840	A	G	0.686508	1008
7	rs7806916	T	C	0.698413	1008
7	rs7807049	T	C	0.0128968	1008
7	rs10245678	C	T	0.0128968	1008
7	rs1991118	T	C	0.698413	1008
7	rs10231824	G	A	0.578373	1008
7	rs10488380	G	A	0.103175	1008
7	rs17166273	G	T	0.103175	1008
7	rs73155302	C	T	0.569444	1008
7	rs889942	A	G	0.0128968	1008
7	rs755755	C	G	0.0128968	1008
7	rs1364513	G	T	0.00892857	1008
7	rs10244207	C	A	0.688492	1008
7	rs1991120	G	A	0.689484	1008
7	rs3925378	C	G	0.675595	1008
7	rs62464990	T	C	0.0128968	1008
7	rs1125854	T	C	0.690476	1008
7	rs78762348	C	A	0.0575397	1008
7	rs150157573	C	T	0.00496032	1008
7	rs35971464	T	C	0.678571	1008
7	rs10260191	C	T	0.675595	1008
7	rs10260567	G	A	0.0128968	1008
7	rs10279805	T	C	0.695437	1008
7	rs1364507	C	T	0.00892857	1008
7	rs117077915	C	T	0.0168651	1008
7	rs76148811	A	C	0.102183	1008
7	rs61213001	A	C	0.102183	1008
7	rs28439428	G	A	0.581349	1008
7	rs17166279	A	G	0.0684524	1008
7	rs6944400	T	C	0.578373	1008
7	rs10254737	G	T	0.678571	1008
7	rs77960290	G	A	0.103175	1008
7	rs74757760	G	A	0.103175	1008
7	rs10488376	A	G	0.735119	1008
7	rs17805585	C	T	0.314484	1008
7	rs7792482	T	C	0.743056	1008
7	rs1376291	C	T	0.00892857	1008
7	rs10263746	C	A	0.275794	1008
7	rs113152540	G	C	0.140873	1008
7	rs11762143	T	C	0.738095	1008
7	rs66694965	T	G	0.119048	1008
7	rs10236971	T	C	0.00793651	1008
7	rs10237001	T	C	0.00793651	1008
7	rs10240355	T	C	0.690476	1008
7	rs78372625	G	A	0.0595238	1008
7	rs6966281	G	T	0.696429	1008
7	rs10225838	G	A	0.00793651	1008
7	rs10255203	A	G	0.00793651	1008
7	rs10228899	C	T	0.00793651	1008
7	rs35987793	C	G	0.116071	1008
7	rs140638745	G	A	0.0416667	1008
7	rs10259380	A	C	0.688492	1008
7	rs10270115	C	T	0.696429	1008
7	rs10240557	A	T	0.696429	1008
7	rs11771069	G	A	0.00694444	1008
7	rs10241293	A	G	0.703373	1008
7	rs10271349	G	A	0.694444	1008
7	rs11773091	G	C	0.694444	1008
7	rs113330897	G	A	0.124008	1008
7	rs10279295	G	A	0.698413	1008
7	rs10954368	G	T	0.691468	1008
7	rs10253794	A	G	0.58631	1008
7	rs4728253	G	A	0.571429	1008
7	rs11765810	T	A	0.315476	1008
7	rs4731857	G	A	0.462302	1008
7	rs7776568	C	T	0.21131	1008
7	rs7776974	G	A	0.213294	1008
7	rs2341820	A	G	0.684524	1008
7	rs4731858	G	A	0.369048	1008
7	rs717006	G	A	0.689484	1008
7	rs717007	C	A	0.369048	1008
7	rs1364509	T	C	0.689484	1008
7	rs2305328	A	G	0.315476	1008
7	rs1364512	G	T	0.69246	1008
7	rs1863017	G	C	0.310516	1008
7	rs1424593	G	T	0.684524	1008
7	rs2161872	G	A	0.686508	1008
7	rs10271768	T	C	0.694444	1008
7	rs117761861	T	A	0.00992063	1008
7	rs12164095	G	C	0.0535714	1008
7	rs138648813	C	T	0.0734127	1008
7	rs10954369	G	C	0.686508	1008
7	rs12668126	A	G	0.686508	1008
7	rs12666099	T	A	0.262897	1008
7	rs10954370	T	C	0.386905	1008
7	rs76446338	A	G	0.0426587	1008
7	rs6959397	T	C	0.113095	1008
7	rs7778725	C	T	0.628968	1008
7	rs13224851	T	A	0.113095	1008
7	rs10215137	T	C	0.680556	1008
7	rs79632368	C	G	0.0426587	1008
7	rs10215151	T	C	0.306548	1008
7	rs17166306	T	C	0.383929	1008
7	rs76839631	G	A	0.0297619	1008
7	rs66600282	T	C	0.383929	1008
7	rs13222229	C	T	0.108135	1008
7	rs67627092	T	C	0.383929	1008
7	rs4728254	A	C	0.677579	1008
7	rs75981133	G	A	0.10119	1008
7	rs9656410	C	T	0.671627	1008
7	rs75119699	C	A	0.0634921	1008
7	rs56122308	G	C	0.138889	1008
7	rs117482458	A	T	0.0426587	1008
7	rs2161873	T	C	0.250992	1008
7	rs1037323	A	C	0.671627	1008
7	rs146343065	T	C	0.0426587	1008
7	rs71534232	T	C	0.250992	1008
7	rs34477318	G	A	0.112103	1008
7	rs28436253	A	G	0.142857	1008
7	rs4731859	C	T	0.671627	1008
7	rs75341283	C	T	0.0416667	1008
7	rs13232076	G	A	0.108135	1008
7	rs12670541	T	C	0.264881	1008
7	rs12670542	T	C	0.263889	1008
7	rs12668257	G	C	0.260913	1008
7	rs60986814	G	A	0.373016	1008
7	rs12538528	A	G	0.260913	1008
7	rs17166309	C	A	0.260913	1008
7	rs56277369	C	T	0.373016	1008
7	rs10954371	C	T	0.246032	1008
7	rs12673234	A	C	0.250992	1008
7	rs13243152	C	A	0.24504	1008
7	rs62465029	G	A	0.00694444	1008
7	rs28680174	A	G	0.255952	1008
7	rs75295600	G	A	0.108135	1008
7	rs35552790	T	C	0.677579	1008
7	rs6963872	G	A	0.678571	1008
7	rs12674450	A	G	0.380952	1008
7	rs4731860	G	A	0.380952	1008
7	rs146838166	C	A	0.0257937	1008
7	rs6951966	C	T	0.53869	1008
7	rs10441255	A	C	0.12004	1008
7	rs1424595	C	G	0.376984	1008
7	rs17166313	A	G	0.113095	1008
7	rs75505373	A	C	0.078373	1008
7	rs117045264	C	T	0.0416667	1008
7	rs10954372	C	T	0.53869	1008
7	rs6467428	A	G	0.543651	1008
7	rs1424596	C	T	0.537698	1008
7	rs12707032	G	A	0.115079	1008
7	rs6467429	T	C	0.544643	1008
7	rs1035611	G	A	0.539683	1008
7	rs139611837	C	A	0.00496032	1008
7	rs117804926	C	T	0.0595238	1008
7	rs35242369	C	T	0.115079	1008
7	rs7811294	G	A	0.141865	1008
7	rs1364514	T	C	0.156746	1008
7	rs7789476	C	T	0.510913	1008
7	rs28434396	T	C	0.514881	1008
7	rs28692971	G	A	0.512897	1008
7	rs17817832	T	C	0.512897	1008
7	rs17166324	C	T	0.112103	1008
7	rs12155262	C	T	0.378968	1008
7	rs12707033	G	A	0.160714	1008
7	rs3906454	T	C	0.161706	1008
7	rs76154538	G	A	0.0515873	1008
7	rs7788831	A	G	0.167659	1008
7	rs13231950	T	C	0.162698	1008
7	rs59753393	C	T	0.381944	1008
7	rs117614779	A	T	0.0406746	1008
7	rs16874167	G	A	0.157738	1008
7	rs17166328	T	C	0.197421	1008
7	rs17166330	G	T	0.165675	1008
7	rs1424597	G	A	0.195437	1008
7	rs11762270	G	A	0.189484	1008
7	rs11762290	C	G	0.191468	1008
7	rs11763352	C	T	0.190476	1008
7	rs55950734	C	T	0.189484	1008
7	rs62465033	G	A	0.149802	1008
7	rs62465034	C	T	0.189484	1008
7	rs78874979	A	T	0.0347222	1008
7	rs17166338	C	T	0.191468	1008
7	rs117482109	C	T	0.0287698	1008
7	rs4141805	A	G	0.184524	1008
7	rs77175109	C	A	0.0515873	1008
7	rs62465035	G	A	0.0109127	1008
7	rs2042513	T	C	0.811508	1008
7	rs965801	G	C	0.811508	1008
7	rs965800	C	T	0.819444	1008
7	rs62466369	A	T	0.0109127	1008
7	rs62466370	G	A	0.0109127	1008
7	rs80347886	G	A	0.0515873	1008
7	rs17219279	T	C	0.0138889	1008
7	rs1582639	T	C	0.824405	1008
7	rs7792343	G	A	0.0138889	1008
7	rs7795989	A	G	0.823413	1008
7	rs74431535	C	G	0.0486111	1008
7	rs17818597	G	T	0.0138889	1008
7	rs6950583	T	G	0.759921	1008
7	rs6968829	G	T	0.819444	1008
7	rs55917663	A	C	0.0138889	1008
7	rs17166347	C	T	0.167659	1008
7	rs12112256	C	G	0.00992063	1008
7	rs55646150	C	A	0.0575397	1008
7	rs1593222	T	C	0.230159	1008
7	rs73434856	G	T	0.047619	1008
7	rs62466374	G	A	0.0109127	1008
7	rs732490	T	C	0.303571	1008
7	rs2341821	C	G	0.228175	1008
7	rs744768	G	A	0.231151	1008
7	rs73434863	G	A	0.047619	1008
7	rs744767	T	C	0.22123	1008
7	rs12707034	T	C	0.22619	1008
7	rs10263402	C	T	0.222222	1008
7	rs10263528	C	T	0.00992063	1008
7	rs10234146	A	T	0.167659	1008
7	rs10234151	A	G	0.228175	1008
7	rs10272273	G	A	0.235119	1008
7	rs7784962	C	T	0.24504	1008
7	rs6956868	A	G	0.0634921	1008
7	rs118056950	C	G	0.0505952	1008
7	rs12666675	A	G	0.0376984	1008
7	rs4731863	T	A	0.295635	1008
7	rs1364504	C	T	0.236111	1008
7	rs10231544	T	C	0.261905	1008
7	rs1424591	A	G	0.0128968	1008
7	rs17166373	T	C	0.0496032	1008
7	rs6953350	T	C	0.255952	1008
7	rs1364505	G	A	0.1875	1008
7	rs6467431	G	A	0.0426587	1008
7	rs79678707	G	T	0.112103	1008
7	rs17166374	C	G	0.253968	1008
7	rs6959579	G	A	0.250992	1008
7	rs117932455	C	G	0.031746	1008
7	rs117431950	C	T	0.031746	1008
7	rs741663	G	T	0.241071	1008
7	rs4518603	G	A	0.244048	1008
7	rs2341822	T	C	0.24504	1008
7	rs79585293	G	T	0.0486111	1008
7	rs147301475	C	T	0.0277778	1008
7	rs12539196	A	C	0.0119048	1008
7	rs4731865	C	G	0.292659	1008
7	rs10248238	G	T	0.0119048	1008
7	rs10282367	A	G	0.423611	1008
7	rs66792854	G	A	0.0456349	1008
7	rs76140941	G	A	0.00595238	1008
7	rs58107068	G	A	0.0436508	1008
7	rs12536340	C	A	0.0664683	1008
7	rs6945711	A	G	0.321429	1008
7	rs1863015	A	G	0.319444	1008
7	rs148172143	A	G	0.0198413	1008
7	rs4728255	C	T	0.378968	1008
7	rs4731866	C	T	0.378968	1008
7	rs17166386	G	A	0.385913	1008
7	rs76714753	G	A	0.235119	1008
7	rs62466387	A	G	0.00694444	1008
7	rs6972176	A	C	0.389881	1008
7	rs6954714	T	G	0.389881	1008
7	rs144390647	T	C	0.0287698	1008
7	rs6467433	T	C	0.389881	1008
7	rs9969373	T	G	0.390873	1008
7	rs12537485	C	T	0.387897	1008
7	rs6467434	T	C	0.388889	1008
7	rs1863016	C	A	0.384921	1008
7	rs6976361	T	C	0.388889	1008
7	rs4728256	A	G	0.396825	1008
7	rs6467435	A	C	0.389881	1008
7	rs10231676	T	G	0.392857	1008
7	rs1433387	G	C	0.387897	1008
7	rs1433388	G	C	0.395833	1008
7	rs6467436	T	C	0.386905	1008
7	rs7803182	C	T	0.385913	1008
7	rs6467437	C	T	0.385913	1008
7	rs10954373	T	G	0.397817	1008
7	rs6467438	T	G	0.397817	1008
7	rs142480256	G	T	0.0257937	1008
7	rs10240434	A	G	0.394841	1008
7	rs78917651	A	G	0.0386905	1008
7	rs10278520	G	C	0.394841	1008
7	rs17166411	G	A	0.385913	1008
```
