## Supplementary material for "Characterization of shared and ancestry-specific signals driving complex traits using multi-ancestry fine-mapping": s2_ref.bim

```
7	rs112909113	0	131067574	A	G
7	rs151045995	0	131067675	G	C
7	rs7796937	0	131067710	T	C
7	rs3847105	0	131068162	A	G
7	rs13237274	0	131068606	G	A
7	rs10228513	0	131069461	T	A
7	rs144376529	0	131070823	A	T
7	rs3735030	0	131071701	G	A
7	rs17165574	0	131072480	C	T
7	rs8180690	0	131072806	G	A
7	rs3800677	0	131073490	A	G
7	rs17743120	0	131077231	A	G
7	rs13224210	0	131077592	G	C
7	rs10261864	0	131079536	A	G
7	rs34639962	0	131080296	T	G
7	rs58764897	0	131082414	T	C
7	rs17165584	0	131082602	C	T
7	rs78450898	0	131084538	G	C
7	rs75167301	0	131089329	C	T
7	rs2398770	0	131089393	T	G
7	rs117332574	0	131089442	C	T
7	rs6963117	0	131089503	A	G
7	rs7784242	0	131092434	C	T
7	rs7788446	0	131092645	G	A
7	rs3847107	0	131093094	T	C
7	rs10269703	0	131094679	T	G
7	rs458908	0	131095308	A	G
7	rs76683681	0	131095901	A	G
7	rs9719973	0	131096738	T	A
7	rs3800678	0	131097134	A	G
7	rs17165599	0	131100319	A	G
7	rs3823558	0	131101862	C	T
7	rs3823559	0	131102355	T	C
7	rs2398771	0	131104552	G	A
7	rs6961875	0	131109596	T	C
7	rs3800680	0	131111109	T	C
7	rs3778824	0	131111943	C	T
7	rs189675449	0	131112773	A	C
7	rs187622095	0	131114431	A	G
7	rs3857862	0	131116434	T	C
7	rs62468085	0	131119878	T	C
7	rs7805240	0	131120971	C	T
7	rs10259329	0	131126531	G	A
7	rs13240556	0	131129662	C	T
7	rs13228664	0	131132340	A	G
7	rs71548781	0	131132856	G	A
7	rs146341488	0	131132910	C	T
7	rs67073852	0	131132940	T	C
7	rs12672606	0	131133690	G	C
7	rs60570942	0	131135389	T	C
7	rs17165649	0	131140211	T	C
7	rs116910710	0	131140830	A	T
7	rs4731798	0	131141498	G	A
7	rs1615299	0	131144409	T	G
7	rs13227496	0	131144500	A	T
7	rs190811514	0	131146211	A	G
7	rs1648441	0	131146867	T	C
7	rs13237249	0	131151783	C	T
7	rs12539640	0	131153162	A	T
7	rs17743818	0	131153185	C	T
7	rs3213820	0	131155586	G	C
7	rs1733861	0	131155588	G	T
7	rs1684172	0	131155764	T	C
7	rs6954916	0	131160152	A	G
7	rs13244567	0	131160688	G	T
7	rs76865044	0	131163977	C	G
7	rs145647569	0	131166741	A	C
7	rs1684174	0	131166993	A	G
7	rs1426470	0	131167570	G	A
7	rs7786848	0	131169972	C	G
7	rs1643270	0	131175494	T	C
7	rs1733864	0	131177077	C	T
7	rs117439433	0	131178017	G	A
7	rs1733862	0	131178326	T	C
7	rs1043893	0	131179797	C	T
7	rs15956	0	131180918	C	T
7	rs3847112	0	131183218	G	T
7	rs140091190	0	131183310	G	A
7	rs3735032	0	131184866	T	C
7	rs3735034	0	131185003	C	T
7	rs8232	0	131185394	T	C
7	rs1733860	0	131185995	C	A
7	rs1045046	0	131186336	C	G
7	rs1045045	0	131186424	C	T
7	rs113049225	0	131190275	G	A
7	rs78887165	0	131190482	G	A
7	rs7799613	0	131190554	C	G
7	rs6651125	0	131190696	T	C
7	rs3212303	0	131191536	A	G
7	rs11770771	0	131191609	A	G
7	rs11767602	0	131191691	T	C
7	rs3800684	0	131192213	G	C
7	rs3800688	0	131192475	A	G
7	rs1733858	0	131192500	G	A
7	rs78519767	0	131193138	C	T
7	rs3212299	0	131193695	C	A
7	rs3212298	0	131193739	C	T
7	rs3212297	0	131194136	A	G
7	rs73490866	0	131195162	C	T
7	rs3847113	0	131195535	G	T
7	rs12670788	0	131195712	G	A
7	rs3735035	0	131195959	C	T
7	rs58421509	0	131196384	T	C
7	rs77229612	0	131197092	G	A
7	rs11769808	0	131197676	C	T
7	rs1733865	0	131197784	C	T
7	rs4731799	0	131198175	G	A
7	rs1013368	0	131200639	T	C
7	rs11768640	0	131201947	G	A
7	rs10224884	0	131203636	T	C
7	rs11763812	0	131204362	A	G
7	rs1833493	0	131204708	T	A
7	rs1477250	0	131204793	T	C
7	rs7790992	0	131206262	G	A
7	rs13308125	0	131207827	T	C
7	rs6968458	0	131208490	A	G
7	rs6968481	0	131208542	A	G
7	rs76510113	0	131209013	G	A
7	rs12667509	0	131210113	C	T
7	rs144974340	0	131210240	G	A
7	rs11773254	0	131211855	G	C
7	rs9649034	0	131212459	G	A
7	rs12706977	0	131213818	C	T
7	rs58747260	0	131216307	T	A
7	rs55847414	0	131216474	A	G
7	rs183379775	0	131217029	T	C
7	rs2398791	0	131217034	A	G
7	rs1814291	0	131217138	T	C
7	rs2398792	0	131217402	G	A
7	rs58327209	0	131217513	T	C
7	rs76928461	0	131218119	T	C
7	rs6942947	0	131219171	T	C
7	rs13245368	0	131219337	C	T
7	rs750825	0	131219510	G	T
7	rs7781389	0	131219803	T	C
7	rs1619267	0	131221194	G	A
7	rs77372452	0	131221456	T	C
7	rs7781498	0	131221613	G	A
7	rs13236463	0	131222085	C	T
7	rs10273876	0	131222808	A	G
7	rs2398793	0	131222935	T	C
7	rs6953894	0	131223177	A	G
7	rs7792334	0	131224158	C	G
7	rs6467374	0	131224235	A	G
7	rs1733874	0	131224410	A	G
7	rs28446476	0	131224864	C	T
7	rs13247975	0	131224997	G	A
7	rs62468113	0	131225165	G	C
7	rs58781769	0	131225262	G	A
7	rs57503556	0	131226316	G	T
7	rs7807320	0	131226911	G	T
7	rs60651874	0	131227545	G	A
7	rs112896122	0	131228588	T	C
7	rs1643251	0	131229768	T	A
7	rs1030146	0	131230606	G	T
7	rs1465387	0	131231032	G	A
7	rs77272058	0	131231613	G	C
7	rs73722857	0	131231645	C	T
7	rs144431692	0	131231967	T	C
7	rs6467375	0	131232086	T	C
7	rs57450990	0	131232463	G	A
7	rs1030145	0	131232508	A	T
7	rs10279789	0	131232902	T	C
7	rs10235009	0	131233255	A	G
7	rs11496171	0	131233259	T	G
7	rs2398795	0	131233690	C	T
7	rs6467376	0	131234434	T	C
7	rs1559022	0	131235396	G	A
7	rs1559021	0	131235399	C	A
7	rs1007340	0	131235626	G	A
7	rs56262918	0	131236179	G	C
7	rs12540002	0	131236420	G	C
7	rs11763366	0	131236868	T	G
7	rs12666248	0	131238092	C	G
7	rs78453618	0	131238771	G	A
7	rs1643257	0	131239009	T	C
7	rs75301874	0	131239100	C	T
7	rs117147821	0	131239654	G	A
7	rs12667410	0	131239744	C	T
7	rs76141357	0	131240212	G	T
7	rs1615131	0	131240373	T	C
7	rs7780021	0	131241085	G	A
7	rs141652944	0	131241786	T	C
7	rs3823484	0	131242576	G	A
7	rs4433085	0	131243473	T	C
7	rs7804154	0	131244055	G	A
7	rs112335619	0	131244072	G	A
7	rs76431373	0	131244205	A	G
7	rs116464693	0	131244238	G	A
7	rs1819973	0	131244560	C	T
7	rs1582412	0	131244686	T	C
7	rs1733877	0	131245155	T	G
7	rs12667357	0	131245225	G	A
7	rs12671665	0	131245233	A	T
7	rs80075416	0	131245389	A	G
7	rs11763391	0	131246073	C	T
7	rs1971713	0	131246138	G	A
7	rs6945111	0	131246384	G	A
7	rs7782990	0	131246922	A	C
7	rs876340	0	131247420	T	C
7	rs62468119	0	131247645	C	A
7	rs888602	0	131248078	G	A
7	rs111468575	0	131249236	C	T
7	rs12535923	0	131250276	G	A
7	rs78682050	0	131250996	G	A
7	rs75999188	0	131251176	T	C
7	rs56759001	0	131252452	C	A
7	rs62468130	0	131252702	G	A
7	rs1643271	0	131253083	A	G
7	rs4728221	0	131253456	A	G
7	rs10248455	0	131253744	C	T
7	rs76747466	0	131254057	C	A
7	rs74860284	0	131254089	G	A
7	rs1630673	0	131254402	T	C
7	rs1631528	0	131254512	A	G
7	rs6467378	0	131255490	C	G
7	rs1643272	0	131255748	A	G
7	rs41386244	0	131255869	C	T
7	rs141211173	0	131256129	C	T
7	rs62468131	0	131256230	G	A
7	rs116257391	0	131256648	C	T
7	rs58495828	0	131256745	C	T
7	rs10276781	0	131256868	T	G
7	rs28416168	0	131256928	T	C
7	rs17165717	0	131257288	G	A
7	rs1643274	0	131257881	G	A
7	rs1643275	0	131258203	A	G
7	rs78483192	0	131258261	G	A
7	rs1643276	0	131258611	T	C
7	rs1733870	0	131258971	G	A
7	rs146944534	0	131259804	G	A
7	rs1643281	0	131259867	T	A
7	rs10277958	0	131260800	G	C
7	rs1613129	0	131261562	A	G
7	rs2895241	0	131261628	G	A
7	rs12668230	0	131262019	G	A
7	rs12668271	0	131262172	G	A
7	rs13308875	0	131262819	G	C
7	rs16885558	0	131263001	A	T
7	rs13308940	0	131263081	C	A
7	rs13438015	0	131263354	C	T
7	rs56072282	0	131263405	G	A
7	rs112735207	0	131263952	A	G
7	rs62468132	0	131263959	C	T
7	rs13310545	0	131264078	G	A
7	rs62468133	0	131264146	T	A
7	rs574195008	0	131264564	G	A
7	rs7778436	0	131264692	T	C
7	rs6963616	0	131265481	A	G
7	rs76000129	0	131265863	C	T
7	rs138558891	0	131265933	C	A
7	rs11760907	0	131266059	A	G
7	rs6968263	0	131266136	A	G
7	rs17823976	0	131266224	G	A
7	rs114610365	0	131267426	C	T
7	rs6979252	0	131267953	G	A
7	rs6961247	0	131267979	T	C
7	rs6978999	0	131268055	A	G
7	rs6961544	0	131268207	T	C
7	rs12530720	0	131268765	T	A
7	rs115136484	0	131269046	T	C
7	rs12666101	0	131269156	T	G
7	rs12533289	0	131269208	A	T
7	rs62468135	0	131269239	C	A
7	rs13235709	0	131269462	G	A
7	rs56132231	0	131269602	G	C
7	rs56393663	0	131269722	T	C
7	rs114473815	0	131269903	C	A
7	rs10272823	0	131270037	C	T
7	rs1643284	0	131270119	A	G
7	rs2909682	0	131270221	G	A
7	rs80045065	0	131270374	A	G
7	rs1643285	0	131270493	A	G
7	rs61443960	0	131270614	C	T
7	rs2909683	0	131270734	C	T
7	rs1643286	0	131270784	T	A
7	rs1643287	0	131271113	T	C
7	rs148271013	0	131271302	A	G
7	rs9690213	0	131271820	A	G
7	rs181891229	0	131272069	G	A
7	rs13226553	0	131272192	G	A
7	rs2909684	0	131273163	C	T
7	rs13230777	0	131273527	G	T
7	rs62468927	0	131273746	T	G
7	rs2909685	0	131274045	G	A
7	rs61678439	0	131274053	G	A
7	rs11974144	0	131274082	A	G
7	rs11980981	0	131274222	G	A
7	rs55914554	0	131274367	A	G
7	rs6965589	0	131274394	T	G
7	rs6965763	0	131274513	T	C
7	rs6949480	0	131274694	A	G
7	rs56240505	0	131274702	G	A
7	rs6969803	0	131274747	T	C
7	rs13238021	0	131275236	C	T
7	rs34748741	0	131275333	A	C
7	rs10245857	0	131275743	A	G
7	rs10232233	0	131275887	T	C
7	rs139829212	0	131275889	T	C
7	rs10232250	0	131275939	T	A
7	rs12673458	0	131275969	C	T
7	rs77804047	0	131276102	A	T
7	rs78205731	0	131276486	G	A
7	rs1643247	0	131277152	C	T
7	rs150916240	0	131277199	G	T
7	rs1733857	0	131277320	C	T
7	rs2398799	0	131277465	A	C
7	rs140200997	0	131278991	T	C
7	rs117518731	0	131279004	T	C
7	rs150863260	0	131280903	A	G
7	rs10155893	0	131281224	G	T
7	rs4336534	0	131281811	A	G
7	rs2909663	0	131282175	A	G
7	rs752186	0	131283079	G	A
7	rs2971806	0	131283370	A	G
7	rs11971698	0	131283574	C	T
7	rs11978507	0	131283778	A	G
7	rs10228574	0	131284259	G	A
7	rs2971804	0	131284356	C	T
7	rs2971803	0	131285013	G	C
7	rs139189283	0	131285442	A	G
7	rs60624521	0	131285786	C	T
7	rs2909665	0	131286570	T	A
7	rs2952470	0	131287048	C	T
7	rs57494823	0	131287356	G	A
7	rs4731800	0	131287491	G	A
7	rs13226832	0	131287607	T	A
7	rs1078246	0	131287789	G	A
7	rs1862083	0	131287849	C	T
7	rs12534221	0	131287990	C	A
7	rs11765908	0	131288662	G	A
7	rs1990848	0	131288879	C	T
7	rs73159532	0	131289434	T	C
7	rs11766135	0	131289497	C	T
7	rs189839362	0	131289874	A	T
7	rs2971802	0	131289958	A	T
7	rs1643249	0	131290794	G	A
7	rs1643250	0	131290911	G	A
7	rs73722886	0	131291148	G	C
7	rs73722887	0	131291149	G	A
7	rs7798908	0	131291652	T	G
7	rs7780168	0	131291677	G	A
7	rs4728224	0	131292622	G	A
7	rs13310559	0	131293667	T	C
7	rs6977901	0	131294246	T	C
7	rs80059502	0	131294715	T	A
7	rs888604	0	131295022	A	C
7	rs76156091	0	131295078	C	G
7	rs888605	0	131295088	G	A
7	rs115668384	0	131295210	C	T
7	rs888606	0	131295298	G	A
7	rs62467937	0	131295373	A	G
7	rs74944428	0	131295631	T	A
7	rs2909666	0	131296211	G	A
7	rs77384665	0	131296336	G	A
7	rs77803555	0	131297021	A	G
7	rs1643253	0	131297098	A	G
7	rs147358348	0	131297336	A	C
7	rs149453443	0	131297524	C	T
7	rs143967073	0	131297550	C	T
7	rs113795437	0	131297551	G	T
7	rs146594326	0	131297638	C	T
7	rs140182083	0	131297708	C	T
7	rs143870973	0	131297732	C	G
7	rs1733853	0	131298073	A	C
7	rs74571348	0	131298172	G	C
7	rs149154521	0	131298381	G	A
7	rs61103437	0	131298457	C	T
7	rs142909192	0	131298480	G	A
7	rs74491039	0	131298634	A	G
7	rs55995554	0	131298898	G	A
7	rs2971751	0	131299661	T	C
7	rs76258575	0	131300109	G	C
7	rs2909667	0	131300168	A	C
7	rs2909668	0	131300258	A	G
7	rs146901771	0	131300419	G	C
7	rs76450866	0	131300884	T	C
7	rs2971749	0	131301577	G	A
7	rs17165751	0	131301614	A	G
7	rs80138390	0	131301696	G	A
7	rs73159539	0	131301993	T	C
7	rs1017193	0	131302283	G	C
7	rs6976994	0	131302902	A	G
7	rs76380791	0	131303286	C	T
7	rs2909669	0	131303491	T	G
7	rs746014	0	131304662	A	C
7	rs746017	0	131304940	A	G
7	rs1077246	0	131305347	C	G
7	rs2971748	0	131305714	T	G
7	rs10276126	0	131306210	G	A
7	rs77028842	0	131306232	T	G
7	rs2909670	0	131307008	A	G
7	rs1559019	0	131307658	C	A
7	rs2909671	0	131308285	G	C
7	rs79986720	0	131308497	A	G
7	rs2909673	0	131309099	G	A
7	rs148378832	0	131309859	C	T
7	rs114792874	0	131310080	A	G
7	rs2971747	0	131310203	T	C
7	rs2971746	0	131310811	G	A
7	rs752890	0	131311541	C	T
7	rs752889	0	131311681	G	C
7	rs35016187	0	131311930	G	C
7	rs2909675	0	131311938	A	G
7	rs7793095	0	131312344	G	A
7	rs4731801	0	131312499	C	T
7	rs10954321	0	131312584	A	G
7	rs117519915	0	131312748	G	A
7	rs2971745	0	131313973	C	A
7	rs13224893	0	131314174	C	G
7	rs12706979	0	131314843	C	T
7	rs929731	0	131315092	G	A
7	rs77242087	0	131315542	C	T
7	rs2971744	0	131315699	C	G
7	rs2971743	0	131316514	A	G
7	rs12706980	0	131317195	A	G
7	rs10244621	0	131317837	G	T
7	rs1862084	0	131317893	C	T
7	rs78918726	0	131318179	G	C
7	rs149346607	0	131319159	C	T
7	rs113581118	0	131319666	A	G
7	rs79633157	0	131320103	G	T
7	rs10227243	0	131320705	A	G
7	rs10272488	0	131320832	T	C
7	rs10257102	0	131320871	G	A
7	rs10272608	0	131320880	T	C
7	rs10257021	0	131320998	C	G
7	rs75672964	0	131321010	C	T
7	rs10954322	0	131321039	C	T
7	rs888607	0	131322409	A	T
7	rs76483561	0	131322874	G	A
7	rs729840	0	131323063	G	A
7	rs888608	0	131323108	C	A
7	rs148480586	0	131323207	C	T
7	rs2971741	0	131323640	T	C
7	rs75511781	0	131323710	A	G
7	rs75020121	0	131323732	C	T
7	rs1000202	0	131323797	C	T
7	rs10808258	0	131325086	A	G
7	rs2042132	0	131325984	A	G
7	rs6467380	0	131326184	C	G
7	rs4731802	0	131327183	G	C
7	rs1469009	0	131327194	A	G
7	rs4728225	0	131327412	A	G
7	rs4731803	0	131327526	T	G
7	rs918339	0	131327818	T	C
7	rs1421603	0	131327890	C	T
7	rs62467938	0	131328272	T	C
7	rs10085475	0	131328401	A	C
7	rs12706981	0	131329353	T	C
7	rs73484913	0	131329474	C	T
7	rs145237571	0	131330511	C	A
7	rs2909678	0	131334001	T	C
7	rs4607549	0	131334349	C	G
7	rs2909679	0	131334612	T	C
7	rs734984	0	131335356	T	C
7	rs2971801	0	131335394	C	G
7	rs28591478	0	131336054	G	A
7	rs79405723	0	131336198	C	T
7	rs11762168	0	131336236	T	A
7	rs79888288	0	131336483	A	G
7	rs2909680	0	131336523	A	G
7	rs11983752	0	131336827	G	A
7	rs73159564	0	131337083	T	C
7	rs11983800	0	131337146	C	T
7	rs112947200	0	131337401	C	T
7	rs11973907	0	131337450	T	C
7	rs12706982	0	131337453	T	C
7	rs12706983	0	131337495	T	G
7	rs10224858	0	131337930	C	T
7	rs10240839	0	131338248	T	C
7	rs10240968	0	131338364	T	C
7	rs13222350	0	131338500	A	G
7	rs13239607	0	131338590	T	A
7	rs62467949	0	131339554	T	C
7	rs4457276	0	131339709	T	C
7	rs4457256	0	131339805	C	T
7	rs4275148	0	131340260	A	G
7	rs6943605	0	131340667	C	T
7	rs111551296	0	131340857	C	T
7	rs6963991	0	131340861	T	C
7	rs10480815	0	131341657	T	C
7	rs185079760	0	131341770	T	C
7	rs6959227	0	131341869	G	T
7	rs73159571	0	131341894	A	C
7	rs6959756	0	131342451	C	T
7	rs10235758	0	131342486	T	C
7	rs12706984	0	131342809	G	A
7	rs12535680	0	131343205	A	G
7	rs12533329	0	131343219	T	G
7	rs12533353	0	131343360	T	C
7	rs6947308	0	131343474	T	C
7	rs4368921	0	131343761	A	G
7	rs73159574	0	131344054	G	A
7	rs67805917	0	131344389	T	C
7	rs12666564	0	131344425	C	T
7	rs117463078	0	131344592	C	T
7	rs4993895	0	131345117	T	C
7	rs9969226	0	131345149	T	C
7	rs4281051	0	131345293	T	C
7	rs6957936	0	131345357	T	C
7	rs4591971	0	131346195	G	A
7	rs4355717	0	131346398	T	C
7	rs4587274	0	131346485	G	A
7	rs3885619	0	131347009	T	C
7	rs56262957	0	131347181	C	T
7	rs6948458	0	131347374	C	T
7	rs73159578	0	131347785	G	C
7	rs10244455	0	131347961	C	T
7	rs7791418	0	131348708	C	T
7	rs34012949	0	131348808	A	G
7	rs11765909	0	131348836	G	T
7	rs11765949	0	131349081	C	T
7	rs147921958	0	131349211	T	G
7	rs34843651	0	131349305	A	G
7	rs71541546	0	131349343	G	A
7	rs34042412	0	131349372	A	G
7	rs78202162	0	131350189	A	T
7	rs4467882	0	131350588	A	G
7	rs4521707	0	131350784	A	T
7	rs7784841	0	131350898	T	C
7	rs11767902	0	131351019	G	C
7	rs73159580	0	131351602	C	T
7	rs111866353	0	131351982	G	A
7	rs4995415	0	131352130	A	G
7	rs35187601	0	131352468	G	A
7	rs4620225	0	131352860	G	A
7	rs145723333	0	131352867	G	A
7	rs138317177	0	131352923	C	T
7	rs73726221	0	131353257	G	A
7	rs10447864	0	131353842	C	T
7	rs4376431	0	131354197	T	C
7	rs12706985	0	131354246	C	T
7	rs4570078	0	131354305	G	A
7	rs4731805	0	131355049	G	A
7	rs4389874	0	131355598	T	C
7	rs73726223	0	131355670	C	G
7	rs11978264	0	131356066	G	A
7	rs35194410	0	131356070	T	G
7	rs34880644	0	131356102	A	G
7	rs73159585	0	131356470	T	C
7	rs11971513	0	131356509	A	G
7	rs7806338	0	131357427	G	T
7	rs60433237	0	131357547	C	T
7	rs12537566	0	131357912	C	G
7	rs4078096	0	131358281	C	T
7	rs4074204	0	131358391	G	A
7	rs34044904	0	131358838	G	T
7	rs4075268	0	131359008	C	T
7	rs34674527	0	131359490	G	T
7	rs4236633	0	131359579	A	G
7	rs34059266	0	131359656	T	C
7	rs6970819	0	131359675	T	C
7	rs146980817	0	131359714	G	A
7	rs73163105	0	131360225	C	T
7	rs73163106	0	131360226	A	G
7	rs76352783	0	131360333	T	C
7	rs12673053	0	131360348	C	T
7	rs12706986	0	131360349	G	A
7	rs6467382	0	131360657	A	T
7	rs11765576	0	131360928	A	C
7	rs6957161	0	131361319	A	G
7	rs6965244	0	131362001	T	G
7	rs6966026	0	131362502	T	C
7	rs6970390	0	131362933	T	C
7	rs6970398	0	131362948	T	C
7	rs6950196	0	131362955	A	G
7	rs10215358	0	131363167	C	T
7	rs11764710	0	131363452	G	A
7	rs34018960	0	131364123	C	T
7	rs67592145	0	131364884	C	A
7	rs6943164	0	131364911	T	C
7	rs6961290	0	131365013	C	A
7	rs62467954	0	131365056	A	G
7	rs62467955	0	131365153	A	G
7	rs7795093	0	131365443	G	A
7	rs73163110	0	131365677	T	C
7	rs112519652	0	131365771	G	A
7	rs62467956	0	131365844	G	C
7	rs7782548	0	131366123	T	A
7	rs73723308	0	131366181	A	G
7	rs62467957	0	131366183	A	G
7	rs12536710	0	131366774	G	C
7	rs11972094	0	131366872	A	C
7	rs12536699	0	131366962	C	T
7	rs12536763	0	131367098	G	A
7	rs138588481	0	131367312	C	T
7	rs73723310	0	131367992	G	A
7	rs34400273	0	131368172	T	G
7	rs35111565	0	131368197	G	A
7	rs35253465	0	131368505	T	C
7	rs73723311	0	131368528	A	G
7	rs73163113	0	131368727	G	T
7	rs73723313	0	131368880	G	A
7	rs80120558	0	131368937	C	G
7	rs4348414	0	131369298	C	T
7	rs113930526	0	131369410	C	T
7	rs143154788	0	131369544	C	T
7	rs10241657	0	131369811	A	T
7	rs11761231	0	131370039	T	C
7	rs4401787	0	131370915	A	G
7	rs4276626	0	131370920	A	T
7	rs4076936	0	131371479	C	T
7	rs10276527	0	131371499	G	A
7	rs4076266	0	131371583	T	C
7	rs4073301	0	131371921	A	G
7	rs4076265	0	131372051	C	T
7	rs4412295	0	131372332	A	G
7	rs6970896	0	131372394	C	G
7	rs6971190	0	131372453	G	A
7	rs79473088	0	131372719	G	T
7	rs111346731	0	131372785	G	A
7	rs10261811	0	131372974	C	T
7	rs11769064	0	131373157	C	G
7	rs11769128	0	131373213	G	A
7	rs6976635	0	131373379	G	A
7	rs11769875	0	131373655	C	A
7	rs10954323	0	131374165	T	C
7	rs73723316	0	131374305	C	T
7	rs11770094	0	131374455	C	T
7	rs12112170	0	131374533	A	G
7	rs118032746	0	131374790	C	A
7	rs9641906	0	131374824	G	C
7	rs11771003	0	131374946	G	A
7	rs9656401	0	131374965	G	A
7	rs12538772	0	131375202	C	T
7	rs6949155	0	131375332	G	C
7	rs6467383	0	131375360	C	T
7	rs6969195	0	131375380	T	A
7	rs35550244	0	131377236	C	T
7	rs73496326	0	131379694	G	T
7	rs77255014	0	131379880	A	G
7	rs73163123	0	131379903	G	T
7	rs4076505	0	131380008	T	C
7	rs117572191	0	131380022	G	A
7	rs10232534	0	131380195	G	A
7	rs73163124	0	131380208	T	C
7	rs73723319	0	131380223	A	G
7	rs57032497	0	131380941	C	T
7	rs4731806	0	131381369	G	A
7	rs10266232	0	131381498	A	C
7	rs6467384	0	131381695	A	G
7	rs58289504	0	131381770	C	A
7	rs12669428	0	131381906	A	G
7	rs10237717	0	131382659	T	A
7	rs76702764	0	131383475	A	G
7	rs10282190	0	131383556	C	T
7	rs36001745	0	131384619	A	T
7	rs4731807	0	131384642	G	T
7	rs36032805	0	131385097	T	C
7	rs10231383	0	131385220	G	A
7	rs12706987	0	131386505	A	G
7	rs34615036	0	131386673	A	T
7	rs11978012	0	131387145	T	C
7	rs145406565	0	131387880	C	G
7	rs6467385	0	131388494	C	T
7	rs73163127	0	131389032	A	G
7	rs73163128	0	131389222	G	C
7	rs10251246	0	131389655	T	C
7	rs6962206	0	131389676	C	T
7	rs28472472	0	131390941	G	A
7	rs148572271	0	131391215	T	G
7	rs13224036	0	131391541	G	A
7	rs11978373	0	131391543	C	T
7	rs6467386	0	131392561	C	G
7	rs2971808	0	131392804	T	C
7	rs10246007	0	131393674	C	T
7	rs2909496	0	131395114	C	G
7	rs10251216	0	131395400	G	A
7	rs2971798	0	131395463	T	A
7	rs6953571	0	131396744	T	C
7	rs6971598	0	131396799	G	A
7	rs11772080	0	131397286	T	C
7	rs145192361	0	131399045	A	G
7	rs7788219	0	131400793	A	G
7	rs73163132	0	131400932	T	C
7	rs1861998	0	131402052	G	C
7	rs34021471	0	131402402	C	G
7	rs62470660	0	131403118	C	T
7	rs2971785	0	131403263	C	T
7	rs10262094	0	131403287	C	A
7	rs2909469	0	131403293	C	T
7	rs2909470	0	131403422	A	G
7	rs10262450	0	131403453	G	A
7	rs2971784	0	131403608	C	G
7	rs2909471	0	131403768	C	T
7	rs10236277	0	131403887	A	G
7	rs75866104	0	131403888	C	A
7	rs6963779	0	131404408	T	C
7	rs11770869	0	131404776	C	T
7	rs2971783	0	131405002	A	C
7	rs10270646	0	131405456	C	T
7	rs10241205	0	131405488	A	C
7	rs10273960	0	131405695	C	T
7	rs140782349	0	131405741	C	T
7	rs34570931	0	131406271	C	A
7	rs12669075	0	131406273	A	G
7	rs35335633	0	131406348	G	A
7	rs58867730	0	131406605	G	A
7	rs34313647	0	131406660	G	A
7	rs35961059	0	131406793	T	C
7	rs12540278	0	131407473	C	T
7	rs2971773	0	131407605	A	G
7	rs2971772	0	131407670	T	G
7	rs78929772	0	131407679	C	T
7	rs2971771	0	131407811	T	C
7	rs2971770	0	131407893	C	A
7	rs2971769	0	131407940	T	G
7	rs2971768	0	131408428	C	T
7	rs2909473	0	131408555	C	T
7	rs1157991	0	131408688	C	G
7	rs1157992	0	131408871	C	A
7	rs78700032	0	131409023	C	T
7	rs2971766	0	131409266	C	T
7	rs2909474	0	131409283	A	G
7	rs2971764	0	131409878	A	T
7	rs2909475	0	131411634	C	G
7	rs2909476	0	131411745	C	T
7	rs147743632	0	131411889	A	G
7	rs10277621	0	131412085	G	A
7	rs2971763	0	131412088	T	C
7	rs10277640	0	131412154	G	C
7	rs2333888	0	131412378	A	G
7	rs2333889	0	131412400	C	T
7	rs2860477	0	131412481	A	G
7	rs2333890	0	131412636	T	G
7	rs2333891	0	131412642	G	C
7	rs2878053	0	131412684	G	A
7	rs1030132	0	131412874	G	C
7	rs2971762	0	131413182	T	C
7	rs2971761	0	131413408	A	G
7	rs1159510	0	131413851	T	A
7	rs1159511	0	131414307	C	A
7	rs2971760	0	131414457	T	C
7	rs2971759	0	131414604	T	G
7	rs2971758	0	131414752	A	G
7	rs10954324	0	131415089	A	C
7	rs2909478	0	131415272	T	C
7	rs2909479	0	131415928	T	C
7	rs2909480	0	131416090	C	T
7	rs2042096	0	131416264	A	G
7	rs2971757	0	131417355	C	G
7	rs1465380	0	131418082	C	T
7	rs1465381	0	131418130	T	C
7	rs1107490	0	131418688	C	T
7	rs10488333	0	131418769	T	C
7	rs888537	0	131419538	G	A
7	rs2909483	0	131420269	G	A
7	rs77131905	0	131420947	C	T
7	rs2909484	0	131421119	T	C
7	rs2909486	0	131421680	C	A
7	rs2909487	0	131421695	T	C
7	rs7778363	0	131421825	C	T
7	rs2909488	0	131422938	A	G
7	rs78513330	0	131423259	G	A
7	rs4728226	0	131423309	G	A
7	rs2909491	0	131423417	T	C
7	rs734646	0	131425468	A	T
7	rs10488334	0	131426899	G	C
7	rs2909493	0	131427030	T	C
7	rs1012709	0	131427226	A	C
7	rs12706990	0	131428435	C	T
7	rs2971755	0	131429054	T	G
7	rs2909494	0	131429073	C	T
7	rs1421359	0	131429859	T	C
7	rs146155626	0	131431183	C	T
7	rs79206581	0	131431422	A	T
7	rs10046536	0	131431725	C	T
7	rs10046578	0	131431805	T	A
7	rs76419624	0	131432280	T	C
7	rs1421360	0	131432712	G	T
7	rs12540113	0	131436696	G	A
7	rs2971753	0	131438872	T	C
7	rs75064973	0	131438995	G	A
7	rs67481436	0	131439018	G	A
7	rs2971752	0	131439317	G	C
7	rs56914066	0	131440318	A	G
7	rs62470663	0	131440409	A	G
7	rs4576374	0	131441040	C	T
7	rs7795671	0	131443155	A	G
7	rs10954325	0	131444634	A	G
7	rs4728227	0	131444667	G	A
7	rs76825052	0	131445571	C	T
7	rs12533358	0	131447438	G	A
7	rs58904463	0	131448561	C	T
7	rs6968430	0	131451542	C	T
7	rs1345525	0	131451672	C	T
7	rs1345526	0	131451817	T	C
7	rs4731812	0	131452337	A	G
7	rs9656403	0	131452444	T	C
7	rs12672353	0	131452537	A	G
7	rs142250050	0	131452903	T	G
7	rs11764453	0	131452984	C	T
7	rs11768043	0	131453244	T	C
7	rs1106683	0	131453525	G	A
7	rs1106684	0	131453665	C	G
7	rs76365812	0	131453896	T	A
7	rs12534413	0	131453964	C	T
7	rs2333893	0	131453982	T	G
7	rs2333894	0	131454000	T	C
7	rs4535659	0	131454056	G	A
7	rs888538	0	131454143	G	A
7	rs2878054	0	131454160	A	C
7	rs888539	0	131454208	G	A
7	rs888540	0	131454224	G	A
7	rs1076497	0	131454275	A	G
7	rs888541	0	131454477	A	G
7	rs6960129	0	131454649	C	T
7	rs1477225	0	131454962	T	A
7	rs76636393	0	131455318	A	G
7	rs1477226	0	131455364	T	C
7	rs1477228	0	131455563	C	T
7	rs1477229	0	131455573	T	C
7	rs137887990	0	131455592	T	G
7	rs368374319	0	131455658	G	A
7	rs1968219	0	131455778	T	G
7	rs12535855	0	131455993	C	T
7	rs60869352	0	131456284	G	A
7	rs61233128	0	131456378	T	C
7	rs59651443	0	131456486	C	T
7	rs58822679	0	131456596	G	A
7	rs11982458	0	131457010	T	C
7	rs67506721	0	131457071	C	T
7	rs7787173	0	131457143	T	A
7	rs66792142	0	131457274	C	T
7	rs67445850	0	131457430	G	A
7	rs11762266	0	131457689	A	G
7	rs10954326	0	131457881	T	C
7	rs10954327	0	131458006	A	G
7	rs10954328	0	131458025	C	T
7	rs10954329	0	131458158	T	C
7	rs116921075	0	131458170	T	C
7	rs12537441	0	131458199	G	T
7	rs66717317	0	131458445	T	C
7	rs67435826	0	131458662	A	G
7	rs68017295	0	131458828	C	T
7	rs12538163	0	131459298	C	G
7	rs35457641	0	131459479	C	T
7	rs34741957	0	131459513	T	C
7	rs10954330	0	131459600	C	T
7	rs1421361	0	131459782	A	C
7	rs11764472	0	131460385	A	C
7	rs17165897	0	131460437	A	G
7	rs59269529	0	131460556	C	A
7	rs60381542	0	131460610	C	T
7	rs77371831	0	131460716	C	T
7	rs58010278	0	131460787	T	C
7	rs61245739	0	131460915	C	T
7	rs58699753	0	131461137	G	T
7	rs57258901	0	131461177	A	T
7	rs58133574	0	131461201	A	G
7	rs113535020	0	131461556	G	A
7	rs113461499	0	131461562	A	T
7	rs74857680	0	131461567	G	A
7	rs56288570	0	131461800	C	G
7	rs55848281	0	131461887	G	T
7	rs11763164	0	131461953	C	T
7	rs11763240	0	131461988	G	A
7	rs11770006	0	131462011	A	G
7	rs11763261	0	131462242	C	T
7	rs11767669	0	131462696	T	G
7	rs11770938	0	131462790	A	G
7	rs11764235	0	131462880	G	A
7	rs11764266	0	131463005	G	A
7	rs35480282	0	131463091	A	G
7	rs35842177	0	131463170	A	G
7	rs17792713	0	131463279	C	T
7	rs55975923	0	131463363	T	C
7	rs66645003	0	131463451	T	C
7	rs73163158	0	131463462	T	A
7	rs67654455	0	131463481	A	G
7	rs67655809	0	131463711	G	A
7	rs1073259	0	131463902	G	A
7	rs67810505	0	131463968	C	G
7	rs1073260	0	131464021	A	G
7	rs12534297	0	131464095	C	T
7	rs73148846	0	131464201	C	T
7	rs12539540	0	131464280	A	G
7	rs11765324	0	131464481	C	T
7	rs11768883	0	131464527	T	C
7	rs1592696	0	131464635	G	C
7	rs1592697	0	131464699	A	G
7	rs1592698	0	131465135	G	A
7	rs7457100	0	131465222	G	A
7	rs12535113	0	131465245	G	A
7	rs12535127	0	131465283	G	A
7	rs12535142	0	131465533	C	A
7	rs6467389	0	131465534	G	A
7	rs4728229	0	131465768	A	G
7	rs61212111	0	131465802	T	C
7	rs6964815	0	131465803	G	A
7	rs78191935	0	131465806	T	G
7	rs61502430	0	131465867	G	A
7	rs11773898	0	131465908	A	G
7	rs11767055	0	131465945	G	T
7	rs11767029	0	131466070	C	T
7	rs17165899	0	131466161	G	A
7	rs11767140	0	131466250	G	A
7	rs17165901	0	131466380	G	T
7	rs34068831	0	131466554	C	T
7	rs12531216	0	131466691	A	G
7	rs12536408	0	131466847	C	G
7	rs17165903	0	131466907	A	G
7	rs10273941	0	131467515	T	A
7	rs17165904	0	131467671	C	G
7	rs12706991	0	131467857	C	T
7	rs12706992	0	131467870	G	A
7	rs13228986	0	131468115	G	A
7	rs10261843	0	131468120	C	G
7	rs6975951	0	131468214	C	G
7	rs143090713	0	131468328	G	A
7	rs6976489	0	131468391	G	A
7	rs6976261	0	131468414	C	G
7	rs10954331	0	131468455	T	A
7	rs6980306	0	131468631	A	G
7	rs35908723	0	131468867	A	G
7	rs1592699	0	131468884	G	C
7	rs1592700	0	131468997	C	G
7	rs1592701	0	131469044	G	A
7	rs62470681	0	131469379	G	A
7	rs4731814	0	131469386	G	A
7	rs35344758	0	131469401	C	T
7	rs4731815	0	131469562	G	A
7	rs6948136	0	131469970	C	T
7	rs60086509	0	131470012	C	A
7	rs17165911	0	131470050	G	A
7	rs738108	0	131470233	C	T
7	rs738110	0	131470351	T	C
7	rs7458636	0	131470718	T	A
7	rs12539373	0	131470800	C	T
7	rs10954332	0	131470931	G	A
7	rs11982496	0	131470960	G	A
7	rs62470684	0	131471308	T	C
7	rs738111	0	131471355	A	C
7	rs2010709	0	131471669	C	T
7	rs13223601	0	131471934	C	T
7	rs10256253	0	131471963	C	T
7	rs2058965	0	131472013	A	G
7	rs35750201	0	131472293	T	C
7	rs36050296	0	131473057	C	T
7	rs13227715	0	131473113	C	T
7	rs13227914	0	131473147	G	A
7	rs13227842	0	131473231	C	T
7	rs12671398	0	131473268	G	T
7	rs17165919	0	131474212	C	T
7	rs34040127	0	131474805	T	C
7	rs62470689	0	131475157	A	C
7	rs12706993	0	131475593	C	T
7	rs1421362	0	131476153	G	A
7	rs62470690	0	131476176	G	A
7	rs35839193	0	131476584	A	G
7	rs17165924	0	131477141	A	G
7	rs118148927	0	131477445	A	G
7	rs10488337	0	131477544	A	G
7	rs58809656	0	131477671	C	T
7	rs7796285	0	131478436	A	G
7	rs140550756	0	131478656	A	T
7	rs6968838	0	131479473	A	G
7	rs17793127	0	131480032	C	T
7	rs6467390	0	131480515	T	G
7	rs6467392	0	131480857	T	G
7	rs4728232	0	131481020	A	T
7	rs4728233	0	131481068	G	A
7	rs4728234	0	131481218	A	G
7	rs74946325	0	131481442	G	A
7	rs62468062	0	131481465	C	A
7	rs1362930	0	131482202	T	C
7	rs13245122	0	131482615	C	G
7	rs10954336	0	131483386	G	A
7	rs62468063	0	131484000	C	G
7	rs2160953	0	131484456	T	C
7	rs73148857	0	131485123	G	A
7	rs12532334	0	131486060	C	T
7	rs56836797	0	131486491	C	T
7	rs147992602	0	131487661	C	T
7	rs888542	0	131488390	C	T
7	rs62468065	0	131489234	C	T
7	rs10269950	0	131490811	T	C
7	rs10225093	0	131490974	A	G
7	rs888533	0	131491182	C	T
7	rs759731	0	131491290	A	G
7	rs759732	0	131491300	T	C
7	rs10255121	0	131491331	G	A
7	rs759733	0	131491348	T	C
7	rs741535	0	131491505	G	A
7	rs741536	0	131491623	A	G
7	rs741537	0	131491757	G	A
7	rs6948706	0	131493169	C	T
7	rs6949084	0	131493182	G	C
7	rs6948872	0	131493332	A	C
7	rs6958819	0	131494724	A	C
7	rs7793518	0	131495511	G	A
7	rs7797207	0	131495967	A	G
7	rs7780608	0	131496066	T	C
7	rs13221153	0	131496264	A	G
7	rs6947573	0	131496497	T	C
7	rs6951619	0	131496599	T	C
7	rs10272905	0	131496807	T	C
7	rs2334129	0	131497091	A	T
7	rs6970404	0	131497358	A	T
7	rs4728235	0	131497833	A	C
7	rs4728236	0	131497995	A	G
7	rs4731816	0	131498003	C	T
7	rs6976055	0	131498202	G	A
7	rs141972831	0	131499299	C	T
7	rs10244536	0	131500879	A	G
7	rs55694669	0	131504147	G	C
7	rs78358500	0	131504511	C	T
7	rs62468068	0	131506117	G	A
7	rs9886019	0	131506468	T	C
7	rs62468070	0	131507546	A	G
7	rs62468071	0	131507678	T	G
7	rs2080733	0	131508644	C	A
7	rs56244943	0	131509171	C	T
7	rs141500201	0	131509383	G	A
7	rs9641910	0	131509927	A	G
7	rs11982848	0	131511871	G	C
7	rs11976075	0	131511877	A	G
7	rs10225504	0	131513953	G	A
7	rs9656405	0	131514984	T	G
7	rs2111906	0	131516117	A	G
7	rs2111907	0	131516295	A	G
7	rs6944918	0	131517202	C	A
7	rs6945544	0	131517415	G	A
7	rs1004592	0	131517925	A	C
7	rs1004591	0	131517995	C	A
7	rs3890309	0	131518007	T	A
7	rs10242198	0	131518040	G	C
7	rs55889307	0	131518050	G	A
7	rs10241990	0	131518065	C	A
7	rs11975237	0	131518399	G	C
7	rs13238375	0	131518479	G	C
7	rs10242607	0	131518512	C	T
7	rs1477222	0	131518782	C	T
7	rs1477223	0	131518955	C	T
7	rs1477224	0	131519082	T	C
7	rs12706996	0	131520482	C	T
7	rs10954340	0	131522786	G	A
7	rs4731820	0	131522963	G	A
7	rs73148888	0	131523490	A	G
7	rs73148889	0	131524248	C	T
7	rs12234840	0	131524949	A	G
7	rs12234841	0	131524971	A	G
7	rs61421000	0	131525193	T	C
7	rs17794043	0	131525355	A	G
7	rs55937521	0	131525452	G	A
7	rs76339034	0	131527344	C	T
7	rs141923644	0	131527863	G	T
7	rs73725630	0	131528516	T	G
7	rs74425008	0	131528620	C	T
7	rs759737	0	131530222	G	A
7	rs146068926	0	131532476	C	A
7	rs3885260	0	131532931	A	G
7	rs139150383	0	131533146	A	G
7	rs1425086	0	131533620	C	A
7	rs10264040	0	131533769	C	G
7	rs2333896	0	131533816	G	A
7	rs113825498	0	131535589	A	G
7	rs4731822	0	131537310	T	C
7	rs987998	0	131538526	C	A
7	rs34835812	0	131539096	C	G
7	rs73725635	0	131539274	T	C
7	rs11975170	0	131539363	T	C
7	rs11972336	0	131539697	G	C
7	rs74695911	0	131541469	T	C
7	rs139002196	0	131541560	T	C
7	rs1425085	0	131542232	G	A
7	rs10464712	0	131542345	T	A
7	rs13244980	0	131542688	C	T
7	rs10250261	0	131542900	A	C
7	rs10279798	0	131542906	C	T
7	rs10250284	0	131542957	A	C
7	rs1425084	0	131544227	A	G
7	rs146843476	0	131544397	C	T
7	rs11534068	0	131545526	G	T
7	rs76477135	0	131546422	G	A
7	rs10954341	0	131546516	A	G
7	rs10954342	0	131546546	T	C
7	rs4728238	0	131546556	T	A
7	rs10954343	0	131546743	T	C
7	rs73725640	0	131546866	T	C
7	rs11535254	0	131547236	A	G
7	rs146218707	0	131547818	G	A
7	rs4728240	0	131548277	C	T
7	rs12112385	0	131548306	C	T
7	rs10954344	0	131548505	A	C
7	rs6955090	0	131548953	A	G
7	rs1863225	0	131549516	C	T
7	rs73725641	0	131549587	C	A
7	rs73725642	0	131549922	A	G
7	rs77371160	0	131550275	C	T
7	rs62468101	0	131550503	T	C
7	rs4728241	0	131552152	T	A
7	rs759738	0	131554666	C	A
7	rs8180781	0	131555067	G	A
7	rs8180782	0	131555180	G	C
7	rs76031202	0	131555875	G	A
7	rs73725644	0	131555983	C	A
7	rs10273565	0	131557507	T	C
7	rs10261075	0	131557617	G	A
7	rs12706997	0	131558341	T	C
7	rs12706998	0	131558456	A	G
7	rs7812272	0	131558980	A	G
7	rs60772407	0	131559641	T	C
7	rs4731824	0	131559815	G	T
7	rs2058968	0	131560452	C	T
7	rs73725647	0	131560646	C	G
7	rs2058969	0	131560764	C	A
7	rs1425090	0	131561474	C	A
7	rs12672482	0	131562678	A	G
7	rs7799428	0	131562723	T	G
7	rs4731825	0	131563272	C	T
7	rs79236826	0	131563330	G	A
7	rs888536	0	131564200	G	A
7	rs188850654	0	131564371	A	G
7	rs2160952	0	131564707	A	G
7	rs11765910	0	131565550	C	T
7	rs7801375	0	131567263	A	G
7	rs1834291	0	131568169	C	T
7	rs73725651	0	131570017	C	A
7	rs10085839	0	131570695	G	T
7	rs117914469	0	131570751	A	G
7	rs1425088	0	131570950	G	T
7	rs79045569	0	131571379	T	C
7	rs7799455	0	131571695	G	A
7	rs7799084	0	131571710	A	T
7	rs7782417	0	131571818	T	C
7	rs10085675	0	131572495	G	A
7	rs9641911	0	131572510	G	T
7	rs4731826	0	131573194	G	A
7	rs76568809	0	131573561	C	T
7	rs9649568	0	131573999	G	A
7	rs9641913	0	131574264	C	T
7	rs150201885	0	131574535	C	T
7	rs10234439	0	131574559	A	G
7	rs138712178	0	131574598	G	T
7	rs12667919	0	131574608	A	C
7	rs17800493	0	131574796	G	C
7	rs6965514	0	131575230	T	C
7	rs10954346	0	131575438	C	T
7	rs138989409	0	131575782	C	T
7	rs150432668	0	131578069	C	A
7	rs10280590	0	131578395	C	T
7	rs147203921	0	131578853	T	G
7	rs1582684	0	131579145	A	G
7	rs145933017	0	131579676	C	T
7	rs890109	0	131580938	G	T
7	rs73725654	0	131582613	C	A
7	rs4141859	0	131583236	A	T
7	rs10253301	0	131583887	A	G
7	rs76993758	0	131584147	G	A
7	rs6965417	0	131584153	G	T
7	rs1593312	0	131584453	T	G
7	rs4332072	0	131586387	G	C
7	rs117478368	0	131586772	G	A
7	rs1609856	0	131587952	C	G
7	rs1609855	0	131588099	C	G
7	rs1582681	0	131588218	T	C
7	rs1582680	0	131588293	T	A
7	rs56408170	0	131588649	A	G
7	rs75310472	0	131588652	C	T
7	rs1834290	0	131589867	C	T
7	rs1593310	0	131590785	C	G
7	rs12667685	0	131592432	C	T
7	rs4446682	0	131592768	C	T
7	rs1593309	0	131593797	G	C
7	rs73725657	0	131593811	T	A
7	rs4731827	0	131594210	A	G
7	rs117819395	0	131594403	C	T
7	rs4504579	0	131594508	C	T
7	rs2008684	0	131595410	T	C
7	rs4731828	0	131595703	C	T
7	rs4731829	0	131595743	G	A
7	rs10226716	0	131597008	A	G
7	rs7801748	0	131597330	G	A
7	rs12666394	0	131597409	A	C
7	rs116940637	0	131597462	G	C
7	rs2216982	0	131597501	A	G
7	rs4278107	0	131597923	C	G
7	rs4728245	0	131598395	T	A
7	rs143319035	0	131598900	A	G
7	rs56002515	0	131598926	C	A
7	rs58144984	0	131598997	G	A
7	rs10954347	0	131600608	A	T
7	rs2113891	0	131601621	C	A
7	rs4731830	0	131601834	G	A
7	rs7804298	0	131602736	G	A
7	rs2341028	0	131603662	G	A
7	rs10237626	0	131604799	A	G
7	rs12707007	0	131604951	C	T
7	rs6949779	0	131605755	C	G
7	rs10271989	0	131606162	G	A
7	rs75476037	0	131606220	C	T
7	rs6956379	0	131607238	G	C
7	rs13232323	0	131607697	T	C
7	rs6961000	0	131608065	A	T
7	rs6961159	0	131608137	A	G
7	rs6961580	0	131608373	A	G
7	rs2059456	0	131609712	C	G
7	rs2059455	0	131609715	A	G
7	rs2059453	0	131609898	T	C
7	rs7385859	0	131611476	A	G
7	rs78250581	0	131613051	C	T
7	rs1582678	0	131613763	T	C
7	rs1593306	0	131613963	C	A
7	rs1593305	0	131616279	C	G
7	rs140746247	0	131618027	C	A
7	rs4523180	0	131619693	T	G
7	rs1593304	0	131619847	A	G
7	rs138668393	0	131623243	C	A
7	rs4728246	0	131623641	G	A
7	rs1834289	0	131623709	A	G
7	rs151085521	0	131625168	C	G
7	rs4731831	0	131625606	G	A
7	rs17193209	0	131626120	G	T
7	rs17193230	0	131626837	G	C
7	rs4410855	0	131627021	A	C
7	rs6955182	0	131627573	T	C
7	rs17801630	0	131627984	G	C
7	rs7806149	0	131628225	C	T
7	rs11773206	0	131628692	T	C
7	rs11769507	0	131628701	C	T
7	rs4728247	0	131629932	C	T
7	rs77203072	0	131630520	G	A
7	rs56162910	0	131631545	C	T
7	rs12707008	0	131631982	T	C
7	rs7800092	0	131632308	G	A
7	rs77369848	0	131632519	A	T
7	rs6467401	0	131632592	T	C
7	rs12673290	0	131632967	T	C
7	rs7385835	0	131634071	C	A
7	rs6977570	0	131634161	C	T
7	rs6978076	0	131634425	C	T
7	rs6943987	0	131634652	A	C
7	rs6943990	0	131634654	A	G
7	rs10488345	0	131634774	A	C
7	rs6944574	0	131634940	C	G
7	rs6467402	0	131636009	C	T
7	rs2879920	0	131636406	G	C
7	rs2098838	0	131636596	G	A
7	rs9690921	0	131636917	A	G
7	rs139895763	0	131639596	G	A
7	rs10229179	0	131639804	G	T
7	rs76545008	0	131642055	G	A
7	rs2113889	0	131643432	A	G
7	rs10224200	0	131644243	C	T
7	rs10224458	0	131644443	C	T
7	rs1863226	0	131644578	G	A
7	rs7802962	0	131645337	C	G
7	rs11762083	0	131645702	G	C
7	rs1593303	0	131647237	C	T
7	rs35724977	0	131647324	T	C
7	rs726284	0	131647414	C	A
7	rs2059457	0	131647927	C	T
7	rs719083	0	131648462	G	A
7	rs719084	0	131648492	G	A
7	rs11765205	0	131649344	G	A
7	rs62468154	0	131649864	G	A
7	rs7384824	0	131650559	C	G
7	rs4731834	0	131652873	T	A
7	rs6467404	0	131652928	A	G
7	rs890108	0	131653206	A	G
7	rs1593307	0	131653519	A	G
7	rs10808262	0	131653935	C	T
7	rs140431592	0	131654411	A	G
7	rs4354250	0	131654748	T	C
7	rs4466343	0	131655518	C	A
7	rs13246700	0	131656111	C	G
7	rs2341029	0	131656182	C	T
7	rs4296987	0	131656626	G	T
7	rs4731835	0	131657769	G	A
7	rs4236636	0	131657952	T	A
7	rs4487697	0	131658131	A	G
7	rs34275475	0	131658393	T	C
7	rs4374929	0	131658400	C	T
7	rs4311612	0	131658709	C	T
7	rs12674013	0	131658805	T	C
7	rs12667454	0	131658858	A	T
7	rs76327808	0	131659276	T	C
7	rs35071641	0	131660026	A	G
7	rs9649569	0	131660618	T	C
7	rs3925251	0	131660694	T	C
7	rs1514071	0	131661558	G	A
7	rs10233805	0	131661602	G	A
7	rs150158127	0	131662220	A	C
7	rs9649037	0	131662495	T	C
7	rs12707021	0	131662804	C	T
7	rs28620284	0	131663195	C	T
7	rs36201054	0	131663945	A	T
7	rs141694334	0	131665308	C	T
7	rs151231794	0	131667135	T	C
7	rs4373469	0	131668498	T	C
7	rs7459054	0	131668803	A	G
7	rs1123431	0	131669375	C	G
7	rs1514070	0	131669662	G	A
7	rs6965479	0	131671986	G	A
7	rs139195951	0	131672232	C	T
7	rs2341030	0	131672308	G	A
7	rs62468156	0	131672310	C	T
7	rs147529419	0	131672487	C	T
7	rs925631	0	131673234	T	G
7	rs79826808	0	131673643	G	A
7	rs9656406	0	131674153	G	A
7	rs4288320	0	131675291	T	G
7	rs4296988	0	131676482	A	G
7	rs10274758	0	131676902	G	A
7	rs932083	0	131677611	T	G
7	rs4728248	0	131678367	C	T
7	rs1514055	0	131679290	A	C
7	rs76832997	0	131679572	G	T
7	rs4728249	0	131679638	C	T
7	rs925629	0	131679852	G	C
7	rs925630	0	131680044	T	C
7	rs6467409	0	131680319	T	C
7	rs6415373	0	131680548	T	C
7	rs6952358	0	131681953	A	G
7	rs56688205	0	131682021	C	T
7	rs77862395	0	131682674	G	A
7	rs7791316	0	131683173	A	G
7	rs12674255	0	131683702	C	G
7	rs74510432	0	131683800	C	T
7	rs12670089	0	131683879	A	G
7	rs10238848	0	131684427	T	C
7	rs6467410	0	131684533	T	A
7	rs6467411	0	131684763	A	G
7	rs2137821	0	131684890	G	T
7	rs11971559	0	131684903	G	C
7	rs62468158	0	131685455	A	G
7	rs10954350	0	131685534	C	T
7	rs10231527	0	131686224	G	T
7	rs6467412	0	131686448	A	T
7	rs62468159	0	131686640	A	C
7	rs67449610	0	131687045	T	A
7	rs9655876	0	131687290	C	T
7	rs11766547	0	131687354	T	A
7	rs7385251	0	131688368	T	C
7	rs11767564	0	131688552	T	C
7	rs73151075	0	131688601	T	G
7	rs77465535	0	131688961	C	T
7	rs28699613	0	131690682	G	T
7	rs1514069	0	131691601	C	T
7	rs58533430	0	131691886	T	C
7	rs4518602	0	131692473	T	G
7	rs6467413	0	131692481	C	T
7	rs4607550	0	131692625	T	C
7	rs7457641	0	131692743	T	C
7	rs10257902	0	131694065	T	C
7	rs1849654	0	131694972	A	C
7	rs7808941	0	131695493	T	G
7	rs28457062	0	131695519	T	C
7	rs28834811	0	131695617	A	G
7	rs62469661	0	131696850	T	C
7	rs7455827	0	131697096	T	C
7	rs6467414	0	131697360	A	G
7	rs1913435	0	131697875	C	T
7	rs1913434	0	131697959	A	G
7	rs1514063	0	131698264	G	A
7	rs10230097	0	131698497	A	G
7	rs12673801	0	131698604	T	A
7	rs7809885	0	131699083	G	C
7	rs10233714	0	131699158	A	G
7	rs7385098	0	131701882	A	G
7	rs7385111	0	131701958	C	A
7	rs28591432	0	131702223	C	G
7	rs1514061	0	131702716	A	G
7	rs10257721	0	131703067	C	T
7	rs1514053	0	131704334	C	T
7	rs367962706	0	131704770	T	C
7	rs201601167	0	131704876	A	G
7	rs6943360	0	131705144	C	A
7	rs62469665	0	131705664	G	A
7	rs62469666	0	131705804	C	A
7	rs12538781	0	131706061	G	A
7	rs7811818	0	131708281	T	C
7	rs7793524	0	131708564	G	C
7	rs10253104	0	131708955	A	G
7	rs116842916	0	131708990	T	C
7	rs6952101	0	131709886	T	C
7	rs61689701	0	131709916	G	T
7	rs7384407	0	131710223	T	C
7	rs10228879	0	131710557	G	C
7	rs117002702	0	131710625	G	A
7	rs11762084	0	131710680	G	A
7	rs9641920	0	131710854	G	A
7	rs17166078	0	131711504	G	A
7	rs56077908	0	131711555	A	T
7	rs62469668	0	131712138	C	T
7	rs7790679	0	131712881	A	G
7	rs17166082	0	131713360	G	A
7	rs143803717	0	131713365	G	A
7	rs17166083	0	131713418	G	C
7	rs6944714	0	131713689	T	C
7	rs6962835	0	131713831	C	T
7	rs6962851	0	131713871	C	T
7	rs10282350	0	131714470	G	A
7	rs10954351	0	131714663	C	T
7	rs10954352	0	131714855	C	A
7	rs11978376	0	131715316	A	C
7	rs10230990	0	131716021	C	T
7	rs4317516	0	131716217	C	T
7	rs6467417	0	131719463	C	A
7	rs2880091	0	131719483	G	T
7	rs9692336	0	131719891	A	G
7	rs9691005	0	131719988	G	T
7	rs142949158	0	131720399	T	A
7	rs996278	0	131720635	G	A
7	rs1399087	0	131721423	A	G
7	rs12535538	0	131721481	C	G
7	rs7384305	0	131724229	G	C
7	rs1996160	0	131724262	C	T
7	rs62469670	0	131724279	T	G
7	rs4731838	0	131725161	C	T
7	rs13310141	0	131725516	C	G
7	rs4731839	0	131726132	T	C
7	rs6467418	0	131726528	T	A
7	rs1156041	0	131726795	G	A
7	rs1567857	0	131727515	A	G
7	rs4566977	0	131728026	G	A
7	rs10954353	0	131728103	T	G
7	rs12536824	0	131728406	G	A
7	rs1514067	0	131728586	G	A
7	rs1514066	0	131729166	A	C
7	rs1514065	0	131729411	T	A
7	rs907974	0	131729552	T	G
7	rs1567859	0	131729808	A	T
7	rs12707022	0	131730131	T	C
7	rs879404	0	131730526	A	C
7	rs6467419	0	131730844	G	A
7	rs6964329	0	131731704	A	T
7	rs74861298	0	131731720	T	A
7	rs77220417	0	131732003	G	C
7	rs7455676	0	131732404	T	A
7	rs13221741	0	131732549	C	T
7	rs10261282	0	131733667	C	T
7	rs12155053	0	131733782	C	A
7	rs10954354	0	131734723	A	G
7	rs60740892	0	131734883	G	T
7	rs7777234	0	131735146	C	A
7	rs34968684	0	131735166	G	A
7	rs7349978	0	131736352	C	T
7	rs1355884	0	131738873	T	C
7	rs1355886	0	131739247	A	G
7	rs12381363	0	131739665	A	G
7	rs9801310	0	131739847	A	G
7	rs2175857	0	131740569	C	T
7	rs78879551	0	131740832	A	G
7	rs2137819	0	131740935	G	T
7	rs62469672	0	131741611	C	T
7	rs76444313	0	131741785	C	T
7	rs6467420	0	131742084	T	A
7	rs10273512	0	131742143	G	A
7	rs11771897	0	131742570	G	T
7	rs11762599	0	131743280	T	C
7	rs6958459	0	131743356	G	A
7	rs117721634	0	131744075	C	T
7	rs34357278	0	131744569	A	C
7	rs9791411	0	131744656	C	A
7	rs1514056	0	131745298	G	C
7	rs13241685	0	131745973	T	G
7	rs76835554	0	131746680	T	C
7	rs117182284	0	131746876	C	G
7	rs1028065	0	131747642	C	T
7	rs1028066	0	131747893	A	G
7	rs1514057	0	131748240	G	A
7	rs11772439	0	131749596	A	G
7	rs6977162	0	131749933	T	C
7	rs10954355	0	131750195	C	T
7	rs10277310	0	131750309	A	C
7	rs10248132	0	131750471	C	T
7	rs1986919	0	131752309	G	T
7	rs10237663	0	131752618	G	C
7	rs6945284	0	131753164	G	T
7	rs71528510	0	131754022	C	A
7	rs17649990	0	131754302	C	T
7	rs10246281	0	131754820	G	A
7	rs10275602	0	131754896	A	T
7	rs34036124	0	131757027	A	G
7	rs71528511	0	131757110	C	T
7	rs13438632	0	131758262	T	C
7	rs80264775	0	131758264	A	G
7	rs13226399	0	131758273	G	A
7	rs11769179	0	131758736	C	A
7	rs17571340	0	131760203	C	G
7	rs13234107	0	131760389	C	T
7	rs78669361	0	131760771	A	G
7	rs10216052	0	131760946	C	A
7	rs4731841	0	131761018	G	T
7	rs9641922	0	131761074	A	G
7	rs10954356	0	131761260	C	A
7	rs2048667	0	131761539	T	A
7	rs10232734	0	131761825	G	A
7	rs10232652	0	131761898	C	T
7	rs4731842	0	131761900	T	C
7	rs4731843	0	131762179	A	G
7	rs4728250	0	131762579	G	C
7	rs59743185	0	131762995	C	A
7	rs2880092	0	131763179	A	G
7	rs6944280	0	131763550	A	G
7	rs13236905	0	131763838	G	A
7	rs62469676	0	131763875	T	C
7	rs4731844	0	131763974	C	T
7	rs34408166	0	131764338	C	T
7	rs76407699	0	131764707	G	A
7	rs34161036	0	131764814	T	C
7	rs2090077	0	131765318	C	T
7	rs34469079	0	131765611	C	T
7	rs10249435	0	131765883	C	T
7	rs11769790	0	131766091	T	C
7	rs4731845	0	131766198	C	T
7	rs9649571	0	131767043	T	C
7	rs12530655	0	131767501	A	T
7	rs12535836	0	131767507	C	G
7	rs11767980	0	131767616	G	A
7	rs150544527	0	131767763	G	A
7	rs116845653	0	131768050	G	A
7	rs12707024	0	131768074	G	A
7	rs1514051	0	131768282	C	T
7	rs6976275	0	131769118	G	A
7	rs7808874	0	131769440	G	A
7	rs6962927	0	131769759	T	C
7	rs6942905	0	131769864	C	T
7	rs12537969	0	131770085	C	T
7	rs6943394	0	131770169	C	T
7	rs4039585	0	131770198	C	T
7	rs6963716	0	131770215	T	C
7	rs6943812	0	131770229	G	A
7	rs4731846	0	131770522	C	T
7	rs4731847	0	131770592	A	G
7	rs35771503	0	131770910	G	A
7	rs35144986	0	131770925	T	C
7	rs34936702	0	131770948	C	T
7	rs76060746	0	131771132	C	T
7	rs2175859	0	131771336	A	G
7	rs1033171	0	131771608	C	A
7	rs35778930	0	131771630	A	G
7	rs35924127	0	131771650	G	A
7	rs35006955	0	131771680	C	T
7	rs2175858	0	131771776	G	A
7	rs77657683	0	131772231	C	G
7	rs35417231	0	131772615	C	T
7	rs35008059	0	131773217	G	A
7	rs10156022	0	131773294	C	G
7	rs73495570	0	131773557	A	G
7	rs10275934	0	131773607	T	A
7	rs71528518	0	131773613	T	C
7	rs35272761	0	131774101	T	A
7	rs62469685	0	131774338	G	A
7	rs73153008	0	131774642	G	A
7	rs4731848	0	131774657	A	G
7	rs10156077	0	131775159	G	A
7	rs1355883	0	131775747	A	G
7	rs10269586	0	131776441	C	A
7	rs62469686	0	131776694	G	A
7	rs34398790	0	131777125	G	A
7	rs73153009	0	131777699	G	A
7	rs10954357	0	131778448	C	T
7	rs1996161	0	131778492	A	G
7	rs35708580	0	131779334	T	C
7	rs10242602	0	131780163	T	C
7	rs13224052	0	131780255	G	T
7	rs12707026	0	131782310	G	A
7	rs4416761	0	131782531	A	T
7	rs4644164	0	131782596	G	A
7	rs1983285	0	131783062	T	C
7	rs7790067	0	131783396	C	T
7	rs12113818	0	131783493	G	A
7	rs13245646	0	131783929	C	T
7	rs13245659	0	131783961	C	T
7	rs281883	0	131784259	A	G
7	rs17166142	0	131784654	A	C
7	rs10259176	0	131786087	A	C
7	rs281888	0	131786236	C	A
7	rs77467235	0	131787508	G	A
7	rs17166152	0	131788597	C	A
7	rs10242099	0	131788674	G	A
7	rs3099913	0	131789045	A	C
7	rs71528522	0	131789308	A	C
7	rs281900	0	131789607	G	A
7	rs166854	0	131790885	G	C
7	rs188151	0	131790983	A	C
7	rs204291	0	131791194	T	C
7	rs281901	0	131791601	A	T
7	rs281902	0	131791721	T	C
7	rs281903	0	131791909	C	G
7	rs281904	0	131792513	C	T
7	rs281905	0	131793438	G	A
7	rs281906	0	131793514	A	T
7	rs281907	0	131794335	T	G
7	rs143692467	0	131794494	C	T
7	rs2598190	0	131794542	C	T
7	rs2598191	0	131794543	A	G
7	rs281908	0	131794596	G	A
7	rs281909	0	131794686	A	G
7	rs204292	0	131795474	C	T
7	rs281911	0	131796465	C	A
7	rs7793511	0	131796548	C	T
7	rs281912	0	131797734	A	T
7	rs281913	0	131797860	T	G
7	rs35633127	0	131798215	C	T
7	rs10258249	0	131798519	C	T
7	rs2671097	0	131798520	T	G
7	rs2598194	0	131798521	T	C
7	rs34955366	0	131798556	C	T
7	rs281914	0	131799090	T	G
7	rs35674785	0	131799858	C	A
7	rs281915	0	131801137	G	A
7	rs34234725	0	131801732	A	G
7	rs61413861	0	131802643	C	T
7	rs73725824	0	131802892	C	T
7	rs281890	0	131806296	T	C
7	rs281892	0	131806988	G	C
7	rs150551879	0	131807812	T	C
7	rs33938893	0	131807918	C	T
7	rs281893	0	131808274	C	T
7	rs11773555	0	131808573	G	A
7	rs13247270	0	131809176	G	A
7	rs6968754	0	131810316	C	A
7	rs75918202	0	131810377	G	T
7	rs6968906	0	131810411	C	T
7	rs6968920	0	131810439	C	G
7	rs3734999	0	131810490	G	T
7	rs35071694	0	131812556	T	G
7	rs2278816	0	131813407	G	A
7	rs11772555	0	131813462	G	A
7	rs13232611	0	131813726	T	C
7	rs13246116	0	131814421	C	T
7	rs13246412	0	131814529	G	A
7	rs10954359	0	131815118	C	T
7	rs10954360	0	131815220	G	A
7	rs2671103	0	131815310	A	G
7	rs10954361	0	131815343	G	A
7	rs10954362	0	131815641	A	G
7	rs2671102	0	131815979	A	T
7	rs4731850	0	131816243	T	C
7	rs6977223	0	131816872	C	T
7	rs139511120	0	131817177	T	C
7	rs144831778	0	131817181	G	A
7	rs147920646	0	131817186	G	A
7	rs75848889	0	131817850	T	C
7	rs896166	0	131818244	C	T
7	rs746778	0	131818867	G	C
7	rs2341557	0	131819283	T	C
7	rs78142619	0	131819511	C	T
7	rs13228926	0	131820161	T	C
7	rs281875	0	131820171	C	T
7	rs281877	0	131821468	T	A
7	rs281878	0	131822719	A	G
7	rs11978284	0	131823738	T	C
7	rs6949330	0	131824284	G	T
7	rs145550368	0	131824779	G	T
7	rs6954317	0	131824908	G	A
7	rs61076439	0	131827919	T	C
7	rs10258063	0	131828282	G	A
7	rs4728251	0	131828336	C	T
7	rs6974954	0	131828754	A	T
7	rs1399090	0	131829128	C	T
7	rs35337921	0	131829491	G	A
7	rs76704138	0	131830064	C	T
7	rs2671100	0	131830080	G	A
7	rs2598198	0	131830086	C	T
7	rs60832001	0	131830901	G	A
7	rs2671112	0	131831552	C	T
7	rs79325519	0	131831863	C	T
7	rs1562834	0	131832069	T	C
7	rs1562835	0	131832158	A	G
7	rs79398173	0	131832266	C	T
7	rs76152170	0	131832485	G	A
7	rs1450881	0	131832545	T	C
7	rs2671106	0	131834083	C	T
7	rs13228273	0	131834487	G	A
7	rs2598202	0	131834858	C	T
7	rs2671105	0	131834967	G	A
7	rs11773367	0	131835030	T	G
7	rs4731851	0	131836602	C	A
7	rs1399092	0	131836626	C	T
7	rs60997765	0	131837120	C	G
7	rs75856704	0	131838171	G	A
7	rs78309891	0	131838295	C	T
7	rs6962290	0	131838756	A	G
7	rs75635983	0	131839071	C	T
7	rs12666252	0	131839851	C	G
7	rs34071937	0	131841546	G	T
7	rs1376292	0	131842082	G	A
7	rs9649572	0	131842842	A	T
7	rs281880	0	131843038	A	G
7	rs1450884	0	131844887	G	C
7	rs9649039	0	131845112	G	T
7	rs281882	0	131845852	G	A
7	rs11761595	0	131846030	G	A
7	rs17166204	0	131847013	A	T
7	rs1376293	0	131848396	A	G
7	rs6945535	0	131848537	C	G
7	rs10954363	0	131848579	T	C
7	rs896167	0	131849204	T	A
7	rs117408584	0	131849276	C	A
7	rs896169	0	131849670	C	A
7	rs17166207	0	131849981	A	G
7	rs78208160	0	131850077	G	A
7	rs12534587	0	131850492	C	A
7	rs28480290	0	131850580	T	C
7	rs112430266	0	131851395	G	T
7	rs6975484	0	131851873	A	T
7	rs12386585	0	131852112	C	G
7	rs12386586	0	131852168	C	G
7	rs12386646	0	131852299	T	A
7	rs12386587	0	131852313	C	A
7	rs12386694	0	131852406	A	G
7	rs10251791	0	131852610	T	C
7	rs55987912	0	131852662	A	G
7	rs11763166	0	131852910	G	A
7	rs7777156	0	131852984	C	T
7	rs12386622	0	131853601	G	A
7	rs7800692	0	131853654	T	C
7	rs7782124	0	131853816	G	T
7	rs35679562	0	131854123	G	A
7	rs35454736	0	131854130	G	A
7	rs35253793	0	131854143	A	G
7	rs35701875	0	131854150	G	A
7	rs7782558	0	131854349	A	G
7	rs7782869	0	131854492	A	G
7	rs7786869	0	131854584	G	A
7	rs12537017	0	131855134	T	C
7	rs10954364	0	131855141	T	C
7	rs10954365	0	131855165	A	G
7	rs10274815	0	131855343	A	T
7	rs10954366	0	131855368	G	A
7	rs73499327	0	131855446	C	T
7	rs143528044	0	131855531	C	T
7	rs7341538	0	131855669	T	C
7	rs59721636	0	131855693	C	T
7	rs13231300	0	131855967	T	C
7	rs12707027	0	131856269	C	T
7	rs78048825	0	131856321	G	A
7	rs9641933	0	131856536	T	G
7	rs73723715	0	131857419	C	A
7	rs17166214	0	131857698	G	T
7	rs7802114	0	131857841	A	G
7	rs7785277	0	131857865	T	C
7	rs6970197	0	131857981	G	A
7	rs10277421	0	131859077	T	C
7	rs9649040	0	131859395	G	T
7	rs7808586	0	131859496	G	A
7	rs13232207	0	131859678	G	T
7	rs35136321	0	131859817	A	G
7	rs17166216	0	131860127	T	C
7	rs6943549	0	131860487	C	A
7	rs66489121	0	131860598	G	A
7	rs57825190	0	131860973	C	T
7	rs79616812	0	131861337	A	G
7	rs7782294	0	131861415	A	G
7	rs186383884	0	131861540	T	G
7	rs3734996	0	131861720	G	A
7	rs3734995	0	131861733	T	A
7	rs111747337	0	131861813	C	T
7	rs77253071	0	131862283	C	T
7	rs7807353	0	131862444	C	T
7	rs3734992	0	131862530	G	T
7	rs3734991	0	131862710	G	A
7	rs59444396	0	131862977	G	A
7	rs112911276	0	131864071	C	T
7	rs113541749	0	131864104	G	A
7	rs57986525	0	131864249	T	C
7	rs57665981	0	131864379	A	G
7	rs3734990	0	131864407	G	A
7	rs3734989	0	131864591	T	C
7	rs79877622	0	131865044	C	T
7	rs896170	0	131865092	T	C
7	rs3734987	0	131866083	C	T
7	rs3734986	0	131866716	C	G
7	rs3734985	0	131866817	A	G
7	rs3734984	0	131866833	A	G
7	rs3734983	0	131866972	A	G
7	rs66521955	0	131867422	A	G
7	rs6950452	0	131867771	T	C
7	rs6968634	0	131867842	G	A
7	rs6950909	0	131867984	T	C
7	rs6951072	0	131868082	T	C
7	rs12536984	0	131868916	C	A
7	rs73155266	0	131869557	G	A
7	rs73723719	0	131869563	A	G
7	rs60677458	0	131869722	C	G
7	rs73723720	0	131869758	C	T
7	rs3734982	0	131869895	G	A
7	rs3734981	0	131869952	A	G
7	rs3734980	0	131870108	A	G
7	rs60307877	0	131870342	C	A
7	rs10280981	0	131870427	T	C
7	rs56211734	0	131870544	C	T
7	rs6946056	0	131870597	A	C
7	rs56229140	0	131870671	G	A
7	rs1020508	0	131870845	C	A
7	rs78387484	0	131870922	A	G
7	rs60036349	0	131871413	C	G
7	rs61627721	0	131871546	T	C
7	rs79780519	0	131871569	C	T
7	rs61173891	0	131871577	T	C
7	rs56949350	0	131871685	A	G
7	rs10280346	0	131871918	A	T
7	rs73723723	0	131873351	C	T
7	rs12671063	0	131873634	C	T
7	rs74555025	0	131873697	C	T
7	rs28663092	0	131874101	A	G
7	rs77010489	0	131874146	A	G
7	rs10275752	0	131874499	T	C
7	rs7809557	0	131874836	A	T
7	rs6467424	0	131874975	T	C
7	rs58803643	0	131875268	G	C
7	rs58811609	0	131875306	T	C
7	rs7810362	0	131875371	A	C
7	rs7778553	0	131875684	A	G
7	rs73723725	0	131875883	C	G
7	rs111317882	0	131875924	T	C
7	rs7779444	0	131876234	C	A
7	rs78490272	0	131877646	G	C
7	rs58831605	0	131877751	G	T
7	rs10954367	0	131879262	T	C
7	rs10225324	0	131879665	G	A
7	rs10225484	0	131879921	C	T
7	rs4570099	0	131880252	G	A
7	rs73499391	0	131881010	C	T
7	rs2122637	0	131881280	G	T
7	rs1450885	0	131881620	C	T
7	rs17166237	0	131883614	C	G
7	rs55734252	0	131883927	C	T
7	rs1020509	0	131885403	G	A
7	rs1349404	0	131885494	G	A
7	rs4728252	0	131885926	G	A
7	rs59400141	0	131886348	G	A
7	rs9649574	0	131886428	C	T
7	rs2198051	0	131886839	C	T
7	rs930686	0	131887029	C	A
7	rs79959239	0	131887315	C	T
7	rs73155278	0	131887841	C	T
7	rs57414337	0	131888384	T	C
7	rs62469726	0	131888779	A	G
7	rs60589428	0	131888799	C	T
7	rs12668459	0	131889302	C	T
7	rs1868778	0	131889536	T	C
7	rs7786995	0	131889762	C	A
7	rs7787365	0	131889786	G	C
7	rs930687	0	131889818	C	T
7	rs9649042	0	131889849	T	C
7	rs10245338	0	131889974	G	A
7	rs4731854	0	131890856	G	T
7	rs4731855	0	131891191	T	G
7	rs4731856	0	131891548	G	A
7	rs180877942	0	131892204	C	T
7	rs76838724	0	131892740	C	A
7	rs73499401	0	131893344	G	A
7	rs59259594	0	131893898	G	A
7	rs17215844	0	131893917	C	T
7	rs7781259	0	131894122	G	A
7	rs7781556	0	131894283	G	A
7	rs10255805	0	131894468	T	C
7	rs6951911	0	131894629	C	A
7	rs75321463	0	131894831	G	T
7	rs6952566	0	131894868	G	T
7	rs9692157	0	131895155	A	G
7	rs142764345	0	131895454	C	T
7	rs77440692	0	131895520	C	T
7	rs2341819	0	131896451	C	T
7	rs751408	0	131896676	C	T
7	rs874454	0	131896813	A	G
7	rs112470973	0	131896857	G	A
7	rs76772731	0	131896874	C	T
7	rs751407	0	131896934	G	A
7	rs751406	0	131897024	G	A
7	rs73501708	0	131897197	A	C
7	rs12707028	0	131897401	C	A
7	rs6467425	0	131898524	T	C
7	rs55674541	0	131898555	G	C
7	rs9641935	0	131898764	C	G
7	rs13227818	0	131899254	C	T
7	rs13228106	0	131899351	G	A
7	rs10156075	0	131900355	C	T
7	rs2880160	0	131900703	G	C
7	rs2060723	0	131901149	C	T
7	rs2060724	0	131901200	C	T
7	rs17216066	0	131901251	C	T
7	rs116919622	0	131901308	A	T
7	rs144755839	0	131901372	A	C
7	rs117264004	0	131901444	C	G
7	rs7781263	0	131901550	C	G
7	rs79872383	0	131901794	G	T
7	rs1008036	0	131902362	T	C
7	rs79636196	0	131902616	G	T
7	rs55949530	0	131903306	C	T
7	rs7783455	0	131903444	T	C
7	rs138426790	0	131903829	C	T
7	rs13240982	0	131904242	T	C
7	rs7778640	0	131905625	G	A
7	rs13237800	0	131906665	G	C
7	rs11771327	0	131906725	G	A
7	rs55868339	0	131906729	G	T
7	rs11771335	0	131906883	C	G
7	rs1450879	0	131907045	T	C
7	rs74601333	0	131907216	A	G
7	rs74739299	0	131907236	C	T
7	rs13238505	0	131907355	G	C
7	rs1349405	0	131907548	G	A
7	rs1349406	0	131907751	G	A
7	rs79491224	0	131907887	G	A
7	rs2290232	0	131908468	T	C
7	rs2290233	0	131908566	A	T
7	rs977267	0	131908954	C	T
7	rs7795320	0	131909560	G	A
7	rs12707031	0	131910088	C	A
7	rs73501729	0	131910238	A	G
7	rs11760766	0	131910285	G	T
7	rs10225863	0	131910303	C	T
7	rs12111855	0	131911231	C	A
7	rs6467426	0	131911429	T	G
7	rs76579009	0	131911724	C	T
7	rs1026192	0	131911739	C	A
7	rs11761061	0	131912083	T	A
7	rs76286420	0	131912277	G	C
7	rs62464985	0	131913288	G	A
7	rs62464986	0	131913374	A	G
7	rs77562734	0	131913395	T	C
7	rs1026194	0	131913645	T	C
7	rs1026195	0	131913865	C	G
7	rs6959770	0	131914172	A	G
7	rs10249903	0	131914470	A	G
7	rs1868781	0	131915507	A	G
7	rs77175755	0	131918372	G	A
7	rs10441389	0	131919247	A	T
7	rs66514165	0	131919491	A	G
7	rs7787272	0	131919977	C	A
7	rs7787958	0	131920430	C	T
7	rs34437840	0	131920439	A	G
7	rs7806916	0	131920459	T	C
7	rs7807049	0	131920502	T	C
7	rs10245678	0	131920512	C	T
7	rs1991118	0	131921239	T	C
7	rs10231824	0	131922332	G	A
7	rs10488380	0	131922415	G	A
7	rs17166273	0	131922621	G	T
7	rs73155302	0	131922812	C	T
7	rs889942	0	131923589	A	G
7	rs755755	0	131923644	C	G
7	rs1364513	0	131924557	G	T
7	rs10244207	0	131925348	C	A
7	rs1991120	0	131925605	G	A
7	rs3925378	0	131926112	C	G
7	rs62464990	0	131926215	T	C
7	rs1125854	0	131927170	T	C
7	rs78762348	0	131927393	C	A
7	rs150157573	0	131927609	C	T
7	rs35971464	0	131928609	T	C
7	rs10260191	0	131928901	C	T
7	rs10260567	0	131929063	G	A
7	rs10279805	0	131929709	T	C
7	rs1364507	0	131930812	C	T
7	rs117077915	0	131930915	C	T
7	rs76148811	0	131931486	A	C
7	rs61213001	0	131931976	A	C
7	rs28439428	0	131931985	G	A
7	rs17166279	0	131932024	A	G
7	rs6944400	0	131932485	T	C
7	rs10254737	0	131932626	G	T
7	rs77960290	0	131932852	G	A
7	rs74757760	0	131932941	G	A
7	rs10488376	0	131933726	A	G
7	rs17805585	0	131934509	C	T
7	rs7792482	0	131934762	T	C
7	rs1376291	0	131935118	C	T
7	rs10263746	0	131935433	C	A
7	rs113152540	0	131937261	G	C
7	rs11762143	0	131937820	T	C
7	rs66694965	0	131938840	T	G
7	rs10236971	0	131939182	T	C
7	rs10237001	0	131939267	T	C
7	rs10240355	0	131939639	T	C
7	rs78372625	0	131939688	G	A
7	rs6966281	0	131939753	G	T
7	rs10225838	0	131940259	G	A
7	rs10255203	0	131940525	A	G
7	rs10228899	0	131940593	C	T
7	rs35987793	0	131941210	C	G
7	rs140638745	0	131941393	G	A
7	rs10259380	0	131941537	A	C
7	rs10270115	0	131941771	C	T
7	rs10240557	0	131941775	A	T
7	rs11771069	0	131941902	G	A
7	rs10241293	0	131942297	A	G
7	rs10271349	0	131942569	G	A
7	rs11773091	0	131944137	G	C
7	rs113330897	0	131944171	G	A
7	rs10279295	0	131944241	G	A
7	rs10954368	0	131944273	G	T
7	rs10253794	0	131945360	A	G
7	rs4728253	0	131945998	G	A
7	rs11765810	0	131947098	T	A
7	rs4731857	0	131947532	G	A
7	rs7776568	0	131947703	C	T
7	rs7776974	0	131947817	G	A
7	rs2341820	0	131948246	A	G
7	rs4731858	0	131949376	G	A
7	rs717006	0	131950103	G	A
7	rs717007	0	131950297	C	A
7	rs1364509	0	131950465	T	C
7	rs2305328	0	131950853	A	G
7	rs1364512	0	131951844	G	T
7	rs1863017	0	131954777	G	C
7	rs1424593	0	131955001	G	T
7	rs2161872	0	131955382	G	A
7	rs10271768	0	131957994	T	C
7	rs117761861	0	131958188	T	A
7	rs12164095	0	131958410	G	C
7	rs138648813	0	131959220	C	T
7	rs10954369	0	131960398	G	C
7	rs12668126	0	131960923	A	G
7	rs12666099	0	131961083	T	A
7	rs10954370	0	131961209	T	C
7	rs76446338	0	131962781	A	G
7	rs6959397	0	131963274	T	C
7	rs7778725	0	131964396	C	T
7	rs13224851	0	131965304	T	A
7	rs10215137	0	131965909	T	C
7	rs79632368	0	131966192	C	G
7	rs10215151	0	131966209	T	C
7	rs17166306	0	131967472	T	C
7	rs76839631	0	131968381	G	A
7	rs66600282	0	131968438	T	C
7	rs13222229	0	131968503	C	T
7	rs67627092	0	131968552	T	C
7	rs4728254	0	131970065	A	C
7	rs75981133	0	131971204	G	A
7	rs9656410	0	131973789	C	T
7	rs75119699	0	131973979	C	A
7	rs56122308	0	131974199	G	C
7	rs117482458	0	131974207	A	T
7	rs2161873	0	131974388	T	C
7	rs1037323	0	131974455	A	C
7	rs146343065	0	131974480	T	C
7	rs71534232	0	131974533	T	C
7	rs34477318	0	131974711	G	A
7	rs28436253	0	131975373	A	G
7	rs4731859	0	131975498	C	T
7	rs75341283	0	131975836	C	T
7	rs13232076	0	131975892	G	A
7	rs12670541	0	131976606	T	C
7	rs12670542	0	131976611	T	C
7	rs12668257	0	131976652	G	C
7	rs60986814	0	131976679	G	A
7	rs12538528	0	131976817	A	G
7	rs17166309	0	131976856	C	A
7	rs56277369	0	131976988	C	T
7	rs10954371	0	131978162	C	T
7	rs12673234	0	131978386	A	C
7	rs13243152	0	131978690	C	A
7	rs62465029	0	131978971	G	A
7	rs28680174	0	131979119	A	G
7	rs75295600	0	131979301	G	A
7	rs35552790	0	131979541	T	C
7	rs6963872	0	131979925	G	A
7	rs12674450	0	131980494	A	G
7	rs4731860	0	131980776	G	A
7	rs146838166	0	131981483	C	A
7	rs6951966	0	131983341	C	T
7	rs10441255	0	131983352	A	C
7	rs1424595	0	131983675	C	G
7	rs17166313	0	131984306	A	G
7	rs75505373	0	131984567	A	C
7	rs117045264	0	131985605	C	T
7	rs10954372	0	131985878	C	T
7	rs6467428	0	131986168	A	G
7	rs1424596	0	131986419	C	T
7	rs12707032	0	131986861	G	A
7	rs6467429	0	131986888	T	C
7	rs1035611	0	131987421	G	A
7	rs139611837	0	131987718	C	A
7	rs117804926	0	131987867	C	T
7	rs35242369	0	131988259	C	T
7	rs7811294	0	131988552	G	A
7	rs1364514	0	131989678	T	C
7	rs7789476	0	131990920	C	T
7	rs28434396	0	131992195	T	C
7	rs28692971	0	131992271	G	A
7	rs17817832	0	131992359	T	C
7	rs17166324	0	131995060	C	T
7	rs12155262	0	131995433	C	T
7	rs12707033	0	131995613	G	A
7	rs3906454	0	131995999	T	C
7	rs76154538	0	131996179	G	A
7	rs7788831	0	131996531	A	G
7	rs13231950	0	131996949	T	C
7	rs59753393	0	131997025	C	T
7	rs117614779	0	131997539	A	T
7	rs16874167	0	131997701	G	A
7	rs17166328	0	131997968	T	C
7	rs17166330	0	131998202	G	T
7	rs1424597	0	131999409	G	A
7	rs11762270	0	131999807	G	A
7	rs11762290	0	132000054	C	G
7	rs11763352	0	132001341	C	T
7	rs55950734	0	132001663	C	T
7	rs62465033	0	132001792	G	A
7	rs62465034	0	132001803	C	T
7	rs78874979	0	132001811	A	T
7	rs17166338	0	132002753	C	T
7	rs117482109	0	132002914	C	T
7	rs4141805	0	132005405	A	G
7	rs77175109	0	132005909	C	A
7	rs62465035	0	132005916	G	A
7	rs2042513	0	132007379	T	C
7	rs965801	0	132007770	G	C
7	rs965800	0	132007895	C	T
7	rs62466369	0	132007971	A	T
7	rs62466370	0	132007979	G	A
7	rs80347886	0	132009023	G	A
7	rs17219279	0	132009332	T	C
7	rs1582639	0	132009356	T	C
7	rs7792343	0	132009456	G	A
7	rs7795989	0	132009805	A	G
7	rs74431535	0	132009817	C	G
7	rs17818597	0	132009958	G	T
7	rs6950583	0	132010686	T	G
7	rs6968829	0	132010864	G	T
7	rs55917663	0	132011842	A	C
7	rs17166347	0	132012358	C	T
7	rs12112256	0	132012375	C	G
7	rs55646150	0	132012832	C	A
7	rs1593222	0	132013469	T	C
7	rs73434856	0	132013564	G	T
7	rs62466374	0	132014292	G	A
7	rs732490	0	132014616	T	C
7	rs2341821	0	132014934	C	G
7	rs744768	0	132014951	G	A
7	rs73434863	0	132015220	G	A
7	rs744767	0	132015286	T	C
7	rs12707034	0	132017158	T	C
7	rs10263402	0	132017849	C	T
7	rs10263528	0	132017964	C	T
7	rs10234146	0	132018047	A	T
7	rs10234151	0	132018057	A	G
7	rs10272273	0	132019987	G	A
7	rs7784962	0	132020387	C	T
7	rs6956868	0	132021416	A	G
7	rs118056950	0	132021989	C	G
7	rs12666675	0	132022388	A	G
7	rs4731863	0	132023783	T	A
7	rs1364504	0	132023921	C	T
7	rs10231544	0	132025936	T	C
7	rs1424591	0	132026723	A	G
7	rs17166373	0	132026985	T	C
7	rs6953350	0	132029229	T	C
7	rs1364505	0	132030011	G	A
7	rs6467431	0	132030716	G	A
7	rs79678707	0	132031199	G	T
7	rs17166374	0	132031487	C	G
7	rs6959579	0	132032495	G	A
7	rs117932455	0	132033214	C	G
7	rs117431950	0	132033484	C	T
7	rs741663	0	132034207	G	T
7	rs4518603	0	132035251	G	A
7	rs2341822	0	132035307	T	C
7	rs79585293	0	132035633	G	T
7	rs147301475	0	132037307	C	T
7	rs12539196	0	132037683	A	C
7	rs4731865	0	132038621	C	G
7	rs10248238	0	132038840	G	T
7	rs10282367	0	132040502	A	G
7	rs66792854	0	132040533	G	A
7	rs76140941	0	132040748	G	A
7	rs58107068	0	132040753	G	A
7	rs12536340	0	132041421	C	A
7	rs6945711	0	132042078	A	G
7	rs1863015	0	132042198	A	G
7	rs148172143	0	132042964	A	G
7	rs4728255	0	132044021	C	T
7	rs4731866	0	132044093	C	T
7	rs17166386	0	132045271	G	A
7	rs76714753	0	132045539	G	A
7	rs62466387	0	132045845	A	G
7	rs6972176	0	132046910	A	C
7	rs6954714	0	132046914	T	G
7	rs144390647	0	132047533	T	C
7	rs6467433	0	132047665	T	C
7	rs9969373	0	132047838	T	G
7	rs12537485	0	132047884	C	T
7	rs6467434	0	132047900	T	C
7	rs1863016	0	132049434	C	A
7	rs6976361	0	132051113	T	C
7	rs4728256	0	132053650	A	G
7	rs6467435	0	132055361	A	C
7	rs10231676	0	132056155	T	G
7	rs1433387	0	132058819	G	C
7	rs1433388	0	132058851	G	C
7	rs6467436	0	132058962	T	C
7	rs7803182	0	132059161	C	T
7	rs6467437	0	132059295	C	T
7	rs10954373	0	132063153	T	G
7	rs6467438	0	132063248	T	G
7	rs142480256	0	132063365	G	T
7	rs10240434	0	132065189	A	G
7	rs78917651	0	132065920	A	G
7	rs10278520	0	132067168	G	C
7	rs17166411	0	132067220	G	A
```
