## Supplementary material for "Characterization of shared and ancestry-specific signals driving complex traits using multi-ancestry fine-mapping": susiex_nc3.cs80.cs

```
CS_ID	SNP	BP	REF_ALLELE	ALT_ALLELE	REF_FRQ	BETA	SE	-LOG10P	CS_PIP	OVRL_PIP
1	rs1593304	131619847	G,G	A,A	0.182903,0.162698	0.0295349,0.0300484	0.00511437,0.0115817	8.11349,2.02349	0.949046	0.949046
2	rs7801375	131567263	G,G	A,A	0.153082,0.039683	0.0337794,-0.00324997	0.00549107,0.0218975	9.11547,0.0545249	0.080755	0.0807747
2	rs77735686	131564675	A,NA	G,NA	0.915507,NA	-0.0287999,NA	0.00710883,NA	4.29298,NA	0.0628041	0.0628043
2	rs7783654	131575646	A,NA	G,NA	0.915507,NA	-0.0283444,NA	0.00710883,NA	4.17486,NA	0.048603	0.0486032
2	rs17166011	131577444	T,NA	C,NA	0.915507,NA	-0.0282551,NA	0.00710883,NA	4.1519,NA	0.0462422	0.0462424
2	rs74958498	131576105	C,NA	T,NA	0.915507,NA	-0.0282083,NA	0.00710883,NA	4.1399,NA	0.0450543	0.0450545
2	rs17166016	131585351	C,NA	T,NA	0.915507,NA	-0.0281185,NA	0.00710883,NA	4.11693,NA	0.0428655	0.0428657
2	rs16874053	131572652	G,NA	A,NA	0.915507,NA	-0.0277571,NA	0.00710883,NA	4.02509,NA	0.0351323	0.0351324
2	rs76742730	131569211	T,NA	C,NA	0.915507,NA	-0.0276676,NA	0.00710883,NA	4.00253,NA	0.0334575	0.0334576
2	rs60089522	131571631	A,NA	G,NA	0.915507,NA	-0.0276208,NA	0.00710883,NA	3.99074,NA	0.0326142	0.0326144
2	rs76630052	131567745	G,NA	A,NA	0.915507,NA	-0.0275739,NA	0.00710883,NA	3.97896,NA	0.0317935	0.0317936
2	rs74851413	131569455	C,NA	A,NA	0.915507,NA	-0.0275313,NA	0.00710883,NA	3.96827,NA	0.0310664	0.0310665
2	rs76082125	131591517	A,NA	G,NA	0.909543,NA	-0.026253,NA	0.00689297,NA	3.85474,NA	0.0248027	0.0248028
2	rs6947245	131584146	C,NA	T,NA	0.085487,NA	0.0267104,NA	0.00707122,NA	3.79994,NA	0.0191158	0.0191159
2	rs12539197	131601163	A,NA	C,NA	0.910537,NA	-0.0256054,NA	0.00692737,NA	3.65996,NA	0.0181184	0.0181185
2	rs10488343	131574321	C,NA	T,NA	0.909543,NA	-0.0251086,NA	0.00689297,NA	3.56888,NA	0.0157419	0.0157421
2	rs11975170	131539363	C,C	T,T	0.793241,0.960318	-0.027727,0.000114959	0.00488208,0.0218976	7.86897,0.00182298	0.0108431	0.0108498
2	rs10261075	131557617	A,A	G,G	0.794235,0.960318	-0.0276073,0.00291758	0.00489079,0.0218976	7.78138,0.0486598	0.00955615	0.00956211
2	rs74695911	131541469	C,C	T,T	0.793241,0.960318	-0.0275581,0.000459976	0.00488208,0.0218976	7.78138,0.00734	0.00954292	0.00954888
2	rs10250284	131542957	C,C	A,A	0.793241,0.960318	-0.0275581,0.000402459	0.00488208,0.0218976	7.78138,0.00641548	0.00953342	0.00953939
2	rs73725641	131549587	A,A	C,C	0.793241,0.960318	-0.0273582,0.00200935	0.00488208,0.0218976	7.67841,0.0329729	0.00840162	0.00840683
2	rs6955090	131548953	G,G	A,A	0.793241,0.960318	-0.0273582,0.00178446	0.00488208,0.0218976	7.67841,0.0291646	0.00836374	0.00836895
2	rs10279798	131542906	T,T	C,C	0.793241,0.960318	-0.0273776,0.000401405	0.00488208,0.0218976	7.68838,0.00639856	0.00827599	0.00828127
2	rs73725635	131539274	C,C	T,T	0.793241,0.960318	-0.0273776,0.000114959	0.00488208,0.0218976	7.68838,0.00182298	0.00823583	0.00824112
2	rs10954342	131546546	C,C	T,T	0.793241,0.960318	-0.0272671,0.00211362	0.00488208,0.0218976	7.63168,0.0347487	0.00815661	0.00816142
2	rs73725642	131549922	G,G	A,A	0.793241,0.960318	-0.0272671,0.00200935	0.00488208,0.0218976	7.63168,0.0329729	0.00782683	0.00783174
2	rs12112385	131548306	T,T	C,C	0.793241,0.960318	-0.0272193,0.00200935	0.00488208,0.0218976	7.60726,0.0329729	0.00754261	0.00754736
2	rs10954344	131548505	C,C	A,A	0.793241,0.960318	-0.0272193,0.00172681	0.00488208,0.0218976	7.60726,0.0281931	0.00750002	0.00750477
2	rs11534068	131545526	T,T	G,G	0.793241,0.960318	-0.0272193,0.00132342	0.00488208,0.0218976	7.60726,0.0214508	0.0074416	0.00744635
2	rs10954343	131546743	C,C	T,T	0.794235,0.960318	-0.0273157,0.00172681	0.00489079,0.0218976	7.63168,0.0281931	0.00743044	0.00743533
2	rs10464712	131542345	A,A	T,T	0.792247,0.960318	-0.0272622,0.000114959	0.00487344,0.0218976	7.65392,0.00182298	0.007253	0.00725821
2	rs11535254	131547236	G,G	A,A	0.794235,0.960318	-0.0272679,0.00183635	0.00489079,0.0218976	7.60726,0.0300406	0.00717705	0.00718179
2	rs11762632	131516493	A,NA	G,NA	0.746521,NA	-0.0147046,NA	0.00454514,NA	2.91528,NA	0.00515423	0.00515446
2	rs10954339	131515708	A,NA	G,NA	0.746521,NA	-0.0147046,NA	0.00454514,NA	2.91528,NA	0.00515423	0.00515446
2	rs10250261	131542900	C,C	A,A	0.793241,0.960318	-0.0267369,0.000286689	0.00488208,0.0218976	7.3628,0.00456043	0.00505293	0.00505639
2	rs78355418	131576076	G,NA	A,NA	0.967197,NA	-0.0333835,NA	0.0111,NA	2.5794,NA	0.00502923	0.00502941
2	rs10264040	131533769	G,G	C,C	0.760437,0.960318	-0.0249306,-0.00301831	0.00463231,0.0218976	7.13249,0.0504301	0.00485812	0.00486232
2	rs11771563	131526745	C,NA	T,NA	0.748509,NA	-0.014609,NA	0.00455701,NA	2.87072,NA	0.00452718	0.00452739
2	rs11773903	131526137	T,NA	A,NA	0.749503,NA	-0.0146715,NA	0.00456301,NA	2.88506,NA	0.00452709	0.00452731
2	rs2333896	131533816	A,A	G,G	0.240557,0.039683	0.0248543,0.00336696	0.00462576,0.0218975	7.11108,0.0566051	0.0044762	0.00448042
2	rs10241990	131518065	A,A	C,C	0.66004,0.293651	0.0135551,0.0155584	0.00417389,0.00938594	2.93412,1.01148	0.00414899	0.0041496
2	rs11768999	131528228	T,NA	C,NA	0.749503,NA	-0.0145373,NA	0.00456301,NA	2.84073,NA	0.00410575	0.00410596
2	rs3890309	131518007	A,A	T,T	0.66004,0.294643	0.0134586,0.0156955	0.00417389,0.00937671	2.89894,1.02616	0.00387404	0.00387463
2	rs7801448	131532279	A,NA	C,NA	0.889662,NA	0.0185565,NA	0.00631051,NA	2.48464,NA	0.00377216	0.00377296
2	rs1004591	131517995	A,A	C,C	0.66004,0.294643	0.0134103,0.015643	0.00417389,0.00937671	2.88142,1.02109	0.00369977	0.00370034
2	rs61449202	131532970	T,NA	C,NA	0.889662,NA	0.0185127,NA	0.00631051,NA	2.47492,NA	0.00368736	0.00368814
2	rs10242198	131518040	C,C	G,G	0.66004,0.293651	0.0134103,0.0155059	0.00417389,0.00938594	2.88142,1.00644	0.00368639	0.00368695
2	rs57758316	131532832	A,NA	G,NA	0.889662,NA	0.0184154,NA	0.00631051,NA	2.45341,NA	0.00350628	0.00350703
2	rs10261124	131527754	T,NA	C,NA	0.111332,NA	-0.01773,NA	0.00628579,NA	2.31942,NA	0.00329583	0.00329646
2	rs1477223	131518955	T,T	C,C	0.659046,0.293651	0.0132177,0.0153008	0.00417094,0.00938594	2.8154,0.986899	0.00300251	0.003003
2	rs10242607	131518512	T,T	C,C	0.659046,0.293651	0.0131695,0.015406	0.00417094,0.00938594	2.79815,0.996896	0.00295745	0.00295794
2	rs11975237	131518399	C,C	G,G	0.66004,0.293651	0.0131305,0.015406	0.00417389,0.00938594	2.78097,0.996896	0.00294448	0.00294496
2	rs10225504	131513953	A,A	G,G	0.66004,0.297619	0.0133187,0.0140228	0.00417389,0.00934946	2.84831,0.874024	0.00289855	0.00289899
2	rs13238375	131518479	C,C	G,G	0.658052,0.293651	0.0131602,0.0153534	0.00416802,0.00938594	2.79815,0.991892	0.00286363	0.00286413
2	rs1004592	131517925	C,C	A,A	0.66004,0.293651	0.0130389,0.015543	0.00417389,0.00938594	2.74847,1.01	0.00282876	0.00282922
2	rs2080733	131508644	A,A	C,C	0.66004,0.301587	0.0133568,0.0134697	0.00417389,0.0093141	2.86206,0.829349	0.00282288	0.0028233
2	rs6944918	131517202	A,A	C,C	0.66004,0.294643	0.013227,0.0148816	0.00417389,0.00937671	2.8154,0.948868	0.00282101	0.00282148
2	rs6945544	131517415	A,A	G,G	0.66004,0.295635	0.0131305,0.0152013	0.00417389,0.00936756	2.78097,0.980304	0.00281776	0.00281823
2	rs9886019	131506468	C,C	T,T	0.658052,0.294643	0.0132427,0.0136886	0.00416802,0.00937671	2.8277,0.840642	0.00280108	0.00280148
```
