## Supplementary material for "Characterization of shared and ancestry-specific signals driving complex traits using multi-ancestry fine-mapping": susiex_nc3.cs80.snp

```
BP	SNP	PIP(CS1)	LogBF(CS1,Pop1)	LogBF(CS1,Pop2)	PIP(CS2)	LogBF(CS2,Pop1)	LogBF(CS2,Pop2)
131067574	rs112909113	3.4609e-08	-1.49837	-0.942161	1.36211e-05	-1.0235	-0.905513
131067675	rs151045995	1.70077e-07	-1.47935e-10	-0.848396	4.01836e-05	-1.47935e-10	-0.847176
131067710	rs7796937	2.20503e-08	-1.7896	-1.10172	5.48466e-06	-1.81456	-1.02412
131068162	rs3847105	2.17429e-08	-1.8085	-1.09686	5.45924e-06	-1.82556	-1.01777
131068606	rs13237274	3.14407e-08	-1.8212	-0.715348	8.10125e-06	-1.82202	-0.626596
131069461	rs10228513	2.22857e-08	-1.79388	-1.08682	5.59534e-06	-1.81397	-1.00473
131069776	rs150745980	2.09356e-07	-0.640613	-1.87029e-10	4.73328e-05	-0.68343	-1.87029e-10
131070823	rs144376529	1.19412e-07	-1.47935e-10	-1.20207	2.83828e-05	-1.47935e-10	-1.19485
131071701	rs3735030	3.24523e-08	-1.52654	-0.97834	1.12583e-05	-1.17923	-0.940299
131072480	rs17165574	3.27392e-08	-1.52654	-0.969539	1.13657e-05	-1.17923	-0.930807
131072806	rs8180690	3.23735e-08	-1.51418	-0.993122	1.12815e-05	-1.1612	-0.95627
131073330	rs73153488	6.37603e-08	-1.82952	-1.87029e-10	1.5075e-05	-1.82759	-1.87029e-10
131073431	rs12537991	6.50334e-08	-1.80975	-1.87029e-10	1.5336e-05	-1.81043	-1.87029e-10
131073490	rs3800677	1.29766e-07	-1.47935e-10	-1.11891	2.87279e-05	-1.47935e-10	-1.18276
131077231	rs17743120	3.11077e-08	-1.79637	-0.750824	7.93058e-06	-1.80472	-0.665183
131077592	rs13224210	3.12193e-08	-1.82445	-0.71916	8.03655e-06	-1.8259	-0.630737
131077601	rs141921297	8.98905e-08	-1.48605	-1.87029e-10	4.69604e-05	-0.69133	-1.87029e-10
131078828	rs78303878	6.41987e-08	-1.82266	-1.87029e-10	1.76389e-05	-1.67053	-1.87029e-10
131079536	rs10261864	2.26024e-08	-1.80088	-1.06571	5.70378e-06	-1.82179	-0.97771
131080047	rs3847106	8.2644e-08	-1.57011	-1.87029e-10	1.64689e-05	-1.73916	-1.87029e-10
131080296	rs34639962	2.14712e-08	-1.71058	-1.20735	5.33206e-06	-1.67614	-1.19075
131082414	rs58764897	3.48011e-08	-1.53876	-0.896242	1.20225e-05	-1.19718	-0.856668
131082602	rs17165584	3.28591e-08	-1.54672	-0.945696	1.13194e-05	-1.20896	-0.905156
131083712	rs73153491	1.19861e-07	-1.19832	-1.87029e-10	4.75269e-05	-0.679338	-1.87029e-10
131084538	rs78450898	1.19583e-07	-1.47935e-10	-1.20064	2.87437e-05	-1.47935e-10	-1.18222
131085900	rs79668837	2.28588e-07	-0.552724	-1.87029e-10	6.79327e-05	-0.322117	-1.87029e-10
131089329	rs75167301	1.29901e-07	-1.47935e-10	-1.11788	3.11963e-05	-1.47935e-10	-1.10033
131089393	rs2398770	2.14053e-08	-1.71699	-1.20401	5.16751e-06	-1.71588	-1.18236
131089442	rs117332574	3.01827e-07	-1.47935e-10	-0.274793	6.68953e-05	-1.47935e-10	-0.337505
131089503	rs6963117	3.37279e-08	-1.57363	-0.892692	1.27325e-05	-1.14358	-0.852901
131091299	rs138456085	7.93662e-08	-1.61057	-1.87029e-10	2.61447e-05	-1.27699	-1.87029e-10
131092338	rs139149430	8.24168e-08	-1.57286	-1.87029e-10	1.90317e-05	-1.59453	-1.87029e-10
131092434	rs7784242	2.11495e-08	-1.79698	-1.13605	5.61413e-06	-1.7466	-1.06875
131092645	rs7788446	2.11917e-08	-1.79698	-1.13406	5.62962e-06	-1.7466	-1.06599
131093094	rs3847107	2.1782e-08	-1.695	-1.20857	5.38383e-06	-1.66238	-1.19485
131094679	rs10269703	2.46508e-08	-1.78327	-0.996571	6.82369e-06	-1.75358	-0.866657
131095308	rs458908	2.16055e-08	-1.70291	-1.20879	5.25886e-06	-1.68492	-1.1958
131095901	rs76683681	3.57521e-07	-1.47935e-10	-0.105452	8.82349e-05	-1.47935e-10	-0.0606307
131096738	rs9719973	2.16965e-08	-1.69851	-1.20898	5.42776e-06	-1.6524	-1.19671
131097134	rs3800678	3.51105e-08	-1.56222	-0.863931	1.33729e-05	-1.12498	-0.822425
131099801	rs78912103	7.01135e-08	-1.73453	-1.87029e-10	1.52367e-05	-1.81693	-1.87029e-10
131100319	rs17165599	3.61717e-08	-1.54303	-0.853337	1.38857e-05	-1.09406	-0.815713
131101862	rs3823558	1.21412e-07	-1.47935e-10	-1.18545	2.89577e-05	-1.47935e-10	-1.1748
131101949	rs3847108	8.17186e-08	-1.58136	-1.87029e-10	2.51858e-05	-1.31435	-1.87029e-10
131102355	rs3823559	1.99293e-08	-1.81733	-1.17512	4.8734e-06	-1.79811	-1.15873
131103474	rs3847109	8.93364e-08	-1.49224	-1.87029e-10	2.55235e-05	-1.30103	-1.87029e-10
131103720	rs78027133	6.40715e-08	-1.82465	-1.87029e-10	1.63789e-05	-1.74464	-1.87029e-10
131104076	rs181059132	7.15798e-08	-1.71383	-1.87029e-10	1.53634e-05	-1.80864	-1.87029e-10
131104552	rs2398771	2.24509e-08	-1.79431	-1.079	6.06033e-06	-1.7442	-0.99467
131106266	rs189224778	7.68175e-08	-1.64321	-1.87029e-10	1.70323e-05	-1.70552	-1.87029e-10
131106630	rs74372173	6.40631e-08	-1.82478	-1.87029e-10	1.55411e-05	-1.79715	-1.87029e-10
131107104	rs73153494	8.01437e-08	-1.60082	-1.87029e-10	1.57033e-05	-1.78676	-1.87029e-10
131109596	rs6961875	3.57081e-08	-1.82298	-0.586292	9.34534e-06	-1.81868	-0.487073
131111109	rs3800680	3.56495e-08	-1.78954	-0.62137	9.00492e-06	-1.79657	-0.546291
131111695	rs139250851	1.10265e-07	-1.28176	-1.87029e-10	2.83452e-05	-1.19618	-1.87029e-10
131111943	rs3778824	2.49494e-07	-1.47935e-10	-0.465211	5.16249e-05	-1.47935e-10	-0.59663
131112764	rs113635619	6.59281e-08	-1.79608	-1.87029e-10	1.58118e-05	-1.77988	-1.87029e-10
131112773	rs189675449	1.23641e-07	-1.47935e-10	-1.16727	2.86198e-05	-1.47935e-10	-1.18654
131113696	rs117186171	9.48419e-08	-1.43244	-1.87029e-10	2.26854e-05	-1.41891	-1.87029e-10
131113954	rs111926893	6.44111e-08	-1.81936	-1.87029e-10	1.63096e-05	-1.74888	-1.87029e-10
131114431	rs187622095	1.21719e-07	-1.47935e-10	-1.18293	2.9464e-05	-1.47935e-10	-1.15747
131114486	rs111447727	8.73409e-08	-1.51483	-1.87029e-10	2.27433e-05	-1.41636	-1.87029e-10
131114561	rs35683021	7.52875e-08	-1.66333	-1.87029e-10	1.89269e-05	-1.60005	-1.87029e-10
131114992	rs144893238	8.04721e-08	-1.59674	-1.87029e-10	2.25156e-05	-1.42643	-1.87029e-10
131115626	rs141850047	8.95641e-08	-1.48969	-1.87029e-10	4.23598e-05	-0.794434	-1.87029e-10
131116434	rs3857862	2.06023e-08	-1.74987	-1.20937	5.82604e-06	-1.57904	-1.19926
131119463	rs73153497	8.60858e-08	-1.5293	-1.87029e-10	1.79581e-05	-1.65259	-1.87029e-10
131119878	rs62468085	3.32163e-08	-1.81901	-0.662593	8.39665e-06	-1.82269	-0.590113
131120971	rs7805240	2.16912e-08	-1.70854	-1.1992	5.21476e-06	-1.68061	-1.20854
131124179	rs7794037	6.4725e-08	-1.8145	-1.87029e-10	1.52381e-05	-1.81683	-1.87029e-10
131125289	rs117851155	8.35589e-08	-1.55909	-1.87029e-10	3.93923e-05	-0.867064	-1.87029e-10
131125773	rs3847110	8.14791e-08	-1.5843	-1.87029e-10	1.65492e-05	-1.7343	-1.87029e-10
131126531	rs10259329	4.77721e-08	-0.919601	-1.1986	1.01901e-05	-1.01007	-1.20915
131127173	rs143168729	6.47541e-08	-1.81405	-1.87029e-10	1.52319e-05	-1.81724	-1.87029e-10
131127665	rs80071317	8.11549e-08	-1.58829	-1.87029e-10	1.64244e-05	-1.74186	-1.87029e-10
131129662	rs13240556	3.33603e-08	-1.82779	-0.649493	8.6723e-06	-1.82525	-0.555249
131130921	rs62468087	8.91047e-08	-1.49483	-1.87029e-10	2.38239e-05	-1.36994	-1.87029e-10
131132340	rs13228664	2.17634e-08	-1.69756	-1.20686	6.1356e-06	-1.51718	-1.20935
131132856	rs71548781	2.15925e-08	-1.70295	-1.20935	5.36072e-06	-1.6547	-1.20683
131132910	rs146341488	3.13185e-08	-1.53275	-1.00769	1.05571e-05	-1.21916	-0.964672
131132940	rs67073852	2.17726e-08	-1.69756	-1.20644	6.13513e-06	-1.51718	-1.20942
131133690	rs12672606	2.38607e-08	-1.72735	-1.08507	6.65455e-06	-1.50477	-1.14056
131134712	rs79274274	1.28311e-07	-1.13019	-1.87029e-10	6.13722e-05	-0.423677	-1.87029e-10
131135246	rs74982674	1.8233e-07	-0.778828	-1.87029e-10	4.40585e-05	-0.755115	-1.87029e-10
131135389	rs60570942	7.53117e-08	-0.509781	-1.15323	1.87331e-05	-0.432904	-1.17744
131140211	rs17165649	2.25605e-08	-1.67251	-1.19594	7.15583e-06	-1.40379	-1.16892
131140830	rs116910710	1.6113e-07	-1.47935e-10	-0.902436	3.92392e-05	-1.47935e-10	-0.870956
131141498	rs4731798	2.16793e-08	-1.69902	-1.20927	5.52526e-06	-1.62527	-1.20603
131141679	rs78012420	6.41788e-08	-1.82297	-1.87029e-10	1.58526e-05	-1.7773	-1.87029e-10
131143478	rs79912642	8.16959e-08	-1.58164	-1.87029e-10	1.6756e-05	-1.72188	-1.87029e-10
131144409	rs1615299	2.07974e-08	-1.74383	-1.20598	5.95884e-06	-1.56537	-1.19039
131144500	rs13227496	3.29565e-08	-1.82432	-0.665139	7.98348e-06	-1.82026	-0.642999
131144794	rs140182987	2.07678e-07	-0.648658	-1.87029e-10	6.28486e-05	-0.399905	-1.87029e-10
131146211	rs190811514	1.25383e-07	-1.47935e-10	-1.15327	2.84172e-05	-1.47935e-10	-1.19364
131146867	rs1648441	2.56276e-08	-1.80551	-0.935463	7.32355e-06	-1.75939	-0.79015
131147168	rs17743748	6.39729e-08	-1.82619	-1.87029e-10	1.50636e-05	-1.82835	-1.87029e-10
131147705	rs13241862	7.73447e-08	-1.63637	-1.87029e-10	1.95324e-05	-1.56856	-1.87029e-10
131149354	rs11977312	9.08554e-08	-1.47538	-1.87029e-10	1.96453e-05	-1.5628	-1.87029e-10
131150505	rs192688706	7.08235e-08	-1.72446	-1.87029e-10	1.68978e-05	-1.71345	-1.87029e-10
131151783	rs13237249	2.13644e-08	-1.71442	-1.2085	5.25545e-06	-1.67304	-1.20832
131153162	rs12539640	2.27153e-08	-1.80001	-1.0616	6.16418e-06	-1.74939	-0.972493
131153185	rs17743818	3.45853e-08	-1.82981	-0.611405	8.89272e-06	-1.82822	-0.527182
131155586	rs3213820	3.08232e-08	-1.59476	-0.961618	1.21502e-05	-1.11291	-0.930378
131155588	rs1733861	2.55901e-08	-1.80698	-0.935463	7.37301e-06	-1.75266	-0.79015
131155764	rs1684172	2.10282e-08	-1.74975	-1.18903	6.15419e-06	-1.56602	-1.15748
131156383	rs10229349	1.36272e-07	-1.06999	-1.87029e-10	4.20247e-05	-0.802377	-1.87029e-10
131156519	rs75298305	6.38445e-08	-1.8282	-1.87029e-10	1.75443e-05	-1.67591	-1.87029e-10
131157662	rs113654391	6.4967e-08	-1.81077	-1.87029e-10	1.56874e-05	-1.78778	-1.87029e-10
131158529	rs78913565	6.39943e-08	-1.82585	-1.87029e-10	1.6007e-05	-1.7676	-1.87029e-10
131158625	rs74365117	7.60286e-08	-1.65354	-1.87029e-10	1.54181e-05	-1.80509	-1.87029e-10
131160152	rs6954916	4.24039e-08	-1.05142	-1.18599	9.57343e-06	-1.08115	-1.20049
131160688	rs13244567	2.14924e-08	-1.7075	-1.20945	5.48168e-06	-1.63591	-1.20332
131163977	rs76865044	3.15559e-08	-1.56081	-0.972077	1.14301e-05	-1.16671	-0.937674
131164946	rs73153500	6.37398e-08	-1.82984	-1.87029e-10	1.50919e-05	-1.82648	-1.87029e-10
131165634	rs10227451	9.97593e-08	-1.38189	-1.87029e-10	3.31395e-05	-1.03991	-1.87029e-10
131166741	rs145647569	2.20956e-07	-1.47935e-10	-0.586684	5.36996e-05	-1.47935e-10	-0.557227
131166993	rs1684174	2.60888e-08	-1.79535	-0.927788	7.50075e-06	-1.74496	-0.780668
131167570	rs1426470	2.30393e-08	-1.79728	-1.05017	6.32019e-06	-1.7388	-0.958081
131168989	rs3894441	8.69856e-08	-1.5189	-1.87029e-10	3.28393e-05	-1.04901	-1.87029e-10
131169972	rs7786848	4.68928e-08	-0.945214	-1.19157	1.0498e-05	-0.986895	-1.20255
131170288	rs77791463	7.11729e-08	-1.71954	-1.87029e-10	1.64141e-05	-1.74249	-1.87029e-10
131174188	rs12538523	6.43693e-08	-1.82001	-1.87029e-10	1.59635e-05	-1.77033	-1.87029e-10
131174261	rs12533308	6.38724e-08	-1.82776	-1.87029e-10	1.61501e-05	-1.75871	-1.87029e-10
131175494	rs1643270	2.13684e-08	-1.74787	-1.17486	6.23254e-06	-1.57792	-1.13293
131177077	rs1733864	2.34005e-08	-1.80892	-1.02297	6.50341e-06	-1.76792	-0.900388
131177170	rs75698445	1.02861e-07	-1.35127	-1.87029e-10	4.52773e-05	-0.727828	-1.87029e-10
131177582	rs140037795	6.69666e-08	-1.78045	-1.87029e-10	1.67516e-05	-1.72214	-1.87029e-10
131178017	rs117439433	1.77907e-07	-1.47935e-10	-0.803383	3.64361e-05	-1.47935e-10	-0.945075
131178326	rs1733862	2.6084e-08	-1.79554	-0.927788	7.49221e-06	-1.7461	-0.780668
131179797	rs1043893	3.01928e-08	-1.77836	-0.798684	9.01555e-06	-1.73107	-0.610609
131180918	rs15956	2.28238e-08	-1.71168	-1.14516	6.96727e-06	-1.5044	-1.09501
131181808	rs56401502	7.80741e-08	-1.62699	-1.87029e-10	1.60245e-05	-1.76651	-1.87029e-10
131183048	rs12535892	6.44094e-08	-1.81939	-1.87029e-10	1.57236e-05	-1.78547	-1.87029e-10
131183218	rs3847112	2.09898e-08	-1.79222	-1.14839	5.40752e-06	-1.7589	-1.09394
131183310	rs140091190	1.23605e-07	-1.47935e-10	-1.16755	2.86377e-05	-1.47935e-10	-1.18591
131183445	rs76998166	7.18433e-08	-1.71016	-1.87029e-10	1.64087e-05	-1.74282	-1.87029e-10
131184866	rs3735032	2.79941e-08	-1.62788	-1.02477	1.00619e-05	-1.24054	-0.991339
131185003	rs3735034	2.79921e-08	-1.60722	-1.04551	1.06794e-05	-1.16549	-1.00683
131185394	rs8232	2.87037e-08	-1.58986	-1.03777	1.0574e-05	-1.17676	-1.00548
131185522	rs78928874	6.02735e-07	0.41683	-1.87029e-10	9.87119e-05	0.0515716	-1.87029e-10
131185995	rs1733860	2.05377e-08	-1.75388	-1.20851	5.22869e-06	-1.68807	-1.1984
131186336	rs1045046	2.01623e-08	-1.77677	-1.20406	5.15205e-06	-1.71429	-1.18694
131186424	rs1045045	4.09114e-08	-1.06376	-1.20948	9.31816e-06	-1.10321	-1.20546
131188029	rs117489418	7.49912e-08	-1.66728	-1.87029e-10	1.72051e-05	-1.69543	-1.87029e-10
131188771	rs113382424	6.46102e-08	-1.81627	-1.87029e-10	1.58343e-05	-1.77845	-1.87029e-10
131190275	rs113049225	3.84872e-08	-1.27482	-1.0595	8.0899e-06	-1.44707	-1.00294
131190482	rs78887165	2.71775e-08	-1.61722	-1.06504	1.00587e-05	-1.18285	-1.04935
131190554	rs7799613	2.33989e-08	-1.62775	-1.20421	5.76805e-06	-1.57884	-1.20946
131190696	rs6651125	2.63964e-08	-1.50825	-1.20317	5.99308e-06	-1.54391	-1.20612
131191013	rs77580680	6.51486e-08	-1.80798	-1.87029e-10	1.82588e-05	-1.63598	-1.87029e-10
131191461	rs3212300	6.38551e-08	-1.82803	-1.87029e-10	1.611e-05	-1.7612	-1.87029e-10
131191536	rs3212303	1.93e-08	-1.8156	-1.20894	4.52428e-06	-1.82994	-1.20124
131191609	rs11770771	1.92886e-08	-1.81913	-1.206	4.48809e-06	-1.82994	-1.20927
131191691	rs11767602	2.25128e-08	-1.82849	-1.04207	5.24764e-06	-1.81237	-1.07049
131191761	rs1648445	6.37716e-08	-1.82934	-1.87029e-10	1.65388e-05	-1.73492	-1.87029e-10
131191790	rs1643264	6.37863e-08	-1.82911	-1.87029e-10	1.64951e-05	-1.73757	-1.87029e-10
131191874	rs35706199	7.03724e-08	-1.73085	-1.87029e-10	1.6073e-05	-1.76349	-1.87029e-10
131192213	rs3800684	1.95642e-08	-1.81517	-1.19578	4.52495e-06	-1.8242	-1.20683
131192475	rs3800688	3.77214e-08	-1.15588	-1.19853	8.95852e-06	-1.14029	-1.20774
131192500	rs1733858	6.74444e-08	-1.8196	0.0462589	1.58017e-05	-1.80001	0.0194969
131192754	rs34232088	6.50093e-08	-1.81012	-1.87029e-10	1.52496e-05	-1.81608	-1.87029e-10
131193013	rs73157520	6.75131e-08	-1.77232	-1.87029e-10	1.59587e-05	-1.77063	-1.87029e-10
131193138	rs78519767	4.13023e-08	-1.09391	-1.16981	1.16091e-05	-0.963271	-1.12557
131193485	rs1733859	7.47809e-08	-1.67008	-1.87029e-10	1.66e-05	-1.73123	-1.87029e-10
131193695	rs3212299	6.84789e-08	-1.82841	0.0702885	1.73559e-05	-1.80818	0.121482
131193739	rs3212298	5.57011e-08	-1.8256	-0.139046	1.45832e-05	-1.7303	-0.13046
131193863	rs56123664	7.13661e-08	-1.71682	-1.87029e-10	1.60641e-05	-1.76405	-1.87029e-10
131193885	rs56165616	7.11531e-08	-1.71981	-1.87029e-10	1.599e-05	-1.76867	-1.87029e-10
131194136	rs3212297	1.20483e-07	-1.47935e-10	-1.19314	2.99221e-05	-1.47935e-10	-1.14204
131194255	rs35893129	6.8766e-08	-1.75394	-1.87029e-10	1.504e-05	-1.82992	-1.87029e-10
131194392	rs3212295	7.52655e-08	-1.66362	-1.87029e-10	1.68762e-05	-1.71473	-1.87029e-10
131195162	rs73490866	2.44144e-08	-1.58771	-1.20176	6.94992e-06	-1.41363	-1.18828
131195531	rs112877944	6.88031e-08	-1.7534	-1.87029e-10	1.50399e-05	-1.82993	-1.87029e-10
131195535	rs3847113	4.10796e-08	-1.69049	-0.578647	8.94985e-06	-1.68769	-0.661306
131195712	rs12670788	4.07479e-08	-1.66934	-0.607899	8.70783e-06	-1.67992	-0.696491
131195959	rs3735035	4.92976e-08	-1.5916	-0.495174	1.06334e-05	-1.58417	-0.592464
131196062	rs17744792	7.87838e-08	-1.61794	-1.87029e-10	1.82024e-05	-1.63908	-1.87029e-10
131196206	rs73157523	8.46046e-08	-1.54666	-1.87029e-10	1.95671e-05	-1.56678	-1.87029e-10
131196384	rs58421509	5.62427e-08	-1.82923	-0.125738	1.4092e-05	-1.75534	-0.139688
131196591	rs73157524	8.35395e-08	-1.55933	-1.87029e-10	1.93297e-05	-1.57899	-1.87029e-10
131196604	rs11979439	8.19616e-08	-1.5784	-1.87029e-10	1.89782e-05	-1.59734	-1.87029e-10
131196808	rs10954318	8.1471e-08	-1.5844	-1.87029e-10	1.8869e-05	-1.60311	-1.87029e-10
131197092	rs77229612	1.29087e-07	-1.47935e-10	-1.12416	2.93047e-05	-1.47935e-10	-1.16289
131197372	rs75350550	6.26549e-07	0.45558	-1.87029e-10	0.000151791	0.481873	-1.87029e-10
131197667	rs112350050	6.40987e-08	-1.82422	-1.87029e-10	1.53491e-05	-1.80958	-1.87029e-10
131197676	rs11769808	2.98228e-08	-1.49736	-1.09202	8.91642e-06	-1.28102	-1.07172
131197784	rs1733865	1.92933e-08	-1.82851	-1.19638	4.65131e-06	-1.82746	-1.17602
131198028	rs1733866	6.96544e-08	-1.7411	-1.87029e-10	2.03126e-05	-1.52939	-1.87029e-10
131198061	rs73722842	6.60758e-08	-1.79384	-1.87029e-10	1.51207e-05	-1.82457	-1.87029e-10
131198175	rs4731799	3.9535e-08	-1.79322	-0.514241	8.39797e-06	-1.82634	-0.586308
131199903	rs2433294	7.28154e-08	-1.69672	-1.87029e-10	2.14402e-05	-1.47537	-1.87029e-10
131200639	rs1013368	2.50328e-08	-1.63838	-1.12608	6.39162e-06	-1.5975	-1.08815
131200726	rs12540046	6.48966e-08	-1.81185	-1.87029e-10	1.53629e-05	-1.80868	-1.87029e-10
131201095	rs1733854	7.66815e-08	-1.64499	-1.87029e-10	1.89161e-05	-1.60062	-1.87029e-10
131201814	rs1643263	7.53302e-08	-1.66277	-1.87029e-10	1.88985e-05	-1.60155	-1.87029e-10
131201947	rs11768640	2.80865e-08	-1.49458	-1.15478	8.33393e-06	-1.27963	-1.14067
131202203	rs144035559	7.15682e-08	-1.714	-1.87029e-10	2.08934e-05	-1.5012	-1.87029e-10
131202240	rs73722846	6.42536e-08	-1.82181	-1.87029e-10	1.50399e-05	-1.82993	-1.87029e-10
131202487	rs74954963	6.41572e-08	-1.82331	-1.87029e-10	1.50422e-05	-1.82978	-1.87029e-10
131202605	rs112969467	6.53902e-08	-1.80427	-1.87029e-10	1.52582e-05	-1.81552	-1.87029e-10
131203424	rs10264841	7.83136e-08	-1.62392	-1.87029e-10	1.91038e-05	-1.59075	-1.87029e-10
131203579	rs73722847	6.42636e-08	-1.82165	-1.87029e-10	1.50444e-05	-1.82963	-1.87029e-10
131203636	rs10224884	2.16544e-08	-1.76466	-1.14478	5.39391e-06	-1.73117	-1.1242
131203755	rs10268420	7.57938e-08	-1.65663	-1.87029e-10	1.84403e-05	-1.6261	-1.87029e-10
131204362	rs11763812	4.44064e-08	-1.00483	-1.18644	1.41108e-05	-0.713716	-1.17998
131204708	rs1833493	2.22481e-08	-1.77271	-1.10968	5.53955e-06	-1.735	-1.09372
131204793	rs1477250	3.25745e-08	-1.82718	-0.67394	7.49904e-06	-1.77137	-0.754486
131205697	rs35287817	6.66941e-08	-1.78453	-1.87029e-10	1.51635e-05	-1.82174	-1.87029e-10
131206257	rs113326594	7.23022e-08	-1.70379	-1.87029e-10	1.53819e-05	-1.80744	-1.87029e-10
131206262	rs7790992	2.23338e-08	-1.75718	-1.12136	5.73079e-06	-1.66227	-1.13251
131207007	rs62468110	6.89636e-08	-1.75107	-1.87029e-10	1.64183e-05	-1.74224	-1.87029e-10
131207215	rs55889278	6.92946e-08	-1.74628	-1.87029e-10	1.52935e-05	-1.8132	-1.87029e-10
131207518	rs116929659	7.79168e-07	0.67358	-1.87029e-10	0.000132054	0.342579	-1.87029e-10
131207827	rs13308125	7.15183e-08	-1.53676	-0.177928	1.18997e-05	-1.69693	-0.367192
131208490	rs6968458	3.42962e-08	-1.81535	-0.634262	7.19622e-06	-1.79741	-0.769671
131208542	rs6968481	3.37942e-08	-1.82461	-0.639749	7.30294e-06	-1.77789	-0.774467
131208707	rs57259821	6.81886e-08	-1.76237	-1.87029e-10	1.51911e-05	-1.81993	-1.87029e-10
131209013	rs76510113	1.7447e-07	-1.47935e-10	-0.822896	4.05994e-05	-1.47935e-10	-0.836879
131209074	rs1733873	6.69451e-08	-1.78077	-1.87029e-10	1.63586e-05	-1.74588	-1.87029e-10
131209882	rs35975087	8.30727e-08	-1.56493	-1.87029e-10	1.96753e-05	-1.56127	-1.87029e-10
131209965	rs141455589	8.5984e-08	-1.53048	-1.87029e-10	2.21877e-05	-1.44109	-1.87029e-10
131210113	rs12667509	3.72897e-08	-1.66901	-0.696919	6.87695e-06	-1.77076	-0.841695
131210240	rs144974340	7.04479e-08	-1.79962	0.0698471	1.61484e-05	-1.82437	0.0655568
131210572	rs1733872	6.66687e-08	-1.78491	-1.87029e-10	1.62699e-05	-1.75132	-1.87029e-10
131211001	rs11974385	6.81886e-08	-1.76237	-1.87029e-10	1.51911e-05	-1.81993	-1.87029e-10
131211086	rs77114770	6.39716e-08	-1.82621	-1.87029e-10	1.50407e-05	-1.82987	-1.87029e-10
131211855	rs11773254	3.84321e-08	-1.65458	-0.681172	7.10891e-06	-1.76245	-0.816839
131211926	rs111558363	6.44133e-08	-1.81933	-1.87029e-10	1.51347e-05	-1.82364	-1.87029e-10
131212431	rs1625957	6.67022e-08	-1.78441	-1.87029e-10	1.64839e-05	-1.73825	-1.87029e-10
131212459	rs9649034	3.63564e-08	-1.70005	-0.691227	6.84627e-06	-1.78735	-0.829575
131212775	rs150085704	7.31008e-08	-1.69281	-1.87029e-10	2.09038e-05	-1.5007	-1.87029e-10
131212945	rs79618478	6.80436e-08	-1.7645	-1.87029e-10	1.51788e-05	-1.82074	-1.87029e-10
131213110	rs11977917	6.81541e-08	-1.76288	-1.87029e-10	1.51789e-05	-1.82073	-1.87029e-10
131213818	rs12706977	4.44897e-08	-1.68059	-0.508796	7.61908e-06	-1.77882	-0.731163
131213975	rs147525197	1.14568e-07	-1.24348	-1.87029e-10	2.3176e-05	-1.39752	-1.87029e-10
131214075	rs73722855	6.96537e-08	-1.74111	-1.87029e-10	1.53711e-05	-1.80814	-1.87029e-10
131215663	rs1643258	7.1457e-08	-1.71555	-1.87029e-10	1.83734e-05	-1.62973	-1.87029e-10
131215899	rs144155705	6.3755e-08	-1.8296	-1.87029e-10	1.524e-05	-1.81671	-1.87029e-10
131216307	rs58747260	1.22734e-07	-1.47935e-10	-1.17462	3.11609e-05	-1.47935e-10	-1.10147
131216474	rs55847414	2.43297e-08	-1.58839	-1.20456	5.2153e-06	-1.68033	-1.2087
131217029	rs183379775	1.34371e-07	-1.47935e-10	-1.08404	3.12133e-05	-1.47935e-10	-1.09979
131217034	rs2398791	2.7549e-08	-1.4592	-1.20947	5.83735e-06	-1.57227	-1.20408
131217138	rs1814291	5.98705e-08	-1.35905	-0.533416	1.21241e-05	-1.53286	-0.512578
131217402	rs2398792	5.52728e-08	-1.40358	-0.568785	1.22407e-05	-1.49452	-0.541343
131217513	rs58327209	4.4126e-08	-1.59999	-0.597607	8.72817e-06	-1.79615	-0.577933
131218119	rs76928461	4.34991e-08	-1.60966	-0.602247	8.65553e-06	-1.79979	-0.582648
131218957	rs1643256	7.52456e-08	-1.66389	-1.87029e-10	2.00528e-05	-1.54226	-1.87029e-10
131219144	rs192298457	7.13379e-08	-1.71722	-1.87029e-10	1.99116e-05	-1.54933	-1.87029e-10
131219171	rs6942947	4.34763e-08	-1.59683	-0.615603	8.58047e-06	-1.79493	-0.596218
131219337	rs13245368	2.05169e-08	-1.75441	-1.20899	4.7428e-06	-1.77698	-1.20702
131219510	rs750825	3.01541e-08	-1.37597	-1.20236	6.21422e-06	-1.50437	-1.20943
131219525	rs1733875	7.48497e-08	-1.66916	-1.87029e-10	1.99138e-05	-1.54922	-1.87029e-10
131219803	rs7781389	4.17097e-08	-1.56909	-0.684822	8.08768e-06	-1.7837	-0.666592
131220188	rs748201	7.20043e-08	-1.70792	-1.87029e-10	1.9035e-05	-1.59435	-1.87029e-10
131220492	rs117871875	7.22824e-08	-1.70407	-1.87029e-10	1.70786e-05	-1.70281	-1.87029e-10
131221194	rs1619267	2.74723e-08	-1.80169	-0.869783	5.88217e-06	-1.82966	-0.93905
131221456	rs77372452	7.97851e-07	-1.47935e-10	0.697275	0.000193269	-1.47935e-10	0.723452
131221555	rs1733876	7.68044e-08	-1.64338	-1.87029e-10	2.18312e-05	-1.45729	-1.87029e-10
131221613	rs7781498	4.24612e-08	-1.63052	-0.605533	8.57587e-06	-1.81147	-0.580212
131222085	rs13236463	3.82563e-08	-1.14049	-1.19985	6.70789e-06	-1.4283	-1.20905
131222534	rs79618024	8.08026e-08	-1.59264	-1.87029e-10	1.91903e-05	-1.58623	-1.87029e-10
131222652	rs80130775	1.02321e-07	-1.35653	-1.87029e-10	2.89767e-05	-1.17414	-1.87029e-10
131222808	rs10273876	8.73579e-08	-1.60229	0.0876614	1.9486e-05	-1.63542	0.0644849
131222935	rs2398793	2.15622e-08	-1.80146	-1.11225	4.86437e-06	-1.82897	-1.12972
131223177	rs6953894	2.00164e-08	-1.79794	-1.19016	4.74369e-06	-1.8113	-1.17252
131224158	rs7792334	5.39742e-08	-1.74981	-0.246333	1.35356e-05	-1.72926	-0.206054
131224235	rs6467374	5.70645e-08	-1.73696	-0.2035	1.42964e-05	-1.71828	-0.162344
131224410	rs1733874	2.21114e-08	-1.82917	-1.05938	5.72023e-06	-1.81337	-0.983252
131224731	rs55802525	9.7523e-08	-1.40456	-1.87029e-10	3.17051e-05	-1.08416	-1.87029e-10
131224841	rs113189864	6.49438e-08	-1.81112	-1.87029e-10	1.51047e-05	-1.82563	-1.87029e-10
131224864	rs28446476	5.06558e-08	-1.77562	-0.283978	1.22539e-05	-1.76415	-0.270645
131224997	rs13247975	1.96267e-08	-1.8298	-1.17795	4.52571e-06	-1.82975	-1.20111
131225019	rs35900352	6.37904e-08	-1.82904	-1.87029e-10	1.5083e-05	-1.82706	-1.87029e-10
131225165	rs62468113	2.36543e-08	-1.77551	-1.04559	5.87011e-06	-1.74882	-1.02194
131225262	rs58781769	6.00262e-08	-1.76962	-0.120242	1.48272e-05	-1.75164	-0.0925333
131225460	rs145645706	8.36202e-08	-1.55836	-1.87029e-10	1.8479e-05	-1.624	-1.87029e-10
131225656	rs112712083	6.57685e-08	-1.79851	-1.87029e-10	1.50495e-05	-1.82929	-1.87029e-10
131226316	rs57503556	3.51259e-08	-1.52968	-0.896033	8.58996e-06	-1.51713	-0.872911
131226911	rs7807320	3.86146e-08	-1.82976	-0.501255	9.70016e-06	-1.79986	-0.468628
131227253	rs147809259	1.12561e-07	-1.26115	-1.87029e-10	1.92171e-05	-1.58483	-1.87029e-10
131227545	rs60651874	1.42932e-07	-1.47935e-10	-1.02228	3.73607e-05	-1.47935e-10	-0.920015
131227556	rs12155058	9.54439e-08	-1.42611	-1.87029e-10	3.08104e-05	-1.11278	-1.87029e-10
131228516	rs113556045	6.53065e-08	-1.80556	-1.87029e-10	1.504e-05	-1.82992	-1.87029e-10
131228588	rs112896122	2.77225e-08	-1.57715	-1.08525	5.89011e-06	-1.70124	-1.06612
131229308	rs111846205	6.55372e-08	-1.80203	-1.87029e-10	1.50402e-05	-1.8299	-1.87029e-10
131229768	rs1643251	2.0774e-08	-1.79056	-1.16039	5.14578e-06	-1.7266	-1.17586
131230490	rs55807020	6.67104e-08	-1.78429	-1.87029e-10	1.50817e-05	-1.82715	-1.87029e-10
131230606	rs1030146	1.98592e-08	-1.8195	-1.17648	5.06843e-06	-1.73151	-1.1861
131230856	rs76601231	8.08663e-08	-1.59185	-1.87029e-10	2.39544e-05	-1.36448	-1.87029e-10
131231032	rs1465387	1.93413e-08	-1.82904	-1.19336	4.55281e-06	-1.82401	-1.20088
131231613	rs77272058	2.27279e-08	-1.68285	-1.17821	4.75034e-06	-1.81745	-1.16497
131231645	rs73722857	2.47876e-08	-1.57093	-1.20337	4.63841e-06	-1.8021	-1.20416
131231860	rs7805446	8.03034e-08	-1.59883	-1.87029e-10	1.51815e-05	-1.82056	-1.87029e-10
131231967	rs144431692	1.25096e-07	-1.47935e-10	-1.15556	2.8931e-05	-1.47935e-10	-1.17572
131232023	rs117779396	6.45852e-08	-1.81666	-1.87029e-10	1.51902e-05	-1.81998	-1.87029e-10
131232086	rs6467375	7.4229e-08	-1.29096	-0.386532	1.23983e-05	-1.51455	-0.508523
131232095	rs117548395	6.7452e-08	-1.77323	-1.87029e-10	1.80963e-05	-1.64493	-1.87029e-10
131232299	rs117840222	6.83308e-08	-1.76029	-1.87029e-10	1.9164e-05	-1.5876	-1.87029e-10
131232463	rs57450990	1.68001e-07	-1.70791	0.847237	3.0634e-05	-1.65561	0.537091
131232508	rs1030145	1.03842e-07	-0.141503	-1.20027	1.03471e-05	-0.997266	-1.20666
131232902	rs10279789	7.70148e-08	-1.63625	-0.00439524	1.50353e-05	-1.57905	-0.251179
131233255	rs10235009	6.49136e-08	-1.65007	-0.161516	1.31875e-05	-1.57799	-0.383369
131233259	rs11496171	7.7192e-08	-1.57517	-0.0631828	1.05455e-05	-1.82478	-0.360156
131233690	rs2398795	3.16472e-08	-1.72646	-0.803541	7.51857e-06	-1.80272	-0.720538
131234434	rs6467376	7.28998e-08	-1.54964	-0.145923	9.96896e-06	-1.82062	-0.420534
131234808	rs12113630	7.95024e-08	-1.60886	-1.87029e-10	2.44998e-05	-1.34197	-1.87029e-10
131235242	rs116775512	7.33657e-08	-1.68919	-1.87029e-10	2.16485e-05	-1.4657	-1.87029e-10
131235396	rs1559022	2.5752e-07	0.452572	-0.886122	2.24391e-05	-0.594588	-0.835238
131235399	rs1559021	2.48754e-07	0.424885	-0.893068	2.18234e-05	-0.614935	-0.842714
131235626	rs1007340	2.60283e-08	-1.73411	-0.991349	7.18286e-06	-1.60812	-0.96082
131236179	rs56262918	2.69748e-07	0.481455	-0.868612	2.69401e-05	-0.450182	-0.796836
131236420	rs12540002	3.48037e-08	-1.78843	-0.646496	6.55792e-06	-1.8166	-0.843358
131236620	rs188942903	2.8847e-07	-0.320057	-1.87029e-10	5.41414e-05	-0.549034	-1.87029e-10
131236839	rs75987569	7.83266e-08	-1.62376	-1.87029e-10	2.42234e-05	-1.35331	-1.87029e-10
131236868	rs11763366	4.75233e-08	-1.34989	-0.773536	1.11046e-05	-1.44562	-0.68766
131237151	rs118088522	8.05416e-08	-1.59587	-1.87029e-10	2.65619e-05	-1.26116	-1.87029e-10
131238092	rs12666248	3.32413e-08	-1.71034	-0.770517	5.6664e-06	-1.82575	-0.980325
131238771	rs78453618	2.19681e-08	-1.7099	-1.18516	4.71294e-06	-1.82312	-1.1672
131239009	rs1643257	5.06504e-08	-1.34174	-0.717957	6.85813e-06	-1.68742	-0.92778
131239100	rs75301874	1.24668e-07	-1.47935e-10	-1.159	2.99541e-05	-1.47935e-10	-1.14097
131239552	rs117263618	1.15775e-07	-1.23299	-1.87029e-10	3.13977e-05	-1.0939	-1.87029e-10
131239654	rs117147821	1.20722e-07	-1.47935e-10	-1.19115	2.81388e-05	-1.47935e-10	-1.20348
131239744	rs12667410	5.05963e-08	-1.21558	-0.84519	6.92339e-06	-1.58102	-1.0247
131240212	rs76141357	1.44995e-07	-1.47935e-10	-1.00795	3.58976e-05	-1.47935e-10	-0.959964
131240373	rs1615131	4.77607e-08	-1.34174	-0.7767	6.54072e-06	-1.68742	-0.975167
131241085	rs7780021	1.99657e-08	-1.81939	-1.17124	4.64032e-06	-1.82353	-1.18232
131241786	rs141652944	3.21234e-08	-1.51619	-0.998876	1.04833e-05	-1.1402	-1.05065
131242576	rs3823484	3.57724e-08	-1.21161	-1.19586	5.36786e-06	-1.66135	-1.19885
131243473	rs4433085	3.64124e-08	-1.518	-0.871738	5.37672e-06	-1.81685	-1.04171
131243671	rs117738055	6.38442e-08	-1.8282	-1.87029e-10	1.65428e-05	-1.73468	-1.87029e-10
131243849	rs117013637	6.37638e-08	-1.82946	-1.87029e-10	1.51266e-05	-1.82418	-1.87029e-10
131244055	rs7804154	4.68767e-08	-1.32323	-0.813895	6.44641e-06	-1.67906	-0.998046
131244072	rs112335619	4.36295e-08	-1.47888	-0.730035	8.94913e-06	-1.72016	-0.628917
131244205	rs76431373	4.70594e-08	-1.40642	-0.72682	9.36626e-06	-1.67814	-0.625379
131244238	rs116464693	1.25943e-07	-0.0622267	-1.08659	1.90206e-05	-0.579146	-1.01597
131244560	rs1819973	4.70983e-08	-1.41471	-0.717702	9.41394e-06	-1.68309	-0.615354
131244686	rs1582412	4.20746e-08	-1.47125	-0.773957	8.56262e-06	-1.71587	-0.677355
131245155	rs1733877	7.38639e-08	-0.494742	-1.18768	7.00262e-06	-1.38573	-1.20862
131245225	rs12667357	5.0037e-08	-1.82973	-0.242154	9.64086e-06	-1.81936	-0.455265
131245233	rs12671665	2.13561e-07	-1.47935e-10	-0.620724	4.2602e-05	-1.47935e-10	-0.788732
131245389	rs80075416	4.61564e-08	-1.41471	-0.737903	8.64263e-06	-1.68309	-0.700839
131245755	rs112801829	1.69737e-07	-0.850397	-1.87029e-10	8.01503e-05	-0.156729	-1.87029e-10
131246073	rs11763391	3.91481e-08	-1.44542	-0.87187	8.73084e-06	-1.53337	-0.840401
131246138	rs1971713	1.30341e-07	0.0101742	-1.12467	1.92139e-05	-0.500553	-1.08445
131246384	rs6945111	2.0039e-08	-1.79864	-1.18833	6.0286e-06	-1.53676	-1.20736
131246646	rs75807453	7.13603e-08	-1.71691	-1.87029e-10	1.59768e-05	-1.7695	-1.87029e-10
131246922	rs7782990	2.28452e-08	-1.77978	-1.07612	6.96505e-06	-1.46809	-1.13164
131247420	rs876340	5.52571e-06	2.1564	0.476121	0.00017737	-0.010818	0.648424
131247645	rs62468119	5.09323e-08	-1.62662	-0.427526	1.06967e-05	-1.79832	-0.372381
131247969	rs62468120	6.86244e-08	-1.756	-1.87029e-10	2.26518e-05	-1.4204	-1.87029e-10
131248078	rs888602	9.34339e-06	2.86066	0.297115	0.000234905	0.458306	0.460242
131248129	rs117859546	8.15998e-08	-1.58282	-1.87029e-10	1.72129e-05	-1.69498	-1.87029e-10
131249236	rs111468575	4.01735e-06	2.08178	0.231949	0.000125712	-0.0982429	0.391601
131249559	rs144795820	8.109e-08	-1.58909	-1.87029e-10	1.71335e-05	-1.6996	-1.87029e-10
131249769	rs183876308	2.31241e-07	-0.541184	-1.87029e-10	6.73654e-05	-0.330503	-1.87029e-10
131249823	rs117334219	7.58445e-08	-1.65596	-1.87029e-10	1.63344e-05	-1.74736	-1.87029e-10
131249954	rs188161099	8.00106e-08	-1.60249	-1.87029e-10	1.69663e-05	-1.7094	-1.87029e-10
131250276	rs12535923	1.48551e-07	-0.376655	-0.607064	1.35892e-05	-1.27804	-0.653317
131250996	rs78682050	2.35763e-08	-1.79326	-1.03115	8.12062e-06	-1.56815	-0.878076
131251176	rs75999188	2.23247e-08	-1.8055	-1.07345	7.39594e-06	-1.60291	-0.936789
131252452	rs56759001	5.64105e-06	2.85738	-0.204202	0.000135086	0.435463	-0.0701833
131252702	rs62468130	6.18346e-08	-1.82976	-0.0304199	1.54657e-05	-1.79885	-0.00315387
131253083	rs1643271	1.67863e-07	0.2378	-1.0993	1.42904e-05	-0.783388	-1.09766
131253456	rs4728221	2.09789e-07	0.353196	-0.991741	2.05354e-05	-0.533735	-0.984748
131253744	rs10248455	1.21845e-07	-0.222035	-0.959863	1.0539e-05	-1.17658	-1.00897
131254057	rs76747466	1.18563e-07	-1.47935e-10	-1.2092	2.79943e-05	-1.47935e-10	-1.20863
131254074	rs113275873	6.50037e-08	-1.8102	-1.87029e-10	1.61146e-05	-1.76091	-1.87029e-10
131254089	rs74860284	8.65344e-08	-1.79387	0.269762	2.26315e-05	-1.70496	0.283665
131254402	rs1630673	1.4257e-07	0.106966	-1.13178	1.2207e-05	-0.916724	-1.1219
131254442	rs147462977	7.55592e-08	-1.65973	-1.87029e-10	1.5716e-05	-1.78595	-1.87029e-10
131254512	rs1631528	1.35074e-07	0.0416828	-1.1205	1.18143e-05	-0.961375	-1.10995
131255107	rs181903589	7.20349e-08	-1.7075	-1.87029e-10	1.53686e-05	-1.80831	-1.87029e-10
131255490	rs6467378	8.92117e-08	-1.7652	0.271567	2.62044e-05	-1.65519	0.380482
131255748	rs1643272	9.13516e-08	-1.78008	0.310148	2.26888e-05	-1.82887	0.410112
131255839	rs1643273	7.81837e-08	-1.62559	-1.87029e-10	1.70829e-05	-1.70256	-1.87029e-10
131255869	rs41386244	2.11917e-08	-1.7223	-1.20874	4.49136e-06	-1.82984	-1.20864
131255952	rs73157550	6.3763e-08	-1.82947	-1.87029e-10	1.52577e-05	-1.81555	-1.87029e-10
131256129	rs141211173	2.09981e-08	-1.73074	-1.20948	4.48718e-06	-1.82993	-1.20947
131256230	rs62468131	9.94316e-08	-1.77482	0.389641	2.91408e-05	-1.67123	0.502739
131256482	rs139215955	7.52346e-08	-1.66404	-1.87029e-10	1.56819e-05	-1.78813	-1.87029e-10
131256648	rs116257391	1.03581e-07	-1.77498	0.430689	2.93659e-05	-1.706	0.545204
131256745	rs58495828	2.23841e-08	-1.80201	-1.07429	7.20609e-06	-1.6225	-0.943206
131256868	rs10276781	7.52971e-08	-0.926801	-0.736404	8.7782e-06	-1.59294	-0.775423
131256928	rs28416168	1.19209e-07	-1.78266	0.578892	3.49621e-05	-1.68475	0.698383
131257288	rs17165717	1.17076e-07	-1.78608	0.564257	3.42302e-05	-1.69079	0.683266
131257881	rs1643274	1.02784e-07	-1.82988	0.477864	2.75803e-05	-1.81752	0.593986
131258203	rs1643275	1.08798e-07	-1.77797	0.482812	2.74178e-05	-1.82854	0.599102
131258261	rs78483192	4.38307e-08	-0.997871	-1.20644	1.66451e-05	-0.520586	-1.20793
131258611	rs1643276	1.04338e-07	-1.82974	0.492726	2.79696e-05	-1.81887	0.609351
131258642	rs76142911	6.60163e-08	-1.79474	-1.87029e-10	1.65553e-05	-1.73393	-1.87029e-10
131258971	rs1733870	1.08311e-07	-1.7681	0.468459	2.70674e-05	-1.82657	0.584263
131259314	rs77779226	7.07179e-08	-1.72595	-1.87029e-10	1.64892e-05	-1.73793	-1.87029e-10
131259804	rs146944534	2.08384e-08	-1.74221	-1.20564	4.50627e-06	-1.82975	-1.20541
131259867	rs1643281	1.04317e-07	-1.82994	0.492726	2.80649e-05	-1.81546	0.609351
131260800	rs10277958	1.01228e-07	-1.79771	0.430444	2.89146e-05	-1.7122	0.535919
131261562	rs1613129	1.08935e-07	-1.73376	0.439858	2.65671e-05	-1.81565	0.554687
131261628	rs2895241	7.16473e-08	-0.957224	-0.755667	9.18737e-06	-1.6084	-0.714407
131262019	rs12668230	1.00134e-07	-1.80814	0.429997	2.85616e-05	-1.73306	0.544488
131262172	rs12668271	1.00049e-07	-1.80899	0.429997	2.85103e-05	-1.73486	0.544488
131262682	rs144020057	7.59468e-08	-1.65461	-1.87029e-10	1.57573e-05	-1.78333	-1.87029e-10
131262819	rs13308875	6.39309e-08	-0.679076	-1.14777	6.2205e-06	-1.56512	-1.14767
131263001	rs16885558	9.63943e-08	-1.81229	0.396086	2.73303e-05	-1.74205	0.509407
131263014	rs148694225	7.76634e-08	-1.63226	-1.87029e-10	1.59451e-05	-1.77148	-1.87029e-10
131263081	rs13308940	5.09146e-08	-0.904782	-1.14971	5.62291e-06	-1.66417	-1.14962
131263354	rs13438015	9.99455e-08	-1.81071	0.430689	2.84249e-05	-1.73857	0.545204
131263405	rs56072282	8.71712e-08	-0.775087	-0.741686	1.03113e-05	-1.51649	-0.690908
131263822	rs181152827	7.62359e-08	-1.65081	-1.87029e-10	1.57883e-05	-1.78136	-1.87029e-10
131263844	rs145016522	1.43945e-07	-1.01521	-1.87029e-10	3.9788e-05	-0.857069	-1.87029e-10
131263952	rs112735207	3.5803e-08	-1.24129	-1.16533	1.25607e-05	-0.850286	-1.15978
131263959	rs62468132	9.39165e-08	-1.8192	0.376963	2.63566e-05	-1.75853	0.489619
131264078	rs13310545	9.21165e-08	-0.758343	-0.70325	1.07826e-05	-1.50733	-0.65537
131264146	rs62468133	9.13873e-08	-1.81797	0.348432	2.56697e-05	-1.75541	0.460087
131264564	rs574195008	1.21225e-07	-1.47935e-10	-1.187	2.99875e-05	-1.47935e-10	-1.13985
131264692	rs7778436	6.04728e-08	-0.69212	-1.19033	5.70204e-06	-1.60953	-1.19028
131265065	rs140557204	6.60591e-08	-1.7941	-1.87029e-10	1.65551e-05	-1.73394	-1.87029e-10
131265481	rs6963616	6.01054e-08	-0.694103	-1.19444	5.75777e-06	-1.59569	-1.19439
131265863	rs76000129	8.55047e-08	-1.82558	0.289508	2.41751e-05	-1.77722	0.421907
131265933	rs138558891	1.42268e-07	-1.47935e-10	-1.02693	3.74891e-05	-1.47935e-10	-0.916584
131266059	rs11760907	6.0724e-08	-0.678285	-1.20002	5.77443e-06	-1.58848	-1.19872
131266136	rs6968263	8.17427e-08	-1.82479	0.243716	2.31091e-05	-1.77453	0.374119
131266224	rs17823976	2.14122e-08	-1.7705	-1.15019	6.94421e-06	-1.54677	-1.05595
131266373	rs117983876	5.46975e-07	0.319756	-1.87029e-10	0.00013487	0.363678	-1.87029e-10
131267426	rs114610365	2.16913e-08	-1.76449	-1.14325	7.11292e-06	-1.53382	-1.0449
131267953	rs6979252	7.89536e-08	-1.82857	0.212779	2.20385e-05	-1.78966	0.341817
131267979	rs6961247	6.58167e-08	-0.588311	-1.20946	5.98429e-06	-1.54202	-1.20948
131268055	rs6978999	6.35909e-08	-0.624682	-1.2075	5.88859e-06	-1.55939	-1.20822
131268207	rs6961544	6.58265e-08	-0.588311	-1.20931	5.98453e-06	-1.54202	-1.20944
131268765	rs12530720	5.10818e-08	-0.8419	-1.20932	5.4382e-06	-1.63855	-1.20864
131268792	rs117601468	6.75457e-08	-1.77184	-1.87029e-10	2.34212e-05	-1.38699	-1.87029e-10
131268848	rs73157553	6.49059e-08	-1.81171	-1.87029e-10	1.59605e-05	-1.77052	-1.87029e-10
131268889	rs147399190	8.10422e-08	-1.58968	-1.87029e-10	1.64993e-05	-1.73731	-1.87029e-10
131269046	rs115136484	2.0935e-08	-1.73513	-1.20809	6.40801e-06	-1.47444	-1.20865
131269156	rs12666101	8.99878e-08	-1.82369	0.338716	2.72952e-05	-1.82138	0.587459
131269208	rs12533289	1.1461e-07	-0.754454	-0.488658	1.42561e-05	-1.51535	-0.368102
131269239	rs62468135	5.23635e-08	-0.819907	-1.20653	5.58017e-06	-1.61598	-1.20544
131269263	rs117091806	8.64009e-08	-1.52565	-1.87029e-10	2.58037e-05	-1.29012	-1.87029e-10
131269462	rs13235709	1.37413e-07	-0.656964	-0.40469	1.59888e-05	-1.47486	-0.293882
131269602	rs56132231	1.46329e-07	-0.676962	-0.321826	1.80261e-05	-1.44875	-0.200063
131269722	rs56393663	5.24499e-08	-0.816094	-1.20869	5.70945e-06	-1.59003	-1.20848
131269903	rs114473815	9.35595e-08	-1.79608	0.350034	3.09283e-05	-1.68981	0.58085
131270037	rs10272823	2.57336e-08	-1.55427	-1.18258	8.11297e-06	-1.2944	-1.15276
131270119	rs1643284	1.00118e-07	-0.583504	-0.794796	3.25268e-05	-0.315437	-0.743131
131270221	rs2909682	2.34297e-08	-1.7466	-1.08404	5.63538e-06	-1.71387	-1.09769
131270374	rs80045065	2.19816e-08	-1.78373	-1.11071	5.41277e-06	-1.7864	-1.06547
131270493	rs1643285	2.20327e-08	-1.69608	-1.19604	4.92133e-06	-1.74468	-1.20237
131270614	rs61443960	3.36507e-08	-1.36591	-1.1027	7.53848e-06	-1.38771	-1.13291
131270734	rs2909683	2.09864e-08	-1.7353	-1.20547	4.49902e-06	-1.82744	-1.20933
131270784	rs1643286	1.99519e-08	-1.82003	-1.1713	5.31543e-06	-1.68423	-1.18579
131271113	rs1643287	2.04338e-08	-1.82238	-1.14508	5.67594e-06	-1.63433	-1.17007
131271302	rs148271013	1.20137e-07	-1.47935e-10	-1.19602	2.87966e-05	-1.47935e-10	-1.18038
131271820	rs9690213	2.2347e-08	-1.73124	-1.14672	5.04196e-06	-1.80017	-1.12267
131272069	rs181891229	3.5365e-08	-1.34039	-1.07854	8.33012e-06	-1.34001	-1.08074
131272192	rs13226553	3.49869e-08	-1.36094	-1.06873	8.24033e-06	-1.36057	-1.07102
131273163	rs2909684	2.13277e-08	-1.74411	-1.18053	4.8529e-06	-1.7987	-1.16236
131273514	rs117456854	1.72781e-07	-0.832622	-1.87029e-10	3.40449e-05	-1.01295	-1.87029e-10
131273527	rs13230777	2.11581e-08	-1.80809	-1.12454	5.68095e-06	-1.72632	-1.0772
131273746	rs62468927	3.39838e-08	-1.36094	-1.09782	7.98378e-06	-1.36057	-1.10265
131274045	rs2909685	3.63808e-08	-1.27149	-1.11912	8.83033e-06	-1.31967	-1.04277
131274053	rs61678439	3.48945e-08	-1.37105	-1.06127	8.19161e-06	-1.37069	-1.06684
131274082	rs11974144	4.77003e-08	-0.974402	-1.14531	6.87971e-06	-1.47718	-1.13488
131274222	rs11980981	2.23412e-08	-1.66974	-1.20847	4.51347e-06	-1.82415	-1.20942
131274367	rs55914554	3.46689e-08	-1.36154	-1.07727	8.08286e-06	-1.36837	-1.08252
131274394	rs6965589	2.19318e-08	-1.68727	-1.20944	4.49961e-06	-1.82807	-1.20857
131274513	rs6965763	2.22279e-08	-1.67403	-1.20927	4.50314e-06	-1.8281	-1.20776
131274694	rs6949480	2.17625e-08	-1.69508	-1.20938	4.51268e-06	-1.82584	-1.2079
131274702	rs56240505	3.51324e-08	-1.36159	-1.06393	8.34855e-06	-1.35543	-1.06312
131274747	rs6969803	2.18608e-08	-1.69048	-1.20947	4.50609e-06	-1.8266	-1.20861
131275236	rs13238021	2.17692e-08	-1.69508	-1.20907	4.51145e-06	-1.82584	-1.20817
131275333	rs34748741	2.12829e-08	-1.79304	-1.1337	5.51649e-06	-1.74616	-1.08674
131275547	rs112832337	7.75861e-08	-1.63326	-1.87029e-10	2.18325e-05	-1.45723	-1.87029e-10
131275743	rs10245857	2.22482e-08	-1.67624	-1.20614	4.51859e-06	-1.8284	-1.20403
131275887	rs10232233	2.20021e-08	-1.69048	-1.20302	4.54419e-06	-1.8266	-1.20019
131275889	rs139829212	3.53451e-08	-1.31131	-1.10817	8.37287e-06	-1.35771	-1.05793
131275939	rs10232250	4.70687e-08	-1.04846	-1.08458	7.02503e-06	-1.51272	-1.07843
131275969	rs12673458	3.31346e-08	-1.39083	-1.09324	7.76205e-06	-1.39047	-1.10091
131276102	rs77804047	3.56712e-08	-1.31131	-1.09899	8.46706e-06	-1.35771	-1.04674
131276486	rs78205731	3.61124e-08	-1.30484	-1.09317	8.57977e-06	-1.35153	-1.03969
131276551	rs117907784	6.75157e-08	-1.77229	-1.87029e-10	1.78319e-05	-1.65965	-1.87029e-10
131277152	rs1643247	4.64338e-08	-1.05351	-1.09311	6.88944e-06	-1.52569	-1.08495
131277199	rs150916240	3.93789e-08	-1.26062	-1.05079	9.41373e-06	-1.30929	-0.989179
131277320	rs1733857	3.23972e-08	-1.29931	-1.20726	5.29593e-06	-1.66422	-1.20947
131277465	rs2398799	3.29194e-08	-1.2878	-1.20278	5.33838e-06	-1.65776	-1.20795
131277891	rs117679750	2.43952e-07	-0.487676	-1.87029e-10	0.00022093	0.857213	-1.87029e-10
131278225	rs62468932	6.53807e-08	-1.80442	-1.87029e-10	1.55093e-05	-1.79919	-1.87029e-10
131278991	rs140200997	3.92378e-08	-1.30116	-1.01384	9.37598e-06	-1.34802	-0.954463
131279004	rs117518731	3.92378e-08	-1.30116	-1.01384	9.37598e-06	-1.34802	-0.954463
131279546	rs113764553	1.0984e-07	-1.28562	-1.87029e-10	5.56266e-05	-0.521972	-1.87029e-10
131280903	rs150863260	1.18843e-07	-1.47935e-10	-1.20684	2.79729e-05	-1.47935e-10	-1.2094
131281224	rs10155893	6.38238e-08	-0.928932	-0.899588	8.64711e-06	-1.46616	-0.917249
131281811	rs4336534	4.50433e-08	-1.33366	-0.843365	1.15763e-05	-1.37902	-0.712657
131282027	rs117536839	1.08528e-07	-1.29764	-1.87029e-10	2.3795e-05	-1.37116	-1.87029e-10
131282151	rs181716520	6.61717e-08	-1.79239	-1.87029e-10	1.6218e-05	-1.75451	-1.87029e-10
131282175	rs2909663	4.6375e-08	-1.25891	-0.888974	1.17864e-05	-1.30765	-0.766038
131283079	rs752186	5.66695e-08	-1.09506	-0.852353	8.53658e-06	-1.52529	-0.870978
131283281	rs116902014	6.5711e-08	-1.79938	-1.87029e-10	1.59187e-05	-1.77314	-1.87029e-10
131283370	rs2971806	4.59116e-08	-1.2764	-0.881524	1.16929e-05	-1.32437	-0.757282
131283574	rs11971698	5.56035e-08	-1.12337	-0.84303	8.45965e-06	-1.54343	-0.8619
131283778	rs11978507	4.27308e-08	-1.33694	-0.892785	1.09957e-05	-1.38215	-0.760979
131284259	rs10228574	5.30352e-08	-1.17767	-0.836018	8.17125e-06	-1.57761	-0.862402
131284356	rs2971804	5.36209e-08	-1.1732	-0.829507	8.04449e-06	-1.60692	-0.848727
131284584	rs144669437	6.38957e-08	-1.82739	-1.87029e-10	1.84074e-05	-1.62788	-1.87029e-10
131285013	rs2971803	4.98079e-08	-1.19495	-0.881524	1.26411e-05	-1.2464	-0.757282
131285276	rs117659604	7.74856e-08	-1.63456	-1.87029e-10	2.73049e-05	-1.23357	-1.87029e-10
131285283	rs75579468	1.09787e-07	-1.2861	-1.87029e-10	5.5585e-05	-0.522719	-1.87029e-10
131285442	rs139189283	1.18941e-07	-1.47935e-10	-1.20602	2.902e-05	-1.47935e-10	-1.17265
131285786	rs60624521	2.85847e-08	-1.45016	-1.18162	4.86673e-06	-1.7543	-1.20391
131286083	rs71541523	6.46986e-08	-1.81491	-1.87029e-10	1.53912e-05	-1.80684	-1.87029e-10
131286570	rs2909665	4.45041e-08	-1.2601	-0.92897	1.11793e-05	-1.30878	-0.817786
131287031	rs11764160	6.6693e-08	-1.78455	-1.87029e-10	1.52167e-05	-1.81824	-1.87029e-10
131287048	rs2952470	3.63853e-08	-1.77425	-0.61623	7.78928e-06	-1.78059	-0.707298
131287356	rs57494823	2.99095e-08	-1.39431	-1.19216	4.72256e-06	-1.78259	-1.20569
131287491	rs4731800	2.95162e-08	-1.70296	-0.89675	6.97325e-06	-1.68874	-0.909815
131287607	rs13226832	2.13711e-08	-1.73668	-1.18593	4.88394e-06	-1.80282	-1.15186
131287789	rs1078246	4.60157e-08	-1.23606	-0.919604	1.10944e-05	-1.28578	-0.848407
131287849	rs1862083	2.72423e-08	-1.51506	-1.16481	4.78072e-06	-1.78158	-1.19446
131287990	rs12534221	2.12668e-08	-1.73439	-1.19311	4.81988e-06	-1.80721	-1.16068
131288662	rs11765908	3.24129e-08	-1.31861	-1.18748	4.57368e-06	-1.81626	-1.20405
131288879	rs1990848	2.73424e-08	-1.50375	-1.17246	4.5718e-06	-1.82081	-1.19992
131289434	rs73159532	3.1035e-08	-1.36851	-1.18102	4.55691e-06	-1.82335	-1.20064
131289497	rs11766135	2.61374e-08	-1.54421	-1.17707	4.52709e-06	-1.82741	-1.20315
131289874	rs189839362	1.31658e-07	-1.47935e-10	-1.10444	2.88655e-05	-1.47935e-10	-1.17799
131289958	rs2971802	2.0362e-08	-1.76862	-1.20235	4.57489e-06	-1.81106	-1.20899
131290794	rs1643249	2.06272e-08	-1.78121	-1.17683	5.102e-06	-1.78522	-1.12578
131290911	rs1643250	2.07409e-08	-1.78988	-1.16266	5.28692e-06	-1.76841	-1.10699
131291131	rs112665265	6.88221e-08	-1.75312	-1.87029e-10	1.68815e-05	-1.71442	-1.87029e-10
131291148	rs73722886	3.435e-08	-1.26831	-1.17973	4.6183e-06	-1.8182	-1.1924
131291149	rs73722887	3.44052e-08	-1.25909	-1.18735	4.57764e-06	-1.81684	-1.20261
131291652	rs7798908	3.24487e-08	-1.3168	-1.18819	4.55713e-06	-1.82428	-1.19966
131291677	rs7780168	3.32973e-08	-1.29892	-1.18025	4.59781e-06	-1.82226	-1.19279
131292622	rs4728224	3.21042e-08	-1.35163	-1.16403	4.59036e-06	-1.82739	-1.18929
131293667	rs13310559	2.04076e-08	-1.75927	-1.20947	4.62991e-06	-1.81057	-1.19752
131293792	rs184550495	2.46767e-07	-0.476201	-1.87029e-10	5.56712e-05	-0.521171	-1.87029e-10
131294246	rs6977901	2.4622e-08	-1.59882	-1.18218	4.57222e-06	-1.82667	-1.19397
131294715	rs80059502	2.11714e-08	-1.76246	-1.16954	5.5513e-06	-1.69732	-1.12928
131295022	rs888604	2.3635e-08	-1.69057	-1.13134	5.00868e-06	-1.82499	-1.10447
131295078	rs76156091	2.14494e-08	-1.74941	-1.16954	5.65245e-06	-1.67926	-1.12928
131295088	rs888605	2.55134e-08	-1.56985	-1.1756	4.61474e-06	-1.82246	-1.18891
131295210	rs115668384	2.14904e-08	-1.74233	-1.17471	5.66508e-06	-1.66963	-1.13668
131295298	rs888606	2.51243e-08	-1.58748	-1.17333	4.60483e-06	-1.82638	-1.18714
131295373	rs62467937	3.39393e-08	-1.29913	-1.16095	7.98243e-06	-1.27951	-1.18388
131295631	rs74944428	2.14044e-08	-1.74708	-1.17396	5.63469e-06	-1.67609	-1.13561
131296211	rs2909666	2.46686e-08	-1.62522	-1.1539	4.663e-06	-1.82955	-1.17142
131296336	rs77384665	2.17618e-08	-1.72465	-1.17984	5.7571e-06	-1.646	-1.1442
131296847	rs116877390	2.31124e-07	-0.541692	-1.87029e-10	0.000180528	0.655252	-1.87029e-10
131297021	rs77803555	2.12413e-08	-1.74523	-1.18347	5.41309e-06	-1.70218	-1.14964
131297098	rs1643253	2.3104e-08	-1.73803	-1.10661	5.22982e-06	-1.81019	-1.07607
131297294	rs142844878	1.19387e-07	-1.20228	-1.87029e-10	4.21612e-05	-0.799133	-1.87029e-10
131297336	rs147358348	1.20979e-07	-1.47935e-10	-1.18903	2.93369e-05	-1.47935e-10	-1.16179
131297524	rs149453443	2.14225e-08	-1.72865	-1.19155	5.62399e-06	-1.6513	-1.16229
131297550	rs143967073	2.14649e-08	-1.72907	-1.18916	5.47229e-06	-1.68249	-1.15845
131297551	rs113795437	2.21776e-08	-1.68484	-1.20072	4.72121e-06	-1.81357	-1.175
131297638	rs146594326	2.16485e-08	-1.71687	-1.19284	5.52029e-06	-1.66781	-1.16439
131297708	rs140182083	2.20151e-08	-1.69859	-1.19433	5.82259e-06	-1.61202	-1.16687
131297723	rs111695845	6.87865e-08	-1.75364	-1.87029e-10	1.63559e-05	-1.74605	-1.87029e-10
131297732	rs143870973	2.22559e-08	-1.69272	-1.18932	5.71337e-06	-1.63912	-1.1587
131298073	rs1733853	2.1329e-08	-1.74445	-1.18013	4.80862e-06	-1.80318	-1.16704
131298172	rs74571348	2.15858e-08	-1.70543	-1.20718	5.35308e-06	-1.65416	-1.2088
131298381	rs149154521	2.2978e-08	-1.64102	-1.20909	6.02074e-06	-1.53937	-1.20605
131298457	rs61103437	2.27457e-08	-1.65387	-1.2064	5.68558e-06	-1.59374	-1.20896
131298480	rs142909192	2.26326e-08	-1.65826	-1.207	5.87745e-06	-1.56085	-1.20866
131298634	rs74491039	2.2758e-08	-1.65038	-1.20934	5.7225e-06	-1.58971	-1.20652
131298898	rs55995554	2.49827e-08	-1.67167	-1.09479	4.92318e-06	-1.82599	-1.12068
131299364	rs150506705	6.38176e-08	-1.82862	-1.87029e-10	1.50441e-05	-1.82965	-1.87029e-10
131299661	rs2971751	1.96161e-08	-1.80936	-1.19893	5.00387e-06	-1.75411	-1.17632
131300109	rs76258575	2.30857e-08	-1.64692	-1.19852	5.96167e-06	-1.5467	-1.20859
131300168	rs2909667	1.97247e-08	-1.79681	-1.20596	4.857e-06	-1.77575	-1.18446
131300258	rs2909668	2.07366e-08	-1.7537	-1.19904	4.61075e-06	-1.82155	-1.19069
131300419	rs146901771	2.37505e-08	-1.60866	-1.20838	6.257e-06	-1.49955	-1.20738
131300884	rs76450866	2.51269e-08	-1.55576	-1.20494	6.65675e-06	-1.43554	-1.20946
131301577	rs2971749	2.17618e-08	-1.75946	-1.14503	5.01504e-06	-1.8002	-1.128
131301614	rs17165751	2.54575e-08	-1.54333	-1.2043	6.75659e-06	-1.42066	-1.20946
131301696	rs80138390	2.51415e-08	-1.55999	-1.20014	6.62869e-06	-1.44061	-1.20862
131301993	rs73159539	2.31391e-08	-1.63958	-1.20354	6.00945e-06	-1.53785	-1.20945
131302283	rs1017193	3.34912e-08	-1.28862	-1.18475	8.57283e-06	-1.22435	-1.16768
131302902	rs6976994	2.1336e-08	-1.72473	-1.19952	6.16934e-06	-1.52006	-1.20098
131303160	rs77060733	4.80875e-07	0.190961	-1.87029e-10	5.24831e-05	-0.580143	-1.87029e-10
131303286	rs76380791	3.33895e-08	-1.81559	-0.660819	8.17714e-06	-1.70568	-0.733612
131303491	rs2909669	4.45069e-08	-1.78996	-0.399046	1.24537e-05	-1.78302	-0.2356
131304662	rs746014	2.17051e-07	-1.08419	0.479679	0.000105272	-0.660185	0.776097
131304680	rs746015	1.07921e-07	-1.30325	-1.87029e-10	2.81807e-05	-1.20199	-1.87029e-10
131304822	rs147915706	8.75013e-08	-1.51299	-1.87029e-10	2.39306e-05	-1.36547	-1.87029e-10
131304940	rs746017	8.01839e-08	-1.81828	0.21796	2.25906e-05	-1.82225	0.399155
131305347	rs1077246	2.73447e-07	-0.568195	0.194655	7.1589e-05	-0.730043	0.460352
131305714	rs2971748	5.9428e-08	-1.13182	-0.768061	1.30012e-05	-1.39587	-0.579724
131306210	rs10276126	2.36979e-07	-0.332574	-0.184102	5.41981e-05	-0.617005	0.0690175
131306232	rs77028842	1.75914e-07	-0.416308	-0.398346	5.82544e-05	-0.286551	-0.189262
131307008	rs2909670	2.33613e-07	-0.123512	-0.407467	4.37448e-05	-0.549338	-0.212923
131307658	rs1559019	1.9568e-07	-0.358819	-0.349348	4.22724e-05	-0.669029	-0.127471
131308285	rs2909671	2.09258e-07	-0.144384	-0.496695	4.76666e-05	-0.382827	-0.293574
131308497	rs79986720	1.91115e-07	-0.641208	-0.0905635	6.30085e-05	-0.550279	0.152915
131309099	rs2909673	2.32253e-07	-0.309971	-0.226847	4.81437e-05	-0.674776	0.00833276
131309813	rs143336485	1.1041e-07	-1.28045	-1.87029e-10	3.60556e-05	-0.955573	-1.87029e-10
131309859	rs148378832	2.0949e-07	-0.509521	-0.13045	6.53393e-05	-0.469906	0.108866
131310080	rs114792874	2.25585e-07	-0.446694	-0.119254	7.05073e-05	-0.406155	0.121238
131310203	rs2971747	3.00629e-07	-0.141427	-0.137342	6.18877e-05	-0.549827	0.134516
131310811	rs2971746	8.3191e-08	-0.971984	-0.591523	1.39701e-05	-1.43101	-0.472702
131311087	rs117322570	7.66141e-08	-1.64587	-1.87029e-10	2.10398e-05	-1.49422	-1.87029e-10
131311541	rs752890	3.50306e-08	-1.2237	-1.20472	9.6981e-06	-1.06293	-1.20578
131311681	rs752889	4.76569e-08	-1.18984	-0.930779	8.10221e-06	-1.57892	-0.869578
131311930	rs35016187	8.46654e-08	-0.349098	-1.19684	1.8707e-05	-0.410002	-1.20174
131311938	rs2909675	4.83411e-08	-1.1907	-0.915662	8.40058e-06	-1.58624	-0.826093
131312344	rs7793095	2.51246e-08	-1.82961	-0.931191	6.62416e-06	-1.8164	-0.83351
131312499	rs4731801	2.40728e-08	-1.824	-0.979559	6.27151e-06	-1.82541	-0.879211
131312584	rs10954321	2.48052e-08	-1.56421	-1.20939	5.703e-06	-1.59022	-1.20942
131312748	rs117519915	2.01445e-08	-1.8051	-1.17662	5.62746e-06	-1.61708	-1.1959
131313973	rs2971745	2.5311e-08	-1.8143	-0.93911	6.44058e-06	-1.82641	-0.851607
131314174	rs13224893	2.40011e-08	-1.82878	-0.977771	6.41347e-06	-1.80817	-0.874061
131314843	rs12706979	2.50194e-08	-1.82534	-0.93966	6.67794e-06	-1.81332	-0.828502
131315092	rs929731	4.30225e-08	-1.67795	-0.544977	1.05575e-05	-1.82994	-0.353858
131315542	rs77242087	2.02012e-08	-1.82597	-1.15294	4.68336e-06	-1.81304	-1.18358
131315699	rs2971744	2.27151e-08	-1.81483	-1.04678	5.7638e-06	-1.8279	-0.961133
131316514	rs2971743	2.64452e-08	-1.7687	-0.940877	6.09295e-06	-1.81314	-0.920357
131316644	rs79141089	1.06347e-07	-1.31794	-1.87029e-10	4.77125e-05	-0.67544	-1.87029e-10
131317195	rs12706980	2.17433e-08	-1.76084	-1.14451	4.88219e-06	-1.82937	-1.12567
131317837	rs10244621	2.38778e-08	-1.67545	-1.13625	4.71038e-06	-1.81257	-1.1783
131317893	rs1862084	2.12127e-08	-1.72711	-1.20293	5.98987e-06	-1.55634	-1.19422
131318179	rs78918726	5.47573e-08	-0.772337	-1.2094	1.17272e-05	-0.871948	-1.20678
131319159	rs149346607	1.18957e-07	-1.47935e-10	-1.20588	2.80032e-05	-1.47935e-10	-1.20832
131319666	rs113581118	1.19692e-07	-1.47935e-10	-1.19973	2.90296e-05	-1.47935e-10	-1.17232
131320103	rs79633157	1.18695e-07	-1.47935e-10	-1.20809	2.80611e-05	-1.47935e-10	-1.20625
131320705	rs10227243	4.88674e-08	-1.01045	-1.08508	9.68823e-06	-1.26711	-1.00261
131320832	rs10272488	5.6557e-08	-0.851374	-1.09802	1.15979e-05	-1.11025	-0.979559
131320871	rs10257102	5.01094e-08	-0.969611	-1.10083	9.97454e-06	-1.25039	-0.990205
131320880	rs10272608	5.60327e-08	-0.861322	-1.09739	1.14332e-05	-1.11877	-0.985334
131320998	rs10257021	5.87583e-08	-0.847568	-1.06365	1.20869e-05	-1.10698	-0.941531
131321010	rs75672964	1.31064e-07	-0.308384	-0.800577	3.60291e-05	-0.270626	-0.685681
131321039	rs10954322	5.3306e-08	-0.799281	-1.20932	1.06704e-05	-0.968997	-1.20417
131322389	rs142819224	1.03615e-07	-1.34396	-1.87029e-10	2.66826e-05	-1.25662	-1.87029e-10
131322409	rs888607	5.92101e-08	-0.920286	-0.98327	1.27845e-05	-1.16917	-0.823231
131322874	rs76483561	1.38265e-07	-1.47935e-10	-1.05548	3.35717e-05	-1.47935e-10	-1.02695
131323063	rs729840	2.57593e-08	-1.52808	-1.20777	4.92909e-06	-1.73884	-1.20664
131323108	rs888608	6.38281e-08	-0.893672	-0.934781	1.39236e-05	-1.14646	-0.760591
131323207	rs148480586	1.21214e-07	-1.47935e-10	-1.18709	2.95837e-05	-1.47935e-10	-1.15341
131323640	rs2971741	2.49609e-08	-1.55847	-1.20887	5.72337e-06	-1.594	-1.20207
131323710	rs75511781	9.506e-08	-0.845626	-0.584513	2.57392e-05	-0.848473	-0.444147
131323732	rs75020121	1.26841e-07	-1.47935e-10	-1.14171	2.89266e-05	-1.47935e-10	-1.17587
131323797	rs1000202	7.43812e-08	-0.837481	-0.837963	1.69201e-05	-1.09833	-0.613803
131325086	rs10808258	2.2776e-08	-1.75781	-1.10113	7.02948e-06	-1.57153	-1.01899
131325421	rs184958319	7.40998e-08	-1.67923	-1.87029e-10	1.95762e-05	-1.56632	-1.87029e-10
131325984	rs2042132	1.25174e-07	-0.452644	-0.702297	3.26274e-05	-0.594093	-0.461388
131326184	rs6467380	1.29896e-07	-0.558859	-0.559054	3.23142e-05	-0.734325	-0.330803
131327183	rs4731802	5.74047e-08	-1.0947	-0.839821	1.19912e-05	-1.24226	-0.814202
131327194	rs1469009	2.1362e-07	-0.526454	-0.0939945	5.53761e-05	-0.682436	0.155951
131327412	rs4728225	2.26056e-07	-0.315967	-0.247898	6.09724e-05	-0.484459	0.0542468
131327526	rs4731803	2.02774e-07	-0.390262	-0.282291	5.37162e-05	-0.554444	-0.0024752
131327818	rs918339	1.60884e-07	-0.561205	-0.342758	4.50451e-05	-0.667256	-0.0657127
131327890	rs1421603	1.67031e-07	-0.6542	-0.212269	4.75887e-05	-0.769054	0.0910158
131328272	rs62467938	3.53121e-07	-0.677237	0.5594	9.14638e-05	-0.930119	0.905429
131328401	rs10085475	1.87254e-07	-0.453631	-0.298552	4.71819e-05	-0.663554	-0.0230695
131328643	rs117161161	8.63614e-08	-1.52611	-1.87029e-10	1.57256e-05	-1.78534	-1.87029e-10
131329052	rs150708601	7.97105e-08	-1.60625	-1.87029e-10	1.63465e-05	-1.74662	-1.87029e-10
131329228	rs144793716	9.12979e-08	-1.47052	-1.87029e-10	2.99477e-05	-1.14118	-1.87029e-10
131329353	rs12706981	1.87722e-07	-0.630665	-0.119017	5.10152e-05	-0.743704	0.135193
131329474	rs73484913	1.27484e-07	-1.47935e-10	-1.13666	2.90306e-05	-1.47935e-10	-1.17228
131329583	rs118091779	8.82351e-08	-1.50464	-1.87029e-10	3.10693e-05	-1.10441	-1.87029e-10
131330511	rs145237571	1.30182e-07	-1.47935e-10	-1.11572	2.93972e-05	-1.47935e-10	-1.15973
131334001	rs2909678	6.53455e-08	-0.771862	-1.0331	1.54638e-05	-0.874437	-0.927692
131334349	rs4607549	6.08438e-08	-1.23097	-0.645369	2.12147e-05	-0.995079	-0.490859
131334582	rs2971805	6.38812e-08	-1.82762	-1.87029e-10	1.64292e-05	-1.74157	-1.87029e-10
131334612	rs2909679	4.20227e-08	-1.10284	-1.14359	6.54327e-06	-1.54034	-1.12186
131335356	rs734984	2.07849e-08	-1.77163	-1.17879	7.04502e-06	-1.45161	-1.1367
131335394	rs2971801	3.57735e-07	0.529629	-0.634483	8.20093e-05	0.298749	-0.43255
131336054	rs28591478	2.43991e-08	-1.71436	-1.07574	7.61021e-06	-1.52861	-0.982536
131336198	rs79405723	5.80755e-08	-0.837119	-1.08578	2.5552e-05	-0.210321	-1.0896
131336236	rs11762168	1.65499e-07	0.00701892	-0.8827	8.78265e-05	0.803974	-0.869245
131336260	rs111394021	6.43468e-08	-1.82036	-1.87029e-10	1.54823e-05	-1.80094	-1.87029e-10
131336483	rs79888288	5.51021e-08	-0.791506	-1.18395	8.7766e-06	-1.17728	-1.19126
131336523	rs2909680	3.79309e-08	-1.81469	-0.534189	1.03102e-05	-1.73546	-0.472047
131336827	rs11983752	2.62714e-07	-1.16855	0.754973	8.38627e-05	-0.702912	0.591459
131336946	rs142615416	3.78869e-07	-0.0474554	-1.87029e-10	6.06535e-05	-0.435457	-1.87029e-10
131337083	rs73159564	2.4663e-08	-1.57458	-1.20476	7.79758e-06	-1.27754	-1.20928
131337146	rs11983800	3.28299e-08	-1.46445	-1.02886	7.76766e-06	-1.47734	-1.01332
131337401	rs112947200	1.99783e-08	-1.80294	-1.18706	7.67606e-06	-1.3369	-1.16563
131337450	rs11973907	2.59211e-07	0.309243	-0.736247	8.49497e-05	0.595625	-0.694199
131337453	rs12706982	1.43664e-07	-1.47935e-10	-1.01717	3.44723e-05	-1.47935e-10	-1.00048
131337495	rs12706983	7.0368e-07	1.37745	-0.805771	0.000262869	1.78626	-0.755242
131337603	rs13221630	8.05026e-08	-1.59636	-1.87029e-10	2.11272e-05	-1.49007	-1.87029e-10
131337706	rs145379086	1.15907e-07	-1.23186	-1.87029e-10	2.48007e-05	-1.32976	-1.87029e-10
131337930	rs10224858	5.49603e-06	3.17021	-0.543071	0.00239166	3.73398	-0.494867
131338248	rs10240839	2.33684e-07	0.332058	-0.862737	0.000252006	1.822	-0.833177
131338364	rs10240968	2.57717e-07	0.225485	-0.65827	0.00028588	1.74384	-0.628902
131338500	rs13222350	1.4941e-07	-0.456929	-0.521025	0.000113028	0.681456	-0.494451
131338590	rs13239607	1.96722e-07	-0.289741	-0.413112	0.000162875	0.936897	-0.38455
131338728	rs11971995	6.96297e-07	0.56113	-1.87029e-10	8.58771e-05	-0.0877168	-1.87029e-10
131339554	rs62467949	1.38123e-07	-1.47935e-10	-1.0565	3.42813e-05	-1.47935e-10	-1.00603
131339709	rs4457276	1.40761e-07	-1.47935e-10	-1.03758	3.51297e-05	-1.47935e-10	-0.981588
131339805	rs4457256	8.70778e-08	-0.30837	-1.20947	7.56663e-05	0.994874	-1.20918
131340260	rs4275148	1.56727e-07	-1.47935e-10	-0.930139	3.92992e-05	-1.47935e-10	-0.86943
131340667	rs6943605	4.0071e-07	0.930345	-0.921755	9.22167e-05	0.867826	-0.884319
131340857	rs111551296	3.15611e-08	-1.37146	-1.16126	9.33912e-06	-1.19868	-1.10774
131340861	rs6963991	1.45848e-07	-1.47935e-10	-1.00208	3.51535e-05	-1.47935e-10	-0.98091
131341657	rs10480815	2.24329e-08	-1.69692	-1.1772	8.57239e-06	-1.23579	-1.1563
131341770	rs185079760	1.2272e-07	-1.47935e-10	-1.17474	2.90595e-05	-1.47935e-10	-1.17129
131341869	rs6959227	2.26395e-08	-1.68451	-1.18044	8.76069e-06	-1.20988	-1.16048
131341894	rs73159571	4.49398e-08	-1.10858	-1.07074	1.14074e-05	-1.05578	-1.05059
131342451	rs6959756	2.19971e-08	-1.69788	-1.19586	8.32625e-06	-1.23781	-1.18341
131342486	rs10235758	4.33087e-08	-1.08655	-1.12974	1.92046e-05	-0.488876	-1.09661
131342809	rs12706984	2.73884e-07	0.292812	-0.664755	0.000242736	1.53059	-0.57925
131343205	rs12535680	2.91202e-07	0.141333	-0.451961	0.000121937	0.68511	-0.422243
131343219	rs12533329	2.12736e-08	-1.72927	-1.19791	7.76345e-06	-1.30667	-1.18454
131343360	rs12533353	2.11641e-08	-1.7337	-1.19865	7.6767e-06	-1.31682	-1.18563
131343474	rs6947308	2.58296e-07	0.269333	-0.699873	0.000227197	1.50103	-0.615851
131343761	rs4368921	2.44351e-07	0.23327	-0.719311	0.000216801	1.47519	-0.636845
131344054	rs73159574	3.97763e-08	-1.16604	-1.13533	1.78847e-05	-0.49736	-1.15933
131344389	rs67805917	2.19531e-07	0.534404	-1.12756	0.000186681	1.79635	-1.10758
131344425	rs12666564	2.5672e-07	0.292812	-0.729473	0.000226647	1.53059	-0.647833
131344592	rs117463078	4.08551e-08	-1.11296	-1.16165	1.06621e-05	-1.06032	-1.11362
131345117	rs4993895	2.29115e-08	-1.72439	-1.12861	8.88233e-06	-1.2334	-1.12317
131345149	rs9969226	9.90373e-08	-0.569539	-0.819611	3.09938e-05	-0.290331	-0.816514
131345293	rs4281051	1.54539e-07	-1.47935e-10	-0.944199	3.78782e-05	-1.47935e-10	-0.906258
131345357	rs6957936	1.58512e-07	-1.47935e-10	-0.918818	3.90457e-05	-1.47935e-10	-0.875901
131346195	rs4591971	1.28294e-07	-0.357203	-0.773116	3.76743e-05	-0.10511	-0.806546
131346398	rs4355717	1.43825e-07	-1.47935e-10	-1.01605	3.53219e-05	-1.47935e-10	-0.97613
131346485	rs4587274	1.47365e-07	-1.47935e-10	-0.991735	3.63811e-05	-1.47935e-10	-0.946583
131347009	rs3885619	1.11408e-07	-0.390204	-0.881239	3.33783e-05	-0.140839	-0.891889
131347181	rs56262957	2.25905e-08	-1.75329	-1.11383	8.39453e-06	-1.30529	-1.10777
131347374	rs6948458	1.4683e-07	-1.47935e-10	-0.99537	3.63243e-05	-1.47935e-10	-0.948148
131347785	rs73159578	3.83939e-08	-1.16468	-1.17206	9.91118e-06	-1.11394	-1.13303
131347961	rs10244455	2.98391e-08	-1.37939	-1.20944	8.20655e-06	-1.23209	-1.20361
131348708	rs7791418	1.52726e-07	-1.47935e-10	-0.956	3.7833e-05	-1.47935e-10	-0.907451
131348781	rs118069194	1.58557e-07	-0.918533	-1.87029e-10	1.96556e-05	-1.56227	-1.87029e-10
131348808	rs34012949	6.66982e-06	3.16865	-0.347952	0.00168204	3.29784	-0.41071
131348836	rs11765909	2.37171e-08	-1.60901	-1.20944	4.57538e-06	-1.81049	-1.20945
131349081	rs11765949	4.31692e-08	-1.01077	-1.20875	5.96311e-06	-1.54887	-1.20617
131349155	rs34067231	1.21115e-07	-1.1879	-1.87029e-10	2.9928e-05	-1.14184	-1.87029e-10
131349211	rs147921958	3.88846e-08	-1.18308	-1.14096	1.01454e-05	-1.13303	-1.09058
131349305	rs34843651	3.04829e-07	0.472931	-0.737827	0.000114706	0.926454	-0.724712
131349343	rs71541546	3.82568e-06	2.9381	-0.673251	0.00122102	3.16763	-0.600814
131349372	rs34042412	1.25865e-07	-0.376466	-0.772975	3.72537e-05	-0.125961	-0.79692
131350189	rs78202162	1.19561e-07	-1.47935e-10	-1.20082	2.79976e-05	-1.47935e-10	-1.20851
131350588	rs4467882	1.32103e-07	-1.47935e-10	-1.10106	3.25546e-05	-1.47935e-10	-1.05771
131350784	rs4521707	9.66486e-08	-0.773146	-0.640419	3.21108e-05	-0.495296	-0.576145
131350898	rs7784841	1.17402e-07	-0.492953	-0.72609	3.53319e-05	-0.219564	-0.756283
131351019	rs11767902	1.99912e-07	0.0637063	-0.750476	0.000159854	1.22073	-0.687101
131351602	rs73159580	4.43855e-08	-1.04535	-1.14638	1.16798e-05	-0.990325	-1.09244
131351902	rs140112051	2.08529e-06	1.65802	-1.87029e-10	0.000253602	0.995131	-1.87029e-10
131351982	rs111866353	2.25586e-08	-1.80613	-1.0624	7.5227e-06	-1.4678	-1.0549
131352130	rs4995415	1.46941e-07	-1.47935e-10	-0.994615	3.62661e-05	-1.47935e-10	-0.949749
131352468	rs35187601	1.32655e-07	-0.312942	-0.78395	3.79783e-05	-0.0856882	-0.81793
131352771	rs140494603	2.37709e-07	-0.5136	-1.87029e-10	7.08679e-05	-0.279815	-1.87029e-10
131352860	rs4620225	2.14511e-07	0.166372	-0.782656	0.000174626	1.33625	-0.714239
131352867	rs145723333	4.57335e-08	-1.06413	-1.09769	1.22099e-05	-1.00975	-1.02863
131352923	rs138317177	3.96895e-08	-1.13517	-1.16839	1.13827e-05	-0.985264	-1.12327
131353077	rs190972079	2.16059e-06	1.69349	-1.87029e-10	0.00057922	1.82105	-1.87029e-10
131353094	rs148649778	7.77974e-08	-1.63054	-1.87029e-10	1.86842e-05	-1.61295	-1.87029e-10
131353257	rs73726221	2.24629e-08	-1.8191	-1.05368	7.16332e-06	-1.52569	-1.04597
131353842	rs10447864	1.21383e-07	-0.330066	-0.855633	3.48141e-05	-0.104054	-0.886557
131354197	rs4376431	1.44764e-07	-1.47935e-10	-1.00954	3.56749e-05	-1.47935e-10	-0.966186
131354246	rs12706985	5.17443e-06	3.02944	-0.462601	0.00122663	3.11017	-0.53878
131354305	rs4570078	2.25493e-08	-1.82113	-1.04781	7.12631e-06	-1.53688	-1.03996
131355049	rs4731805	1.45956e-07	-1.47935e-10	-1.00134	3.62006e-05	-1.47935e-10	-0.951559
131355598	rs4389874	1.46553e-07	-1.47935e-10	-0.997259	3.61608e-05	-1.47935e-10	-0.952657
131355670	rs73726223	2.27687e-08	-1.82166	-1.0376	7.17882e-06	-1.53999	-1.02951
131356066	rs11978264	2.2949e-08	-1.82573	-1.02564	7.07062e-06	-1.56741	-1.01728
131356070	rs35194410	1.24967e-07	-0.281905	-0.874693	3.61678e-05	-0.0524189	-0.900046
131356102	rs34880644	1.7359e-07	0.0428674	-0.870819	0.000134477	1.1802	-0.819448
131356470	rs73159585	4.25844e-08	-1.17307	-1.06008	1.14323e-05	-1.12264	-0.981545
131356509	rs11971513	1.42634e-07	-1.47935e-10	-1.02436	3.50953e-05	-1.47935e-10	-0.982567
131357230	rs147017209	1.25008e-07	-1.15627	-1.87029e-10	3.10445e-05	-1.10521	-1.87029e-10
131357427	rs7806338	2.3361e-08	-1.82151	-1.01207	7.37532e-06	-1.53909	-1.0034
131357547	rs60433237	1.77432e-07	-1.47935e-10	-0.80606	3.82494e-05	-1.47935e-10	-0.896507
131357573	rs73159587	1.22433e-07	-1.17708	-1.87029e-10	3.03814e-05	-1.1268	-1.87029e-10
131357912	rs12537566	1.13731e-07	-0.653092	-0.597723	4.0953e-05	-0.280225	-0.547984
131358281	rs4078096	6.70931e-08	-0.790949	-0.987617	3.96864e-05	0.11012	-0.969744
131358391	rs4074204	2.41087e-08	-1.81341	-0.988659	8.08591e-06	-1.47101	-0.9795
131358612	rs75817950	7.32987e-08	-1.6901	-1.87029e-10	2.85975e-05	-1.18732	-1.87029e-10
131358821	rs75280523	6.63273e-08	-1.79005	-1.87029e-10	1.65304e-05	-1.73544	-1.87029e-10
131358838	rs34044904	1.55558e-07	-0.0171703	-0.920461	0.000117354	1.10396	-0.879395
131359008	rs4075268	2.54702e-08	-1.82175	-0.925389	7.21382e-06	-1.64962	-0.915013
131359276	rs79437148	1.92252e-07	-0.725841	-1.87029e-10	2.19116e-05	-1.45362	-1.87029e-10
131359490	rs34674527	1.20026e-07	-0.301334	-0.895601	3.47179e-05	-0.0732428	-0.920135
131359571	rs34885425	1.83977e-07	-0.769837	-1.87029e-10	2.9036e-05	-1.1721	-1.87029e-10
131359579	rs4236633	1.44421e-07	-1.47935e-10	-1.01191	3.52306e-05	-1.47935e-10	-0.978719
131359656	rs34059266	3.27661e-06	2.60301	-0.493086	0.00077606	2.68013	-0.566531
131359675	rs6970819	1.50069e-07	-0.0609123	-0.91264	0.000111925	1.04824	-0.871041
131359714	rs146980817	1.37502e-07	-1.47935e-10	-1.06101	3.33958e-05	-1.47935e-10	-1.0322
131360225	rs73163105	1.18576e-07	-0.301334	-0.907758	3.40203e-05	-0.0732428	-0.940433
131360226	rs73163106	1.33885e-07	-0.197647	-0.890019	3.90034e-05	0.0377889	-0.914774
131360291	rs78484997	8.61509e-08	-1.52855	-1.87029e-10	3.71255e-05	-0.92633	-1.87029e-10
131360333	rs76352783	2.37322e-08	-1.82472	-0.993094	7.04401e-06	-1.60443	-0.984026
131360348	rs12673053	7.00157e-08	-0.782556	-0.953371	3.6056e-05	-0.0186857	-0.936874
131360349	rs12706986	1.10634e-07	-0.336286	-0.942136	3.19819e-05	-0.110726	-0.964739
131360657	rs6467382	1.45367e-07	-1.47935e-10	-1.00539	3.54799e-05	-1.47935e-10	-0.971668
131360928	rs11765576	1.56441e-07	-0.0401483	-0.891821	0.000117508	1.07471	-0.848835
131361319	rs6957161	1.00594e-07	-0.716666	-0.656885	3.37513e-05	-0.396543	-0.62507
131362001	rs6965244	1.37297e-07	-0.249924	-0.812575	3.99281e-05	-0.0181604	-0.835393
131362013	rs142270731	8.28875e-08	-1.56716	-1.87029e-10	1.90894e-05	-1.5915	-1.87029e-10
131362502	rs6966026	1.44074e-07	-1.47935e-10	-1.01432	3.5139e-05	-1.47935e-10	-0.981321
131362933	rs6970390	1.44537e-07	-1.47935e-10	-1.01111	3.52613e-05	-1.47935e-10	-0.977848
131362948	rs6970398	2.1439e-07	0.380609	-0.99746	2.85876e-05	-0.175144	-1.01252
131362955	rs6950196	2.12825e-07	0.380609	-1.00478	2.83865e-05	-0.175144	-1.01957
131363167	rs10215358	2.09736e-07	0.357161	-0.995959	2.80437e-05	-0.195423	-1.01145
131363452	rs11764710	2.55075e-08	-1.59269	-1.15298	4.95558e-06	-1.78672	-1.1534
131364123	rs34018960	1.88772e-06	2.48222	-0.923747	0.000740977	2.95009	-0.882751
131364884	rs67592145	1.36572e-07	-0.249924	-0.81787	3.89211e-05	-0.0181604	-0.860935
131364911	rs6943164	1.3948e-07	-1.47935e-10	-1.04673	3.39251e-05	-1.47935e-10	-1.01648
131365013	rs6961290	2.60713e-07	0.571521	-0.992748	3.28663e-05	-0.0364691	-1.01172
131365056	rs62467954	2.60071e-08	-1.60516	-1.12112	5.08882e-06	-1.79195	-1.12164
131365153	rs62467955	2.59416e-08	-1.60516	-1.12364	5.07603e-06	-1.79195	-1.12416
131365443	rs7795093	3.65331e-08	-1.61164	-0.77479	7.27157e-06	-1.78072	-0.775947
131365677	rs73163110	1.24736e-07	-0.336286	-0.82216	3.58879e-05	-0.110726	-0.849507
131365771	rs112519652	2.21683e-08	-1.81417	-1.07181	7.20322e-06	-1.50155	-1.06456
131365844	rs62467956	2.52086e-08	-1.65379	-1.10367	5.05821e-06	-1.8102	-1.10943
131366123	rs7782548	2.02982e-07	0.368891	-1.04042	2.87923e-05	-0.123402	-1.05712
131366181	rs73723308	2.2021e-08	-1.81223	-1.08042	7.20193e-06	-1.49289	-1.0734
131366183	rs62467957	2.18393e-07	0.437429	-1.03578	3.07213e-05	-0.0629593	-1.05272
131366774	rs12536710	2.25053e-07	0.452893	-1.02121	2.88755e-05	-0.138783	-1.03886
131366818	rs78478416	1.01621e-07	-1.3634	-1.87029e-10	2.69232e-05	-1.24765	-1.87029e-10
131366872	rs11972094	2.19993e-08	-1.81322	-1.08042	7.17072e-06	-1.49723	-1.0734
131366962	rs12536699	1.66224e-07	0.206714	-1.07802	2.47145e-05	-0.240544	-1.0927
131367098	rs12536763	2.06765e-07	0.368891	-1.02196	2.93021e-05	-0.123402	-1.03957
131367312	rs138588481	3.45134e-08	-1.27356	-1.16974	9.03598e-06	-1.21419	-1.12523
131367992	rs73723310	2.19374e-08	-1.8151	-1.08135	7.10251e-06	-1.50583	-1.07435
131368172	rs34400273	2.1905e-07	0.437429	-1.03278	3.08092e-05	-0.0629593	-1.04986
131368197	rs35111565	2.06445e-07	0.368891	-1.0235	2.9259e-05	-0.123402	-1.04104
131368505	rs35253465	1.27133e-06	2.14844	-0.985269	0.000487909	2.59831	-0.948814
131368528	rs73723311	2.12401e-08	-1.81223	-1.11653	6.93925e-06	-1.49289	-1.11055
131368727	rs73163113	3.80864e-08	-1.19308	-1.15171	1.00868e-05	-1.12967	-1.09974
131368776	rs140776877	2.39695e-06	1.79731	-1.87029e-10	0.00028751	1.12062	-1.87029e-10
131368880	rs73723313	2.1454e-08	-1.81251	-1.10623	7.00477e-06	-1.49411	-1.09993
131368937	rs80120558	7.42915e-08	-1.42352	-0.253131	2.55618e-05	-1.16236	-0.137174
131369254	rs117526226	6.67124e-08	-1.78426	-1.87029e-10	1.58184e-05	-1.77946	-1.87029e-10
131369298	rs4348414	1.75696e-07	0.380955	-1.19685	3.17248e-05	0.119171	-1.20271
131369410	rs113930526	3.53033e-08	-1.26058	-1.16009	9.60075e-06	-1.16737	-1.11142
131369544	rs143154788	3.64653e-08	-1.22716	-1.16112	9.9383e-06	-1.13136	-1.11288
131369811	rs10241657	1.31187e-07	-1.47935e-10	-1.10802	3.1836e-05	-1.47935e-10	-1.08004
131370039	rs11761231	1.91404e-07	0.449756	-1.18001	3.42949e-05	0.183802	-1.18944
131370915	rs4401787	3.18918e-08	-1.70197	-0.82033	8.07769e-06	-1.64628	-0.805245
131370920	rs4276626	2.92146e-08	-1.7264	-0.883583	7.224e-06	-1.69714	-0.866083
131371479	rs4076936	3.52618e-08	-1.32802	-1.09383	7.74298e-06	-1.51082	-0.983029
131371499	rs10276527	3.13477e-08	-1.75174	-0.787764	8.34265e-06	-1.74339	-0.675862
131371583	rs4076266	3.01564e-08	-1.72355	-0.854704	8.02472e-06	-1.70658	-0.751523
131371921	rs4073301	2.95698e-08	-1.82934	-0.768558	7.775e-06	-1.70214	-0.787585
131372004	rs117427357	5.10135e-07	0.25003	-1.87029e-10	9.9224e-05	0.0567464	-1.87029e-10
131372051	rs4076265	4.46745e-08	-1.10419	-1.08105	1.48582e-05	-0.697805	-1.14427
131372332	rs4412295	2.01627e-08	-1.7752	-1.20561	4.68615e-06	-1.78822	-1.2078
131372394	rs6970896	2.175e-08	-1.76602	-1.13901	9.03238e-06	-1.24149	-1.09832
131372395	rs139160740	1.19049e-07	-1.20511	-1.87029e-10	4.40915e-05	-0.754367	-1.87029e-10
131372453	rs6971190	1.49255e-07	-1.47935e-10	-0.97899	3.59172e-05	-1.47935e-10	-0.959418
131372719	rs79473088	4.69803e-08	-1.34859	-0.78633	1.76529e-05	-1.06113	-0.608604
131372785	rs111346731	3.51219e-08	-1.62223	-0.80359	9.08598e-06	-1.66583	-0.668074
131372974	rs10261811	3.43988e-08	-1.49244	-0.954186	1.43887e-05	-1.02251	-0.851674
131373157	rs11769064	1.93459e-08	-1.81319	-1.20897	5.65701e-06	-1.60391	-1.20383
131373213	rs11769128	3.26328e-08	-1.30244	-1.19689	1.64447e-05	-0.541025	-1.1996
131373379	rs6976635	2.7058e-08	-1.72173	-0.964932	6.69461e-06	-1.78177	-0.857563
131373655	rs11769875	3.20043e-08	-1.31555	-1.20322	1.60595e-05	-0.559212	-1.20512
131374165	rs10954323	2.74279e-08	-1.49529	-1.1778	1.26706e-05	-0.840408	-1.16094
131374305	rs73723316	3.12063e-08	-1.46042	-1.08361	7.93153e-06	-1.43982	-1.02996
131374455	rs11770094	2.98118e-08	-1.38123	-1.20852	1.43275e-05	-0.670172	-1.20828
131374533	rs12112170	2.32134e-08	-1.78082	-1.0591	5.70164e-06	-1.80239	-0.997495
131374790	rs118032746	1.38551e-07	-1.47935e-10	-1.0534	3.13608e-05	-1.47935e-10	-1.09507
131374824	rs9641906	1.96706e-07	-1.47935e-10	-0.702935	4.75371e-05	-1.47935e-10	-0.679124
131374946	rs11771003	2.30877e-08	-1.63786	-1.20749	8.70213e-06	-1.17477	-1.20229
131374965	rs9656401	2.56627e-08	-1.53098	-1.20863	1.22523e-05	-0.827062	-1.20786
131375044	rs117457898	9.77213e-08	-1.40253	-1.87029e-10	1.69869e-05	-1.70819	-1.87029e-10
131375202	rs12538772	2.83281e-08	-1.43931	-1.20148	1.42491e-05	-0.686376	-1.19756
131375332	rs6949155	4.11391e-08	-1.40318	-0.864513	1.97459e-05	-0.719692	-0.837997
131375360	rs6467383	2.35839e-08	-1.61926	-1.20482	7.97565e-06	-1.25993	-1.20431
131375380	rs6969195	2.49252e-08	-1.56985	-1.19892	8.68974e-06	-1.18034	-1.19815
131375635	rs77537290	9.98545e-08	-1.38093	-1.87029e-10	1.81402e-05	-1.6425	-1.87029e-10
131376102	rs73163121	6.64014e-08	-1.78893	-1.87029e-10	2.24523e-05	-1.42924	-1.87029e-10
131376557	rs73163122	6.59398e-08	-1.7959	-1.87029e-10	2.19529e-05	-1.45174	-1.87029e-10
131377236	rs35550244	4.11214e-08	-1.52764	-0.740474	6.67746e-06	-1.81808	-0.823817
131377626	rs77517800	9.91111e-08	-1.38841	-1.87029e-10	1.80531e-05	-1.64732	-1.87029e-10
131379694	rs73496326	2.59097e-07	-1.47935e-10	-0.427444	5.7917e-05	-1.47935e-10	-0.481622
131379880	rs77255014	2.05891e-07	-1.47935e-10	-0.6573	4.73785e-05	-1.47935e-10	-0.682465
131379903	rs73163123	2.49483e-08	-1.5671	-1.20074	7.10325e-06	-1.37386	-1.20622
131380008	rs4076505	4.80835e-08	-1.78545	-0.326256	9.47247e-06	-1.74256	-0.549687
131380022	rs117572191	1.18682e-07	-1.47935e-10	-1.2082	2.79708e-05	-1.47935e-10	-1.20947
131380195	rs10232534	4.18401e-08	-1.79005	-0.460745	1.01546e-05	-1.66304	-0.559669
131380208	rs73163124	2.26295e-08	-1.65985	-1.20555	6.20932e-06	-1.50579	-1.2088
131380223	rs73723319	2.45779e-07	-1.47935e-10	-0.480216	5.5044e-05	-1.47935e-10	-0.532501
131380941	rs57032497	2.64476e-07	-1.47935e-10	-0.406896	5.9733e-05	-1.47935e-10	-0.450749
131381369	rs4731806	4.4033e-08	-1.79619	-0.403512	8.50959e-06	-1.74586	-0.653584
131381498	rs10266232	9.82428e-08	-0.988129	-0.409076	3.5312e-05	-0.489358	-0.487052
131381695	rs6467384	7.70231e-08	-1.82346	0.182916	1.77221e-05	-1.80048	0.134664
131381770	rs58289504	5.67932e-08	-0.741686	-1.20354	1.91443e-05	-0.38602	-1.20261
131381906	rs12669428	2.12669e-08	-1.71969	-1.20781	4.9544e-06	-1.73269	-1.20767
131382635	rs189219855	1.04437e-07	-1.33606	-1.87029e-10	4.06471e-05	-0.835705	-1.87029e-10
131382659	rs10237717	4.86461e-08	-1.24023	-0.859841	6.57446e-06	-1.79485	-0.862593
131382721	rs75123507	6.69254e-08	-1.78107	-1.87029e-10	1.7374e-05	-1.68566	-1.87029e-10
131383475	rs76702764	1.69812e-07	-1.47935e-10	-0.849954	3.71629e-05	-1.47935e-10	-0.925323
131383556	rs10282190	3.31573e-07	-1.77365	1.59285	6.93566e-05	-1.79394	1.49257
131384619	rs36001745	4.03557e-08	-1.59615	-0.690763	7.25295e-06	-1.82974	-0.729484
131384642	rs4731807	1.38082e-07	-1.47935e-10	-1.0568	3.31353e-05	-1.47935e-10	-1.04004
131384742	rs34821501	1.04375e-07	-1.33665	-1.87029e-10	2.36936e-05	-1.37543	-1.87029e-10
131385097	rs36032805	5.08006e-08	-1.46199	-0.594751	8.0311e-06	-1.82034	-0.636971
131385220	rs10231383	2.19521e-07	-1.07377	0.480572	4.39637e-05	-1.18764	0.430373
131386505	rs12706987	3.68295e-08	-1.48959	-0.888753	6.14408e-06	-1.82228	-0.902867
131386673	rs34615036	4.39037e-08	-1.54159	-0.66106	7.48813e-06	-1.82642	-0.700896
131387145	rs11978012	3.30868e-07	-1.80935	1.62643	7.53687e-05	-1.75187	1.53362
131387550	rs71541565	1.79961e-07	-0.791908	-1.87029e-10	4.29967e-05	-0.779511	-1.87029e-10
131387880	rs145406565	3.13992e-08	-1.82591	-0.71196	6.13899e-06	-1.82994	-0.896034
131388494	rs6467385	5.65265e-08	-1.35139	-0.598545	8.17048e-06	-1.79947	-0.640632
131389032	rs73163127	3.32963e-07	-1.16928	0.992667	6.61262e-05	-1.33323	0.984163
131389222	rs73163128	3.60217e-07	-1.19142	1.09348	7.17376e-05	-1.3524	1.08479
131389655	rs10251246	4.9975e-08	-1.48703	-0.586097	8.1835e-06	-1.82282	-0.615696
131389676	rs6962206	4.74203e-08	-1.5039	-0.621701	7.82776e-06	-1.82629	-0.656666
131390660	rs73163130	1.31647e-07	-1.10452	-1.87029e-10	2.5198e-05	-1.31387	-1.87029e-10
131390941	rs28472472	1.56926e-07	-1.25033	0.321458	3.21333e-05	-1.36111	0.290373
131391215	rs148572271	1.18592e-07	-1.47935e-10	-1.20896	2.80935e-05	-1.47935e-10	-1.2051
131391541	rs13224036	4.01374e-08	-1.59212	-0.700216	7.22339e-06	-1.82989	-0.733418
131391543	rs11978373	1.69171e-07	-1.13812	0.284381	3.29417e-05	-1.30616	0.260266
131392049	rs150016414	6.48982e-08	-1.81183	-1.87029e-10	1.51207e-05	-1.82457	-1.87029e-10
131392561	rs6467386	3.92022e-08	-1.56998	-0.745929	6.88215e-06	-1.82908	-0.782626
131392778	rs180774344	6.45871e-08	-1.81663	-1.87029e-10	1.52681e-05	-1.81487	-1.87029e-10
131392804	rs2971808	2.69679e-07	-1.82173	1.43432	6.57835e-05	-1.71779	1.36353
131393674	rs10246007	3.87986e-08	-1.56459	-0.761676	6.77485e-06	-1.82968	-0.797732
131394768	rs117078983	6.39038e-08	-1.82727	-1.87029e-10	1.89894e-05	-1.59675	-1.87029e-10
131395114	rs2909496	1.29833e-07	-1.47935e-10	-1.1184	3.07489e-05	-1.47935e-10	-1.11478
131395400	rs10251216	3.68176e-08	-1.67315	-0.705519	7.33524e-06	-1.81523	-0.732715
131395463	rs2971798	2.48979e-07	-1.82338	1.3561	6.31193e-05	-1.6722	1.2766
131396744	rs6953571	3.99881e-08	-1.59459	-0.701476	7.26199e-06	-1.8292	-0.728783
131396799	rs6971598	3.97072e-08	-1.60164	-0.701476	7.26529e-06	-1.82874	-0.728783
131397286	rs11772080	3.76551e-08	-1.61542	-0.74076	6.96243e-06	-1.82751	-0.77259
131399045	rs145192361	1.24463e-07	-1.47935e-10	-1.16064	2.8476e-05	-1.47935e-10	-1.19157
131399146	rs151011238	3.37115e-07	-0.164222	-1.87029e-10	9.10906e-05	-0.028779	-1.87029e-10
131399420	rs6945428	1.15338e-07	-1.23678	-1.87029e-10	2.85851e-05	-1.18775	-1.87029e-10
131399444	rs12533074	1.13742e-07	-1.25072	-1.87029e-10	2.81736e-05	-1.20225	-1.87029e-10
131399458	rs145398903	9.30763e-08	-1.45123	-1.87029e-10	2.55282e-05	-1.30085	-1.87029e-10
131400793	rs7788219	4.68119e-08	-1.57569	-0.562815	8.19176e-06	-1.82588	-0.611624
131400932	rs73163132	4.53566e-08	-1.39548	-0.774613	7.11473e-06	-1.73827	-0.840197
131401858	rs76260378	1.02313e-07	-1.35661	-1.87029e-10	2.85217e-05	-1.18997	-1.87029e-10
131402052	rs1861998	1.01952e-07	-1.59791	0.237759	2.13269e-05	-1.81098	0.330312
131402205	rs147486016	6.91988e-08	-1.74766	-1.87029e-10	2.99866e-05	-1.13988	-1.87029e-10
131402402	rs34021471	4.04887e-08	-1.62358	-0.660048	7.39431e-06	-1.82893	-0.710991
131402453	rs144003562	9.50077e-06	3.17448	-1.87029e-10	0.00278356	3.39085	-1.87029e-10
131403118	rs62470660	7.05961e-08	-1.67379	-0.0538803	1.66734e-05	-1.78584	0.05902
131403263	rs2971785	4.05509e-08	-1.63937	-0.642719	7.5129e-06	-1.82953	-0.694479
131403287	rs10262094	4.01777e-08	-1.63556	-0.655774	7.42596e-06	-1.82873	-0.70692
131403293	rs2909469	4.42844e-08	-1.6368	-0.55721	8.14912e-06	-1.8299	-0.612827
131403312	rs73163133	1.56135e-07	-0.933925	-1.87029e-10	3.99008e-05	-0.854236	-1.87029e-10
131403422	rs2909470	4.03239e-08	-1.67164	-0.616066	7.71251e-06	-1.82873	-0.669058
131403453	rs10262450	4.10869e-08	-1.67972	-0.589243	7.91264e-06	-1.82873	-0.643446
131403608	rs2971784	4.05e-08	-1.67164	-0.611709	7.74465e-06	-1.82873	-0.664899
131403768	rs2909471	3.90364e-08	-1.67742	-0.642738	7.52303e-06	-1.82817	-0.694497
131403887	rs10236277	3.75715e-08	-1.67742	-0.680987	7.25391e-06	-1.82817	-0.730926
131403888	rs75866104	7.22231e-07	-1.47935e-10	0.597699	0.000166139	-1.47935e-10	0.57219
131404408	rs6963779	3.638e-08	-1.68865	-0.701974	7.12087e-06	-1.82672	-0.750887
131404658	rs77765405	6.76563e-08	-1.77021	-1.87029e-10	1.50414e-05	-1.82983	-1.87029e-10
131404776	rs11770869	3.34536e-08	-1.67226	-0.802223	6.25368e-06	-1.82829	-0.879172
131405002	rs2971783	1.99898e-07	-1.82946	1.14262	5.23728e-05	-1.65676	1.07451
131405456	rs10270646	4.2185e-08	-1.52021	-0.722369	7.05846e-06	-1.81614	-0.770264
131405488	rs10241205	3.58749e-08	-1.65432	-0.75029	6.78207e-06	-1.8296	-0.796756
131405695	rs10273960	3.49049e-08	-1.66671	-0.76531	6.68564e-06	-1.82968	-0.810988
131405741	rs140782349	1.1995e-07	-1.47935e-10	-1.19757	2.79841e-05	-1.47935e-10	-1.209
131405916	rs4731808	1.33139e-07	-1.09326	-1.87029e-10	3.16537e-05	-1.08578	-1.87029e-10
131406271	rs34570931	3.47038e-08	-1.68369	-0.754104	6.77593e-06	-1.82689	-0.800371
131406273	rs12669075	1.24251e-06	-1.47935e-10	1.14024	0.000290437	-1.47935e-10	1.13075
131406348	rs35335633	3.47685e-08	-1.67803	-0.757903	6.74647e-06	-1.82764	-0.803972
131406605	rs58867730	3.55248e-08	-1.66041	-0.754008	6.76042e-06	-1.82927	-0.80028
131406660	rs34313647	3.50091e-08	-1.67226	-0.756773	6.79113e-06	-1.82829	-0.796724
131406793	rs35961059	3.37987e-08	-1.68369	-0.780531	6.60845e-06	-1.82689	-0.825399
131407473	rs12540278	1.18398e-07	-0.644047	-0.566548	1.68973e-05	-1.1551	-0.558378
131407605	rs2971773	3.79624e-07	-1.09274	1.04728	5.57925e-05	-1.54446	1.02546
131407670	rs2971772	2.29472e-07	-1.14431	0.595447	3.72845e-05	-1.50797	0.585917
131407679	rs78929772	5.21621e-07	-1.47935e-10	0.272294	0.000113934	-1.47935e-10	0.194985
131407811	rs2971771	2.22582e-07	-0.899453	0.320104	3.10832e-05	-1.4256	0.321634
131407893	rs2971770	5.20116e-07	-1.47935e-10	0.269405	0.000123513	-1.47935e-10	0.275713
131407940	rs2971769	2.94092e-07	-1.17877	0.878016	5.11053e-05	-1.50444	0.897692
131408052	rs73163137	9.13506e-08	-1.46994	-1.87029e-10	1.85543e-05	-1.61993	-1.87029e-10
131408095	rs10253144	7.35962e-08	-1.68605	-1.87029e-10	1.61082e-05	-1.7613	-1.87029e-10
131408428	rs2971768	1.11726e-06	-1.47935e-10	1.03399	0.000232479	-1.47935e-10	0.908165
131408555	rs2909473	1.62236e-06	-1.47935e-10	1.40699	0.000354259	-1.47935e-10	1.32939
131408688	rs1157991	2.02544e-06	-1.47935e-10	1.62889	0.000436166	-1.47935e-10	1.53739
131408871	rs1157992	2.18382e-06	-1.47935e-10	1.70418	0.000474049	-1.47935e-10	1.62068
131409023	rs78700032	2.31223e-07	-1.47935e-10	-0.541264	5.02943e-05	-1.47935e-10	-0.622741
131409266	rs2971766	1.91889e-06	-1.47935e-10	1.57486	0.000417328	-1.47935e-10	1.49324
131409283	rs2909474	4.03436e-07	-0.698741	0.714112	5.35343e-05	-1.27862	0.718311
131409418	rs73163138	9.49477e-08	-1.43132	-1.87029e-10	1.85729e-05	-1.61893	-1.87029e-10
131409878	rs2971764	3.44173e-06	-1.47935e-10	2.15908	0.00075924	-1.47935e-10	2.09169
131411634	rs2909475	1.81058e-06	-1.47935e-10	1.51676	0.00039957	-1.47935e-10	1.44976
131411745	rs2909476	1.88449e-06	-1.47935e-10	1.55676	0.000420118	-1.47935e-10	1.4999
131411889	rs147743632	1.18614e-07	-1.47935e-10	-1.20878	2.80616e-05	-1.47935e-10	-1.20623
131412085	rs10277621	3.55444e-08	-1.2153	-1.19856	5.81971e-06	-1.58073	-1.19866
131412088	rs2971763	1.8197e-06	-1.47935e-10	1.52178	0.000397801	-1.47935e-10	1.44532
131412154	rs10277640	3.59341e-08	-1.20294	-1.20002	5.85732e-06	-1.57283	-1.20011
131412378	rs2333888	3.59599e-08	-1.20294	-1.1993	5.8615e-06	-1.57283	-1.1994
131412400	rs2333889	3.66968e-08	-1.17784	-1.20412	5.9311e-06	-1.55667	-1.20375
131412481	rs2860477	1.64459e-06	-1.47935e-10	1.4206	0.000360039	-1.47935e-10	1.34558
131412636	rs2333890	1.60242e-06	-1.47935e-10	1.39463	0.000350938	-1.47935e-10	1.31998
131412642	rs2333891	1.56984e-06	-1.47935e-10	1.37408	0.000328446	-1.47935e-10	1.25374
131412684	rs2878053	3.71836e-08	-1.16511	-1.20367	5.9804e-06	-1.54841	-1.20374
131412874	rs1030132	1.75234e-06	-1.47935e-10	1.48406	0.000383279	-1.47935e-10	1.40813
131413182	rs2971762	4.58473e-07	-0.594717	0.737972	5.50199e-05	-1.20953	0.67659
131413341	rs74842782	6.4132e-08	-1.8237	-1.87029e-10	1.50898e-05	-1.82661	-1.87029e-10
131413408	rs2971761	4.39934e-07	-0.594717	0.696696	5.283e-05	-1.20953	0.635974
131413851	rs1159510	1.28216e-06	-1.47935e-10	1.17165	0.000285229	-1.47935e-10	1.11266
131413993	rs118088295	9.81165e-08	-1.39849	-1.87029e-10	4.02234e-05	-0.846185	-1.87029e-10
131414307	rs1159511	1.40504e-06	-1.47935e-10	1.26318	0.000308304	-1.47935e-10	1.19045
131414457	rs2971760	2.26586e-07	-1.22635	0.66483	3.66433e-05	-1.55176	0.612356
131414604	rs2971759	1.38375e-06	-1.47935e-10	1.24791	0.000301223	-1.47935e-10	1.16722
131414752	rs2971758	2.20645e-07	-1.24	0.651906	3.62606e-05	-1.55768	0.607782
131415089	rs10954324	3.96435e-08	-1.0956	-1.20912	6.20401e-06	-1.5063	-1.20914
131415272	rs2909478	4.60421e-07	-0.527341	0.674835	5.34972e-05	-1.18323	0.62222
131415928	rs2909479	2.26977e-07	-1.20254	0.642741	3.64409e-05	-1.53552	0.590579
131416090	rs2909480	4.31315e-07	-0.815401	0.897593	4.89255e-05	-1.49227	0.841933
131416264	rs2042096	1.38923e-06	-1.47935e-10	1.25186	0.000304884	-1.47935e-10	1.1793
131416820	rs73163141	1.03529e-07	-1.34479	-1.87029e-10	1.98026e-05	-1.55482	-1.87029e-10
131417181	rs4731809	9.90389e-08	-1.38913	-1.87029e-10	1.91574e-05	-1.58795	-1.87029e-10
131417264	rs35207383	6.37488e-08	-1.8297	-1.87029e-10	1.73604e-05	-1.68644	-1.87029e-10
131417355	rs2971757	1.48082e-06	-1.47935e-10	1.3157	0.000321386	-1.47935e-10	1.23201
131417474	rs147289224	6.42848e-08	-1.82132	-1.87029e-10	1.54783e-05	-1.80119	-1.87029e-10
131418082	rs1465380	1.09464e-06	-1.47935e-10	1.01353	0.000244002	-1.47935e-10	0.956542
131418130	rs1465381	1.1062e-06	-1.47935e-10	1.02404	0.000246546	-1.47935e-10	0.966914
131418322	rs146578071	6.51619e-08	-1.80777	-1.87029e-10	1.53338e-05	-1.81057	-1.87029e-10
131418688	rs1107490	3.06416e-08	-1.57317	-0.989115	5.75279e-06	-1.79198	-0.998973
131418769	rs10488333	8.72458e-07	-1.47935e-10	0.786668	0.000195062	-1.47935e-10	0.732683
131418803	rs116097534	1.31178e-07	-1.10809	-1.87029e-10	5.01035e-05	-0.626543	-1.87029e-10
131418994	rs77760637	6.67145e-08	-1.78422	-1.87029e-10	1.52537e-05	-1.81581	-1.87029e-10
131419538	rs888537	1.01494e-06	-1.47935e-10	0.937942	0.00023221	-1.47935e-10	0.907008
131420269	rs2909483	1.00731e-06	0.00469153	0.925696	7.35016e-05	-1.12093	0.877607
131420947	rs77131905	1.18539e-07	-1.47935e-10	-1.2094	2.8048e-05	-1.47935e-10	-1.20672
131421119	rs2909484	1.31244e-06	-1.47935e-10	1.195	0.000295843	-1.47935e-10	1.14919
131421680	rs2909486	1.09849e-06	-1.47935e-10	1.01704	0.000251182	-1.47935e-10	0.985543
131421695	rs2909487	1.02611e-06	0.0708133	0.87807	7.1323e-05	-1.07961	0.806191
131421825	rs7778363	6.65771e-08	-0.579628	-1.20666	6.89343e-06	-1.40344	-1.20662
131422938	rs2909488	5.81259e-07	-0.408657	0.789208	6.77266e-05	-1.07678	0.751629
131423259	rs78513330	1.17256e-06	-1.47935e-10	1.0823	0.000262555	-1.47935e-10	1.02983
131423309	rs4728226	7.74487e-08	-0.425626	-1.20941	7.76305e-06	-1.28189	-1.20937
131423417	rs2909491	9.77198e-07	-0.0979506	0.997993	8.36033e-05	-1.07395	0.959401
131424976	rs117301638	7.44485e-08	-1.67454	-1.87029e-10	1.60781e-05	-1.76318	-1.87029e-10
131425468	rs734646	1.4101e-06	-1.47935e-10	1.26677	0.000334956	-1.47935e-10	1.27337
131426899	rs10488334	1.19569e-06	-1.47935e-10	1.10184	0.000276533	-1.47935e-10	1.0817
131427030	rs2909493	7.63602e-07	-0.3206	0.974	7.29165e-05	-1.17715	0.925833
131427226	rs1012709	1.62699e-06	-1.47935e-10	1.40984	0.000379015	-1.47935e-10	1.39694
131427672	rs79546365	7.80082e-08	-1.62783	-1.87029e-10	1.6865e-05	-1.71539	-1.87029e-10
131428435	rs12706990	9.30876e-08	-0.262251	-1.18885	8.60112e-06	-1.19375	-1.19499
131429054	rs2971755	1.69108e-06	-1.47935e-10	1.44848	0.000398338	-1.47935e-10	1.44667
131429073	rs2909494	1.69108e-06	-1.47935e-10	1.44848	0.000398338	-1.47935e-10	1.44667
131429246	rs17165866	9.20685e-08	-1.46211	-1.87029e-10	1.86074e-05	-1.61707	-1.87029e-10
131429859	rs1421359	7.6693e-07	-0.379628	1.03738	7.63874e-05	-1.21153	1.00671
131431183	rs146155626	1.19114e-07	-1.47935e-10	-1.20456	2.81316e-05	-1.47935e-10	-1.20374
131431422	rs79206581	1.00022e-06	-1.47935e-10	0.923324	0.000240989	-1.47935e-10	0.944117
131431725	rs10046536	9.82327e-08	-0.201011	-1.1963	8.89078e-06	-1.15452	-1.2011
131431805	rs10046578	9.70124e-08	-0.201011	-1.2088	8.81794e-06	-1.15452	-1.20932
131432280	rs76419624	1.15201e-06	-1.47935e-10	1.06461	0.000271394	-1.47935e-10	1.06294
131432712	rs1421360	1.01379e-07	-0.160888	-1.2049	9.07242e-06	-1.1286	-1.2068
131434627	rs73163144	9.00983e-08	-1.48375	-1.87029e-10	1.81268e-05	-1.64324	-1.87029e-10
131435216	rs140768902	9.4069e-06	3.16455	-1.87029e-10	0.000999442	2.36656	-1.87029e-10
131435609	rs36014436	1.62016e-07	-0.896953	-1.87029e-10	2.12455e-05	-1.48449	-1.87029e-10
131436696	rs12540113	6.82271e-08	-0.55264	-1.20916	9.18766e-06	-1.1133	-1.20947
131436987	rs55793286	1.04146e-07	-1.33885	-1.87029e-10	2.02499e-05	-1.53248	-1.87029e-10
131438167	rs12535646	6.54148e-08	-1.8039	-1.87029e-10	1.78089e-05	-1.66094	-1.87029e-10
131438872	rs2971753	9.73909e-07	0.0839394	0.812732	9.12371e-05	-0.744475	0.717303
131438995	rs75064973	9.13321e-07	-1.47935e-10	0.83244	0.000215765	-1.47935e-10	0.833556
131439018	rs67481436	1.93892e-07	-1.61546	0.898114	4.04961e-05	-1.73867	0.899247
131439317	rs2971752	9.18159e-07	0.013642	0.824082	8.80662e-05	-0.790928	0.728383
131440200	rs11762155	7.93502e-08	-1.61078	-1.87029e-10	1.54279e-05	-1.80446	-1.87029e-10
131440318	rs56914066	8.63156e-07	-1.47935e-10	0.775949	0.000186288	-1.47935e-10	0.686659
131440409	rs62470663	4.84794e-07	-0.68354	0.882617	6.29843e-05	-1.17631	0.77856
131440655	rs142988776	9.98782e-08	-1.3807	-1.87029e-10	1.99547e-05	-1.54717	-1.87029e-10
131440794	rs148100886	8.80604e-08	-1.50662	-1.87029e-10	1.8827e-05	-1.60534	-1.87029e-10
131441040	rs4576374	6.1037e-07	-0.732973	1.16239	7.86856e-05	-1.2135	1.03833
131443155	rs7795671	7.70428e-08	-0.482642	-1.15764	9.8151e-06	-1.0771	-1.17961
131444634	rs10954325	2.21185e-06	0.81892	0.89802	0.000118205	-0.595673	0.827457
131444667	rs4728227	5.47597e-08	-1.09188	-0.889814	7.77293e-06	-1.58353	-0.906456
131445546	rs76076221	8.02097e-08	-1.6	-1.87029e-10	1.93564e-05	-1.57761	-1.87029e-10
131445571	rs76825052	9.25058e-07	-1.47935e-10	0.84521	0.00022076	-1.47935e-10	0.856442
131447299	rs78231784	7.22279e-08	-1.70482	-1.87029e-10	1.85485e-05	-1.62025	-1.87029e-10
131447438	rs12533358	1.45087e-07	0.195508	-1.20282	1.11123e-05	-0.926376	-1.20621
131447741	rs75456307	1.04235e-07	-1.338	-1.87029e-10	1.85937e-05	-1.61781	-1.87029e-10
131448561	rs58904463	8.98338e-07	-1.47935e-10	0.8159	0.000217674	-1.47935e-10	0.842364
131450511	rs1862001	6.40965e-08	-1.82426	-1.87029e-10	1.63949e-05	-1.74366	-1.87029e-10
131451542	rs6968430	1.02756e-06	-1.47935e-10	0.950297	0.000249278	-1.47935e-10	0.977936
131451560	rs4728228	9.26497e-08	-1.45582	-1.87029e-10	1.96683e-05	-1.56162	-1.87029e-10
131451672	rs1345525	7.38244e-08	-0.476073	-1.20688	8.22048e-06	-1.22454	-1.20947
131451817	rs1345526	1.69036e-06	0.664259	0.783792	8.35325e-05	-0.798849	0.683451
131451840	rs150745892	6.51993e-08	-1.8072	-1.87029e-10	1.52546e-05	-1.81575	-1.87029e-10
131452269	rs117283614	1.14417e-07	-1.24479	-1.87029e-10	2.13214e-05	-1.48092	-1.87029e-10
131452337	rs4731812	1.07766e-06	0.121468	0.876437	9.04542e-05	-0.821868	0.786079
131452444	rs9656403	3.37257e-07	-1.47935e-10	-0.163802	9.72445e-05	-1.47935e-10	0.0365949
131452537	rs12672353	1.36417e-06	0.282876	0.950781	9.26052e-05	-0.829404	0.817116
131452903	rs142250050	1.21871e-07	-1.47935e-10	-1.18168	2.89556e-05	-1.47935e-10	-1.17487
131452984	rs11764453	1.95172e-08	-1.8124	-1.20095	5.11927e-06	-1.69843	-1.20919
131453121	rs112242155	6.41449e-08	-1.8235	-1.87029e-10	1.50398e-05	-1.82994	-1.87029e-10
131453244	rs11768043	3.32186e-07	-1.05029	0.87134	4.41701e-05	-1.65607	0.903481
131453525	rs1106683	1.96464e-08	-1.79739	-1.20936	5.26605e-06	-1.67958	-1.19977
131453665	rs1106684	1.98149e-08	-1.78877	-1.20944	5.36655e-06	-1.66163	-1.19882
131453896	rs76365812	1.10653e-06	-1.47935e-10	1.02434	0.000243861	-1.47935e-10	0.955963
131453964	rs12534413	1.96376e-08	-1.79939	-1.20781	5.31131e-06	-1.68391	-1.18688
131453982	rs2333893	1.96245e-08	-1.79939	-1.20848	5.29704e-06	-1.68391	-1.18957
131454000	rs2333894	2.98952e-07	-0.99356	0.709197	3.55726e-05	-1.62875	0.659691
131454056	rs4535659	1.96052e-08	-1.79939	-1.20946	5.25089e-06	-1.68391	-1.19833
131454143	rs888538	1.9608e-08	-1.79939	-1.20932	5.27071e-06	-1.68391	-1.19456
131454160	rs2878054	1.96462e-08	-1.79739	-1.20937	5.29056e-06	-1.67958	-1.19513
131454208	rs888539	1.95304e-08	-1.8032	-1.20948	5.2119e-06	-1.69238	-1.1973
131454224	rs888540	1.95304e-08	-1.8032	-1.20948	5.20921e-06	-1.69238	-1.19782
131454275	rs1076497	9.88846e-08	-0.939672	-0.451021	1.05941e-05	-1.68886	-0.491476
131454477	rs888541	1.96488e-08	-1.79739	-1.20924	5.29062e-06	-1.67958	-1.19512
131454649	rs6960129	1.98261e-08	-1.78877	-1.20888	5.40582e-06	-1.66163	-1.19153
131454962	rs1477225	1.97043e-08	-1.79533	-1.20848	5.34345e-06	-1.67519	-1.18957
131455318	rs76636393	2.76391e-07	-1.47935e-10	-0.362831	4.59973e-05	-1.47935e-10	-0.712052
131455364	rs1477226	1.98976e-08	-1.78622	-1.20783	5.45101e-06	-1.65652	-1.18831
131455563	rs1477228	1.9945e-08	-1.78384	-1.20783	5.48414e-06	-1.6518	-1.18697
131455573	rs1477229	6.17992e-08	-1.82942	-0.0313344	1.5825e-05	-1.82512	0.046073
131455592	rs137887990	3.07569e-07	-1.47935e-10	-0.255947	8.59322e-05	-1.47935e-10	-0.0870751
131455658	rs368374319	3.4385e-07	-1.47935e-10	-0.144443	9.69574e-05	-1.47935e-10	0.0336386
131455778	rs1968219	2.00019e-08	-1.7814	-1.20742	5.51833e-06	-1.64703	-1.18553
131455993	rs12535855	5.55657e-07	-0.536618	0.872123	6.25568e-05	-1.07427	0.669713
131456284	rs60869352	5.45567e-07	-0.485722	0.802901	6.23925e-05	-1.02797	0.620782
131456378	rs61233128	2.01672e-08	-1.77586	-1.20473	5.63772e-06	-1.63349	-1.17766
131456486	rs59651443	2.02892e-08	-1.77051	-1.20405	5.70463e-06	-1.6234	-1.17596
131456596	rs58822679	2.01788e-08	-1.77632	-1.2037	5.63085e-06	-1.63729	-1.17509
131456646	rs117840427	1.35883e-07	-1.07285	-1.87029e-10	3.68443e-05	-0.933934	-1.87029e-10
131456655	rs4731813	1.0208e-07	-1.35889	-1.87029e-10	2.01583e-05	-1.53702	-1.87029e-10
131456777	rs188018003	2.09997e-07	-0.637553	-1.87029e-10	5.8193e-05	-0.476868	-1.87029e-10
131457010	rs11982458	2.00344e-08	-1.78786	-1.19933	4.50428e-06	-1.82614	-1.20946
131457071	rs67506721	2.32791e-08	-1.65266	-1.18443	7.20437e-06	-1.42551	-1.14044
131457143	rs7787173	5.96625e-08	-1.48813	-0.407816	1.42513e-05	-1.54594	-0.337845
131457274	rs66792142	2.03524e-08	-1.77321	-1.19824	5.73241e-06	-1.63144	-1.16306
131457430	rs67445850	2.0395e-08	-1.77321	-1.19615	5.75628e-06	-1.63144	-1.15891
131457689	rs11762266	2.11395e-08	-1.72928	-1.20422	6.10762e-06	-1.55471	-1.17638
131457881	rs10954326	2.00894e-08	-1.78333	-1.20112	5.58838e-06	-1.65081	-1.16914
131458006	rs10954327	1.99841e-08	-1.78902	-1.20069	5.63815e-06	-1.64289	-1.16819
131458025	rs10954328	2.00653e-08	-1.78333	-1.20232	5.57337e-06	-1.65081	-1.17183
131458158	rs10954329	1.98778e-08	-1.7948	-1.20024	5.47029e-06	-1.67407	-1.16723
131458170	rs116921075	1.23971e-07	-1.47935e-10	-1.1646	2.91573e-05	-1.47935e-10	-1.16793
131458199	rs12537441	1.99291e-08	-1.79268	-1.19978	5.49995e-06	-1.66964	-1.16626
131458445	rs66717317	2.00093e-08	-1.7905	-1.19795	5.54564e-06	-1.66514	-1.16248
131458662	rs67435826	2.00194e-08	-1.7905	-1.19745	5.5513e-06	-1.66514	-1.16146
131458828	rs68017295	1.98855e-08	-1.7988	-1.19585	5.47604e-06	-1.68192	-1.15833
131459196	rs151225797	7.09889e-08	-1.72212	-1.87029e-10	1.53759e-05	-1.80783	-1.87029e-10
131459298	rs12538163	2.01816e-08	-1.78571	-1.19416	5.64085e-06	-1.6555	-1.1551
131459369	rs56073764	1.02016e-07	-1.35952	-1.87029e-10	2.01482e-05	-1.53752	-1.87029e-10
131459479	rs35457641	2.02647e-08	-1.78333	-1.19244	5.68562e-06	-1.65081	-1.15189
131459513	rs34741957	2.02647e-08	-1.78333	-1.19244	5.68562e-06	-1.65081	-1.15189
131459600	rs10954330	2.01451e-08	-1.7905	-1.19119	5.61746e-06	-1.66514	-1.14961
131459782	rs1421361	7.92911e-07	0.0256488	0.665416	6.3131e-05	-1.03658	0.641158
131460276	rs138419436	1.3171e-07	-1.10404	-1.87029e-10	4.14043e-05	-0.81725	-1.87029e-10
131460385	rs11764472	2.03238e-08	-1.78307	-1.18979	5.73413e-06	-1.64479	-1.14941
131460437	rs17165897	2.02777e-08	-1.78571	-1.18941	5.68995e-06	-1.6555	-1.14644
131460556	rs59269529	2.02777e-08	-1.78571	-1.18941	5.68995e-06	-1.6555	-1.14644
131460610	rs60381542	2.02777e-08	-1.78571	-1.18941	5.68995e-06	-1.6555	-1.14644
131460716	rs77371831	1.01639e-06	-1.47935e-10	0.939363	0.000224087	-1.47935e-10	0.871401
131460787	rs58010278	2.03396e-08	-1.78333	-1.18875	5.72344e-06	-1.65081	-1.14526
131460915	rs61245739	2.02777e-08	-1.78571	-1.18941	5.68995e-06	-1.6555	-1.14644
131461127	rs73163155	2.38739e-07	-0.509277	-1.87029e-10	5.13308e-05	-0.602343	-1.87029e-10
131461137	rs58699753	2.02777e-08	-1.78571	-1.18941	5.68995e-06	-1.6555	-1.14644
131461166	rs74800772	1.01166e-07	-1.36788	-1.87029e-10	4.30974e-05	-0.77717	-1.87029e-10
131461177	rs57258901	2.02777e-08	-1.78571	-1.18941	5.68995e-06	-1.6555	-1.14644
131461201	rs58133574	2.0326e-08	-1.78333	-1.18941	5.71669e-06	-1.65081	-1.14644
131461526	rs138595861	1.66161e-07	-0.871691	-1.87029e-10	3.04412e-05	-1.12484	-1.87029e-10
131461556	rs113535020	2.00092e-08	-1.78497	-1.20348	5.44913e-06	-1.66891	-1.17627
131461562	rs113461499	1.99815e-08	-1.78497	-1.20487	5.43068e-06	-1.66891	-1.17966
131461567	rs74857680	2.01042e-08	-1.78024	-1.20348	5.4976e-06	-1.66006	-1.17627
131461701	rs11766717	6.55649e-08	-1.80161	-1.87029e-10	1.56084e-05	-1.79283	-1.87029e-10
131461800	rs56288570	2.02735e-08	-1.78089	-1.19444	5.69139e-06	-1.64606	-1.15562
131461887	rs55848281	2.02735e-08	-1.78089	-1.19444	5.69139e-06	-1.64606	-1.15562
131461953	rs11763164	2.0284e-08	-1.78089	-1.19392	5.69695e-06	-1.64606	-1.15465
131461988	rs11763240	2.0284e-08	-1.78089	-1.19392	5.69695e-06	-1.64606	-1.15465
131462011	rs11770006	2.03467e-08	-1.77839	-1.19333	5.73071e-06	-1.64124	-1.15355
131462242	rs11763261	2.02237e-08	-1.78197	-1.19582	5.79298e-06	-1.62814	-1.15584
131462696	rs11767669	2.04235e-08	-1.77583	-1.19213	5.77152e-06	-1.63637	-1.15133
131462790	rs11770938	2.22779e-08	-1.68145	-1.1996	6.71432e-06	-1.47051	-1.16588
131462880	rs11764235	2.04974e-08	-1.77284	-1.19151	5.84644e-06	-1.6246	-1.1502
131463005	rs11764266	2.04486e-08	-1.77399	-1.19274	5.94459e-06	-1.60571	-1.15244
131463091	rs35480282	2.01704e-08	-1.78695	-1.19348	5.77629e-06	-1.63305	-1.15382
131463170	rs35842177	2.03063e-08	-1.77914	-1.19457	5.86273e-06	-1.61614	-1.15588
131463279	rs17792713	1.9928e-08	-1.7926	-1.19992	5.64897e-06	-1.64484	-1.16432
131463363	rs55975923	2.05288e-08	-1.77415	-1.18867	5.96397e-06	-1.59972	-1.15518
131463451	rs66645003	2.04055e-08	-1.77868	-1.19016	5.85817e-06	-1.61519	-1.15761
131463462	rs73163158	2.03293e-08	-1.78115	-1.19143	5.81622e-06	-1.62028	-1.1597
131463481	rs67654455	2.04941e-08	-1.78115	-1.18336	5.92024e-06	-1.62028	-1.14197
131463591	rs77817152	6.4036e-08	-1.8252	-1.87029e-10	2.11178e-05	-1.49052	-1.87029e-10
131463711	rs67655809	2.03654e-08	-1.78592	-1.1849	5.83409e-06	-1.63029	-1.14663
131463902	rs1073259	3.4159e-08	-1.37681	-1.07681	7.98942e-06	-1.40593	-1.05659
131463934	rs79195106	6.44284e-08	-1.81909	-1.87029e-10	1.60038e-05	-1.76781	-1.87029e-10
131463968	rs67810505	2.05504e-08	-1.77615	-1.18562	5.94656e-06	-1.61004	-1.14779
131464021	rs1073260	1.30314e-06	-1.47935e-10	1.18788	0.00027601	-1.47935e-10	1.0798
131464095	rs12534297	2.04133e-08	-1.78356	-1.1849	5.86317e-06	-1.62532	-1.14663
131464201	rs73148846	2.05305e-08	-1.77615	-1.18659	5.95244e-06	-1.61004	-1.1468
131464280	rs12539540	2.04283e-08	-1.78356	-1.18416	5.87004e-06	-1.62532	-1.14546
131464481	rs11765324	2.06339e-08	-1.77355	-1.18416	5.99159e-06	-1.60482	-1.14546
131464527	rs11768883	2.0376e-08	-1.78592	-1.18438	5.83893e-06	-1.63029	-1.1458
131464635	rs1592696	2.06295e-08	-1.77355	-1.18438	5.98955e-06	-1.60482	-1.1458
131464699	rs1592697	2.04732e-08	-1.78115	-1.18438	5.89765e-06	-1.62028	-1.1458
131465135	rs1592698	2.06223e-08	-1.77615	-1.18213	5.97961e-06	-1.61004	-1.14224
131465222	rs7457100	2.02551e-08	-1.7926	-1.18364	5.76134e-06	-1.64484	-1.14462
131465245	rs12535113	2.02693e-08	-1.79044	-1.1851	5.77549e-06	-1.64005	-1.14696
131465283	rs12535127	2.01103e-08	-1.79696	-1.18646	5.67909e-06	-1.6547	-1.14914
131465533	rs12535142	2.03716e-08	-1.78592	-1.18459	5.83697e-06	-1.63029	-1.14613
131465534	rs6467389	6.40933e-07	0.695283	-0.217004	4.83047e-05	-0.282461	-0.380643
131465768	rs4728229	6.71882e-07	0.798948	-0.273512	5.06176e-05	-0.184844	-0.43149
131465802	rs61212111	2.02718e-08	-1.78583	-1.18959	5.77588e-06	-1.63511	-1.15183
131465803	rs6964815	2.12041e-08	-1.74022	-1.19023	6.29413e-06	-1.54808	-1.15294
131465806	rs78191935	1.05293e-06	-1.47935e-10	0.974687	0.000216136	-1.47935e-10	0.835274
131465867	rs61502430	2.03716e-08	-1.78592	-1.18459	5.83697e-06	-1.63029	-1.14613
131465908	rs11773898	2.03903e-08	-1.78356	-1.18602	5.85258e-06	-1.62532	-1.14843
131465945	rs11767055	2.05645e-08	-1.78592	-1.17516	5.92272e-06	-1.63029	-1.13155
131466070	rs11767029	2.02686e-08	-1.79044	-1.18514	5.79025e-06	-1.64005	-1.14441
131466161	rs17165899	1.38738e-07	-1.47935e-10	-1.05206	3.10205e-05	-1.47935e-10	-1.10598
131466250	rs11767140	2.08807e-08	-1.77615	-1.16967	6.0743e-06	-1.61004	-1.12653
131466380	rs17165901	9.75108e-08	-1.65931	0.254624	2.46748e-05	-1.39346	0.0586138
131466554	rs34068831	3.35468e-08	-1.40356	-1.06814	7.86828e-06	-1.40955	-1.06825
131466691	rs12531216	2.03517e-08	-1.78772	-1.18376	5.82208e-06	-1.63415	-1.14482
131466847	rs12536408	2.16782e-08	-1.7281	-1.18024	6.49914e-06	-1.53509	-1.13387
131466907	rs17165903	2.30873e-06	-1.47935e-10	1.7598	0.000490724	-1.47935e-10	1.65525
131467515	rs10273941	3.00489e-08	-1.71922	-0.862595	7.41177e-06	-1.76427	-0.773294
131467527	rs4728230	6.40584e-08	-1.82485	-1.87029e-10	1.50434e-05	-1.82969	-1.87029e-10
131467671	rs17165904	6.6002e-07	-1.47935e-10	0.507623	5.71731e-05	-1.47935e-10	-0.494551
131467857	rs12706991	3.95397e-08	-1.76344	-0.543899	3.30922e-05	-0.253998	-0.787337
131467870	rs12706992	7.46768e-08	-1.04729	-0.624187	7.59516e-05	0.655529	-0.866066
131468065	rs6957886	2.73731e-07	-0.372502	-1.87029e-10	9.23227e-05	-0.0153433	-1.87029e-10
131468115	rs13228986	6.66863e-08	-1.37083	-0.413821	0.000257209	1.5893	-0.580049
131468120	rs10261843	1.18285e-06	-1.11055	2.20158	0.000828937	0.947364	1.23215
131468214	rs6975951	2.02289e-07	-1.82011	1.14516	3.40817e-05	-1.82526	0.813387
131468317	rs35609718	1.04409e-07	-1.33633	-1.87029e-10	2.15204e-05	-1.47163	-1.87029e-10
131468328	rs143090713	6.24002e-07	-1.47935e-10	0.451508	0.000114213	-1.47935e-10	0.19743
131468391	rs6976489	2.98713e-07	-1.70451	1.41934	4.70002e-05	-1.76474	1.07426
131468414	rs6976261	3.12193e-07	-1.45342	1.21239	4.95469e-05	-1.51172	0.874006
131468455	rs10954331	4.41996e-08	-1.05674	-1.13919	0.000349365	2.50685	-1.19137
131468631	rs6980306	3.74781e-07	-1.69422	1.63592	4.13565e-05	-1.75215	0.933749
131468867	rs35908723	1.18239e-07	-0.853151	-0.358791	0.000129775	0.496721	-0.171552
131468884	rs1592699	3.4583e-07	-1.70502	1.56632	3.81441e-05	-1.73286	0.833597
131468997	rs1592700	3.33445e-07	-1.67402	1.49885	3.61163e-05	-1.72343	0.769537
131469044	rs1592701	3.3792e-08	-1.80334	-0.661083	7.64748e-06	-1.604	-0.902257
131469379	rs62470681	1.31749e-07	-0.785989	-0.31776	0.000142637	0.545953	-0.126281
131469386	rs4731814	3.85438e-07	-1.67171	1.64144	3.94774e-05	-1.71067	0.845764
131469401	rs35344758	1.29824e-07	-0.785989	-0.332475	0.000140342	0.545953	-0.142506
131469562	rs4731815	7.41537e-07	-1.15596	1.78004	0.000816822	1.40575	0.759036
131469970	rs6948136	6.75132e-07	-1.25904	1.78931	0.000633639	1.14429	0.766557
131470012	rs60086509	6.90131e-07	-1.25585	1.80808	0.00065423	1.16791	0.774915
131470050	rs17165911	7.03143e-07	-1.25904	1.82996	0.000654914	1.14429	0.799582
131470233	rs738108	6.33398e-07	-1.2699	1.73635	0.000592116	1.11946	0.723612
131470351	rs738110	1.04566e-06	-1.78393	2.75169	0.000194425	-0.905548	1.63496
131470718	rs7458636	7.23674e-07	-1.2699	1.86959	0.000659787	1.11946	0.831826
131470800	rs12539373	7.51579e-07	-1.25904	1.89657	0.000691409	1.14429	0.85381
131470931	rs10954332	7.72224e-07	-1.25904	1.92367	0.000706857	1.14429	0.875906
131470960	rs11982496	7.54086e-07	-1.2699	1.91076	0.000682294	1.11946	0.86537
131471308	rs62470684	6.87875e-08	-0.943239	-0.810386	6.25617e-05	0.274726	-0.679207
131471355	rs738111	7.09631e-07	-1.24809	1.82819	0.000559438	1.16922	0.617077
131471669	rs2010709	7.72956e-07	-1.28064	1.94622	0.000690193	1.09473	0.901611
131471934	rs13223601	6.5939e-08	-0.935297	-0.86062	5.97528e-05	0.286953	-0.73737
131471963	rs10256253	1.00473e-07	-0.825784	-0.548973	0.000114586	0.583576	-0.382881
131472013	rs2058965	8.10865e-07	-1.2775	1.99096	0.000740561	1.11815	0.948623
131472114	rs62470685	1.10324e-06	1.02136	-1.87029e-10	0.000242538	0.950526	-1.87029e-10
131472293	rs35750201	6.70359e-08	-0.908561	-0.870858	6.15171e-05	0.327973	-0.749292
131473057	rs36050296	7.26326e-08	-0.800982	-0.89825	7.01297e-05	0.491034	-0.781321
131473113	rs13227715	7.25661e-08	-0.800982	-0.899167	7.00544e-05	0.491034	-0.782396
131473147	rs13227914	6.88221e-08	-0.855668	-0.897453	6.46362e-05	0.408528	-0.780386
131473231	rs13227842	6.83335e-08	-0.864017	-0.89623	6.39145e-05	0.395864	-0.778951
131473268	rs12671398	1.90455e-07	-1.47935e-10	-0.735233	3.96062e-05	-1.47935e-10	-0.861647
131474212	rs17165919	6.71681e-08	-0.899772	-0.877677	6.18554e-05	0.341413	-0.757247
131474805	rs34040127	7.18689e-08	-0.791399	-0.918405	6.94794e-05	0.505415	-0.805018
131475157	rs62470689	6.86987e-08	-0.792829	-0.962087	6.58301e-05	0.503271	-0.856828
131475593	rs12706993	1.38042e-06	-1.80435	3.04985	0.000169505	-1.06915	1.6614
131476153	rs1421362	6.9499e-08	-0.846348	-0.896987	6.55909e-05	0.422643	-0.77984
131476176	rs62470690	6.95697e-08	-0.846348	-0.89597	6.56692e-05	0.422643	-0.778647
131476280	rs10954335	6.66819e-08	-1.78471	-1.87029e-10	1.50414e-05	-1.82983	-1.87029e-10
131476298	rs74571746	3.85938e-07	-0.0289687	-1.87029e-10	7.83278e-05	-0.179731	-1.87029e-10
131476584	rs35839193	6.92942e-08	-0.846348	-0.899937	6.53643e-05	0.422643	-0.7833
131477141	rs17165924	7.08299e-08	-0.828516	-0.89585	6.74722e-05	0.449588	-0.778507
131477445	rs118148927	1.27179e-07	-1.47935e-10	-1.13905	3.30424e-05	-1.47935e-10	-1.04284
131477544	rs10488337	5.98639e-08	-0.932313	-0.96026	5.77329e-05	0.369841	-0.854648
131477671	rs58809656	2.02704e-07	-1.47935e-10	-0.672901	4.15932e-05	-1.47935e-10	-0.812697
131477892	rs62468061	1.3585e-07	-1.0731	-1.87029e-10	1.53546e-05	-1.80922	-1.87029e-10
131478436	rs7796285	1.16897e-06	-1.7946	2.87383	0.000189953	-1.04215	1.74829
131478656	rs140550756	1.30975e-07	-1.47935e-10	-1.10964	3.45239e-05	-1.47935e-10	-0.998982
131479473	rs6968838	1.27974e-06	-1.81371	2.98347	0.000195188	-1.12489	1.85822
131480032	rs17793127	3.95115e-07	-1.58669	1.58123	4.27682e-05	-1.51977	0.734931
131480441	rs12706994	1.72836e-07	-0.832306	-1.87029e-10	4.93324e-05	-0.642052	-1.87029e-10
131480515	rs6467390	8.14167e-07	-1.29807	2.01558	0.000627393	1.00686	0.894082
131480857	rs6467392	8.03645e-07	-1.29807	2.00258	0.000620838	1.00686	0.88358
131481020	rs4728232	7.59406e-07	-1.2998	1.94769	0.000630361	1.06634	0.839319
131481025	rs114268050	1.24906e-07	-1.15709	-1.87029e-10	4.31374e-05	-0.776244	-1.87029e-10
131481068	rs4728233	7.59406e-07	-1.2998	1.94769	0.000630361	1.06634	0.839319
131481218	rs4728234	7.37296e-07	-1.28924	1.90758	0.000625546	1.09096	0.807034
131481442	rs74946325	4.45498e-08	-1.80774	-0.380298	2.19532e-05	-1.2564	-0.195323
131481465	rs62468062	6.46854e-08	-0.853191	-0.96192	6.51546e-05	0.492757	-0.856629
131481709	rs117460720	9.05521e-08	-1.47872	-1.87029e-10	1.88192e-05	-1.60575	-1.87029e-10
131482202	rs1362930	9.48895e-07	-1.78882	2.65947	0.000165068	-0.954328	1.52005
131482615	rs13245122	5.4571e-08	-1.63615	-0.348992	3.8629e-05	-0.394693	-0.491938
131483386	rs10954336	7.41187e-07	-1.24828	1.87188	0.000667692	1.1688	0.794392
131483905	rs74502760	9.74466e-08	-1.40534	-1.87029e-10	2.2963e-05	-1.40675	-1.87029e-10
131484000	rs62468063	7.60636e-08	-0.755288	-0.897788	7.51335e-05	0.559412	-0.780779
131484456	rs2160953	7.63138e-07	-1.24828	1.90107	0.000568196	1.1688	0.633033
131484584	rs7804008	1.45383e-06	1.29731	-1.87029e-10	0.000386501	1.4165	-1.87029e-10
131485123	rs73148857	1.86457e-07	-0.00400051	-0.752444	6.78138e-05	0.343648	-0.667516
131486060	rs12532334	9.9828e-07	-1.80699	2.72837	0.000121318	-1.09467	1.35246
131486491	rs56836797	3.60473e-08	-1.38222	-1.01759	8.38883e-05	1.09	-1.20115
131487237	rs34309593	3.86403e-07	-0.0277663	-1.87029e-10	0.000108408	0.14527	-1.87029e-10
131487619	rs141882902	1.39183e-07	-1.04886	-1.87029e-10	2.04399e-05	-1.52315	-1.87029e-10
131487661	rs147992602	1.36207e-07	-1.47935e-10	-1.07047	3.58912e-05	-1.47935e-10	-0.960141
131488390	rs888542	3.33121e-07	-1.81478	1.63864	2.63156e-05	-1.82523	0.554756
131489234	rs62468065	1.90851e-08	-1.82946	-1.20628	1.28727e-05	-0.860291	-1.12524
131489783	rs11769926	3.41656e-07	-0.150844	-1.87029e-10	8.30982e-05	-0.12061	-1.87029e-10
131490537	rs13245780	1.5182e-07	-0.961949	-1.87029e-10	3.78843e-05	-0.906098	-1.87029e-10
131490811	rs10269950	3.07364e-07	-1.80626	1.54965	6.6807e-05	-0.621833	0.283008
131490974	rs10225093	3.01328e-07	-1.80954	1.53309	6.56638e-05	-0.6176	0.261515
131491182	rs888533	3.42651e-07	-1.81736	1.66942	2.52878e-05	-1.82684	0.516528
131491290	rs759731	3.33508e-08	-1.34124	-1.13633	7.59847e-05	0.993549	-1.20365
131491300	rs759732	3.73763e-08	-1.28215	-1.08146	8.89028e-05	1.15627	-1.20936
131491331	rs10255121	3.21607e-07	-1.80231	1.59099	7.12994e-05	-0.55093	0.277185
131491348	rs759733	3.58904e-08	-1.32107	-1.0831	8.10985e-05	1.06443	-1.2094
131491505	rs741535	3.79009e-07	-1.75164	1.70455	2.85915e-05	-1.71336	0.525831
131491585	rs113357625	1.26979e-06	1.16196	-1.87029e-10	0.000295886	1.14934	-1.87029e-10
131491623	rs741536	1.05917e-06	-0.925672	1.90627	8.18741e-05	-0.81712	0.681669
131491757	rs741537	3.14141e-07	-1.79022	1.55542	7.90956e-05	-0.400165	0.230188
131492300	rs17165941	4.29517e-07	0.0780137	-1.87029e-10	0.000194235	0.728436	-1.87029e-10
131492545	rs80111087	4.19338e-06	2.35661	-1.87029e-10	5.44714e-05	-0.542957	-1.87029e-10
131492669	rs10755878	1.33774e-06	1.21409	-1.87029e-10	0.000311685	1.20136	-1.87029e-10
131493132	rs11767764	9.5591e-08	-1.42457	-1.87029e-10	0.00020326	0.773851	-1.87029e-10
131493169	rs6948706	3.69888e-07	-1.73498	1.66353	2.89121e-05	-1.6989	0.522526
131493182	rs6949084	3.5913e-07	-1.76933	1.66837	7.6889e-05	-0.520043	0.321772
131493332	rs6948872	3.69412e-07	-1.76933	1.69659	7.78455e-05	-0.520043	0.334135
131493373	rs11764366	9.42839e-08	-1.43834	-1.87029e-10	0.000199398	0.754671	-1.87029e-10
131494250	rs73148864	4.52583e-07	0.130325	-1.87029e-10	0.000206353	0.788955	-1.87029e-10
131494724	rs6958819	3.40223e-08	-1.78269	-0.674944	4.12254e-05	-0.61547	-0.206109
131495511	rs7793518	3.45352e-08	-1.73766	-0.705011	1.58635e-05	-1.6789	-0.0977082
131495967	rs7797207	3.45516e-08	-1.72066	-0.721529	1.59671e-05	-1.66749	-0.10261
131496043	rs544844559	6.61408e-08	-1.79286	-1.87029e-10	4.00675e-05	-0.850068	-1.87029e-10
131496066	rs7780608	3.71319e-08	-1.64864	-0.721529	1.71178e-05	-1.5979	-0.10261
131496245	rs9767827	9.1695e-08	-1.46618	-1.87029e-10	0.000183081	0.669297	-1.87029e-10
131496264	rs13221153	3.21021e-08	-1.77927	-0.736457	3.8292e-05	-0.598388	-0.297004
131496497	rs6947573	3.37402e-08	-1.73541	-0.730548	1.5198e-05	-1.70325	-0.116215
131496590	rs62468066	1.41146e-06	1.26773	-1.87029e-10	0.000328824	1.25489	-1.87029e-10
131496599	rs6951619	3.40654e-08	-1.73045	-0.725919	1.52892e-05	-1.69752	-0.115971
131496807	rs10272905	3.14859e-08	-1.77927	-0.755839	3.84283e-05	-0.598388	-0.293452
131497091	rs2334129	3.41792e-08	-1.73045	-0.722585	1.54796e-05	-1.69752	-0.103593
131497358	rs6970404	3.37314e-08	-1.72536	-0.74086	1.49399e-05	-1.69166	-0.144941
131497540	rs11768161	9.24637e-08	-1.45783	-1.87029e-10	0.000177889	0.640528	-1.87029e-10
131497833	rs4728235	3.52848e-08	-1.68214	-0.739056	1.53983e-05	-1.65691	-0.149466
131497995	rs4728236	3.51497e-08	-1.68214	-0.742892	1.54054e-05	-1.65691	-0.149009
131498003	rs4731816	3.51497e-08	-1.68214	-0.742892	1.54054e-05	-1.65691	-0.149009
131498202	rs6976055	3.57394e-08	-1.66965	-0.738744	1.53211e-05	-1.64341	-0.167992
131498815	rs28505104	9.32118e-08	-1.44977	-1.87029e-10	0.000181609	0.661224	-1.87029e-10
131499299	rs141972831	1.18581e-07	-1.47935e-10	-1.20905	2.89299e-05	-1.47935e-10	-1.17576
131500051	rs75943731	6.57983e-08	-1.79805	-1.87029e-10	1.93797e-05	-1.57641	-1.87029e-10
131500240	rs34036443	8.76598e-08	-1.51118	-1.87029e-10	1.72862e-05	-1.69073	-1.87029e-10
131500276	rs73148871	8.75618e-08	-1.5123	-1.87029e-10	0.000163238	0.554576	-1.87029e-10
131500879	rs10244536	3.03462e-08	-1.8153	-0.75667	3.09892e-05	-0.78907	-0.317926
131501095	rs74363554	9.56217e-08	-1.42425	-1.87029e-10	0.000193746	0.725916	-1.87029e-10
131501440	rs145092435	6.64212e-08	-1.78863	-1.87029e-10	1.55065e-05	-1.79937	-1.87029e-10
131502072	rs12536241	1.03809e-07	-1.3421	-1.87029e-10	0.000202141	0.768333	-1.87029e-10
131503061	rs11761851	1.26295e-07	-1.14602	-1.87029e-10	0.00131518	2.64109	-1.87029e-10
131503080	rs75086919	6.3876e-08	-1.8277	-1.87029e-10	1.5792e-05	-1.78113	-1.87029e-10
131504147	rs55694669	3.16148e-08	-1.79387	-0.73715	1.42297e-05	-1.80476	-0.080548
131504511	rs78358500	1.24014e-07	-1.47935e-10	-1.16425	3.11161e-05	-1.47935e-10	-1.10291
131505116	rs1122732	1.55882e-07	-0.93555	-1.87029e-10	0.00248212	3.27624	-1.87029e-10
131505231	rs34238228	7.1656e-08	-1.71277	-1.87029e-10	1.50758e-05	-1.82755	-1.87029e-10
131505703	rs1985155	7.72737e-08	-1.63729	-1.87029e-10	0.000230838	0.901081	-1.87029e-10
131506117	rs62468068	1.2873e-07	-0.731511	-0.395419	3.76931e-05	-1.40543	0.494279
131506468	rs9886019	4.00732e-07	0.402299	-0.393652	0.00280108	3.09723	0.299894
131507016	rs6957381	2.3668e-06	1.78465	-1.87029e-10	0.000805592	2.15094	-1.87029e-10
131507264	rs142213630	7.95338e-08	-1.60846	-1.87029e-10	0.000312153	1.20286	-1.87029e-10
131507369	rs113099826	6.66834e-08	-1.78469	-1.87029e-10	8.65622e-05	-0.0797708	-1.87029e-10
131507546	rs62468070	1.28213e-07	-0.731511	-0.399444	3.60925e-05	-1.40543	0.450887
131507678	rs62468071	1.2918e-07	-0.731511	-0.391927	3.67852e-05	-1.40543	0.469896
131508644	rs2080733	4.28108e-07	0.485773	-0.411043	0.00282288	3.17397	0.230909
131509171	rs56244943	1.26044e-07	-0.731511	-0.416505	3.54427e-05	-1.40543	0.43272
131509383	rs141500201	1.1888e-07	-1.47935e-10	-1.20653	2.90562e-05	-1.47935e-10	-1.1714
131509927	rs9641910	1.29617e-07	-0.711691	-0.408372	3.63737e-05	-1.39308	0.446291
131511721	rs117972597	8.71367e-08	-1.51717	-1.87029e-10	1.69903e-05	-1.70799	-1.87029e-10
131511871	rs11982848	1.29741e-07	-0.760387	-0.358719	3.78893e-05	-1.42331	0.517347
131511877	rs11976075	1.27467e-07	-0.777975	-0.358811	3.78033e-05	-1.43413	0.525893
131512943	rs73148874	1.91701e-07	-0.728712	-1.87029e-10	6.0742e-05	-0.433999	-1.87029e-10
131513297	rs10237123	2.05529e-06	1.64353	-1.87029e-10	0.000694653	2.00278	-1.87029e-10
131513953	rs10225504	4.46995e-07	0.466405	-0.348504	0.00289855	3.14548	0.285854
131514514	rs7800281	1.81696e-06	1.52027	-1.87029e-10	0.000512022	1.69773	-1.87029e-10
131514984	rs9656405	5.3114e-08	-1.64231	-0.369892	2.43733e-05	-1.82994	0.482793
131515176	rs77077206	9.74331e-08	-1.40548	-1.87029e-10	0.00091576	2.27912	-1.87029e-10
131515708	rs10954339	2.29008e-07	-0.550889	-1.87029e-10	0.00515423	4.00694	-1.87029e-10
131516117	rs2111906	1.44001e-06	-1.47935e-10	1.28776	3.95808e-05	-1.47935e-10	-0.862288
131516295	rs2111907	1.51956e-07	-0.556309	-0.404749	0.000138924	0.179034	0.214263
131516493	rs11762632	2.29008e-07	-0.550889	-1.87029e-10	0.00515423	4.00694	-1.87029e-10
131517202	rs6944918	4.66957e-07	0.393504	-0.231913	0.00282101	2.96284	0.441383
131517415	rs6945544	4.67523e-07	0.345648	-0.182846	0.00281776	2.89245	0.510611
131517447	rs80113194	6.55176e-08	-1.80233	-1.87029e-10	1.54983e-05	-1.7999	-1.87029e-10
131517925	rs1004592	4.67645e-07	0.300677	-0.137615	0.00282876	2.82608	0.580874
131517995	rs1004591	5.70396e-07	0.485891	-0.124207	0.00369977	3.09804	0.577356
131518007	rs3890309	5.89254e-07	0.510523	-0.116312	0.00387404	3.13394	0.587482
131518040	rs10242198	5.59699e-07	0.485891	-0.143138	0.00368639	3.09804	0.573733
131518050	rs55889307	1.702e-07	-0.590533	-0.257141	4.93065e-05	-1.34715	0.704568
131518065	rs10241990	6.07599e-07	0.560184	-0.135315	0.00414899	3.20614	0.583845
131518399	rs11975237	4.79322e-07	0.345648	-0.157922	0.00294448	2.89245	0.5546
131518479	rs13238375	5.01878e-07	0.399371	-0.16566	0.00286363	2.87464	0.544574
131518512	rs10242607	4.87082e-07	0.361708	-0.157922	0.00295745	2.89685	0.5546
131518782	rs1477222	4.60904e-07	0.314203	-0.16566	0.0027303	2.82696	0.544574
131518955	rs1477223	4.91242e-07	0.38566	-0.173369	0.00300251	2.93199	0.534576
131519082	rs1477224	5.65584e-08	-1.59888	-0.350489	2.5444e-05	-1.82765	0.523496
131519883	rs79436019	6.47983e-08	-1.81337	-1.87029e-10	1.50517e-05	-1.82914	-1.87029e-10
131520263	rs75903068	6.5577e-08	-1.80142	-1.87029e-10	1.5513e-05	-1.79896	-1.87029e-10
131520482	rs12706996	1.63721e-07	-0.370348	-0.516133	0.000117654	0.147128	0.0799883
131520867	rs117701154	6.3766e-08	-1.82943	-1.87029e-10	1.58191e-05	-1.77942	-1.87029e-10
131522786	rs10954340	1.66509e-07	0.328441	-1.19804	4.7914e-06	-1.81414	-1.15967
131522963	rs4731820	1.84643e-07	0.44311	-1.20933	3.37941e-05	0.110726	-1.13107
131523051	rs17165961	1.14262e-07	-1.24615	-1.87029e-10	0.000185275	0.68121	-1.87029e-10
131523490	rs73148888	1.68105e-07	0.328441	-1.1885	4.85742e-06	-1.81414	-1.14598
131523692	rs1425087	3.42878e-06	2.15531	-1.87029e-10	0.00140381	2.70631	-1.87029e-10
131524248	rs73148889	1.3263e-07	0.111182	-1.20827	4.7959e-06	-1.7893	-1.18357
131524901	rs62468074	3.07563e-06	2.04662	-1.87029e-10	0.000706657	2.01991	-1.87029e-10
131524905	rs17165966	1.14262e-07	-1.24615	-1.87029e-10	0.000185275	0.68121	-1.87029e-10
131524949	rs12234840	1.63888e-07	0.291759	-1.17722	5.02196e-06	-1.81083	-1.11598
131524971	rs12234841	1.63888e-07	0.291759	-1.17722	5.02196e-06	-1.81083	-1.11598
131525193	rs61421000	1.67542e-07	0.328441	-1.19185	4.92748e-06	-1.81414	-1.13166
131525355	rs17794043	1.70739e-07	0.346897	-1.1914	4.92451e-06	-1.81568	-1.13073
131525452	rs55937521	4.0433e-08	-1.17901	-1.10599	1.06989e-05	-1.64896	-0.521529
131525515	rs112744860	1.12621e-07	-1.26062	-1.87029e-10	0.000179779	0.651095	-1.87029e-10
131525712	rs73148892	1.11896e-07	-1.26708	-1.87029e-10	0.00017737	0.637604	-1.87029e-10
131525795	rs10488340	1.11896e-07	-1.26708	-1.87029e-10	0.00017737	0.637604	-1.87029e-10
131525928	rs73148894	1.09563e-07	-1.28815	-1.87029e-10	0.000157062	0.516007	-1.87029e-10
131526020	rs73148895	1.088e-07	-1.29514	-1.87029e-10	0.000154791	0.501442	-1.87029e-10
131526120	rs79313010	1.09563e-07	-1.28815	-1.87029e-10	0.000157062	0.516007	-1.87029e-10
131526137	rs11773903	2.16355e-07	-0.607726	-1.87029e-10	0.00452709	3.8772	-1.87029e-10
131526173	rs73148897	1.11835e-07	-1.26762	-1.87029e-10	0.000163882	0.558513	-1.87029e-10
131526655	rs73148898	1.09545e-07	-1.28832	-1.87029e-10	0.000169617	0.59291	-1.87029e-10
131526680	rs73148899	1.09545e-07	-1.28832	-1.87029e-10	0.000169617	0.59291	-1.87029e-10
131526745	rs11771563	2.15911e-07	-0.609778	-1.87029e-10	0.00452718	3.87722	-1.87029e-10
131526762	rs4731821	3.34983e-06	2.13202	-1.87029e-10	0.00136935	2.68146	-1.87029e-10
131527096	rs73148901	1.08858e-07	-1.29461	-1.87029e-10	0.000167372	0.579584	-1.87029e-10
131527306	rs73148902	1.09545e-07	-1.28832	-1.87029e-10	0.000169617	0.59291	-1.87029e-10
131527344	rs76339034	3.60174e-06	-1.47935e-10	2.20453	5.4675e-05	-1.47935e-10	-0.539227
131527536	rs73151003	1.11102e-07	-1.2742	-1.87029e-10	0.000174739	0.622659	-1.87029e-10
131527754	rs10261124	6.29802e-07	0.460759	-1.87029e-10	0.00329583	3.55978	-1.87029e-10
131527863	rs141923644	3.64469e-07	-1.47935e-10	-0.0862061	8.06876e-05	-1.47935e-10	-0.150049
131528228	rs11768999	2.06839e-07	-0.652707	-1.87029e-10	0.00410575	3.77951	-1.87029e-10
131528516	rs73725630	1.69645e-05	4.96361	-1.20937	3.23618e-05	0.134194	-1.19785
131528620	rs74425008	2.0971e-05	5.1735	-1.20725	3.45876e-05	0.207312	-1.20445
131528702	rs56213452	1.30296e-05	3.49033	-1.87029e-10	0.00250139	3.28397	-1.87029e-10
131529852	rs17165969	1.25886e-07	-1.14927	-1.87029e-10	0.000208273	0.798217	-1.87029e-10
131529921	rs7781573	2.45621e-06	1.82173	-1.87029e-10	0.000854602	2.21	-1.87029e-10
131530222	rs759737	4.26446e-08	-1.02734	-1.20441	7.58551e-06	-1.44942	-1.06497
131530324	rs62468076	2.08503e-06	1.65789	-1.87029e-10	0.000589662	1.83892	-1.87029e-10
131530354	rs73151005	1.26884e-07	-1.14137	-1.87029e-10	0.000211525	0.813711	-1.87029e-10
131531190	rs17165970	1.28819e-07	-1.12624	-1.87029e-10	0.000217874	0.843281	-1.87029e-10
131531375	rs57477424	2.13067e-06	1.67955	-1.87029e-10	0.00073584	2.06038	-1.87029e-10
131531466	rs78624092	9.575e-08	-1.42291	-1.87029e-10	2.64884e-05	-1.26393	-1.87029e-10
131532169	rs62468092	2.1907e-06	1.70733	-1.87029e-10	0.000757678	2.08963	-1.87029e-10
131532279	rs7801448	7.97554e-07	0.696903	-1.87029e-10	0.00377216	3.69477	-1.87029e-10
131532476	rs146068926	2.03535e-07	-1.47935e-10	-0.668807	4.23309e-05	-1.47935e-10	-0.795116
131532832	rs57758316	7.59148e-07	0.647549	-1.87029e-10	0.00350628	3.62168	-1.87029e-10
131532891	rs73151007	1.30911e-07	-1.11013	-1.87029e-10	0.000224803	0.874591	-1.87029e-10
131532931	rs3885260	1.05236e-05	4.48605	-1.20932	2.34315e-05	-0.194089	-1.19246
131532970	rs61449202	7.85389e-07	0.681533	-1.87029e-10	0.00368736	3.67203	-1.87029e-10
131533146	rs139150383	1.33437e-07	-1.47935e-10	-1.09102	3.6892e-05	-1.47935e-10	-0.932638
131533620	rs1425086	7.28593e-08	-0.498157	-1.19796	1.19405e-05	-1.02451	-1.03619
131533769	rs10264040	4.22399e-06	3.55825	-1.19436	0.00485812	5.1268	-1.17903
131533816	rs2333896	4.24203e-06	3.55975	-1.1916	0.0044762	5.04856	-1.18266
131535554	rs112051620	9.45484e-08	-1.43554	-1.87029e-10	0.00100721	2.37431	-1.87029e-10
131535589	rs113825498	4.05204e-07	1.20995	-1.1902	6.18509e-05	0.593053	-1.00896
131535730	rs10272683	9.1896e-08	-1.46399	-1.87029e-10	0.000852546	2.20759	-1.87029e-10
131536317	rs79138320	9.39531e-08	-1.44185	-1.87029e-10	0.000986598	2.35363	-1.87029e-10
131536382	rs60398050	2.15047e-06	1.68879	-1.87029e-10	0.000743039	2.07011	-1.87029e-10
131536603	rs73151010	6.37607e-08	-1.82951	-1.87029e-10	3.13848e-05	-1.09431	-1.87029e-10
131537310	rs4731822	6.78548e-08	-0.589415	-1.17786	1.21424e-05	-1.04772	-0.996203
131537865	rs73151011	6.42782e-08	-1.82143	-1.87029e-10	6.43117e-05	-0.376892	-1.87029e-10
131537918	rs76070078	2.17048e-06	1.69805	-1.87029e-10	0.000750318	2.07986	-1.87029e-10
131538410	rs11766735	8.84781e-08	-1.50189	-1.87029e-10	2.70822e-05	-1.24176	-1.87029e-10
131538526	rs987998	4.85352e-05	5.98299	-1.17759	3.33192e-05	0.0869768	-1.12148
131539096	rs34835812	6.93591e-08	-0.984484	-0.760865	3.79881e-05	0.0974353	-1.0008
131539274	rs73725635	5.32749e-06	3.80477	-1.20878	0.00823583	5.61162	-1.136
131539363	rs11975170	6.77019e-06	4.04442	-1.20878	0.0108431	5.88665	-1.136
131539621	rs117159621	1.14248e-07	-1.24627	-1.87029e-10	3.25297e-05	-1.05848	-1.87029e-10
131539697	rs11972336	4.91522e-05	5.9925	-1.17447	3.36487e-05	0.0916918	-1.11635
131541281	rs56227632	9.60917e-08	-1.41934	-1.87029e-10	0.000133514	0.353571	-1.87029e-10
131541459	rs75952842	1.01571e-07	-1.36389	-1.87029e-10	0.00117225	2.52605	-1.87029e-10
131541469	rs74695911	6.02299e-06	3.92792	-1.20923	0.00954292	5.75305	-1.13012
131541499	rs56388326	9.89407e-08	-1.39013	-1.87029e-10	0.000142726	0.420292	-1.87029e-10
131541560	rs139002196	2.36269e-07	-1.47935e-10	-0.519674	7.10389e-05	-1.47935e-10	-0.277405
131541811	rs77265499	3.94841e-06	2.29642	-1.87029e-10	0.000568949	1.80316	-1.87029e-10
131542122	rs62468096	1.25713e-07	-1.15065	-1.87029e-10	3.49868e-05	-0.985662	-1.87029e-10
131542232	rs1425085	5.71941e-08	-0.766694	-1.1715	1.10002e-05	-1.18709	-0.955631
131542345	rs10464712	5.25051e-06	3.79021	-1.20878	0.007253	5.48454	-1.136
131542688	rs13244980	5.16782e-07	-0.59184	0.854815	1.09761e-05	-1.0338	-1.11112
131542900	rs10250261	3.47674e-06	3.37824	-1.20903	0.00505293	5.12019	-1.1331
131542906	rs10279798	5.32542e-06	3.80477	-1.20917	0.00827599	5.61162	-1.13114
131542957	rs10250284	6.02334e-06	3.92792	-1.20917	0.00953342	5.75305	-1.13112
131542961	rs73151013	1.00777e-07	-1.37174	-1.87029e-10	0.000148753	0.461654	-1.87029e-10
131544227	rs1425084	5.76882e-08	-0.766694	-1.1629	1.12398e-05	-1.18709	-0.934087
131544397	rs146843476	2.29318e-07	-1.47935e-10	-0.549538	6.66448e-05	-1.47935e-10	-0.341257
131544499	rs73151014	9.66584e-08	-1.41346	-1.87029e-10	0.000135333	0.367103	-1.87029e-10
131545173	rs62468097	2.40483e-06	1.80059	-1.87029e-10	0.000835807	2.18776	-1.87029e-10
131545526	rs11534068	4.78434e-06	3.69782	-1.20936	0.0074416	5.48863	-1.11442
131546036	rs74670764	5.72763e-07	0.365826	-1.87029e-10	0.000254484	0.998604	-1.87029e-10
131546422	rs76477135	4.12654e-06	-1.47935e-10	2.34055	4.88817e-05	-1.47935e-10	-0.65123
131546516	rs10954341	3.73694e-07	1.10743	-1.16864	5.99762e-05	0.50162	-0.948306
131546546	rs10954342	4.85564e-06	3.71149	-1.20824	0.00815661	5.56476	-1.09881
131546556	rs4728238	3.1462e-07	0.952391	-1.18567	5.00239e-05	0.36675	-0.994881
131546743	rs10954343	4.92603e-06	3.72658	-1.20893	0.00743044	5.47931	-1.1066
131546866	rs73725640	2.27535e-05	5.21948	-1.17165	2.32789e-05	-0.281309	-1.11178
131547236	rs11535254	4.77101e-06	3.69443	-1.20877	0.00717705	5.44244	-1.10443
131547430	rs59945874	2.2504e-06	1.73422	-1.87029e-10	0.000779427	2.11793	-1.87029e-10
131547818	rs146218707	2.46825e-07	-1.47935e-10	-0.475966	7.47334e-05	-1.47935e-10	-0.226707
131547960	rs17133213	9.66584e-08	-1.41346	-1.87029e-10	0.000135333	0.367103	-1.87029e-10
131548277	rs4728240	5.99106e-08	-0.736226	-1.15557	1.17123e-05	-1.16335	-0.91664
131548286	rs113255532	9.44574e-08	-1.4365	-1.87029e-10	0.000124118	0.2806	-1.87029e-10
131548306	rs12112385	4.78868e-06	3.69782	-1.20845	0.00754261	5.48863	-1.10094
131548505	rs10954344	4.78637e-06	3.69782	-1.20893	0.00750002	5.48863	-1.1066
131548953	rs6955090	5.25746e-06	3.7916	-1.20885	0.00836374	5.59649	-1.10546
131549516	rs1863225	3.54818e-07	1.07288	-1.18592	5.35109e-05	0.434864	-0.995612
131549587	rs73725641	5.25954e-06	3.7916	-1.20845	0.00840162	5.59649	-1.10094
131549715	rs73151015	9.95449e-08	-1.38404	-1.87029e-10	0.000144701	0.434036	-1.87029e-10
131549902	rs62468099	2.2504e-06	1.73422	-1.87029e-10	0.000779427	2.11793	-1.87029e-10
131549922	rs73725642	4.94516e-06	3.72997	-1.20845	0.00782683	5.52562	-1.10094
131549953	rs62468100	2.2504e-06	1.73422	-1.87029e-10	0.000779427	2.11793	-1.87029e-10
131550275	rs77371160	3.70545e-07	-1.47935e-10	-0.069672	0.000114852	-1.47935e-10	0.203014
131550370	rs56291605	6.43459e-08	-1.82037	-1.87029e-10	0.000113792	0.193736	-1.87029e-10
131550503	rs62468101	2.40533e-07	0.6955	-1.19729	0.000192733	1.76381	-1.04314
131550827	rs6965507	2.52958e-06	1.85116	-1.87029e-10	0.00088147	2.24096	-1.87029e-10
131550917	rs73151016	7.62013e-08	-1.65127	-1.87029e-10	1.85395e-05	-1.62073	-1.87029e-10
131551165	rs73151018	6.45016e-08	-1.81796	-1.87029e-10	6.87058e-05	-0.3108	-1.87029e-10
131552129	rs10954345	1.01854e-07	-1.36111	-1.87029e-10	0.00016057	0.538099	-1.87029e-10
131552152	rs4728241	5.94047e-08	-0.772303	-1.12797	1.23205e-05	-1.17327	-0.856102
131553787	rs73151022	9.55324e-08	-1.42518	-1.87029e-10	0.000131725	0.340082	-1.87029e-10
131554002	rs73151023	9.55324e-08	-1.42518	-1.87029e-10	0.000131725	0.340082	-1.87029e-10
131554128	rs4612286	9.90317e-08	-1.38921	-1.87029e-10	0.00113557	2.49426	-1.87029e-10
131554452	rs62468104	1.57247e-06	1.37575	-1.87029e-10	0.000441435	1.5494	-1.87029e-10
131554666	rs759738	6.95071e-08	-0.62205	-1.12117	1.36374e-05	-1.08573	-0.842087
131554668	rs117548772	7.03626e-08	-1.73098	-1.87029e-10	1.51639e-05	-1.82172	-1.87029e-10
131555001	rs731203	1.04384e-07	-1.33657	-1.87029e-10	0.00133487	2.65596	-1.87029e-10
131555008	rs117343763	7.84515e-08	-1.62217	-1.87029e-10	2.08741e-05	-1.50212	-1.87029e-10
131555067	rs8180781	3.92633e-05	5.75195	-1.15856	3.06527e-05	-0.0265862	-1.09133
131555069	rs79529128	6.42316e-08	-1.82215	-1.87029e-10	1.50397e-05	-1.82994	-1.87029e-10
131555180	rs8180782	2.95943e-05	5.46527	-1.15458	2.68518e-05	-0.164985	-1.08532
131555875	rs76031202	2.14126e-06	-1.47935e-10	1.6845	3.4924e-05	-1.47935e-10	-0.987459
131555959	rs7796957	1.03782e-07	-1.34235	-1.87029e-10	0.000167446	0.580028	-1.87029e-10
131555983	rs73725644	4.27065e-05	5.8306	-1.15314	3.21162e-05	0.0118722	-1.08315
131556255	rs146739371	6.82406e-08	-1.76161	-1.87029e-10	1.82904e-05	-1.63426	-1.87029e-10
131556599	rs73151026	9.55324e-08	-1.42518	-1.87029e-10	0.000131725	0.340082	-1.87029e-10
131556931	rs138093187	7.5576e-08	-1.65951	-1.87029e-10	2.02867e-05	-1.53067	-1.87029e-10
131557243	rs62468106	1.83316e-06	1.52915	-1.87029e-10	0.000516708	1.70685	-1.87029e-10
131557406	rs4728242	9.9997e-08	-1.37951	-1.87029e-10	0.000154032	0.496524	-1.87029e-10
131557507	rs10273565	2.92055e-07	0.872774	-1.18048	0.000243389	1.94472	-0.990696
131557617	rs10261075	6.02237e-06	3.92447	-1.20588	0.00955615	5.70602	-1.08172
131557852	rs79353305	1.11216e-07	-1.27317	-1.87029e-10	0.00160986	2.84327	-1.87029e-10
131558341	rs12706997	9.73018e-08	-0.279386	-1.12744	1.78352e-05	-0.804454	-0.855007
131558456	rs12706998	9.28019e-08	-0.317703	-1.13648	1.69623e-05	-0.83557	-0.874069
131558566	rs73151027	8.46098e-08	-1.5466	-1.87029e-10	9.53234e-05	0.0166418	-1.87029e-10
131558980	rs7812272	1.3448e-07	0.0567963	-1.14003	5.23331e-06	-1.82174	-1.06385
131559021	rs79102200	1.13082e-07	-1.25653	-1.87029e-10	0.00168898	2.89125	-1.87029e-10
131559126	rs17165985	1.13082e-07	-1.25653	-1.87029e-10	0.00168898	2.89125	-1.87029e-10
131559641	rs60772407	1.81035e-07	0.318602	-1.10456	5.67331e-06	-1.79073	-1.01413
131559815	rs4731824	8.97029e-08	-0.372397	-1.11575	1.69403e-05	-0.879826	-0.831113
131559934	rs76446459	7.62722e-08	-1.65034	-1.87029e-10	0.000123283	0.273847	-1.87029e-10
131560016	rs59684747	1.13991e-07	-1.24852	-1.87029e-10	0.00172815	2.91418	-1.87029e-10
131560452	rs2058968	1.29757e-07	0.0177077	-1.13669	5.24602e-06	-1.82412	-1.05904
131560626	rs12539275	1.15945e-07	-1.23153	-1.87029e-10	0.00181371	2.9625	-1.87029e-10
131560646	rs73725647	3.70986e-05	5.67027	-1.13359	3.05613e-05	-0.0663082	-1.05459
131560724	rs73151030	8.302e-08	-1.56557	-1.87029e-10	9.0771e-05	-0.0322933	-1.87029e-10
131560764	rs2058969	1.23519e-07	-0.0341966	-1.13405	5.25241e-06	-1.82669	-1.05526
131561005	rs112029692	8.2674e-08	-1.56974	-1.87029e-10	8.97855e-05	-0.0432104	-1.87029e-10
131561474	rs1425090	1.2396e-07	-0.0341966	-1.13049	5.27912e-06	-1.82669	-1.05019
131561496	rs12539514	1.16993e-07	-1.22253	-1.87029e-10	0.00186038	2.9879	-1.87029e-10
131562678	rs12672482	2.27792e-07	0.645396	-1.20161	0.000163784	1.61828	-1.06036
131562723	rs7799428	1.3453e-07	0.00889448	-1.09175	5.59398e-06	-1.82215	-0.996791
131562870	rs13235215	6.20723e-07	0.446239	-1.87029e-10	0.000111372	0.17224	-1.87029e-10
131563272	rs4731825	7.79056e-08	-0.496634	-1.13251	1.48114e-05	-0.979599	-0.865637
131563330	rs79236826	3.53821e-08	-1.23343	-1.18501	7.01738e-06	-1.54657	-1.04568
131564200	rs888536	1.15144e-07	-0.110139	-1.12832	5.28244e-06	-1.82914	-1.04711
131564371	rs188850654	3.71799e-07	-1.47935e-10	-0.0662931	6.46927e-05	-1.47935e-10	-0.370985
131564675	rs77735686	1.81261e-07	-0.784707	-1.87029e-10	0.0628041	6.50714	-1.87029e-10
131564707	rs2160952	1.02076e-07	-0.221395	-1.13753	5.21039e-06	-1.82973	-1.06025
131565550	rs11765910	2.55205e-08	-1.72126	-1.02391	1.56817e-05	-1.41668	-0.371457
131567263	rs7801375	2.15112e-05	5.19623	-1.20454	0.080755	7.83283	-1.07429
131567745	rs76630052	1.43776e-07	-1.01639	-1.87029e-10	0.0317935	5.82638	-1.87029e-10
131567903	rs148489502	4.39827e-06	2.40432	-1.87029e-10	0.000839751	2.19247	-1.87029e-10
131568169	rs1834291	1.00641e-07	-0.221765	-1.15132	5.10631e-06	-1.82972	-1.08043
131569131	rs117865882	6.38252e-08	-1.8285	-1.87029e-10	1.50792e-05	-1.82732	-1.87029e-10
131569211	rs76742730	1.46196e-07	-0.999701	-1.87029e-10	0.0334575	5.8774	-1.87029e-10
131569455	rs74851413	1.42698e-07	-1.02392	-1.87029e-10	0.0310664	5.80325	-1.87029e-10
131570017	rs73725651	2.95062e-05	5.46527	-1.15757	2.67311e-05	-0.164985	-1.08982
131570302	rs112973460	7.88275e-08	-1.61738	-1.87029e-10	2.9971e-05	-1.1404	-1.87029e-10
131570360	rs73151032	7.8839e-08	-1.61724	-1.87029e-10	7.89715e-05	-0.171547	-1.87029e-10
131570695	rs10085839	7.3228e-07	1.77562	-1.1641	0.000127097	1.24133	-0.937013
131570751	rs117914469	1.90206e-07	-1.47935e-10	-0.736539	2.81842e-05	-1.47935e-10	-1.20187
131570950	rs1425088	7.31742e-07	1.77562	-1.16483	0.000126867	1.24133	-0.93882
131571366	rs6972544	2.43309e-06	1.81227	-1.87029e-10	0.000846143	2.20005	-1.87029e-10
131571379	rs79045569	3.52834e-07	-1.47935e-10	-0.118648	3.13699e-05	-1.47935e-10	-1.09478
131571631	rs60089522	1.44978e-07	-1.00806	-1.87029e-10	0.0326142	5.85187	-1.87029e-10
131571695	rs7799455	1.1006e-07	-0.149029	-1.13459	2.26909e-05	-0.548624	-0.870046
131571710	rs7799084	1.0819e-07	-0.166163	-1.13459	2.23541e-05	-0.563579	-0.870046
131571818	rs7782417	8.97662e-08	-0.327195	-1.16024	1.8164e-05	-0.703545	-0.937649
131571941	rs62468121	1.84527e-06	1.53573	-1.87029e-10	0.000520211	1.7136	-1.87029e-10
131572495	rs10085675	8.63127e-08	-0.371618	-1.15505	1.74129e-05	-0.767981	-0.915441
131572510	rs9641911	1.2024e-07	-0.0423076	-1.15285	5.11802e-06	-1.82515	-1.08272
131572652	rs16874053	1.48566e-07	-0.983618	-1.87029e-10	0.0351323	5.92624	-1.87029e-10
131573194	rs4731826	9.40246e-08	-0.310923	-1.13017	1.98954e-05	-0.689451	-0.860695
131573205	rs4728243	8.58474e-08	-1.53208	-1.87029e-10	0.00010372	0.101063	-1.87029e-10
131573561	rs76568809	6.61254e-07	-1.47935e-10	0.509491	0.000116118	-1.47935e-10	0.213971
131573808	rs62468123	2.43309e-06	1.81227	-1.87029e-10	0.000846143	2.20005	-1.87029e-10
131573999	rs9649568	9.46611e-08	-0.283282	-1.15106	1.89531e-05	-0.69241	-0.906259
131574264	rs9641913	1.48056e-05	4.78179	-1.16368	1.9273e-05	-0.482728	-1.0992
131574321	rs10488343	1.20149e-07	-1.19592	-1.87029e-10	0.0157419	5.12345	-1.87029e-10
131574535	rs150201885	1.41358e-07	-1.47935e-10	-1.03335	3.67423e-05	-1.47935e-10	-0.936706
131574559	rs10234439	1.06061e-07	-0.175304	-1.14532	2.10674e-05	-0.599549	-0.89336
131574598	rs138712178	1.62605e-07	-1.47935e-10	-0.893321	4.46961e-05	-1.47935e-10	-0.740747
131574608	rs12667919	8.18261e-07	1.88071	-1.15818	0.00014206	1.33839	-0.922771
131574796	rs17800493	1.51984e-05	4.80386	-1.15957	1.95898e-05	-0.472753	-1.09287
131574891	rs73151034	7.74374e-08	-1.63518	-1.87029e-10	7.82132e-05	-0.181195	-1.87029e-10
131575230	rs6965514	8.46645e-08	-0.404627	-1.14132	1.76557e-05	-0.785024	-0.884551
131575438	rs10954346	1.52455e-05	4.80386	-1.15647	1.96822e-05	-0.472753	-1.08816
131575646	rs7783654	1.65748e-07	-0.874177	-1.87029e-10	0.048603	6.25081	-1.87029e-10
131575782	rs138989409	2.3354e-07	-1.47935e-10	-0.531294	2.8656e-05	-1.47935e-10	-1.18527
131575882	rs17166010	7.77174e-08	-1.63157	-1.87029e-10	7.90364e-05	-0.170725	-1.87029e-10
131576076	rs78355418	1.78814e-07	-0.798298	-1.87029e-10	0.00502923	3.98239	-1.87029e-10
131576105	rs74958498	1.61501e-07	-0.900135	-1.87029e-10	0.0450543	6.17499	-1.87029e-10
131576640	rs17192046	1.05137e-07	-1.32938	-1.87029e-10	2.70512e-05	-1.2429	-1.87029e-10
131577444	rs17166011	1.62942e-07	-0.891251	-1.87029e-10	0.0462422	6.20102	-1.87029e-10
131578069	rs150432668	8.41352e-07	-1.47935e-10	0.750363	0.000198558	-1.47935e-10	0.750448
131578262	rs138364108	4.59711e-06	2.44854	-1.87029e-10	0.000876735	2.23557	-1.87029e-10
131578395	rs10280590	9.77418e-08	-0.26677	-1.13555	1.98919e-05	-0.678243	-0.87208
131578530	rs62468125	2.25555e-06	1.7365	-1.87029e-10	0.000781304	2.12033	-1.87029e-10
131578853	rs147203921	2.64604e-07	-1.47935e-10	-0.406414	3.24362e-05	-1.47935e-10	-1.06136
131579145	rs1582684	1.00722e-07	-0.248319	-1.12397	2.07058e-05	-0.662397	-0.847823
131579676	rs145933017	1.8014e-07	-1.47935e-10	-0.790914	4.90583e-05	-1.47935e-10	-0.647624
131580315	rs6467396	7.70807e-08	-1.63979	-1.87029e-10	8.06471e-05	-0.150551	-1.87029e-10
131580533	rs1820337	3.22575e-07	-0.20831	-1.87029e-10	0.00111052	2.47195	-1.87029e-10
131580938	rs890109	1.20164e-07	-0.102549	-1.09324	2.49487e-05	-0.536702	-0.787111
131582457	rs73151037	7.81663e-08	-1.62581	-1.87029e-10	8.24955e-05	-0.12789	-1.87029e-10
131582613	rs73725654	1.5455e-05	4.78179	-1.12075	2.05209e-05	-0.482728	-1.03646
131583236	rs4141859	1.0034e-06	1.99838	-1.07188	0.000185925	1.43192	-0.747209
131583887	rs10253301	1.03068e-07	-0.292313	-1.05694	2.24604e-05	-0.708722	-0.720159
131583993	rs62468126	2.08816e-06	1.65939	-1.87029e-10	0.00072039	2.03916	-1.87029e-10
131584037	rs79664315	6.38394e-08	-1.82828	-1.87029e-10	1.63907e-05	-1.74392	-1.87029e-10
131584146	rs6947245	1.28282e-07	-1.13042	-1.87029e-10	0.0191158	5.31764	-1.87029e-10
131584147	rs76993758	1.86193e-05	4.96253	-1.11522	1.91658e-05	-0.558725	-1.02878
131584153	rs6965417	1.05411e-07	-0.27158	-1.0552	1.97517e-05	-0.840362	-0.717034
131584453	rs1593312	9.89109e-07	1.97293	-1.06078	0.00018531	1.40844	-0.727042
131585351	rs17166016	1.58791e-07	-0.917056	-1.87029e-10	0.0428655	6.12519	-1.87029e-10
131586387	rs4332072	1.51583e-07	0.0817249	-1.04524	2.93502e-05	-0.461976	-0.699359
131586772	rs117478368	1.18534e-07	-1.47935e-10	-1.20945	2.8531e-05	-1.47935e-10	-1.18964
131587952	rs1609856	1.15329e-07	-0.184636	-1.05222	2.48386e-05	-0.616507	-0.711729
131588099	rs1609855	1.02571e-07	-0.292313	-1.06178	2.22662e-05	-0.708722	-0.728842
131588218	rs1582681	1.00442e-07	-0.30869	-1.06638	2.17749e-05	-0.7227	-0.737174
131588293	rs1582680	1.02622e-07	-0.326781	-1.02682	2.2994e-05	-0.738126	-0.667272
131588649	rs56408170	1.59678e-05	4.78179	-1.08811	2.1456e-05	-0.482728	-0.991902
131588652	rs75310472	1.19682e-07	-1.47935e-10	-1.19981	2.80347e-05	-1.47935e-10	-1.20719
131589867	rs1834290	8.78564e-08	-0.519477	-0.989466	1.2826e-05	-1.38499	-0.604175
131590226	rs1991190	8.11289e-08	-1.58861	-1.87029e-10	8.85963e-05	-0.0565439	-1.87029e-10
131590785	rs1593310	5.33718e-07	1.29726	-1.00204	4.53602e-05	-0.100847	-0.625152
131591290	rs62468127	9.88727e-07	0.911771	-1.87029e-10	0.000228138	0.889318	-1.87029e-10
131591517	rs76082125	1.48692e-07	-0.982767	-1.87029e-10	0.0248027	5.57807	-1.87029e-10
131591784	rs73151044	7.70975e-08	-1.63958	-1.87029e-10	7.44775e-05	-0.230136	-1.87029e-10
131591828	rs73151045	7.62495e-08	-1.65064	-1.87029e-10	7.21049e-05	-0.262512	-1.87029e-10
131592432	rs12667685	9.58762e-07	-1.47935e-10	0.880996	0.000111648	-1.47935e-10	0.174722
131592768	rs4446682	6.68122e-06	3.8984	-1.07599	8.46049e-06	-1.44776	-0.957471
131592794	rs56257740	7.70975e-08	-1.63958	-1.87029e-10	7.44775e-05	-0.230136	-1.87029e-10
131593797	rs1593309	4.95184e-06	3.5595	-1.03663	8.08979e-06	-1.54569	-0.904343
131593811	rs73725657	7.08398e-06	3.96694	-1.08599	8.53007e-06	-1.4299	-0.967137
131594086	rs145278503	6.38067e-08	-1.82879	-1.87029e-10	1.54004e-05	-1.80624	-1.87029e-10
131594210	rs4731827	7.48137e-06	4.01213	-1.0766	8.70894e-06	-1.41796	-0.95832
131594403	rs117819395	1.31605e-05	-1.47935e-10	3.50032	7.39297e-05	-1.47935e-10	-0.23752
131594508	rs4504579	4.76104e-06	3.51567	-1.0321	8.05761e-06	-1.55568	-0.898333
131595410	rs2008684	3.77947e-06	3.33307	-1.08038	7.25211e-06	-1.59582	-0.963524
131595703	rs4731828	6.28344e-06	3.83024	-1.06921	8.39156e-06	-1.46521	-0.948199
131595743	rs4731829	3.72251e-06	3.31262	-1.07512	7.27324e-06	-1.60016	-0.956276
131596335	rs35347390	1.7946e-07	-0.794697	-1.87029e-10	2.83756e-05	-1.19511	-1.87029e-10
131597008	rs10226716	4.63557e-06	3.52831	-1.07145	7.66428e-06	-1.55281	-0.951248
131597211	rs117675235	7.14339e-08	-1.71587	-1.87029e-10	1.75691e-05	-1.67449	-1.87029e-10
131597330	rs7801748	6.71129e-06	3.93545	-1.10855	7.4921e-06	-1.52372	-1.00307
131597409	rs12666394	5.19722e-06	3.67702	-1.10579	7.01266e-06	-1.5938	-0.999119
131597462	rs116940637	5.6872e-07	-1.47935e-10	0.358741	0.000186552	-1.47935e-10	0.688075
131597466	rs62468143	1.4835e-06	1.31751	-1.87029e-10	0.000413565	1.48418	-1.87029e-10
131597501	rs2216982	5.2025e-06	3.67702	-1.10477	7.0228e-06	-1.5938	-0.997674
131597923	rs4278107	7.97187e-06	4.10335	-1.10432	7.84205e-06	-1.4841	-0.997037
131597947	rs10260150	2.87513e-07	-0.32338	-1.87029e-10	0.000775781	2.11324	-1.87029e-10
131598395	rs4728245	7.9276e-06	4.09971	-1.10626	7.81364e-06	-1.48497	-0.999788
131598900	rs143319035	5.66506e-06	3.81211	-1.15468	1.19967e-05	-0.896583	-1.15942
131598926	rs56002515	7.94737e-06	4.09175	-1.0958	8.11523e-06	-1.4619	-0.984995
131598997	rs58144984	8.21045e-06	4.12432	-1.0958	7.97744e-06	-1.47902	-0.984995
131599145	rs62468144	1.42225e-06	1.27535	-1.87029e-10	0.00039605	1.44091	-1.87029e-10
131599191	rs73151051	8.17153e-08	-1.58141	-1.87029e-10	8.38151e-05	-0.11202	-1.87029e-10
131599451	rs150893517	6.72958e-08	-1.77555	-1.87029e-10	1.52507e-05	-1.81601	-1.87029e-10
131600608	rs10954347	1.23832e-07	-0.256115	-0.909604	1.56085e-05	-1.32971	-0.463103
131601163	rs12539197	1.31858e-07	-1.10292	-1.87029e-10	0.0181184	5.26405	-1.87029e-10
131601621	rs2113891	4.56719e-06	3.51984	-1.07783	7.06516e-06	-1.62544	-0.960014
131601834	rs4731830	5.85505e-06	3.75768	-1.06726	7.69985e-06	-1.56362	-0.935815
131601878	rs150097388	1.25536e-06	1.15053	-1.87029e-10	0.000276457	1.08142	-1.87029e-10
131602736	rs7804298	4.22453e-06	3.43043	-1.06641	7.12336e-06	-1.64262	-0.934631
131603662	rs2341028	1.31059e-07	-0.289673	-0.819326	1.68898e-05	-1.40865	-0.305274
131604799	rs10237626	3.60547e-06	3.2201	-1.01454	7.35798e-06	-1.68057	-0.864276
131604951	rs12707007	3.67835e-06	3.24062	-1.01505	7.37907e-06	-1.67703	-0.864961
131605595	rs6949852	1.42183e-06	1.27505	-1.87029e-10	0.00039593	1.4406	-1.87029e-10
131605755	rs6949779	3.50497e-06	3.19734	-1.02005	7.27568e-06	-1.68446	-0.871632
131605857	rs74764237	2.16461e-06	1.69535	-1.87029e-10	0.00122129	2.56703	-1.87029e-10
131606162	rs10271989	1.09483e-07	-0.372296	-0.916577	1.42794e-05	-1.44636	-0.435458
131606200	rs76746441	8.38619e-08	-1.55548	-1.87029e-10	2.21275e-05	-1.44381	-1.87029e-10
131606220	rs75476037	2.81483e-08	-1.5505	-1.09666	7.67856e-06	-1.43609	-1.06611
131607238	rs6956379	2.72717e-08	-1.61943	-1.05936	1.04524e-05	-1.69047	-0.503328
131607697	rs13232323	5.32914e-08	-1.29688	-0.711989	4.48752e-05	-0.584871	-0.151876
131608065	rs6961000	3.07361e-06	2.58883	-0.542869	2.7168e-05	-1.38555	0.14696
131608137	rs6961159	2.30978e-06	2.42087	-0.660609	1.99406e-05	-1.43771	-0.110171
131608373	rs6961580	2.8707e-06	2.83007	-0.85241	1.78453e-05	-1.34386	-0.31503
131609556	rs9640869	3.1813e-05	4.38298	-1.87029e-10	1.98085e-05	-1.55452	-1.87029e-10
131609712	rs2059456	3.98361e-06	3.38773	-1.08243	5.52799e-06	-1.62756	-1.20325
131609715	rs2059455	3.98181e-06	3.38773	-1.08288	5.52744e-06	-1.62756	-1.20335
131609859	rs2059454	3.20651e-05	4.39088	-1.87029e-10	1.98415e-05	-1.55286	-1.87029e-10
131609898	rs2059453	3.97277e-06	3.36875	-1.06618	5.52941e-06	-1.63129	-1.19927
131610190	rs7804290	8.92298e-08	-1.49343	-1.87029e-10	0.00032148	1.2323	-1.87029e-10
131611476	rs7385859	7.79386e-07	1.8724	-1.19854	5.54691e-06	-1.68208	-1.14532
131611756	rs146296025	6.34931e-07	0.46887	-1.87029e-10	2.25824e-05	-1.42346	-1.87029e-10
131611902	rs13309355	7.23173e-08	-1.70358	-1.87029e-10	1.75743e-05	-1.6742	-1.87029e-10
131612959	rs76391758	2.69788e-05	4.21816	-1.87029e-10	1.93575e-05	-1.57756	-1.87029e-10
131613051	rs78250581	1.2179e-07	-1.47935e-10	-1.18235	2.80334e-05	-1.47935e-10	-1.20724
131613053	rs12540215	9.04785e-08	-1.47953	-1.87029e-10	0.000239793	0.939143	-1.87029e-10
131613277	rs11983666	8.22266e-08	-1.57517	-1.87029e-10	2.05297e-05	-1.51876	-1.87029e-10
131613393	rs73151056	6.86881e-08	-1.75507	-1.87029e-10	1.53804e-05	-1.80754	-1.87029e-10
131613763	rs1582678	6.25667e-08	-0.7664	-1.08201	1.02566e-05	-1.07583	-1.13689
131613963	rs1593306	2.30349e-06	2.72868	-0.971148	5.24766e-06	-1.71777	-1.16509
131614642	rs17166027	8.79628e-08	-1.50773	-1.87029e-10	0.000221282	0.858804	-1.87029e-10
131615105	rs62468147	7.43098e-08	-1.6764	-1.87029e-10	1.68402e-05	-1.71686	-1.87029e-10
131615271	rs67672868	9.04785e-08	-1.47953	-1.87029e-10	0.000239793	0.939143	-1.87029e-10
131616279	rs1593305	2.38032e-06	2.68137	-0.891027	5.41048e-06	-1.72508	-1.12721
131616506	rs117013003	6.4216e-08	-1.82239	-1.87029e-10	1.56015e-05	-1.79327	-1.87029e-10
131616588	rs66524749	9.23164e-08	-1.45943	-1.87029e-10	0.00025361	0.995165	-1.87029e-10
131617539	rs7777709	9.2098e-08	-1.46179	-1.87029e-10	0.000251956	0.988619	-1.87029e-10
131617710	rs58093368	1.00753e-07	-1.37197	-1.87029e-10	0.000320259	1.2285	-1.87029e-10
131618027	rs140746247	4.59444e-07	-1.47935e-10	0.145371	5.39959e-05	-1.47935e-10	-0.551726
131618881	rs77468884	7.47475e-07	0.632055	-1.87029e-10	0.000109016	0.15086	-1.87029e-10
131619693	rs4523180	0.000923999	7.9655	-0.213684	1.36894e-05	-1.04551	-0.878495
131619847	rs1593304	0.949046	12.7733	1.91304	5.13555e-06	-1.72106	-1.18339
131620166	rs4141858	2.35127e-05	4.08065	-1.87029e-10	1.86423e-05	-1.6152	-1.87029e-10
131621079	rs117334041	7.95227e-07	0.693981	-1.87029e-10	0.000103409	0.0980607	-1.87029e-10
131621195	rs76140329	2.37726e-05	4.09164	-1.87029e-10	1.88736e-05	-1.60287	-1.87029e-10
131622000	rs4637759	1.24685e-07	-1.15886	-1.87029e-10	0.000785975	2.12629	-1.87029e-10
131622277	rs75035631	8.59608e-08	-1.53075	-1.87029e-10	1.78124e-05	-1.66074	-1.87029e-10
131623243	rs138668393	1.20433e-07	-1.47935e-10	-1.19355	3.05648e-05	-1.47935e-10	-1.12078
131623641	rs4728246	2.96194e-08	-1.57348	-1.02273	6.62308e-06	-1.4507	-1.19937
131623709	rs1834289	2.96238e-08	-1.69015	-0.905916	1.13116e-05	-0.927184	-1.18762
131625039	rs118173472	7.55104e-07	0.642209	-1.87029e-10	9.88376e-05	0.0528447	-1.87029e-10
131625168	rs151085521	1.42495e-07	-1.47935e-10	-1.02534	3.92697e-05	-1.47935e-10	-0.870181
131625606	rs4731831	2.86771e-08	-1.48	-1.14855	6.30315e-06	-1.51392	-1.18567
131625903	rs2113890	1.20899e-07	-1.18969	-1.87029e-10	0.000500722	1.67542	-1.87029e-10
131626101	rs67427671	1.193e-07	-1.20301	-1.87029e-10	0.000705328	2.01803	-1.87029e-10
131626120	rs17193209	2.87105e-08	-1.495	-1.13239	6.0281e-06	-1.54854	-1.19566
131626399	rs67573360	1.23343e-07	-1.16968	-1.87029e-10	0.00076555	2.09996	-1.87029e-10
131626837	rs17193230	2.78203e-08	-1.51109	-1.14779	6.42369e-06	-1.49708	-1.18357
131627021	rs4410855	4.24908e-07	1.14321	-1.07598	9.55169e-06	-1.50596	-0.777959
131627162	rs78456529	0.000233638	6.37688	-1.87029e-10	2.42324e-05	-1.35294	-1.87029e-10
131627573	rs6955182	0.0482284	10.4802	1.22664	4.62462e-06	-1.80844	-1.2008
131627984	rs17801630	6.53403e-08	-1.4958	-0.30924	2.22967e-05	-0.298905	-1.13729
131628225	rs7806149	4.22563e-08	-1.77304	-0.467854	9.06231e-06	-1.22188	-1.11463
131628692	rs11773206	5.08154e-08	-1.80597	-0.250473	8.5566e-05	1.04699	-1.13834
131628701	rs11769507	4.50555e-08	-1.81646	-0.360294	9.41752e-05	1.17034	-1.16582
131628972	rs76633120	3.01047e-06	2.0252	-1.87029e-10	1.52981e-05	-1.81291	-1.87029e-10
131629932	rs4728247	3.77348e-08	-1.76311	-0.590958	6.17572e-05	0.79109	-1.20851
131630520	rs77203072	1.8538e-07	-1.47935e-10	-0.762237	5.17911e-05	-1.47935e-10	-0.593415
131631545	rs56162910	1.96162e-08	-1.79925	-1.20905	1.37964e-05	-1.16985	-0.746374
131631982	rs12707008	1.98882e-08	-1.81368	-1.18084	8.84128e-05	1.14773	-1.20635
131632308	rs7800092	2.08764e-07	0.491503	-1.13495	0.000104714	0.986032	-0.875431
131632519	rs77369848	1.32558e-07	-1.47935e-10	-1.09763	3.0363e-05	-1.47935e-10	-1.12741
131632592	rs6467401	2.01304e-08	-1.7799	-1.20251	6.35051e-05	0.816796	-1.20631
131632967	rs12673290	1.35611e-07	0.0508845	-1.12574	7.07059e-05	0.574145	-0.856249
131633604	rs71526456	1.06641e-07	-1.31518	-1.87029e-10	1.69197e-05	-1.71216	-1.87029e-10
131633678	rs17193476	1.06236e-06	0.983597	-1.87029e-10	1.56004e-05	-1.79333	-1.87029e-10
131634071	rs7385835	4.97906e-08	-0.911015	-1.16581	2.50867e-05	-0.403034	-0.915263
131634161	rs6977570	5.5099e-08	-0.920904	-1.05461	2.90347e-05	-0.443562	-0.728581
131634425	rs6978076	2.10516e-08	-1.73055	-1.20712	6.5475e-06	-1.47065	-1.1909
131634519	rs74749506	1.07848e-07	-1.30392	-1.87029e-10	1.75701e-05	-1.67443	-1.87029e-10
131634652	rs6943987	2.38427e-08	-1.82736	-0.985811	8.64995e-06	-1.4931	-0.889983
131634654	rs6943990	2.40327e-08	-1.8169	-0.988332	8.83538e-06	-1.45511	-0.906758
131634774	rs10488345	4.17699e-08	-1.41744	-0.83503	5.62863e-06	-1.82989	-0.982874
131634940	rs6944574	5.71915e-08	-1.79498	-0.143261	1.42003e-05	-1.71351	-0.173867
131636005	rs140238010	6.59688e-08	-1.79547	-1.87029e-10	1.56169e-05	-1.79228	-1.87029e-10
131636009	rs6467402	1.23263e-07	-0.821103	-0.34922	8.83516e-05	0.334487	-0.393796
131636406	rs2879920	1.54752e-07	-0.664769	-0.278055	0.000116735	0.560861	-0.341585
131636596	rs2098838	2.29221e-08	-1.74675	-1.1058	5.20307e-06	-1.76558	-1.12581
131636917	rs9690921	4.97984e-08	-1.10506	-0.971605	7.97648e-06	-1.58855	-0.875591
131638544	rs139703697	8.01068e-08	-1.60129	-1.87029e-10	2.62266e-05	-1.27386	-1.87029e-10
131639596	rs139895763	2.00258e-07	-1.47935e-10	-0.685039	5.41964e-05	-1.47935e-10	-0.54802
131639804	rs10229179	1.77915e-07	0.261428	-1.06477	1.81984e-05	-0.688322	-0.950977
131642055	rs76545008	3.067e-08	-1.50385	-1.05751	8.55243e-06	-1.27616	-1.11826
131643432	rs2113889	2.11082e-08	-1.80305	-1.13194	4.83044e-06	-1.82915	-1.13654
131644243	rs10224200	1.78839e-07	0.0501508	-0.848311	1.68522e-05	-0.974557	-0.741597
131644443	rs10224458	2.46203e-08	-1.82898	-0.952102	8.22186e-06	-1.50676	-0.92708
131644578	rs1863226	4.81475e-07	1.39947	-1.20726	8.62821e-05	1.09798	-1.18099
131645337	rs7802962	4.69537e-07	1.37652	-1.20942	7.22972e-05	0.939438	-1.19929
131645702	rs11762083	1.11285e-07	-0.0638858	-1.20866	7.94653e-05	1.00232	-1.16764
131646302	rs118147425	4.61212e-07	0.14921	-1.87029e-10	0.00010376	0.101449	-1.87029e-10
131646526	rs190205085	6.79303e-08	-1.76616	-1.87029e-10	1.72284e-05	-1.69408	-1.87029e-10
131647237	rs1593303	4.5371e-07	1.33804	-1.20523	7.5223e-05	0.960007	-1.18018
131647324	rs35724977	4.7075e-07	1.37652	-1.20684	7.3296e-05	0.939438	-1.18557
131647414	rs726284	2.7542e-07	0.529905	-0.896255	2.29902e-05	-0.639818	-0.765749
131647927	rs2059457	6.77991e-08	-1.01222	-0.755874	4.9859e-05	0.125158	-0.756592
131648462	rs719083	2.82635e-07	0.558301	-0.898791	2.41559e-05	-0.579052	-0.777054
131648492	rs719084	5.27857e-07	1.49353	-1.20935	8.5841e-05	1.10603	-1.19417
131649344	rs11765205	4.52462e-07	1.33804	-1.20799	7.34506e-05	0.960007	-1.20403
131649864	rs62468154	6.06495e-08	-1.6834	-0.196132	1.03877e-05	-1.82901	-0.370996
131650559	rs7384824	7.27943e-08	-0.973764	-0.723246	5.34817e-05	0.184385	-0.745679
131650666	rs117498695	1.42046e-07	-1.0285	-1.87029e-10	3.17273e-05	-1.08346	-1.87029e-10
131652873	rs4731834	2.31465e-07	0.342459	-0.882678	2.21658e-05	-0.699306	-0.742775
131652928	rs6467404	8.6656e-08	-0.980606	-0.542094	7.83413e-05	0.337305	-0.516864
131653206	rs890108	5.42843e-07	1.52079	-1.20862	8.97284e-05	1.14802	-1.19187
131653514	rs117675931	1.58576e-07	-0.918414	-1.87029e-10	3.1866e-05	-1.07909	-1.87029e-10
131653519	rs1593307	8.76957e-08	-0.922124	-0.58865	7.43661e-05	0.332675	-0.564308
131653935	rs10808262	5.13013e-07	1.46505	-1.20939	7.83955e-05	1.02175	-1.20062
131654411	rs140431592	1.29889e-07	-1.47935e-10	-1.11797	3.79078e-05	-1.47935e-10	-0.905476
131654748	rs4354250	5.13057e-07	1.46505	-1.20931	7.83397e-05	1.02175	-1.20133
131655518	rs4466343	4.6402e-07	1.36117	-1.20589	7.06842e-05	0.925175	-1.20759
131656111	rs13246700	4.9888e-07	1.43702	-1.2093	7.63213e-05	0.995681	-1.20136
131656182	rs2341029	7.2818e-08	-0.892178	-0.804506	5.76093e-05	0.308535	-0.795485
131656626	rs4296987	2.50929e-08	-1.55294	-1.20912	4.57736e-06	-1.81013	-1.20938
131657769	rs4731835	4.80355e-07	1.39792	-1.20804	7.76675e-05	1.01622	-1.20441
131657952	rs4236636	4.79953e-07	1.39792	-1.20888	7.76871e-05	1.01622	-1.20416
131658061	rs186074949	6.41471e-08	-1.82347	-1.87029e-10	1.53225e-05	-1.81131	-1.87029e-10
131658131	rs4487697	4.67515e-07	1.37146	-1.20868	7.57398e-05	0.991373	-1.2047
131658393	rs34275475	6.89576e-08	-0.943346	-0.807809	5.31282e-05	0.230899	-0.798825
131658400	rs4374929	4.99769e-07	1.43815	-1.20865	7.61774e-05	0.996732	-1.2043
131658569	rs74969462	6.42252e-08	-1.82225	-1.87029e-10	1.51465e-05	-1.82286	-1.87029e-10
131658709	rs4311612	4.04072e-08	-1.08525	-1.20039	5.52667e-06	-1.62655	-1.2045
131658805	rs12674013	5.07861e-07	1.451	-1.20543	8.13534e-05	1.06607	-1.2079
131658858	rs12667454	6.46809e-08	-1.05265	-0.76253	5.13956e-05	0.151974	-0.753055
131659276	rs76327808	5.33557e-08	-1.7295	-0.278163	1.14778e-05	-1.82605	-0.274175
131660026	rs35071641	7.29798e-08	-0.964682	-0.729782	5.44389e-05	0.198302	-0.741857
131660618	rs9649569	6.44183e-07	1.67674	-1.1934	9.46524e-05	1.21892	-1.20934
131660694	rs3925251	6.44183e-07	1.67674	-1.1934	9.46524e-05	1.21892	-1.20934
131660929	rs11771570	2.03331e-07	-0.669812	-1.87029e-10	2.61909e-05	-1.27522	-1.87029e-10
131661558	rs1514071	2.77237e-07	0.714946	-1.07472	2.11401e-05	-0.507398	-0.982064
131661602	rs10233805	6.42699e-07	1.67674	-1.19571	9.46577e-05	1.21892	-1.20928
131662220	rs150158127	2.94866e-07	-1.47935e-10	-0.298127	4.91627e-05	-1.47935e-10	-0.645498
131662495	rs9649037	7.17766e-08	-0.899875	-0.811213	5.65582e-05	0.296903	-0.802267
131662804	rs12707021	6.17032e-07	1.6387	-1.19843	9.13426e-05	1.18346	-1.20947
131663195	rs28620284	1.5336e-07	0.25717	-1.20903	1.54413e-05	-0.596594	-1.207
131663945	rs36201054	7.6535e-08	-0.919908	-0.726991	6.42222e-05	0.360816	-0.739101
131665308	rs141694334	7.2455e-08	-0.897055	-0.804626	5.72043e-05	0.301167	-0.795172
131667135	rs151231794	7.45198e-08	-0.93205	-0.741532	6.21239e-05	0.341955	-0.753457
131668498	rs4373469	5.58959e-07	1.51958	-1.17815	8.69945e-05	1.13052	-1.20531
131668803	rs7459054	2.6531e-08	-1.54928	-1.15705	4.78161e-06	-1.80572	-1.17014
131669375	rs1123431	6.41783e-07	1.66837	-1.18877	8.84103e-05	1.14867	-1.20731
131669662	rs1514070	7.00389e-08	-0.931772	-0.803824	5.79035e-05	0.31777	-0.799626
131670752	rs79003154	2.82352e-07	-0.341492	-1.87029e-10	2.35286e-05	-1.38242	-1.87029e-10
131671601	rs75769664	7.64486e-08	-1.64803	-1.87029e-10	1.81712e-05	-1.6408	-1.87029e-10
131671986	rs6965479	2.42895e-07	0.633027	-1.12504	1.8406e-05	-0.577393	-1.05056
131672232	rs139195951	1.21473e-07	-1.47935e-10	-1.18496	2.83034e-05	-1.47935e-10	-1.19765
131672308	rs2341030	7.81384e-08	-0.85197	-0.774194	7.49684e-05	0.54008	-0.763646
131672310	rs62468156	1.14326e-07	-0.0555274	-1.19007	8.56584e-05	1.02502	-1.11529
131672487	rs147529419	1.54467e-07	-1.47935e-10	-0.944669	3.16195e-05	-1.47935e-10	-1.08686
131673234	rs925631	5.21535e-07	1.48156	-1.20943	8.47889e-05	1.09479	-1.19526
131673643	rs79826808	1.83895e-07	-1.47935e-10	-0.770284	4.65009e-05	-1.47935e-10	-0.701163
131674017	rs116894276	2.07819e-07	-0.647978	-1.87029e-10	5.06956e-05	-0.614794	-1.87029e-10
131674153	rs9656406	7.5505e-07	1.85159	-1.20945	0.000119779	1.44313	-1.19811
131674881	rs78744981	4.93376e-07	0.216624	-1.87029e-10	3.24627e-05	-1.06054	-1.87029e-10
131675291	rs4288320	5.83337e-07	1.59222	-1.2081	9.7332e-05	1.22268	-1.18518
131675927	rs116981744	1.38315e-07	-1.05511	-1.87029e-10	6.65721e-05	-0.342348	-1.87029e-10
131676482	rs4296988	5.27752e-08	-1.13306	-0.885549	3.53106e-05	-0.0643194	-0.91213
131676902	rs10274758	3.55223e-07	0.793958	-0.905859	2.9364e-05	-0.396514	-0.764352
131677611	rs932083	9.43064e-08	-1.10878	-0.329316	6.70672e-05	0.0060642	-0.341002
131678367	rs4728248	4.07581e-08	-1.22632	-1.05067	5.46026e-06	-1.7576	-1.08554
131679290	rs1514055	2.85101e-08	-1.49277	-1.14162	5.55887e-06	-1.67525	-1.14999
131679572	rs76832997	2.58509e-08	-1.60628	-1.12603	5.23174e-06	-1.76175	-1.12414
131679638	rs4728249	2.68936e-08	-1.58438	-1.10838	5.39192e-06	-1.74944	-1.1063
131679852	rs925629	2.60476e-08	-1.61691	-1.10781	5.28936e-06	-1.75476	-1.12018
131680044	rs925630	9.02685e-08	-0.757656	-0.724202	1.21628e-05	-1.31603	-0.726223
131680319	rs6467409	7.03023e-07	0.6097	-0.0389562	0.000107554	0.0759723	0.0613898
131680491	rs145661967	1.58466e-07	-0.919106	-1.87029e-10	2.33064e-05	-1.39191	-1.87029e-10
131680548	rs6415373	2.46598e-08	-1.82077	-0.9587	6.41208e-06	-1.75192	-0.93053
131681953	rs6952358	8.4137e-08	-0.781471	-0.770729	1.27058e-05	-1.29631	-0.702263
131682021	rs56688205	2.96967e-08	-1.57614	-1.01747	5.93779e-06	-1.74469	-1.01461
131682571	rs116946806	1.36894e-07	-1.06544	-1.87029e-10	8.00704e-05	-0.157727	-1.87029e-10
131682674	rs77862395	8.31437e-08	-1.3779	-0.186174	2.40783e-05	-1.27681	-0.0825103
131683173	rs7791316	3.57016e-08	-1.29897	-1.11048	5.75769e-06	-1.68343	-1.10667
131683439	rs75179978	7.37254e-08	-1.6843	-1.87029e-10	1.50663e-05	-1.82817	-1.87029e-10
131683702	rs12674255	9.38962e-08	-0.736052	-0.706404	1.43521e-05	-1.24008	-0.63666
131683800	rs74510432	3.10341e-08	-1.48894	-1.06062	5.67428e-06	-1.74659	-1.05809
131683879	rs12670089	5.32112e-08	-1.23175	-0.77863	9.48406e-06	-1.57686	-0.714165
131683980	rs67675375	5.92512e-07	0.399724	-1.87029e-10	6.27486e-05	-0.401497	-1.87029e-10
131684427	rs10238848	3.44965e-08	-1.49496	-0.948833	6.42809e-06	-1.73606	-0.943898
131684533	rs6467410	3.36023e-08	-1.47441	-0.995642	6.47449e-06	-1.72504	-0.947727
131684763	rs6467411	3.47009e-08	-1.48085	-0.957027	6.73243e-06	-1.72852	-0.905175
131684890	rs2137821	5.68178e-08	-1.1993	-0.745493	1.02999e-05	-1.53506	-0.673436
131684903	rs11971559	1.95481e-08	-1.8168	-1.19497	5.1214e-06	-1.72516	-1.18205
131684937	rs73151073	6.75336e-08	-1.77202	-1.87029e-10	1.6963e-05	-1.7096	-1.87029e-10
131685455	rs62468158	3.74382e-08	-1.15645	-1.2055	5.22136e-06	-1.68256	-1.20532
131685534	rs10954350	3.42969e-08	-1.45251	-0.997083	6.26524e-06	-1.71299	-0.992627
131686224	rs10231527	4.37755e-07	0.381707	-0.284693	0.00011033	0.32969	-0.166845
131686448	rs6467412	3.25845e-08	-1.44506	-1.05575	5.92898e-06	-1.70883	-1.05195
131686640	rs62468159	3.22307e-08	-1.33734	-1.17439	5.06673e-06	-1.75694	-1.161
131686733	rs118010371	3.59987e-07	-0.0985789	-1.87029e-10	0.000111235	0.17101	-1.87029e-10
131687045	rs67449610	4.33941e-07	0.430377	-0.342115	0.000108913	0.377787	-0.227873
131687290	rs9655876	4.37963e-07	0.445084	-0.347595	0.000109865	0.392322	-0.233703
131687354	rs11766547	4.80193e-08	-1.2826	-0.830439	8.6438e-06	-1.60252	-0.781273
131688368	rs7385251	3.1047e-08	-1.33977	-1.20937	7.26172e-06	-1.34906	-1.20896
131688552	rs11767564	3.31406e-08	-1.42227	-1.06161	5.97056e-06	-1.6959	-1.05789
131688601	rs73151075	4.64183e-08	-1.31658	-0.830372	8.6459e-06	-1.62423	-0.759322
131688900	rs76823087	6.37934e-08	-1.829	-1.87029e-10	1.5303e-05	-1.81259	-1.87029e-10
131688961	rs77465535	2.8525e-08	-1.56773	-1.06613	5.55403e-06	-1.76245	-1.06366
131690492	rs34078620	9.32875e-08	-1.44896	-1.87029e-10	3.3049e-05	-1.04264	-1.87029e-10
131690682	rs28699613	3.25823e-08	-1.42983	-1.07105	6.02608e-06	-1.71251	-1.03203
131691601	rs1514069	4.14616e-08	-1.31673	-0.943148	7.37731e-06	-1.61345	-0.928779
131691886	rs58533430	3.26678e-08	-1.32161	-1.17665	5.14259e-06	-1.75081	-1.15227
131692473	rs4518602	3.54045e-08	-1.22564	-1.19217	5.2648e-06	-1.70381	-1.17578
131692481	rs6467413	3.50141e-08	-1.42103	-1.00786	6.44376e-06	-1.71625	-0.961269
131692625	rs4607550	2.65317e-08	-1.52372	-1.18258	4.774e-06	-1.81463	-1.16282
131692743	rs7457641	1.38753e-07	-0.218603	-0.833345	1.28932e-05	-1.18338	-0.800554
131693978	rs146042559	1.08433e-07	-1.29851	-1.87029e-10	5.40806e-05	-0.550158	-1.87029e-10
131694065	rs10257902	6.12351e-08	-0.973011	-0.896915	1.012e-05	-1.36352	-0.862601
131694972	rs1849654	1.27818e-07	-0.283672	-0.85037	1.20425e-05	-1.22053	-0.83167
131695493	rs7808941	3.23576e-08	-1.52522	-0.982577	6.44528e-06	-1.74273	-0.934557
131695519	rs28457062	3.66684e-07	0.437285	-0.517431	8.85729e-05	0.34834	-0.405147
131695552	rs141588926	6.81161e-08	-1.76343	-1.87029e-10	1.62548e-05	-1.75224	-1.87029e-10
131695617	rs28834811	3.33716e-07	0.356757	-0.531114	8.02676e-05	0.269422	-0.424689
131695848	rs187873600	8.96475e-08	-1.48876	-1.87029e-10	2.13649e-05	-1.47888	-1.87029e-10
131696041	rs139403852	8.75665e-08	-1.51225	-1.87029e-10	2.51349e-05	-1.31638	-1.87029e-10
131696850	rs62469661	3.15041e-08	-1.37894	-1.15559	5.0665e-06	-1.76904	-1.14895
131697096	rs7455827	2.33813e-07	0.502298	-1.03242	2.25061e-05	-0.430436	-0.996412
131697360	rs6467414	4.89889e-08	-1.06498	-1.02807	7.97406e-06	-1.44049	-1.02395
131697875	rs1913435	3.39187e-08	-1.49844	-0.96224	6.7244e-06	-1.73556	-0.899331
131697959	rs1913434	2.41955e-07	0.502298	-0.998194	2.33071e-05	-0.430436	-0.961438
131698264	rs1514063	3.20084e-08	-1.35656	-1.16209	5.08895e-06	-1.75771	-1.15585
131698497	rs10230097	3.44078e-07	0.356757	-0.500537	8.24694e-05	0.269422	-0.397628
131698604	rs12673801	3.44602e-08	-1.51634	-0.928498	6.82756e-06	-1.745	-0.874669
131699083	rs7809885	3.47715e-08	-1.51634	-0.919506	6.71024e-06	-1.745	-0.892001
131699158	rs10233714	3.38267e-07	0.325935	-0.486747	8.27055e-05	0.239224	-0.364571
131699887	rs145320820	1.73774e-07	-0.826892	-1.87029e-10	4.13319e-05	-0.818998	-1.87029e-10
131700893	rs140675083	1.42179e-07	-1.02756	-1.87029e-10	2.23186e-05	-1.43521	-1.87029e-10
131701203	rs6950482	6.80032e-08	-1.76509	-1.87029e-10	1.55862e-05	-1.79425	-1.87029e-10
131701244	rs118058028	1.11002e-07	-1.2751	-1.87029e-10	5.82531e-05	-0.475836	-1.87029e-10
131701882	rs7385098	2.58584e-07	0.0563813	-0.485808	6.63461e-05	0.0237672	-0.369516
131701958	rs7385111	2.30139e-08	-1.79089	-1.05766	5.91547e-06	-1.74288	-1.02018
131702223	rs28591432	3.3666e-07	0.277725	-0.4433	8.21763e-05	0.191999	-0.323766
131702716	rs1514061	3.01209e-08	-1.44485	-1.13458	5.11309e-06	-1.79161	-1.11722
131703067	rs10257721	3.00759e-07	0.186107	-0.464445	7.34354e-05	0.102284	-0.346512
131704053	rs117888166	7.60791e-08	-1.65287	-1.87029e-10	2.35544e-05	-1.38132	-1.87029e-10
131704334	rs1514053	4.33943e-08	-1.51037	-0.703948	8.82665e-06	-1.73231	-0.630552
131704770	rs367962706	3.28406e-07	-1.47935e-10	-0.190396	0.000101695	-1.47935e-10	0.081343
131704876	rs201601167	7.49902e-07	-1.47935e-10	0.635295	0.000253661	-1.47935e-10	0.995364
131705144	rs6943360	6.68703e-08	-0.745331	-1.03656	9.77308e-06	-1.26777	-0.99323
131705664	rs62469665	2.1401e-08	-1.82751	-1.0937	4.92746e-06	-1.81297	-1.13284
131705804	rs62469666	4.50691e-08	-1.33417	-0.842285	7.22027e-06	-1.72504	-0.838703
131706061	rs12538781	1.97301e-08	-1.82807	-1.17443	5.01404e-06	-1.77355	-1.15484
131707816	rs144015298	9.17395e-08	-1.46569	-1.87029e-10	4.69703e-05	-0.691119	-1.87029e-10
131708257	rs34504076	1.46448e-07	-0.997979	-1.87029e-10	2.09717e-05	-1.49746	-1.87029e-10
131708281	rs7811818	5.35592e-08	-0.9669	-1.03696	8.48275e-06	-1.36966	-1.03294
131708564	rs7793524	1.93062e-08	-1.82968	-1.19455	4.84126e-06	-1.79493	-1.16853
131708955	rs10253104	1.90497e-08	-1.82911	-1.20848	4.76103e-06	-1.77599	-1.20418
131708990	rs116842916	1.84348e-07	-1.47935e-10	-0.767824	3.91083e-05	-1.47935e-10	-0.874299
131709886	rs6952101	1.93566e-08	-1.82834	-1.19328	4.97074e-06	-1.77063	-1.16644
131709916	rs61689701	8.69782e-08	-1.74047	0.22148	2.55412e-05	-1.82881	0.528469
131710028	rs146732215	8.44162e-08	-1.54889	-1.87029e-10	1.86298e-05	-1.61587	-1.87029e-10
131710108	rs117281411	7.75442e-08	-1.6338	-1.87029e-10	1.54657e-05	-1.80201	-1.87029e-10
131710223	rs7384407	5.39516e-08	-0.963084	-1.03347	8.53646e-06	-1.36687	-1.02942
131710557	rs10228879	1.93047e-08	-1.82911	-1.19519	4.92858e-06	-1.77599	-1.16959
131710625	rs117002702	1.25642e-07	-1.47935e-10	-1.15121	3.16192e-05	-1.47935e-10	-1.08687
131710680	rs11762084	3.14699e-08	-1.61389	-0.921723	6.61412e-06	-1.78629	-0.865132
131710854	rs9641920	3.80049e-08	-1.79148	-0.555448	1.05964e-05	-1.66958	-0.510537
131711015	rs80026610	4.40843e-07	0.104041	-1.87029e-10	7.09251e-05	-0.279009	-1.87029e-10
131711504	rs17166078	2.94568e-08	-1.4232	-1.17852	4.85016e-06	-1.78577	-1.17585
131711555	rs56077908	3.19394e-08	-1.58684	-0.933968	6.60626e-06	-1.77408	-0.878539
131712138	rs62469668	1.91175e-08	-1.82456	-1.20948	4.87368e-06	-1.75835	-1.19844
131712881	rs7790679	4.29687e-08	-1.46758	-0.756589	1.03652e-05	-1.45688	-0.745301
131713360	rs17166082	2.13923e-08	-1.7965	-1.12512	4.8924e-06	-1.82838	-1.12457
131713365	rs143803717	2.03732e-07	-1.47935e-10	-0.667839	4.64169e-05	-1.47935e-10	-0.702971
131713418	rs17166083	7.10004e-08	-0.633021	-1.08894	2.53406e-05	-0.222448	-1.08578
131713689	rs6944714	2.04743e-08	-1.82992	-1.13556	5.58224e-06	-1.66426	-1.15678
131713831	rs6962835	6.34984e-08	-0.755551	-1.07808	2.34467e-05	-0.305724	-1.08018
131713871	rs6962851	6.47395e-08	-0.736194	-1.07808	2.39931e-05	-0.282685	-1.08018
131714470	rs10282350	6.67309e-08	-0.618821	-1.16516	7.30074e-06	-1.36501	-1.18765
131714663	rs10954351	2.8768e-08	-1.63331	-0.992067	6.54565e-06	-1.73158	-0.930251
131714855	rs10954352	2.90856e-08	-1.62617	-0.988235	6.6266e-06	-1.72651	-0.923034
131715316	rs11978376	3.42805e-08	-1.35194	-1.09813	5.15023e-06	-1.7655	-1.13609
131715647	rs75117405	2.2713e-07	-0.559124	-1.87029e-10	4.67248e-05	-0.696359	-1.87029e-10
131715831	rs78954691	8.0118e-06	3.00402	-1.87029e-10	0.00018387	0.673595	-1.87029e-10
131716021	rs10230990	5.18238e-08	-1.33348	-0.703319	8.14418e-06	-1.6837	-0.759629
131716104	rs79764076	2.13164e-07	-0.622587	-1.87029e-10	4.40084e-05	-0.756252	-1.87029e-10
131716217	rs4317516	2.91781e-08	-1.62731	-0.983919	6.48894e-06	-1.7374	-0.933137
131719381	rs12155017	1.04327e-07	-1.33711	-1.87029e-10	3.12411e-05	-1.0989	-1.87029e-10
131719463	rs6467417	5.10042e-08	-1.32244	-0.730295	7.98776e-06	-1.67768	-0.785039
131719483	rs2880091	5.4519e-08	-0.94026	-1.04584	1.91427e-05	-0.527391	-1.06132
131719891	rs9692336	6.15556e-08	-1.33348	-0.531227	9.21755e-06	-1.6837	-0.635823
131719988	rs9691005	8.23179e-08	-1.26813	-0.305928	5.46019e-05	-0.315752	-0.224813
131720399	rs142949158	2.46577e-07	-1.47935e-10	-0.476973	5.41703e-05	-1.47935e-10	-0.5485
131720635	rs996278	5.05314e-08	-1.34516	-0.716897	7.91818e-06	-1.69905	-0.772425
131721423	rs1399087	2.21234e-08	-1.79882	-1.08919	5.3017e-06	-1.82806	-1.04455
131721481	rs12535538	2.05697e-07	0.493336	-1.15158	8.87748e-05	1.09677	-1.1513
131721534	rs73151085	8.68248e-08	-1.52075	-1.87029e-10	2.01048e-05	-1.53968	-1.87029e-10
131723577	rs117639265	1.33754e-07	-1.08864	-1.87029e-10	6.00331e-05	-0.445737	-1.87029e-10
131724229	rs7384305	4.55007e-08	-1.31301	-0.85391	7.2379e-06	-1.67615	-0.885152
131724262	rs1996160	2.26808e-07	0.573028	-1.13357	9.86833e-05	1.18613	-1.13485
131724279	rs62469670	7.70366e-08	-1.05158	-0.588788	9.27973e-06	-1.6281	-0.684699
131725161	rs4731838	6.25619e-08	-1.35094	-0.497546	3.77562e-05	-0.50126	-0.408223
131725229	rs78082317	2.06598e-07	-0.65387	-1.87029e-10	4.27296e-05	-0.785741	-1.87029e-10
131725516	rs13310141	5.71417e-08	-1.52073	-0.418386	1.16304e-05	-1.74085	-0.346156
131726132	rs4731839	5.71864e-08	-0.876357	-1.06197	2.06814e-05	-0.450303	-1.0611
131726528	rs6467418	2.75227e-08	-1.81365	-0.855989	6.47608e-06	-1.81451	-0.85801
131726795	rs1156041	5.75382e-08	-1.51381	-0.418386	1.16739e-05	-1.73712	-0.346156
131727515	rs1567857	7.22393e-08	-1.20866	-0.496008	4.66185e-05	-0.292045	-0.406591
131728026	rs4566977	2.39605e-07	0.654016	-1.15967	0.000105289	1.27679	-1.16071
131728103	rs10954353	2.33683e-08	-1.77209	-1.06117	5.54221e-06	-1.81838	-1.00986
131728406	rs12536824	3.46702e-08	-1.26564	-1.17313	5.03044e-06	-1.7349	-1.19023
131728586	rs1514067	2.31243e-08	-1.77955	-1.06421	5.51829e-06	-1.81918	-1.01339
131729166	rs1514066	4.50984e-08	-1.25552	-0.920275	7.09379e-06	-1.64411	-0.937306
131729411	rs1514065	3.94396e-08	-1.53974	-0.770133	7.91417e-06	-1.76948	-0.702501
131729552	rs907974	7.00583e-08	-1.22355	-0.511767	4.4781e-05	-0.315535	-0.423314
131729808	rs1567859	3.36777e-08	-1.38317	-1.08465	5.54596e-06	-1.74348	-1.08408
131730131	rs12707022	6.84486e-08	-1.27333	-0.485235	4.34468e-05	-0.37393	-0.395165
131730348	rs77008163	1.37507e-07	-1.06097	-1.87029e-10	4.0759e-05	-0.832957	-1.87029e-10
131730431	rs73151087	6.56467e-08	-1.80036	-1.87029e-10	1.64637e-05	-1.73947	-1.87029e-10
131730526	rs879404	5.00448e-08	-1.73344	-0.338288	1.15865e-05	-1.82823	-0.262567
131730844	rs6467419	2.57357e-08	-1.82318	-0.913587	6.1883e-06	-1.82373	-0.894244
131731704	rs6964329	6.03444e-08	-0.799856	-1.08472	2.21024e-05	-0.358584	-1.08636
131731720	rs74861298	1.64019e-07	-1.47935e-10	-0.884662	3.33793e-05	-1.47935e-10	-1.0327
131732003	rs77220417	5.35684e-08	-0.922479	-1.08121	1.91892e-05	-0.505895	-1.08039
131732404	rs7455676	2.48994e-08	-1.81824	-0.951566	5.88438e-06	-1.81897	-0.949366
131732549	rs13221741	6.31201e-08	-1.35094	-0.488663	3.79207e-05	-0.50126	-0.403878
131733667	rs10261282	6.58497e-08	-1.3119	-0.485371	3.99709e-05	-0.457172	-0.39531
131733782	rs12155053	6.21336e-08	-0.760522	-1.09484	2.30555e-05	-0.311646	-1.09108
131734723	rs10954354	7.05064e-08	-1.29548	-0.433462	4.37181e-05	-0.409898	-0.352973
131734883	rs60740892	7.67503e-08	-0.600652	-1.04344	2.73621e-05	-0.19255	-1.03892
131735146	rs7777234	5.93498e-08	-1.68993	-0.211263	1.34807e-05	-1.8097	-0.12967
131735166	rs34968684	4.62573e-08	-1.53376	-0.616672	8.38744e-06	-1.76673	-0.647171
131736352	rs7349978	7.01318e-08	-1.29548	-0.438788	4.31842e-05	-0.409898	-0.365261
131736624	rs10274116	3.94428e-07	-0.00720882	-1.87029e-10	8.32259e-05	-0.119074	-1.87029e-10
131738873	rs1355884	4.34422e-08	-1.26568	-0.947531	6.91558e-06	-1.64987	-0.95699
131738924	rs1355885	3.96816e-07	-0.00117462	-1.87029e-10	8.37139e-05	-0.113228	-1.87029e-10
131739247	rs1355886	4.49277e-08	-1.24195	-0.937643	7.07807e-06	-1.63635	-0.94728
131739665	rs12381363	6.61711e-08	-0.773317	-1.01909	2.30259e-05	-0.392832	-1.01118
131739847	rs9801310	6.81591e-08	-0.746183	-1.01662	2.42931e-05	-0.341775	-1.00867
131740569	rs2175857	6.02244e-08	-1.68262	-0.203954	1.33835e-05	-1.81299	-0.133621
131740832	rs78879551	6.81745e-08	-0.733782	-1.02879	2.38732e-05	-0.346785	-1.02109
131740935	rs2137819	6.70313e-08	-0.73865	-1.04084	2.38491e-05	-0.335493	-1.03339
131741611	rs62469672	3.16079e-08	-1.3888	-1.14245	5.24232e-06	-1.74595	-1.13792
131741785	rs76444313	6.5361e-08	-0.766625	-1.0381	2.75336e-05	-0.194634	-1.03059
131742084	rs6467420	5.49448e-08	-1.76408	-0.214239	1.30899e-05	-1.82984	-0.138958
131742143	rs10273512	5.43729e-08	-0.850706	-1.13808	6.37492e-06	-1.5125	-1.17576
131742555	rs118086744	7.51363e-08	-1.66534	-1.87029e-10	1.53759e-05	-1.80783	-1.87029e-10
131742570	rs11771897	5.3589e-08	-1.75726	-0.246047	1.25983e-05	-1.82994	-0.177136
131743280	rs11762599	5.19007e-08	-1.76736	-0.267951	1.23192e-05	-1.82966	-0.199814
131743356	rs6958459	5.20366e-08	-1.75726	-0.275444	1.22206e-05	-1.82994	-0.207575
131744075	rs117721634	1.9383e-07	-1.47935e-10	-0.717664	5.08838e-05	-1.47935e-10	-0.611089
131744569	rs34357278	2.2966e-08	-1.82162	-1.02901	5.60773e-06	-1.82301	-0.993482
131744656	rs9791411	5.00125e-08	-1.75408	-0.318299	1.16906e-05	-1.82987	-0.251978
131745298	rs1514056	4.81644e-08	-1.76209	-0.347935	1.13893e-05	-1.82994	-0.27802
131745330	rs75502584	1.93777e-07	-0.717939	-1.87029e-10	3.33458e-05	-1.0337	-1.87029e-10
131745973	rs13241685	2.25432e-08	-1.82162	-1.04759	5.50879e-06	-1.82301	-1.01128
131746050	rs62469673	6.73282e-08	-1.77507	-1.87029e-10	1.59201e-05	-1.77305	-1.87029e-10
131746680	rs76835554	1.53365e-07	-1.47935e-10	-0.951828	3.48189e-05	-1.47935e-10	-0.990473
131746876	rs117182284	1.67079e-07	-1.47935e-10	-0.866181	3.59255e-05	-1.47935e-10	-0.959187
131747571	rs147245262	6.38053e-08	-1.82881	-1.87029e-10	1.56613e-05	-1.78944	-1.87029e-10
131747642	rs1028065	5.12934e-08	-1.78621	-0.260878	1.24149e-05	-1.82924	-0.192491
131747893	rs1028066	5.03783e-08	-1.75337	-0.311717	1.17809e-05	-1.829	-0.245155
131748240	rs1514057	5.05528e-08	-1.74991	-0.311717	1.17964e-05	-1.82768	-0.245155
131748583	rs74332178	6.38655e-08	-1.82787	-1.87029e-10	1.50539e-05	-1.829	-1.87029e-10
131749596	rs11772439	2.92346e-08	-1.66801	-0.941281	6.5278e-06	-1.76065	-0.903914
131749933	rs6977162	4.94705e-08	-1.51078	-0.572493	3.38673e-05	-0.501967	-0.516217
131750195	rs10954355	3.39962e-08	-1.82095	-0.637442	8.19136e-06	-1.825	-0.612554
131750309	rs10277310	6.36959e-08	-0.964841	-0.865685	1.93598e-05	-0.736624	-0.840811
131750471	rs10248132	3.73713e-08	-1.79599	-0.567751	9.01175e-06	-1.80886	-0.533241
131752309	rs1986919	7.37747e-08	-0.595549	-1.08808	2.61708e-05	-0.191831	-1.08416
131752618	rs10237663	5.08301e-08	-0.920047	-1.13611	6.0442e-06	-1.56936	-1.17217
131753164	rs6945284	3.47686e-08	-1.82994	-0.605992	8.89867e-06	-1.82984	-0.524887
131753415	rs73151093	7.42406e-08	-1.67734	-1.87029e-10	2.07003e-05	-1.51049	-1.87029e-10
131754022	rs71528510	4.28243e-08	-1.51501	-0.712526	8.23389e-06	-1.76318	-0.669196
131754302	rs17649990	2.29258e-08	-1.79095	-1.06143	5.54201e-06	-1.8263	-1.00198
131754820	rs10246281	5.71218e-08	-0.873045	-1.06642	6.47794e-06	-1.55023	-1.122
131754896	rs10275602	5.73725e-08	-0.860737	-1.07434	6.48115e-06	-1.54356	-1.12817
131754970	rs34031376	1.04642e-07	-1.3341	-1.87029e-10	3.70145e-05	-0.929323	-1.87029e-10
131755089	rs117154549	6.6415e-08	-1.78872	-1.87029e-10	1.52489e-05	-1.81612	-1.87029e-10
131756483	rs112967874	5.70947e-07	0.362649	-1.87029e-10	0.00018326	0.670274	-1.87029e-10
131757027	rs34036124	5.18984e-08	-1.06752	-0.96784	1.62851e-05	-0.817081	-0.9333
131757110	rs71528511	4.19223e-08	-1.54393	-0.704896	8.19295e-06	-1.77612	-0.661242
131758262	rs13438632	4.81994e-08	-1.01189	-1.0974	5.81121e-06	-1.63194	-1.1489
131758264	rs80264775	5.06041e-08	-0.92444	-1.13617	1.61759e-05	-0.631733	-1.12538
131758273	rs13226399	3.90425e-08	-1.35205	-0.967951	7.08187e-06	-1.7008	-0.882296
131758496	rs77590866	8.01067e-08	-1.60129	-1.87029e-10	1.79769e-05	-1.65155	-1.87029e-10
131758736	rs11769179	2.17512e-08	-1.77823	-1.12675	5.12858e-06	-1.82284	-1.08297
131760203	rs17571340	5.36343e-08	-0.879478	-1.12298	1.93656e-05	-0.460587	-1.11655
131760389	rs13234107	5.97893e-08	-0.928965	-0.964854	2.00573e-05	-0.651994	-0.890045
131760771	rs78669361	1.3515e-07	-1.47935e-10	-1.07826	3.31584e-05	-1.47935e-10	-1.03934
131760946	rs10216052	4.91282e-08	-0.979003	-1.11121	5.87726e-06	-1.61559	-1.15395
131761018	rs4731841	2.93435e-08	-1.81913	-0.786448	7.64595e-06	-1.82092	-0.685533
131761074	rs9641922	4.22121e-08	-1.14857	-1.09337	5.58747e-06	-1.67975	-1.14035
131761260	rs10954356	3.90467e-08	-1.35805	-0.961842	7.18625e-06	-1.72592	-0.84254
131761539	rs2048667	5.20776e-08	-0.897547	-1.13436	1.87273e-05	-0.482292	-1.12836
131761825	rs10232734	5.15836e-08	-0.932555	-1.10889	6.02826e-06	-1.59198	-1.1522
131761898	rs10232652	5.17698e-08	-0.929583	-1.10826	6.02565e-06	-1.59289	-1.15172
131761900	rs4731842	5.25689e-08	-0.921188	-1.10133	6.18382e-06	-1.57223	-1.14646
131762179	rs4731843	2.87177e-08	-1.82057	-0.806559	7.49769e-06	-1.82224	-0.703798
131762579	rs4728250	2.89772e-08	-1.82487	-0.793262	7.64539e-06	-1.81779	-0.688742
131762995	rs59743185	5.04821e-08	-0.925218	-1.13781	1.8049e-05	-0.515601	-1.13194
131763179	rs2880092	2.83085e-08	-1.82057	-0.820913	7.34795e-06	-1.82224	-0.723971
131763550	rs6944280	4.60923e-08	-1.07987	-1.07413	5.84161e-06	-1.65028	-1.12534
131763838	rs13236905	3.79495e-08	-1.3467	-1.00169	6.87843e-06	-1.72081	-0.891429
131763874	rs80104010	2.76898e-07	-0.360999	-1.87029e-10	4.77977e-05	-0.673656	-1.87029e-10
131763875	rs62469676	4.4877e-08	-0.999113	-1.18161	5.83267e-06	-1.57741	-1.19975
131763974	rs4731844	2.78215e-08	-1.81913	-0.839712	7.20443e-06	-1.82092	-0.745013
131764338	rs34408166	2.80826e-08	-1.81913	-0.83037	7.28021e-06	-1.82092	-0.734549
131764707	rs76407699	4.65095e-08	-1.01499	-1.13	1.97564e-05	-0.433326	-1.12383
131764814	rs34161036	5.72364e-08	-0.952404	-0.985052	1.89531e-05	-0.678817	-0.919851
131765318	rs2090077	3.78383e-08	-1.33557	-1.01576	6.79545e-06	-1.71549	-0.908889
131765611	rs34469079	5.57396e-08	-1.50775	-0.456205	1.07807e-05	-1.75981	-0.403067
131765735	rs146646766	9.31382e-08	-1.45056	-1.87029e-10	2.88811e-05	-1.17745	-1.87029e-10
131765784	rs79684840	1.01699e-07	-1.36263	-1.87029e-10	2.12792e-05	-1.4829	-1.87029e-10
131765883	rs10249435	5.03704e-08	-0.971868	-1.09337	5.95512e-06	-1.61603	-1.14036
131766091	rs11769790	2.13685e-08	-1.7619	-1.16083	5.0246e-06	-1.82034	-1.10595
131766198	rs4731845	2.71536e-08	-1.82057	-0.862564	7.01272e-06	-1.82224	-0.770668
131767043	rs9649571	2.69133e-08	-1.82057	-0.871453	6.94291e-06	-1.82224	-0.780672
131767501	rs12530655	2.68339e-08	-1.81913	-0.875854	6.91766e-06	-1.82092	-0.785632
131767507	rs12535836	5.1908e-08	-0.873891	-1.16128	1.87332e-05	-0.453882	-1.15645
131767616	rs11767980	2.09364e-08	-1.76981	-1.17334	4.91774e-06	-1.82316	-1.12462
131767763	rs150544527	1.29996e-07	-1.47935e-10	-1.11715	2.90093e-05	-1.47935e-10	-1.17302
131767929	rs73153004	2.73125e-07	-0.374719	-1.87029e-10	4.50758e-05	-0.732288	-1.87029e-10
131768050	rs116845653	1.25586e-07	-1.47935e-10	-1.15165	2.84237e-05	-1.47935e-10	-1.19341
131768074	rs12707024	2.6551e-08	-1.82057	-0.885006	6.83761e-06	-1.82224	-0.795955
131768076	rs140187517	3.1926e-07	-0.21864	-1.87029e-10	6.12237e-05	-0.426099	-1.87029e-10
131768282	rs1514051	2.6357e-08	-1.81931	-0.893605	6.77929e-06	-1.82109	-0.80567
131769118	rs6976275	4.73259e-08	-1.04939	-1.0782	5.80244e-06	-1.65381	-1.12854
131769440	rs7808874	5.62439e-08	-0.940724	-1.01423	1.86964e-05	-0.665445	-0.946859
131769759	rs6962927	5.65982e-08	-0.940724	-1.00795	1.88329e-05	-0.665445	-0.939584
131769864	rs6942905	5.71629e-08	-0.940724	-0.998018	1.90501e-05	-0.665445	-0.928114
131770085	rs12537969	4.8009e-08	-1.03838	-1.07488	5.84824e-06	-1.64857	-1.12593
131770169	rs6943394	1.58657e-07	0.238971	-1.15687	1.89537e-05	-0.499618	-1.09901
131770198	rs4039585	1.41003e-07	0.124317	-1.16018	1.77862e-05	-0.558374	-1.10383
131770215	rs6963716	5.68701e-08	-0.926548	-1.01733	1.91908e-05	-0.635741	-0.95046
131770229	rs6943812	5.74084e-08	-0.917128	-1.01733	1.91386e-05	-0.638465	-0.95046
131770522	rs4731846	5.90384e-08	-0.905212	-1.00125	1.97655e-05	-0.624857	-0.931839
131770592	rs4731847	5.96174e-08	-0.905212	-0.991488	1.99891e-05	-0.624857	-0.920589
131770910	rs35771503	5.82244e-08	-0.919743	-1.0006	1.91275e-05	-0.660961	-0.928545
131770925	rs35144986	5.82244e-08	-0.919743	-1.0006	1.91275e-05	-0.660961	-0.928545
131770948	rs34936702	5.87882e-08	-0.907845	-1.00286	1.93363e-05	-0.647481	-0.931169
131771132	rs76060746	5.56512e-08	-0.782848	-1.1827	2.04197e-05	-0.34507	-1.17906
131771336	rs2175859	4.43136e-08	-1.1404	-1.05296	5.6548e-06	-1.69965	-1.10848
131771608	rs1033171	4.692e-08	-1.05661	-1.07959	5.74962e-06	-1.66187	-1.12963
131771630	rs35778930	5.55143e-08	-0.955422	-1.01258	1.83674e-05	-0.682274	-0.947779
131771650	rs35924127	5.51743e-08	-0.955422	-1.01873	1.82377e-05	-0.682274	-0.954868
131771680	rs35006955	5.43791e-08	-0.966905	-1.02176	1.79362e-05	-0.695434	-0.958377
131771776	rs2175858	4.381e-08	-1.1132	-1.09158	5.54898e-06	-1.68805	-1.13897
131772231	rs77657683	1.40849e-07	-1.47935e-10	-1.03696	3.47413e-05	-1.47935e-10	-0.992703
131772615	rs35417231	4.70795e-08	-1.79152	-0.341286	1.1254e-05	-1.81287	-0.307038
131773006	rs192335593	7.77635e-08	-1.63097	-1.87029e-10	2.17039e-05	-1.46314	-1.87029e-10
131773217	rs35008059	4.39798e-08	-1.81058	-0.390332	1.09061e-05	-1.81635	-0.334959
131773294	rs10156022	5.48716e-08	-0.903542	-1.07611	5.77265e-06	-1.67874	-1.10876
131773557	rs73495570	6.53964e-08	-0.612656	-1.19152	1.64993e-05	-0.560286	-1.17703
131773607	rs10275934	7.00177e-07	0.588785	-0.0220978	6.8188e-05	-0.407923	0.0895584
131773613	rs71528518	6.46372e-08	-1.55753	-0.258328	1.29134e-05	-1.7679	-0.214474
131774101	rs35272761	2.82815e-08	-1.80359	-0.838853	1.0495e-05	-1.45394	-0.7358
131774338	rs62469685	4.54583e-08	-1.50755	-0.660305	1.39572e-05	-1.24665	-0.657984
131774642	rs73153008	4.17563e-08	-1.18644	-1.06635	7.00999e-06	-1.49092	-1.10238
131774657	rs4731848	1.67406e-07	0.300852	-1.16508	1.92386e-05	-0.423234	-1.16048
131774786	rs141978213	6.47398e-08	-1.81427	-1.87029e-10	2.12652e-05	-1.48356	-1.87029e-10
131775055	rs7811569	1.38579e-07	-1.05321	-1.87029e-10	2.67743e-05	-1.25319	-1.87029e-10
131775159	rs10156077	1.51375e-07	-0.128698	-0.836191	1.26882e-05	-1.16484	-0.835128
131775747	rs1355883	1.2469e-07	-0.0529036	-1.10591	2.04403e-05	-0.428483	-1.09464
131775809	rs75404284	7.40335e-08	-1.68013	-1.87029e-10	1.90381e-05	-1.59419	-1.87029e-10
131776441	rs10269586	1.4848e-07	-0.156093	-0.828105	1.25746e-05	-1.18192	-0.82703
131776694	rs62469686	4.42255e-08	-1.16607	-1.02928	7.32727e-06	-1.47609	-1.07294
131777125	rs34398790	2.59062e-08	-1.81936	-0.910799	9.01708e-06	-1.54801	-0.793508
131777699	rs73153009	4.19731e-08	-1.21245	-1.03517	7.04872e-06	-1.50973	-1.07806
131777821	rs1567858	1.29308e-07	-1.12245	-1.87029e-10	2.52291e-05	-1.31264	-1.87029e-10
131778448	rs10954357	1.05271e-07	-0.281549	-1.04656	1.66512e-05	-0.698371	-1.02978
131778492	rs1996161	1.04707e-07	-0.262655	-1.07083	1.76155e-05	-0.614018	-1.05784
131778698	rs77149849	8.23877e-08	-1.57321	-1.87029e-10	1.58177e-05	-1.7795	-1.87029e-10
131779334	rs35708580	2.61413e-08	-1.82511	-0.896023	8.80255e-06	-1.58228	-0.783317
131780101	rs56328584	1.29525e-07	-1.12077	-1.87029e-10	2.52653e-05	-1.3112	-1.87029e-10
131780163	rs10242602	7.08677e-08	-0.781835	-0.941996	8.04197e-06	-1.52114	-0.934815
131780255	rs13224052	1.6055e-07	0.229054	-1.13509	2.29785e-05	-0.278749	-1.12733
131780640	rs74957390	6.52024e-08	-1.80715	-1.87029e-10	1.50397e-05	-1.82994	-1.87029e-10
131782310	rs12707026	7.5177e-08	-0.764034	-0.900768	3.54803e-05	-0.162874	-0.808781
131782531	rs4416761	4.47483e-08	-1.0975	-1.08609	8.24963e-06	-1.30877	-1.1217
131782596	rs4644164	7.8259e-08	-0.424618	-1.2	7.02745e-06	-1.40651	-1.1843
131783062	rs1983285	5.65598e-08	-1.12055	-0.828798	7.41741e-06	-1.72236	-0.814441
131783097	rs117632853	8.37965e-08	-1.55625	-1.87029e-10	2.62278e-05	-1.27381	-1.87029e-10
131783396	rs7790067	6.42511e-08	-1.02866	-0.793192	7.98512e-06	-1.68487	-0.778185
131783493	rs12113818	4.36691e-08	-1.09281	-1.1152	7.22979e-06	-1.41701	-1.14541
131783929	rs13245646	2.7946e-08	-1.81983	-0.834543	1.00087e-05	-1.52509	-0.712087
131783961	rs13245659	2.77991e-08	-1.8225	-0.837144	9.82464e-06	-1.54066	-0.715085
131784259	rs281883	6.25756e-08	-0.759373	-1.0889	1.08097e-05	-1.07928	-1.08091
131784654	rs17166142	6.22403e-08	-1.05616	-0.79748	7.85892e-06	-1.69643	-0.78255
131786087	rs10259176	6.24515e-08	-0.835932	-1.01432	6.72537e-06	-1.616	-1.01874
131786236	rs281888	4.08218e-08	-1.13752	-1.13791	9.00767e-06	-1.24203	-1.10052
131786900	rs75582234	6.45666e-08	-1.81695	-1.87029e-10	1.50597e-05	-1.82861	-1.87029e-10
131787379	rs73153011	1.93587e-07	-0.718918	-1.87029e-10	5.08145e-05	-0.612451	-1.87029e-10
131787508	rs77467235	8.58318e-08	-0.598662	-0.933594	8.10839e-06	-1.52036	-0.927376
131787527	rs112403346	6.52267e-08	-1.80678	-1.87029e-10	1.64778e-05	-1.73862	-1.87029e-10
131788597	rs17166152	7.42864e-08	-0.636595	-1.04012	7.26757e-06	-1.51864	-1.03857
131788674	rs10242099	7.22414e-08	-0.708225	-0.996408	7.86975e-06	-1.48294	-0.994663
131788848	rs55807427	9.81617e-08	-1.39803	-1.87029e-10	1.96618e-05	-1.56196	-1.87029e-10
131789045	rs3099913	3.47672e-08	-1.30132	-1.13465	6.38323e-06	-1.56195	-1.12501
131789089	rs10271773	1.23411e-07	-1.16913	-1.87029e-10	2.28535e-05	-1.41153	-1.87029e-10
131789308	rs71528522	3.0322e-08	-1.81425	-0.758525	1.09434e-05	-1.49719	-0.650707
131789607	rs281900	7.39726e-08	-0.696835	-0.984117	7.88148e-06	-1.4766	-0.999522
131790885	rs166854	7.86203e-08	-0.651851	-0.968166	8.30311e-06	-1.45128	-0.972721
131790983	rs188151	1.14611e-07	-0.391578	-0.851528	1.15662e-05	-1.23547	-0.85708
131791194	rs204291	1.94263e-08	-1.81615	-1.20186	5.03516e-06	-1.71937	-1.20482
131791601	rs281901	7.36334e-08	-0.719557	-0.965991	8.01114e-06	-1.48923	-0.970566
131791721	rs281902	8.07308e-08	-0.685386	-0.908141	8.70394e-06	-1.47019	-0.906668
131791909	rs281903	7.56942e-08	-0.740926	-0.917019	8.31095e-06	-1.50102	-0.922035
131792513	rs281904	7.60459e-08	-0.73083	-0.92248	8.31215e-06	-1.49547	-0.927449
131792571	rs74964860	6.55721e-08	-1.8015	-1.87029e-10	1.53983e-05	-1.80638	-1.87029e-10
131792576	rs148778420	7.01015e-08	-1.7347	-1.87029e-10	1.53749e-05	-1.8079	-1.87029e-10
131792867	rs73725813	9.44424e-08	-1.43666	-1.87029e-10	1.90762e-05	-1.59219	-1.87029e-10
131792878	rs73497310	9.89618e-08	-1.38991	-1.87029e-10	1.97881e-05	-1.55555	-1.87029e-10
131793438	rs281905	7.57672e-08	-0.73083	-0.926151	8.28196e-06	-1.49547	-0.931088
131793514	rs281906	1.40373e-07	0.100374	-1.14072	1.80121e-05	-0.516204	-1.13338
131793986	rs148887938	1.12508e-07	-1.26162	-1.87029e-10	2.56444e-05	-1.29631	-1.87029e-10
131794335	rs281907	9.09852e-08	-0.423292	-1.05066	1.46012e-05	-0.822568	-1.03696
131794494	rs143692467	1.35185e-07	-1.47935e-10	-1.07801	2.95052e-05	-1.47935e-10	-1.15607
131794542	rs2598190	7.38017e-08	-0.740926	-0.942339	8.15522e-06	-1.50102	-0.940951
131794543	rs2598191	1.30433e-07	0.038796	-1.15258	1.69087e-05	-0.566918	-1.14589
131794596	rs281908	7.43193e-08	-0.740926	-0.93535	8.21256e-06	-1.50102	-0.933944
131794617	rs184047318	9.83178e-08	-1.39644	-1.87029e-10	2.66337e-05	-1.25846	-1.87029e-10
131794686	rs281909	8.0694e-08	-0.661092	-0.93289	8.41811e-06	-1.47877	-0.931478
131795474	rs204292	4.68931e-08	-0.984428	-1.15235	1.01631e-05	-1.10037	-1.1215
131795821	rs117612719	1.34816e-06	1.22185	-1.87029e-10	0.000156325	0.511302	-1.87029e-10
131795882	rs11983489	9.28941e-08	-1.45319	-1.87029e-10	1.88334e-05	-1.605	-1.87029e-10
131796465	rs281911	1.31222e-07	0.0177977	-1.12555	1.70986e-05	-0.58417	-1.11746
131796548	rs7793511	4.35043e-08	-1.09143	-1.12035	6.96471e-06	-1.45847	-1.14131
131797292	rs142296892	1.49734e-06	1.3268	-1.87029e-10	0.00103927	2.40564	-1.87029e-10
131797537	rs1450880	6.45851e-08	-1.81666	-1.87029e-10	1.50454e-05	-1.82956	-1.87029e-10
131797734	rs281912	6.38887e-08	-0.760558	-1.06695	7.41195e-06	-1.47562	-1.06192
131797860	rs281913	1.52323e-07	-1.05262	0.0939695	3.10868e-05	-1.30102	0.197175
131798215	rs35633127	4.23076e-08	-1.74625	-0.493425	1.81671e-05	-1.25084	-0.390185
131798332	rs6970968	8.69003e-08	-1.51989	-1.87029e-10	1.79006e-05	-1.6558	-1.87029e-10
131798519	rs10258249	4.49562e-08	-1.53652	-0.64244	8.36316e-06	-1.79661	-0.620184
131798520	rs2671097	5.05458e-08	-1.11664	-0.945121	1.24327e-05	-1.12304	-0.897266
131798521	rs2598194	5.05458e-08	-1.11664	-0.945121	1.24327e-05	-1.12304	-0.897266
131798556	rs34955366	4.24165e-08	-1.76717	-0.469938	1.75886e-05	-1.30831	-0.365075
131798574	rs75688360	7.08821e-08	-1.72363	-1.87029e-10	1.73658e-05	-1.68613	-1.87029e-10
131798780	rs117197863	8.7699e-08	-1.51074	-1.87029e-10	2.79652e-05	-1.20967	-1.87029e-10
131799090	rs281914	5.29207e-08	-1.07964	-0.936215	1.28443e-05	-1.11377	-0.873962
131799858	rs35674785	1.1225e-07	-0.776964	-0.486952	2.54331e-05	-0.870541	-0.434042
131800689	rs56205824	8.7905e-08	-1.50839	-1.87029e-10	1.80559e-05	-1.64716	-1.87029e-10
131801137	rs281915	1.31399e-07	-0.46902	-0.637386	2.07846e-05	-0.973883	-0.532539
131801732	rs34234725	5.92399e-08	-1.76673	-0.136318	2.55649e-05	-1.32147	0.0220583
131802283	rs140766600	5.60213e-07	0.34367	-1.87029e-10	0.000144123	0.430036	-1.87029e-10
131802643	rs61413861	2.50721e-08	-1.80512	-0.957771	6.29525e-06	-1.74338	-0.957461
131802832	rs281916	6.37344e-08	-1.82992	-1.87029e-10	1.80295e-05	-1.64862	-1.87029e-10
131802892	rs73725824	3.72467e-08	-1.66074	-0.706342	6.75456e-06	-1.8287	-0.801713
131803629	rs151005304	9.33902e-08	-1.44786	-1.87029e-10	1.76453e-05	-1.67017	-1.87029e-10
131804033	rs79697784	6.37618e-08	-1.82949	-1.87029e-10	1.61591e-05	-1.75815	-1.87029e-10
131804210	rs189319324	1.76003e-07	-0.814146	-1.87029e-10	6.29032e-05	-0.399037	-1.87029e-10
131805374	rs281920	6.81044e-08	-1.76361	-1.87029e-10	2.11288e-05	-1.49	-1.87029e-10
131806296	rs281890	4.33912e-08	-1.79329	-0.421095	1.70127e-05	-1.45089	-0.255784
131806952	rs191260170	9.85949e-08	-1.39363	-1.87029e-10	1.91839e-05	-1.58656	-1.87029e-10
131806988	rs281892	2.26195e-08	-1.82413	-1.0417	6.07578e-06	-1.66941	-1.06691
131807812	rs150551879	1.31571e-07	-1.47935e-10	-1.1051	3.24094e-05	-1.47935e-10	-1.06219
131807918	rs33938893	5.49762e-08	-1.66265	-0.315094	2.24458e-05	-1.30164	-0.127889
131808176	rs143453856	8.21051e-08	-1.57665	-1.87029e-10	2.52262e-05	-1.31275	-1.87029e-10
131808274	rs281893	2.22271e-08	-1.82992	-1.05341	6.20703e-06	-1.63734	-1.07761
131808573	rs11773555	2.34976e-08	-1.82514	-1.00261	6.28224e-06	-1.66843	-1.03448
131809176	rs13247270	4.37453e-08	-1.31584	-0.890418	1.45557e-05	-0.948859	-0.913791
131810316	rs6968754	4.39016e-08	-1.39091	-0.811786	2.14626e-05	-0.810721	-0.663601
131810371	rs76073699	3.57636e-07	-0.10513	-1.87029e-10	2.85592e-05	-1.18865	-1.87029e-10
131810377	rs75918202	3.4778e-08	-1.66842	-0.767239	6.5127e-06	-1.82795	-0.838931
131810411	rs6968906	2.8142e-08	-1.80588	-0.841499	1.29998e-05	-1.29574	-0.679961
131810439	rs6968920	2.86494e-08	-1.8246	-0.804918	1.24999e-05	-1.37866	-0.636253
131810490	rs3734999	2.33682e-08	-1.82261	-1.01066	5.97272e-06	-1.70982	-1.04361
131811931	rs117988713	1.4624e-07	-0.999401	-1.87029e-10	1.8225e-05	-1.63784	-1.87029e-10
131812515	rs77474420	1.27525e-07	-1.13634	-1.87029e-10	2.67782e-05	-1.25305	-1.87029e-10
131812556	rs35071694	8.31083e-08	-1.582	0.0175023	3.70184e-05	-1.16447	0.235247
131812922	rs281899	6.59592e-08	-1.79561	-1.87029e-10	1.90434e-05	-1.59392	-1.87029e-10
131813407	rs2278816	3.07717e-08	-1.80845	-0.749595	1.44031e-05	-1.25882	-0.614371
131813462	rs11772555	4.6417e-08	-1.41657	-0.730416	2.42089e-05	-0.772209	-0.581703
131813726	rs13232611	7.87947e-08	-1.6139	-0.00390527	3.49059e-05	-1.18728	0.199301
131814185	rs2671104	6.43335e-08	-1.82057	-1.87029e-10	1.78927e-05	-1.65624	-1.87029e-10
131814421	rs13246116	2.97434e-08	-1.81039	-0.781649	1.37457e-05	-1.26899	-0.650913
131814529	rs13246412	2.97434e-08	-1.81039	-0.781649	1.37457e-05	-1.26899	-0.650913
131815118	rs10954359	4.42036e-08	-1.41657	-0.779274	2.28878e-05	-0.772209	-0.637823
131815220	rs10954360	4.39848e-08	-1.42579	-0.775009	2.26628e-05	-0.787	-0.632908
131815310	rs2671103	3.36392e-08	-1.54441	-0.924548	5.89616e-06	-1.81449	-0.951843
131815343	rs10954361	2.97624e-08	-1.81399	-0.777415	1.3538e-05	-1.28906	-0.646077
131815641	rs10954362	3.17897e-08	-1.80191	-0.723597	1.50976e-05	-1.24761	-0.578488
131815979	rs2671102	2.27073e-08	-1.80422	-1.05774	5.58933e-06	-1.73818	-1.0816
131816243	rs4731850	3.20193e-08	-1.79471	-0.723597	1.55782e-05	-1.21627	-0.578488
131816473	rs2671101	6.38659e-08	-1.82786	-1.87029e-10	1.719e-05	-1.6963	-1.87029e-10
131816775	rs60506766	2.25636e-07	-0.565725	-1.87029e-10	2.65163e-05	-1.26287	-1.87029e-10
131816872	rs6977223	3.18876e-08	-1.81565	-0.706779	1.46192e-05	-1.29896	-0.559342
131817177	rs139511120	1.58542e-07	-1.47935e-10	-0.918629	4.02864e-05	-1.47935e-10	-0.844619
131817181	rs144831778	1.30639e-07	-1.47935e-10	-1.11221	3.21151e-05	-1.47935e-10	-1.07131
131817186	rs147920646	1.39065e-07	-1.47935e-10	-1.0497	3.51171e-05	-1.47935e-10	-0.981947
131817726	rs6467422	2.50184e-07	-0.462449	-1.87029e-10	2.84343e-05	-1.19304	-1.87029e-10
131817735	rs6467423	1.82708e-07	-0.776755	-1.87029e-10	2.39903e-05	-1.36298	-1.87029e-10
131817850	rs75848889	7.89669e-08	-1.63167	0.0160541	3.40116e-05	-1.24761	0.233676
131818244	rs896166	4.53387e-08	-1.43301	-0.73748	2.35358e-05	-0.798605	-0.583505
131818446	rs6965681	1.92399e-07	-0.725075	-1.87029e-10	2.48354e-05	-1.32836	-1.87029e-10
131818867	rs746778	4.36513e-08	-1.4508	-0.757612	2.23426e-05	-0.827417	-0.606722
131819283	rs2341557	4.46358e-08	-1.41537	-0.770738	2.24561e-05	-0.794968	-0.634105
131819511	rs78142619	3.96089e-08	-1.77094	-0.534658	8.80294e-06	-1.78847	-0.577077
131819512	rs57010768	2.25636e-07	-0.565725	-1.87029e-10	2.65163e-05	-1.26287	-1.87029e-10
131819558	rs73497343	2.54171e-07	-0.446638	-1.87029e-10	2.87432e-05	-1.18223	-1.87029e-10
131819962	rs281874	6.38351e-08	-1.82834	-1.87029e-10	1.72321e-05	-1.69386	-1.87029e-10
131820161	rs13228926	8.43105e-08	-1.61951	0.069373	4.14923e-05	-1.17854	0.363414
131820171	rs281875	5.91481e-08	-1.69347	-0.211136	2.9124e-05	-1.2195	0.0504327
131820751	rs78560809	7.91151e-08	-1.61374	-1.87029e-10	1.52412e-05	-1.81663	-1.87029e-10
131821094	rs76874722	1.51572e-07	-0.963586	-1.87029e-10	1.7915e-05	-1.655	-1.87029e-10
131821468	rs281877	3.72812e-08	-1.50312	-0.863036	2.81518e-05	-0.408425	-0.794596
131821566	rs6962187	2.4812e-07	-0.470733	-1.87029e-10	2.82741e-05	-1.19869	-1.87029e-10
131821996	rs76569359	3.59784e-07	-0.0991439	-1.87029e-10	2.8212e-05	-1.20089	-1.87029e-10
131822344	rs73155245	4.56668e-07	0.13931	-1.87029e-10	0.000102916	0.0932775	-1.87029e-10
131822719	rs281878	5.98968e-08	-1.06181	-0.830216	3.31333e-05	-0.169177	-0.870917
131823070	rs77426917	1.27421e-07	-1.13715	-1.87029e-10	5.82803e-05	-0.475369	-1.87029e-10
131823215	rs146873071	7.97252e-08	-1.60606	-1.87029e-10	2.29353e-05	-1.40796	-1.87029e-10
131823738	rs11978284	4.28959e-08	-1.70898	-0.516885	1.40936e-05	-1.40506	-0.48986
131824284	rs6949330	4.80754e-08	-1.63925	-0.472625	9.97088e-06	-1.82985	-0.41112
131824779	rs145550368	1.33459e-07	-1.47935e-10	-1.09085	2.89587e-05	-1.47935e-10	-1.17476
131824908	rs6954317	6.26758e-08	-0.729738	-1.11693	3.24397e-05	0.0516122	-1.11286
131825823	rs62469700	6.38716e-08	-1.82777	-1.87029e-10	2.06272e-05	-1.51402	-1.87029e-10
131826268	rs118087798	5.31435e-07	0.290934	-1.87029e-10	0.0001219	0.262567	-1.87029e-10
131827919	rs61076439	2.71715e-08	-1.82544	-0.857039	6.55841e-06	-1.79166	-0.868229
131828282	rs10258063	8.00565e-08	-1.38384	-0.218073	1.81092e-05	-1.47127	-0.172942
131828318	rs148749192	1.0234e-07	-1.35635	-1.87029e-10	4.45429e-05	-0.74418	-1.87029e-10
131828336	rs4728251	2.05495e-08	-1.79336	-1.16845	4.63906e-06	-1.82972	-1.1764
131828567	rs10273901	2.01651e-07	-0.678107	-1.87029e-10	2.41758e-05	-1.35528	-1.87029e-10
131828649	rs75171292	2.62509e-07	-0.414361	-1.87029e-10	2.58909e-05	-1.28674	-1.87029e-10
131828754	rs6974954	5.68022e-08	-1.60906	-0.336007	1.1497e-05	-1.82939	-0.269152
131829128	rs1399090	9.01787e-08	-1.3446	-0.138257	1.97802e-05	-1.46459	-0.0913639
131829491	rs35337921	3.03975e-08	-1.36512	-1.20517	1.30445e-05	-0.768734	-1.20353
131830064	rs76704138	1.18769e-07	-1.47935e-10	-1.20746	2.79771e-05	-1.47935e-10	-1.20925
131830080	rs2671100	8.70489e-08	-1.34853	-0.169641	1.90906e-05	-1.468	-0.123433
131830086	rs2598198	8.75369e-08	-1.34295	-0.169641	1.91834e-05	-1.46315	-0.123433
131830515	rs142144406	6.65671e-08	-1.78644	-1.87029e-10	1.79106e-05	-1.65524	-1.87029e-10
131830901	rs60832001	5.33106e-08	-1.66122	-0.347291	1.13715e-05	-1.82866	-0.280861
131831552	rs2671112	9.13036e-08	-1.34853	-0.121922	2.00445e-05	-1.468	-0.0746764
131831863	rs79325519	5.13617e-08	-1.68571	-0.360046	1.12577e-05	-1.82548	-0.2941
131832069	rs1562834	2.92997e-08	-1.81134	-0.795731	8.52398e-06	-1.63033	-0.767419
131832158	rs1562835	2.89601e-08	-1.81977	-0.798956	8.24037e-06	-1.66084	-0.770752
131832266	rs79398173	2.47481e-08	-1.82138	-0.954518	6.08103e-06	-1.78107	-0.954391
131832269	rs3930463	1.91462e-07	-0.729959	-1.87029e-10	2.33893e-05	-1.38835	-1.87029e-10
131832485	rs76152170	5.21052e-08	-1.65808	-0.373306	1.10657e-05	-1.82892	-0.307867
131832545	rs1450881	9.03983e-08	-1.34853	-0.131886	1.98415e-05	-1.468	-0.0848554
131832627	rs1450882	6.46568e-08	-1.81555	-1.87029e-10	1.50535e-05	-1.82902	-1.87029e-10
131833425	rs10256987	2.0921e-07	-0.641309	-1.87029e-10	2.47562e-05	-1.33156	-1.87029e-10
131834083	rs2671106	8.85923e-08	-1.37002	-0.130581	1.95019e-05	-1.4866	-0.083522
131834268	rs1450883	2.04595e-07	-0.663612	-1.87029e-10	2.44022e-05	-1.34596	-1.87029e-10
131834487	rs13228273	8.65052e-08	-0.442622	-1.08182	3.9183e-05	0.227293	-1.09968
131834858	rs2598202	9.00483e-08	-1.34853	-0.135766	1.92621e-05	-1.468	-0.114494
131834967	rs2671105	9.12255e-08	-1.33732	-0.13399	1.99925e-05	-1.45827	-0.0870043
131835030	rs11773367	3.75801e-08	-1.14896	-1.20921	1.75788e-05	-0.464615	-1.20933
131835598	rs116988167	4.61654e-07	0.150169	-1.87029e-10	6.09415e-05	-0.430719	-1.87029e-10
131835976	rs77089930	1.55718e-07	-0.936602	-1.87029e-10	7.10183e-05	-0.277695	-1.87029e-10
131836602	rs4731851	4.11466e-08	-1.05821	-1.20929	2.03507e-05	-0.318131	-1.20939
131836606	rs74518976	6.40583e-08	-1.82485	-1.87029e-10	1.55997e-05	-1.79338	-1.87029e-10
131836626	rs1399092	4.1227e-08	-1.4497	-0.815853	2.24027e-05	-0.643228	-0.788226
131836956	rs73725832	2.3424e-07	-0.528299	-1.87029e-10	2.66598e-05	-1.25748	-1.87029e-10
131836973	rs76302778	1.08893e-06	1.00831	-1.87029e-10	0.000279238	1.09143	-1.87029e-10
131837120	rs60997765	5.5724e-08	-1.5625	-0.401739	1.07863e-05	-1.82496	-0.337401
131837754	rs73497371	1.27421e-07	-1.13715	-1.87029e-10	5.82803e-05	-0.475369	-1.87029e-10
131838171	rs75856704	4.77556e-08	-1.67995	-0.438597	1.03656e-05	-1.82643	-0.375716
131838295	rs78309891	5.44903e-08	-1.55526	-0.431369	1.04699e-05	-1.82393	-0.368199
131838755	rs79286416	8.86181e-08	-1.50031	-1.87029e-10	1.55778e-05	-1.79478	-1.87029e-10
131838756	rs6962290	4.32423e-07	1.26066	-1.1759	5.21632e-05	0.591607	-1.17786
131838801	rs59313571	1.31153e-07	-1.10828	-1.87029e-10	6.06741e-05	-0.435117	-1.87029e-10
131838981	rs191997240	4.88234e-07	0.206147	-1.87029e-10	6.38817e-05	-0.383601	-1.87029e-10
131839071	rs75635983	3.6506e-08	-1.74862	-0.638554	8.56557e-06	-1.62772	-0.765165
131839851	rs12666252	5.67116e-08	-0.752748	-1.19392	2.90267e-05	0.0231502	-1.19557
131840318	rs73497372	1.19595e-07	-1.20053	-1.87029e-10	5.10845e-05	-0.607153	-1.87029e-10
131841170	rs60255521	1.25816e-07	-1.14983	-1.87029e-10	5.48045e-05	-0.536862	-1.87029e-10
131841546	rs34071937	2.32409e-07	0.609464	-1.14561	2.37035e-05	-0.232178	-1.14283
131842082	rs1376292	2.20612e-07	0.546216	-1.13446	2.27804e-05	-0.283286	-1.13145
131842446	rs62469705	7.57111e-08	-1.65772	-1.87029e-10	1.63439e-05	-1.74678	-1.87029e-10
131842842	rs9649572	6.30064e-08	-0.811304	-1.03011	2.29916e-05	-0.364902	-1.0406
131843038	rs281880	2.45389e-08	-1.59636	-1.18802	4.9355e-06	-1.78022	-1.16396
131843752	rs73155250	1.70949e-07	-0.843282	-1.87029e-10	5.9424e-05	-0.455935	-1.87029e-10
131844187	rs56254512	6.65684e-08	-1.78642	-1.87029e-10	2.37087e-05	-1.37479	-1.87029e-10
131844784	rs144834523	5.1501e-07	0.259541	-1.87029e-10	0.000118157	0.231384	-1.87029e-10
131844887	rs1450884	6.09374e-08	-0.797361	-1.07744	2.23099e-05	-0.34819	-1.08741
131845112	rs9649039	5.67563e-08	-0.811304	-1.13458	2.05849e-05	-0.364902	-1.15118
131845695	rs79008842	7.25531e-08	-1.70033	-1.87029e-10	1.53645e-05	-1.80858	-1.87029e-10
131845852	rs281882	2.45603e-08	-1.68706	-1.09646	5.87018e-06	-1.74765	-1.0231
131845999	rs111697653	1.08093e-07	-1.30166	-1.87029e-10	4.42913e-05	-0.749845	-1.87029e-10
131846030	rs11761595	5.26411e-08	-0.907612	-1.11354	1.86189e-05	-0.480878	-1.13558
131846541	rs62469707	6.8211e-08	-1.76204	-1.87029e-10	1.5312e-05	-1.81199	-1.87029e-10
131847013	rs17166204	3.84768e-08	-1.77687	-0.557722	1.23728e-05	-1.57458	-0.450554
131847544	rs79879697	7.11073e-08	-1.72046	-1.87029e-10	1.71212e-05	-1.70032	-1.87029e-10
131848018	rs117310925	6.37777e-08	-1.82924	-1.87029e-10	1.515e-05	-1.82263	-1.87029e-10
131848396	rs1376293	2.36945e-08	-1.70815	-1.11126	5.68101e-06	-1.74884	-1.05466
131848537	rs6945535	4.76021e-08	-1.33815	-0.783622	2.11955e-05	-0.583192	-0.903652
131848579	rs10954363	6.30019e-08	-0.735467	-1.10602	2.15744e-05	-0.352327	-1.1168
131848893	rs113388134	1.27824e-07	-1.13399	-1.87029e-10	1.50996e-05	-1.82597	-1.87029e-10
131849204	rs896167	3.78842e-08	-1.18583	-1.16428	7.57256e-06	-1.3976	-1.1185
131849276	rs117408584	8.88688e-08	-0.755514	-0.741972	2.67841e-05	-0.350429	-0.902394
131849576	rs73155256	1.63463e-07	-0.888058	-1.87029e-10	5.18437e-05	-0.5924	-1.87029e-10
131849670	rs896169	1.68351e-07	0.34255	-1.20115	5.74932e-05	0.720157	-1.20912
131849776	rs145860702	6.37506e-08	-1.82967	-1.87029e-10	1.52902e-05	-1.81342	-1.87029e-10
131849981	rs17166207	5.78862e-08	-0.837501	-1.08867	1.86168e-05	-0.516888	-1.09968
131850077	rs78208160	1.26875e-07	-1.47935e-10	-1.14145	3.35743e-05	-1.47935e-10	-1.02687
131850492	rs12534587	2.42694e-08	-1.61337	-1.18206	5.54075e-06	-1.68709	-1.14141
131850580	rs28480290	3.06097e-08	-1.81356	-0.749765	9.19412e-06	-1.59999	-0.722082
131851256	rs7794234	1.3104e-07	-1.10915	-1.87029e-10	2.61773e-05	-1.27574	-1.87029e-10
131851395	rs112430266	2.25512e-08	-1.72696	-1.1419	5.17766e-06	-1.76525	-1.13103
131851511	rs4731852	7.13546e-08	-1.71699	-1.87029e-10	1.59819e-05	-1.76918	-1.87029e-10
131851873	rs6975484	3.78512e-08	-1.45953	-0.891457	7.65726e-06	-1.51446	-0.990521
131852112	rs12386585	3.96059e-08	-1.15983	-1.14583	2.06883e-05	-0.365869	-1.1452
131852168	rs12386586	4.02867e-08	-1.14542	-1.14321	2.1189e-05	-0.344592	-1.14256
131852272	rs117985931	1.5639e-07	-0.932293	-1.87029e-10	2.78429e-05	-1.21405	-1.87029e-10
131852299	rs12386646	9.22445e-08	-0.35775	-1.10245	3.65315e-05	0.159166	-1.10163
131852313	rs12386587	9.05287e-08	-0.386644	-1.09234	3.56847e-05	0.125557	-1.09147
131852406	rs12386694	8.74077e-08	-0.449816	-1.06425	3.76721e-05	0.151569	-1.06328
131852610	rs10251791	7.83444e-08	-0.554071	-1.06946	3.17879e-05	-0.013033	-1.06851
131852662	rs55987912	8.25887e-08	-0.4562	-1.11457	3.21783e-05	0.0444541	-1.11379
131852771	rs76659245	2.30867e-07	-0.542803	-1.87029e-10	0.000201448	0.7649	-1.87029e-10
131852910	rs11763166	4.14385e-08	-1.44828	-0.812151	8.43358e-06	-1.49037	-0.91804
131852984	rs7777156	7.37631e-08	-0.551177	-1.13261	2.82742e-05	-0.0667741	-1.13191
131853432	rs79790908	1.35499e-07	-1.07569	-1.87029e-10	2.65718e-05	-1.26078	-1.87029e-10
131853601	rs12386622	8.18496e-08	-0.417515	-1.16225	3.41604e-05	0.15213	-1.1617
131853654	rs7800692	7.48871e-08	-0.545027	-1.12364	3.16547e-05	0.0371472	-1.1229
131853816	rs7782124	2.06968e-08	-1.81974	-1.13493	5.659e-06	-1.61907	-1.18831
131853832	rs79434268	1.4027e-07	-1.04107	-1.87029e-10	2.77926e-05	-1.21586	-1.87029e-10
131854123	rs35679562	3.10287e-08	-1.44137	-1.10836	9.43892e-06	-1.1203	-1.1755
131854130	rs35454736	3.17278e-08	-1.4154	-1.11205	9.75389e-06	-1.08535	-1.17762
131854143	rs35253793	3.19048e-08	-1.4154	-1.10649	9.78528e-06	-1.08535	-1.17441
131854150	rs35701875	3.11803e-08	-1.43281	-1.11205	9.52835e-06	-1.10874	-1.17762
131854349	rs7782558	3.03947e-08	-1.48218	-1.0882	9.44421e-06	-1.13446	-1.16077
131854492	rs7782869	3.09053e-08	-1.47392	-1.0798	9.60647e-06	-1.1228	-1.15539
131854584	rs7786869	3.26184e-08	-1.43556	-1.06421	9.72814e-06	-1.12044	-1.14517
131854619	rs57305701	1.25079e-07	-1.1557	-1.87029e-10	2.53914e-05	-1.30622	-1.87029e-10
131855134	rs12537017	3.17054e-08	-1.54659	-0.981565	1.01262e-05	-1.13843	-1.08708
131855141	rs10954364	3.17499e-08	-1.54835	-0.978411	1.00032e-05	-1.15297	-1.08477
131855165	rs10954365	3.22461e-08	-1.53863	-0.972622	1.02192e-05	-1.13586	-1.0805
131855343	rs10274815	1.19824e-07	-0.0798275	-1.11879	6.01195e-05	0.658991	-1.10329
131855368	rs10954366	2.354e-08	-1.82282	-1.00313	6.41585e-06	-1.57912	-1.10274
131855446	rs73499327	2.87775e-08	-1.57009	-1.05496	7.2327e-06	-1.52328	-1.03874
131855508	rs17166213	1.20515e-07	-1.19287	-1.87029e-10	2.42495e-05	-1.35224	-1.87029e-10
131855531	rs143528044	1.2419e-07	-1.47935e-10	-1.16283	2.8256e-05	-1.47935e-10	-1.19933
131855669	rs7341538	3.67284e-08	-1.52363	-0.857467	1.14758e-05	-1.10784	-0.99255
131855693	rs59721636	2.84297e-08	-1.58479	-1.05242	7.13702e-06	-1.53927	-1.03607
131855967	rs13231300	2.40266e-08	-1.74424	-1.06124	6.78485e-06	-1.47752	-1.14842
131856200	rs147390657	1.15983e-07	-1.2312	-1.87029e-10	3.33667e-05	-1.03308	-1.87029e-10
131856213	rs7341474	1.24423e-07	-1.16096	-1.87029e-10	2.52739e-05	-1.31086	-1.87029e-10
131856269	rs12707027	9.88435e-08	-0.496617	-0.894492	2.80645e-05	-0.305445	-0.900682
131856321	rs78048825	1.24672e-07	-1.47935e-10	-1.15896	2.93653e-05	-1.47935e-10	-1.16082
131856385	rs73499334	1.38749e-07	-1.05198	-1.87029e-10	2.78341e-05	-1.21437	-1.87029e-10
131856404	rs76698892	1.43116e-07	-1.02099	-1.87029e-10	2.86131e-05	-1.18677	-1.87029e-10
131856405	rs78447978	1.42016e-07	-1.02871	-1.87029e-10	2.84169e-05	-1.19365	-1.87029e-10
131856536	rs9641933	1.94158e-08	-1.82082	-1.19773	5.29544e-06	-1.66555	-1.20824
131856656	rs73499335	1.06101e-07	-1.32026	-1.87029e-10	2.19319e-05	-1.45269	-1.87029e-10
131856855	rs73499337	1.26344e-07	-1.14564	-1.87029e-10	2.56178e-05	-1.29735	-1.87029e-10
131857419	rs73723715	2.09892e-08	-1.81947	-1.12117	4.66576e-06	-1.82991	-1.17048
131857498	rs13235860	8.97755e-08	-1.48733	-1.87029e-10	2.64984e-05	-1.26355	-1.87029e-10
131857698	rs17166214	4.22632e-08	-1.59525	-0.64548	1.1116e-05	-1.45291	-0.679332
131857841	rs7802114	2.21922e-08	-1.73501	-1.14989	4.64437e-06	-1.80907	-1.19591
131857865	rs7785277	2.07317e-08	-1.82871	-1.12427	4.73286e-06	-1.80611	-1.18
131857897	rs55778272	7.23204e-08	-1.70354	-1.87029e-10	1.78918e-05	-1.65629	-1.87029e-10
131857981	rs6970197	3.10928e-08	-1.38079	-1.16688	8.23151e-06	-1.35149	-1.08118
131858220	rs55733016	7.10346e-08	-1.72148	-1.87029e-10	1.53088e-05	-1.8122	-1.87029e-10
131858303	rs62469710	8.06993e-08	-1.59392	-1.87029e-10	2.08449e-05	-1.50353	-1.87029e-10
131858414	rs12531350	3.19778e-07	-0.21702	-1.87029e-10	3.63684e-05	-0.946933	-1.87029e-10
131859077	rs10277421	3.5615e-08	-1.69938	-0.712497	1.07455e-05	-1.40738	-0.758767
131859162	rs80172977	7.12045e-08	-1.71909	-1.87029e-10	1.78534e-05	-1.65844	-1.87029e-10
131859395	rs9649040	1.65307e-07	-1.82456	0.947719	3.70685e-05	-1.75679	0.828924
131859496	rs7808586	3.75723e-08	-1.74259	-0.615787	1.09763e-05	-1.48839	-0.656507
131859678	rs13232207	2.27715e-08	-1.82733	-1.0318	4.98718e-06	-1.81708	-1.11668
131859817	rs35136321	2.13123e-08	-1.7175	-1.20786	5.98837e-06	-1.54321	-1.2076
131860127	rs17166216	3.94613e-08	-1.78702	-0.522307	1.1532e-05	-1.6058	-0.489714
131860461	rs62469711	6.72056e-08	-1.77689	-1.87029e-10	1.58173e-05	-1.77953	-1.87029e-10
131860487	rs6943549	8.14698e-08	-1.5432	-0.0412156	1.88593e-05	-1.74943	0.145803
131860598	rs66489121	3.06462e-08	-1.66529	-0.896854	7.18781e-06	-1.51664	-1.0516
131860973	rs57825190	3.01528e-08	-1.64645	-0.931924	7.29416e-06	-1.48318	-1.07038
131861337	rs79616812	6.74069e-08	-1.54572	-0.228179	1.39461e-05	-1.50249	-0.402943
131861415	rs7782294	1.51716e-07	-1.82948	0.866847	3.35696e-05	-1.81675	0.789733
131861540	rs186383884	2.1188e-08	-1.82979	-1.10142	4.79364e-06	-1.81891	-1.15444
131861720	rs3734996	2.39334e-08	-1.74974	-1.05964	6.75009e-06	-1.61337	-1.01771
131861733	rs3734995	2.81353e-08	-1.82994	-0.817683	6.15226e-06	-1.82934	-0.894474
131861813	rs111747337	2.30818e-08	-1.68517	-1.16043	6.191e-06	-1.51319	-1.20435
131862283	rs77253071	2.1537e-08	-1.82336	-1.09152	4.99883e-06	-1.78568	-1.14575
131862444	rs7807353	7.40282e-08	-1.54978	-0.130417	1.68969e-05	-1.76309	0.0495901
131862530	rs3734992	2.40306e-08	-1.71664	-1.08868	6.15817e-06	-1.55376	-1.1691
131862710	rs3734991	3.01719e-08	-1.80002	-0.777716	6.76391e-06	-1.82947	-0.799564
131862977	rs59444396	2.52715e-08	-1.76894	-0.986031	6.05824e-06	-1.6706	-1.06862
131862995	rs76255548	7.5222e-08	-1.6642	-1.87029e-10	2.53171e-05	-1.30915	-1.87029e-10
131864059	rs73155260	7.44309e-08	-1.67478	-1.87029e-10	2.19968e-05	-1.44973	-1.87029e-10
131864071	rs112911276	1.49518e-07	-1.47935e-10	-0.977227	3.40268e-05	-1.47935e-10	-1.01348
131864104	rs113541749	2.20138e-08	-1.82782	-1.06516	5.10912e-06	-1.81619	-1.09342
131864249	rs57986525	1.97308e-08	-1.79917	-1.2033	4.90711e-06	-1.74202	-1.20792
131864379	rs57665981	2.01017e-08	-1.81939	-1.16445	4.8167e-06	-1.81941	-1.14913
131864407	rs3734990	2.05853e-08	-1.8227	-1.13737	4.71411e-06	-1.82975	-1.16033
131864591	rs3734989	4.13318e-08	-1.81422	-0.448799	9.40103e-06	-1.71099	-0.588823
131865044	rs79877622	1.94829e-08	-1.80623	-1.20888	4.50854e-06	-1.82537	-1.20929
131865092	rs896170	3.89255e-08	-1.12566	-1.19734	1.05663e-05	-0.973515	-1.20945
131865683	rs7809724	6.38005e-08	-1.82889	-1.87029e-10	1.50422e-05	-1.82977	-1.87029e-10
131865950	rs17803876	6.38615e-08	-1.82793	-1.87029e-10	1.51568e-05	-1.82218	-1.87029e-10
131865959	rs144427530	9.40442e-08	-1.44088	-1.87029e-10	2.27096e-05	-1.41785	-1.87029e-10
131866083	rs3734987	1.49498e-07	-1.47935e-10	-0.977365	3.51744e-05	-1.47935e-10	-0.980315
131866206	rs17166227	6.37998e-08	-1.8289	-1.87029e-10	1.5098e-05	-1.82607	-1.87029e-10
131866716	rs3734986	3.35331e-08	-1.82916	-0.642949	8.04351e-06	-1.80821	-0.647563
131866817	rs3734985	5.68811e-07	-1.78821	2.14711	0.000188728	-1.55625	2.25592
131866833	rs3734984	5.64206e-07	-1.78432	2.13509	0.00018828	-1.54641	2.2437
131866972	rs3734983	3.41464e-08	-1.30345	-1.15054	7.72188e-06	-1.40212	-1.09445
131867422	rs66521955	3.21413e-08	-1.82507	-0.689431	7.741e-06	-1.7941	-0.7
131867514	rs117974522	4.23944e-07	0.0649537	-1.87029e-10	0.000161663	0.544883	-1.87029e-10
131867771	rs6950452	3.23394e-08	-1.30466	-1.20371	6.6133e-06	-1.44535	-1.2062
131867842	rs6968634	1.0651e-07	-1.77734	0.46093	2.37186e-05	-1.61009	0.235715
131867984	rs6950909	3.79169e-08	-1.38548	-0.963769	9.42364e-06	-1.43476	-0.86265
131868082	rs6951072	1.3787e-07	-1.44066	0.38232	3.8397e-05	-1.16075	0.268094
131868216	rs76538396	1.57661e-07	-0.924197	-1.87029e-10	2.19237e-05	-1.45306	-1.87029e-10
131868369	rs6969478	6.39415e-08	-1.82668	-1.87029e-10	1.50397e-05	-1.82994	-1.87029e-10
131868482	rs62469714	6.41011e-08	-1.82419	-1.87029e-10	1.51568e-05	-1.82218	-1.87029e-10
131868848	rs62469715	6.38419e-08	-1.82824	-1.87029e-10	1.52677e-05	-1.8149	-1.87029e-10
131868916	rs12536984	4.20554e-07	-1.81199	1.86891	0.000138638	-1.5815	1.97273
131869557	rs73155266	1.97556e-08	-1.81537	-1.18584	4.58826e-06	-1.82797	-1.18916
131869563	rs73723719	1.32246e-07	-1.47935e-10	-1.09998	3.0981e-05	-1.47935e-10	-1.10726
131869722	rs60677458	2.14231e-08	-1.81963	-1.10054	4.83624e-06	-1.82902	-1.13548
131869758	rs73723720	1.32246e-07	-1.47935e-10	-1.09998	3.0981e-05	-1.47935e-10	-1.10726
131869895	rs3734982	1.32246e-07	-1.47935e-10	-1.09998	3.0981e-05	-1.47935e-10	-1.10726
131869952	rs3734981	1.32033e-07	-1.47935e-10	-1.1016	3.09326e-05	-1.47935e-10	-1.10882
131870108	rs3734980	1.32246e-07	-1.47935e-10	-1.09998	3.0981e-05	-1.47935e-10	-1.10726
131870342	rs60307877	3.30066e-08	-1.79239	-0.695552	7.71493e-06	-1.82923	-0.668246
131870427	rs10280981	7.48617e-08	-1.81371	0.144704	1.71966e-05	-1.81866	0.122736
131870544	rs56211734	3.32074e-08	-1.7982	-0.683678	7.80783e-06	-1.82944	-0.656063
131870597	rs6946056	1.12082e-07	-1.56452	0.299104	2.524e-05	-1.38402	0.0718157
131870671	rs56229140	3.32074e-08	-1.7982	-0.683678	7.80783e-06	-1.82944	-0.656063
131870845	rs1020508	3.2633e-08	-1.79997	-0.699354	7.68171e-06	-1.82964	-0.672147
131870922	rs78387484	2.14494e-08	-1.81904	-1.09991	4.87561e-06	-1.82883	-1.12755
131871413	rs60036349	3.27181e-08	-1.80498	-0.691736	7.73972e-06	-1.82994	-0.66433
131871546	rs61627721	3.30915e-08	-1.80169	-0.683678	7.80511e-06	-1.82979	-0.656063
131871562	rs59277030	6.37741e-08	-1.8293	-1.87029e-10	1.50458e-05	-1.82954	-1.87029e-10
131871569	rs79780519	2.13746e-08	-1.81904	-1.10341	4.86093e-06	-1.82883	-1.13057
131871577	rs61173891	5.63034e-08	-1.78273	-0.171159	1.32144e-05	-1.82683	-0.132495
131871598	rs58241641	6.37859e-08	-1.82911	-1.87029e-10	1.50439e-05	-1.82966	-1.87029e-10
131871685	rs56949350	1.99314e-08	-1.82993	-1.16242	4.80608e-06	-1.82976	-1.14099
131871755	rs67632134	6.3755e-08	-1.8296	-1.87029e-10	1.50506e-05	-1.82921	-1.87029e-10
131871918	rs10280346	1.99887e-08	-1.82987	-1.1596	4.82306e-06	-1.82962	-1.1376
131872013	rs62469718	6.41294e-08	-1.82374	-1.87029e-10	1.50832e-05	-1.82705	-1.87029e-10
131873351	rs73723723	5.55253e-08	-1.28727	-0.680541	9.36939e-06	-1.65034	-0.652844
131873634	rs12671063	5.12628e-07	-1.7978	2.0527	0.000164879	-1.5343	2.09887
131873697	rs74555025	1.41096e-07	-1.47935e-10	-1.0352	3.23276e-05	-1.47935e-10	-1.06471
131874101	rs28663092	6.30802e-08	-1.81147	-0.0287658	1.46613e-05	-1.79375	-0.0616673
131874146	rs77010489	1.4195e-07	-1.47935e-10	-1.02917	3.2312e-05	-1.47935e-10	-1.0652
131874499	rs10275752	8.3838e-08	-1.82584	0.270078	1.93853e-05	-1.80322	0.2271
131874836	rs7809557	6.51995e-08	-1.82284	0.0156483	1.56731e-05	-1.7777	-0.0109897
131874975	rs6467424	8.45609e-08	-1.82754	0.280362	1.97005e-05	-1.80339	0.2434
131875268	rs58803643	2.15669e-08	-1.82056	-1.09293	4.90303e-06	-1.82928	-1.1215
131875306	rs58811609	5.38489e-08	-1.82402	-0.174447	1.2905e-05	-1.76786	-0.215154
131875371	rs7810362	6.93027e-08	-1.82785	0.0816851	1.58983e-05	-1.79787	0.0234484
131875684	rs7778553	2.80432e-08	-1.8032	-0.847706	6.94691e-06	-1.80863	-0.793709
131875883	rs73723725	6.09996e-08	-1.7953	-0.0784839	1.65701e-05	-1.82429	0.0912632
131875924	rs111317882	5.87901e-08	-1.69189	-0.218782	1.7842e-05	-1.58336	-0.0757234
131876234	rs7779444	7.17639e-08	-1.79002	0.0787539	2.03068e-05	-1.7892	0.259518
131877332	rs77615282	1.91475e-07	-0.729889	-1.87029e-10	5.29516e-05	-0.571254	-1.87029e-10
131877646	rs78490272	1.35573e-07	-1.47935e-10	-1.07514	3.17631e-05	-1.47935e-10	-1.08233
131877751	rs58831605	8.23003e-08	-1.23928	-0.334992	1.56018e-05	-1.57894	-0.214309
131878459	rs62469721	6.37345e-08	-1.82992	-1.87029e-10	1.52872e-05	-1.81362	-1.87029e-10
131879167	rs147672344	6.59811e-08	-1.79528	-1.87029e-10	1.83187e-05	-1.63271	-1.87029e-10
131879262	rs10954367	5.20782e-08	-1.76943	-0.262472	1.26492e-05	-1.59771	-0.405332
131879665	rs10225324	2.6578e-07	-1.32485	0.922879	5.68873e-05	-1.22355	0.723989
131879921	rs10225484	9.73326e-08	-1.69202	0.285503	2.4266e-05	-1.44611	0.0945514
131880184	rs149308802	9.52631e-08	-1.428	-1.87029e-10	1.83664e-05	-1.63011	-1.87029e-10
131880252	rs4570099	4.49445e-08	-1.75735	-0.421871	1.14248e-05	-1.56073	-0.544113
131881010	rs73499391	3.25363e-08	-1.45763	-1.04466	6.39993e-06	-1.69995	-0.984393
131881280	rs2122637	3.07674e-08	-1.63863	-0.91956	6.59686e-06	-1.74208	-0.911958
131881620	rs1450885	2.11576e-08	-1.74479	-1.18786	4.78438e-06	-1.79767	-1.17761
131882061	rs56231334	1.06101e-07	-1.32026	-1.87029e-10	2.68579e-05	-1.25007	-1.87029e-10
131882339	rs62469723	6.58795e-08	-1.79682	-1.87029e-10	1.73233e-05	-1.68858	-1.87029e-10
131882463	rs146019967	1.16173e-07	-1.22956	-1.87029e-10	2.19966e-05	-1.44975	-1.87029e-10
131883311	rs62622406	6.885e-07	0.549869	-1.87029e-10	5.74555e-05	-0.489622	-1.87029e-10
131883614	rs17166237	2.38059e-08	-1.61138	-1.20334	5.26335e-06	-1.6873	-1.19256
131883743	rs62469724	6.48414e-08	-1.8127	-1.87029e-10	1.52977e-05	-1.81293	-1.87029e-10
131883880	rs17804413	6.52144e-08	-1.80697	-1.87029e-10	1.6859e-05	-1.71575	-1.87029e-10
131883927	rs55734252	4.05795e-08	-1.07531	-1.20607	8.09989e-06	-1.25331	-1.19547
131885403	rs1020509	4.00788e-08	-1.09321	-1.20059	8.16095e-06	-1.23589	-1.20538
131885494	rs1349404	1.90649e-08	-1.82954	-1.20726	4.63656e-06	-1.8083	-1.19836
131885926	rs4728252	1.91576e-08	-1.82788	-1.20407	4.48813e-06	-1.82988	-1.20932
131886239	rs79533895	8.07098e-08	-1.59379	-1.87029e-10	2.01025e-05	-1.53979	-1.87029e-10
131886348	rs59400141	5.57079e-08	-1.80458	-0.159946	1.16045e-05	-1.8184	-0.270841
131886428	rs9649574	2.99089e-08	-1.70078	-0.885707	7.44769e-06	-1.66559	-0.867138
131886839	rs2198051	4.08634e-08	-1.07799	-1.19643	8.00699e-06	-1.25327	-1.20705
131887029	rs930686	3.71549e-08	-1.18521	-1.18434	7.93772e-06	-1.26127	-1.20774
131887315	rs79959239	5.3273e-08	-0.97106	-1.03816	9.01087e-06	-1.27687	-1.06533
131887806	rs79214928	6.76072e-08	-1.77093	-1.87029e-10	1.53403e-05	-1.81015	-1.87029e-10
131887841	rs73155278	3.83764e-08	-1.74531	-0.59189	8.65879e-06	-1.72913	-0.652932
131887925	rs73155279	1.22577e-07	-1.17591	-1.87029e-10	2.53251e-05	-1.30884	-1.87029e-10
131888384	rs57414337	7.3243e-08	-1.78334	0.0924788	1.66677e-05	-1.59633	-0.130835
131888509	rs111942194	6.43798e-08	-1.81985	-1.87029e-10	1.71127e-05	-1.70081	-1.87029e-10
131888779	rs62469726	3.2471e-08	-1.64405	-0.860249	5.63453e-06	-1.78783	-1.02389
131888799	rs60589428	1.09689e-06	-1.47935e-10	1.01558	0.000388137	-1.47935e-10	1.42073
131889014	rs73155281	6.38117e-08	-1.82871	-1.87029e-10	1.53876e-05	-1.80707	-1.87029e-10
131889302	rs12668459	5.40113e-08	-0.987567	-1.00789	9.03858e-06	-1.27474	-1.06439
131889536	rs1868778	3.1137e-08	-1.71595	-0.8303	8.01353e-06	-1.56888	-0.890618
131889762	rs7786995	3.67716e-08	-1.26596	-1.11396	6.82783e-06	-1.50392	-1.1157
131889786	rs7787365	3.68567e-08	-1.26596	-1.11165	6.84348e-06	-1.50392	-1.11341
131889818	rs930687	5.83887e-08	-0.709734	-1.20779	1.21682e-05	-0.862594	-1.17921
131889849	rs9649042	2.77762e-08	-1.6559	-1.00457	6.31723e-06	-1.7428	-0.954555
131889974	rs10245338	2.80175e-08	-1.73008	-0.921736	6.96616e-06	-1.62563	-0.973944
131890856	rs4731854	2.85658e-08	-1.72167	-0.910768	6.53527e-06	-1.74995	-0.913467
131890863	rs118130119	6.50993e-08	-1.80873	-1.87029e-10	1.53611e-05	-1.80879	-1.87029e-10
131890864	rs116987055	6.50993e-08	-1.80873	-1.87029e-10	1.53611e-05	-1.80879	-1.87029e-10
131891027	rs62468396	7.51743e-08	-1.66484	-1.87029e-10	2.37523e-05	-1.37296	-1.87029e-10
131891191	rs4731855	5.69327e-08	-0.755863	-1.18691	1.20905e-05	-0.919253	-1.12896
131891548	rs4731856	3.23039e-08	-1.68024	-0.829222	7.33607e-06	-1.72737	-0.820464
131891790	rs62468397	6.37332e-08	-1.82994	-1.87029e-10	1.60703e-05	-1.76366	-1.87029e-10
131892204	rs180877942	1.42206e-07	-1.47935e-10	-1.02737	3.20341e-05	-1.47935e-10	-1.07383
131892597	rs75558788	6.31625e-07	0.463648	-1.87029e-10	0.000253597	0.995115	-1.87029e-10
131892648	rs116874412	7.03565e-08	-1.73107	-1.87029e-10	1.73992e-05	-1.68421	-1.87029e-10
131892740	rs76838724	4.3134e-08	-1.07619	-1.14414	8.47323e-06	-1.2094	-1.19433
131893344	rs73499401	2.85859e-08	-1.71605	-0.915685	7.29523e-06	-1.58826	-0.965155
131893485	rs62468398	6.39206e-08	-1.82701	-1.87029e-10	1.65884e-05	-1.73193	-1.87029e-10
131893667	rs73155283	9.9068e-08	-1.38884	-1.87029e-10	1.95862e-05	-1.56581	-1.87029e-10
131893898	rs59259594	2.84305e-08	-1.72688	-0.910305	7.09459e-06	-1.62105	-0.960247
131893917	rs17215844	2.83986e-08	-1.72688	-0.91143	7.08731e-06	-1.62105	-0.961273
131894004	rs73155284	8.93518e-08	-1.49206	-1.87029e-10	1.72488e-05	-1.69289	-1.87029e-10
131894122	rs7781259	1.72509e-07	-0.708291	-0.125908	3.03542e-05	-0.96582	-0.161878
131894283	rs7781556	2.41738e-08	-1.7557	-1.04367	5.72018e-06	-1.72362	-1.07301
131894468	rs10255805	2.86496e-08	-1.72683	-0.902672	6.93233e-06	-1.65116	-0.953276
131894629	rs6951911	4.46346e-08	-1.14875	-1.03738	1.15347e-05	-1.01715	-1.07812
131894696	rs77529828	6.37353e-08	-1.82991	-1.87029e-10	1.60337e-05	-1.76594	-1.87029e-10
131894831	rs75321463	2.10885e-08	-1.82732	-1.1086	4.696e-06	-1.80924	-1.18469
131894836	rs62468399	6.38535e-08	-1.82806	-1.87029e-10	1.64789e-05	-1.73855	-1.87029e-10
131894868	rs6952566	6.08456e-08	-0.948969	-0.927338	1.22146e-05	-1.05506	-0.982939
131895155	rs9692157	2.14397e-08	-1.82266	-1.09674	4.68378e-06	-1.81789	-1.17864
131895454	rs142764345	2.92882e-08	-1.78682	-0.820641	6.68698e-06	-1.82659	-0.81388
131895520	rs77440692	1.77336e-07	-0.816477	0.00987543	3.15099e-05	-1.06044	-0.0298898
131896451	rs2341819	4.13166e-08	-1.24568	-1.0177	1.05561e-05	-1.12338	-1.06055
131896676	rs751408	2.79401e-08	-1.47688	-1.1777	6.75336e-06	-1.46539	-1.1652
131896813	rs874454	5.42775e-08	-0.824428	-1.16611	1.21925e-05	-0.95603	-1.08378
131896857	rs112470973	9.95616e-08	-1.229	-0.154866	1.75629e-05	-1.47027	-0.204579
131896874	rs76772731	2.28371e-08	-1.82578	-1.03048	4.89093e-06	-1.8129	-1.14035
131896934	rs751407	2.672e-08	-1.82792	-0.87131	5.97653e-06	-1.82824	-0.92455
131897007	rs118098206	1.29912e-07	-1.11779	-1.87029e-10	2.55372e-05	-1.3005	-1.87029e-10
131897024	rs751406	2.70263e-08	-1.7207	-0.967138	6.7047e-06	-1.63736	-1.00046
131897197	rs73501708	2.94322e-08	-1.66644	-0.936117	7.23135e-06	-1.57845	-0.983755
131897229	rs62468400	6.52252e-08	-1.8068	-1.87029e-10	1.5212e-05	-1.81855	-1.87029e-10
131897356	rs139173127	4.71618e-07	0.171522	-1.87029e-10	0.00013528	0.366716	-1.87029e-10
131897401	rs12707028	4.41623e-08	-1.23703	-0.959749	1.12166e-05	-1.11386	-1.00938
131898524	rs6467425	2.12861e-08	-1.82851	-1.09808	5.09182e-06	-1.82994	-1.08306
131898555	rs55674541	4.03958e-08	-1.77231	-0.513613	9.04724e-06	-1.79068	-0.547494
131898591	rs79946187	6.37559e-08	-1.82959	-1.87029e-10	1.6246e-05	-1.75279	-1.87029e-10
131898764	rs9641935	2.23032e-08	-1.70952	-1.17039	5.07753e-06	-1.75198	-1.16383
131898793	rs73155286	9.51317e-08	-1.42938	-1.87029e-10	2.03186e-05	-1.5291	-1.87029e-10
131899094	rs62464981	7.22385e-08	-1.70467	-1.87029e-10	2.21887e-05	-1.44105	-1.87029e-10
131899211	rs73155287	9.33288e-08	-1.44852	-1.87029e-10	1.9985e-05	-1.54565	-1.87029e-10
131899254	rs13227818	2.15017e-08	-1.82947	-1.08704	5.1188e-06	-1.82985	-1.07786
131899351	rs13228106	6.6206e-08	-0.929736	-0.86214	1.32669e-05	-1.03702	-0.918338
131899763	rs78515174	6.55641e-08	-1.80162	-1.87029e-10	1.51635e-05	-1.82174	-1.87029e-10
131900355	rs10156075	2.9828e-08	-1.40604	-1.18316	7.21888e-06	-1.39346	-1.17048
131900620	rs117181307	7.96081e-08	-1.60753	-1.87029e-10	1.84358e-05	-1.62634	-1.87029e-10
131900703	rs2880160	3.20925e-08	-1.54506	-0.970958	6.51658e-06	-1.56313	-1.10315
131900994	rs115893238	9.59221e-08	-1.42111	-1.87029e-10	2.04649e-05	-1.52192	-1.87029e-10
131901149	rs2060723	2.75535e-08	-1.75258	-0.915939	7.42261e-06	-1.66289	-0.873211
131901200	rs2060724	2.58038e-08	-1.71042	-1.0237	6.56758e-06	-1.58934	-1.06915
131901251	rs17216066	3.13792e-08	-1.82967	-0.708827	7.3598e-06	-1.7705	-0.774102
131901308	rs116919622	2.29788e-07	-1.47935e-10	-0.547488	7.04058e-05	-1.47935e-10	-0.286358
131901372	rs144755839	3.0706e-07	-1.47935e-10	-0.257603	5.75994e-05	-1.47935e-10	-0.487122
131901444	rs117264004	1.32841e-07	-1.47935e-10	-1.0955	2.91279e-05	-1.47935e-10	-1.16894
131901550	rs7781263	3.51935e-08	-1.71696	-0.706821	9.7598e-06	-1.51959	-0.742769
131901790	rs73155291	1.01571e-07	-1.36389	-1.87029e-10	1.99696e-05	-1.54642	-1.87029e-10
131901794	rs79872383	1.5175e-07	-1.47935e-10	-0.962413	3.68497e-05	-1.47935e-10	-0.933787
131902112	rs73155292	9.39989e-08	-1.44136	-1.87029e-10	1.9519e-05	-1.56924	-1.87029e-10
131902362	rs1008036	2.63684e-08	-1.81153	-0.90095	6.5483e-06	-1.81138	-0.850051
131902616	rs79636196	2.37917e-08	-1.81384	-1.00147	4.91645e-06	-1.82614	-1.12191
131903306	rs55949530	3.07216e-08	-1.82106	-0.738624	7.59163e-06	-1.71173	-0.801857
131903444	rs7783455	2.50188e-08	-1.62011	-1.14491	5.47878e-06	-1.67942	-1.16033
131903829	rs138426790	1.92803e-07	-1.47935e-10	-0.722978	4.90501e-05	-1.47935e-10	-0.647792
131904242	rs13240982	1.07719e-07	-1.47371	0.168598	1.5884e-05	-1.74574	-0.0295753
131904331	rs118023942	7.39168e-08	-1.68171	-1.87029e-10	2.03809e-05	-1.52603	-1.87029e-10
131904793	rs73155294	1.04099e-07	-1.3393	-1.87029e-10	1.78269e-05	-1.65993	-1.87029e-10
131905625	rs7778640	1.19785e-07	-0.500481	-0.698464	2.28684e-05	-0.543005	-0.867872
131905868	rs189694033	7.10849e-08	-1.72077	-1.87029e-10	1.5094e-05	-1.82634	-1.87029e-10
131906296	rs77269753	8.44851e-08	-1.54807	-1.87029e-10	2.00445e-05	-1.54268	-1.87029e-10
131906665	rs13237800	1.26658e-07	0.0531314	-1.19629	2.99158e-05	0.0250182	-1.16726
131906725	rs11771327	1.53673e-07	0.258918	-1.20874	6.00947e-05	0.747025	-1.19174
131906729	rs55868339	2.0476e-08	-1.8175	-1.1479	5.04961e-06	-1.74849	-1.17284
131906883	rs11771335	2.9273e-07	0.901433	-1.20683	8.19493e-05	1.0721	-1.20663
131906942	rs34807915	9.42907e-08	-1.43826	-1.87029e-10	1.59162e-05	-1.7733	-1.87029e-10
131907045	rs1450879	1.34826e-07	0.125955	-1.20661	5.26123e-05	0.606733	-1.18442
131907216	rs74601333	4.12356e-07	-1.47935e-10	0.0372394	8.98397e-05	-1.47935e-10	-0.0426065
131907236	rs74739299	4.18725e-07	-1.47935e-10	0.0525683	9.11821e-05	-1.47935e-10	-0.027775
131907355	rs13238505	1.56983e-07	0.0496401	-0.97815	3.35956e-05	0.046803	-1.07304
131907548	rs1349405	3.82204e-07	0.736533	-0.775226	6.82846e-05	0.583706	-0.900655
131907751	rs1349406	3.72779e-07	0.726271	-0.789931	6.48598e-05	0.556389	-0.924795
131907887	rs79491224	4.52766e-07	-1.47935e-10	0.130728	9.73304e-05	-1.47935e-10	0.0374777
131908468	rs2290232	3.82099e-07	0.807878	-0.846845	6.60006e-05	0.62315	-0.97412
131908566	rs2290233	3.61612e-07	0.762137	-0.856213	6.65015e-05	0.638246	-0.981655
131908947	rs56358406	6.90638e-08	-1.74962	-1.87029e-10	1.95834e-05	-1.56595	-1.87029e-10
131908954	rs977267	1.62603e-07	0.0718109	-0.965149	3.42999e-05	0.0616752	-1.06717
131909560	rs7795320	1.54859e-07	0.0718109	-1.01394	3.2899e-05	0.0616752	-1.10887
131910088	rs12707031	2.01832e-07	0.50606	-1.18327	4.89455e-05	0.490921	-1.14085
131910238	rs73501729	2.86009e-08	-1.6756	-0.955605	7.43129e-06	-1.50103	-1.0339
131910285	rs11760766	1.65105e-07	0.313565	-1.19163	4.45261e-05	0.399874	-1.14443
131910303	rs10225863	1.48366e-07	0.12292	-1.10788	3.5756e-05	0.0701381	-1.03405
131910891	rs11761569	7.0619e-08	-1.72735	-1.87029e-10	2.11257e-05	-1.49014	-1.87029e-10
131911122	rs73155298	6.72724e-08	-1.7759	-1.87029e-10	1.52667e-05	-1.81496	-1.87029e-10
131911231	rs12111855	2.08706e-08	-1.73747	-1.20883	5.73761e-06	-1.59058	-1.20301
131911399	rs74812226	4.72488e-07	0.173367	-1.87029e-10	0.000518797	1.71088	-1.87029e-10
131911429	rs6467426	2.69514e-07	0.79949	-1.18752	4.61061e-05	0.441211	-1.1509
131911724	rs76579009	8.59526e-08	-0.796645	-0.734206	3.40954e-05	-0.345751	-0.665719
131911739	rs1026192	2.15545e-08	-1.75157	-1.1625	5.59395e-06	-1.63564	-1.18331
131912051	rs66485964	6.56807e-08	-1.79984	-1.87029e-10	1.50669e-05	-1.82813	-1.87029e-10
131912068	rs138326028	6.59505e-08	-1.79574	-1.87029e-10	1.53386e-05	-1.81026	-1.87029e-10
131912083	rs11761061	1.44398e-07	0.174858	-1.18693	1.99146e-05	-0.396525	-1.15266
131912277	rs76286420	3.87957e-07	-1.47935e-10	-0.0237518	9.08089e-05	-1.47935e-10	-0.0318759
131913288	rs62464985	2.31083e-08	-1.75236	-1.09209	6.25682e-06	-1.56941	-1.13755
131913374	rs62464986	2.80412e-08	-1.80154	-0.849429	8.81625e-06	-1.5923	-0.771739
131913395	rs77562734	7.84949e-08	-0.810601	-0.811013	3.34528e-05	-0.301825	-0.728673
131913645	rs1026194	1.16665e-07	-0.0234645	-1.20187	3.4156e-05	0.162475	-1.17217
131913865	rs1026195	1.56721e-07	0.265631	-1.19581	7.24469e-05	0.900692	-1.15847
131914172	rs6959770	2.30311e-07	0.621885	-1.1671	3.66412e-05	0.183577	-1.12304
131914470	rs10249903	1.94162e-07	0.185975	-0.901931	2.77823e-05	-0.249822	-0.966414
131915507	rs1868781	1.22227e-07	0.0130286	-1.1918	4.8401e-05	0.489746	-1.15086
131915692	rs11764845	6.38112e-08	-1.82872	-1.87029e-10	1.6141e-05	-1.75927	-1.87029e-10
131916265	rs185513786	8.05105e-08	-1.59626	-1.87029e-10	1.98904e-05	-1.5504	-1.87029e-10
131916855	rs74977547	1.44845e-07	-1.00898	-1.87029e-10	6.52332e-05	-0.362665	-1.87029e-10
131917697	rs138211928	7.19472e-08	-1.70871	-1.87029e-10	1.70446e-05	-1.7048	-1.87029e-10
131918236	rs62464987	6.41186e-08	-1.82391	-1.87029e-10	1.62358e-05	-1.75341	-1.87029e-10
131918372	rs77175755	1.45348e-07	-1.47935e-10	-1.00552	3.50766e-05	-1.47935e-10	-0.983099
131919247	rs10441389	1.22445e-07	-0.0900185	-1.08696	1.97195e-05	-0.541215	-1.01781
131919491	rs66514165	9.63648e-08	-1.80937	0.392868	2.16119e-05	-1.82899	0.361597
131919977	rs7787272	1.22836e-07	-0.00918139	-1.16461	4.53133e-05	0.385397	-1.11243
131920310	rs73155299	6.42812e-08	-1.82138	-1.87029e-10	1.66976e-05	-1.72537	-1.87029e-10
131920430	rs7787958	1.1642e-07	-0.0385989	-1.18884	2.90825e-05	-0.0174159	-1.15308
131920439	rs34437840	2.24368e-07	0.586338	-1.1577	3.24436e-05	0.0581078	-1.11924
131920457	rs116842225	8.56061e-08	-1.53489	-1.87029e-10	2.03247e-05	-1.5288	-1.87029e-10
131920459	rs7806916	1.09811e-07	-0.0994967	-1.18639	2.76751e-05	-0.0786759	-1.14142
131920502	rs7807049	2.65498e-08	-1.82976	-0.875859	6.15808e-06	-1.75687	-0.966002
131920512	rs10245678	2.70285e-08	-1.82939	-0.858363	6.21296e-06	-1.76297	-0.951023
131920773	rs62464988	6.44245e-08	-1.81915	-1.87029e-10	1.68227e-05	-1.71791	-1.87029e-10
131921239	rs1991118	1.46341e-07	0.194452	-1.19316	3.60171e-05	0.196829	-1.15347
131921261	rs1991119	1.08758e-07	-1.29552	-1.87029e-10	2.77289e-05	-1.21816	-1.87029e-10
131921978	rs17805164	6.41478e-08	-1.82346	-1.87029e-10	1.65709e-05	-1.73299	-1.87029e-10
131922104	rs76793014	1.54525e-07	-0.944293	-1.87029e-10	2.93652e-05	-1.16082	-1.87029e-10
131922332	rs10231824	2.41263e-07	0.379768	-0.878526	3.03631e-05	-0.170174	-0.957232
131922415	rs10488380	4.08839e-07	-1.47935e-10	0.0286758	9.94562e-05	-1.47935e-10	0.0590835
131922417	rs143650205	1.55232e-07	-0.939729	-1.87029e-10	3.1172e-05	-1.10111	-1.87029e-10
131922621	rs17166273	4.11042e-07	-1.47935e-10	0.0340486	9.99985e-05	-1.47935e-10	0.0645218
131922804	rs55721079	6.40417e-08	-1.82511	-1.87029e-10	1.61638e-05	-1.75786	-1.87029e-10
131922812	rs73155302	2.25847e-07	0.348235	-0.913025	2.70601e-05	-0.23141	-1.01116
131923589	rs889942	2.06623e-08	-1.80297	-1.15337	4.605e-06	-1.82733	-1.18616
131923644	rs755755	2.78696e-08	-1.79068	-0.866433	7.24836e-06	-1.60192	-0.95794
131923859	rs17805272	6.44099e-08	-1.81938	-1.87029e-10	1.67282e-05	-1.72354	-1.87029e-10
131924265	rs17805290	6.39425e-08	-1.82666	-1.87029e-10	1.62725e-05	-1.75116	-1.87029e-10
131924557	rs1364513	2.01851e-08	-1.82066	-1.15904	4.92388e-06	-1.77039	-1.17615
131925348	rs10244207	1.59689e-07	0.275089	-1.1865	3.79721e-05	0.243961	-1.14774
131925601	rs11765681	6.4742e-08	-1.81424	-1.87029e-10	1.69847e-05	-1.70832	-1.87029e-10
131925605	rs1991120	1.56635e-07	0.251653	-1.18238	4.14744e-05	0.328725	-1.14428
131926112	rs3925378	2.0724e-07	0.511407	-1.16217	2.29936e-05	-0.282048	-1.12337
131926215	rs62464990	2.99898e-08	-1.7913	-0.792485	7.63288e-06	-1.61407	-0.894101
131926988	rs1125855	8.91456e-08	-1.49438	-1.87029e-10	1.61047e-05	-1.76152	-1.87029e-10
131927170	rs1125854	1.25752e-07	0.00434586	-1.15468	3.1228e-05	-0.00340983	-1.09591
131927393	rs78762348	2.44764e-07	-1.47935e-10	-0.484352	4.97689e-05	-1.47935e-10	-0.633244
131927609	rs150157573	1.42839e-07	-1.47935e-10	-1.02293	3.49992e-05	-1.47935e-10	-0.985309
131927649	rs17216760	6.53673e-08	-1.80463	-1.87029e-10	1.74096e-05	-1.68361	-1.87029e-10
131927777	rs149232556	7.61706e-08	-1.65167	-1.87029e-10	1.56866e-05	-1.78783	-1.87029e-10
131928475	rs11761047	6.43221e-08	-1.82074	-1.87029e-10	1.63339e-05	-1.74739	-1.87029e-10
131928609	rs35971464	2.75909e-07	0.744211	-1.10879	3.78575e-05	0.140764	-1.04757
131928901	rs10260191	2.72158e-07	0.729368	-1.10763	3.74e-05	0.134424	-1.05339
131929063	rs10260567	1.91237e-08	-1.82907	-1.20465	5.01671e-06	-1.74198	-1.18588
131929709	rs10279805	1.42167e-07	0.120115	-1.14776	3.72612e-05	0.159336	-1.08202
131929784	rs73157207	6.5207e-08	-1.80708	-1.87029e-10	1.69128e-05	-1.71256	-1.87029e-10
131930740	rs62464991	6.59561e-08	-1.79566	-1.87029e-10	1.7331e-05	-1.68814	-1.87029e-10
131930812	rs1364507	1.91699e-08	-1.82753	-1.20378	4.85055e-06	-1.75318	-1.20836
131930915	rs117077915	1.18549e-07	-1.47935e-10	-1.20932	2.79735e-05	-1.47935e-10	-1.20938
131930979	rs62464992	6.50635e-08	-1.80928	-1.87029e-10	1.68275e-05	-1.71762	-1.87029e-10
131930988	rs62465023	6.56072e-08	-1.80096	-1.87029e-10	1.71411e-05	-1.69915	-1.87029e-10
131931486	rs76148811	6.07758e-07	-1.47935e-10	0.42513	0.000152336	-1.47935e-10	0.485452
131931667	rs73157208	6.41005e-08	-1.8242	-1.87029e-10	1.61529e-05	-1.75854	-1.87029e-10
131931784	rs73157211	6.70234e-08	-1.7796	-1.87029e-10	1.68346e-05	-1.7172	-1.87029e-10
131931936	rs73157212	6.37846e-08	-1.82914	-1.87029e-10	1.66494e-05	-1.72826	-1.87029e-10
131931976	rs61213001	6.3747e-07	-1.47935e-10	0.47286	0.000159921	-1.47935e-10	0.534049
131931985	rs28439428	2.59201e-07	0.532183	-0.959225	3.19162e-05	-0.0732925	-1.00423
131932024	rs17166279	3.43225e-08	-1.68354	-0.765309	6.8036e-06	-1.78323	-0.839949
131932485	rs6944400	2.62503e-07	0.602079	-1.01647	3.58629e-05	0.10795	-1.06888
131932607	rs73157214	7.69796e-08	-1.64111	-1.87029e-10	1.61126e-05	-1.76103	-1.87029e-10
131932626	rs10254737	3.66932e-07	0.9832	-1.06267	6.18505e-05	0.599011	-1.01493
131932712	rs73157217	6.38654e-08	-1.82787	-1.87029e-10	1.66566e-05	-1.72783	-1.87029e-10
131932852	rs77960290	7.53086e-07	-1.47935e-10	0.639533	0.000184433	-1.47935e-10	0.676651
131932941	rs74757760	7.86755e-07	-1.47935e-10	0.68327	0.000192762	-1.47935e-10	0.720823
131932985	rs73157219	6.39993e-08	-1.82577	-1.87029e-10	1.68665e-05	-1.7153	-1.87029e-10
131933308	rs7799929	7.35227e-08	-1.68705	-1.87029e-10	1.5704e-05	-1.78672	-1.87029e-10
131933651	rs10488377	6.41021e-08	-1.82417	-1.87029e-10	1.69996e-05	-1.70744	-1.87029e-10
131933726	rs10488376	2.54217e-07	0.714733	-1.16119	3.53439e-05	0.124364	-1.09987
131933883	rs117498566	1.34825e-07	-1.08067	-1.87029e-10	3.15522e-05	-1.08899	-1.87029e-10
131934509	rs17805585	3.46788e-08	-1.64568	-0.79284	1.30987e-05	-1.19064	-0.777476
131934762	rs7792482	2.85904e-07	0.771842	-1.10083	4.78981e-05	0.281092	-0.952649
131935118	rs1376291	2.17501e-08	-1.82879	-1.07624	5.43813e-06	-1.74205	-1.10515
131935357	rs139594437	7.34525e-08	-1.68801	-1.87029e-10	1.62082e-05	-1.75511	-1.87029e-10
131935433	rs10263746	9.9952e-08	-0.171332	-1.20863	1.19708e-05	-0.881434	-1.17673
131935468	rs79467740	7.21868e-08	-1.70539	-1.87029e-10	1.78406e-05	-1.65916	-1.87029e-10
131935877	rs114647121	7.47723e-08	-1.6702	-1.87029e-10	1.85842e-05	-1.61832	-1.87029e-10
131936218	rs77406599	6.88279e-08	-1.75304	-1.87029e-10	1.54491e-05	-1.80308	-1.87029e-10
131937261	rs113152540	8.62647e-08	-1.6573	0.130072	2.50742e-05	-1.54716	0.228359
131937820	rs11762143	1.31633e-07	0.0725644	-1.17719	1.79186e-05	-0.566227	-1.08857
131938390	rs73157224	6.50744e-08	-1.80912	-1.87029e-10	1.50715e-05	-1.82783	-1.87029e-10
131938472	rs73157225	1.15694e-07	-1.23369	-1.87029e-10	1.83858e-05	-1.62905	-1.87029e-10
131938569	rs117821671	7.361e-08	-1.68587	-1.87029e-10	1.63546e-05	-1.74612	-1.87029e-10
131938840	rs66694965	8.08427e-08	-0.901559	-0.690583	1.61669e-05	-1.25176	-0.505909
131938956	rs77205680	7.28032e-08	-1.69689	-1.87029e-10	1.63609e-05	-1.74574	-1.87029e-10
131939038	rs75768542	4.42838e-07	0.108557	-1.87029e-10	0.000147942	0.45619	-1.87029e-10
131939096	rs181614640	6.88912e-08	-1.75212	-1.87029e-10	1.60503e-05	-1.76491	-1.87029e-10
131939182	rs10236971	2.52598e-08	-1.63521	-1.12022	5.32576e-06	-1.79002	-1.07806
131939267	rs10237001	3.0089e-08	-1.56669	-1.01379	6.19121e-06	-1.76418	-0.95332
131939592	rs73157226	6.66905e-08	-1.78458	-1.87029e-10	1.59519e-05	-1.77105	-1.87029e-10
131939639	rs10240355	1.15284e-07	-0.571015	-0.666236	6.05524e-05	0.0597972	-0.496922
131939688	rs78372625	1.51864e-07	-1.47935e-10	-0.961662	3.26875e-05	-1.47935e-10	-1.05364
131939753	rs6966281	1.64668e-07	-0.361044	-0.51967	4.49124e-05	-0.390098	-0.345822
131939805	rs11760515	6.67912e-08	-1.78308	-1.87029e-10	1.65357e-05	-1.73511	-1.87029e-10
131940259	rs10225838	2.25806e-08	-1.66683	-1.20073	4.77252e-06	-1.79303	-1.18473
131940525	rs10255203	2.35618e-08	-1.62515	-1.19987	4.95718e-06	-1.75648	-1.18331
131940593	rs10228899	2.34587e-08	-1.63226	-1.19715	4.93071e-06	-1.76622	-1.17893
131940826	rs74654364	7.71324e-08	-1.63912	-1.87029e-10	2.639e-05	-1.26765	-1.87029e-10
131940862	rs73157228	6.90328e-08	-1.75006	-1.87029e-10	1.75786e-05	-1.67395	-1.87029e-10
131941210	rs35987793	8.03514e-08	-0.884104	-0.714133	2.34161e-05	-0.812437	-0.574775
131941393	rs140638745	1.18918e-07	-1.47935e-10	-1.20622	2.88258e-05	-1.47935e-10	-1.17936
131941537	rs10259380	3.7398e-08	-1.82994	-0.533091	1.08557e-05	-1.78043	-0.375507
131941771	rs10270115	1.51493e-07	-0.337393	-0.626713	3.80754e-05	-0.417872	-0.483193
131941775	rs10240557	1.48291e-07	-0.337393	-0.648078	3.71771e-05	-0.417872	-0.507068
131941864	rs11770980	6.71084e-08	-1.77834	-1.87029e-10	1.65588e-05	-1.73372	-1.87029e-10
131941902	rs11771069	8.91825e-08	-0.578982	-0.91498	1.05296e-05	-1.23893	-0.947505
131942297	rs10241293	1.98787e-07	-0.0568433	-0.635569	5.35718e-05	-0.0699004	-0.48971
131942561	rs75442747	4.96016e-07	0.221961	-1.87029e-10	8.53992e-05	-0.0932963	-1.87029e-10
131942569	rs10271349	1.80961e-07	-0.210303	-0.57606	4.69165e-05	-0.253768	-0.438497
131942644	rs6973565	1.31997e-06	1.20072	-1.87029e-10	0.000119147	0.239727	-1.87029e-10
131942949	rs10274622	1.2879e-06	1.17612	-1.87029e-10	0.00010276	0.0917609	-1.87029e-10
131942999	rs11772044	6.57241e-08	-1.79918	-1.87029e-10	1.60784e-05	-1.76316	-1.87029e-10
131943220	rs11772149	7.2965e-08	-1.69467	-1.87029e-10	1.89389e-05	-1.59942	-1.87029e-10
131943316	rs76679077	7.45667e-08	-1.67295	-1.87029e-10	1.75037e-05	-1.67822	-1.87029e-10
131943949	rs62465024	1.08416e-06	1.00391	-1.87029e-10	8.27464e-05	-0.124853	-1.87029e-10
131944137	rs11773091	4.01916e-08	-1.82548	-0.465508	1.19262e-05	-1.75993	-0.301968
131944171	rs113330897	8.9548e-07	-1.47935e-10	0.812714	0.000195527	-1.47935e-10	0.735067
131944241	rs10279295	2.30564e-07	-0.0557362	-0.488381	5.77077e-05	-0.130058	-0.355184
131944273	rs10954368	4.08147e-08	-1.82304	-0.452565	1.19869e-05	-1.75105	-0.30577
131944675	rs116938177	6.40579e-08	-1.82486	-1.87029e-10	1.51095e-05	-1.82531	-1.87029e-10
131944866	rs62465025	1.28018e-06	1.17011	-1.87029e-10	9.77023e-05	0.0412913	-1.87029e-10
131945360	rs10253794	1.68153e-07	0.296145	-1.15592	3.61892e-05	0.241492	-1.19336
131945998	rs4728253	1.53161e-07	0.250647	-1.2038	3.5033e-05	0.222241	-1.20658
131946200	rs117713945	1.2612e-07	-1.14741	-1.87029e-10	2.88343e-05	-1.17907	-1.87029e-10
131947098	rs11765810	4.15917e-08	-1.55294	-0.70381	9.07567e-06	-1.68506	-0.649974
131947532	rs4731857	8.00908e-08	-1.48214	-0.119349	3.43143e-05	-0.998947	-0.00612475
131947683	rs117039575	6.44162e-08	-1.81928	-1.87029e-10	1.50413e-05	-1.82984	-1.87029e-10
131947703	rs7776568	2.65807e-08	-1.51265	-1.19181	6.59538e-06	-1.44686	-1.20741
131947817	rs7776974	2.54178e-08	-1.55732	-1.19187	6.19221e-06	-1.50935	-1.208
131948221	rs73157232	7.04525e-08	-1.72971	-1.87029e-10	1.58032e-05	-1.78042	-1.87029e-10
131948246	rs2341820	4.46055e-08	-1.76006	-0.426729	1.23053e-05	-1.81298	-0.217618
131948879	rs56117324	6.41259e-08	-1.8238	-1.87029e-10	1.50474e-05	-1.82943	-1.87029e-10
131949297	rs56247819	6.42197e-08	-1.82234	-1.87029e-10	1.50403e-05	-1.8299	-1.87029e-10
131949317	rs17217234	6.67326e-08	-1.78395	-1.87029e-10	1.50397e-05	-1.82994	-1.87029e-10
131949342	rs139191365	1.28382e-07	-1.12964	-1.87029e-10	6.13158e-05	-0.424596	-1.87029e-10
131949362	rs73157234	1.24827e-07	-1.15772	-1.87029e-10	2.38999e-05	-1.36676	-1.87029e-10
131949376	rs4731858	2.99852e-08	-1.44756	-1.13638	1.09555e-05	-1.05415	-1.09264
131949480	rs73157235	6.50014e-08	-1.81024	-1.87029e-10	1.52538e-05	-1.81581	-1.87029e-10
131949564	rs143276958	6.92557e-08	-1.74684	-1.87029e-10	1.56178e-05	-1.79222	-1.87029e-10
131949691	rs67774966	6.40737e-08	-1.82461	-1.87029e-10	1.50441e-05	-1.82965	-1.87029e-10
131950103	rs717006	3.96952e-08	-1.73485	-0.568564	9.95698e-06	-1.82729	-0.415074
131950106	rs73157238	6.94209e-08	-1.74446	-1.87029e-10	1.5643e-05	-1.79061	-1.87029e-10
131950213	rs717005	6.45897e-08	-1.81659	-1.87029e-10	1.50935e-05	-1.82637	-1.87029e-10
131950297	rs717007	2.9161e-08	-1.45472	-1.15709	1.08325e-05	-1.0388	-1.11928
131950390	rs117623808	7.7272e-08	-1.63731	-1.87029e-10	1.53178e-05	-1.81162	-1.87029e-10
131950465	rs1364509	5.12995e-08	-1.7428	-0.304161	1.34078e-05	-1.82151	-0.12329
131950772	rs73157239	1.22071e-07	-1.18004	-1.87029e-10	2.21221e-05	-1.44406	-1.87029e-10
131950853	rs2305328	4.38342e-08	-1.34545	-0.858788	9.97506e-06	-1.43909	-0.801452
131951844	rs1364512	6.76166e-08	-1.66125	-0.109548	1.81274e-05	-1.75343	0.110221
131952684	rs55853852	6.44113e-08	-1.81936	-1.87029e-10	1.51396e-05	-1.82332	-1.87029e-10
131952879	rs75153098	7.44039e-08	-1.67514	-1.87029e-10	1.74987e-05	-1.67851	-1.87029e-10
131954667	rs76217515	1.03318e-07	-1.34684	-1.87029e-10	1.79338e-05	-1.65394	-1.87029e-10
131954777	rs1863017	4.91028e-08	-1.2057	-0.885027	1.17132e-05	-1.27701	-0.802903
131955001	rs1424593	6.19075e-08	-1.63472	-0.224284	1.70535e-05	-1.71309	0.00880767
131955120	rs74781973	6.38601e-08	-1.82795	-1.87029e-10	1.50598e-05	-1.82861	-1.87029e-10
131955340	rs73157241	1.3124e-07	-1.10762	-1.87029e-10	2.49185e-05	-1.32502	-1.87029e-10
131955382	rs2161872	6.26118e-08	-1.63999	-0.207705	1.69802e-05	-1.74832	0.039734
131956155	rs17817105	6.43979e-08	-1.81957	-1.87029e-10	1.51372e-05	-1.82348	-1.87029e-10
131956283	rs73157244	6.43979e-08	-1.81957	-1.87029e-10	1.51372e-05	-1.82348	-1.87029e-10
131956524	rs73157245	6.79869e-08	-1.76533	-1.87029e-10	1.54303e-05	-1.8043	-1.87029e-10
131956806	rs76588747	7.44039e-08	-1.67514	-1.87029e-10	1.74987e-05	-1.67851	-1.87029e-10
131956807	rs55675608	7.27282e-08	-1.69792	-1.87029e-10	1.63732e-05	-1.74499	-1.87029e-10
131956955	rs73157246	6.72819e-08	-1.77576	-1.87029e-10	1.52158e-05	-1.8183	-1.87029e-10
131957242	rs73157247	6.81307e-08	-1.76322	-1.87029e-10	1.54509e-05	-1.80296	-1.87029e-10
131957585	rs62465026	3.75871e-06	2.24719	-1.87029e-10	0.000241924	0.947989	-1.87029e-10
131957994	rs10271768	6.16271e-08	-1.61754	-0.246008	1.58739e-05	-1.74848	-0.0274746
131958147	rs149635280	1.32684e-07	-1.09667	-1.87029e-10	3.54258e-05	-0.973193	-1.87029e-10
131958188	rs117761861	1.20581e-07	-1.47935e-10	-1.19233	2.79714e-05	-1.47935e-10	-1.20945
131958294	rs74587224	6.85256e-08	-1.75744	-1.87029e-10	1.53564e-05	-1.8091	-1.87029e-10
131958410	rs12164095	1.61589e-07	-1.47935e-10	-0.899591	4.51299e-05	-1.47935e-10	-0.731088
131958687	rs144755220	7.43815e-08	-1.67544	-1.87029e-10	1.5796e-05	-1.78088	-1.87029e-10
131959203	rs77707520	7.40732e-08	-1.67959	-1.87029e-10	1.74218e-05	-1.68291	-1.87029e-10
131959220	rs138648813	1.32171e-07	-1.47935e-10	-1.10055	3.06107e-05	-1.47935e-10	-1.11928
131959389	rs73157249	6.56029e-08	-1.80103	-1.87029e-10	1.53753e-05	-1.80787	-1.87029e-10
131959484	rs73157250	6.55211e-08	-1.80227	-1.87029e-10	1.53586e-05	-1.80896	-1.87029e-10
131960398	rs10954369	8.15999e-08	-1.50141	-0.0814136	2.11066e-05	-1.6713	0.180253
131960601	rs76997047	7.49219e-08	-1.6682	-1.87029e-10	1.70741e-05	-1.70307	-1.87029e-10
131960624	rs10488375	6.63358e-08	-1.78992	-1.87029e-10	1.5527e-05	-1.79805	-1.87029e-10
131960923	rs12668126	7.3949e-08	-1.48187	-0.199404	1.85517e-05	-1.65277	0.0326962
131961029	rs1026196	6.4901e-08	-1.81178	-1.87029e-10	1.53958e-05	-1.80654	-1.87029e-10
131961083	rs12666099	2.89245e-07	-0.45448	0.137109	5.0974e-05	-0.653145	0.0438275
131961209	rs10954370	4.3327e-08	-1.54008	-0.675794	9.71803e-06	-1.63532	-0.631331
131962781	rs76446338	1.45737e-07	-1.47935e-10	-1.00284	3.14926e-05	-1.47935e-10	-1.09088
131963274	rs6959397	1.67946e-07	-1.80347	0.942465	3.02459e-05	-1.82835	0.697081
131964396	rs7778725	1.16037e-07	-1.55536	0.324615	2.81147e-05	-1.69989	0.495553
131965304	rs13224851	1.68394e-07	-1.81132	0.952977	3.05185e-05	-1.82928	0.706976
131965467	rs6950129	7.01321e-08	-1.73427	-1.87029e-10	1.58609e-05	-1.77677	-1.87029e-10
131965909	rs10215137	8.67908e-08	-1.54933	0.0281815	2.27149e-05	-1.70042	0.282803
131966192	rs79632368	1.36282e-07	-1.47935e-10	-1.06992	2.99798e-05	-1.47935e-10	-1.14011
131966208	rs115943443	9.79058e-08	-1.40064	-1.87029e-10	1.80621e-05	-1.64682	-1.87029e-10
131966209	rs10215151	1.10271e-07	-0.872266	-0.409444	2.30104e-05	-1.01226	-0.39243
131966824	rs73157255	1.00372e-07	-1.37576	-1.87029e-10	1.90913e-05	-1.5914	-1.87029e-10
131966912	rs73157256	1.01641e-07	-1.3632	-1.87029e-10	1.92664e-05	-1.58227	-1.87029e-10
131967472	rs17166306	2.41605e-08	-1.70366	-1.09627	6.76919e-06	-1.57794	-1.05031
131968381	rs76839631	1.21503e-07	-1.47935e-10	-1.1847	3.02266e-05	-1.47935e-10	-1.13191
131968438	rs66600282	2.41829e-08	-1.69289	-1.10611	6.79234e-06	-1.56282	-1.06202
131968500	rs73157259	6.38607e-08	-1.82794	-1.87029e-10	1.54283e-05	-1.80443	-1.87029e-10
131968503	rs13222229	1.4955e-07	-1.81909	0.842076	3.10344e-05	-1.82979	0.724256
131968552	rs67627092	2.32769e-08	-1.71083	-1.12636	6.46309e-06	-1.58811	-1.08642
131969313	rs2880161	7.63848e-08	-1.64886	-1.87029e-10	1.55022e-05	-1.79965	-1.87029e-10
131970065	rs4728254	9.68496e-08	-1.56214	0.150655	2.43134e-05	-1.71982	0.370208
131970699	rs115167525	6.54009e-08	-1.80411	-1.87029e-10	1.51765e-05	-1.82089	-1.87029e-10
131970710	rs113177854	6.5464e-08	-1.80315	-1.87029e-10	1.51852e-05	-1.82031	-1.87029e-10
131970949	rs55917236	6.55284e-08	-1.80216	-1.87029e-10	1.51942e-05	-1.81972	-1.87029e-10
131971204	rs75981133	3.855e-08	-1.13896	-1.19374	1.07359e-05	-0.991605	-1.17544
131971995	rs188110905	1.02849e-07	-1.35138	-1.87029e-10	2.60231e-05	-1.28165	-1.87029e-10
131972965	rs17817389	6.49246e-08	-1.81142	-1.87029e-10	1.60185e-05	-1.76689	-1.87029e-10
131973789	rs9656410	7.25732e-08	-1.67964	-0.0204099	2.02938e-05	-1.80116	0.270836
131973979	rs75119699	1.35115e-07	-1.47935e-10	-1.07852	3.75672e-05	-1.47935e-10	-0.914501
131974148	rs11764790	6.39046e-08	-1.82725	-1.87029e-10	1.54642e-05	-1.8021	-1.87029e-10
131974199	rs56122308	4.40818e-08	-1.00091	-1.19769	8.98485e-06	-1.13877	-1.20633
131974207	rs117482458	1.27347e-07	-1.47935e-10	-1.13773	2.86746e-05	-1.47935e-10	-1.18462
131974360	rs112607155	6.52593e-08	-1.80628	-1.87029e-10	1.51944e-05	-1.81971	-1.87029e-10
131974388	rs2161873	1.4158e-07	-0.809705	-0.22208	2.7216e-05	-0.987716	-0.249114
131974455	rs1037323	9.14455e-08	-1.51791	0.0490066	2.47871e-05	-1.67849	0.348175
131974480	rs146343065	1.27133e-07	-1.47935e-10	-1.13941	2.86464e-05	-1.47935e-10	-1.18561
131974533	rs71534232	1.36817e-07	-0.809705	-0.256301	2.63129e-05	-0.987716	-0.282859
131974711	rs34477318	1.32187e-07	-1.76513	0.664702	2.49942e-05	-1.78181	0.459822
131975373	rs28436253	4.61083e-08	-0.963606	-1.19005	1.10046e-05	-0.976102	-1.16622
131975498	rs4731859	9.96683e-08	-1.49783	0.115035	2.71687e-05	-1.63686	0.398295
131975836	rs75341283	1.25756e-07	-1.47935e-10	-1.15031	2.85206e-05	-1.47935e-10	-1.19001
131975892	rs13232076	1.01405e-07	-1.78864	0.423113	2.10841e-05	-1.81186	0.319746
131976265	rs78447532	5.48051e-07	0.321722	-1.87029e-10	0.000163515	0.55627	-1.87029e-10
131976389	rs73157261	1.01218e-07	-1.36737	-1.87029e-10	1.84628e-05	-1.62487	-1.87029e-10
131976606	rs12670541	1.50002e-07	-0.869939	-0.104059	2.92876e-05	-1.02564	-0.137831
131976611	rs12670542	1.41402e-07	-0.898069	-0.134969	2.75086e-05	-1.05137	-0.174766
131976652	rs12668257	1.48701e-07	-0.869939	-0.112769	2.82939e-05	-1.02564	-0.17235
131976679	rs60986814	2.82482e-08	-1.52445	-1.11917	7.22062e-06	-1.49456	-1.06913
131976699	rs148141146	1.64327e-07	-0.882786	-1.87029e-10	8.63131e-05	-0.0826522	-1.87029e-10
131976817	rs12538528	1.60413e-07	-0.772236	-0.134659	2.98158e-05	-0.951962	-0.193634
131976856	rs17166309	1.2893e-07	-0.948266	-0.177108	2.31235e-05	-1.1649	-0.23489
131976988	rs56277369	2.73231e-08	-1.53288	-1.14403	7.45242e-06	-1.43148	-1.10061
131978076	rs73157262	1.04293e-07	-1.33745	-1.87029e-10	1.88373e-05	-1.60479	-1.87029e-10
131978162	rs10954371	1.11904e-07	-0.810984	-0.456018	2.28755e-05	-0.971601	-0.438965
131978386	rs12673234	9.66341e-08	-1.03744	-0.376274	1.96197e-05	-1.14619	-0.41791
131978690	rs13243152	1.20598e-07	-0.796342	-0.39584	2.49339e-05	-0.958158	-0.366246
131978914	rs117187344	7.88544e-08	-1.61704	-1.87029e-10	2.07159e-05	-1.50973	-1.87029e-10
131978971	rs62465029	3.08724e-06	2.95643	-0.906049	0.000152895	1.36472	-0.875598
131979012	rs73157263	6.92144e-08	-1.74744	-1.87029e-10	1.62052e-05	-1.7553	-1.87029e-10
131979097	rs73157265	6.37767e-08	-1.82926	-1.87029e-10	1.53424e-05	-1.81002	-1.87029e-10
131979119	rs28680174	1.23663e-07	-0.940854	-0.226236	2.53043e-05	-1.09043	-0.219226
131979301	rs75295600	8.72428e-08	-1.78637	0.27042	1.82173e-05	-1.81035	0.172086
131979541	rs35552790	6.78057e-08	-1.64084	-0.127157	1.76651e-05	-1.76127	0.0922256
131979759	rs73157266	6.37767e-08	-1.82926	-1.87029e-10	1.53424e-05	-1.81002	-1.87029e-10
131979925	rs6963872	7.22354e-08	-1.59887	-0.105846	1.92786e-05	-1.70337	0.121726
131980494	rs12674450	2.33382e-08	-1.65279	-1.18176	6.49996e-06	-1.50785	-1.16098
131980522	rs6964570	7.02263e-08	-1.73292	-1.87029e-10	1.54901e-05	-1.80043	-1.87029e-10
131980776	rs4731860	2.28928e-08	-1.66962	-1.18421	6.33244e-06	-1.53069	-1.16426
131980857	rs74599145	6.41466e-08	-1.82348	-1.87029e-10	1.51085e-05	-1.82538	-1.87029e-10
131981133	rs73157269	6.45689e-08	-1.81691	-1.87029e-10	1.58505e-05	-1.77743	-1.87029e-10
131981461	rs79601349	6.51031e-08	-1.80867	-1.87029e-10	1.51369e-05	-1.8235	-1.87029e-10
131981483	rs146838166	1.56972e-07	-1.47935e-10	-0.928576	3.38071e-05	-1.47935e-10	-1.01996
131982301	rs11763817	6.45159e-08	-1.81773	-1.87029e-10	1.58242e-05	-1.7791	-1.87029e-10
131982458	rs11763799	6.44647e-08	-1.81853	-1.87029e-10	1.57983e-05	-1.78073	-1.87029e-10
131983341	rs6951966	2.53351e-06	2.06096	-0.208243	0.000424826	1.56153	-0.0504848
131983352	rs10441255	3.36153e-06	2.22803	-0.0925222	0.000192459	0.990879	-0.271628
131983675	rs1424595	2.45641e-08	-1.60348	-1.17988	6.57555e-06	-1.514	-1.14328
131983930	rs6957015	6.76205e-08	-1.77074	-1.87029e-10	1.58515e-05	-1.77737	-1.87029e-10
131984306	rs17166313	9.53808e-08	-1.79215	0.365384	1.78939e-05	-1.81416	0.157982
131984567	rs75505373	1.25643e-07	-1.47935e-10	-1.15121	2.93682e-05	-1.47935e-10	-1.16072
131984570	rs11769382	6.37337e-08	-1.82993	-1.87029e-10	1.52289e-05	-1.81744	-1.87029e-10
131985605	rs117045264	1.20987e-07	-1.47935e-10	-1.18896	2.80144e-05	-1.47935e-10	-1.20792
131985793	rs76939216	6.48865e-08	-1.81201	-1.87029e-10	1.51101e-05	-1.82527	-1.87029e-10
131985878	rs10954372	2.61868e-06	2.07071	-0.184932	0.0004024	1.48223	-0.025415
131986168	rs6467428	3.10705e-06	2.17872	-0.121938	0.000459521	1.55282	0.0367252
131986419	rs1424596	3.04386e-06	2.11662	-0.0803823	0.000453138	1.49579	0.0797688
131986861	rs12707032	4.55025e-06	2.60569	-0.1674	0.000291818	1.39557	-0.260079
131986888	rs6467429	2.40907e-06	1.91423	-0.111882	0.000349393	1.26259	0.0529763
131987243	rs76273277	6.45144e-08	-1.81776	-1.87029e-10	1.50699e-05	-1.82793	-1.87029e-10
131987256	rs11768593	6.37357e-08	-1.8299	-1.87029e-10	1.51303e-05	-1.82393	-1.87029e-10
131987329	rs117146664	1.08014e-07	-1.30239	-1.87029e-10	1.9293e-05	-1.58089	-1.87029e-10
131987421	rs1035611	2.33282e-06	2.08413	-0.313944	0.000334379	1.46598	-0.194336
131987718	rs139611837	1.32554e-07	-1.47935e-10	-1.09765	2.98397e-05	-1.47935e-10	-1.14479
131987867	rs117804926	1.47893e-07	-1.47935e-10	-0.988155	3.39751e-05	-1.47935e-10	-1.01501
131987879	rs189749713	4.84084e-07	0.197612	-1.87029e-10	0.000127278	0.305739	-1.87029e-10
131988201	rs191923486	1.09428e-07	-1.28938	-1.87029e-10	1.94666e-05	-1.57193	-1.87029e-10
131988218	rs144449192	6.42269e-08	-1.82222	-1.87029e-10	1.51929e-05	-1.8198	-1.87029e-10
131988259	rs35242369	5.0808e-06	2.69925	-0.150678	0.000321164	1.47543	-0.244115
131988552	rs7811294	6.09237e-08	-0.685104	-1.18992	1.38214e-05	-0.717255	-1.19716
131989141	rs56308749	7.68923e-08	-1.64224	-1.87029e-10	1.66192e-05	-1.73007	-1.87029e-10
131989678	rs1364514	1.04042e-06	1.42588	-0.463147	8.69457e-05	0.362731	-0.438081
131990920	rs7789476	3.26045e-08	-1.38401	-1.11618	6.27404e-06	-1.6358	-1.06841
131991415	rs189468998	1.64213e-07	-0.883483	-1.87029e-10	4.45577e-05	-0.743849	-1.87029e-10
131991833	rs73157278	1.0775e-07	-1.30484	-1.87029e-10	1.90769e-05	-1.59216	-1.87029e-10
131992195	rs28434396	4.40999e-08	-1.09727	-1.10091	7.51406e-06	-1.45762	-1.06624
131992271	rs28692971	3.77108e-08	-1.2141	-1.1406	6.62355e-06	-1.53944	-1.11056
131992358	rs73157280	1.10396e-07	-1.28058	-1.87029e-10	1.93926e-05	-1.57574	-1.87029e-10
131992359	rs17817832	3.73663e-08	-1.22749	-1.13639	6.66848e-06	-1.53772	-1.10552
131993494	rs62465031	1.45027e-07	-1.00773	-1.87029e-10	3.34487e-05	-1.03062	-1.87029e-10
131993577	rs17166321	1.05032e-07	-1.33038	-1.87029e-10	1.81942e-05	-1.63953	-1.87029e-10
131994168	rs73157281	6.37623e-08	-1.82949	-1.87029e-10	1.50474e-05	-1.82943	-1.87029e-10
131994193	rs74852284	6.4345e-08	-1.82039	-1.87029e-10	1.50777e-05	-1.82742	-1.87029e-10
131994306	rs78983709	6.84666e-08	-1.7583	-1.87029e-10	1.56666e-05	-1.7891	-1.87029e-10
131994734	rs73157282	1.10061e-07	-1.28361	-1.87029e-10	1.87347e-05	-1.61026	-1.87029e-10
131995060	rs17166324	1.01327e-07	-1.79417	0.427869	1.93355e-05	-1.81545	0.236758
131995433	rs12155262	2.34039e-08	-1.74339	-1.08835	7.43569e-06	-1.50311	-1.03123
131995520	rs67223719	6.42895e-08	-1.82125	-1.87029e-10	1.5044e-05	-1.82966	-1.87029e-10
131995613	rs12707033	1.442e-06	1.72587	-0.436731	7.54104e-05	0.247717	-0.465406
131995748	rs77146700	6.78389e-08	-1.76751	-1.87029e-10	1.55593e-05	-1.79598	-1.87029e-10
131995999	rs3906454	1.33402e-06	1.64856	-0.437261	6.99961e-05	0.166937	-0.459132
131996179	rs76154538	1.99724e-07	-1.47935e-10	-0.68771	5.28612e-05	-1.47935e-10	-0.572964
131996377	rs145946085	7.28201e-08	-1.69665	-1.87029e-10	1.59789e-05	-1.76937	-1.87029e-10
131996531	rs7788831	5.30806e-08	-0.803428	-1.20941	1.05174e-05	-0.978399	-1.2092
131996949	rs13231950	1.451e-06	1.84715	-0.55179	8.72219e-05	0.511607	-0.583786
131997025	rs59753393	2.29853e-08	-1.73665	-1.11314	6.93083e-06	-1.54939	-1.05526
131997388	rs11773243	6.43702e-08	-1.82	-1.87029e-10	1.50479e-05	-1.82939	-1.87029e-10
131997539	rs117614779	1.26042e-07	-1.47935e-10	-1.14803	2.86101e-05	-1.47935e-10	-1.18687
131997653	rs11763874	6.41045e-08	-1.82413	-1.87029e-10	1.50397e-05	-1.82994	-1.87029e-10
131997701	rs16874167	8.87898e-07	1.28286	-0.47865	6.16328e-05	0.0292843	-0.448723
131997815	rs80209531	6.45436e-08	-1.81731	-1.87029e-10	1.50587e-05	-1.82868	-1.87029e-10
131997912	rs55648946	7.2057e-08	-1.70719	-1.87029e-10	1.51781e-05	-1.82078	-1.87029e-10
131997968	rs17166328	8.45806e-07	0.699552	0.0560917	0.000171238	0.625755	-0.0233309
131998202	rs17166330	2.25822e-07	-1.29928	0.73438	4.52199e-05	-1.34053	0.611432
131998383	rs142374014	1.06918e-07	-1.31258	-1.87029e-10	3.07229e-05	-1.11563	-1.87029e-10
131999183	rs73157287	6.39247e-08	-1.82694	-1.87029e-10	1.51679e-05	-1.82145	-1.87029e-10
131999409	rs1424597	3.82919e-07	0.222835	-0.259658	6.80121e-05	0.012064	-0.333012
131999807	rs11762270	1.70475e-07	-0.196385	-0.649675	3.5134e-05	-0.31995	-0.661515
132000054	rs11762290	1.63862e-07	-0.194335	-0.691288	3.41139e-05	-0.303246	-0.707683
132000374	rs67188846	6.38017e-08	-1.82887	-1.87029e-10	1.50602e-05	-1.82858	-1.87029e-10
132000643	rs143495107	7.90468e-08	-1.61461	-1.87029e-10	1.67772e-05	-1.72061	-1.87029e-10
132000919	rs11766824	6.42707e-08	-1.82154	-1.87029e-10	1.54366e-05	-1.80389	-1.87029e-10
132001042	rs11763310	6.47266e-08	-1.81447	-1.87029e-10	1.56172e-05	-1.79226	-1.87029e-10
132001341	rs11763352	1.03682e-07	-0.472544	-0.870775	2.62595e-05	-0.384504	-0.888103
132001423	rs75588093	6.81132e-08	-1.76348	-1.87029e-10	1.50604e-05	-1.82856	-1.87029e-10
132001663	rs55950734	1.0859e-07	-0.414438	-0.88263	2.77826e-05	-0.324562	-0.891662
132001792	rs62465033	6.84975e-07	1.19685	-0.652111	8.78997e-05	0.653413	-0.71785
132001803	rs62465034	5.016e-07	0.896958	-0.663802	7.68615e-05	0.476863	-0.675491
132001811	rs78874979	2.09418e-07	-1.47935e-10	-0.640313	5.99559e-05	-1.47935e-10	-0.447024
132001942	rs56008447	6.39832e-08	-1.82603	-1.87029e-10	1.53054e-05	-1.81243	-1.87029e-10
132002111	rs68132710	6.3955e-08	-1.82647	-1.87029e-10	1.52909e-05	-1.81338	-1.87029e-10
132002647	rs75301419	6.82678e-08	-1.76121	-1.87029e-10	1.50656e-05	-1.82822	-1.87029e-10
132002753	rs17166338	6.57762e-07	1.12422	-0.620019	9.84322e-05	0.686249	-0.637514
132002804	rs11773724	6.53856e-08	-1.80434	-1.87029e-10	1.56369e-05	-1.791	-1.87029e-10
132002914	rs117482109	1.25976e-07	-1.47935e-10	-1.14855	3.13465e-05	-1.47935e-10	-1.09553
132003218	rs55927884	6.57129e-08	-1.79935	-1.87029e-10	1.50405e-05	-1.82989	-1.87029e-10
132003778	rs67468325	6.415e-08	-1.82342	-1.87029e-10	1.53842e-05	-1.80729	-1.87029e-10
132004231	rs7802437	6.56476e-08	-1.80035	-1.87029e-10	1.59451e-05	-1.77148	-1.87029e-10
132004498	rs115977644	6.87155e-08	-1.75467	-1.87029e-10	1.50401e-05	-1.82992	-1.87029e-10
132004690	rs73157290	6.47764e-08	-1.81371	-1.87029e-10	1.54536e-05	-1.80279	-1.87029e-10
132004773	rs17166341	6.44495e-08	-1.81876	-1.87029e-10	1.53507e-05	-1.80947	-1.87029e-10
132005405	rs4141805	5.19501e-08	-1.23124	-0.803127	1.35802e-05	-1.05486	-0.87716
132005676	rs17218979	6.56211e-08	-1.80075	-1.87029e-10	1.5706e-05	-1.78659	-1.87029e-10
132005909	rs77175109	2.99389e-07	-1.47935e-10	-0.282904	8.27753e-05	-1.47935e-10	-0.124503
132005916	rs62465035	4.4351e-07	1.09746	-0.987388	8.54357e-05	0.903599	-0.996469
132006178	rs17818325	7.24398e-08	-1.70189	-1.87029e-10	1.50624e-05	-1.82843	-1.87029e-10
132006367	rs10236235	6.62348e-08	-1.79144	-1.87029e-10	1.58829e-05	-1.77539	-1.87029e-10
132006518	rs10265728	6.45159e-08	-1.81774	-1.87029e-10	1.54477e-05	-1.80318	-1.87029e-10
132006546	rs76687834	7.60205e-08	-1.65364	-1.87029e-10	1.50477e-05	-1.82941	-1.87029e-10
132006719	rs73157292	6.61415e-08	-1.79285	-1.87029e-10	1.58562e-05	-1.77707	-1.87029e-10
132006736	rs118162849	9.0284e-08	-1.48169	-1.87029e-10	2.23752e-05	-1.43268	-1.87029e-10
132007145	rs11974626	6.57776e-08	-1.79837	-1.87029e-10	1.57789e-05	-1.78196	-1.87029e-10
132007221	rs10240206	6.6427e-08	-1.78854	-1.87029e-10	1.59376e-05	-1.77195	-1.87029e-10
132007379	rs2042513	1.99292e-08	-1.78476	-1.2077	5.00599e-06	-1.72109	-1.20891
132007441	rs11974717	6.66184e-08	-1.78567	-1.87029e-10	1.55709e-05	-1.79523	-1.87029e-10
132007770	rs965801	1.98278e-08	-1.79121	-1.20635	5.01485e-06	-1.73125	-1.19698
132007895	rs965800	4.28136e-08	-1.07743	-1.15037	1.21096e-05	-0.869007	-1.17763
132007971	rs62466369	4.1577e-07	1.24493	-1.19944	7.97834e-05	1.03608	-1.1974
132007979	rs62466370	3.54221e-07	1.08939	-1.20412	6.83079e-05	0.885989	-1.2026
132008454	rs10244929	6.90726e-08	-1.74949	-1.87029e-10	1.67354e-05	-1.72311	-1.87029e-10
132008511	rs17818452	6.58658e-08	-1.79703	-1.87029e-10	1.5777e-05	-1.78208	-1.87029e-10
132008776	rs76813675	7.12088e-08	-1.71903	-1.87029e-10	1.51008e-05	-1.82588	-1.87029e-10
132008787	rs4481530	7.11294e-08	-1.72015	-1.87029e-10	1.69913e-05	-1.70793	-1.87029e-10
132009023	rs80347886	1.2203e-07	-1.47935e-10	-1.18038	3.05913e-05	-1.47935e-10	-1.11992
132009066	rs10248397	6.51665e-08	-1.8077	-1.87029e-10	1.55719e-05	-1.79517	-1.87029e-10
132009302	rs7791777	6.99442e-08	-1.73695	-1.87029e-10	1.52547e-05	-1.81575	-1.87029e-10
132009332	rs17219279	4.25253e-07	1.27654	-1.2085	8.12721e-05	1.0666	-1.20943
132009356	rs1582639	4.04426e-08	-1.07757	-1.20719	1.07699e-05	-0.954418	-1.20946
132009456	rs7792343	1.80193e-07	-0.093567	-0.697049	7.84502e-05	0.553239	-0.731409
132009805	rs7795989	4.04928e-08	-1.07757	-1.20595	1.07697e-05	-0.954418	-1.20948
132009817	rs74431535	1.22091e-07	-1.47935e-10	-1.17988	3.04004e-05	-1.47935e-10	-1.12618
132009958	rs17818597	3.87523e-07	1.18221	-1.20708	7.42397e-05	0.975541	-1.20888
132010512	rs73157295	6.69409e-08	-1.78084	-1.87029e-10	1.60827e-05	-1.76289	-1.87029e-10
132010686	rs6950583	2.10799e-08	-1.72725	-1.20908	5.05449e-06	-1.71151	-1.20884
132010864	rs6968829	2.85355e-08	-1.53619	-1.09731	7.51972e-06	-1.39186	-1.13125
132011368	rs75426742	6.5004e-08	-1.8102	-1.87029e-10	1.70746e-05	-1.70304	-1.87029e-10
132011842	rs55917663	2.56818e-07	0.773196	-1.20948	4.97092e-05	0.57436	-1.2088
132012041	rs117965844	8.07759e-08	-1.59297	-1.87029e-10	2.3e-05	-1.40514	-1.87029e-10
132012291	rs17219431	6.94806e-08	-1.7436	-1.87029e-10	1.67832e-05	-1.72026	-1.87029e-10
132012358	rs17166347	6.01109e-08	-1.00522	-0.883238	1.6413e-05	-0.83169	-0.910867
132012375	rs12112256	4.56069e-07	1.195	-1.057	9.36948e-05	1.03524	-1.03583
132012832	rs55646150	5.47202e-07	1.50537	-1.1852	0.000112091	1.38593	-1.20726
132012930	rs56262351	1.24355e-06	1.14108	-1.87029e-10	0.000267779	1.04953	-1.87029e-10
132013469	rs1593222	2.37084e-08	-1.79005	-1.02877	5.76894e-06	-1.79007	-0.998072
132013563	rs73723785	7.4425e-08	-1.67486	-1.87029e-10	1.50747e-05	-1.82762	-1.87029e-10
132013564	rs73434856	1.19009e-07	-1.47935e-10	-1.20545	2.90464e-05	-1.47935e-10	-1.17174
132013821	rs117047405	6.52419e-08	-1.80655	-1.87029e-10	1.52355e-05	-1.817	-1.87029e-10
132014292	rs62466374	3.23908e-07	0.947681	-1.15187	6.77224e-05	0.821883	-1.1471
132014552	rs11769352	6.63299e-08	-1.79001	-1.87029e-10	1.591e-05	-1.77368	-1.87029e-10
132014616	rs732490	3.60405e-08	-1.74691	-0.653092	1.08289e-05	-1.74856	-0.409858
132014658	rs889943	6.45587e-08	-1.81707	-1.87029e-10	1.51228e-05	-1.82443	-1.87029e-10
132014883	rs73723788	8.41022e-08	-1.55261	-1.87029e-10	1.55407e-05	-1.79717	-1.87029e-10
132014920	rs62466375	1.13095e-06	1.04616	-1.87029e-10	0.000243894	0.956101	-1.87029e-10
132014934	rs2341821	2.41622e-08	-1.79051	-1.00935	5.92556e-06	-1.78738	-0.973977
132014951	rs744768	2.46631e-08	-1.79327	-0.986064	6.00239e-06	-1.79986	-0.94862
132015175	rs56190025	6.7255e-08	-1.77616	-1.87029e-10	1.61706e-05	-1.75744	-1.87029e-10
132015220	rs73434863	1.20307e-07	-1.47935e-10	-1.1946	2.98167e-05	-1.47935e-10	-1.14557
132015286	rs744767	7.19484e-08	-1.11529	-0.593404	1.95234e-05	-1.03042	-0.538601
132016115	rs62466376	1.04816e-06	0.970149	-1.87029e-10	0.000220119	0.853533	-1.87029e-10
132016175	rs17166358	1.63421e-06	1.41427	-1.87029e-10	0.000326811	1.24875	-1.87029e-10
132016322	rs62466377	9.71458e-07	0.894151	-1.87029e-10	0.00021001	0.806521	-1.87029e-10
132016642	rs62466378	1.16646e-06	1.07708	-1.87029e-10	0.00025143	0.986531	-1.87029e-10
132016649	rs62466379	1.14947e-06	1.06241	-1.87029e-10	0.000247827	0.972096	-1.87029e-10
132016733	rs17166360	9.56275e-07	0.878399	-1.87029e-10	0.000206781	0.791025	-1.87029e-10
132016920	rs62466380	9.42852e-07	0.864262	-1.87029e-10	0.000203925	0.777118	-1.87029e-10
132017097	rs79566249	9.56275e-07	0.878399	-1.87029e-10	0.000206781	0.791025	-1.87029e-10
132017158	rs12707034	3.41578e-08	-1.25694	-1.19672	8.1135e-06	-1.25597	-1.19113
132017224	rs73157300	2.31559e-07	-0.539814	-1.87029e-10	2.77976e-05	-1.21568	-1.87029e-10
132017488	rs11768651	6.91549e-08	-1.7483	-1.87029e-10	1.66944e-05	-1.72556	-1.87029e-10
132017849	rs10263402	3.24681e-08	-1.30272	-1.20167	7.55854e-06	-1.31306	-1.20489
132017964	rs10263528	5.99951e-07	0.811186	-0.398984	0.000174833	0.97599	-0.35279
132018047	rs10234146	2.11853e-08	-1.77786	-1.15348	5.22959e-06	-1.71808	-1.16822
132018057	rs10234151	3.56285e-08	-1.20218	-1.20932	8.17117e-06	-1.2324	-1.20762
132018531	rs62466381	8.40139e-07	0.748921	-1.87029e-10	0.000161464	0.54365	-1.87029e-10
132018784	rs62466382	8.03972e-07	0.704917	-1.87029e-10	0.000154791	0.501442	-1.87029e-10
132019287	rs12533184	7.26529e-07	0.603631	-1.87029e-10	0.000133479	0.353309	-1.87029e-10
132019292	rs12538334	7.41662e-07	0.624247	-1.87029e-10	0.000139041	0.394138	-1.87029e-10
132019353	rs35492346	6.70056e-07	0.522715	-1.87029e-10	0.000126238	0.297534	-1.87029e-10
132019496	rs12538433	6.51301e-07	0.494325	-1.87029e-10	0.000122876	0.270542	-1.87029e-10
132019836	rs1424589	5.82601e-07	0.382856	-1.87029e-10	0.000119564	0.243215	-1.87029e-10
132019979	rs10272059	5.81575e-07	0.381093	-1.87029e-10	0.000110344	0.162969	-1.87029e-10
132019987	rs10272273	1.98798e-08	-1.82615	-1.16879	4.99803e-06	-1.75437	-1.17722
132020019	rs10272296	5.90093e-07	0.395634	-1.87029e-10	0.000111878	0.176775	-1.87029e-10
132020027	rs55655721	6.37364e-08	-1.82989	-1.87029e-10	1.50421e-05	-1.82978	-1.87029e-10
132020211	rs10228998	5.81575e-07	0.381093	-1.87029e-10	0.000110344	0.162969	-1.87029e-10
132020306	rs62466384	5.50559e-07	0.326287	-1.87029e-10	0.000104751	0.110954	-1.87029e-10
132020314	rs62466385	5.90093e-07	0.395634	-1.87029e-10	0.000111878	0.176775	-1.87029e-10
132020387	rs7784962	4.05116e-08	-1.29226	-0.990797	8.79259e-06	-1.36113	-1.0056
132020465	rs143227942	1.00804e-07	-1.37147	-1.87029e-10	1.77601e-05	-1.66368	-1.87029e-10
132020621	rs1424590	6.47763e-07	0.488878	-1.87029e-10	0.000112352	0.181	-1.87029e-10
132021416	rs6956868	5.41954e-08	-0.813167	-1.17888	1.66908e-05	-0.521626	-1.20415
132021989	rs118056950	1.27961e-07	-1.47935e-10	-1.13292	3.29399e-05	-1.47935e-10	-1.04595
132022219	rs75264636	6.37633e-08	-1.82947	-1.87029e-10	1.64362e-05	-1.74114	-1.87029e-10
132022388	rs12666675	3.0083e-07	-1.47935e-10	-0.278102	9.69711e-05	-1.47935e-10	0.0337792
132023783	rs4731863	2.12774e-08	-1.76706	-1.15994	4.86819e-06	-1.77085	-1.18706
132023921	rs1364504	2.42925e-08	-1.74716	-1.04732	5.46348e-06	-1.78354	-1.05901
132024665	rs56289193	1.90206e-07	-0.73654	-1.87029e-10	3.49335e-05	-0.987188	-1.87029e-10
132024912	rs73157301	6.37763e-08	-1.82926	-1.87029e-10	1.50715e-05	-1.82783	-1.87029e-10
132025936	rs10231544	5.15941e-08	-0.871923	-1.16932	9.38083e-06	-1.12149	-1.18048
132025940	rs73723792	6.49634e-08	-1.81082	-1.87029e-10	1.7538e-05	-1.67626	-1.87029e-10
132026723	rs1424591	5.45347e-07	1.22339	-0.90661	0.000119295	1.12146	-0.880487
132026985	rs17166373	1.95392e-08	-1.81337	-1.19885	5.46025e-06	-1.69196	-1.15118
132028950	rs11761311	6.37437e-08	-1.82978	-1.87029e-10	1.50442e-05	-1.82964	-1.87029e-10
132029229	rs6953350	5.19293e-08	-0.940087	-1.09468	1.15449e-05	-0.992049	-1.10234
132030011	rs1364505	2.64531e-08	-1.82853	-0.880745	6.59707e-06	-1.82944	-0.824568
132030436	rs73723796	1.11483e-07	-1.27077	-1.87029e-10	3.60626e-05	-0.955376	-1.87029e-10
132030716	rs6467431	2.69719e-08	-1.81544	-0.874413	9.06447e-06	-1.7224	-0.613873
132030946	rs11973890	6.42137e-08	-1.82243	-1.87029e-10	1.68875e-05	-1.71406	-1.87029e-10
132031141	rs6963850	6.51212e-08	-1.8084	-1.87029e-10	1.81111e-05	-1.64411	-1.87029e-10
132031199	rs79678707	1.19826e-07	-1.47935e-10	-1.1986	2.9098e-05	-1.47935e-10	-1.16996
132031487	rs17166374	2.11194e-08	-1.77227	-1.16218	4.69667e-06	-1.82927	-1.16451
132032336	rs17166377	6.44261e-08	-1.81913	-1.87029e-10	1.74871e-05	-1.67917	-1.87029e-10
132032495	rs6959579	2.76506e-08	-1.72276	-0.942241	5.9526e-06	-1.79866	-0.958147
132032619	rs56003947	6.43325e-08	-1.82058	-1.87029e-10	1.52787e-05	-1.81417	-1.87029e-10
132032627	rs73158806	6.4517e-08	-1.81772	-1.87029e-10	1.52128e-05	-1.81849	-1.87029e-10
132033214	rs117932455	2.1269e-07	-1.47935e-10	-0.624811	4.0312e-05	-1.47935e-10	-0.843985
132033484	rs117431950	1.91394e-07	-1.47935e-10	-0.730313	3.71265e-05	-1.47935e-10	-0.926302
132033720	rs78845586	6.7208e-08	-1.77686	-1.87029e-10	2.22101e-05	-1.44009	-1.87029e-10
132033724	rs79208269	6.73617e-08	-1.77457	-1.87029e-10	2.23471e-05	-1.43394	-1.87029e-10
132033846	rs11978355	6.44348e-08	-1.81899	-1.87029e-10	1.71009e-05	-1.7015	-1.87029e-10
132033861	rs73158807	6.43722e-08	-1.81996	-1.87029e-10	1.51798e-05	-1.82067	-1.87029e-10
132034029	rs11971704	6.4395e-08	-1.81961	-1.87029e-10	1.70644e-05	-1.70364	-1.87029e-10
132034207	rs741663	1.99523e-08	-1.82958	-1.16172	4.77452e-06	-1.80658	-1.17076
132034240	rs73723800	6.44348e-08	-1.81899	-1.87029e-10	1.71009e-05	-1.7015	-1.87029e-10
132034267	rs56053426	6.41114e-08	-1.82402	-1.87029e-10	1.52135e-05	-1.81845	-1.87029e-10
132034826	rs11761937	6.3883e-08	-1.82759	-1.87029e-10	1.51333e-05	-1.82374	-1.87029e-10
132035251	rs4518603	2.06073e-08	-1.82988	-1.12913	4.83432e-06	-1.82962	-1.13528
132035307	rs2341822	1.94035e-08	-1.82974	-1.18946	4.64434e-06	-1.8142	-1.19078
132035439	rs77032207	6.38976e-08	-1.82736	-1.87029e-10	1.6501e-05	-1.73721	-1.87029e-10
132035633	rs79585293	1.2378e-07	-1.47935e-10	-1.16614	3.14233e-05	-1.47935e-10	-1.09308
132036247	rs56676764	6.40769e-08	-1.82456	-1.87029e-10	1.70919e-05	-1.70203	-1.87029e-10
132036627	rs73158810	6.37333e-08	-1.82994	-1.87029e-10	1.50551e-05	-1.82892	-1.87029e-10
132037242	rs930239	1.35702e-07	-1.07419	-1.87029e-10	2.69274e-05	-1.24749	-1.87029e-10
132037307	rs147301475	1.32781e-07	-1.47935e-10	-1.09595	3.04837e-05	-1.47935e-10	-1.12344
132037489	rs34043170	6.3874e-08	-1.82773	-1.87029e-10	1.50484e-05	-1.82936	-1.87029e-10
132037511	rs55675809	6.40464e-08	-1.82504	-1.87029e-10	1.51918e-05	-1.81988	-1.87029e-10
132037683	rs12539196	1.20535e-07	-0.451451	-0.74126	2.78907e-05	-0.524499	-0.68784
132037749	rs73434896	6.50031e-08	-1.81021	-1.87029e-10	1.81055e-05	-1.64442	-1.87029e-10
132038621	rs4731865	2.59355e-08	-1.52309	-1.20595	6.3051e-06	-1.5097	-1.18958
132038817	rs77262067	9.72391e-08	-1.40747	-1.87029e-10	2.55566e-05	-1.29974	-1.87029e-10
132038840	rs10248238	9.64654e-08	-0.268762	-1.1467	3.5048e-05	0.142312	-1.12623
132038866	rs79204387	6.51039e-08	-1.80866	-1.87029e-10	1.8681e-05	-1.61312	-1.87029e-10
132039113	rs116860125	6.72857e-08	-1.7757	-1.87029e-10	1.5066e-05	-1.82819	-1.87029e-10
132039253	rs73158811	6.37515e-08	-1.82965	-1.87029e-10	1.50733e-05	-1.82771	-1.87029e-10
132039970	rs73158812	6.50563e-08	-1.80939	-1.87029e-10	1.51973e-05	-1.81952	-1.87029e-10
132040325	rs73158813	6.51559e-08	-1.80786	-1.87029e-10	1.51176e-05	-1.82477	-1.87029e-10
132040502	rs10282367	2.12486e-08	-1.71912	-1.20924	5.11561e-06	-1.70136	-1.20698
132040533	rs66792854	2.08984e-08	-1.7828	-1.16218	4.65901e-06	-1.80195	-1.19988
132040748	rs76140941	2.2456e-08	-1.68725	-1.18584	5.38275e-06	-1.68954	-1.16789
132040753	rs58107068	1.1853e-07	-1.47935e-10	-1.20948	2.83043e-05	-1.47935e-10	-1.19762
132041421	rs12536340	1.22574e-07	-0.00549731	-1.17043	6.16157e-05	0.783928	-1.20364
132042072	rs139284604	6.56867e-08	-1.79975	-1.87029e-10	1.91376e-05	-1.58898	-1.87029e-10
132042078	rs6945711	2.0533e-08	-1.75912	-1.2035	5.04418e-06	-1.72905	-1.19335
132042135	rs73158814	6.92148e-08	-1.74743	-1.87029e-10	1.65156e-05	-1.73633	-1.87029e-10
132042198	rs1863015	2.00841e-08	-1.80894	-1.17577	4.93858e-06	-1.79159	-1.15197
132042964	rs148172143	5.94524e-07	-1.47935e-10	0.403115	0.000145483	-1.47935e-10	0.439428
132044021	rs4728255	2.72162e-08	-1.6134	-1.06743	6.57723e-06	-1.58101	-1.07601
132044029	rs112881626	6.90294e-08	-1.75011	-1.87029e-10	1.62869e-05	-1.75027	-1.87029e-10
132044093	rs4731866	2.63607e-08	-1.6428	-1.06998	6.35697e-06	-1.6126	-1.07848
132045271	rs17166386	2.89053e-08	-1.60012	-1.0205	7.2252e-06	-1.54205	-1.02101
132045539	rs76714753	6.35124e-08	-1.13006	-0.703355	1.67688e-05	-1.05761	-0.6635
132045845	rs62466387	2.13727e-08	-1.71643	-1.2061	5.96531e-06	-1.56567	-1.18901
132045957	rs62466416	6.37925e-08	-1.82901	-1.87029e-10	1.50557e-05	-1.82888	-1.87029e-10
132046910	rs6972176	2.32663e-08	-1.68878	-1.14886	5.27773e-06	-1.71341	-1.16372
132046914	rs6954714	2.32663e-08	-1.68878	-1.14886	5.27773e-06	-1.71341	-1.16372
132047162	rs73158816	7.08623e-08	-1.72391	-1.87029e-10	1.52647e-05	-1.81509	-1.87029e-10
132047278	rs6973207	1.94438e-07	-0.714534	-1.87029e-10	0.000141671	0.412871	-1.87029e-10
132047533	rs144390647	6.29858e-07	-1.47935e-10	0.460848	0.000176848	-1.47935e-10	0.634656
132047665	rs6467433	2.12192e-08	-1.78737	-1.14237	4.76719e-06	-1.82081	-1.15807
132047838	rs9969373	2.08457e-08	-1.8045	-1.143	4.71747e-06	-1.82825	-1.16111
132047884	rs12537485	2.10675e-08	-1.80611	-1.1308	4.78507e-06	-1.82871	-1.14642
132047900	rs6467434	2.37475e-08	-1.66115	-1.15602	5.14269e-06	-1.73559	-1.16747
132048453	rs34904952	6.39295e-08	-1.82687	-1.87029e-10	1.50825e-05	-1.8271	-1.87029e-10
132049023	rs75047193	1.09886e-07	-1.28521	-1.87029e-10	2.42221e-05	-1.35337	-1.87029e-10
132049434	rs1863016	2.19513e-08	-1.72889	-1.16693	4.87975e-06	-1.77734	-1.1782
132050290	rs6971197	6.38337e-08	-1.82837	-1.87029e-10	1.50609e-05	-1.82853	-1.87029e-10
132050334	rs113866132	1.12225e-07	-1.26414	-1.87029e-10	4.3414e-05	-0.769852	-1.87029e-10
132050344	rs17819692	6.38986e-08	-1.82735	-1.87029e-10	1.50898e-05	-1.82661	-1.87029e-10
132050919	rs60256846	7.1391e-08	-1.71648	-1.87029e-10	1.64149e-05	-1.74244	-1.87029e-10
132051113	rs6976361	2.05254e-08	-1.80722	-1.15576	4.85421e-06	-1.79015	-1.17063
132051577	rs118043952	6.96406e-08	-1.7413	-1.87029e-10	1.84858e-05	-1.62363	-1.87029e-10
132052071	rs73726012	7.15467e-08	-1.7143	-1.87029e-10	1.64463e-05	-1.74053	-1.87029e-10
132052249	rs151291548	6.40701e-08	-1.82467	-1.87029e-10	1.50987e-05	-1.82603	-1.87029e-10
132053259	rs78416910	7.29399e-08	-1.69501	-1.87029e-10	1.72216e-05	-1.69447	-1.87029e-10
132053618	rs73436726	1.21671e-07	-1.18332	-1.87029e-10	4.91909e-05	-0.644924	-1.87029e-10
132053650	rs4728256	2.01946e-08	-1.81029	-1.16894	4.6481e-06	-1.82413	-1.18005
132054683	rs142050113	6.98334e-08	-1.73853	-1.87029e-10	1.64866e-05	-1.73809	-1.87029e-10
132055361	rs6467435	1.97958e-08	-1.81069	-1.18849	4.55237e-06	-1.82446	-1.20053
132056153	rs62466418	6.37338e-08	-1.82993	-1.87029e-10	1.50402e-05	-1.82991	-1.87029e-10
132056155	rs10231676	2.02443e-08	-1.80658	-1.17019	4.67518e-06	-1.81338	-1.18499
132056248	rs78060357	6.98854e-08	-1.73779	-1.87029e-10	1.64989e-05	-1.73734	-1.87029e-10
132056278	rs75502136	7.13613e-08	-1.71689	-1.87029e-10	1.68481e-05	-1.7164	-1.87029e-10
132056292	rs79271882	7.1207e-08	-1.71905	-1.87029e-10	1.68116e-05	-1.71856	-1.87029e-10
132056978	rs12154806	7.25089e-08	-1.70094	-1.87029e-10	1.71196e-05	-1.70041	-1.87029e-10
132058682	rs62466420	6.37331e-08	-1.82994	-1.87029e-10	1.50412e-05	-1.82984	-1.87029e-10
132058819	rs1433387	2.11583e-08	-1.81199	-1.12063	4.81621e-06	-1.82207	-1.14658
132058851	rs1433388	2.10008e-08	-1.77943	-1.16065	4.79462e-06	-1.79922	-1.17392
132058870	rs10228464	6.42833e-08	-1.82135	-1.87029e-10	1.52131e-05	-1.81848	-1.87029e-10
132058962	rs6467436	2.42385e-08	-1.6984	-1.0983	5.18796e-06	-1.77575	-1.11855
132059161	rs7803182	2.26569e-08	-1.7489	-1.11529	5.10436e-06	-1.77497	-1.13557
132059295	rs6467437	2.33164e-08	-1.69516	-1.14033	5.16407e-06	-1.74138	-1.15753
132061762	rs75255442	7.61929e-08	-1.65138	-1.87029e-10	1.79911e-05	-1.65076	-1.87029e-10
132061821	rs73158817	1.58763e-06	1.38535	-1.87029e-10	0.000151662	0.48102	-1.87029e-10
132061990	rs62466421	6.53918e-08	-1.80425	-1.87029e-10	1.55055e-05	-1.79944	-1.87029e-10
132062501	rs35864226	6.37374e-08	-1.82987	-1.87029e-10	2.11873e-05	-1.48723	-1.87029e-10
132063153	rs10954373	2.17986e-08	-1.82637	-1.07643	5.00119e-06	-1.82979	-1.10117
132063248	rs6467438	2.1269e-08	-1.82968	-1.09771	4.9117e-06	-1.82874	-1.12028
132063365	rs142480256	1.6488e-07	-1.47935e-10	-0.879432	3.63732e-05	-1.47935e-10	-0.946802
132063399	rs118133428	1.35648e-07	-1.07459	-1.87029e-10	5.5218e-05	-0.529345	-1.87029e-10
132063493	rs11772757	8.15858e-08	-1.58299	-1.87029e-10	2.13617e-05	-1.47903	-1.87029e-10
132063522	rs7807933	7.41669e-08	-1.67833	-1.87029e-10	2.09157e-05	-1.50013	-1.87029e-10
132063852	rs62466422	6.52409e-08	-1.80656	-1.87029e-10	1.54665e-05	-1.80196	-1.87029e-10
132064270	rs62466423	6.37331e-08	-1.82994	-1.87029e-10	1.50412e-05	-1.82984	-1.87029e-10
132064886	rs10269601	6.8068e-08	-1.76414	-1.87029e-10	1.78642e-05	-1.65783	-1.87029e-10
132064942	rs10240055	6.84232e-08	-1.75893	-1.87029e-10	1.80141e-05	-1.64948	-1.87029e-10
132064943	rs10240056	6.82343e-08	-1.7617	-1.87029e-10	1.79346e-05	-1.6539	-1.87029e-10
132065033	rs10269993	6.84232e-08	-1.75893	-1.87029e-10	1.80141e-05	-1.64948	-1.87029e-10
132065189	rs10240434	2.19226e-08	-1.82352	-1.07361	5.0242e-06	-1.82792	-1.09844
132065379	rs10240737	7.19381e-08	-1.70884	-1.87029e-10	1.98326e-05	-1.55331	-1.87029e-10
132065666	rs10273699	6.8068e-08	-1.76414	-1.87029e-10	1.78642e-05	-1.65783	-1.87029e-10
132065920	rs78917651	1.23292e-07	-1.47935e-10	-1.17009	2.91682e-05	-1.47935e-10	-1.16756
132066084	rs12539410	1.24312e-07	-1.16185	-1.87029e-10	5.06385e-05	-0.615921	-1.87029e-10
132066664	rs73436754	1.27918e-07	-1.13326	-1.87029e-10	5.26231e-05	-0.577479	-1.87029e-10
132067168	rs10278520	2.18816e-08	-1.8257	-1.0733	5.02017e-06	-1.82905	-1.09812
132067220	rs17166411	2.92954e-08	-1.73823	-0.868992	7.32266e-06	-1.6503	-0.899363
```
