## Supplementary material for "Characterization of shared and ancestry-specific signals driving complex traits using multi-ancestry fine-mapping": susiex_nc3.cs80.summary

```
# chr7:131067263-132067263
CS_ID	CS_LENGTH	CS_PURITY	MAX_PIP_SNP	BP	REF_ALLELE	ALT_ALLELE	REF_FRQ	BETA	SE	-LOG10P	MAX_PIP	POST-HOC_PROB_POP1	POST-HOC_PROB_POP2
1	1	1	rs1593304	131619847	G,G	A,A	0.182903,0.162698	0.0295349,0.0300484	0.00511437,0.0115817	8.11349,2.02349	0.949046	0.997963	0.862052
2	58	0.0644701	rs7801375	131567263	G,G	A,A	0.153082,0.039683	0.0337794,-0.00324997	0.00549107,0.0218975	9.11547,0.0545249	0.080755	0.822758	0.40757
```
