## Supplementary material for "Characterization of shared and ancestry-specific signals driving complex traits using multi-ancestry fine-mapping": orig_s2_snps

```
rs11977063
rs929714
rs10954398
rs7787392
rs10488214
rs139424572
rs17166813
rs72607795
rs7796514
rs10282039
rs7796910
rs6467451
rs4731921
rs78136188
rs10248248
rs7781070
rs7781195
rs12533584
rs116947780
rs55973681
rs11983398
rs145614083
rs6951454
rs76857224
rs7804370
rs2343633
rs10263224
rs7783736
rs7801119
rs4731922
rs17166820
rs17166821
rs56196277
rs11981132
rs2042067
rs7799350
rs4728274
rs4731923
rs4731924
rs7798220
rs17166828
rs80014365
rs6971707
rs142439942
rs12707063
rs2058944
rs7787607
rs2058945
rs2042068
rs6960797
rs7799141
rs144663601
rs17166840
rs1421303
rs1011837
rs11766271
rs2160895
rs10269475
rs6947589
rs1014700
rs4731925
rs12673741
rs7781843
rs151010339
rs6948238
rs6948353
rs62465313
rs139955552
rs6467453
rs12673767
rs571458288
rs6467454
rs6467455
rs4731927
rs148400771
rs10239315
rs6967168
rs6947082
rs10269293
rs10269489
rs12155297
rs191306628
rs1009909
rs183488672
rs1011639
rs1421304
rs1421306
rs6956407
rs28629389
rs7811834
rs7794951
rs7784869
rs1421307
rs13239310
rs10276900
rs10247648
rs6977953
rs7809527
rs10237617
rs1035293
rs1035294
rs10267826
rs7802619
rs4731928
rs72607796
rs74957592
rs4728277
rs10275575
rs34941712
rs79663369
rs6467457
rs6467458
rs62465318
rs10085702
rs60141001
rs6959725
rs13233438
rs10267851
rs10264205
rs56182580
rs35598556
rs6467459
rs12535119
rs76058127
rs139525365
rs10253995
rs6969420
rs117588400
rs112689820
rs113827847
rs12707068
rs12707069
rs74939204
rs7807434
rs62465321
rs150080949
rs10262122
rs12707072
rs62465322
rs10230652
rs4728278
rs10274628
rs2160896
rs2111815
rs2111816
rs10227317
rs10227864
rs11982160
rs75141149
rs10954401
rs1833447
rs10277418
rs10247898
rs147610976
rs13223619
rs17421819
rs6973587
rs4731929
rs7810851
rs17421874
rs13235276
rs10248077
rs13226173
rs13226580
rs10237904
rs2160897
rs79371912
rs7807365
rs10246888
rs7808471
rs56093868
rs117691920
rs7798910
rs78193687
rs117880813
rs76120086
rs7796888
rs10253870
rs17166873
rs138669732
rs72607797
rs58712861
rs10265672
rs55861011
rs28519693
rs190202091
rs139888074
rs12707076
rs17337790
rs12707077
rs10215041
rs55716595
rs10238562
rs13239083
rs114904760
rs35931523
rs6467460
rs10226377
rs75879130
rs10247802
rs17422732
rs12707078
rs12531471
rs6953845
rs1362896
rs7782890
rs9641946
rs10246247
rs10249829
rs10266231
rs1421308
rs10254836
rs74950408
rs17166883
rs144024167
rs148698646
rs11763893
rs74956117
rs75369386
rs12667425
rs74794800
rs10488220
rs10954404
rs28695545
rs17166887
rs182917036
rs12537090
rs11769814
rs3735036
rs2880936
rs6947682
rs184920524
rs11772724
rs2344730
rs2344731
rs7800495
rs78194284
rs6955632
rs6955659
rs6467462
rs6956445
rs17339165
rs9649584
rs17166889
rs10225786
rs7803936
rs10954405
rs9649044
rs144188061
rs72607798
rs60856323
rs4626540
rs2880598
rs12707082
rs59797320
rs4731930
rs6955237
rs117637773
rs2343296
rs1987261
rs76943210
rs6651127
rs6970711
rs9791792
rs7791284
rs72607799
rs7791731
rs7808382
rs2343316
rs10954406
rs1806748
rs10273816
rs59972631
rs10274483
rs10245117
rs11975772
rs10488223
rs10274748
rs72607800
rs10275007
rs2343315
rs2343314
rs2343313
rs2343312
rs10282739
rs2343311
rs182735145
rs11771534
rs6970069
rs10276897
rs11768845
rs117460040
rs56153964
rs10248144
rs62467374
rs4731933
rs4731934
rs17424227
rs10954407
rs11761700
rs149498448
rs2880604
rs17166897
rs17424324
rs56759003
rs4728279
rs4731935
rs11981179
rs17339794
rs7780540
rs7780579
rs11764777
rs62467377
rs6963163
rs10046599
rs10954408
rs10226765
rs72607801
rs6950923
rs12707083
rs6956329
rs7793721
rs55737605
rs7777197
rs2343323
rs17166902
rs151036449
rs10954409
rs59529032
rs35692244
rs9886121
rs73165618
rs77266212
rs12536359
rs79282173
rs10232490
rs4728280
rs4038364
rs4038363
rs4236638
rs4620226
rs142236344
rs4501529
rs2880594
rs59325670
rs78624257
rs73165623
rs17424957
rs117435881
rs4236639
rs2880602
rs73165626
rs10281523
rs4731936
rs4731937
rs77721866
rs7459152
rs7456888
rs2343319
rs7800900
rs2003426
rs11980115
rs10954410
rs2343318
rs17166918
rs58832693
rs10233509
rs34884911
rs73451334
rs6944266
rs74575989
rs10255857
rs73165629
rs56173712
rs78048444
rs56262683
rs12707084
rs6467466
rs142426964
rs41519445
rs4236640
rs73165630
rs6467467
rs59315421
rs4480055
rs11765889
rs10233554
rs35930927
rs62469941
rs10237964
rs10238277
rs77234201
rs17425476
rs4142542
rs7802550
rs78926499
rs10954411
rs4731939
rs12707085
rs77243763
rs12671437
rs2343268
rs188941165
rs6969448
rs6975382
rs10265697
rs35140405
rs144034359
rs141147830
rs111951331
rs10259794
rs138423045
rs11972453
rs185342672
rs13227651
rs73165634
rs79583773
rs78891435
rs10242684
rs10273168
rs7808835
rs2343310
rs73165635
rs75849894
rs11760697
rs113393790
rs73165638
rs11767440
rs4236641
rs76579700
7:132865353_T_A
rs6954960
rs11979991
rs10233691
rs10263779
rs10279327
rs10279444
rs6944686
rs10267007
rs6944882
rs141510528
rs77410442
rs117451926
rs6950530
rs4236642
rs4731941
rs6467468
rs6467469
rs6942866
rs6961647
rs6966105
rs7800195
rs7776646
rs79038890
rs4728281
rs13236703
rs4389875
rs59143542
rs57854051
rs79754361
rs73165641
rs62470902
rs11976774
rs10282637
rs10223893
rs117748702
rs10253602
rs10243334
rs4349926
rs10232019
rs76329872
rs10232403
rs10232835
rs4731942
rs58991733
rs10265908
rs12533456
rs4275150
rs80320932
rs28472762
rs10245131
rs56694536
rs6968565
rs6969503
rs7806694
rs73451395
rs117419474
rs10235218
rs117573379
rs9886040
rs7811621
rs73165647
rs35516253
rs28375034
rs76887766
rs34214574
rs6467472
rs55819134
rs10277847
rs12707086
rs7778876
rs7800577
rs7800830
rs62470908
rs67408087
rs10230840
rs10261030
rs74426659
rs6955404
rs6467473
rs7789204
rs4389876
rs4523194
rs143223701
rs116759958
rs58115480
rs36198873
rs111869207
rs6950075
rs6970217
rs6950189
rs6467474
rs9692288
rs4335058
rs4272312
rs73453628
rs10236562
rs6962059
rs117529613
rs10254347
rs75875194
rs76817716
rs6467475
rs34436982
rs2344701
rs1986896
rs6948495
rs6948684
rs146915586
rs59684851
rs12669024
rs78285750
rs28562744
rs28408799
rs6959288
rs6980193
rs10253204
rs10224071
rs10253629
rs17166941
rs6965761
rs9942555
rs11971960
rs11978702
rs11979455
rs12531997
rs10231903
rs7807411
rs7807578
rs7807579
rs7807932
rs13229028
rs4580988
rs6963507
rs6948199
rs7805926
rs180702961
rs7806085
rs6467476
rs7784293
rs7784444
rs7801711
rs7801714
rs7801964
rs3857863
rs28369400
rs192631818
rs4476947
rs6979285
rs4096503
rs6467477
rs62470911
rs6467478
rs6467479
rs13235319
rs6951889
rs17573824
rs146964779
rs6952699
rs6467480
rs7790877
rs79901847
rs76851555
rs7778597
rs117524231
rs6467481
rs6467482
rs78899481
rs1922419
rs75411528
rs10279531
rs11769029
rs62470912
rs117681797
rs7793812
rs28438561
rs7795177
rs7794810
rs7798806
rs73436916
rs73724504
rs57031295
rs12536646
rs188972296
rs17166971
rs10278869
rs10279120
rs10263384
rs7778404
rs7779514
rs7802313
rs6467483
rs6955851
rs7789317
rs35792732
rs6943707
rs61069430
rs190245251
rs55683953
rs10241020
rs10225463
rs76670785
rs10225804
rs117203714
rs6467484
rs79184355
rs10240826
rs141518368
rs79236554
rs7792140
rs7792155
rs28762438
rs35542623
rs10224424
rs7790835
rs13437786
rs13438084
rs192478100
rs6980297
rs6962538
rs7777153
rs7777427
rs142404006
rs17166977
rs73165665
rs7777691
rs149275987
rs61180147
rs58625326
rs61627000
rs56383136
rs10246646
rs118000429
rs116997096
rs1882540
rs140040498
rs10215367
rs4433086
rs4433087
rs78150316
rs73148906
rs74553879
rs35284403
rs57166783
rs117397865
rs1343697
rs5008332
rs2178689
rs58092510
rs12707087
rs68122915
rs79633663
rs10262862
rs10263196
rs78336500
rs10263688
rs73436962
rs12112133
rs7782102
rs1882538
rs150843215
rs9632700
rs150455975
rs56199107
rs150564912
rs13242614
rs113469596
rs7794376
rs6467485
rs117289987
rs11977339
rs6963055
rs11770490
rs60498338
rs74426508
rs1317056
rs1317057
rs2178688
rs12539120
rs73724533
rs17167009
rs4366012
rs66905772
rs2345065
rs142479649
rs61277968
rs73724534
rs10232504
rs10232603
rs17167013
rs34102361
rs6955665
rs10229242
rs2204885
rs73436986
rs4546583
rs2345066
rs146471981
rs6947465
rs13239635
rs116881079
rs6963600
rs142233871
rs73436989
rs142872766
rs148483211
rs145275792
rs55865736
rs141069415
rs112911470
rs62470950
rs10808269
rs10808270
rs13221518
rs2718171
rs1161003
rs1685573
rs1161004
rs7782506
rs138931556
rs7792634
rs7798267
rs10228242
rs78319903
rs56057418
rs143590792
rs12534096
rs73148931
rs73148933
rs7795935
rs78720493
rs1685569
rs7788981
rs1685570
rs62470953
rs117288190
rs181542253
rs79088639
rs118138569
rs3886462
rs28792487
rs2718172
rs1149563
rs10270739
rs73148939
rs2633389
rs117073327
rs111505312
rs17167039
rs144310311
rs1149562
rs7808008
rs7808300
rs141243480
rs1149560
rs1149558
rs147586951
rs12537119
rs745593
rs73724551
rs12534801
rs6950324
rs13223275
rs146536147
rs1149557
rs73148941
rs6973256
rs117234668
rs117417400
rs17575985
rs118071299
rs1149555
7:133064192_T_A
rs11766665
rs1247708
rs187051347
rs17576069
rs78513277
rs1628880
rs11765450
rs17167061
rs17654208
rs185172771
rs74940376
rs147234466
rs1149552
rs1149551
rs150318419
rs11562036
rs11562037
rs1149550
rs13225814
rs76000060
rs6949831
rs138452478
rs10281827
rs17654334
rs1364503
rs6974618
rs79022230
rs146087869
rs6978272
rs79766422
rs13238007
rs145795826
rs10247070
rs148096891
rs4728283
rs6951416
rs78845966
rs117526726
rs2059374
rs78721661
rs77095462
rs145406815
rs1345939
rs62472376
rs17167070
rs4731951
rs4728284
rs4731952
rs150441755
rs4731953
rs7778778
rs7783217
rs1424587
rs9649587
rs4596592
rs2345073
rs12540212
rs10954415
rs10488164
rs16874302
rs142805101
rs7803848
rs6975722
rs62472378
rs6976440
rs10262548
rs4728285
rs77661607
rs17596283
rs118066327
rs12707089
rs4728286
rs4728287
rs12537773
rs12707090
rs17167076
rs7786489
rs2059375
rs2059376
rs718656
rs4728288
rs3919590
rs13241734
rs10276144
rs80320121
rs11772553
rs9649045
rs11766325
rs182422406
rs80007445
rs7805858
rs76992893
rs7798283
rs6956293
rs77821234
rs6961517
rs6961764
rs1946301
rs181927030
rs6467490
rs7788086
rs13240997
rs114438230
rs17596858
rs13241123
rs17167087
rs12538505
rs12530513
rs10488165
rs1345938
rs1946302
rs1946303
rs147728308
rs6467491
rs145867689
rs6467492
rs958408
rs62469960
rs75387884
rs143561557
rs79627411
rs7785217
rs972420
rs139679077
rs1017945
rs1038630
rs12534442
rs62469961
rs75435092
rs143458100
rs75924380
rs6976069
rs17167095
rs78811260
rs76599531
rs112833032
rs17167098
rs1424580
rs10254118
rs58955798
rs7779409
rs12533736
rs1424583
rs17597439
rs10270803
rs11771148
rs77085940
rs78040668
rs6971417
rs6971423
rs1424586
rs143105018
rs4731955
rs189112839
rs17167103
rs143240394
rs146283582
rs6467494
rs74887788
rs62469963
rs182478813
rs73148993
rs10260563
rs6974951
rs6979546
rs1974916
rs73148998
rs117595813
rs2113565
rs12707091
rs77866543
rs12707092
rs148799782
rs1978507
rs62469965
rs4731959
rs11975951
rs17656452
rs148224531
rs117096426
rs6966473
rs6467495
rs7803514
rs2012240
rs4582474
rs4377904
rs145487796
rs7777241
rs142380388
rs6949225
rs10954417
rs12707093
rs4731960
rs34218501
rs150788454
rs117759480
rs1862871
rs62469985
rs10276325
rs4731961
rs144851034
rs17167135
rs9640874
rs4363141
rs75653001
rs191821628
rs62469986
rs6967240
rs6947831
rs76598443
rs17167141
rs141358150
rs12536963
rs62469988
rs17167144
rs117963243
rs74614978
rs13312117
rs6967776
rs6968089
rs73150821
rs2345667
rs1364364
rs11980047
rs17167147
rs118003013
rs9656421
rs12386605
rs58421744
rs6961093
rs62469991
rs76060530
rs76185786
rs143161752
rs80098752
rs6467497
rs12533546
rs57349625
rs59196072
rs10245258
rs6954975
rs10954418
7:133256020_A_G
rs6970426
rs141094666
rs150280072
rs77019628
rs77112963
rs11767900
rs10755879
rs10488169
rs1477422
rs10954419
rs13244007
rs56138358
rs148934492
rs7787434
rs7787300
rs7791878
rs6963980
rs7801515
rs6975109
rs80130820
rs77476097
rs10235995
rs3909550
rs118158584
rs2432636
rs2432637
rs118027045
rs12671287
rs73446929
rs10155960
rs4731967
rs62470019
rs57316288
rs76047033
rs62470021
rs62470022
rs113046682
rs35176962
rs12707100
rs4728291
rs74611681
rs10243071
rs10243390
rs62470025
rs12673508
rs2432638
rs77427664
rs2432641
rs10267029
rs12536005
rs17167160
rs12673422
rs59057820
rs11526285
rs80003346
rs148498401
rs12707103
rs2991227
rs2991226
rs2911496
rs6963496
rs6954842
rs2345622
rs74675257
rs75426152
rs6965882
rs62470027
rs4731968
rs4728292
rs4728294
rs12666953
rs17167165
rs10282409
rs10252835
rs11760998
rs10242513
rs59574007
rs59601406
rs78320662
rs17167168
rs56868289
rs17167169
rs17167170
rs17658042
rs9641952
rs7779631
rs10268084
rs17167175
rs10239061
rs55633941
rs10239077
rs76749736
rs57352738
rs12539107
rs9641953
rs6956399
rs1004149
rs11766492
rs75860441
rs13223070
rs17167177
rs78869665
rs12707106
rs11976828
rs12707107
rs142146774
rs57853761
rs17167179
rs11773721
rs17167180
rs6949187
rs62470055
rs117892625
rs12707110
rs11764989
rs2991231
rs17167183
rs4728295
rs2042000
rs10244670
rs17133259
rs12540206
rs9656422
rs9656423
rs9656424
rs141455710
rs10488170
rs10227672
rs12666470
rs4731970
rs10954422
rs114036458
rs11762935
rs58318333
rs10251338
rs10235846
rs149858767
rs7780456
rs62470058
rs12707111
rs12333918
rs17167187
rs2909224
rs10954423
rs2911495
rs2909225
rs55843921
rs2991230
rs17167199
rs17167200
rs62470059
rs11763756
rs11771373
rs11768150
rs11975290
rs10488172
rs138993436
rs10954424
rs78303123
rs2991242
rs143907258
rs11562040
rs7777805
rs2345941
rs7800006
rs2066924
rs79043164
rs17167210
rs6955530
rs2483507
rs62471382
rs2430768
rs2345943
rs2483509
rs80030045
rs12530581
rs12535800
rs763643
rs763644
rs186641391
rs763645
rs147364145
rs6970448
rs80219734
rs4731974
rs117851764
rs4728296
rs76269374
rs12707114
rs7808879
rs7792396
rs7776986
rs10236819
rs10266435
rs1133540
rs79204175
rs140834374
rs17601462
rs7783019
rs13237435
rs10231828
rs10231829
rs6467499
rs2430769
rs1014442
rs114222355
rs7803626
rs75927814
rs60813828
rs61137613
rs10808271
rs1041621
rs6958569
rs139683982
rs17659708
rs11761945
rs7794168
rs79698103
rs6966523
rs2345944
rs62471388
rs11766617
rs143704126
rs11761733
rs2991238
rs114717918
rs10246665
rs62471409
rs1833334
rs75711025
rs78214387
rs76097583
rs6944149
rs9649595
rs2193523
7:133386727_T_C
rs117936416
rs10954428
rs140000018
rs141955918
rs35332604
rs2041995
rs2041996
rs147796250
rs117193895
rs62471411
rs62471413
rs13246174
rs2016876
rs142951286
rs58277267
rs117084049
rs76502423
rs117412774
rs1362735
rs62471415
rs6976491
rs12707115
rs12535705
rs79031615
rs117467509
rs62471417
rs9641955
rs4601256
rs1861797
rs11761058
rs75044476
rs11763958
rs78337477
rs77707196
rs12539993
rs549615130
rs1135673
rs78073153
rs118150043
rs78599694
rs17167240
rs12707116
rs4140886
rs12707117
rs79245548
rs80098820
rs10954431
rs1362739
rs10247014
rs141307037
rs150799355
rs17167248
rs9649046
rs12532950
rs16874341
rs150222382
rs75226102
rs35531336
rs10258048
rs6963221
rs144524313
rs117423758
rs138307628
rs7804463
rs147655120
rs118017599
rs116946234
rs11772444
rs151237525
rs74336050
rs79365886
rs117247852
rs13222377
rs880429
rs17167267
rs79233533
rs141122198
rs75592542
rs79278246
rs2551023
7:133472718_A_T
rs12707118
rs2113336
rs2160746
rs2542264
rs139676101
rs2551015
rs182150864
rs112378495
rs76729200
rs146875242
rs2542274
rs12707121
rs118071892
rs2550986
rs3757406
rs117495073
rs76382292
rs13235840
rs7781266
rs7786100
rs13243553
rs748754
rs77048301
rs148353695
rs56054938
rs12707122
rs7800126
rs76214211
rs6944452
rs77557642
rs7802352
rs12707123
rs62470393
rs6953886
rs6975134
rs12673416
rs78409414
rs6972284
rs2346264
rs11971531
rs62470399
rs79434382
rs76982283
rs147563519
rs148416995
rs145685196
rs116912914
rs12532774
rs140661250
rs6954207
rs6954859
rs62470402
rs56218460
rs75939842
rs1541710
rs12707124
rs12535678
rs117741818
rs10156038
rs12707125
rs6967343
rs6467506
rs10246164
rs10246406
rs10231102
rs75366836
rs10231158
rs6978533
rs2042456
rs2042455
rs2042454
rs2042453
rs2042452
rs2288067
rs6955240
rs74826749
rs13309851
rs7793582
rs7793732
rs7793739
rs7776858
rs35208100
rs13312097
rs62470428
rs7798192
rs7798355
rs7798673
rs7798804
rs12707126
rs6971638
rs12155007
rs6971840
rs6954537
rs6972412
rs6972423
rs6976416
rs6958557
rs6976885
rs12707127
rs13233690
rs7782545
rs7783179
rs10241782
rs10271671
rs6950081
rs6974386
rs6954700
rs6954999
rs6955061
rs6975860
rs6956135
rs12707128
rs10279261
rs1862873
rs10253633
rs10224575
rs10224683
rs10224828
rs10225454
rs2113338
rs10225605
rs10236499
rs10281697
rs10281716
rs10156088
rs2042451
rs10155909
rs11770927
rs12707129
rs35711160
rs7792492
rs7792546
rs7792905
rs7779370
rs889826
rs889825
rs889824
rs755664
rs958405
rs958404
rs1593171
rs6969899
rs138152384
rs10808273
rs10954434
rs13228262
rs76640913
rs117610563
rs10264922
rs6962865
rs6963032
rs554282023
rs117338279
rs10226267
rs559630793
rs2059298
rs6974143
rs6978170
rs13231079
rs13231095
rs4422723
rs1030268
rs4517044
rs1963841
rs10255193
rs7805864
rs10263851
rs62470434
rs6955279
rs6955707
rs6966403
rs6970436
rs1025074
rs138964174
rs12707130
rs6943986
rs13233715
rs13221033
rs6954712
rs6954610
rs4731986
rs12707131
rs77297336
rs62470435
rs41349850
rs34475839
rs62470436
rs6953025
rs10274077
rs28654576
rs62470438
rs7796567
rs11773892
rs10224226
rs10227606
rs4266574
rs62470443
rs117626059
rs10243750
rs146818026
rs10232278
rs28566817
rs7459333
rs28588750
rs76842755
rs10269665
rs4728302
rs11767663
rs61286514
rs62470445
rs62470446
rs28551473
rs11764961
rs10255763
rs6968008
rs62470447
rs12531665
rs10230628
rs10259686
rs10246171
rs6955700
rs4728303
rs28529474
rs62470448
rs79652648
rs10271889
rs10258052
rs10272270
rs10272509
rs76589375
rs4129572
rs12669384
rs78589921
rs2953636
rs4731987
rs2001618
rs2346266
rs2346267
rs2971961
rs2971962
rs2953634
rs2971963
rs2971966
rs2971967
rs2971968
rs2346268
rs2346269
rs2971970
rs2971971
rs2953633
rs145062408
rs2971972
rs2971973
rs2953632
rs2971974
rs111364057
rs2971975
rs2346270
rs2971977
rs2860599
rs112313562
rs2971980
rs2971981
rs13231617
rs2346271
rs2971983
rs9656429
rs9656430
rs2971957
rs2953629
rs185151559
rs2346272
rs147460436
rs10248809
rs2971969
rs76170958
rs2953626
rs2971982
rs2953625
rs2953624
rs2953623
rs2346273
rs1986870
rs2346274
rs2346275
rs2953621
rs6467512
rs2971953
rs2346276
rs2971955
rs2953620
rs4728305
rs12707132
rs2971956
rs2953619
rs2953618
rs2953617
rs10234153
rs10252843
rs118027419
rs6949760
rs6970545
rs144476254
rs76700522
rs3823572
rs7792010
rs117860222
rs3735050
rs7785128
rs148905860
rs2346440
rs76413777
rs6467513
rs6467514
rs55977260
rs4731989
rs4731990
rs61179403
rs4731991
rs2002866
rs17167380
rs11769734
rs10488419
rs112491920
rs148345475
rs2346441
rs142626773
rs4596578
rs62462495
rs17167388
rs79372353
rs28489899
rs28407104
rs12533206
rs28637318
rs28498267
rs4731992
rs6966335
rs4546584
rs17167391
rs17167392
rs2346442
rs10215346
rs2346443
rs10279168
rs12707133
rs4728306
rs6952869
rs73156985
rs4731993
rs142646095
rs12674427
rs6946805
rs9641962
rs2346444
rs10488421
rs2346445
rs77435980
rs12531713
rs6953179
rs2346446
rs2881402
rs6978605
rs76167613
rs6978383
rs67542052
rs17167401
rs9987001
rs4731994
rs1806667
rs2346448
rs10226177
rs6967856
rs6950383
rs138035277
rs12536799
rs12531707
rs10234887
rs12669887
rs12668054
rs17167415
rs12707134
rs58375389
rs4728307
rs143104481
rs61704473
rs17167423
rs2346449
rs7809889
rs35183531
rs57324575
rs9656434
rs6950038
rs2346451
rs6955114
rs56682671
rs6955169
rs6955208
rs6955613
rs6975523
rs138491406
rs10250006
rs10249912
rs28417216
rs11983788
rs7798232
rs7798547
rs112110204
rs10254879
rs10228192
rs36101448
rs117941614
rs10228418
rs35977684
rs6971048
rs6953409
rs6971064
rs111976121
rs3735049
rs6467515
rs4731995
rs4731996
rs11976626
rs1986692
rs77263539
rs34346121
rs75763692
rs4728308
rs111234948
rs113641154
rs6969506
rs139871771
rs28372618
rs4728309
rs112534655
rs4731997
rs10280708
7:133747065_G_A
rs117242188
rs113332927
rs7457999
rs112373928
rs55878406
rs111934255
rs2346452
rs6953296
rs16874405
rs1132683
rs3735048
rs3735047
rs3735046
rs2346453
rs10238398
rs10282007
rs10282224
rs113332411
rs12707135
rs112462505
rs7810147
rs7810574
rs7810708
rs6979172
rs6961426
rs6467516
rs7779980
rs111705080
rs111857569
rs7780048
rs112022432
rs10242644
rs13225717
rs12531495
rs10272804
rs10243168
rs2346454
rs7790199
rs113203398
rs11765630
rs7789921
rs10954438
rs76118093
rs12539865
rs12539923
rs6957026
rs6957345
rs6957534
rs10281405
rs113487913
rs117898082
rs112200595
rs111617947
rs6967575
rs112180530
rs146582589
rs141191617
rs112452280
rs113737447
rs112051129
rs113206399
rs12112034
rs7810234
rs10238132
rs142935120
rs10238681
rs10267912
rs7357112
rs7357258
rs73159133
rs7357260
rs7357145
rs7357150
rs56372533
rs7357285
rs7357152
rs60994469
rs10262737
rs4728310
rs10266952
rs10224081
rs10267860
rs150999027
rs75068719
rs10275444
rs116993918
rs10246346
rs10276299
rs6956659
rs6967074
rs6954364
rs73448488
rs12668057
rs62462533
rs55974805
rs10241718
rs4728311
rs4731999
rs11977618
rs1836835
rs2346455
rs73159138
rs141881481
rs7790236
rs28818004
rs4732001
rs11762999
rs75241754
rs56965951
rs112822165
rs2346456
rs55764386
rs6957257
rs1109703
rs878438
rs77404568
rs2117952
rs2117951
rs4461842
rs2346457
rs147941526
rs28534490
rs13307088
7:133788267_A_G
rs77012639
rs11982121
rs73724430
rs145531512
rs10282705
rs140179788
rs4732003
rs10280014
rs10237171
rs10267074
rs28393449
rs28522825
rs2346277
rs73452695
rs6969122
rs6951526
rs117259364
rs6957144
rs13438086
rs73724435
rs73724436
rs13328348
rs13328349
rs13328341
rs7341421
rs7341443
rs6953316
rs11975754
rs10085876
rs6467518
rs7796290
rs74303652
rs386437
rs12707136
rs418797
rs143935136
rs55861416
rs11978174
rs1222398
rs11971451
rs17167448
rs73454633
rs448323
rs74624125
rs74828035
rs1222399
rs73454641
rs78696036
rs17167451
rs73454642
rs112823051
rs73454649
rs79920245
rs77206411
rs34060248
rs73454651
rs17167453
rs17167454
rs17167455
rs77776806
rs17167456
rs17167457
rs75223950
rs73454654
rs142990850
rs147904976
rs141504343
rs138164181
rs149531974
rs17167459
rs17167462
rs73454658
rs17167464
rs13246630
rs73454662
rs384545
rs73454664
rs16874410
rs16874411
rs724812
rs11981906
rs78839580
rs17167477
rs442352
rs17167481
rs17167482
rs691130
rs17167483
rs17167485
rs73437216
rs6947769
rs17167488
rs17167490
rs7782175
rs2859809
rs17167491
rs17167492
rs17167493
rs73437224
rs4142397
rs34963814
rs76339808
rs112912364
rs113142436
rs7796327
rs7777247
rs511411
rs79859491
rs113520200
rs58535034
rs16874415
rs17167496
rs17167498
rs1222405
rs61144647
rs1222406
rs17167501
rs17167502
rs17167503
rs55716381
rs572910
rs55781741
rs6964432
rs146782896
rs55980630
rs10453018
rs10453020
rs2346458
rs73437253
rs10453021
rs11973601
rs11973675
rs144326458
rs725393
rs725392
rs146339681
rs28411834
rs28612481
rs28409396
rs28830254
rs28729293
rs6953590
rs56159467
rs56383670
rs60094347
rs59342014
rs56277524
rs17167512
rs1222411
rs73437270
rs6964460
rs998303
rs997316
rs10488425
rs17167516
rs55948110
rs1561111
rs1561112
rs55763925
rs56355527
rs17167517
rs56029115
rs17167518
rs7784775
rs7804062
rs7785278
rs7804212
rs7785445
rs57390841
rs6467519
rs7785919
rs7785920
rs7785545
rs17167525
rs17167527
rs16874427
rs17761994
rs413941
rs423455
rs59385814
rs79223719
rs56704492
rs58932368
rs60886564
rs56921211
rs59586797
rs17167530
rs17167533
rs55790534
rs1222396
rs16874428
rs12670589
rs17167534
rs17167537
rs17167541
rs58618503
rs59685119
rs58294730
rs7804739
rs79499527
rs111371733
rs34607748
rs73439418
rs113797580
rs73439423
rs113126907
rs16874429
rs73439427
rs17167543
rs17167545
rs17167548
rs17167551
rs17167553
rs73439433
rs11975308
rs11982100
rs17167560
rs17167561
rs59572112
rs11976293
rs59016602
rs728580
rs728579
rs728578
rs11977260
rs34881966
rs73439448
rs17167568
rs75304530
rs892985
rs892984
rs892983
rs2164469
rs2117950
rs2117949
rs141375590
rs73439454
rs77849184
rs78608735
rs17167578
rs57934505
rs73159164
rs79545011
rs74303658
rs16874430
rs76842356
rs17167581
rs17167583
rs57009983
rs61488038
rs117078761
rs4538812
rs4538813
rs4498485
rs4319023
rs5027102
rs11971913
rs7804209
rs7807968
rs80189222
rs73439471
rs73439474
rs73439475
rs78088542
rs17167591
rs76634310
rs74623799
rs118127016
rs6467520
rs17167592
rs381356
rs75802679
rs151049407
rs1222424
rs74303660
rs423165
rs1222421
rs55857809
rs76794740
rs6952909
rs183262372
rs17167606
rs560663
rs75986021
rs55731367
rs11487152
rs1369857
rs76423390
rs2068375
rs1222418
rs12673047
rs1436201
rs1159062
rs1222417
rs117225812
rs12673409
rs149039183
rs145106922
rs2881528
rs142937831
rs34890031
rs420253
rs4732006
rs4732007
rs435423
rs41496145
rs7808999
rs76340817
rs78496580
rs79956644
rs10488426
rs418484
rs434744
rs73441342
rs76591747
rs397682
rs143979340
rs1222412
rs7808661
rs141675861
rs408150
rs451216
rs17167638
rs60390156
rs77103757
rs4732008
rs17167639
rs78794701
rs78606627
rs920134
rs2082928
rs4732009
rs4728312
rs17167642
rs690745
rs60800635
rs4728313
rs17167643
rs4732010
rs4732011
rs73441365
rs73441366
rs17167644
rs35149449
rs143265851
rs76286744
rs17167646
rs930688
rs78767330
rs17167647
rs75551712
rs17167648
rs400984
rs1222429
rs1222430
rs72607802
rs4283987
rs2598255
rs415678
rs1901218
rs2544164
rs4728314
rs389277
rs1558996
rs1421477
rs1901217
rs2598256
rs55842717
rs56183330
rs2544165
rs2544166
rs2598257
rs2544167
rs141144146
rs2598258
rs1421478
rs1901216
rs186246319
rs2544168
rs139109516
rs149878129
rs144916051
rs145897816
rs2544169
rs7787479
rs542683630
rs13310573
rs13310843
rs143547554
rs7796892
rs13307042
rs13308555
rs13308241
rs146630580
rs13308713
rs2544171
rs1993058
rs1901215
rs2598261
rs2544172
rs2544173
rs12669960
rs2544174
rs2544175
rs2598262
rs2598263
rs2598264
rs140175129
rs80099948
rs74825262
rs79903579
rs17167667
rs2598265
rs2598266
rs2544176
rs430774
rs1450890
rs410853
rs11770521
rs426968
rs2544177
rs2598267
```
