## Supplementary material for "Characterization of shared and ancestry-specific signals driving complex traits using multi-ancestry fine-mapping": s1.afreq

```
#CHROM	ID	REF	ALT	ALT_FREQS	OBS_CT
7	rs116939372	T	G	0.00894632	1006
7	rs12386603	T	G	0.00894632	1006
7	rs11977063	A	C	0.230616	1006
7	rs929714	A	G	0.545726	1006
7	rs74466698	A	G	0.00894632	1006
7	rs112566958	C	T	0.00894632	1006
7	rs10954398	A	C	0.536779	1006
7	rs7787392	T	C	0.230616	1006
7	rs10240304	A	G	0.00894632	1006
7	rs144907163	A	C	0.00894632	1006
7	rs17166813	G	A	0.0159046	1006
7	rs115359217	T	C	0.00795229	1006
7	rs10278995	C	T	0.00894632	1006
7	rs7796514	C	T	0.228628	1006
7	rs10282039	C	T	0.45328	1006
7	rs7796910	G	A	0.228628	1006
7	rs6467451	A	T	0.228628	1006
7	rs118080861	C	T	0.00894632	1006
7	rs117839521	G	A	0.00894632	1006
7	rs4731921	T	C	0.228628	1006
7	rs10243533	T	C	0.00894632	1006
7	rs78136188	A	G	0.0159046	1006
7	rs150591514	T	C	0.00894632	1006
7	rs10248248	T	C	0.692843	1006
7	rs117870435	G	A	0.00894632	1006
7	rs117349909	G	A	0.00894632	1006
7	rs7781070	A	T	0.222664	1006
7	rs7781195	C	T	0.222664	1006
7	rs12533584	G	A	0.306163	1006
7	rs117765359	T	C	0.00894632	1006
7	rs11983398	A	T	0.692843	1006
7	rs74439568	A	G	0.00894632	1006
7	rs76981097	T	C	0.00894632	1006
7	rs140348926	C	T	0.00894632	1006
7	rs146801193	C	G	0.00894632	1006
7	rs28710211	G	A	0.00894632	1006
7	rs10238727	C	T	0.00894632	1006
7	rs117314897	A	G	0.00894632	1006
7	rs6951454	C	T	0.232604	1006
7	rs76857224	G	A	0.0367793	1006
7	rs75468200	G	A	0.00894632	1006
7	rs7804370	T	G	0.223658	1006
7	rs77493143	A	G	0.00894632	1006
7	rs28361975	A	C	0.00894632	1006
7	rs74318532	T	C	0.00894632	1006
7	rs78291128	A	G	0.0188867	1006
7	rs2343633	A	G	0.223658	1006
7	rs10247871	G	T	0.00894632	1006
7	rs10263224	T	A	0.232604	1006
7	rs117308006	G	A	0.00894632	1006
7	rs77886666	A	T	0.00894632	1006
7	rs116899079	A	G	0.00894632	1006
7	rs183064434	A	G	0.00894632	1006
7	rs7783736	T	C	0.242545	1006
7	rs191807276	C	T	0.00894632	1006
7	rs7801119	G	A	0.223658	1006
7	rs4731922	T	G	0.232604	1006
7	rs17166821	C	G	0.232604	1006
7	rs56196277	G	A	0.225646	1006
7	rs11981132	G	C	0.232604	1006
7	rs2042067	T	C	0.459245	1006
7	rs7799350	T	C	0.225646	1006
7	rs4728274	T	C	0.225646	1006
7	rs4731923	A	G	0.22664	1006
7	rs4731924	A	G	0.225646	1006
7	rs7798220	C	G	0.232604	1006
7	rs17166828	T	C	0.0109344	1006
7	rs117271993	G	T	0.0516899	1006
7	rs80014365	T	G	0.0109344	1006
7	rs6971707	C	T	0.223658	1006
7	rs77536594	T	C	0.055666	1006
7	rs117551236	T	C	0.0367793	1006
7	rs12707063	A	C	0.445328	1006
7	rs2058944	C	T	0.232604	1006
7	rs7787607	A	T	0.144135	1006
7	rs2058945	C	A	0.144135	1006
7	rs2042068	A	G	0.459245	1006
7	rs6960797	A	G	0.459245	1006
7	rs7799141	A	G	0.691849	1006
7	rs144663601	G	A	0.0178926	1006
7	rs62465311	C	T	0.0198807	1006
7	rs1421303	T	G	0.460239	1006
7	rs1011837	T	A	0.459245	1006
7	rs11766271	G	A	0.144135	1006
7	rs2160895	C	A	0.459245	1006
7	rs10269475	T	C	0.459245	1006
7	rs6947589	T	C	0.691849	1006
7	rs1014700	C	G	0.691849	1006
7	rs4731925	C	T	0.691849	1006
7	rs79002883	G	A	0.0218688	1006
7	rs147237996	T	C	0.0178926	1006
7	rs7781843	G	A	0.232604	1006
7	rs6948238	G	A	0.459245	1006
7	rs6948353	G	T	0.459245	1006
7	rs62465313	T	C	0.082505	1006
7	rs6467453	A	G	0.691849	1006
7	rs12673767	C	T	0.459245	1006
7	rs6467454	G	A	0.461233	1006
7	rs6467455	A	G	0.461233	1006
7	rs4731927	C	T	0.689861	1006
7	rs10239315	A	C	0.461233	1006
7	rs6967168	T	G	0.228628	1006
7	rs6947082	C	G	0.689861	1006
7	rs10269293	C	T	0.461233	1006
7	rs10269489	G	A	0.446322	1006
7	rs12155297	C	G	0.689861	1006
7	rs71535712	G	A	0.0397614	1006
7	rs191306628	A	T	0.0139165	1006
7	rs1009909	T	A	0.459245	1006
7	rs1011639	T	G	0.460239	1006
7	rs78936923	T	C	0.0248509	1006
7	rs1421304	C	T	0.691849	1006
7	rs1421306	C	T	0.689861	1006
7	rs6956407	T	C	0.228628	1006
7	rs28629389	C	T	0.457256	1006
7	rs7811834	G	C	0.687873	1006
7	rs7794951	T	G	0.459245	1006
7	rs7784869	G	A	0.229622	1006
7	rs1421307	G	A	0.687873	1006
7	rs13239310	C	T	0.459245	1006
7	rs10276900	A	C	0.691849	1006
7	rs10247648	C	G	0.687873	1006
7	rs74501863	C	A	0.0705765	1006
7	rs6977953	T	G	0.691849	1006
7	rs7809527	C	T	0.459245	1006
7	rs10237617	G	A	0.460239	1006
7	rs1035293	G	A	0.461233	1006
7	rs1035294	T	C	0.446322	1006
7	rs10267826	A	G	0.461233	1006
7	rs7802619	T	C	0.461233	1006
7	rs4731928	C	T	0.689861	1006
7	rs4728277	T	C	0.693837	1006
7	rs10275575	A	G	0.461233	1006
7	rs79663369	C	T	0.0248509	1006
7	rs6467457	G	A	0.461233	1006
7	rs6467458	T	C	0.461233	1006
7	rs62465318	C	A	0.232604	1006
7	rs10085702	C	G	0.461233	1006
7	rs55790233	T	C	0.00695825	1006
7	rs60141001	C	G	0.127237	1006
7	rs6959725	T	G	0.461233	1006
7	rs13233438	G	C	0.461233	1006
7	rs10267851	G	A	0.439364	1006
7	rs10264205	T	C	0.455268	1006
7	rs56182580	T	C	0.253479	1006
7	rs35598556	C	T	0.143141	1006
7	rs6467459	T	C	0.681909	1006
7	rs140199795	T	C	0.028827	1006
7	rs12535119	C	T	0.309145	1006
7	rs10253995	C	T	0.371769	1006
7	rs6969420	A	C	0.682903	1006
7	rs112689820	A	G	0.314115	1006
7	rs113827847	G	A	0.309145	1006
7	rs12707068	G	A	0.371769	1006
7	rs12707069	G	A	0.371769	1006
7	rs74939204	A	G	0.0805169	1006
7	rs7807434	C	G	0.371769	1006
7	rs62465321	G	C	0.082505	1006
7	rs10262122	C	T	0.371769	1006
7	rs12707072	G	A	0.377734	1006
7	rs62465322	C	A	0.307157	1006
7	rs10230652	T	C	0.691849	1006
7	rs4728278	C	G	0.691849	1006
7	rs10274628	G	A	0.691849	1006
7	rs2160896	C	T	0.693837	1006
7	rs2111815	G	A	0.313121	1006
7	rs2111816	A	G	0.693837	1006
7	rs10227317	C	T	0.377734	1006
7	rs10227864	G	C	0.362823	1006
7	rs80313136	A	G	0.0238569	1006
7	rs11982160	G	C	0.364811	1006
7	rs10954401	T	A	0.364811	1006
7	rs62465325	G	A	0.0188867	1006
7	rs1833447	A	G	0.745527	1006
7	rs10277418	G	C	0.380716	1006
7	rs10247898	A	C	0.745527	1006
7	rs13223619	G	A	0.687873	1006
7	rs17421819	G	A	0.362823	1006
7	rs4731929	T	C	0.0367793	1006
7	rs17421874	G	A	0.082505	1006
7	rs13235276	C	T	0.377734	1006
7	rs143024676	G	T	0.00994036	1006
7	rs10248077	C	T	0.379722	1006
7	rs67235308	A	G	0.141153	1006
7	rs13226173	A	G	0.377734	1006
7	rs13226580	C	T	0.378728	1006
7	rs145490197	T	G	0.0178926	1006
7	rs10237904	G	A	0.363817	1006
7	rs2160897	A	G	0.382704	1006
7	rs7807365	T	C	0.377734	1006
7	rs78749406	T	C	0.0626243	1006
7	rs10246888	G	C	0.394632	1006
7	rs7808471	T	C	0.309145	1006
7	rs56093868	T	A	0.392644	1006
7	rs117691920	A	G	0.0357853	1006
7	rs7798910	A	G	0.39662	1006
7	rs10488217	A	T	0.172962	1006
7	rs78193687	G	A	0.0815109	1006
7	rs7796888	C	T	0.394632	1006
7	rs10253870	C	T	0.393638	1006
7	rs58712861	T	G	0.259443	1006
7	rs10265672	C	T	0.39165	1006
7	rs55861011	C	T	0.299205	1006
7	rs28519693	G	C	0.388668	1006
7	rs74456002	G	A	0.0685885	1006
7	rs12707076	G	C	0.393638	1006
7	rs17337790	T	A	0.250497	1006
7	rs12707077	T	C	0.39165	1006
7	rs10215041	G	A	0.388668	1006
7	rs10238562	A	G	0.392644	1006
7	rs13239083	G	A	0.392644	1006
7	rs6467460	C	A	0.307157	1006
7	rs10226377	C	A	0.388668	1006
7	rs116930608	C	T	0.0198807	1006
7	rs117259512	G	A	0.0457256	1006
7	rs117588838	T	C	0.0238569	1006
7	rs62465353	T	A	0.0168986	1006
7	rs10247802	C	G	0.39165	1006
7	rs17422732	T	A	0.307157	1006
7	rs12707078	T	C	0.39165	1006
7	rs12531471	C	T	0.299205	1006
7	rs6953845	T	C	0.393638	1006
7	rs17338210	G	C	0.00596421	1006
7	rs1362896	A	G	0.392644	1006
7	rs7782890	C	T	0.39165	1006
7	rs9641946	T	G	0.392644	1006
7	rs77937076	T	C	0.0666004	1006
7	rs10246247	G	A	0.373757	1006
7	rs10249829	C	T	0.390656	1006
7	rs79143202	C	T	0.0178926	1006
7	rs10266231	T	G	0.39165	1006
7	rs10254836	C	T	0.390656	1006
7	rs149676167	G	A	0.0506958	1006
7	rs147484416	A	G	0.0248509	1006
7	rs142219618	C	T	0.00695825	1006
7	rs146457733	A	G	0.00596421	1006
7	rs11763893	A	G	0.609344	1006
7	rs117007879	C	T	0.0119284	1006
7	rs75369386	C	A	0.0119284	1006
7	rs147027278	C	G	0.0188867	1006
7	rs12667425	T	C	0.390656	1006
7	rs143860710	G	A	0.0139165	1006
7	rs10488220	C	A	0.37674	1006
7	rs10954404	T	C	0.62326	1006
7	rs28695545	T	A	0.607356	1006
7	rs12537090	G	T	0.604374	1006
7	rs11769814	C	G	0.651093	1006
7	rs17338845	G	T	0.0139165	1006
7	rs2880936	A	C	0.650099	1006
7	rs6947682	G	T	0.633201	1006
7	rs145504692	G	A	0.0377734	1006
7	rs11772724	C	A	0.633201	1006
7	rs2344730	C	A	0.633201	1006
7	rs2344731	T	C	0.650099	1006
7	rs6955632	A	G	0.650099	1006
7	rs6467462	G	A	0.650099	1006
7	rs17339165	C	T	0.633201	1006
7	rs9649584	C	T	0.633201	1006
7	rs7803936	C	G	0.314115	1006
7	rs10954405	G	T	0.633201	1006
7	rs9649044	C	T	0.633201	1006
7	rs4626540	C	T	0.649105	1006
7	rs117127691	C	T	0.0248509	1006
7	rs2880598	C	T	0.650099	1006
7	rs12707082	T	C	0.33002	1006
7	rs74947700	C	T	0.028827	1006
7	rs2343296	C	T	0.644135	1006
7	rs1987261	C	T	0.661034	1006
7	rs146053817	G	A	0.0347913	1006
7	rs9791792	A	C	0.645129	1006
7	rs7791284	T	C	0.652087	1006
7	rs185939140	A	G	0.0318091	1006
7	rs7791731	T	C	0.662028	1006
7	rs181915840	G	A	0.0497018	1006
7	rs190716231	G	C	0.0178926	1006
7	rs2343316	C	G	0.662028	1006
7	rs10954406	A	G	0.663022	1006
7	rs143057924	A	T	0.0139165	1006
7	rs1806748	A	T	0.662028	1006
7	rs10274483	A	G	0.664016	1006
7	rs10245117	C	T	0.664016	1006
7	rs11975772	C	T	0.327038	1006
7	rs10488223	T	C	0.0506958	1006
7	rs10275007	A	G	0.66501	1006
7	rs2343315	T	C	0.664016	1006
7	rs2343314	C	T	0.664016	1006
7	rs2343313	C	T	0.664016	1006
7	rs2343312	G	C	0.66501	1006
7	rs10282739	A	G	0.66501	1006
7	rs2343311	T	G	0.66501	1006
7	rs113960110	C	T	0.0109344	1006
7	rs77790353	A	T	0.0675944	1006
7	rs11771534	T	C	0.299205	1006
7	rs6970069	C	T	0.642147	1006
7	rs76538630	C	T	0.0178926	1006
7	rs10276897	T	C	0.644135	1006
7	rs11768845	C	T	0.625249	1006
7	rs56153964	A	G	0.647117	1006
7	rs10248144	G	A	0.664016	1006
7	rs78142513	G	A	0.0188867	1006
7	rs62467374	G	A	0.0785288	1006
7	rs4731933	G	A	0.647117	1006
7	rs4731934	A	C	0.66501	1006
7	rs17424227	T	C	0.137177	1006
7	rs10954407	A	C	0.66501	1006
7	rs11761700	A	C	0.66501	1006
7	rs10263897	C	T	0.0129225	1006
7	rs10234512	A	C	0.0129225	1006
7	rs79999023	G	A	0.0705765	1006
7	rs2880604	C	A	0.646123	1006
7	rs17424324	A	T	0.138171	1006
7	rs56759003	G	A	0.316103	1006
7	rs4728279	C	T	0.647117	1006
7	rs4731935	T	C	0.32008	1006
7	rs117476667	G	A	0.0178926	1006
7	rs11981179	C	A	0.645129	1006
7	rs17339794	T	C	0.667992	1006
7	rs7780540	C	G	0.666998	1006
7	rs62467376	A	G	0.0188867	1006
7	rs11764777	A	C	0.667992	1006
7	rs78878232	T	A	0.0695825	1006
7	rs13242586	C	T	0.0427435	1006
7	rs62467377	A	C	0.121272	1006
7	rs6963163	A	G	0.668986	1006
7	rs10046599	G	A	0.657058	1006
7	rs10954408	G	A	0.659046	1006
7	rs73165617	G	A	0.00894632	1006
7	rs10226765	C	T	0.300199	1006
7	rs7801321	A	G	0.0586481	1006
7	rs10267221	G	A	0.0536779	1006
7	rs6950923	G	A	0.908549	1006
7	rs75315507	G	A	0.054672	1006
7	rs79779681	G	A	0.054672	1006
7	rs12707083	A	C	0.373757	1006
7	rs6956329	A	T	0.172962	1006
7	rs7793721	G	A	0.33499	1006
7	rs55737605	C	T	0.267396	1006
7	rs116488543	T	C	0.054672	1006
7	rs76248644	A	C	0.054672	1006
7	rs77422420	T	G	0.055666	1006
7	rs7777197	T	C	0.37674	1006
7	rs2343323	C	T	0.22664	1006
7	rs17166902	C	A	0.257455	1006
7	rs10954409	C	T	0.460239	1006
7	rs192239801	G	T	0.0129225	1006
7	rs150063389	G	A	0.0437376	1006
7	rs35692244	A	G	0.400596	1006
7	rs9886121	C	G	0.44831	1006
7	rs140808216	G	A	0.0198807	1006
7	rs73165618	A	C	0.133201	1006
7	rs77266212	G	A	0.16998	1006
7	rs12536359	A	C	0.534791	1006
7	rs79282173	T	C	0.0487078	1006
7	rs148678952	G	A	0.0129225	1006
7	rs10232490	C	T	0.460239	1006
7	rs4728280	C	A	0.447316	1006
7	rs4038364	A	G	0.44831	1006
7	rs4038363	G	A	0.131213	1006
7	rs4236638	T	C	0.447316	1006
7	rs4620226	A	G	0.447316	1006
7	rs187796401	A	G	0.0129225	1006
7	rs183790397	C	T	0.00695825	1006
7	rs4501529	G	A	0.404573	1006
7	rs2880594	C	T	0.447316	1006
7	rs117805252	C	T	0.0168986	1006
7	rs143249347	C	T	0.0129225	1006
7	rs116924427	C	T	0.0129225	1006
7	rs59325670	A	G	0.17495	1006
7	rs73165623	T	C	0.131213	1006
7	rs117295419	A	T	0.0129225	1006
7	rs148133607	C	T	0.0129225	1006
7	rs17424957	C	T	0.131213	1006
7	rs4236639	G	C	0.824056	1006
7	rs2880602	G	T	0.823062	1006
7	rs73165626	A	G	0.131213	1006
7	rs10281523	T	C	0.693837	1006
7	rs4731936	C	T	0.493042	1006
7	rs4731937	C	T	0.693837	1006
7	rs7459152	T	C	0.185885	1006
7	rs7456888	G	A	0.692843	1006
7	rs78013488	T	A	0.0119284	1006
7	rs2343319	A	G	0.824056	1006
7	rs142953054	G	A	0.0139165	1006
7	rs7800900	A	G	0.810139	1006
7	rs116963784	C	T	0.0139165	1006
7	rs2003426	G	A	0.186879	1006
7	rs117628292	C	G	0.00894632	1006
7	rs11980115	C	T	0.189861	1006
7	rs10954410	G	A	0.493042	1006
7	rs117917080	G	A	0.0139165	1006
7	rs2343318	T	G	0.824056	1006
7	rs17166918	T	G	0.185885	1006
7	rs58832693	G	A	0.175944	1006
7	rs10233509	T	G	0.62326	1006
7	rs62469905	G	A	0.0198807	1006
7	rs34884911	G	A	0.493042	1006
7	rs118179458	C	T	0.0178926	1006
7	rs73451334	A	G	0.186879	1006
7	rs6944266	T	G	0.680915	1006
7	rs148777440	A	C	0.0139165	1006
7	rs141273707	C	T	0.0129225	1006
7	rs10255857	A	T	0.475149	1006
7	rs117519169	G	A	0.0129225	1006
7	rs73165629	C	T	0.128231	1006
7	rs78469334	C	T	0.00695825	1006
7	rs56173712	C	T	0.128231	1006
7	rs78048444	A	G	0.0188867	1006
7	rs56262683	C	T	0.128231	1006
7	rs12707084	C	T	0.811133	1006
7	rs6467466	C	T	0.824056	1006
7	rs142426964	T	C	0.0308151	1006
7	rs41519445	T	G	0.128231	1006
7	rs4236640	C	T	0.811133	1006
7	rs73165630	T	C	0.128231	1006
7	rs6467467	G	A	0.811133	1006
7	rs59315421	T	C	0.175944	1006
7	rs139374279	T	C	0.0129225	1006
7	rs4480055	G	A	0.205765	1006
7	rs13226158	C	T	0.0248509	1006
7	rs11765889	T	C	0.204771	1006
7	rs10233554	G	A	0.475149	1006
7	rs35930927	C	T	0.23161	1006
7	rs62469941	G	A	0.0775348	1006
7	rs10237964	C	G	0.472167	1006
7	rs10238277	G	A	0.475149	1006
7	rs77234201	A	G	0.17495	1006
7	rs17425476	C	T	0.128231	1006
7	rs4142542	G	A	0.206759	1006
7	rs116958601	C	T	0.0129225	1006
7	rs76581414	C	T	0.0129225	1006
7	rs7802550	T	C	0.824056	1006
7	rs78926499	C	T	0.0427435	1006
7	rs10954411	A	T	0.60338	1006
7	rs4731939	T	C	0.824056	1006
7	rs12707085	C	T	0.190855	1006
7	rs183196294	C	T	0.00894632	1006
7	rs62469945	C	T	0.0188867	1006
7	rs12671437	A	G	0.0248509	1006
7	rs2343268	T	C	0.21173	1006
7	rs117639945	G	A	0.0218688	1006
7	rs117118223	C	T	0.0109344	1006
7	rs140468173	A	C	0.0109344	1006
7	rs6969448	A	C	0.470179	1006
7	rs151019319	G	T	0.0119284	1006
7	rs146960908	C	A	0.0139165	1006
7	rs6975382	A	G	0.819085	1006
7	rs10265697	C	T	0.470179	1006
7	rs76582525	G	A	0.0139165	1006
7	rs35140405	A	T	0.470179	1006
7	rs144034359	A	T	0.0377734	1006
7	rs144525480	G	C	0.0149105	1006
7	rs111951331	C	G	0.131213	1006
7	rs10259794	C	T	0.82505	1006
7	rs11972453	A	G	0.82505	1006
7	rs13227651	C	T	0.341948	1006
7	rs73165634	T	C	0.133201	1006
7	rs79583773	C	T	0.0208748	1006
7	rs78891435	A	G	0.173956	1006
7	rs10242684	A	G	0.826044	1006
7	rs146687467	T	C	0.0119284	1006
7	rs10273168	C	T	0.826044	1006
7	rs7808835	T	A	0.826044	1006
7	rs2343310	T	C	0.826044	1006
7	rs73165635	A	T	0.132207	1006
7	rs75849894	C	T	0.0208748	1006
7	rs11760697	C	G	0.33996	1006
7	rs13228674	T	A	0.0248509	1006
7	rs113393790	C	T	0.469185	1006
7	rs73165638	C	T	0.134195	1006
7	rs116885325	A	G	0.0119284	1006
7	rs11767440	G	C	0.341948	1006
7	rs4236641	G	T	0.470179	1006
7	rs76579700	G	A	0.0427435	1006
7	rs117578485	G	T	0.0119284	1006
7	rs6954960	T	G	0.814115	1006
7	rs144246006	A	G	0.0119284	1006
7	rs11979991	G	A	0.826044	1006
7	rs10233691	A	G	0.82505	1006
7	rs10263779	G	A	0.826044	1006
7	rs10279327	T	C	0.826044	1006
7	rs10279444	T	C	0.470179	1006
7	rs6944686	G	A	0.343936	1006
7	rs10267007	C	T	0.469185	1006
7	rs6944882	C	T	0.343936	1006
7	rs145039854	C	T	0.0119284	1006
7	rs6950530	A	T	0.470179	1006
7	rs4236642	C	T	0.827038	1006
7	rs4731941	G	A	0.827038	1006
7	rs6467468	A	G	0.827038	1006
7	rs6467469	G	T	0.827038	1006
7	rs6942866	T	C	0.827038	1006
7	rs6961647	A	T	0.827038	1006
7	rs6966105	C	T	0.827038	1006
7	rs13222206	A	G	0.0248509	1006
7	rs7800195	G	A	0.827038	1006
7	rs7776646	A	G	0.827038	1006
7	rs140322707	C	T	0.0168986	1006
7	rs113787663	C	T	0.0188867	1006
7	rs141877668	T	C	0.0119284	1006
7	rs4728281	G	A	0.827038	1006
7	rs13236703	G	A	0.355865	1006
7	rs4389875	C	T	0.827038	1006
7	rs59143542	C	T	0.21173	1006
7	rs79754361	T	C	0.0357853	1006
7	rs73165641	T	A	0.134195	1006
7	rs62470902	A	G	0.207753	1006
7	rs111512822	A	G	0.0139165	1006
7	rs11976774	A	G	0.172962	1006
7	rs10282637	G	A	0.172962	1006
7	rs10223893	G	A	0.172962	1006
7	rs10253602	A	G	0.173956	1006
7	rs10243334	T	C	0.172962	1006
7	rs111433730	T	C	0.00298211	1006
7	rs4349926	T	C	0.34493	1006
7	rs10232019	C	G	0.172962	1006
7	rs76329872	G	A	0.171968	1006
7	rs117712972	C	T	0.0119284	1006
7	rs10232403	C	T	0.172962	1006
7	rs10232835	G	C	0.172962	1006
7	rs4731942	C	T	0.227634	1006
7	rs113503438	C	T	0.0139165	1006
7	rs116977328	T	C	0.0149105	1006
7	rs58991733	C	T	0.172962	1006
7	rs73165643	C	T	0.0218688	1006
7	rs10265908	A	G	0.172962	1006
7	rs74960386	G	A	0.0387674	1006
7	rs62470905	C	T	0.0198807	1006
7	rs143529616	C	T	0.0139165	1006
7	rs12533456	C	T	0.34493	1006
7	rs4275150	C	T	0.33996	1006
7	rs80320932	T	C	0.172962	1006
7	rs28472762	T	G	0.173956	1006
7	rs111736669	G	A	0.0139165	1006
7	rs10245131	C	T	0.0218688	1006
7	rs6968565	A	G	0.516899	1006
7	rs6969503	G	A	0.33996	1006
7	rs7806694	C	T	0.512922	1006
7	rs73451395	G	A	0.0178926	1006
7	rs117419474	A	T	0.0258449	1006
7	rs10235218	G	A	0.172962	1006
7	rs117573379	G	A	0.0129225	1006
7	rs9886040	C	A	0.172962	1006
7	rs7811621	C	A	0.171968	1006
7	rs73165647	G	A	0.137177	1006
7	rs35516253	G	A	0.163022	1006
7	rs117637369	C	T	0.0119284	1006
7	rs28375034	G	A	0.171968	1006
7	rs76887766	C	T	0.0178926	1006
7	rs34214574	C	G	0.482107	1006
7	rs6467472	T	A	0.335984	1006
7	rs190371490	C	A	0.0119284	1006
7	rs55819134	A	C	0.144135	1006
7	rs10277847	A	G	0.335984	1006
7	rs12707086	G	C	0.157058	1006
7	rs7778876	T	A	0.187873	1006
7	rs149105558	A	T	0.0119284	1006
7	rs7800577	C	T	0.782306	1006
7	rs7800830	G	A	0.373757	1006
7	rs7783652	T	C	0.963221	1006
7	rs62470908	A	T	0.120278	1006
7	rs150949599	T	C	0.027833	1006
7	rs67408087	T	C	0.120278	1006
7	rs10230840	A	T	0.243539	1006
7	rs10261030	G	C	0.521869	1006
7	rs73165652	G	A	0.157058	1006
7	rs6955404	C	A	0.521869	1006
7	rs6467473	C	T	0.244533	1006
7	rs10276079	A	C	0.158052	1006
7	rs56036135	C	T	0.157058	1006
7	rs73165654	G	A	0.158052	1006
7	rs4389876	C	A	0.208748	1006
7	rs146469299	C	T	0.0188867	1006
7	rs142789298	G	T	0.0347913	1006
7	rs143223701	C	A	0.120278	1006
7	rs116759958	A	C	0.120278	1006
7	rs58115480	A	G	0.17992	1006
7	rs36198873	A	T	0.208748	1006
7	rs143285287	T	C	0.0238569	1006
7	rs6950075	G	C	0.524851	1006
7	rs6970217	T	C	0.120278	1006
7	rs6950189	A	G	0.120278	1006
7	rs6467474	A	T	0.208748	1006
7	rs55864567	G	A	0.0347913	1006
7	rs9692288	G	A	0.197813	1006
7	rs4335058	T	G	0.115308	1006
7	rs4272312	C	T	0.244533	1006
7	rs10236562	T	C	0.524851	1006
7	rs6962059	G	T	0.245527	1006
7	rs10254347	A	G	0.524851	1006
7	rs6467475	G	A	0.360835	1006
7	rs34436982	A	T	0.115308	1006
7	rs2344701	G	A	0.360835	1006
7	rs1986896	T	C	0.360835	1006
7	rs6948495	C	T	0.359841	1006
7	rs6948684	A	G	0.360835	1006
7	rs146915586	G	A	0.180915	1006
7	rs12669024	A	C	0.360835	1006
7	rs78285750	C	G	0.0636183	1006
7	rs28562744	G	A	0.245527	1006
7	rs28408799	G	A	0.245527	1006
7	rs6959288	A	G	0.209742	1006
7	rs6980193	T	A	0.360835	1006
7	rs141933693	A	G	0.0188867	1006
7	rs10253204	A	G	0.245527	1006
7	rs10224071	C	T	0.244533	1006
7	rs56209920	T	C	0.164016	1006
7	rs10253629	A	G	0.244533	1006
7	rs6965761	G	A	0.244533	1006
7	rs113424768	T	A	0.0238569	1006
7	rs75877758	A	C	0.0427435	1006
7	rs9942555	G	T	0.245527	1006
7	rs146771115	T	C	0.0159046	1006
7	rs11971960	G	A	0.245527	1006
7	rs11978702	A	G	0.409543	1006
7	rs11979455	A	G	0.246521	1006
7	rs12531997	G	C	0.164016	1006
7	rs10231903	C	T	0.245527	1006
7	rs150121576	C	T	0.00994036	1006
7	rs7807411	C	G	0.251491	1006
7	rs7807578	A	G	0.251491	1006
7	rs7807579	A	T	0.251491	1006
7	rs7807932	A	G	0.251491	1006
7	rs13229028	A	G	0.115308	1006
7	rs144825179	C	T	0.0188867	1006
7	rs4580988	G	A	0.251491	1006
7	rs6963507	T	C	0.251491	1006
7	rs6948199	G	A	0.251491	1006
7	rs117328861	C	T	0.0168986	1006
7	rs7805926	T	G	0.251491	1006
7	rs7806085	T	C	0.409543	1006
7	rs6467476	A	G	0.523857	1006
7	rs7784293	T	C	0.21173	1006
7	rs7784444	T	C	0.21173	1006
7	rs7801711	G	C	0.21173	1006
7	rs7801714	G	C	0.21173	1006
7	rs7801964	G	A	0.055666	1006
7	rs3857863	G	A	0.21173	1006
7	rs28369400	C	T	0.210736	1006
7	rs4476947	G	C	0.055666	1006
7	rs6979285	G	A	0.055666	1006
7	rs4096503	C	T	0.21173	1006
7	rs6467477	A	G	0.21173	1006
7	rs62470911	G	A	0.196819	1006
7	rs142608523	A	G	0.0109344	1006
7	rs6467478	A	C	0.21173	1006
7	rs6467479	G	C	0.210736	1006
7	rs13235319	C	A	0.318091	1006
7	rs6951889	C	T	0.21173	1006
7	rs17573824	C	G	0.187873	1006
7	rs6952699	C	A	0.0139165	1006
7	rs6467480	C	T	0.055666	1006
7	rs148128132	T	C	0.0129225	1006
7	rs7790877	G	A	0.055666	1006
7	rs185557955	A	T	0.0109344	1006
7	rs7778597	T	G	0.210736	1006
7	rs6467481	G	A	0.210736	1006
7	rs6467482	A	C	0.535785	1006
7	rs1922419	A	G	0.209742	1006
7	rs34912275	A	C	0.15507	1006
7	rs75411528	G	A	0.0646123	1006
7	rs56362620	T	C	0.0149105	1006
7	rs10279531	T	C	0.209742	1006
7	rs11769029	T	G	0.356859	1006
7	rs62470912	G	T	0.101392	1006
7	rs11765571	G	A	0.15507	1006
7	rs111842783	G	A	0.0129225	1006
7	rs7793812	G	C	0.054672	1006
7	rs10954413	A	G	0.15507	1006
7	rs28438561	C	T	0.054672	1006
7	rs7795177	G	A	0.054672	1006
7	rs7794810	A	G	0.054672	1006
7	rs7798806	A	G	0.054672	1006
7	rs73436916	G	A	0.195825	1006
7	rs73724504	C	G	0.0139165	1006
7	rs57031295	G	T	0.054672	1006
7	rs12536646	C	T	0.212724	1006
7	rs75334297	G	A	0.0427435	1006
7	rs73165661	G	C	0.0149105	1006
7	rs73165662	C	T	0.15507	1006
7	rs559390191	C	T	0.0159046	1006
7	rs528674450	T	A	0.0159046	1006
7	rs17166971	T	C	0.054672	1006
7	rs10278869	T	A	0.054672	1006
7	rs10279120	T	A	0.054672	1006
7	rs10263384	C	G	0.209742	1006
7	rs7778404	A	G	0.054672	1006
7	rs2880925	G	T	0.15507	1006
7	rs11770426	G	A	0.15507	1006
7	rs7779514	G	T	0.054672	1006
7	rs7802313	T	C	0.534791	1006
7	rs6467483	C	T	0.0536779	1006
7	rs56736669	G	A	0.0178926	1006
7	rs77082594	G	A	0.0298211	1006
7	rs7789317	A	G	0.026839	1006
7	rs35792732	C	T	0.229622	1006
7	rs6943707	T	C	0.0357853	1006
7	rs61069430	A	G	0.0357853	1006
7	rs55683953	A	G	0.0357853	1006
7	rs10241020	T	A	0.0357853	1006
7	rs10225463	C	T	0.0357853	1006
7	rs76670785	C	T	0.0357853	1006
7	rs10225804	G	A	0.0357853	1006
7	rs73165663	T	C	0.0994036	1006
7	rs6467484	A	G	0.0357853	1006
7	rs10240826	A	G	0.0357853	1006
7	rs79236554	T	C	0.00795229	1006
7	rs7792140	G	A	0.0357853	1006
7	rs7792155	G	A	0.0357853	1006
7	rs28762438	T	G	0.0357853	1006
7	rs35542623	A	G	0.238569	1006
7	rs10224424	G	A	0.0357853	1006
7	rs41274182	G	A	0.0109344	1006
7	rs7790835	T	C	0.0357853	1006
7	rs13437786	G	A	0.0357853	1006
7	rs13438084	T	C	0.0357853	1006
7	rs6980297	A	G	0.235586	1006
7	rs6962538	T	C	0.235586	1006
7	rs73165664	C	A	0.198807	1006
7	rs7777153	C	T	0.0318091	1006
7	rs7777427	G	T	0.0318091	1006
7	rs73165665	C	T	0.0934394	1006
7	rs7777691	G	C	0.0357853	1006
7	rs61180147	G	C	0.0318091	1006
7	rs58625326	C	T	0.0318091	1006
7	rs61627000	T	C	0.236581	1006
7	rs10246646	T	A	0.235586	1006
7	rs73148903	C	T	0.0129225	1006
7	rs1882540	T	C	0.235586	1006
7	rs183401816	A	G	0.00795229	1006
7	rs147510662	G	A	0.0149105	1006
7	rs144111932	C	T	0.0178926	1006
7	rs10215367	C	T	0.594433	1006
7	rs4433086	C	A	0.233598	1006
7	rs4433087	C	T	0.234592	1006
7	rs78150316	C	T	0.00795229	1006
7	rs73148906	G	A	0.234592	1006
7	rs74553879	C	T	0.00795229	1006
7	rs35284403	T	C	0.363817	1006
7	rs148499300	A	G	0.0109344	1006
7	rs1343697	C	G	0.196819	1006
7	rs5008332	G	A	0.0347913	1006
7	rs2178689	A	T	0.810139	1006
7	rs58092510	G	A	0.0357853	1006
7	rs17652997	A	T	0.0228628	1006
7	rs12707087	T	C	0.803181	1006
7	rs68122915	A	T	0.230616	1006
7	rs10262862	C	T	0.596421	1006
7	rs10263196	G	A	0.363817	1006
7	rs78351931	G	T	0.0318091	1006
7	rs78336500	G	A	0.0238569	1006
7	rs10263688	G	C	0.363817	1006
7	rs142750626	A	C	0.00695825	1006
7	rs73436962	C	T	0.026839	1006
7	rs12112133	T	C	0.223658	1006
7	rs7782102	T	C	0.225646	1006
7	rs1882538	G	A	0.371769	1006
7	rs9632700	A	G	0.372763	1006
7	rs56199107	A	T	0.225646	1006
7	rs13242614	T	C	0.0974155	1006
7	rs7794376	T	C	0.225646	1006
7	rs6467485	C	G	0.225646	1006
7	rs73148909	C	T	0.0168986	1006
7	rs117289987	C	T	0.0248509	1006
7	rs11977339	C	T	0.371769	1006
7	rs6963055	G	A	0.0347913	1006
7	rs11770490	T	C	0.201789	1006
7	rs192820946	G	A	0.0218688	1006
7	rs141472707	G	A	0.00994036	1006
7	rs1317056	T	C	0.188867	1006
7	rs1317057	G	A	0.223658	1006
7	rs2178688	G	C	0.596421	1006
7	rs12539120	A	G	0.207753	1006
7	rs17167009	A	G	0.224652	1006
7	rs4366012	G	C	0.224652	1006
7	rs66905772	A	G	0.223658	1006
7	rs78678758	G	A	0.00894632	1006
7	rs2345065	G	A	0.026839	1006
7	rs139007877	T	C	0.0109344	1006
7	rs61277968	C	A	0.0347913	1006
7	rs188373909	T	A	0.00695825	1006
7	rs10232504	A	C	0.225646	1006
7	rs10232603	A	G	0.225646	1006
7	rs17167013	T	C	0.225646	1006
7	rs34102361	A	G	0.0964215	1006
7	rs140784076	A	G	0.0198807	1006
7	rs6955665	G	A	0.225646	1006
7	rs73148916	T	C	0.188867	1006
7	rs10229242	G	A	0.224652	1006
7	rs117451970	G	A	0.0188867	1006
7	rs2204885	G	C	0.224652	1006
7	rs11760926	C	G	0.188867	1006
7	rs4546583	A	G	0.225646	1006
7	rs2345066	A	G	0.225646	1006
7	rs1922420	A	C	0.189861	1006
7	rs116964369	G	A	0.0198807	1006
7	rs6947465	G	A	0.225646	1006
7	rs77484877	G	A	0.0606362	1006
7	rs13239635	G	A	0.369781	1006
7	rs6963600	A	G	0.22664	1006
7	rs113941369	G	A	0.189861	1006
7	rs73148922	T	C	0.189861	1006
7	rs73436989	G	T	0.026839	1006
7	rs73148924	C	T	0.00497018	1006
7	rs77751614	A	G	0.0318091	1006
7	rs145275792	A	G	0.0467197	1006
7	rs55865736	C	A	0.116302	1006
7	rs193267518	A	G	0.0238569	1006
7	rs149825553	C	T	0.0119284	1006
7	rs149010574	A	G	0.189861	1006
7	rs112911470	A	G	0.2167	1006
7	rs12111638	T	C	0.189861	1006
7	rs62470950	C	T	0.105368	1006
7	rs10808269	G	A	0.774354	1006
7	rs10808270	C	T	0.774354	1006
7	rs13221518	A	G	0.253479	1006
7	rs2718171	C	G	0.77833	1006
7	rs183421228	C	T	0.0328032	1006
7	rs187582294	A	C	0.0328032	1006
7	rs1161003	T	C	0.405567	1006
7	rs1685573	G	A	0.774354	1006
7	rs1161004	A	G	0.774354	1006
7	rs7782506	G	A	0.225646	1006
7	rs7792634	G	A	0.225646	1006
7	rs7798267	C	T	0.225646	1006
7	rs11767986	A	G	0.0337972	1006
7	rs10228242	C	T	0.354871	1006
7	rs142383590	T	C	0.00894632	1006
7	rs56057418	C	T	0.224652	1006
7	rs12534096	A	C	0.224652	1006
7	rs73148931	T	A	0.209742	1006
7	rs73148933	T	A	0.210736	1006
7	rs7795935	G	A	0.224652	1006
7	rs78720493	G	A	0.0666004	1006
7	rs1685569	T	G	0.403579	1006
7	rs7788981	T	G	0.224652	1006
7	rs1685570	C	T	0.774354	1006
7	rs62470953	C	T	0.106362	1006
7	rs138541141	T	A	0.0109344	1006
7	rs117424370	A	C	0.0109344	1006
7	rs117288190	A	G	0.0516899	1006
7	rs79088639	G	A	0.0129225	1006
7	rs118138569	C	T	0.0357853	1006
7	rs3886462	C	T	0.235586	1006
7	rs28792487	A	C	0.235586	1006
7	rs2718172	G	A	0.764414	1006
7	rs1149563	C	A	0.764414	1006
7	rs10270739	T	G	0.358847	1006
7	rs73148939	C	T	0.218688	1006
7	rs117395108	C	G	0.0109344	1006
7	rs117073327	C	T	0.0526839	1006
7	rs111505312	A	G	0.0437376	1006
7	rs17167039	C	T	0.232604	1006
7	rs1149562	G	T	0.407555	1006
7	rs7808008	C	T	0.23161	1006
7	rs7808300	C	T	0.233598	1006
7	rs1149560	G	A	0.750497	1006
7	rs1149558	T	C	0.417495	1006
7	rs138069713	A	G	0.0109344	1006
7	rs12537119	A	G	0.224652	1006
7	rs745593	C	T	0.232604	1006
7	rs12534801	A	C	0.224652	1006
7	rs6950324	T	C	0.607356	1006
7	rs13223275	A	G	0.265408	1006
7	rs1149557	C	T	0.385686	1006
7	rs73148941	T	A	0.0695825	1006
7	rs6973256	C	T	0.585487	1006
7	rs150230441	T	C	0.0109344	1006
7	rs146118865	C	T	0.0139165	1006
7	rs17575985	T	C	0.240557	1006
7	rs1149555	G	A	0.812127	1006
7	rs73148945	A	G	0.0934394	1006
7	rs11766665	A	G	0.124254	1006
7	rs1247708	T	C	0.816103	1006
7	rs187051347	G	A	0.0168986	1006
7	rs17576069	A	G	0.183897	1006
7	rs17167059	A	G	0.0129225	1006
7	rs1628880	T	A	0.816103	1006
7	rs11765450	C	T	0.183897	1006
7	rs73148951	T	C	0.0178926	1006
7	rs145579503	C	T	0.0198807	1006
7	rs1149552	G	A	0.341948	1006
7	rs1149551	C	T	0.812127	1006
7	rs11562036	T	C	0.340954	1006
7	rs11562037	T	C	0.340954	1006
7	rs1149550	C	T	0.467197	1006
7	rs13225814	G	T	0.236581	1006
7	rs76000060	A	T	0.00894632	1006
7	rs6949831	G	C	0.814115	1006
7	rs10281827	A	G	0.343936	1006
7	rs17654334	C	T	0.187873	1006
7	rs1364503	T	C	0.813121	1006
7	rs6974618	C	A	0.342942	1006
7	rs142527246	C	G	0.026839	1006
7	rs138127577	A	T	0.0129225	1006
7	rs6978272	T	A	0.126243	1006
7	rs13238007	T	A	0.809145	1006
7	rs4728283	C	A	0.466203	1006
7	rs6951416	A	G	0.360835	1006
7	rs78845966	G	A	0.0447316	1006
7	rs2059374	T	C	0.828032	1006
7	rs17595753	T	G	0.027833	1006
7	rs77095462	C	T	0.00894632	1006
7	rs145406815	G	A	0.0129225	1006
7	rs141380179	T	C	0.00596421	1006
7	rs1345939	A	G	0.812127	1006
7	rs62472376	T	C	0.194831	1006
7	rs17167070	A	G	0.121272	1006
7	rs187489248	C	T	0.00596421	1006
7	rs4731951	G	T	0.812127	1006
7	rs4728284	A	T	0.187873	1006
7	rs4731952	A	G	0.810139	1006
7	rs62472377	A	G	0.00894632	1006
7	rs4731953	G	A	0.250497	1006
7	rs7778778	G	A	0.812127	1006
7	rs7783217	G	C	0.341948	1006
7	rs1424587	G	T	0.465209	1006
7	rs9649587	A	C	0.342942	1006
7	rs4596592	C	T	0.812127	1006
7	rs2345073	G	A	0.467197	1006
7	rs12540212	A	G	0.126243	1006
7	rs10954415	G	T	0.465209	1006
7	rs10488164	A	G	0.343936	1006
7	rs16874302	G	C	0.464215	1006
7	rs7803848	C	T	0.343936	1006
7	rs6975722	C	G	0.807157	1006
7	rs62472378	T	C	0.190855	1006
7	rs6976440	G	A	0.807157	1006
7	rs10262548	G	A	0.807157	1006
7	rs4728285	A	T	0.806163	1006
7	rs17596283	G	A	0.111332	1006
7	rs118066327	G	A	0.00894632	1006
7	rs34804838	A	G	0.00994036	1006
7	rs12707089	G	T	0.239563	1006
7	rs4728286	A	G	0.465209	1006
7	rs4728287	T	C	0.809145	1006
7	rs12537773	G	A	0.464215	1006
7	rs12707090	G	A	0.342942	1006
7	rs17167076	C	T	0.244533	1006
7	rs7786489	A	G	0.808151	1006
7	rs2059375	T	C	0.808151	1006
7	rs2059376	A	G	0.807157	1006
7	rs718656	C	T	0.808151	1006
7	rs4728288	A	G	0.808151	1006
7	rs118100329	G	C	0.0168986	1006
7	rs3919590	A	G	0.807157	1006
7	rs13241734	C	G	0.340954	1006
7	rs10276144	C	G	0.809145	1006
7	rs11772553	G	A	0.190855	1006
7	rs9649045	T	C	0.808151	1006
7	rs11766325	A	C	0.190855	1006
7	rs7805858	G	T	0.342942	1006
7	rs7798283	T	G	0.158052	1006
7	rs17655422	C	G	0.027833	1006
7	rs6956293	C	T	0.784294	1006
7	rs117393465	G	C	0.0228628	1006
7	rs113786846	G	T	0.0864811	1006
7	rs117811746	A	C	0.0238569	1006
7	rs6961517	G	T	0.318091	1006
7	rs6961764	C	A	0.465209	1006
7	rs1946301	T	C	0.807157	1006
7	rs6467490	A	C	0.807157	1006
7	rs151258905	C	G	0.027833	1006
7	rs7788086	C	T	0.324056	1006
7	rs13240997	C	A	0.324056	1006
7	rs17596858	T	C	0.127237	1006
7	rs13241123	A	T	0.324056	1006
7	rs17167087	G	T	0.483101	1006
7	rs12538505	T	C	0.483101	1006
7	rs12530513	A	G	0.126243	1006
7	rs10488165	T	C	0.355865	1006
7	rs1345938	T	C	0.324056	1006
7	rs1946302	A	G	0.484095	1006
7	rs1946303	T	G	0.809145	1006
7	rs147728308	T	C	0.0347913	1006
7	rs6467491	A	G	0.324056	1006
7	rs6467492	T	C	0.809145	1006
7	rs958408	A	G	0.807157	1006
7	rs62469960	A	G	0.190855	1006
7	rs148416854	A	G	0.0178926	1006
7	rs7785217	C	T	0.465209	1006
7	rs972420	T	G	0.466203	1006
7	rs1017945	A	G	0.808151	1006
7	rs1038630	A	G	0.810139	1006
7	rs12534442	T	C	0.465209	1006
7	rs62469961	G	T	0.189861	1006
7	rs75435092	G	A	0.028827	1006
7	rs6976069	T	C	0.343936	1006
7	rs17167095	G	T	0.120278	1006
7	rs17597230	G	A	0.0129225	1006
7	rs78811260	T	G	0.0337972	1006
7	rs112833032	G	A	0.10835	1006
7	rs148505373	G	A	0.0149105	1006
7	rs17167098	A	G	0.11332	1006
7	rs1424580	C	T	0.809145	1006
7	rs143004375	A	G	0.0178926	1006
7	rs10254118	T	A	0.340954	1006
7	rs58955798	C	T	0.340954	1006
7	rs7779409	A	G	0.340954	1006
7	rs192705252	C	T	0.0168986	1006
7	rs12533736	G	C	0.466203	1006
7	rs1424583	T	G	0.340954	1006
7	rs17597439	A	C	0.190855	1006
7	rs116947718	T	G	0.00994036	1006
7	rs11771148	C	T	0.466203	1006
7	rs6971417	G	T	0.809145	1006
7	rs6971423	G	C	0.465209	1006
7	rs1424586	T	C	0.465209	1006
7	rs142662185	G	C	0.00497018	1006
7	rs112528514	G	A	0.00994036	1006
7	rs4731955	A	G	0.809145	1006
7	rs17167103	T	C	0.131213	1006
7	rs117349485	C	A	0.0477137	1006
7	rs73148989	G	A	0.0178926	1006
7	rs6467494	C	T	0.470179	1006
7	rs118159639	C	T	0.0477137	1006
7	rs62469963	G	A	0.191849	1006
7	rs73148993	C	A	0.190855	1006
7	rs10260563	G	A	0.809145	1006
7	rs73148995	T	A	0.0924453	1006
7	rs6974951	G	A	0.807157	1006
7	rs6979546	G	T	0.809145	1006
7	rs1974916	G	A	0.465209	1006
7	rs79434220	G	A	0.0387674	1006
7	rs73148998	C	T	0.190855	1006
7	rs117595813	G	A	0.0795229	1006
7	rs17597732	C	T	0.0178926	1006
7	rs2113565	T	C	0.811133	1006
7	rs12707091	T	C	0.342942	1006
7	rs78603810	A	T	0.0477137	1006
7	rs149146913	A	C	0.0139165	1006
7	rs12707092	C	G	0.232604	1006
7	rs1978507	C	T	0.806163	1006
7	rs62469965	A	C	0.0974155	1006
7	rs80344962	C	T	0.00695825	1006
7	rs4731959	G	A	0.808151	1006
7	rs11975951	T	C	0.804175	1006
7	rs140919330	A	G	0.026839	1006
7	rs13237737	C	G	0.0377734	1006
7	rs17656452	G	A	0.192843	1006
7	rs148224531	C	T	0.0477137	1006
7	rs6966473	G	A	0.804175	1006
7	rs6467495	G	C	0.807157	1006
7	rs7803514	A	G	0.807157	1006
7	rs2012240	G	A	0.805169	1006
7	rs4582474	T	C	0.468191	1006
7	rs4377904	A	G	0.805169	1006
7	rs7777241	A	C	0.805169	1006
7	rs6949225	G	A	0.804175	1006
7	rs10954417	C	T	0.804175	1006
7	rs12707093	C	T	0.335984	1006
7	rs4731960	G	A	0.807157	1006
7	rs73149002	T	C	0.0924453	1006
7	rs34218501	G	A	0.233598	1006
7	rs150788454	G	C	0.0328032	1006
7	rs1862871	G	T	0.192843	1006
7	rs76588103	G	A	0.00894632	1006
7	rs62469985	C	T	0.192843	1006
7	rs10276325	C	T	0.807157	1006
7	rs4731961	G	A	0.464215	1006
7	rs142789772	G	A	0.0119284	1006
7	rs77766420	G	A	0.0377734	1006
7	rs142857936	C	T	0.0188867	1006
7	rs17167135	C	T	0.248509	1006
7	rs9640874	C	T	0.0984095	1006
7	rs4363141	C	T	0.191849	1006
7	rs17598544	T	G	0.0934394	1006
7	rs75653001	G	C	0.101392	1006
7	rs73150810	G	A	0.0139165	1006
7	rs62469986	C	T	0.190855	1006
7	rs6967240	T	C	0.194831	1006
7	rs6947831	G	A	0.695825	1006
7	rs17167141	G	A	0.100398	1006
7	rs73150814	C	T	0.0318091	1006
7	rs141358150	G	A	0.0149105	1006
7	rs12536963	G	T	0.696819	1006
7	rs62469988	A	G	0.105368	1006
7	rs17167144	A	G	0.250497	1006
7	rs76063392	G	A	0.05666	1006
7	rs117963243	G	A	0.028827	1006
7	rs13312117	C	A	0.694831	1006
7	rs6967776	G	A	0.194831	1006
7	rs6968089	G	A	0.191849	1006
7	rs73150821	C	T	0.190855	1006
7	rs2345667	C	G	0.192843	1006
7	rs1364364	C	T	0.189861	1006
7	rs11980047	G	A	0.192843	1006
7	rs147419492	G	T	0.0198807	1006
7	rs17167147	A	G	0.0308151	1006
7	rs9656421	C	T	0.304175	1006
7	rs12386605	T	C	0.304175	1006
7	rs58421744	A	G	0.106362	1006
7	rs6961093	A	C	0.304175	1006
7	rs62469991	T	C	0.106362	1006
7	rs6467497	G	A	0.693837	1006
7	rs12533546	A	C	0.701789	1006
7	rs57349625	A	G	0.105368	1006
7	rs59196072	T	C	0.10835	1006
7	rs10245258	A	G	0.702783	1006
7	rs6954975	C	T	0.105368	1006
7	rs10954418	C	T	0.694831	1006
7	rs117070113	C	T	0.0258449	1006
7	rs6970426	A	T	0.301193	1006
7	rs150280072	C	T	0.0168986	1006
7	rs74503080	T	A	0.00994036	1006
7	rs77019628	T	A	0.10835	1006
7	rs117910294	A	G	0.0149105	1006
7	rs77112963	G	A	0.234592	1006
7	rs11767900	T	C	0.192843	1006
7	rs10755879	C	T	0.892644	1006
7	rs10488169	A	T	0.191849	1006
7	rs1477422	G	A	0.895626	1006
7	rs10954419	T	C	0.703777	1006
7	rs140983656	A	G	0.0149105	1006
7	rs13244007	A	G	0.234592	1006
7	rs56138358	G	T	0.10338	1006
7	rs79694276	C	T	0.0248509	1006
7	rs7787434	C	G	0.703777	1006
7	rs7787300	A	G	0.703777	1006
7	rs7791878	A	G	0.702783	1006
7	rs6963980	G	A	0.699801	1006
7	rs11767710	A	T	0.0417495	1006
7	rs7801515	A	G	0.703777	1006
7	rs151278166	T	G	0.0208748	1006
7	rs6975109	A	T	0.196819	1006
7	rs77476097	G	A	0.104374	1006
7	rs10235995	C	T	0.195825	1006
7	rs3909550	G	T	0.696819	1006
7	rs118158584	C	T	0.0308151	1006
7	rs2432636	T	C	0.89662	1006
7	rs2432637	G	A	0.192843	1006
7	rs12671287	T	C	0.703777	1006
7	rs73446929	C	A	0.364811	1006
7	rs10155960	C	G	0.89662	1006
7	rs4731967	A	G	0.193837	1006
7	rs62470019	G	A	0.10338	1006
7	rs57316288	T	C	0.106362	1006
7	rs62470021	T	A	0.193837	1006
7	rs62470022	A	G	0.10338	1006
7	rs113046682	G	A	0.116302	1006
7	rs35176962	C	A	0.697813	1006
7	rs12707100	T	C	0.237575	1006
7	rs4728291	C	T	0.893638	1006
7	rs74611681	G	A	0.0745527	1006
7	rs10243071	G	A	0.893638	1006
7	rs75486675	G	A	0.0884692	1006
7	rs10243390	C	T	0.700795	1006
7	rs62470025	C	G	0.10338	1006
7	rs12673508	A	G	0.703777	1006
7	rs2432638	A	G	0.703777	1006
7	rs77427664	A	C	0.00894632	1006
7	rs2432641	C	T	0.192843	1006
7	rs10267029	T	A	0.192843	1006
7	rs12536005	C	G	0.699801	1006
7	rs117422613	T	C	0.0198807	1006
7	rs17167160	G	A	0.10338	1006
7	rs12673422	T	C	0.116302	1006
7	rs59057820	G	A	0.10338	1006
7	rs11526285	G	T	0.10338	1006
7	rs73150840	T	A	0.0347913	1006
7	rs147818636	C	T	0.0119284	1006
7	rs12707103	C	T	0.696819	1006
7	rs117185485	G	A	0.0178926	1006
7	rs2991227	A	T	0.192843	1006
7	rs2991226	G	T	0.192843	1006
7	rs2911496	A	T	0.195825	1006
7	rs117543338	T	G	0.0178926	1006
7	rs6963496	T	C	0.89662	1006
7	rs6954842	A	G	0.703777	1006
7	rs2345622	C	G	0.895626	1006
7	rs6965882	C	T	0.298211	1006
7	rs62470027	G	A	0.191849	1006
7	rs78341591	C	T	0.0149105	1006
7	rs4731968	A	G	0.189861	1006
7	rs4728292	G	A	0.295229	1006
7	rs4728294	A	C	0.188867	1006
7	rs12666953	T	C	0.703777	1006
7	rs17167165	C	T	0.295229	1006
7	rs149142052	A	G	0.0238569	1006
7	rs10282409	C	T	0.296223	1006
7	rs10252835	A	G	0.296223	1006
7	rs11760998	G	A	0.296223	1006
7	rs10242513	T	C	0.296223	1006
7	rs59574007	T	A	0.296223	1006
7	rs59601406	A	T	0.10338	1006
7	rs77687052	A	G	0.0149105	1006
7	rs17167168	T	C	0.104374	1006
7	rs56868289	A	C	0.101392	1006
7	rs17167169	A	G	0.0328032	1006
7	rs117701699	C	T	0.0198807	1006
7	rs17167170	A	G	0.200795	1006
7	rs17658042	G	T	0.197813	1006
7	rs9641952	A	G	0.10835	1006
7	rs7779631	G	C	0.200795	1006
7	rs10268084	A	C	0.10835	1006
7	rs17167175	A	G	0.10835	1006
7	rs10239061	G	T	0.10835	1006
7	rs55633941	A	G	0.10835	1006
7	rs10239077	G	A	0.107356	1006
7	rs57352738	T	A	0.202783	1006
7	rs116922979	A	G	0.0178926	1006
7	rs12539107	A	T	0.0596421	1006
7	rs9641953	G	A	0.10338	1006
7	rs6956399	G	A	0.198807	1006
7	rs1004149	T	C	0.105368	1006
7	rs11766492	G	A	0.44831	1006
7	rs77116418	G	A	0.0337972	1006
7	rs13223070	C	T	0.44831	1006
7	rs184632635	C	T	0.00894632	1006
7	rs17167177	G	C	0.104374	1006
7	rs78869665	C	T	0.0765408	1006
7	rs12707106	A	T	0.238569	1006
7	rs11976828	G	A	0.543738	1006
7	rs12707107	C	T	0.451292	1006
7	rs57853761	C	T	0.104374	1006
7	rs17167179	A	G	0.104374	1006
7	rs145229025	T	C	0.0159046	1006
7	rs11773721	T	C	0.191849	1006
7	rs6949187	G	C	0.45328	1006
7	rs62470055	A	G	0.104374	1006
7	rs12707110	A	G	0.455268	1006
7	rs17167181	C	A	0.0884692	1006
7	rs11764989	T	C	0.451292	1006
7	rs2991231	T	C	0.445328	1006
7	rs17167183	A	G	0.10338	1006
7	rs143701837	T	C	0.0198807	1006
7	rs4728295	A	T	0.44334	1006
7	rs2042000	T	C	0.466203	1006
7	rs142167692	G	A	0.0149105	1006
7	rs10244670	A	G	0.44334	1006
7	rs12540206	G	A	0.452286	1006
7	rs9656422	C	T	0.439364	1006
7	rs76182205	A	T	0.0477137	1006
7	rs9656423	T	C	0.439364	1006
7	rs9656424	A	T	0.439364	1006
7	rs10488170	A	G	0.240557	1006
7	rs10227672	G	C	0.528827	1006
7	rs4731970	C	T	0.439364	1006
7	rs10954422	G	A	0.440358	1006
7	rs11762935	G	T	0.440358	1006
7	rs58318333	G	A	0.365805	1006
7	rs10251338	T	A	0.455268	1006
7	rs73150853	G	A	0.0238569	1006
7	rs10235846	C	A	0.440358	1006
7	rs7780456	C	T	0.440358	1006
7	rs62470058	C	G	0.0964215	1006
7	rs12707111	C	T	0.241551	1006
7	rs12333918	T	G	0.440358	1006
7	rs17167187	C	T	0.10338	1006
7	rs2909224	C	G	0.440358	1006
7	rs10954423	T	C	0.240557	1006
7	rs2911495	T	C	0.440358	1006
7	rs2909225	C	T	0.442346	1006
7	rs55843921	G	A	0.114314	1006
7	rs2991230	A	C	0.44334	1006
7	rs17167199	C	T	0.44334	1006
7	rs17167200	G	C	0.244533	1006
7	rs62470059	T	C	0.44334	1006
7	rs11763756	C	T	0.54672	1006
7	rs11771373	A	G	0.44334	1006
7	rs11768150	T	G	0.44334	1006
7	rs11975290	C	A	0.44334	1006
7	rs10488172	T	G	0.229622	1006
7	rs10954424	G	A	0.44334	1006
7	rs2991242	A	T	0.440358	1006
7	rs143907258	C	T	0.0328032	1006
7	rs11562040	G	A	0.10338	1006
7	rs7777805	T	C	0.440358	1006
7	rs2345941	A	G	0.452286	1006
7	rs7800006	A	G	0.44831	1006
7	rs2066924	C	A	0.44831	1006
7	rs116878750	C	T	0.0337972	1006
7	rs17167210	G	A	0.431412	1006
7	rs6955530	T	C	0.460239	1006
7	rs2483507	C	T	0.44831	1006
7	rs62471382	T	A	0.104374	1006
7	rs10234061	A	T	0.0874751	1006
7	rs10263870	G	A	0.0864811	1006
7	rs2430768	T	C	0.539761	1006
7	rs2345943	T	C	0.538767	1006
7	rs2483509	G	A	0.451292	1006
7	rs73150859	G	A	0.0864811	1006
7	rs17659136	G	T	0.0109344	1006
7	rs78716890	G	T	0.0298211	1006
7	rs12530581	A	T	0.44831	1006
7	rs12535800	G	A	0.0109344	1006
7	rs763643	T	A	0.44831	1006
7	rs763644	G	C	0.44831	1006
7	rs763645	C	T	0.44831	1006
7	rs6970448	G	A	0.44831	1006
7	rs4731974	C	T	0.44831	1006
7	rs4728296	C	T	0.44831	1006
7	rs10274470	T	C	0.0874751	1006
7	rs76269374	G	A	0.0218688	1006
7	rs12707114	C	G	0.463221	1006
7	rs7808879	A	T	0.463221	1006
7	rs7792396	T	C	0.463221	1006
7	rs7776986	C	T	0.550696	1006
7	rs10236819	A	T	0.44831	1006
7	rs10266435	C	T	0.44831	1006
7	rs1133540	C	T	0.44831	1006
7	rs17601462	A	G	0.44831	1006
7	rs7783019	A	G	0.535785	1006
7	rs10271234	G	T	0.0874751	1006
7	rs13237435	A	G	0.463221	1006
7	rs10231828	T	G	0.450298	1006
7	rs10231829	T	A	0.450298	1006
7	rs6467499	T	G	0.463221	1006
7	rs2430769	G	A	0.449304	1006
7	rs1014442	A	T	0.44831	1006
7	rs7803626	G	T	0.10338	1006
7	rs60813828	C	G	0.10338	1006
7	rs61137613	A	G	0.10338	1006
7	rs10808271	T	C	0.44831	1006
7	rs12113650	C	G	0.0864811	1006
7	rs1041621	G	A	0.44831	1006
7	rs6958569	G	A	0.251491	1006
7	rs17659708	A	G	0.44831	1006
7	rs113495600	T	C	0.100398	1006
7	rs11761945	C	T	0.352883	1006
7	rs7794168	T	C	0.465209	1006
7	rs6966523	T	G	0.456262	1006
7	rs62471387	A	G	0.0119284	1006
7	rs59821244	G	A	0.101392	1006
7	rs10263225	T	C	0.101392	1006
7	rs2345944	A	G	0.457256	1006
7	rs12113622	G	A	0.100398	1006
7	rs57597668	C	T	0.100398	1006
7	rs11766617	A	G	0.457256	1006
7	rs62471389	T	C	0.0109344	1006
7	rs11761733	G	A	0.0884692	1006
7	rs2991238	G	A	0.537773	1006
7	rs114717918	C	G	0.105368	1006
7	rs10246665	C	T	0.536779	1006
7	rs78906798	C	T	0.0159046	1006
7	rs76152286	G	A	0.0238569	1006
7	rs117807131	T	G	0.028827	1006
7	rs62471409	C	T	0.430417	1006
7	rs56004163	A	G	0.0178926	1006
7	rs1833334	C	T	0.430417	1006
7	rs73150882	A	T	0.100398	1006
7	rs62471410	A	G	0.0347913	1006
7	rs11974903	G	A	0.0129225	1006
7	rs74611430	G	A	0.0427435	1006
7	rs143506813	G	A	0.0218688	1006
7	rs117842280	C	G	0.0347913	1006
7	rs73724712	C	T	0.100398	1006
7	rs6944149	A	C	0.467197	1006
7	rs55696747	T	C	0.100398	1006
7	rs60147418	A	T	0.100398	1006
7	rs9649595	G	C	0.468191	1006
7	rs2193523	C	A	0.536779	1006
7	rs117936416	G	A	0.0437376	1006
7	rs10954428	G	A	0.360835	1006
7	rs35332604	C	T	0.462227	1006
7	rs2041995	G	A	0.535785	1006
7	rs118152825	G	A	0.00894632	1006
7	rs2041996	G	A	0.429423	1006
7	rs59834203	G	C	0.101392	1006
7	rs140590424	T	C	0.0168986	1006
7	rs62471411	A	G	0.105368	1006
7	rs191671734	G	A	0.00596421	1006
7	rs62471413	A	G	0.107356	1006
7	rs13246174	C	T	0.467197	1006
7	rs2016876	T	G	0.429423	1006
7	rs58277267	A	G	0.106362	1006
7	rs73150889	A	G	0.100398	1006
7	rs117412774	G	A	0.0785288	1006
7	rs1362735	A	G	0.361829	1006
7	rs62471415	G	A	0.106362	1006
7	rs6976491	T	G	0.463221	1006
7	rs12707115	A	G	0.462227	1006
7	rs12535705	T	A	0.0149105	1006
7	rs79031615	T	C	0.0208748	1006
7	rs61674625	T	C	0.0934394	1006
7	rs10274328	T	C	0.906561	1006
7	rs1362736	A	G	0.905567	1006
7	rs1362737	G	A	0.907555	1006
7	rs12113384	G	A	0.0924453	1006
7	rs150398731	C	G	0.0119284	1006
7	rs62471417	T	A	0.0984095	1006
7	rs9641955	A	T	0.537773	1006
7	rs4601256	C	T	0.538767	1006
7	rs1861797	G	A	0.460239	1006
7	rs11761058	A	G	0.463221	1006
7	rs11761911	A	C	0.905567	1006
7	rs75700808	C	T	0.027833	1006
7	rs55842945	A	G	0.100398	1006
7	rs117412126	C	T	0.00994036	1006
7	rs11763958	A	G	0.360835	1006
7	rs6947583	A	C	0.905567	1006
7	rs10273626	C	T	0.905567	1006
7	rs12539993	C	T	0.475149	1006
7	rs148859415	G	A	0.0119284	1006
7	rs1135673	G	A	0.537773	1006
7	rs56734859	C	A	0.0924453	1006
7	rs10267901	C	T	0.905567	1006
7	rs7784822	G	A	0.905567	1006
7	rs75601078	A	G	0.0347913	1006
7	rs2111522	C	A	0.905567	1006
7	rs17167240	G	A	0.235586	1006
7	rs12707116	T	C	0.475149	1006
7	rs73150902	G	A	0.0924453	1006
7	rs73724727	G	C	0.100398	1006
7	rs4140886	A	G	0.462227	1006
7	rs117646843	A	G	0.0337972	1006
7	rs12707117	G	A	0.567594	1006
7	rs79245548	G	A	0.0208748	1006
7	rs77901348	T	G	0.0168986	1006
7	rs10954431	G	T	0.429423	1006
7	rs1362739	C	A	0.475149	1006
7	rs10247014	G	T	0.430417	1006
7	rs9649046	G	A	0.429423	1006
7	rs73152912	C	T	0.0924453	1006
7	rs9649047	C	G	0.898608	1006
7	rs12532950	C	T	0.475149	1006
7	rs16874341	C	T	0.106362	1006
7	rs10257034	T	A	0.905567	1006
7	rs73152913	G	A	0.0934394	1006
7	rs10274627	A	T	0.905567	1006
7	rs10246101	C	T	0.906561	1006
7	rs35531336	A	G	0.162028	1006
7	rs10258048	G	A	0.534791	1006
7	rs73152915	T	G	0.0924453	1006
7	rs6963221	T	G	0.455268	1006
7	rs985101	A	T	0.905567	1006
7	rs7797067	T	C	0.0924453	1006
7	rs766294	C	T	0.906561	1006
7	rs118151024	C	T	0.0198807	1006
7	rs73152917	C	T	0.0924453	1006
7	rs6467504	G	A	0.897614	1006
7	rs7804463	T	C	0.468191	1006
7	rs60848374	G	T	0.100398	1006
7	rs7810078	T	C	0.897614	1006
7	rs10954432	G	A	0.898608	1006
7	rs56922033	G	A	0.100398	1006
7	rs117046063	C	T	0.0109344	1006
7	rs118017599	A	G	0.0198807	1006
7	rs11772444	G	A	0.180915	1006
7	rs1895024	C	A	0.0924453	1006
7	rs73152978	A	G	0.101392	1006
7	rs58642167	T	G	0.101392	1006
7	rs75901435	C	T	0.0427435	1006
7	rs16874343	C	T	0.0924453	1006
7	rs7810739	C	T	0.0894632	1006
7	rs7778582	A	G	0.122266	1006
7	rs1420969	C	A	0.121272	1006
7	rs4731981	C	A	0.875746	1006
7	rs74336050	T	C	0.084493	1006
7	rs10276313	A	G	0.869781	1006
7	rs10262452	T	C	0.869781	1006
7	rs10266990	G	A	0.869781	1006
7	rs191385323	T	C	0.0139165	1006
7	rs2542255	G	C	0.869781	1006
7	rs2542256	A	T	0.867793	1006
7	rs17167259	T	C	0.129225	1006
7	rs73152980	C	A	0.121272	1006
7	rs16874347	A	C	0.129225	1006
7	rs56030945	A	G	0.0178926	1006
7	rs1073158	C	T	0.869781	1006
7	rs10488173	T	C	0.129225	1006
7	rs2160744	C	T	0.867793	1006
7	rs13222377	G	A	0.225646	1006
7	rs73152983	C	T	0.129225	1006
7	rs17167263	G	A	0.129225	1006
7	rs888309	T	G	0.869781	1006
7	rs144055658	G	A	0.0139165	1006
7	rs7809238	C	A	0.121272	1006
7	rs17167267	G	A	0.0775348	1006
7	rs79278246	T	C	0.0198807	1006
7	rs150639738	G	A	0.0149105	1006
7	rs2551023	A	C	0.456262	1006
7	rs12112614	T	C	0.129225	1006
7	rs1476118	C	T	0.121272	1006
7	rs12707118	A	G	0.228628	1006
7	rs1005342	C	T	0.877734	1006
7	rs117911788	C	T	0.121272	1006
7	rs2113336	C	A	0.45328	1006
7	rs2160746	G	C	0.225646	1006
7	rs78035610	C	T	0.0397614	1006
7	rs2542264	A	G	0.210736	1006
7	rs2551019	C	A	0.875746	1006
7	rs73152990	G	A	0.129225	1006
7	rs2551015	C	T	0.082505	1006
7	rs145471737	G	T	0.00994036	1006
7	rs56303058	C	A	0.121272	1006
7	rs2542266	T	C	0.877734	1006
7	rs2542268	C	T	0.877734	1006
7	rs2542269	C	T	0.875746	1006
7	rs10488174	C	T	0.121272	1006
7	rs76729200	C	G	0.102386	1006
7	rs1012328	C	A	0.877734	1006
7	rs12113810	G	A	0.121272	1006
7	rs17167278	C	T	0.121272	1006
7	rs17167280	A	C	0.121272	1006
7	rs1125227	T	A	0.877734	1006
7	rs2542272	A	G	0.877734	1006
7	rs55759652	T	C	0.121272	1006
7	rs17167284	G	C	0.121272	1006
7	rs56225759	A	G	0.121272	1006
7	rs2542273	C	G	0.877734	1006
7	rs2551010	T	A	0.877734	1006
7	rs723689	A	G	0.121272	1006
7	rs2542274	C	T	0.45328	1006
7	rs2551009	G	A	0.87674	1006
7	rs2551007	G	A	0.877734	1006
7	rs17167289	C	T	0.121272	1006
7	rs7783396	G	A	0.121272	1006
7	rs17167290	C	T	0.121272	1006
7	rs10488175	C	T	0.121272	1006
7	rs2542276	A	G	0.87674	1006
7	rs2551003	A	G	0.877734	1006
7	rs17167292	T	C	0.121272	1006
7	rs2550999	T	A	0.87674	1006
7	rs12707121	A	G	0.223658	1006
7	rs2550998	A	G	0.877734	1006
7	rs137925278	A	C	0.0149105	1006
7	rs2550995	C	T	0.877734	1006
7	rs73155104	A	G	0.121272	1006
7	rs2550994	A	G	0.877734	1006
7	rs73155106	A	G	0.121272	1006
7	rs61427426	C	T	0.121272	1006
7	rs2550991	A	C	0.877734	1006
7	rs2550990	T	C	0.877734	1006
7	rs2550988	T	A	0.878728	1006
7	rs2550986	G	A	0.454274	1006
7	rs76179390	G	A	0.0178926	1006
7	rs12111749	G	A	0.130219	1006
7	rs117223951	C	T	0.0198807	1006
7	rs3757406	T	G	0.246521	1006
7	rs1834117	A	G	0.131213	1006
7	rs76382292	A	C	0.0705765	1006
7	rs73155110	G	T	0.0198807	1006
7	rs13235840	A	T	0.22167	1006
7	rs7781266	A	C	0.792247	1006
7	rs7786100	G	T	0.542744	1006
7	rs13243553	G	A	0.409543	1006
7	rs138587449	G	A	0.027833	1006
7	rs748754	G	A	0.301193	1006
7	rs117740989	C	T	0.0357853	1006
7	rs73155111	T	G	0.130219	1006
7	rs11489674	G	A	0.121272	1006
7	rs11489675	A	G	0.131213	1006
7	rs11487150	T	C	0.12326	1006
7	rs79629559	C	T	0.0606362	1006
7	rs148353695	G	A	0.0159046	1006
7	rs144521884	C	G	0.0149105	1006
7	rs56054938	T	C	0.114314	1006
7	rs116910419	T	C	0.027833	1006
7	rs55794894	G	A	0.128231	1006
7	rs12707122	A	C	0.307157	1006
7	rs73155113	A	G	0.130219	1006
7	rs73155114	T	A	0.122266	1006
7	rs7800126	A	C	0.424453	1006
7	rs6944452	A	G	0.545726	1006
7	rs77557642	C	A	0.0447316	1006
7	rs7802352	T	C	0.548708	1006
7	rs12707123	G	A	0.412525	1006
7	rs183940260	C	T	0.00695825	1006
7	rs17167304	A	C	0.129225	1006
7	rs111996039	A	G	0.130219	1006
7	rs62470393	G	A	0.106362	1006
7	rs17167306	A	C	0.133201	1006
7	rs147881803	G	A	0.0129225	1006
7	rs6975134	T	C	0.423459	1006
7	rs73155115	C	G	0.130219	1006
7	rs57448800	C	T	0.130219	1006
7	rs117800032	A	G	0.0198807	1006
7	rs55796860	G	A	0.130219	1006
7	rs57234431	C	G	0.130219	1006
7	rs6972284	T	C	0.54672	1006
7	rs2346264	A	C	0.795229	1006
7	rs58451591	A	T	0.130219	1006
7	rs140266939	C	A	0.0298211	1006
7	rs6979346	T	G	0.132207	1006
7	rs60919451	A	C	0.122266	1006
7	rs11971531	A	G	0.793241	1006
7	rs76462497	C	T	0.0178926	1006
7	rs117420833	G	T	0.0188867	1006
7	rs146768392	C	T	0.0149105	1006
7	rs140339306	A	G	0.0129225	1006
7	rs62470399	T	C	0.11829	1006
7	rs73155122	G	C	0.129225	1006
7	rs146265674	C	T	0.0129225	1006
7	rs73155124	C	G	0.0168986	1006
7	rs74787791	A	C	0.0377734	1006
7	rs116859862	A	G	0.027833	1006
7	rs118009624	G	A	0.027833	1006
7	rs117879058	A	C	0.00795229	1006
7	rs117359401	C	T	0.0467197	1006
7	rs75976953	G	A	0.0586481	1006
7	rs17167308	T	C	0.120278	1006
7	rs73155128	G	C	0.120278	1006
7	rs73155129	C	T	0.120278	1006
7	rs73155130	T	C	0.121272	1006
7	rs73155132	T	C	0.11829	1006
7	rs6954472	A	G	0.129225	1006
7	rs6955227	A	T	0.129225	1006
7	rs6955511	C	T	0.129225	1006
7	rs6979717	T	G	0.130219	1006
7	rs12532774	T	A	0.0735586	1006
7	rs17167309	G	A	0.129225	1006
7	rs73155194	G	T	0.129225	1006
7	rs17167313	T	C	0.128231	1006
7	rs56084002	A	G	0.129225	1006
7	rs79703605	A	C	0.00994036	1006
7	rs56375275	C	A	0.128231	1006
7	rs17167314	C	G	0.129225	1006
7	rs73155198	C	A	0.128231	1006
7	rs17167315	G	C	0.122266	1006
7	rs17167317	C	T	0.128231	1006
7	rs17167318	C	T	0.129225	1006
7	rs60017847	T	C	0.130219	1006
7	rs6954207	C	T	0.540755	1006
7	rs56011565	C	G	0.128231	1006
7	rs6954859	A	G	0.545726	1006
7	rs118164299	C	T	0.0308151	1006
7	rs117201581	A	G	0.0228628	1006
7	rs62470402	A	G	0.10835	1006
7	rs56361791	A	G	0.129225	1006
7	rs57390458	A	G	0.129225	1006
7	rs11487001	A	G	0.130219	1006
7	rs11487002	A	G	0.129225	1006
7	rs113546677	C	T	0.128231	1006
7	rs11487003	A	G	0.129225	1006
7	rs117862558	C	T	0.0447316	1006
7	rs11489543	A	G	0.129225	1006
7	rs56218460	G	A	0.107356	1006
7	rs7791645	C	T	0.129225	1006
7	rs7792636	G	A	0.129225	1006
7	rs140271797	A	G	0.0149105	1006
7	rs1541710	C	G	0.245527	1006
7	rs12707124	T	C	0.544732	1006
7	rs12535678	A	C	0.919483	1006
7	rs17167330	A	G	0.129225	1006
7	rs76506970	C	G	0.0636183	1006
7	rs117741818	G	T	0.00894632	1006
7	rs56358145	C	G	0.128231	1006
7	rs17167332	G	A	0.128231	1006
7	rs7800371	T	C	0.129225	1006
7	rs73156904	A	G	0.129225	1006
7	rs10156038	T	A	0.54175	1006
7	rs12707125	A	G	0.542744	1006
7	rs17167333	C	A	0.129225	1006
7	rs6967343	A	G	0.545726	1006
7	rs6467506	A	G	0.545726	1006
7	rs10246164	T	C	0.542744	1006
7	rs16874350	A	G	0.129225	1006
7	rs10246406	T	A	0.542744	1006
7	rs10231102	G	A	0.413519	1006
7	rs75366836	C	T	0.107356	1006
7	rs117670315	G	A	0.00894632	1006
7	rs10231158	C	G	0.542744	1006
7	rs55886636	T	A	0.129225	1006
7	rs6978533	A	C	0.545726	1006
7	rs2042456	G	A	0.416501	1006
7	rs2042455	A	G	0.416501	1006
7	rs2042454	A	G	0.545726	1006
7	rs2042453	G	A	0.416501	1006
7	rs2042452	A	G	0.545726	1006
7	rs2288067	A	G	0.545726	1006
7	rs7810566	C	T	0.129225	1006
7	rs73156915	A	G	0.129225	1006
7	rs7810870	C	G	0.128231	1006
7	rs6955240	G	A	0.413519	1006
7	rs74826749	T	G	0.100398	1006
7	rs13309851	C	A	0.542744	1006
7	rs56067609	A	T	0.129225	1006
7	rs7793582	G	A	0.542744	1006
7	rs73156916	G	A	0.0328032	1006
7	rs7793732	G	T	0.542744	1006
7	rs7793739	G	T	0.542744	1006
7	rs56170554	G	A	0.129225	1006
7	rs7776858	T	C	0.542744	1006
7	rs73156917	G	A	0.00497018	1006
7	rs35208100	G	A	0.307157	1006
7	rs187108858	G	T	0.00497018	1006
7	rs13312097	T	C	0.542744	1006
7	rs62470428	G	A	0.10338	1006
7	rs7798192	A	T	0.545726	1006
7	rs7798355	A	G	0.545726	1006
7	rs7798673	C	T	0.545726	1006
7	rs7798804	C	T	0.416501	1006
7	rs80225071	A	G	0.027833	1006
7	rs12707126	A	G	0.545726	1006
7	rs17167335	G	T	0.128231	1006
7	rs117535158	C	T	0.0109344	1006
7	rs6971638	A	G	0.545726	1006
7	rs12155007	G	C	0.0437376	1006
7	rs6971840	A	G	0.545726	1006
7	rs6954537	T	C	0.545726	1006
7	rs6972412	G	C	0.416501	1006
7	rs6972423	G	A	0.545726	1006
7	rs149553817	A	G	0.0168986	1006
7	rs6976416	G	A	0.545726	1006
7	rs6958557	T	G	0.416501	1006
7	rs6976885	G	A	0.54672	1006
7	rs12707127	A	G	0.545726	1006
7	rs73156925	G	A	0.128231	1006
7	rs10954433	A	G	0.989066	1006
7	rs17167336	C	G	0.128231	1006
7	rs75373246	G	T	0.0129225	1006
7	rs13233690	C	T	0.416501	1006
7	rs7782545	C	T	0.545726	1006
7	rs7783179	C	G	0.545726	1006
7	rs10241782	A	G	0.544732	1006
7	rs10271671	G	A	0.544732	1006
7	rs6950081	A	G	0.545726	1006
7	rs6974386	T	C	0.545726	1006
7	rs6954700	G	A	0.416501	1006
7	rs6954999	G	A	0.545726	1006
7	rs6955061	C	T	0.545726	1006
7	rs116871583	A	G	0.0238569	1006
7	rs6975860	T	G	0.545726	1006
7	rs6956135	G	T	0.545726	1006
7	rs12707128	A	G	0.416501	1006
7	rs10279261	G	A	0.630219	1006
7	rs1862873	T	A	0.544732	1006
7	rs10253633	A	G	0.416501	1006
7	rs10224575	G	A	0.416501	1006
7	rs10224683	G	A	0.416501	1006
7	rs10224828	G	A	0.416501	1006
7	rs10225454	G	C	0.416501	1006
7	rs2113338	T	C	0.545726	1006
7	rs10225605	G	A	0.416501	1006
7	rs10236499	A	G	0.410537	1006
7	rs10281697	T	A	0.416501	1006
7	rs10281716	T	A	0.416501	1006
7	rs10156088	G	A	0.416501	1006
7	rs2042451	A	G	0.545726	1006
7	rs10155909	A	G	0.416501	1006
7	rs11770927	G	A	0.416501	1006
7	rs12707129	A	G	0.416501	1006
7	rs35711160	A	G	0.227634	1006
7	rs7792492	G	A	0.416501	1006
7	rs7792546	C	A	0.416501	1006
7	rs7792905	G	T	0.416501	1006
7	rs7779370	T	C	0.416501	1006
7	rs889826	A	G	0.416501	1006
7	rs118082724	G	A	0.0188867	1006
7	rs889825	A	G	0.416501	1006
7	rs889824	A	G	0.790258	1006
7	rs755664	C	G	0.416501	1006
7	rs958405	A	G	0.416501	1006
7	rs958404	A	C	0.416501	1006
7	rs1593171	G	C	0.545726	1006
7	rs6969899	A	G	0.416501	1006
7	rs10808273	G	C	0.416501	1006
7	rs10954434	A	G	0.416501	1006
7	rs13228262	A	G	0.416501	1006
7	rs10264922	A	G	0.416501	1006
7	rs147176671	G	A	0.0119284	1006
7	rs6962865	T	A	0.416501	1006
7	rs6963032	T	C	0.417495	1006
7	rs10488180	G	A	0.129225	1006
7	rs10226267	G	A	0.416501	1006
7	rs73156933	G	A	0.128231	1006
7	rs75286006	G	A	0.0596421	1006
7	rs73156934	C	T	0.128231	1006
7	rs2059298	C	G	0.416501	1006
7	rs6974143	G	A	0.416501	1006
7	rs6978170	C	T	0.416501	1006
7	rs13231079	C	G	0.417495	1006
7	rs13231095	A	G	0.416501	1006
7	rs4422723	A	T	0.545726	1006
7	rs76107335	T	A	0.0367793	1006
7	rs56225573	C	T	0.128231	1006
7	rs1030268	A	G	0.304175	1006
7	rs4517044	T	A	0.545726	1006
7	rs185145806	T	C	0.0238569	1006
7	rs1963841	A	G	0.545726	1006
7	rs73156938	T	C	0.128231	1006
7	rs73156939	A	T	0.128231	1006
7	rs10255193	C	G	0.416501	1006
7	rs13226245	C	G	0.0129225	1006
7	rs73156940	G	C	0.128231	1006
7	rs7805864	G	A	0.416501	1006
7	rs10263851	C	T	0.545726	1006
7	rs62470434	T	G	0.0457256	1006
7	rs6955279	C	T	0.414513	1006
7	rs6955707	G	A	0.416501	1006
7	rs6966403	C	A	0.416501	1006
7	rs73156941	C	T	0.0328032	1006
7	rs6970436	A	G	0.545726	1006
7	rs10428917	A	G	0.128231	1006
7	rs1025074	G	A	0.54672	1006
7	rs12707130	G	T	0.414513	1006
7	rs6943986	G	A	0.414513	1006
7	rs13233715	C	T	0.416501	1006
7	rs13221033	T	A	0.416501	1006
7	rs6954712	G	A	0.416501	1006
7	rs6954610	A	G	0.545726	1006
7	rs4731986	G	A	0.246521	1006
7	rs55655901	G	A	0.127237	1006
7	rs13220988	A	G	0.0129225	1006
7	rs12707131	A	G	0.414513	1006
7	rs62470435	C	T	0.107356	1006
7	rs34475839	C	A	0.210736	1006
7	rs62470436	G	A	0.0497018	1006
7	rs6953025	G	C	0.651093	1006
7	rs10274077	C	T	0.332008	1006
7	rs28654576	A	G	0.332008	1006
7	rs62470438	A	G	0.33499	1006
7	rs7796567	G	A	0.88668	1006
7	rs11773892	G	T	0.33002	1006
7	rs10224226	G	A	0.332008	1006
7	rs117974690	A	G	0.0178926	1006
7	rs10227606	G	A	0.243539	1006
7	rs4266574	C	T	0.243539	1006
7	rs62470443	G	A	0.333002	1006
7	rs10243750	T	A	0.243539	1006
7	rs10232278	G	A	0.349901	1006
7	rs28566817	A	G	0.349901	1006
7	rs7459333	G	A	0.594433	1006
7	rs117889783	T	C	0.0168986	1006
7	rs28588750	A	G	0.349901	1006
7	rs76842755	T	C	0.0785288	1006
7	rs10269665	A	G	0.333002	1006
7	rs4728302	C	T	0.577535	1006
7	rs11767663	T	C	0.332008	1006
7	rs61286514	G	A	0.333002	1006
7	rs62470445	T	C	0.333002	1006
7	rs62470446	C	T	0.332008	1006
7	rs28551473	G	C	0.333002	1006
7	rs11764961	C	A	0.333002	1006
7	rs10255763	A	G	0.350895	1006
7	rs6968008	C	T	0.350895	1006
7	rs62470447	C	T	0.348907	1006
7	rs12531665	C	T	0.0765408	1006
7	rs10230628	G	A	0.349901	1006
7	rs10259686	A	G	0.594433	1006
7	rs10246171	T	C	0.349901	1006
7	rs6955700	T	C	0.349901	1006
7	rs4728303	G	T	0.349901	1006
7	rs28529474	C	T	0.333002	1006
7	rs62470448	T	A	0.332008	1006
7	rs79652648	C	T	0.243539	1006
7	rs10271889	A	G	0.333002	1006
7	rs10258052	T	C	0.578529	1006
7	rs10272270	A	T	0.332008	1006
7	rs10272509	A	G	0.333002	1006
7	rs4129572	T	C	0.577535	1006
7	rs12669384	C	T	0.243539	1006
7	rs78589921	A	G	0.0775348	1006
7	rs2953636	A	G	0.333002	1006
7	rs4731987	G	A	0.243539	1006
7	rs2001618	C	T	0.884692	1006
7	rs2346266	A	G	0.333996	1006
7	rs2346267	T	C	0.333996	1006
7	rs2971961	G	A	0.333002	1006
7	rs2971962	G	A	0.331014	1006
7	rs73156959	T	C	0.127237	1006
7	rs143591526	C	T	0.0119284	1006
7	rs2953634	C	T	0.331014	1006
7	rs2971963	A	G	0.558648	1006
7	rs2971966	A	G	0.667992	1006
7	rs2971967	A	G	0.668986	1006
7	rs2971968	C	A	0.668986	1006
7	rs2346268	G	A	0.666998	1006
7	rs2346269	C	T	0.668986	1006
7	rs2971970	T	G	0.798211	1006
7	rs2971971	A	G	0.668986	1006
7	rs2953633	A	C	0.668986	1006
7	rs2971972	A	G	0.667992	1006
7	rs2971973	G	A	0.666998	1006
7	rs2953632	T	A	0.667992	1006
7	rs2971974	A	G	0.667992	1006
7	rs117150091	A	G	0.0139165	1006
7	rs149637576	T	C	0.0377734	1006
7	rs2971975	G	A	0.666998	1006
7	rs2346270	G	A	0.667992	1006
7	rs2971977	C	G	0.667992	1006
7	rs75015237	G	A	0.0178926	1006
7	rs2860599	A	G	0.667992	1006
7	rs2971980	G	A	0.666998	1006
7	rs2971981	T	C	0.668986	1006
7	rs13231617	A	G	0.667992	1006
7	rs2346271	G	A	0.667992	1006
7	rs2971983	A	G	0.667992	1006
7	rs9656429	A	G	0.222664	1006
7	rs9656430	A	T	0.666998	1006
7	rs150107968	T	C	0.0139165	1006
7	rs2971957	T	C	0.668986	1006
7	rs2953629	A	C	0.668986	1006
7	rs181515873	T	C	0.0367793	1006
7	rs2346272	T	C	0.668986	1006
7	rs10248809	A	G	0.222664	1006
7	rs2971969	G	T	0.666998	1006
7	rs2953626	A	G	0.66998	1006
7	rs2971982	C	T	0.666998	1006
7	rs2953625	A	G	0.666998	1006
7	rs2953624	C	G	0.667992	1006
7	rs2953623	C	G	0.666004	1006
7	rs2346273	A	T	0.666998	1006
7	rs1986870	A	G	0.666998	1006
7	rs139102187	G	T	0.0258449	1006
7	rs2346274	G	A	0.666998	1006
7	rs2346275	G	A	0.666998	1006
7	rs2953621	C	G	0.668986	1006
7	rs6467512	T	G	0.329026	1006
7	rs74336202	A	G	0.00894632	1006
7	rs2971953	C	T	0.666998	1006
7	rs117618338	C	G	0.0149105	1006
7	rs2346276	G	T	0.668986	1006
7	rs76850411	A	G	0.0109344	1006
7	rs78472717	C	A	0.0159046	1006
7	rs2971955	A	G	0.666998	1006
7	rs2953620	T	C	0.668986	1006
7	rs193120552	T	C	0.00795229	1006
7	rs4728305	C	T	0.666004	1006
7	rs12707132	C	T	0.104374	1006
7	rs2971956	A	G	0.668986	1006
7	rs73156971	C	G	0.0337972	1006
7	rs2953619	C	G	0.667992	1006
7	rs2953618	G	C	0.668986	1006
7	rs2953617	T	A	0.444334	1006
7	rs10234153	G	C	0.224652	1006
7	rs10252843	T	C	0.252485	1006
7	rs6949760	C	A	0.66998	1006
7	rs76085445	A	G	0.00795229	1006
7	rs6970545	T	C	0.512922	1006
7	rs77716348	T	G	0.0218688	1006
7	rs117209692	T	C	0.0159046	1006
7	rs3823572	G	A	0.485089	1006
7	rs7792010	T	C	0.333996	1006
7	rs3735050	T	C	0.66998	1006
7	rs7785128	T	C	0.666998	1006
7	rs79986056	G	C	0.0367793	1006
7	rs2346440	G	C	0.49006	1006
7	rs6467513	T	G	0.667992	1006
7	rs6467514	G	T	0.666998	1006
7	rs55977260	T	G	0.0984095	1006
7	rs4731989	G	C	0.175944	1006
7	rs4731990	C	T	0.668986	1006
7	rs61179403	C	T	0.146123	1006
7	rs4731991	A	G	0.668986	1006
7	rs2002866	A	G	0.668986	1006
7	rs35166480	A	G	0.0109344	1006
7	rs11769734	C	T	0.0974155	1006
7	rs79172360	G	A	0.0367793	1006
7	rs10488419	C	T	0.146123	1006
7	rs148345475	T	C	0.0178926	1006
7	rs2346441	A	G	0.148111	1006
7	rs4596578	T	C	0.517893	1006
7	rs138952949	G	A	0.00596421	1006
7	rs62462495	A	G	0.17992	1006
7	rs147279478	G	A	0.0139165	1006
7	rs17167388	G	C	0.177932	1006
7	rs79372353	A	C	0.17992	1006
7	rs28489899	A	T	0.149105	1006
7	rs28407104	T	C	0.151093	1006
7	rs12533206	C	T	0.518887	1006
7	rs28637318	G	A	0.148111	1006
7	rs28498267	A	T	0.151093	1006
7	rs4731992	A	G	0.793241	1006
7	rs6966335	C	T	0.489066	1006
7	rs4546584	G	T	0.664016	1006
7	rs17167391	A	C	0.172962	1006
7	rs17167392	G	C	0.172962	1006
7	rs76710445	G	A	0.0208748	1006
7	rs2346442	G	A	0.489066	1006
7	rs10215346	G	T	0.144135	1006
7	rs2346443	G	A	0.66501	1006
7	rs10279168	A	T	0.145129	1006
7	rs56394056	G	A	0.0347913	1006
7	rs12707133	G	A	0.489066	1006
7	rs4728306	C	T	0.172962	1006
7	rs6952869	T	C	0.17495	1006
7	rs73156985	C	T	0.0198807	1006
7	rs4731993	G	C	0.150099	1006
7	rs76671938	C	T	0.0129225	1006
7	rs12674427	A	G	0.144135	1006
7	rs6946805	T	C	0.66501	1006
7	rs9641962	C	A	0.143141	1006
7	rs2346444	G	A	0.149105	1006
7	rs148117931	A	G	0.0198807	1006
7	rs10488421	G	A	0.145129	1006
7	rs2346445	T	C	0.670974	1006
7	rs12531713	T	C	0.240557	1006
7	rs6953179	A	G	0.17992	1006
7	rs2346446	T	G	0.181909	1006
7	rs2881402	G	C	0.180915	1006
7	rs6978605	T	C	0.49006	1006
7	rs6978383	G	A	0.489066	1006
7	rs118087355	C	T	0.0516899	1006
7	rs62462496	G	A	0.0208748	1006
7	rs67542052	A	G	0.152087	1006
7	rs17167401	C	T	0.144135	1006
7	rs9987001	C	G	0.152087	1006
7	rs1806667	T	G	0.178926	1006
7	rs2346448	A	T	0.172962	1006
7	rs10226177	G	A	0.173956	1006
7	rs6967856	C	T	0.496024	1006
7	rs6950383	T	C	0.496024	1006
7	rs12536799	A	C	0.107356	1006
7	rs12531707	C	G	0.525845	1006
7	rs10234887	G	A	0.148111	1006
7	rs12669887	T	C	0.177932	1006
7	rs12668054	C	T	0.172962	1006
7	rs12707134	C	G	0.33996	1006
7	rs58375389	C	A	0.172962	1006
7	rs4728307	C	T	0.17495	1006
7	rs142054813	G	A	0.00596421	1006
7	rs186931935	A	G	0.0119284	1006
7	rs78333021	G	A	0.0377734	1006
7	rs61704473	G	A	0.149105	1006
7	rs17167423	G	A	0.149105	1006
7	rs2346449	G	T	0.663022	1006
7	rs7809889	G	C	0.481113	1006
7	rs77183025	G	A	0.0198807	1006
7	rs75509371	A	T	0.0526839	1006
7	rs35183531	A	G	0.185885	1006
7	rs9656434	A	G	0.194831	1006
7	rs10241422	G	T	0.0616302	1006
7	rs151158616	G	T	0.026839	1006
7	rs6950038	A	G	0.602386	1006
7	rs2346451	C	G	0.375746	1006
7	rs6955114	G	T	0.380716	1006
7	rs56682671	G	T	0.219682	1006
7	rs6955169	C	T	0.380716	1006
7	rs6955208	A	T	0.380716	1006
7	rs6955613	G	T	0.380716	1006
7	rs6975523	T	C	0.380716	1006
7	rs10250006	G	A	0.16998	1006
7	rs10249912	C	T	0.16998	1006
7	rs28417216	A	G	0.16998	1006
7	rs11983788	A	T	0.16501	1006
7	rs7798232	A	T	0.16998	1006
7	rs7798547	C	T	0.16998	1006
7	rs10254879	G	A	0.166998	1006
7	rs10228192	A	T	0.173956	1006
7	rs36101448	T	G	0.166004	1006
7	rs117941614	T	A	0.0646123	1006
7	rs10228418	A	T	0.166998	1006
7	rs35977684	C	T	0.166004	1006
7	rs6971048	C	T	0.166004	1006
7	rs6953409	T	C	0.166998	1006
7	rs6971064	C	A	0.166998	1006
7	rs3735049	A	C	0.609344	1006
7	rs6467515	T	G	0.609344	1006
7	rs4731995	G	A	0.17495	1006
7	rs4731996	A	C	0.605368	1006
7	rs1986692	A	G	0.412525	1006
7	rs34346121	C	G	0.434394	1006
7	rs4728308	A	G	0.17495	1006
7	rs6969506	A	G	0.17495	1006
7	rs4728309	G	A	0.167992	1006
7	rs4731997	T	G	0.602386	1006
7	rs7457999	T	C	0.244533	1006
7	rs55878406	A	G	0.204771	1006
7	rs2346452	G	A	0.607356	1006
7	rs6953296	G	A	0.601392	1006
7	rs1132683	G	A	0.141153	1006
7	rs3735047	G	A	0.562624	1006
7	rs3735046	G	A	0.700795	1006
7	rs2346453	A	G	0.695825	1006
7	rs10238398	T	A	0.700795	1006
7	rs10282007	C	T	0.704771	1006
7	rs10282224	G	A	0.699801	1006
7	rs12707135	G	A	0.701789	1006
7	rs7810147	C	T	0.699801	1006
7	rs138176761	G	A	0.0298211	1006
7	rs7810574	G	A	0.701789	1006
7	rs7810708	G	A	0.700795	1006
7	rs6979172	A	G	0.701789	1006
7	rs6961426	T	C	0.701789	1006
7	rs6467516	T	C	0.701789	1006
7	rs7779980	G	C	0.701789	1006
7	rs7780048	A	G	0.557654	1006
7	rs10242644	A	C	0.695825	1006
7	rs13225717	T	C	0.691849	1006
7	rs12531495	T	C	0.701789	1006
7	rs10272804	G	A	0.696819	1006
7	rs10243168	A	G	0.701789	1006
7	rs2346454	T	C	0.701789	1006
7	rs117125098	A	C	0.0377734	1006
7	rs11765630	A	T	0.696819	1006
7	rs7789921	A	G	0.699801	1006
7	rs76627595	C	G	0.0298211	1006
7	rs10954438	G	A	0.696819	1006
7	rs76118093	A	T	0.0795229	1006
7	rs12539865	C	A	0.696819	1006
7	rs12539923	G	A	0.696819	1006
7	rs6957026	A	G	0.701789	1006
7	rs6957345	A	G	0.701789	1006
7	rs10281405	C	A	0.133201	1006
7	rs6967575	A	G	0.142147	1006
7	rs150106347	C	G	0.028827	1006
7	rs12112034	G	A	0.143141	1006
7	rs7810234	C	T	0.703777	1006
7	rs10238132	C	T	0.141153	1006
7	rs10238681	G	A	0.140159	1006
7	rs10267912	A	G	0.140159	1006
7	rs7357112	G	A	0.142147	1006
7	rs7357258	T	C	0.140159	1006
7	rs73159133	A	G	0.128231	1006
7	rs7357260	T	C	0.141153	1006
7	rs7357145	C	A	0.141153	1006
7	rs7357150	G	A	0.140159	1006
7	rs56372533	C	T	0.153082	1006
7	rs7357285	T	C	0.141153	1006
7	rs7357152	G	A	0.140159	1006
7	rs60994469	C	T	0.141153	1006
7	rs10262737	G	A	0.141153	1006
7	rs56063954	G	T	0.0298211	1006
7	rs4728310	A	G	0.135189	1006
7	rs10266952	C	T	0.135189	1006
7	rs10224081	T	A	0.141153	1006
7	rs71535777	T	C	0.0119284	1006
7	rs10267860	C	G	0.136183	1006
7	rs55963182	C	T	0.0715706	1006
7	rs75068719	A	C	0.0616302	1006
7	rs10275444	C	T	0.136183	1006
7	rs10246346	A	G	0.142147	1006
7	rs10276299	G	A	0.137177	1006
7	rs6956659	G	A	0.842942	1006
7	rs6967074	G	A	0.5666	1006
7	rs6954364	T	C	0.708748	1006
7	rs112370475	A	G	0.0129225	1006
7	rs12668057	G	T	0.468191	1006
7	rs62462533	G	A	0.263419	1006
7	rs55974805	C	T	0.265408	1006
7	rs10241718	C	T	0.137177	1006
7	rs4728311	G	A	0.142147	1006
7	rs4731999	T	C	0.142147	1006
7	rs11977618	A	G	0.142147	1006
7	rs1836835	T	G	0.142147	1006
7	rs2346455	T	C	0.141153	1006
7	rs73159138	T	C	0.128231	1006
7	rs7790236	T	A	0.142147	1006
7	rs28818004	A	G	0.142147	1006
7	rs4732001	A	G	0.136183	1006
7	rs11762999	C	T	0.708748	1006
7	rs75241754	T	C	0.0974155	1006
7	rs35528290	C	T	0.0258449	1006
7	rs56965951	G	A	0.028827	1006
7	rs182833486	C	T	0.00596421	1006
7	rs2346456	C	A	0.136183	1006
7	rs55764386	G	A	0.468191	1006
7	rs6957257	T	C	0.142147	1006
7	rs1109703	T	A	0.142147	1006
7	rs878438	A	G	0.142147	1006
7	rs77404568	G	A	0.028827	1006
7	rs78703228	C	T	0.0129225	1006
7	rs2117952	G	C	0.139165	1006
7	rs2117951	T	C	0.71173	1006
7	rs4461842	T	C	0.0367793	1006
7	rs2346457	G	A	0.0367793	1006
7	rs147941526	C	T	0.0178926	1006
7	rs28534490	C	T	0.0447316	1006
7	rs62462541	C	G	0.00695825	1006
7	rs11982121	C	T	0.321074	1006
7	rs73724430	C	A	0.0437376	1006
7	rs36004660	G	A	0.0298211	1006
7	rs10282705	T	C	0.0497018	1006
7	rs4732003	G	T	0.0497018	1006
7	rs10280014	G	C	0.0497018	1006
7	rs10237171	C	G	0.0308151	1006
7	rs10267074	A	C	0.0337972	1006
7	rs28393449	C	T	0.0337972	1006
7	rs28522825	G	A	0.0337972	1006
7	rs2346277	G	A	0.708748	1006
7	rs146097216	A	G	0.0109344	1006
7	rs6969122	A	G	0.0417495	1006
7	rs6951526	T	G	0.0337972	1006
7	rs6957144	T	C	0.837972	1006
7	rs13438086	T	G	0.0337972	1006
7	rs73724435	T	C	0.0308151	1006
7	rs73724436	C	T	0.0337972	1006
7	rs13328348	A	G	0.0367793	1006
7	rs13328349	A	T	0.0337972	1006
7	rs13328341	T	C	0.0367793	1006
7	rs7341421	C	T	0.0367793	1006
7	rs7341443	C	T	0.0347913	1006
7	rs6953316	A	G	0.709742	1006
7	rs11975754	G	T	0.0367793	1006
7	rs10085876	A	G	0.0367793	1006
7	rs62462545	T	C	0.0129225	1006
7	rs6467518	A	G	0.0337972	1006
7	rs7796290	A	T	0.0347913	1006
7	rs12707136	C	T	0.558648	1006
7	rs117770221	G	A	0.0109344	1006
7	rs418797	C	T	0.867793	1006
7	rs141402510	T	A	0.0238569	1006
7	rs55861416	C	A	0.0815109	1006
7	rs11978174	C	G	0.0815109	1006
7	rs1222398	C	A	0.918489	1006
7	rs11971451	A	G	0.0815109	1006
7	rs17167448	C	T	0.0815109	1006
7	rs73454633	T	C	0.0815109	1006
7	rs448323	G	A	0.918489	1006
7	rs74624125	C	T	0.0805169	1006
7	rs74828035	A	G	0.0815109	1006
7	rs1222399	C	T	0.918489	1006
7	rs73454641	T	C	0.0815109	1006
7	rs78696036	T	C	0.082505	1006
7	rs17167451	G	C	0.082505	1006
7	rs73454642	G	A	0.0815109	1006
7	rs112823051	T	C	0.0805169	1006
7	rs73454649	G	C	0.0815109	1006
7	rs79920245	T	G	0.0815109	1006
7	rs77206411	T	C	0.0755467	1006
7	rs34060248	C	G	0.468191	1006
7	rs73454651	A	T	0.0805169	1006
7	rs17167453	T	C	0.0815109	1006
7	rs17167454	T	C	0.0815109	1006
7	rs17167455	G	A	0.0815109	1006
7	rs77776806	A	G	0.0815109	1006
7	rs17167456	G	A	0.0815109	1006
7	rs17167457	G	A	0.0775348	1006
7	rs75223950	G	A	0.0815109	1006
7	rs73454654	G	A	0.0934394	1006
7	rs17167459	A	G	0.0795229	1006
7	rs17167462	G	C	0.0815109	1006
7	rs73454658	G	C	0.0815109	1006
7	rs17167464	T	C	0.0815109	1006
7	rs13246630	A	G	0.637177	1006
7	rs73454662	T	G	0.082505	1006
7	rs17828320	C	A	0.026839	1006
7	rs384545	C	T	0.284294	1006
7	rs73454664	C	T	0.0805169	1006
7	rs16874410	A	G	0.0815109	1006
7	rs16874411	A	G	0.0815109	1006
7	rs724812	G	C	0.0815109	1006
7	rs11981906	G	C	0.0815109	1006
7	rs78839580	G	T	0.0815109	1006
7	rs17167477	T	C	0.0805169	1006
7	rs442352	T	C	0.337972	1006
7	rs17167481	C	T	0.0815109	1006
7	rs17167482	T	C	0.084493	1006
7	rs691130	T	G	0.372763	1006
7	rs17167483	C	T	0.0785288	1006
7	rs17167485	T	C	0.0795229	1006
7	rs73437216	C	T	0.0795229	1006
7	rs6947769	T	C	0.0864811	1006
7	rs17167488	A	G	0.0795229	1006
7	rs17167490	C	T	0.0795229	1006
7	rs7782175	T	C	0.633201	1006
7	rs2859809	G	A	0.0795229	1006
7	rs17167491	A	G	0.0795229	1006
7	rs17167492	G	A	0.0785288	1006
7	rs17167493	T	C	0.0795229	1006
7	rs73437224	T	C	0.0795229	1006
7	rs4142397	A	G	0.0795229	1006
7	rs73159150	G	A	0.026839	1006
7	rs34963814	G	A	0.287276	1006
7	rs112912364	A	G	0.0795229	1006
7	rs113142436	C	T	0.0159046	1006
7	rs7796327	T	C	0.0795229	1006
7	rs7777247	A	C	0.0785288	1006
7	rs511411	G	A	0.287276	1006
7	rs79859491	C	T	0.0795229	1006
7	rs113520200	C	T	0.0785288	1006
7	rs58535034	C	T	0.0795229	1006
7	rs16874415	T	C	0.0805169	1006
7	rs17167496	C	A	0.0785288	1006
7	rs17167498	T	C	0.0795229	1006
7	rs1222405	A	G	0.28827	1006
7	rs61144647	T	C	0.0795229	1006
7	rs1222406	G	A	0.289264	1006
7	rs74614696	A	G	0.027833	1006
7	rs17167501	G	A	0.0795229	1006
7	rs17167502	T	A	0.0795229	1006
7	rs17167503	A	G	0.0795229	1006
7	rs55716381	G	A	0.0795229	1006
7	rs572910	C	A	0.920477	1006
7	rs55781741	G	A	0.0795229	1006
7	rs6964432	G	A	0.632207	1006
7	rs55980630	C	T	0.0785288	1006
7	rs10453018	T	C	0.0795229	1006
7	rs183267810	C	T	0.00795229	1006
7	rs187934097	C	G	0.00795229	1006
7	rs112268816	C	T	0.0347913	1006
7	rs10453020	C	A	0.0795229	1006
7	rs2346458	T	C	0.0795229	1006
7	rs73437253	A	G	0.0795229	1006
7	rs10453021	A	G	0.0795229	1006
7	rs11973601	C	T	0.0795229	1006
7	rs11973675	C	T	0.0795229	1006
7	rs725393	T	G	0.0795229	1006
7	rs725392	T	G	0.0795229	1006
7	rs73159156	A	G	0.027833	1006
7	rs28411834	G	C	0.0795229	1006
7	rs28612481	C	T	0.0795229	1006
7	rs28409396	A	G	0.0785288	1006
7	rs28830254	G	A	0.0795229	1006
7	rs28729293	C	T	0.0805169	1006
7	rs6953590	C	T	0.71173	1006
7	rs56383670	G	C	0.0785288	1006
7	rs60094347	A	C	0.0795229	1006
7	rs56277524	C	T	0.0805169	1006
7	rs117898670	T	C	0.0238569	1006
7	rs17167512	A	C	0.0795229	1006
7	rs1222411	C	T	0.920477	1006
7	rs73437270	C	T	0.0795229	1006
7	rs6964460	A	C	0.71173	1006
7	rs998303	G	C	0.0795229	1006
7	rs997316	A	T	0.625249	1006
7	rs10488425	A	C	0.0795229	1006
7	rs17167516	A	G	0.0795229	1006
7	rs55948110	T	A	0.0109344	1006
7	rs1561111	G	A	0.71173	1006
7	rs1561112	T	C	0.471173	1006
7	rs80248120	T	C	0.0447316	1006
7	rs55763925	A	G	0.0795229	1006
7	rs56355527	C	T	0.0795229	1006
7	rs17167517	A	G	0.0795229	1006
7	rs56029115	A	G	0.0795229	1006
7	rs17167518	A	G	0.0795229	1006
7	rs7784775	A	C	0.0795229	1006
7	rs7804062	T	G	0.0795229	1006
7	rs7785278	G	A	0.0795229	1006
7	rs7804212	T	C	0.0795229	1006
7	rs7785445	G	T	0.0785288	1006
7	rs57390841	T	C	0.100398	1006
7	rs6467519	A	C	0.733598	1006
7	rs7785919	G	A	0.0795229	1006
7	rs7785920	G	A	0.0795229	1006
7	rs7785545	A	G	0.0795229	1006
7	rs17167525	T	C	0.0795229	1006
7	rs17167527	A	G	0.0795229	1006
7	rs16874427	A	C	0.0795229	1006
7	rs17761994	A	G	0.0735586	1006
7	rs413941	A	T	0.621272	1006
7	rs423455	C	A	0.911531	1006
7	rs59385814	C	T	0.0795229	1006
7	rs79223719	A	G	0.0795229	1006
7	rs56704492	G	A	0.0795229	1006
7	rs58932368	G	A	0.0795229	1006
7	rs60886564	G	T	0.0795229	1006
7	rs56921211	A	G	0.0795229	1006
7	rs59586797	T	C	0.0795229	1006
7	rs17167530	C	T	0.0795229	1006
7	rs17167533	A	G	0.0795229	1006
7	rs55790534	C	A	0.0795229	1006
7	rs1222396	A	G	0.151093	1006
7	rs16874428	A	G	0.0785288	1006
7	rs12670589	C	G	0.276342	1006
7	rs17167534	T	G	0.0795229	1006
7	rs17167537	T	C	0.0795229	1006
7	rs17167541	T	C	0.0795229	1006
7	rs58618503	G	A	0.0795229	1006
7	rs59685119	G	A	0.0795229	1006
7	rs58294730	C	T	0.0795229	1006
7	rs7804739	A	C	0.0795229	1006
7	rs79499527	C	G	0.0785288	1006
7	rs111371733	A	G	0.0795229	1006
7	rs34607748	A	G	0.0795229	1006
7	rs118097767	G	A	0.0129225	1006
7	rs73439418	A	G	0.0795229	1006
7	rs113797580	A	T	0.0795229	1006
7	rs73439423	G	A	0.0795229	1006
7	rs113126907	G	A	0.0795229	1006
7	rs16874429	A	G	0.0795229	1006
7	rs73439427	A	G	0.0795229	1006
7	rs17167543	T	A	0.0795229	1006
7	rs17167545	G	A	0.0795229	1006
7	rs17167548	G	A	0.0795229	1006
7	rs17167551	A	C	0.0795229	1006
7	rs17167553	G	T	0.0795229	1006
7	rs147035630	T	C	0.027833	1006
7	rs73439433	A	C	0.0795229	1006
7	rs11975308	A	G	0.0795229	1006
7	rs11982100	C	T	0.0795229	1006
7	rs17167560	C	G	0.0795229	1006
7	rs17167561	C	T	0.0795229	1006
7	rs118057333	C	T	0.00795229	1006
7	rs59572112	T	C	0.0795229	1006
7	rs11976293	A	G	0.0795229	1006
7	rs59016602	A	G	0.0795229	1006
7	rs728580	T	C	0.0795229	1006
7	rs728579	G	A	0.0795229	1006
7	rs728578	A	G	0.0795229	1006
7	rs11977260	A	G	0.0795229	1006
7	rs34881966	A	G	0.0795229	1006
7	rs73439448	C	T	0.0795229	1006
7	rs17167568	A	T	0.0795229	1006
7	rs75304530	A	C	0.0795229	1006
7	rs892985	G	A	0.0785288	1006
7	rs892984	C	G	0.0795229	1006
7	rs892983	C	A	0.0735586	1006
7	rs2164469	G	A	0.0795229	1006
7	rs2117950	C	G	0.0795229	1006
7	rs2117949	T	A	0.0795229	1006
7	rs73439454	G	T	0.0785288	1006
7	rs77849184	C	T	0.0785288	1006
7	rs78608735	C	G	0.0785288	1006
7	rs17167578	C	A	0.0735586	1006
7	rs57934505	G	A	0.0785288	1006
7	rs73159164	G	C	0.0964215	1006
7	rs79545011	G	A	0.0785288	1006
7	rs74303658	T	G	0.0785288	1006
7	rs16874430	C	T	0.0775348	1006
7	rs76842356	A	G	0.0735586	1006
7	rs17167581	G	A	0.0785288	1006
7	rs17167583	A	G	0.0109344	1006
7	rs57009983	T	C	0.0785288	1006
7	rs61488038	C	T	0.0785288	1006
7	rs4538812	C	T	0.0785288	1006
7	rs4538813	C	T	0.0785288	1006
7	rs4498485	T	C	0.0785288	1006
7	rs4319023	G	C	0.0785288	1006
7	rs5027102	G	A	0.0785288	1006
7	rs117780801	C	T	0.027833	1006
7	rs11971913	C	T	0.0785288	1006
7	rs7804209	G	C	0.0785288	1006
7	rs7807968	C	T	0.0785288	1006
7	rs80189222	A	C	0.0178926	1006
7	rs73439471	A	G	0.0785288	1006
7	rs73439474	G	A	0.0795229	1006
7	rs73439475	A	C	0.0785288	1006
7	rs78088542	A	G	0.0775348	1006
7	rs17167591	A	G	0.0785288	1006
7	rs76634310	A	G	0.0775348	1006
7	rs76287966	A	G	0.0427435	1006
7	rs74623799	C	T	0.0735586	1006
7	rs118127016	C	T	0.0765408	1006
7	rs6467520	A	G	0.0795229	1006
7	rs17167592	A	G	0.0775348	1006
7	rs381356	G	A	0.644135	1006
7	rs73159167	C	T	0.026839	1006
7	rs1222424	G	A	0.922465	1006
7	rs74303660	A	T	0.0735586	1006
7	rs116894553	A	G	0.0248509	1006
7	rs423165	G	A	0.920477	1006
7	rs55857809	G	A	0.0735586	1006
7	rs6952909	T	C	0.0775348	1006
7	rs75211065	G	A	0.0308151	1006
7	rs17167606	G	A	0.0785288	1006
7	rs560663	G	A	0.920477	1006
7	rs75986021	G	A	0.0775348	1006
7	rs79226462	C	G	0.0168986	1006
7	rs55731367	A	G	0.0735586	1006
7	rs112056570	A	C	0.028827	1006
7	rs11487152	T	C	0.0745527	1006
7	rs1369857	G	A	0.0745527	1006
7	rs76423390	T	C	0.0745527	1006
7	rs1436201	A	T	0.326044	1006
7	rs1222417	C	T	0.587475	1006
7	rs12673409	T	A	0.411531	1006
7	rs2881528	T	C	0.913519	1006
7	rs118068109	G	A	0.0159046	1006
7	rs41496145	G	A	0.0725646	1006
7	rs7808999	A	G	0.0854871	1006
7	rs74347385	C	T	0.0248509	1006
7	rs10488426	A	G	0.0715706	1006
7	rs117057858	G	A	0.0248509	1006
7	rs418484	A	T	0.588469	1006
7	rs434744	C	T	0.159046	1006
7	rs7808661	G	A	0.084493	1006
7	rs408150	G	C	0.914513	1006
7	rs149100921	G	A	0.0119284	1006
7	rs17167638	A	T	0.0715706	1006
7	rs60390156	C	G	0.425447	1006
7	rs137924052	C	T	0.00994036	1006
7	rs62465769	C	T	0.0357853	1006
7	rs4732008	C	G	0.327038	1006
7	rs17167639	G	T	0.0705765	1006
7	rs920134	T	C	0.0705765	1006
7	rs2082928	T	C	0.0705765	1006
7	rs17167642	T	C	0.084493	1006
7	rs503689	G	A	0.979125	1006
7	rs690745	T	A	0.411531	1006
7	rs139984400	G	T	0.0238569	1006
7	rs75996455	G	A	0.028827	1006
7	rs117519505	G	A	0.0258449	1006
7	rs35149449	C	T	0.0705765	1006
7	rs17167648	G	A	0.0656064	1006
7	rs116970713	A	G	0.0506958	1006
7	rs75193049	G	A	0.026839	1006
7	rs1222430	T	C	0.0795229	1006
7	rs72607802	C	A	0.0656064	1006
7	rs142544815	A	G	0.0248509	1006
7	rs150953294	G	A	0.0248509	1006
7	rs1421477	T	C	0.9334	1006
7	rs55842717	T	C	0.0685885	1006
7	rs56183330	C	T	0.0695825	1006
7	rs2544165	G	A	0.45328	1006
7	rs118001548	G	A	0.0337972	1006
7	rs141144146	G	C	0.0198807	1006
7	rs1421478	T	A	0.439364	1006
7	rs13310573	A	G	0.0258449	1006
7	rs143547554	C	T	0.440358	1006
7	rs143792782	G	A	0.0129225	1006
7	rs148079217	A	G	0.0467197	1006
7	rs142935679	C	G	0.0129225	1006
7	rs76169021	C	T	0.0417495	1006
7	rs1993058	G	A	0.440358	1006
7	rs2544172	T	C	0.469185	1006
7	rs12669960	A	G	0.444334	1006
7	rs34904752	T	C	0.0119284	1006
7	rs1450890	G	A	0.329026	1006
7	rs11770521	A	C	0.447316	1006
```
