## Supplementary material for "Characterization of shared and ancestry-specific signals driving complex traits using multi-ancestry fine-mapping": s1_ref.bim

```
7	rs116939372	0	132628654	T	G
7	rs12386603	0	132629069	T	G
7	rs11977063	0	132629489	A	C
7	rs929714	0	132630046	A	G
7	rs74466698	0	132631170	A	G
7	rs112566958	0	132631202	C	T
7	rs10954398	0	132631281	A	C
7	rs7787392	0	132631401	T	C
7	rs10240304	0	132631964	A	G
7	rs144907163	0	132633302	A	C
7	rs17166813	0	132633798	G	A
7	rs115359217	0	132634242	T	C
7	rs10278995	0	132634512	C	T
7	rs7796514	0	132634640	C	T
7	rs10282039	0	132634679	C	T
7	rs7796910	0	132634737	G	A
7	rs6467451	0	132634837	A	T
7	rs118080861	0	132634993	C	T
7	rs117839521	0	132635253	G	A
7	rs4731921	0	132635623	T	C
7	rs10243533	0	132636154	T	C
7	rs78136188	0	132636948	A	G
7	rs150591514	0	132637005	T	C
7	rs10248248	0	132637579	T	C
7	rs117870435	0	132638057	G	A
7	rs117349909	0	132638645	G	A
7	rs7781070	0	132638878	A	T
7	rs7781195	0	132638879	C	T
7	rs12533584	0	132639577	G	A
7	rs117765359	0	132640955	T	C
7	rs11983398	0	132641281	A	T
7	rs74439568	0	132641519	A	G
7	rs76981097	0	132641967	T	C
7	rs140348926	0	132642148	C	T
7	rs146801193	0	132642797	C	G
7	rs28710211	0	132642961	G	A
7	rs10238727	0	132643864	C	T
7	rs117314897	0	132644156	A	G
7	rs6951454	0	132644903	C	T
7	rs76857224	0	132645047	G	A
7	rs75468200	0	132645089	G	A
7	rs7804370	0	132645222	T	G
7	rs77493143	0	132645346	A	G
7	rs28361975	0	132645417	A	C
7	rs74318532	0	132645427	T	C
7	rs78291128	0	132645647	A	G
7	rs2343633	0	132645770	A	G
7	rs10247871	0	132646222	G	T
7	rs10263224	0	132646357	T	A
7	rs117308006	0	132646359	G	A
7	rs77886666	0	132646958	A	T
7	rs116899079	0	132647504	A	G
7	rs183064434	0	132648024	A	G
7	rs7783736	0	132648216	T	C
7	rs191807276	0	132648284	C	T
7	rs7801119	0	132648376	G	A
7	rs4731922	0	132649642	T	G
7	rs17166821	0	132650190	C	G
7	rs56196277	0	132650458	G	A
7	rs11981132	0	132651130	G	C
7	rs2042067	0	132651302	T	C
7	rs7799350	0	132651425	T	C
7	rs4728274	0	132652066	T	C
7	rs4731923	0	132652316	A	G
7	rs4731924	0	132652341	A	G
7	rs7798220	0	132652640	C	G
7	rs17166828	0	132652878	T	C
7	rs117271993	0	132653037	G	T
7	rs80014365	0	132653589	T	G
7	rs6971707	0	132654255	C	T
7	rs77536594	0	132655492	T	C
7	rs117551236	0	132655782	T	C
7	rs12707063	0	132656873	A	C
7	rs2058944	0	132657259	C	T
7	rs7787607	0	132657680	A	T
7	rs2058945	0	132658084	C	A
7	rs2042068	0	132659059	A	G
7	rs6960797	0	132659374	A	G
7	rs7799141	0	132660489	A	G
7	rs144663601	0	132660520	G	A
7	rs62465311	0	132661197	C	T
7	rs1421303	0	132661637	T	G
7	rs1011837	0	132662469	T	A
7	rs11766271	0	132662568	G	A
7	rs2160895	0	132663138	C	A
7	rs10269475	0	132663381	T	C
7	rs6947589	0	132663425	T	C
7	rs1014700	0	132664010	C	G
7	rs4731925	0	132664757	C	T
7	rs79002883	0	132665320	G	A
7	rs147237996	0	132666184	T	C
7	rs7781843	0	132666768	G	A
7	rs6948238	0	132666863	G	A
7	rs6948353	0	132666888	G	T
7	rs62465313	0	132667026	T	C
7	rs6467453	0	132667955	A	G
7	rs12673767	0	132668685	C	T
7	rs6467454	0	132671335	G	A
7	rs6467455	0	132671407	A	G
7	rs4731927	0	132671534	C	T
7	rs10239315	0	132672067	A	C
7	rs6967168	0	132672192	T	G
7	rs6947082	0	132672270	C	G
7	rs10269293	0	132672310	C	T
7	rs10269489	0	132672329	G	A
7	rs12155297	0	132672849	C	G
7	rs71535712	0	132673434	G	A
7	rs191306628	0	132673520	A	T
7	rs1009909	0	132673521	T	A
7	rs1011639	0	132674075	T	G
7	rs78936923	0	132674561	T	C
7	rs1421304	0	132675366	C	T
7	rs1421306	0	132675441	C	T
7	rs6956407	0	132677357	T	C
7	rs28629389	0	132677793	C	T
7	rs7811834	0	132678428	G	C
7	rs7794951	0	132678578	T	G
7	rs7784869	0	132679678	G	A
7	rs1421307	0	132679798	G	A
7	rs13239310	0	132680427	C	T
7	rs10276900	0	132681030	A	C
7	rs10247648	0	132681093	C	G
7	rs74501863	0	132681317	C	A
7	rs6977953	0	132681426	T	G
7	rs7809527	0	132683047	C	T
7	rs10237617	0	132683626	G	A
7	rs1035293	0	132684307	G	A
7	rs1035294	0	132684387	T	C
7	rs10267826	0	132684498	A	G
7	rs7802619	0	132684929	T	C
7	rs4731928	0	132685064	C	T
7	rs4728277	0	132685816	T	C
7	rs10275575	0	132685943	A	G
7	rs79663369	0	132688560	C	T
7	rs6467457	0	132688841	G	A
7	rs6467458	0	132688852	T	C
7	rs62465318	0	132688953	C	A
7	rs10085702	0	132689271	C	G
7	rs55790233	0	132689699	T	C
7	rs60141001	0	132690133	C	G
7	rs6959725	0	132690370	T	G
7	rs13233438	0	132690684	G	C
7	rs10267851	0	132691534	G	A
7	rs10264205	0	132691625	T	C
7	rs56182580	0	132691858	T	C
7	rs35598556	0	132692299	C	T
7	rs6467459	0	132692468	T	C
7	rs140199795	0	132692500	T	C
7	rs12535119	0	132692532	C	T
7	rs10253995	0	132693536	C	T
7	rs6969420	0	132693770	A	C
7	rs112689820	0	132693997	A	G
7	rs113827847	0	132694001	G	A
7	rs12707068	0	132694017	G	A
7	rs12707069	0	132694079	G	A
7	rs74939204	0	132694557	A	G
7	rs7807434	0	132694923	C	G
7	rs62465321	0	132695003	G	C
7	rs10262122	0	132695441	C	T
7	rs12707072	0	132696711	G	A
7	rs62465322	0	132696952	C	A
7	rs10230652	0	132697829	T	C
7	rs4728278	0	132698067	C	G
7	rs10274628	0	132698149	G	A
7	rs2160896	0	132698885	C	T
7	rs2111815	0	132699246	G	A
7	rs2111816	0	132699295	A	G
7	rs10227317	0	132700606	C	T
7	rs10227864	0	132700883	G	C
7	rs80313136	0	132700947	A	G
7	rs11982160	0	132702771	G	C
7	rs10954401	0	132703385	T	A
7	rs62465325	0	132703463	G	A
7	rs1833447	0	132703923	A	G
7	rs10277418	0	132704072	G	C
7	rs10247898	0	132704259	A	C
7	rs13223619	0	132706112	G	A
7	rs17421819	0	132706981	G	A
7	rs4731929	0	132707428	T	C
7	rs17421874	0	132708865	G	A
7	rs13235276	0	132709293	C	T
7	rs143024676	0	132710942	G	T
7	rs10248077	0	132711550	C	T
7	rs67235308	0	132712123	A	G
7	rs13226173	0	132712250	A	G
7	rs13226580	0	132712492	C	T
7	rs145490197	0	132713327	T	G
7	rs10237904	0	132713924	G	A
7	rs2160897	0	132714739	A	G
7	rs7807365	0	132715837	T	C
7	rs78749406	0	132716332	T	C
7	rs10246888	0	132716441	G	C
7	rs7808471	0	132716502	T	C
7	rs56093868	0	132717638	T	A
7	rs117691920	0	132717725	A	G
7	rs7798910	0	132718087	A	G
7	rs10488217	0	132719216	A	T
7	rs78193687	0	132719349	G	A
7	rs7796888	0	132722683	C	T
7	rs10253870	0	132723525	C	T
7	rs58712861	0	132725898	T	G
7	rs10265672	0	132726051	C	T
7	rs55861011	0	132727695	C	T
7	rs28519693	0	132727843	G	C
7	rs74456002	0	132728713	G	A
7	rs12707076	0	132729814	G	C
7	rs17337790	0	132729932	T	A
7	rs12707077	0	132729981	T	C
7	rs10215041	0	132730966	G	A
7	rs10238562	0	132731615	A	G
7	rs13239083	0	132732992	G	A
7	rs6467460	0	132735620	C	A
7	rs10226377	0	132735931	C	A
7	rs116930608	0	132737581	C	T
7	rs117259512	0	132738099	G	A
7	rs117588838	0	132739501	T	C
7	rs62465353	0	132740994	T	A
7	rs10247802	0	132741421	C	G
7	rs17422732	0	132741488	T	A
7	rs12707078	0	132741607	T	C
7	rs12531471	0	132741757	C	T
7	rs6953845	0	132741896	T	C
7	rs17338210	0	132742557	G	C
7	rs1362896	0	132743709	A	G
7	rs7782890	0	132744623	C	T
7	rs9641946	0	132745225	T	G
7	rs77937076	0	132745313	T	C
7	rs10246247	0	132745997	G	A
7	rs10249829	0	132746688	C	T
7	rs79143202	0	132746796	C	T
7	rs10266231	0	132747418	T	G
7	rs10254836	0	132748398	C	T
7	rs149676167	0	132751172	G	A
7	rs147484416	0	132754323	A	G
7	rs142219618	0	132755254	C	T
7	rs146457733	0	132756548	A	G
7	rs11763893	0	132756655	A	G
7	rs117007879	0	132757929	C	T
7	rs75369386	0	132758272	C	A
7	rs147027278	0	132758324	C	G
7	rs12667425	0	132758632	T	C
7	rs143860710	0	132759749	G	A
7	rs10488220	0	132760123	C	A
7	rs10954404	0	132760805	T	C
7	rs28695545	0	132761321	T	A
7	rs12537090	0	132765477	G	T
7	rs11769814	0	132766584	C	G
7	rs17338845	0	132766704	G	T
7	rs2880936	0	132767245	A	C
7	rs6947682	0	132767566	G	T
7	rs145504692	0	132769251	G	A
7	rs11772724	0	132769318	C	A
7	rs2344730	0	132770338	C	A
7	rs2344731	0	132770429	T	C
7	rs6955632	0	132773903	A	G
7	rs6467462	0	132774159	G	A
7	rs17339165	0	132774918	C	T
7	rs9649584	0	132775133	C	T
7	rs7803936	0	132776798	C	G
7	rs10954405	0	132777172	G	T
7	rs9649044	0	132777678	C	T
7	rs4626540	0	132778866	C	T
7	rs117127691	0	132779143	C	T
7	rs2880598	0	132779383	C	T
7	rs12707082	0	132779465	T	C
7	rs74947700	0	132780371	C	T
7	rs2343296	0	132781601	C	T
7	rs1987261	0	132781865	C	T
7	rs146053817	0	132782365	G	A
7	rs9791792	0	132782546	A	C
7	rs7791284	0	132783149	T	C
7	rs185939140	0	132783334	A	G
7	rs7791731	0	132783390	T	C
7	rs181915840	0	132783414	G	A
7	rs190716231	0	132783436	G	C
7	rs2343316	0	132784554	C	G
7	rs10954406	0	132784740	A	G
7	rs143057924	0	132784755	A	T
7	rs1806748	0	132785472	A	T
7	rs10274483	0	132786126	A	G
7	rs10245117	0	132786142	C	T
7	rs11975772	0	132786157	C	T
7	rs10488223	0	132786197	T	C
7	rs10275007	0	132786545	A	G
7	rs2343315	0	132787810	T	C
7	rs2343314	0	132787857	C	T
7	rs2343313	0	132787893	C	T
7	rs2343312	0	132787983	G	C
7	rs10282739	0	132788101	A	G
7	rs2343311	0	132788107	T	G
7	rs113960110	0	132788357	C	T
7	rs77790353	0	132788396	A	T
7	rs11771534	0	132788602	T	C
7	rs6970069	0	132789166	C	T
7	rs76538630	0	132789269	C	T
7	rs10276897	0	132789774	T	C
7	rs11768845	0	132789778	C	T
7	rs56153964	0	132791081	A	G
7	rs10248144	0	132791998	G	A
7	rs78142513	0	132792838	G	A
7	rs62467374	0	132792882	G	A
7	rs4731933	0	132793329	G	A
7	rs4731934	0	132793637	A	C
7	rs17424227	0	132794130	T	C
7	rs10954407	0	132794486	A	C
7	rs11761700	0	132794601	A	C
7	rs10263897	0	132795603	C	T
7	rs10234512	0	132795695	A	C
7	rs79999023	0	132796024	G	A
7	rs2880604	0	132796245	C	A
7	rs17424324	0	132796323	A	T
7	rs56759003	0	132796466	G	A
7	rs4728279	0	132796605	C	T
7	rs4731935	0	132796735	T	C
7	rs117476667	0	132796956	G	A
7	rs11981179	0	132797012	C	A
7	rs17339794	0	132797144	T	C
7	rs7780540	0	132797209	C	G
7	rs62467376	0	132797906	A	G
7	rs11764777	0	132798024	A	C
7	rs78878232	0	132798252	T	A
7	rs13242586	0	132798968	C	T
7	rs62467377	0	132800092	A	C
7	rs6963163	0	132800395	A	G
7	rs10046599	0	132800527	G	A
7	rs10954408	0	132800556	G	A
7	rs73165617	0	132800701	G	A
7	rs10226765	0	132801215	C	T
7	rs7801321	0	132801582	A	G
7	rs10267221	0	132801788	G	A
7	rs6950923	0	132803279	G	A
7	rs75315507	0	132803403	G	A
7	rs79779681	0	132803595	G	A
7	rs12707083	0	132804434	A	C
7	rs6956329	0	132804472	A	T
7	rs7793721	0	132804599	G	A
7	rs55737605	0	132804620	C	T
7	rs116488543	0	132804896	T	C
7	rs76248644	0	132804902	A	C
7	rs77422420	0	132804981	T	G
7	rs7777197	0	132805055	T	C
7	rs2343323	0	132805104	C	T
7	rs17166902	0	132805848	C	A
7	rs10954409	0	132806864	C	T
7	rs192239801	0	132807146	G	T
7	rs150063389	0	132808993	G	A
7	rs35692244	0	132809230	A	G
7	rs9886121	0	132810239	C	G
7	rs140808216	0	132810671	G	A
7	rs73165618	0	132810996	A	C
7	rs77266212	0	132811386	G	A
7	rs12536359	0	132811702	A	C
7	rs79282173	0	132811790	T	C
7	rs148678952	0	132812020	G	A
7	rs10232490	0	132813195	C	T
7	rs4728280	0	132813492	C	A
7	rs4038364	0	132813905	A	G
7	rs4038363	0	132813934	G	A
7	rs4236638	0	132814496	T	C
7	rs4620226	0	132814642	A	G
7	rs187796401	0	132814721	A	G
7	rs183790397	0	132815161	C	T
7	rs4501529	0	132815880	G	A
7	rs2880594	0	132816149	C	T
7	rs117805252	0	132816251	C	T
7	rs143249347	0	132817035	C	T
7	rs116924427	0	132818122	C	T
7	rs59325670	0	132818340	A	G
7	rs73165623	0	132818721	T	C
7	rs117295419	0	132818793	A	T
7	rs148133607	0	132818939	C	T
7	rs17424957	0	132819000	C	T
7	rs4236639	0	132819798	G	C
7	rs2880602	0	132820026	G	T
7	rs73165626	0	132820200	A	G
7	rs10281523	0	132821236	T	C
7	rs4731936	0	132821583	C	T
7	rs4731937	0	132821780	C	T
7	rs7459152	0	132822204	T	C
7	rs7456888	0	132822216	G	A
7	rs78013488	0	132822264	T	A
7	rs2343319	0	132822540	A	G
7	rs142953054	0	132823737	G	A
7	rs7800900	0	132824117	A	G
7	rs116963784	0	132824636	C	T
7	rs2003426	0	132824955	G	A
7	rs117628292	0	132825211	C	G
7	rs11980115	0	132825878	C	T
7	rs10954410	0	132826886	G	A
7	rs117917080	0	132827574	G	A
7	rs2343318	0	132828320	T	G
7	rs17166918	0	132828573	T	G
7	rs58832693	0	132828575	G	A
7	rs10233509	0	132829010	T	G
7	rs62469905	0	132829312	G	A
7	rs34884911	0	132829572	G	A
7	rs118179458	0	132829585	C	T
7	rs73451334	0	132829685	A	G
7	rs6944266	0	132829875	T	G
7	rs148777440	0	132830088	A	C
7	rs141273707	0	132830798	C	T
7	rs10255857	0	132831195	A	T
7	rs117519169	0	132831273	G	A
7	rs73165629	0	132831619	C	T
7	rs78469334	0	132831627	C	T
7	rs56173712	0	132832099	C	T
7	rs78048444	0	132832218	A	G
7	rs56262683	0	132832288	C	T
7	rs12707084	0	132832318	C	T
7	rs6467466	0	132832555	C	T
7	rs142426964	0	132832620	T	C
7	rs41519445	0	132835204	T	G
7	rs4236640	0	132835265	C	T
7	rs73165630	0	132835517	T	C
7	rs6467467	0	132835532	G	A
7	rs59315421	0	132836682	T	C
7	rs139374279	0	132837018	T	C
7	rs4480055	0	132837210	G	A
7	rs13226158	0	132837303	C	T
7	rs11765889	0	132837672	T	C
7	rs10233554	0	132838047	G	A
7	rs35930927	0	132838971	C	T
7	rs62469941	0	132839203	G	A
7	rs10237964	0	132839306	C	G
7	rs10238277	0	132839431	G	A
7	rs77234201	0	132839433	A	G
7	rs17425476	0	132839682	C	T
7	rs4142542	0	132839865	G	A
7	rs116958601	0	132840045	C	T
7	rs76581414	0	132840067	C	T
7	rs7802550	0	132840184	T	C
7	rs78926499	0	132840652	C	T
7	rs10954411	0	132841506	A	T
7	rs4731939	0	132841789	T	C
7	rs12707085	0	132841885	C	T
7	rs183196294	0	132842082	C	T
7	rs62469945	0	132842551	C	T
7	rs12671437	0	132842858	A	G
7	rs2343268	0	132843460	T	C
7	rs117639945	0	132845090	G	A
7	rs117118223	0	132847736	C	T
7	rs140468173	0	132848976	A	C
7	rs6969448	0	132849038	A	C
7	rs151019319	0	132849048	G	T
7	rs146960908	0	132850180	C	A
7	rs6975382	0	132850309	A	G
7	rs10265697	0	132851234	C	T
7	rs76582525	0	132851638	G	A
7	rs35140405	0	132851794	A	T
7	rs144034359	0	132852877	A	T
7	rs144525480	0	132853454	G	C
7	rs111951331	0	132854506	C	G
7	rs10259794	0	132854875	C	T
7	rs11972453	0	132855307	A	G
7	rs13227651	0	132855464	C	T
7	rs73165634	0	132856222	T	C
7	rs79583773	0	132856555	C	T
7	rs78891435	0	132857257	A	G
7	rs10242684	0	132857710	A	G
7	rs146687467	0	132857907	T	C
7	rs10273168	0	132858440	C	T
7	rs7808835	0	132858834	T	A
7	rs2343310	0	132858908	T	C
7	rs73165635	0	132859215	A	T
7	rs75849894	0	132860426	C	T
7	rs11760697	0	132860672	C	G
7	rs13228674	0	132861665	T	A
7	rs113393790	0	132862560	C	T
7	rs73165638	0	132863575	C	T
7	rs116885325	0	132863713	A	G
7	rs11767440	0	132864003	G	C
7	rs4236641	0	132864577	G	T
7	rs76579700	0	132864911	G	A
7	rs117578485	0	132865334	G	T
7	rs6954960	0	132865353	T	G
7	rs144246006	0	132865658	A	G
7	rs11979991	0	132865998	G	A
7	rs10233691	0	132866012	A	G
7	rs10263779	0	132866311	G	A
7	rs10279327	0	132866328	T	C
7	rs10279444	0	132866403	T	C
7	rs6944686	0	132866718	G	A
7	rs10267007	0	132866736	C	T
7	rs6944882	0	132867010	C	T
7	rs145039854	0	132867108	C	T
7	rs6950530	0	132868257	A	T
7	rs4236642	0	132868947	C	T
7	rs4731941	0	132869031	G	A
7	rs6467468	0	132869067	A	G
7	rs6467469	0	132869276	G	T
7	rs6942866	0	132869834	T	C
7	rs6961647	0	132870451	A	T
7	rs6966105	0	132870841	C	T
7	rs13222206	0	132871159	A	G
7	rs7800195	0	132871535	G	A
7	rs7776646	0	132871675	A	G
7	rs140322707	0	132871993	C	T
7	rs113787663	0	132872001	C	T
7	rs141877668	0	132872303	T	C
7	rs4728281	0	132872509	G	A
7	rs13236703	0	132872800	G	A
7	rs4389875	0	132873077	C	T
7	rs59143542	0	132873658	C	T
7	rs79754361	0	132873809	T	C
7	rs73165641	0	132873927	T	A
7	rs62470902	0	132874175	A	G
7	rs111512822	0	132874274	A	G
7	rs11976774	0	132875192	A	G
7	rs10282637	0	132875600	G	A
7	rs10223893	0	132875693	G	A
7	rs10253602	0	132876218	A	G
7	rs10243334	0	132876683	T	C
7	rs111433730	0	132877463	T	C
7	rs4349926	0	132877509	T	C
7	rs10232019	0	132877796	C	G
7	rs76329872	0	132877898	G	A
7	rs117712972	0	132877957	C	T
7	rs10232403	0	132878132	C	T
7	rs10232835	0	132878307	G	C
7	rs4731942	0	132878508	C	T
7	rs113503438	0	132878579	C	T
7	rs116977328	0	132878698	T	C
7	rs58991733	0	132878944	C	T
7	rs73165643	0	132878988	C	T
7	rs10265908	0	132879125	A	G
7	rs74960386	0	132879133	G	A
7	rs62470905	0	132879241	C	T
7	rs143529616	0	132879273	C	T
7	rs12533456	0	132879799	C	T
7	rs4275150	0	132880264	C	T
7	rs80320932	0	132880309	T	C
7	rs28472762	0	132880965	T	G
7	rs111736669	0	132881164	G	A
7	rs10245131	0	132881211	C	T
7	rs6968565	0	132882106	A	G
7	rs6969503	0	132882481	G	A
7	rs7806694	0	132883293	C	T
7	rs73451395	0	132883625	G	A
7	rs117419474	0	132883806	A	T
7	rs10235218	0	132883828	G	A
7	rs117573379	0	132883982	G	A
7	rs9886040	0	132884028	C	A
7	rs7811621	0	132884221	C	A
7	rs73165647	0	132884498	G	A
7	rs35516253	0	132885436	G	A
7	rs117637369	0	132885700	C	T
7	rs28375034	0	132886052	G	A
7	rs76887766	0	132886101	C	T
7	rs34214574	0	132886923	C	G
7	rs6467472	0	132887036	T	A
7	rs190371490	0	132887046	C	A
7	rs55819134	0	132887057	A	C
7	rs10277847	0	132887579	A	G
7	rs12707086	0	132887876	G	C
7	rs7778876	0	132888047	T	A
7	rs149105558	0	132888312	A	T
7	rs7800577	0	132888793	C	T
7	rs7800830	0	132888811	G	A
7	rs7783652	0	132888855	T	C
7	rs62470908	0	132889934	A	T
7	rs150949599	0	132889989	T	C
7	rs67408087	0	132890025	T	C
7	rs10230840	0	132890146	A	T
7	rs10261030	0	132890521	G	C
7	rs73165652	0	132890856	G	A
7	rs6955404	0	132891647	C	A
7	rs6467473	0	132891831	C	T
7	rs10276079	0	132892136	A	C
7	rs56036135	0	132892731	C	T
7	rs73165654	0	132894411	G	A
7	rs4389876	0	132895495	C	A
7	rs146469299	0	132895807	C	T
7	rs142789298	0	132896131	G	T
7	rs143223701	0	132896353	C	A
7	rs116759958	0	132896867	A	C
7	rs58115480	0	132897130	A	G
7	rs36198873	0	132897139	A	T
7	rs143285287	0	132897215	T	C
7	rs6950075	0	132897804	G	C
7	rs6970217	0	132898017	T	C
7	rs6950189	0	132898129	A	G
7	rs6467474	0	132898164	A	T
7	rs55864567	0	132898422	G	A
7	rs9692288	0	132899125	G	A
7	rs4335058	0	132899601	T	G
7	rs4272312	0	132899833	C	T
7	rs10236562	0	132900017	T	C
7	rs6962059	0	132900540	G	T
7	rs10254347	0	132900942	A	G
7	rs6467475	0	132901801	G	A
7	rs34436982	0	132901981	A	T
7	rs2344701	0	132902015	G	A
7	rs1986896	0	132902407	T	C
7	rs6948495	0	132903031	C	T
7	rs6948684	0	132903202	A	G
7	rs146915586	0	132903218	G	A
7	rs12669024	0	132903789	A	C
7	rs78285750	0	132904263	C	G
7	rs28562744	0	132904676	G	A
7	rs28408799	0	132904779	G	A
7	rs6959288	0	132905069	A	G
7	rs6980193	0	132905391	T	A
7	rs141933693	0	132905532	A	G
7	rs10253204	0	132906015	A	G
7	rs10224071	0	132906106	C	T
7	rs56209920	0	132906222	T	C
7	rs10253629	0	132906361	A	G
7	rs6965761	0	132906533	G	A
7	rs113424768	0	132906622	T	A
7	rs75877758	0	132906835	A	C
7	rs9942555	0	132907121	G	T
7	rs146771115	0	132907454	T	C
7	rs11971960	0	132907480	G	A
7	rs11978702	0	132907525	A	G
7	rs11979455	0	132907651	A	G
7	rs12531997	0	132907681	G	C
7	rs10231903	0	132907794	C	T
7	rs150121576	0	132907864	C	T
7	rs7807411	0	132907916	C	G
7	rs7807578	0	132908104	A	G
7	rs7807579	0	132908112	A	T
7	rs7807932	0	132908384	A	G
7	rs13229028	0	132908492	A	G
7	rs144825179	0	132908801	C	T
7	rs4580988	0	132908837	G	A
7	rs6963507	0	132909369	T	C
7	rs6948199	0	132909909	G	A
7	rs117328861	0	132910278	C	T
7	rs7805926	0	132911011	T	G
7	rs7806085	0	132911126	T	C
7	rs6467476	0	132911336	A	G
7	rs7784293	0	132912117	T	C
7	rs7784444	0	132912224	T	C
7	rs7801711	0	132912277	G	C
7	rs7801714	0	132912288	G	C
7	rs7801964	0	132912403	G	A
7	rs3857863	0	132912800	G	A
7	rs28369400	0	132913071	C	T
7	rs4476947	0	132913481	G	C
7	rs6979285	0	132913887	G	A
7	rs4096503	0	132914027	C	T
7	rs6467477	0	132914361	A	G
7	rs62470911	0	132914515	G	A
7	rs142608523	0	132914594	A	G
7	rs6467478	0	132914736	A	C
7	rs6467479	0	132914921	G	C
7	rs13235319	0	132915124	C	A
7	rs6951889	0	132915965	C	T
7	rs17573824	0	132916149	C	G
7	rs6952699	0	132916395	C	A
7	rs6467480	0	132916747	C	T
7	rs148128132	0	132916768	T	C
7	rs7790877	0	132917054	G	A
7	rs185557955	0	132917797	A	T
7	rs7778597	0	132917983	T	G
7	rs6467481	0	132918336	G	A
7	rs6467482	0	132918345	A	C
7	rs1922419	0	132919013	A	G
7	rs34912275	0	132919620	A	C
7	rs75411528	0	132920099	G	A
7	rs56362620	0	132920319	T	C
7	rs10279531	0	132920710	T	C
7	rs11769029	0	132921961	T	G
7	rs62470912	0	132921963	G	T
7	rs11765571	0	132922227	G	A
7	rs111842783	0	132922571	G	A
7	rs7793812	0	132922589	G	C
7	rs10954413	0	132922802	A	G
7	rs28438561	0	132923063	C	T
7	rs7795177	0	132923564	G	A
7	rs7794810	0	132923584	A	G
7	rs7798806	0	132923815	A	G
7	rs73436916	0	132924399	G	A
7	rs73724504	0	132924484	C	G
7	rs57031295	0	132924729	G	T
7	rs12536646	0	132924777	C	T
7	rs75334297	0	132924778	G	A
7	rs73165661	0	132925070	G	C
7	rs73165662	0	132925252	C	T
7	rs559390191	0	132925846	C	T
7	rs528674450	0	132925848	T	A
7	rs17166971	0	132925928	T	C
7	rs10278869	0	132926114	T	A
7	rs10279120	0	132926382	T	A
7	rs10263384	0	132926388	C	G
7	rs7778404	0	132927070	A	G
7	rs2880925	0	132927272	G	T
7	rs11770426	0	132927399	G	A
7	rs7779514	0	132927548	G	T
7	rs7802313	0	132927792	T	C
7	rs6467483	0	132928633	C	T
7	rs56736669	0	132928645	G	A
7	rs77082594	0	132928775	G	A
7	rs7789317	0	132929546	A	G
7	rs35792732	0	132929804	C	T
7	rs6943707	0	132930576	T	C
7	rs61069430	0	132930728	A	G
7	rs55683953	0	132930976	A	G
7	rs10241020	0	132931302	T	A
7	rs10225463	0	132931323	C	T
7	rs76670785	0	132931347	C	T
7	rs10225804	0	132931436	G	A
7	rs73165663	0	132931544	T	C
7	rs6467484	0	132932589	A	G
7	rs10240826	0	132933176	A	G
7	rs79236554	0	132933856	T	C
7	rs7792140	0	132934699	G	A
7	rs7792155	0	132934726	G	A
7	rs28762438	0	132935446	T	G
7	rs35542623	0	132935475	A	G
7	rs10224424	0	132936337	G	A
7	rs41274182	0	132938095	G	A
7	rs7790835	0	132938112	T	C
7	rs13437786	0	132938179	G	A
7	rs13438084	0	132938197	T	C
7	rs6980297	0	132938829	A	G
7	rs6962538	0	132938858	T	C
7	rs73165664	0	132939031	C	A
7	rs7777153	0	132939309	C	T
7	rs7777427	0	132939378	G	T
7	rs73165665	0	132939487	C	T
7	rs7777691	0	132939543	G	C
7	rs61180147	0	132940824	G	C
7	rs58625326	0	132940830	C	T
7	rs61627000	0	132941032	T	C
7	rs10246646	0	132943153	T	A
7	rs73148903	0	132943231	C	T
7	rs1882540	0	132944215	T	C
7	rs183401816	0	132944467	A	G
7	rs147510662	0	132945122	G	A
7	rs144111932	0	132945318	C	T
7	rs10215367	0	132945754	C	T
7	rs4433086	0	132945995	C	A
7	rs4433087	0	132946002	C	T
7	rs78150316	0	132946288	C	T
7	rs73148906	0	132946598	G	A
7	rs74553879	0	132947117	C	T
7	rs35284403	0	132948884	T	C
7	rs148499300	0	132952376	A	G
7	rs1343697	0	132952983	C	G
7	rs5008332	0	132953093	G	A
7	rs2178689	0	132953698	A	T
7	rs58092510	0	132953784	G	A
7	rs17652997	0	132954498	A	T
7	rs12707087	0	132954533	T	C
7	rs68122915	0	132955935	A	T
7	rs10262862	0	132956034	C	T
7	rs10263196	0	132956182	G	A
7	rs78351931	0	132956303	G	T
7	rs78336500	0	132956482	G	A
7	rs10263688	0	132956535	G	C
7	rs142750626	0	132956659	A	C
7	rs73436962	0	132958235	C	T
7	rs12112133	0	132960079	T	C
7	rs7782102	0	132961268	T	C
7	rs1882538	0	132961738	G	A
7	rs9632700	0	132962968	A	G
7	rs56199107	0	132964888	A	T
7	rs13242614	0	132966299	T	C
7	rs7794376	0	132966600	T	C
7	rs6467485	0	132968943	C	G
7	rs73148909	0	132969704	C	T
7	rs117289987	0	132970213	C	T
7	rs11977339	0	132970674	C	T
7	rs6963055	0	132970679	G	A
7	rs11770490	0	132971305	T	C
7	rs192820946	0	132972319	G	A
7	rs141472707	0	132972705	G	A
7	rs1317056	0	132973218	T	C
7	rs1317057	0	132973522	G	A
7	rs2178688	0	132974012	G	C
7	rs12539120	0	132974316	A	G
7	rs17167009	0	132975800	A	G
7	rs4366012	0	132976327	G	C
7	rs66905772	0	132976648	A	G
7	rs78678758	0	132978647	G	A
7	rs2345065	0	132978674	G	A
7	rs139007877	0	132978765	T	C
7	rs61277968	0	132980371	C	A
7	rs188373909	0	132981560	T	A
7	rs10232504	0	132983884	A	C
7	rs10232603	0	132983905	A	G
7	rs17167013	0	132986813	T	C
7	rs34102361	0	132987500	A	G
7	rs140784076	0	132987510	A	G
7	rs6955665	0	132987551	G	A
7	rs73148916	0	132988946	T	C
7	rs10229242	0	132990498	G	A
7	rs117451970	0	132992427	G	A
7	rs2204885	0	132992438	G	C
7	rs11760926	0	132994634	C	G
7	rs4546583	0	132995790	A	G
7	rs2345066	0	132995996	A	G
7	rs1922420	0	132997232	A	C
7	rs116964369	0	132997939	G	A
7	rs6947465	0	132998113	G	A
7	rs77484877	0	132999020	G	A
7	rs13239635	0	132999122	G	A
7	rs6963600	0	133001333	A	G
7	rs113941369	0	133004378	G	A
7	rs73148922	0	133004933	T	C
7	rs73436989	0	133005108	G	T
7	rs73148924	0	133005249	C	T
7	rs77751614	0	133005620	A	G
7	rs145275792	0	133006635	A	G
7	rs55865736	0	133007621	C	A
7	rs193267518	0	133008123	A	G
7	rs149825553	0	133009306	C	T
7	rs149010574	0	133009435	A	G
7	rs112911470	0	133010004	A	G
7	rs12111638	0	133010506	T	C
7	rs62470950	0	133011782	C	T
7	rs10808269	0	133011918	G	A
7	rs10808270	0	133011944	C	T
7	rs13221518	0	133012113	A	G
7	rs2718171	0	133012219	C	G
7	rs183421228	0	133012348	C	T
7	rs187582294	0	133012350	A	C
7	rs1161003	0	133014717	T	C
7	rs1685573	0	133015150	G	A
7	rs1161004	0	133015561	A	G
7	rs7782506	0	133015801	G	A
7	rs7792634	0	133017766	G	A
7	rs7798267	0	133019325	C	T
7	rs11767986	0	133019951	A	G
7	rs10228242	0	133019993	C	T
7	rs142383590	0	133020487	T	C
7	rs56057418	0	133021722	C	T
7	rs12534096	0	133022148	A	C
7	rs73148931	0	133023048	T	A
7	rs73148933	0	133023049	T	A
7	rs7795935	0	133023601	G	A
7	rs78720493	0	133024713	G	A
7	rs1685569	0	133025514	T	G
7	rs7788981	0	133025624	T	G
7	rs1685570	0	133025923	C	T
7	rs62470953	0	133027068	C	T
7	rs138541141	0	133029907	T	A
7	rs117424370	0	133030562	A	C
7	rs117288190	0	133031462	A	G
7	rs79088639	0	133033386	G	A
7	rs118138569	0	133034010	C	T
7	rs3886462	0	133035643	C	T
7	rs28792487	0	133035995	A	C
7	rs2718172	0	133036358	G	A
7	rs1149563	0	133036685	C	A
7	rs10270739	0	133037120	T	G
7	rs73148939	0	133037181	C	T
7	rs117395108	0	133037356	C	G
7	rs117073327	0	133038502	C	T
7	rs111505312	0	133040106	A	G
7	rs17167039	0	133041944	C	T
7	rs1149562	0	133042768	G	T
7	rs7808008	0	133043996	C	T
7	rs7808300	0	133044130	C	T
7	rs1149560	0	133045944	G	A
7	rs1149558	0	133047756	T	C
7	rs138069713	0	133048124	A	G
7	rs12537119	0	133050767	A	G
7	rs745593	0	133052386	C	T
7	rs12534801	0	133053154	A	C
7	rs6950324	0	133054712	T	C
7	rs13223275	0	133054720	A	G
7	rs1149557	0	133055082	C	T
7	rs73148941	0	133055114	T	A
7	rs6973256	0	133055603	C	T
7	rs150230441	0	133058852	T	C
7	rs146118865	0	133060524	C	T
7	rs17575985	0	133060536	T	C
7	rs1149555	0	133062665	G	A
7	rs73148945	0	133063456	A	G
7	rs11766665	0	133064576	A	G
7	rs1247708	0	133064886	T	C
7	rs187051347	0	133066224	G	A
7	rs17576069	0	133066514	A	G
7	rs17167059	0	133068269	A	G
7	rs1628880	0	133069285	T	A
7	rs11765450	0	133069682	C	T
7	rs73148951	0	133069837	T	C
7	rs145579503	0	133074183	C	T
7	rs1149552	0	133074480	G	A
7	rs1149551	0	133074763	C	T
7	rs11562036	0	133076862	T	C
7	rs11562037	0	133076885	T	C
7	rs1149550	0	133077955	C	T
7	rs13225814	0	133078353	G	T
7	rs76000060	0	133079617	A	T
7	rs6949831	0	133081470	G	C
7	rs10281827	0	133081810	A	G
7	rs17654334	0	133083234	C	T
7	rs1364503	0	133083504	T	C
7	rs6974618	0	133084031	C	A
7	rs142527246	0	133085513	C	G
7	rs138127577	0	133087379	A	T
7	rs6978272	0	133088039	T	A
7	rs13238007	0	133089758	T	A
7	rs4728283	0	133092081	C	A
7	rs6951416	0	133092278	A	G
7	rs78845966	0	133092323	G	A
7	rs2059374	0	133094348	T	C
7	rs17595753	0	133096654	T	G
7	rs77095462	0	133096940	C	T
7	rs145406815	0	133096944	G	A
7	rs141380179	0	133097746	T	C
7	rs1345939	0	133099277	A	G
7	rs62472376	0	133100276	T	C
7	rs17167070	0	133101721	A	G
7	rs187489248	0	133101938	C	T
7	rs4731951	0	133102282	G	T
7	rs4728284	0	133102295	A	T
7	rs4731952	0	133102328	A	G
7	rs62472377	0	133102708	A	G
7	rs4731953	0	133103048	G	A
7	rs7778778	0	133103589	G	A
7	rs7783217	0	133104117	G	C
7	rs1424587	0	133104549	G	T
7	rs9649587	0	133104569	A	C
7	rs4596592	0	133104588	C	T
7	rs2345073	0	133104617	G	A
7	rs12540212	0	133105815	A	G
7	rs10954415	0	133106088	G	T
7	rs10488164	0	133106199	A	G
7	rs16874302	0	133107639	G	C
7	rs7803848	0	133108547	C	T
7	rs6975722	0	133108810	C	G
7	rs62472378	0	133108979	T	C
7	rs6976440	0	133109116	G	A
7	rs10262548	0	133109298	G	A
7	rs4728285	0	133110207	A	T
7	rs17596283	0	133112200	G	A
7	rs118066327	0	133112480	G	A
7	rs34804838	0	133113940	A	G
7	rs12707089	0	133113977	G	T
7	rs4728286	0	133114255	A	G
7	rs4728287	0	133114257	T	C
7	rs12537773	0	133114913	G	A
7	rs12707090	0	133115163	G	A
7	rs17167076	0	133116871	C	T
7	rs7786489	0	133117488	A	G
7	rs2059375	0	133117960	T	C
7	rs2059376	0	133118553	A	G
7	rs718656	0	133120852	C	T
7	rs4728288	0	133121695	A	G
7	rs118100329	0	133121821	G	C
7	rs3919590	0	133122342	A	G
7	rs13241734	0	133122742	C	G
7	rs10276144	0	133122821	C	G
7	rs11772553	0	133123204	G	A
7	rs9649045	0	133123294	T	C
7	rs11766325	0	133123616	A	C
7	rs7805858	0	133126589	G	T
7	rs7798283	0	133128127	T	G
7	rs17655422	0	133128797	C	G
7	rs6956293	0	133130178	C	T
7	rs117393465	0	133130480	G	C
7	rs113786846	0	133130566	G	T
7	rs117811746	0	133130618	A	C
7	rs6961517	0	133130940	G	T
7	rs6961764	0	133131298	C	A
7	rs1946301	0	133133008	T	C
7	rs6467490	0	133133974	A	C
7	rs151258905	0	133135115	C	G
7	rs7788086	0	133135206	C	T
7	rs13240997	0	133135373	C	A
7	rs17596858	0	133135497	T	C
7	rs13241123	0	133135507	A	T
7	rs17167087	0	133135776	G	T
7	rs12538505	0	133136872	T	C
7	rs12530513	0	133136919	A	G
7	rs10488165	0	133137644	T	C
7	rs1345938	0	133137867	T	C
7	rs1946302	0	133138464	A	G
7	rs1946303	0	133138480	T	G
7	rs147728308	0	133138760	T	C
7	rs6467491	0	133138761	A	G
7	rs6467492	0	133139713	T	C
7	rs958408	0	133140918	A	G
7	rs62469960	0	133141695	A	G
7	rs148416854	0	133144036	A	G
7	rs7785217	0	133146663	C	T
7	rs972420	0	133147074	T	G
7	rs1017945	0	133148083	A	G
7	rs1038630	0	133149821	A	G
7	rs12534442	0	133150633	T	C
7	rs62469961	0	133150905	G	T
7	rs75435092	0	133151459	G	A
7	rs6976069	0	133152898	T	C
7	rs17167095	0	133152977	G	T
7	rs17597230	0	133152999	G	A
7	rs78811260	0	133153000	T	G
7	rs112833032	0	133154105	G	A
7	rs148505373	0	133154133	G	A
7	rs17167098	0	133154356	A	G
7	rs1424580	0	133154426	C	T
7	rs143004375	0	133156840	A	G
7	rs10254118	0	133158353	T	A
7	rs58955798	0	133158420	C	T
7	rs7779409	0	133158475	A	G
7	rs192705252	0	133158577	C	T
7	rs12533736	0	133158706	G	C
7	rs1424583	0	133159583	T	G
7	rs17597439	0	133160732	A	C
7	rs116947718	0	133161301	T	G
7	rs11771148	0	133161878	C	T
7	rs6971417	0	133166169	G	T
7	rs6971423	0	133166193	G	C
7	rs1424586	0	133168033	T	C
7	rs142662185	0	133168483	G	C
7	rs112528514	0	133168580	G	A
7	rs4731955	0	133169583	A	G
7	rs17167103	0	133170548	T	C
7	rs117349485	0	133170585	C	A
7	rs73148989	0	133171369	G	A
7	rs6467494	0	133175040	C	T
7	rs118159639	0	133175336	C	T
7	rs62469963	0	133176419	G	A
7	rs73148993	0	133178410	C	A
7	rs10260563	0	133178671	G	A
7	rs73148995	0	133178672	T	A
7	rs6974951	0	133179183	G	A
7	rs6979546	0	133179610	G	T
7	rs1974916	0	133180026	G	A
7	rs79434220	0	133180967	G	A
7	rs73148998	0	133181812	C	T
7	rs117595813	0	133182236	G	A
7	rs17597732	0	133183459	C	T
7	rs2113565	0	133185211	T	C
7	rs12707091	0	133185749	T	C
7	rs78603810	0	133186691	A	T
7	rs149146913	0	133187142	A	C
7	rs12707092	0	133188145	C	G
7	rs1978507	0	133190684	C	T
7	rs62469965	0	133190867	A	C
7	rs80344962	0	133190941	C	T
7	rs4731959	0	133191008	G	A
7	rs11975951	0	133191127	T	C
7	rs140919330	0	133191703	A	G
7	rs13237737	0	133192419	C	G
7	rs17656452	0	133193425	G	A
7	rs148224531	0	133193996	C	T
7	rs6966473	0	133195420	G	A
7	rs6467495	0	133196125	G	C
7	rs7803514	0	133196282	A	G
7	rs2012240	0	133196561	G	A
7	rs4582474	0	133197452	T	C
7	rs4377904	0	133197489	A	G
7	rs7777241	0	133197859	A	C
7	rs6949225	0	133199064	G	A
7	rs10954417	0	133200522	C	T
7	rs12707093	0	133200817	C	T
7	rs4731960	0	133206438	G	A
7	rs73149002	0	133210343	T	C
7	rs34218501	0	133210375	G	A
7	rs150788454	0	133211712	G	C
7	rs1862871	0	133215165	G	T
7	rs76588103	0	133217781	G	A
7	rs62469985	0	133218084	C	T
7	rs10276325	0	133218086	C	T
7	rs4731961	0	133219300	G	A
7	rs142789772	0	133220113	G	A
7	rs77766420	0	133221808	G	A
7	rs142857936	0	133222987	C	T
7	rs17167135	0	133223017	C	T
7	rs9640874	0	133225181	C	T
7	rs4363141	0	133225346	C	T
7	rs17598544	0	133225409	T	G
7	rs75653001	0	133228087	G	C
7	rs73150810	0	133228934	G	A
7	rs62469986	0	133232596	C	T
7	rs6967240	0	133233953	T	C
7	rs6947831	0	133234255	G	A
7	rs17167141	0	133235334	G	A
7	rs73150814	0	133236156	C	T
7	rs141358150	0	133237327	G	A
7	rs12536963	0	133238601	G	T
7	rs62469988	0	133238656	A	G
7	rs17167144	0	133239042	A	G
7	rs76063392	0	133241516	G	A
7	rs117963243	0	133241533	G	A
7	rs13312117	0	133242571	C	A
7	rs6967776	0	133243248	G	A
7	rs6968089	0	133243445	G	A
7	rs73150821	0	133244026	C	T
7	rs2345667	0	133244149	C	G
7	rs1364364	0	133244493	C	T
7	rs11980047	0	133245004	G	A
7	rs147419492	0	133245829	G	T
7	rs17167147	0	133247017	A	G
7	rs9656421	0	133248473	C	T
7	rs12386605	0	133248629	T	C
7	rs58421744	0	133248724	A	G
7	rs6961093	0	133248874	A	C
7	rs62469991	0	133249167	T	C
7	rs6467497	0	133249953	G	A
7	rs12533546	0	133251849	A	C
7	rs57349625	0	133252011	A	G
7	rs59196072	0	133252201	T	C
7	rs10245258	0	133252940	A	G
7	rs6954975	0	133253283	C	T
7	rs10954418	0	133254104	C	T
7	rs117070113	0	133255385	C	T
7	rs6970426	0	133256020	A	T
7	rs150280072	0	133256314	C	T
7	rs74503080	0	133257003	T	A
7	rs77019628	0	133257286	T	A
7	rs117910294	0	133257351	A	G
7	rs77112963	0	133259399	G	A
7	rs11767900	0	133259505	T	C
7	rs10755879	0	133259515	C	T
7	rs10488169	0	133259728	A	T
7	rs1477422	0	133260209	G	A
7	rs10954419	0	133260685	T	C
7	rs140983656	0	133260742	A	G
7	rs13244007	0	133260825	A	G
7	rs56138358	0	133261358	G	T
7	rs79694276	0	133261882	C	T
7	rs7787434	0	133263522	C	G
7	rs7787300	0	133263532	A	G
7	rs7791878	0	133264148	A	G
7	rs6963980	0	133264843	G	A
7	rs11767710	0	133265688	A	T
7	rs7801515	0	133265811	A	G
7	rs151278166	0	133267091	T	G
7	rs6975109	0	133267325	A	T
7	rs77476097	0	133268061	G	A
7	rs10235995	0	133268154	C	T
7	rs3909550	0	133268465	G	T
7	rs118158584	0	133268516	C	T
7	rs2432636	0	133269783	T	C
7	rs2432637	0	133270117	G	A
7	rs12671287	0	133270478	T	C
7	rs73446929	0	133270611	C	A
7	rs10155960	0	133271034	C	G
7	rs4731967	0	133271768	A	G
7	rs62470019	0	133272043	G	A
7	rs57316288	0	133272561	T	C
7	rs62470021	0	133273036	T	A
7	rs62470022	0	133273468	A	G
7	rs113046682	0	133273511	G	A
7	rs35176962	0	133274064	C	A
7	rs12707100	0	133274376	T	C
7	rs4728291	0	133274621	C	T
7	rs74611681	0	133274648	G	A
7	rs10243071	0	133274980	G	A
7	rs75486675	0	133275161	G	A
7	rs10243390	0	133275391	C	T
7	rs62470025	0	133275855	C	G
7	rs12673508	0	133275867	A	G
7	rs2432638	0	133276033	A	G
7	rs77427664	0	133276699	A	C
7	rs2432641	0	133276783	C	T
7	rs10267029	0	133277202	T	A
7	rs12536005	0	133277831	C	G
7	rs117422613	0	133278345	T	C
7	rs17167160	0	133278489	G	A
7	rs12673422	0	133279241	T	C
7	rs59057820	0	133279507	G	A
7	rs11526285	0	133280339	G	T
7	rs73150840	0	133281967	T	A
7	rs147818636	0	133282637	C	T
7	rs12707103	0	133282911	C	T
7	rs117185485	0	133283507	G	A
7	rs2991227	0	133283772	A	T
7	rs2991226	0	133283960	G	T
7	rs2911496	0	133284004	A	T
7	rs117543338	0	133284631	T	G
7	rs6963496	0	133285678	T	C
7	rs6954842	0	133288133	A	G
7	rs2345622	0	133288374	C	G
7	rs6965882	0	133290309	C	T
7	rs62470027	0	133290717	G	A
7	rs78341591	0	133291596	C	T
7	rs4731968	0	133292697	A	G
7	rs4728292	0	133293190	G	A
7	rs4728294	0	133293403	A	C
7	rs12666953	0	133293427	T	C
7	rs17167165	0	133294304	C	T
7	rs149142052	0	133295063	A	G
7	rs10282409	0	133295213	C	T
7	rs10252835	0	133295260	A	G
7	rs11760998	0	133295627	G	A
7	rs10242513	0	133295653	T	C
7	rs59574007	0	133297858	T	A
7	rs59601406	0	133298471	A	T
7	rs77687052	0	133299334	A	G
7	rs17167168	0	133301321	T	C
7	rs56868289	0	133302183	A	C
7	rs17167169	0	133302253	A	G
7	rs117701699	0	133302292	C	T
7	rs17167170	0	133302345	A	G
7	rs17658042	0	133302371	G	T
7	rs9641952	0	133303452	A	G
7	rs7779631	0	133303907	G	C
7	rs10268084	0	133304155	A	C
7	rs17167175	0	133304188	A	G
7	rs10239061	0	133304255	G	T
7	rs55633941	0	133304276	A	G
7	rs10239077	0	133304295	G	A
7	rs57352738	0	133304694	T	A
7	rs116922979	0	133304716	A	G
7	rs12539107	0	133305242	A	T
7	rs9641953	0	133305450	G	A
7	rs6956399	0	133305729	G	A
7	rs1004149	0	133306140	T	C
7	rs11766492	0	133306863	G	A
7	rs77116418	0	133307016	G	A
7	rs13223070	0	133308391	C	T
7	rs184632635	0	133309637	C	T
7	rs17167177	0	133310218	G	C
7	rs78869665	0	133311249	C	T
7	rs12707106	0	133311350	A	T
7	rs11976828	0	133311642	G	A
7	rs12707107	0	133312235	C	T
7	rs57853761	0	133314589	C	T
7	rs17167179	0	133315521	A	G
7	rs145229025	0	133315802	T	C
7	rs11773721	0	133315895	T	C
7	rs6949187	0	133316995	G	C
7	rs62470055	0	133317920	A	G
7	rs12707110	0	133319427	A	G
7	rs17167181	0	133320251	C	A
7	rs11764989	0	133321198	T	C
7	rs2991231	0	133321915	T	C
7	rs17167183	0	133322506	A	G
7	rs143701837	0	133322610	T	C
7	rs4728295	0	133322680	A	T
7	rs2042000	0	133322697	T	C
7	rs142167692	0	133323155	G	A
7	rs10244670	0	133323417	A	G
7	rs12540206	0	133324567	G	A
7	rs9656422	0	133324665	C	T
7	rs76182205	0	133324679	A	T
7	rs9656423	0	133324987	T	C
7	rs9656424	0	133325031	A	T
7	rs10488170	0	133326002	A	G
7	rs10227672	0	133326196	G	C
7	rs4731970	0	133326602	C	T
7	rs10954422	0	133327587	G	A
7	rs11762935	0	133327950	G	T
7	rs58318333	0	133328108	G	A
7	rs10251338	0	133328142	T	A
7	rs73150853	0	133328214	G	A
7	rs10235846	0	133328222	C	A
7	rs7780456	0	133328782	C	T
7	rs62470058	0	133329025	C	G
7	rs12707111	0	133330144	C	T
7	rs12333918	0	133330374	T	G
7	rs17167187	0	133330853	C	T
7	rs2909224	0	133331041	C	G
7	rs10954423	0	133331279	T	C
7	rs2911495	0	133331405	T	C
7	rs2909225	0	133331952	C	T
7	rs55843921	0	133332045	G	A
7	rs2991230	0	133332086	A	C
7	rs17167199	0	133333292	C	T
7	rs17167200	0	133333736	G	C
7	rs62470059	0	133334195	T	C
7	rs11763756	0	133334591	C	T
7	rs11771373	0	133334842	A	G
7	rs11768150	0	133335011	T	G
7	rs11975290	0	133335144	C	A
7	rs10488172	0	133335176	T	G
7	rs10954424	0	133335479	G	A
7	rs2991242	0	133336459	A	T
7	rs143907258	0	133336476	C	T
7	rs11562040	0	133336550	G	A
7	rs7777805	0	133337074	T	C
7	rs2345941	0	133337635	A	G
7	rs7800006	0	133338271	A	G
7	rs2066924	0	133338462	C	A
7	rs116878750	0	133339090	C	T
7	rs17167210	0	133339343	G	A
7	rs6955530	0	133339511	T	C
7	rs2483507	0	133339546	C	T
7	rs62471382	0	133339949	T	A
7	rs10234061	0	133340194	A	T
7	rs10263870	0	133340248	G	A
7	rs2430768	0	133340287	T	C
7	rs2345943	0	133340630	T	C
7	rs2483509	0	133341162	G	A
7	rs73150859	0	133341262	G	A
7	rs17659136	0	133342461	G	T
7	rs78716890	0	133342641	G	T
7	rs12530581	0	133342955	A	T
7	rs12535800	0	133342964	G	A
7	rs763643	0	133343243	T	A
7	rs763644	0	133343349	G	C
7	rs763645	0	133343428	C	T
7	rs6970448	0	133343642	G	A
7	rs4731974	0	133344010	C	T
7	rs4728296	0	133344566	C	T
7	rs10274470	0	133344573	T	C
7	rs76269374	0	133345024	G	A
7	rs12707114	0	133345207	C	G
7	rs7808879	0	133345471	A	T
7	rs7792396	0	133345526	T	C
7	rs7776986	0	133345635	C	T
7	rs10236819	0	133345983	A	T
7	rs10266435	0	133346081	C	T
7	rs1133540	0	133346380	C	T
7	rs17601462	0	133347066	A	G
7	rs7783019	0	133347347	A	G
7	rs10271234	0	133347354	G	T
7	rs13237435	0	133347570	A	G
7	rs10231828	0	133348337	T	G
7	rs10231829	0	133348338	T	A
7	rs6467499	0	133348922	T	G
7	rs2430769	0	133349149	G	A
7	rs1014442	0	133349281	A	T
7	rs7803626	0	133351360	G	T
7	rs60813828	0	133351993	C	G
7	rs61137613	0	133352239	A	G
7	rs10808271	0	133352318	T	C
7	rs12113650	0	133352719	C	G
7	rs1041621	0	133353965	G	A
7	rs6958569	0	133354072	G	A
7	rs17659708	0	133355098	A	G
7	rs113495600	0	133356091	T	C
7	rs11761945	0	133357018	C	T
7	rs7794168	0	133357606	T	C
7	rs6966523	0	133358657	T	G
7	rs62471387	0	133360422	A	G
7	rs59821244	0	133360731	G	A
7	rs10263225	0	133360867	T	C
7	rs2345944	0	133361412	A	G
7	rs12113622	0	133362796	G	A
7	rs57597668	0	133363580	C	T
7	rs11766617	0	133365259	A	G
7	rs62471389	0	133366672	T	C
7	rs11761733	0	133366921	G	A
7	rs2991238	0	133368867	G	A
7	rs114717918	0	133370114	C	G
7	rs10246665	0	133370755	C	T
7	rs78906798	0	133371051	C	T
7	rs76152286	0	133371193	G	A
7	rs117807131	0	133371220	T	G
7	rs62471409	0	133371246	C	T
7	rs56004163	0	133371663	A	G
7	rs1833334	0	133371836	C	T
7	rs73150882	0	133372355	A	T
7	rs62471410	0	133373405	A	G
7	rs11974903	0	133374688	G	A
7	rs74611430	0	133376813	G	A
7	rs143506813	0	133378939	G	A
7	rs117842280	0	133379599	C	G
7	rs73724712	0	133380896	C	T
7	rs6944149	0	133381365	A	C
7	rs55696747	0	133381888	T	C
7	rs60147418	0	133381965	A	T
7	rs9649595	0	133385921	G	C
7	rs2193523	0	133386368	C	A
7	rs117936416	0	133387670	G	A
7	rs10954428	0	133388056	G	A
7	rs35332604	0	133389448	C	T
7	rs2041995	0	133389760	G	A
7	rs118152825	0	133390479	G	A
7	rs2041996	0	133390510	G	A
7	rs59834203	0	133390669	G	C
7	rs140590424	0	133391242	T	C
7	rs62471411	0	133391858	A	G
7	rs191671734	0	133392518	G	A
7	rs62471413	0	133394042	A	G
7	rs13246174	0	133395004	C	T
7	rs2016876	0	133395492	T	G
7	rs58277267	0	133395781	A	G
7	rs73150889	0	133396822	A	G
7	rs117412774	0	133398389	G	A
7	rs1362735	0	133398605	A	G
7	rs62471415	0	133399541	G	A
7	rs6976491	0	133401063	T	G
7	rs12707115	0	133401643	A	G
7	rs12535705	0	133404471	T	A
7	rs79031615	0	133407882	T	C
7	rs61674625	0	133408857	T	C
7	rs10274328	0	133409403	T	C
7	rs1362736	0	133409869	A	G
7	rs1362737	0	133409952	G	A
7	rs12113384	0	133411133	G	A
7	rs150398731	0	133411522	C	G
7	rs62471417	0	133412829	T	A
7	rs9641955	0	133413592	A	T
7	rs4601256	0	133413794	C	T
7	rs1861797	0	133413873	G	A
7	rs11761058	0	133414069	A	G
7	rs11761911	0	133414793	A	C
7	rs75700808	0	133415222	C	T
7	rs55842945	0	133416304	A	G
7	rs117412126	0	133416402	C	T
7	rs11763958	0	133417163	A	G
7	rs6947583	0	133417287	A	C
7	rs10273626	0	133418005	C	T
7	rs12539993	0	133418799	C	T
7	rs148859415	0	133419715	G	A
7	rs1135673	0	133420749	G	A
7	rs56734859	0	133421638	C	A
7	rs10267901	0	133421879	C	T
7	rs7784822	0	133422963	G	A
7	rs75601078	0	133424120	A	G
7	rs2111522	0	133424377	C	A
7	rs17167240	0	133424668	G	A
7	rs12707116	0	133424909	T	C
7	rs73150902	0	133425220	G	A
7	rs73724727	0	133428481	G	C
7	rs4140886	0	133428485	A	G
7	rs117646843	0	133428658	A	G
7	rs12707117	0	133429058	G	A
7	rs79245548	0	133429209	G	A
7	rs77901348	0	133430702	T	G
7	rs10954431	0	133430901	G	T
7	rs1362739	0	133430934	C	A
7	rs10247014	0	133431038	G	T
7	rs9649046	0	133433402	G	A
7	rs73152912	0	133433486	C	T
7	rs9649047	0	133433514	C	G
7	rs12532950	0	133434286	C	T
7	rs16874341	0	133435053	C	T
7	rs10257034	0	133435149	T	A
7	rs73152913	0	133435296	G	A
7	rs10274627	0	133435750	A	T
7	rs10246101	0	133436485	C	T
7	rs35531336	0	133438132	A	G
7	rs10258048	0	133438997	G	A
7	rs73152915	0	133440385	T	G
7	rs6963221	0	133440786	T	G
7	rs985101	0	133441165	A	T
7	rs7797067	0	133441408	T	C
7	rs766294	0	133443181	C	T
7	rs118151024	0	133443837	C	T
7	rs73152917	0	133444857	C	T
7	rs6467504	0	133446879	G	A
7	rs7804463	0	133447651	T	C
7	rs60848374	0	133448812	G	T
7	rs7810078	0	133448958	T	C
7	rs10954432	0	133449916	G	A
7	rs56922033	0	133450134	G	A
7	rs117046063	0	133452133	C	T
7	rs118017599	0	133452999	A	G
7	rs11772444	0	133453874	G	A
7	rs1895024	0	133454333	C	A
7	rs73152978	0	133455493	A	G
7	rs58642167	0	133456632	T	G
7	rs75901435	0	133457735	C	T
7	rs16874343	0	133457820	C	T
7	rs7810739	0	133458524	C	T
7	rs7778582	0	133458754	A	G
7	rs1420969	0	133459301	C	A
7	rs4731981	0	133459465	C	A
7	rs74336050	0	133460371	T	C
7	rs10276313	0	133461226	A	G
7	rs10262452	0	133461259	T	C
7	rs10266990	0	133461890	G	A
7	rs191385323	0	133462613	T	C
7	rs2542255	0	133462958	G	C
7	rs2542256	0	133463114	A	T
7	rs17167259	0	133464907	T	C
7	rs73152980	0	133464988	C	A
7	rs16874347	0	133465147	A	C
7	rs56030945	0	133465172	A	G
7	rs1073158	0	133466008	C	T
7	rs10488173	0	133466163	T	C
7	rs2160744	0	133466224	C	T
7	rs13222377	0	133466346	G	A
7	rs73152983	0	133466446	C	T
7	rs17167263	0	133466649	G	A
7	rs888309	0	133466750	T	G
7	rs144055658	0	133467658	G	A
7	rs7809238	0	133468327	C	A
7	rs17167267	0	133469109	G	A
7	rs79278246	0	133471848	T	C
7	rs150639738	0	133472038	G	A
7	rs2551023	0	133472662	A	C
7	rs12112614	0	133473105	T	C
7	rs1476118	0	133474772	C	T
7	rs12707118	0	133474900	A	G
7	rs1005342	0	133476680	C	T
7	rs117911788	0	133477230	C	T
7	rs2113336	0	133478107	C	A
7	rs2160746	0	133478204	G	C
7	rs78035610	0	133480636	C	T
7	rs2542264	0	133480664	A	G
7	rs2551019	0	133480783	C	A
7	rs73152990	0	133481070	G	A
7	rs2551015	0	133482598	C	T
7	rs145471737	0	133483743	G	T
7	rs56303058	0	133483845	C	A
7	rs2542266	0	133485193	T	C
7	rs2542268	0	133485802	C	T
7	rs2542269	0	133486184	C	T
7	rs10488174	0	133486837	C	T
7	rs76729200	0	133488154	C	G
7	rs1012328	0	133488775	C	A
7	rs12113810	0	133489115	G	A
7	rs17167278	0	133489358	C	T
7	rs17167280	0	133489419	A	C
7	rs1125227	0	133489490	T	A
7	rs2542272	0	133489612	A	G
7	rs55759652	0	133489616	T	C
7	rs17167284	0	133489691	G	C
7	rs56225759	0	133489760	A	G
7	rs2542273	0	133490084	C	G
7	rs2551010	0	133490571	T	A
7	rs723689	0	133490821	A	G
7	rs2542274	0	133491069	C	T
7	rs2551009	0	133491109	G	A
7	rs2551007	0	133492409	G	A
7	rs17167289	0	133492717	C	T
7	rs7783396	0	133492994	G	A
7	rs17167290	0	133493051	C	T
7	rs10488175	0	133494257	C	T
7	rs2542276	0	133494751	A	G
7	rs2551003	0	133495625	A	G
7	rs17167292	0	133495693	T	C
7	rs2550999	0	133496049	T	A
7	rs12707121	0	133496379	A	G
7	rs2550998	0	133496633	A	G
7	rs137925278	0	133496882	A	C
7	rs2550995	0	133497610	C	T
7	rs73155104	0	133497842	A	G
7	rs2550994	0	133497959	A	G
7	rs73155106	0	133498003	A	G
7	rs61427426	0	133498736	C	T
7	rs2550991	0	133499095	A	C
7	rs2550990	0	133499279	T	C
7	rs2550988	0	133500691	T	A
7	rs2550986	0	133501113	G	A
7	rs76179390	0	133501662	G	A
7	rs12111749	0	133501720	G	A
7	rs117223951	0	133502330	C	T
7	rs3757406	0	133502387	T	G
7	rs1834117	0	133502828	A	G
7	rs76382292	0	133504347	A	C
7	rs73155110	0	133504715	G	T
7	rs13235840	0	133505091	A	T
7	rs7781266	0	133505101	A	C
7	rs7786100	0	133505716	G	T
7	rs13243553	0	133506955	G	A
7	rs138587449	0	133508427	G	A
7	rs748754	0	133509069	G	A
7	rs117740989	0	133509755	C	T
7	rs73155111	0	133511501	T	G
7	rs11489674	0	133511635	G	A
7	rs11489675	0	133511888	A	G
7	rs11487150	0	133512265	T	C
7	rs79629559	0	133512467	C	T
7	rs148353695	0	133514556	G	A
7	rs144521884	0	133515512	C	G
7	rs56054938	0	133516191	T	C
7	rs116910419	0	133516344	T	C
7	rs55794894	0	133516821	G	A
7	rs12707122	0	133517309	A	C
7	rs73155113	0	133518680	A	G
7	rs73155114	0	133518781	T	A
7	rs7800126	0	133521356	A	C
7	rs6944452	0	133522387	A	G
7	rs77557642	0	133523197	C	A
7	rs7802352	0	133523259	T	C
7	rs12707123	0	133525470	G	A
7	rs183940260	0	133525471	C	T
7	rs17167304	0	133525615	A	C
7	rs111996039	0	133527381	A	G
7	rs62470393	0	133529484	G	A
7	rs17167306	0	133529648	A	C
7	rs147881803	0	133531427	G	A
7	rs6975134	0	133531432	T	C
7	rs73155115	0	133532433	C	G
7	rs57448800	0	133533066	C	T
7	rs117800032	0	133533374	A	G
7	rs55796860	0	133534479	G	A
7	rs57234431	0	133535576	C	G
7	rs6972284	0	133535714	T	C
7	rs2346264	0	133536351	A	C
7	rs58451591	0	133536426	A	T
7	rs140266939	0	133536776	C	A
7	rs6979346	0	133537638	T	G
7	rs60919451	0	133538301	A	C
7	rs11971531	0	133538947	A	G
7	rs76462497	0	133539086	C	T
7	rs117420833	0	133539756	G	T
7	rs146768392	0	133540427	C	T
7	rs140339306	0	133540605	A	G
7	rs62470399	0	133542360	T	C
7	rs73155122	0	133542622	G	C
7	rs146265674	0	133542728	C	T
7	rs73155124	0	133543072	C	G
7	rs74787791	0	133544831	A	C
7	rs116859862	0	133545929	A	G
7	rs118009624	0	133546676	G	A
7	rs117879058	0	133547495	A	C
7	rs117359401	0	133548562	C	T
7	rs75976953	0	133551176	G	A
7	rs17167308	0	133551324	T	C
7	rs73155128	0	133551529	G	C
7	rs73155129	0	133551835	C	T
7	rs73155130	0	133551909	T	C
7	rs73155132	0	133551924	T	C
7	rs6954472	0	133553977	A	G
7	rs6955227	0	133554448	A	T
7	rs6955511	0	133554498	C	T
7	rs6979717	0	133554746	T	G
7	rs12532774	0	133555565	T	A
7	rs17167309	0	133555720	G	A
7	rs73155194	0	133555901	G	T
7	rs17167313	0	133557070	T	C
7	rs56084002	0	133557173	A	G
7	rs79703605	0	133557211	A	C
7	rs56375275	0	133557827	C	A
7	rs17167314	0	133558030	C	G
7	rs73155198	0	133559431	C	A
7	rs17167315	0	133559973	G	C
7	rs17167317	0	133560316	C	T
7	rs17167318	0	133560498	C	T
7	rs60017847	0	133560510	T	C
7	rs6954207	0	133560955	C	T
7	rs56011565	0	133561436	C	G
7	rs6954859	0	133561464	A	G
7	rs118164299	0	133561918	C	T
7	rs117201581	0	133562142	A	G
7	rs62470402	0	133562171	A	G
7	rs56361791	0	133562961	A	G
7	rs57390458	0	133562979	A	G
7	rs11487001	0	133563475	A	G
7	rs11487002	0	133563501	A	G
7	rs113546677	0	133563537	C	T
7	rs11487003	0	133563880	A	G
7	rs117862558	0	133563994	C	T
7	rs11489543	0	133563999	A	G
7	rs56218460	0	133564335	G	A
7	rs7791645	0	133564857	C	T
7	rs7792636	0	133565306	G	A
7	rs140271797	0	133565773	A	G
7	rs1541710	0	133565784	C	G
7	rs12707124	0	133566423	T	C
7	rs12535678	0	133566449	A	C
7	rs17167330	0	133566579	A	G
7	rs76506970	0	133567095	C	G
7	rs117741818	0	133568779	G	T
7	rs56358145	0	133569164	C	G
7	rs17167332	0	133569556	G	A
7	rs7800371	0	133570026	T	C
7	rs73156904	0	133570313	A	G
7	rs10156038	0	133570725	T	A
7	rs12707125	0	133570858	A	G
7	rs17167333	0	133571646	C	A
7	rs6967343	0	133571797	A	G
7	rs6467506	0	133572410	A	G
7	rs10246164	0	133573039	T	C
7	rs16874350	0	133573084	A	G
7	rs10246406	0	133573222	T	A
7	rs10231102	0	133573310	G	A
7	rs75366836	0	133573441	C	T
7	rs117670315	0	133573513	G	A
7	rs10231158	0	133573540	C	G
7	rs55886636	0	133573780	T	A
7	rs6978533	0	133574051	A	C
7	rs2042456	0	133580447	G	A
7	rs2042455	0	133580545	A	G
7	rs2042454	0	133580710	A	G
7	rs2042453	0	133580730	G	A
7	rs2042452	0	133581093	A	G
7	rs2288067	0	133581102	A	G
7	rs7810566	0	133581202	C	T
7	rs73156915	0	133581379	A	G
7	rs7810870	0	133581473	C	G
7	rs6955240	0	133581873	G	A
7	rs74826749	0	133582082	T	G
7	rs13309851	0	133582364	C	A
7	rs56067609	0	133582465	A	T
7	rs7793582	0	133582851	G	A
7	rs73156916	0	133582918	G	A
7	rs7793732	0	133582953	G	T
7	rs7793739	0	133582973	G	T
7	rs56170554	0	133582990	G	A
7	rs7776858	0	133583144	T	C
7	rs73156917	0	133583222	G	A
7	rs35208100	0	133583441	G	A
7	rs187108858	0	133583589	G	T
7	rs13312097	0	133583603	T	C
7	rs62470428	0	133583664	G	A
7	rs7798192	0	133583841	A	T
7	rs7798355	0	133583899	A	G
7	rs7798673	0	133584077	C	T
7	rs7798804	0	133584085	C	T
7	rs80225071	0	133584120	A	G
7	rs12707126	0	133584271	A	G
7	rs17167335	0	133585050	G	T
7	rs117535158	0	133585322	C	T
7	rs6971638	0	133585386	A	G
7	rs12155007	0	133585429	G	C
7	rs6971840	0	133585570	A	G
7	rs6954537	0	133585612	T	C
7	rs6972412	0	133585659	G	C
7	rs6972423	0	133585678	G	A
7	rs149553817	0	133585724	A	G
7	rs6976416	0	133585752	G	A
7	rs6958557	0	133585794	T	G
7	rs6976885	0	133585989	G	A
7	rs12707127	0	133586089	A	G
7	rs73156925	0	133586346	G	A
7	rs10954433	0	133586349	A	G
7	rs17167336	0	133586703	C	G
7	rs75373246	0	133586779	G	T
7	rs13233690	0	133587328	C	T
7	rs7782545	0	133587689	C	T
7	rs7783179	0	133588117	C	G
7	rs10241782	0	133588380	A	G
7	rs10271671	0	133588413	G	A
7	rs6950081	0	133588565	A	G
7	rs6974386	0	133588738	T	C
7	rs6954700	0	133588739	G	A
7	rs6954999	0	133588927	G	A
7	rs6955061	0	133589145	C	T
7	rs116871583	0	133589386	A	G
7	rs6975860	0	133589584	T	G
7	rs6956135	0	133589608	G	T
7	rs12707128	0	133589796	A	G
7	rs10279261	0	133589846	G	A
7	rs1862873	0	133590287	T	A
7	rs10253633	0	133590869	A	G
7	rs10224575	0	133590875	G	A
7	rs10224683	0	133590937	G	A
7	rs10224828	0	133591071	G	A
7	rs10225454	0	133591535	G	C
7	rs2113338	0	133591539	T	C
7	rs10225605	0	133591676	G	A
7	rs10236499	0	133592421	A	G
7	rs10281697	0	133592441	T	A
7	rs10281716	0	133592477	T	A
7	rs10156088	0	133592544	G	A
7	rs2042451	0	133593030	A	G
7	rs10155909	0	133593036	A	G
7	rs11770927	0	133593126	G	A
7	rs12707129	0	133593177	A	G
7	rs35711160	0	133595233	A	G
7	rs7792492	0	133595316	G	A
7	rs7792546	0	133595502	C	A
7	rs7792905	0	133595602	G	T
7	rs7779370	0	133595702	T	C
7	rs889826	0	133595871	A	G
7	rs118082724	0	133596206	G	A
7	rs889825	0	133596227	A	G
7	rs889824	0	133596581	A	G
7	rs755664	0	133596671	C	G
7	rs958405	0	133597151	A	G
7	rs958404	0	133597186	A	C
7	rs1593171	0	133597442	G	C
7	rs6969899	0	133597490	A	G
7	rs10808273	0	133597691	G	C
7	rs10954434	0	133597864	A	G
7	rs13228262	0	133598288	A	G
7	rs10264922	0	133598975	A	G
7	rs147176671	0	133598988	G	A
7	rs6962865	0	133599433	T	A
7	rs6963032	0	133599527	T	C
7	rs10488180	0	133600277	G	A
7	rs10226267	0	133601862	G	A
7	rs73156933	0	133602116	G	A
7	rs75286006	0	133602230	G	A
7	rs73156934	0	133602538	C	T
7	rs2059298	0	133603245	C	G
7	rs6974143	0	133603550	G	A
7	rs6978170	0	133603838	C	T
7	rs13231079	0	133604373	C	G
7	rs13231095	0	133604436	A	G
7	rs4422723	0	133606158	A	T
7	rs76107335	0	133606362	T	A
7	rs56225573	0	133606451	C	T
7	rs1030268	0	133606631	A	G
7	rs4517044	0	133607014	T	A
7	rs185145806	0	133607419	T	C
7	rs1963841	0	133607535	A	G
7	rs73156938	0	133608265	T	C
7	rs73156939	0	133608447	A	T
7	rs10255193	0	133608911	C	G
7	rs13226245	0	133609762	C	G
7	rs73156940	0	133610266	G	C
7	rs7805864	0	133610390	G	A
7	rs10263851	0	133611256	C	T
7	rs62470434	0	133611722	T	G
7	rs6955279	0	133612113	C	T
7	rs6955707	0	133612188	G	A
7	rs6966403	0	133614421	C	A
7	rs73156941	0	133614610	C	T
7	rs6970436	0	133614710	A	G
7	rs10428917	0	133615010	A	G
7	rs1025074	0	133615559	G	A
7	rs12707130	0	133616739	G	T
7	rs6943986	0	133616965	G	A
7	rs13233715	0	133617471	C	T
7	rs13221033	0	133617487	T	A
7	rs6954712	0	133618853	G	A
7	rs6954610	0	133618986	A	G
7	rs4731986	0	133619974	G	A
7	rs55655901	0	133620194	G	A
7	rs13220988	0	133620727	A	G
7	rs12707131	0	133620982	A	G
7	rs62470435	0	133621705	C	T
7	rs34475839	0	133622287	C	A
7	rs62470436	0	133623028	G	A
7	rs6953025	0	133623791	G	C
7	rs10274077	0	133624271	C	T
7	rs28654576	0	133624445	A	G
7	rs62470438	0	133625504	A	G
7	rs7796567	0	133625831	G	A
7	rs11773892	0	133626334	G	T
7	rs10224226	0	133626662	G	A
7	rs117974690	0	133626669	A	G
7	rs10227606	0	133627078	G	A
7	rs4266574	0	133627436	C	T
7	rs62470443	0	133627499	G	A
7	rs10243750	0	133627654	T	A
7	rs10232278	0	133628547	G	A
7	rs28566817	0	133628668	A	G
7	rs7459333	0	133628701	G	A
7	rs117889783	0	133629113	T	C
7	rs28588750	0	133629138	A	G
7	rs76842755	0	133630142	T	C
7	rs10269665	0	133630418	A	G
7	rs4728302	0	133630463	C	T
7	rs11767663	0	133630596	T	C
7	rs61286514	0	133630693	G	A
7	rs62470445	0	133630961	T	C
7	rs62470446	0	133631002	C	T
7	rs28551473	0	133631089	G	C
7	rs11764961	0	133631142	C	A
7	rs10255763	0	133632286	A	G
7	rs6968008	0	133632324	C	T
7	rs62470447	0	133632339	C	T
7	rs12531665	0	133632983	C	T
7	rs10230628	0	133633133	G	A
7	rs10259686	0	133633152	A	G
7	rs10246171	0	133633228	T	C
7	rs6955700	0	133633345	T	C
7	rs4728303	0	133633518	G	T
7	rs28529474	0	133634908	C	T
7	rs62470448	0	133635618	T	A
7	rs79652648	0	133635832	C	T
7	rs10271889	0	133635846	A	G
7	rs10258052	0	133635874	T	C
7	rs10272270	0	133636174	A	T
7	rs10272509	0	133636302	A	G
7	rs4129572	0	133636888	T	C
7	rs12669384	0	133637381	C	T
7	rs78589921	0	133637693	A	G
7	rs2953636	0	133637904	A	G
7	rs4731987	0	133638308	G	A
7	rs2001618	0	133638952	C	T
7	rs2346266	0	133639533	A	G
7	rs2346267	0	133639554	T	C
7	rs2971961	0	133639737	G	A
7	rs2971962	0	133639770	G	A
7	rs73156959	0	133639832	T	C
7	rs143591526	0	133640201	C	T
7	rs2953634	0	133640386	C	T
7	rs2971963	0	133641505	A	G
7	rs2971966	0	133642559	A	G
7	rs2971967	0	133642595	A	G
7	rs2971968	0	133642599	C	A
7	rs2346268	0	133642742	G	A
7	rs2346269	0	133643066	C	T
7	rs2971970	0	133643778	T	G
7	rs2971971	0	133643848	A	G
7	rs2953633	0	133644052	A	C
7	rs2971972	0	133644200	A	G
7	rs2971973	0	133644256	G	A
7	rs2953632	0	133644261	T	A
7	rs2971974	0	133644598	A	G
7	rs117150091	0	133644630	A	G
7	rs149637576	0	133645224	T	C
7	rs2971975	0	133645355	G	A
7	rs2346270	0	133647033	G	A
7	rs2971977	0	133648347	C	G
7	rs75015237	0	133648442	G	A
7	rs2860599	0	133648625	A	G
7	rs2971980	0	133651292	G	A
7	rs2971981	0	133651555	T	C
7	rs13231617	0	133651862	A	G
7	rs2346271	0	133651987	G	A
7	rs2971983	0	133652537	A	G
7	rs9656429	0	133652896	A	G
7	rs9656430	0	133653016	A	T
7	rs150107968	0	133653476	T	C
7	rs2971957	0	133653884	T	C
7	rs2953629	0	133654071	A	C
7	rs181515873	0	133654757	T	C
7	rs2346272	0	133654830	T	C
7	rs10248809	0	133655448	A	G
7	rs2971969	0	133656264	G	T
7	rs2953626	0	133657458	A	G
7	rs2971982	0	133657698	C	T
7	rs2953625	0	133657789	A	G
7	rs2953624	0	133659125	C	G
7	rs2953623	0	133659410	C	G
7	rs2346273	0	133659764	A	T
7	rs1986870	0	133660109	A	G
7	rs139102187	0	133660830	G	T
7	rs2346274	0	133660841	G	A
7	rs2346275	0	133662166	G	A
7	rs2953621	0	133662403	C	G
7	rs6467512	0	133662432	T	G
7	rs74336202	0	133663251	A	G
7	rs2971953	0	133663576	C	T
7	rs117618338	0	133664752	C	G
7	rs2346276	0	133664901	G	T
7	rs76850411	0	133665486	A	G
7	rs78472717	0	133665920	C	A
7	rs2971955	0	133665939	A	G
7	rs2953620	0	133666388	T	C
7	rs193120552	0	133666662	T	C
7	rs4728305	0	133666949	C	T
7	rs12707132	0	133667043	C	T
7	rs2971956	0	133667222	A	G
7	rs73156971	0	133669002	C	G
7	rs2953619	0	133669649	C	G
7	rs2953618	0	133672476	G	C
7	rs2953617	0	133674100	T	A
7	rs10234153	0	133674556	G	C
7	rs10252843	0	133674795	T	C
7	rs6949760	0	133676101	C	A
7	rs76085445	0	133676284	A	G
7	rs6970545	0	133676569	T	C
7	rs77716348	0	133677501	T	G
7	rs117209692	0	133680172	T	C
7	rs3823572	0	133680601	G	A
7	rs7792010	0	133681101	T	C
7	rs3735050	0	133682181	T	C
7	rs7785128	0	133684991	T	C
7	rs79986056	0	133685331	G	C
7	rs2346440	0	133685512	G	C
7	rs6467513	0	133687565	T	G
7	rs6467514	0	133687618	G	T
7	rs55977260	0	133687790	T	G
7	rs4731989	0	133688024	G	C
7	rs4731990	0	133689074	C	T
7	rs61179403	0	133689089	C	T
7	rs4731991	0	133689090	A	G
7	rs2002866	0	133690378	A	G
7	rs35166480	0	133690784	A	G
7	rs11769734	0	133692667	C	T
7	rs79172360	0	133693416	G	A
7	rs10488419	0	133693897	C	T
7	rs148345475	0	133694676	T	C
7	rs2346441	0	133695724	A	G
7	rs4596578	0	133697429	T	C
7	rs138952949	0	133698334	G	A
7	rs62462495	0	133698339	A	G
7	rs147279478	0	133699151	G	A
7	rs17167388	0	133699614	G	C
7	rs79372353	0	133699617	A	C
7	rs28489899	0	133699825	A	T
7	rs28407104	0	133700086	T	C
7	rs12533206	0	133700251	C	T
7	rs28637318	0	133700457	G	A
7	rs28498267	0	133700605	A	T
7	rs4731992	0	133702097	A	G
7	rs6966335	0	133702217	C	T
7	rs4546584	0	133704270	G	T
7	rs17167391	0	133704633	A	C
7	rs17167392	0	133704962	G	C
7	rs76710445	0	133705826	G	A
7	rs2346442	0	133705907	G	A
7	rs10215346	0	133706260	G	T
7	rs2346443	0	133706383	G	A
7	rs10279168	0	133707958	A	T
7	rs56394056	0	133708432	G	A
7	rs12707133	0	133708979	G	A
7	rs4728306	0	133709019	C	T
7	rs6952869	0	133709787	T	C
7	rs73156985	0	133710614	C	T
7	rs4731993	0	133711013	G	C
7	rs76671938	0	133711298	C	T
7	rs12674427	0	133714218	A	G
7	rs6946805	0	133714482	T	C
7	rs9641962	0	133714533	C	A
7	rs2346444	0	133715210	G	A
7	rs148117931	0	133715676	A	G
7	rs10488421	0	133716721	G	A
7	rs2346445	0	133717904	T	C
7	rs12531713	0	133719118	T	C
7	rs6953179	0	133719206	A	G
7	rs2346446	0	133719754	T	G
7	rs2881402	0	133719932	G	C
7	rs6978605	0	133720125	T	C
7	rs6978383	0	133721697	G	A
7	rs118087355	0	133721892	C	T
7	rs62462496	0	133722421	G	A
7	rs67542052	0	133723030	A	G
7	rs17167401	0	133723221	C	T
7	rs9987001	0	133724045	C	G
7	rs1806667	0	133726092	T	G
7	rs2346448	0	133726576	A	T
7	rs10226177	0	133726952	G	A
7	rs6967856	0	133727304	C	T
7	rs6950383	0	133727497	T	C
7	rs12536799	0	133728036	A	C
7	rs12531707	0	133728231	C	G
7	rs10234887	0	133729339	G	A
7	rs12669887	0	133729622	T	C
7	rs12668054	0	133729900	C	T
7	rs12707134	0	133730324	C	G
7	rs58375389	0	133730443	C	A
7	rs4728307	0	133730639	C	T
7	rs142054813	0	133730990	G	A
7	rs186931935	0	133731284	A	G
7	rs78333021	0	133731366	G	A
7	rs61704473	0	133731665	G	A
7	rs17167423	0	133733599	G	A
7	rs2346449	0	133733917	G	T
7	rs7809889	0	133734597	G	C
7	rs77183025	0	133734615	G	A
7	rs75509371	0	133734870	A	T
7	rs35183531	0	133735260	A	G
7	rs9656434	0	133735533	A	G
7	rs10241422	0	133735870	G	T
7	rs151158616	0	133736388	G	T
7	rs6950038	0	133736584	A	G
7	rs2346451	0	133736983	C	G
7	rs6955114	0	133737030	G	T
7	rs56682671	0	133737211	G	T
7	rs6955169	0	133737228	C	T
7	rs6955208	0	133737360	A	T
7	rs6955613	0	133737365	G	T
7	rs6975523	0	133737461	T	C
7	rs10250006	0	133738030	G	A
7	rs10249912	0	133738113	C	T
7	rs28417216	0	133738298	A	G
7	rs11983788	0	133738511	A	T
7	rs7798232	0	133739120	A	T
7	rs7798547	0	133739260	C	T
7	rs10254879	0	133739590	G	A
7	rs10228192	0	133739701	A	T
7	rs36101448	0	133739747	T	G
7	rs117941614	0	133739826	T	A
7	rs10228418	0	133739894	A	T
7	rs35977684	0	133740218	C	T
7	rs6971048	0	133740236	C	T
7	rs6953409	0	133740240	T	C
7	rs6971064	0	133740264	C	A
7	rs3735049	0	133741951	A	C
7	rs6467515	0	133742010	T	G
7	rs4731995	0	133742138	G	A
7	rs4731996	0	133742437	A	C
7	rs1986692	0	133743393	A	G
7	rs34346121	0	133744142	C	G
7	rs4728308	0	133744637	A	G
7	rs6969506	0	133745295	A	G
7	rs4728309	0	133746609	G	A
7	rs4731997	0	133746764	T	G
7	rs7457999	0	133748235	T	C
7	rs55878406	0	133748309	A	G
7	rs2346452	0	133748475	G	A
7	rs6953296	0	133749164	G	A
7	rs1132683	0	133749550	G	A
7	rs3735047	0	133749964	G	A
7	rs3735046	0	133750619	G	A
7	rs2346453	0	133750833	A	G
7	rs10238398	0	133750929	T	A
7	rs10282007	0	133751103	C	T
7	rs10282224	0	133751124	G	A
7	rs12707135	0	133751630	G	A
7	rs7810147	0	133751817	C	T
7	rs138176761	0	133751882	G	A
7	rs7810574	0	133751978	G	A
7	rs7810708	0	133752068	G	A
7	rs6979172	0	133752511	A	G
7	rs6961426	0	133752522	T	C
7	rs6467516	0	133752865	T	C
7	rs7779980	0	133753125	G	C
7	rs7780048	0	133753392	A	G
7	rs10242644	0	133753926	A	C
7	rs13225717	0	133754104	T	C
7	rs12531495	0	133754171	T	C
7	rs10272804	0	133754276	G	A
7	rs10243168	0	133754376	A	G
7	rs2346454	0	133754618	T	C
7	rs117125098	0	133754794	A	C
7	rs11765630	0	133755188	A	T
7	rs7789921	0	133755193	A	G
7	rs76627595	0	133755218	C	G
7	rs10954438	0	133755230	G	A
7	rs76118093	0	133755238	A	T
7	rs12539865	0	133755271	C	A
7	rs12539923	0	133755346	G	A
7	rs6957026	0	133755363	A	G
7	rs6957345	0	133755511	A	G
7	rs10281405	0	133756598	C	A
7	rs6967575	0	133757287	A	G
7	rs150106347	0	133758547	C	G
7	rs12112034	0	133758808	G	A
7	rs7810234	0	133759111	C	T
7	rs10238132	0	133759860	C	T
7	rs10238681	0	133760160	G	A
7	rs10267912	0	133760197	A	G
7	rs7357112	0	133760333	G	A
7	rs7357258	0	133760551	T	C
7	rs73159133	0	133760614	A	G
7	rs7357260	0	133760685	T	C
7	rs7357145	0	133760757	C	A
7	rs7357150	0	133760790	G	A
7	rs56372533	0	133761097	C	T
7	rs7357285	0	133761127	T	C
7	rs7357152	0	133761203	G	A
7	rs60994469	0	133761389	C	T
7	rs10262737	0	133761713	G	A
7	rs56063954	0	133762315	G	T
7	rs4728310	0	133762506	A	G
7	rs10266952	0	133762933	C	T
7	rs10224081	0	133763163	T	A
7	rs71535777	0	133763225	T	C
7	rs10267860	0	133763604	C	G
7	rs55963182	0	133764262	C	T
7	rs75068719	0	133764313	A	C
7	rs10275444	0	133764901	C	T
7	rs10246346	0	133765321	A	G
7	rs10276299	0	133765470	G	A
7	rs6956659	0	133765633	G	A
7	rs6967074	0	133767550	G	A
7	rs6954364	0	133768460	T	C
7	rs112370475	0	133769866	A	G
7	rs12668057	0	133770607	G	T
7	rs62462533	0	133770621	G	A
7	rs55974805	0	133771130	C	T
7	rs10241718	0	133771146	C	T
7	rs4728311	0	133771550	G	A
7	rs4731999	0	133771899	T	C
7	rs11977618	0	133772154	A	G
7	rs1836835	0	133772880	T	G
7	rs2346455	0	133773168	T	C
7	rs73159138	0	133773472	T	C
7	rs7790236	0	133773802	T	A
7	rs28818004	0	133774151	A	G
7	rs4732001	0	133774736	A	G
7	rs11762999	0	133774841	C	T
7	rs75241754	0	133774966	T	C
7	rs35528290	0	133775293	C	T
7	rs56965951	0	133775644	G	A
7	rs182833486	0	133776064	C	T
7	rs2346456	0	133779140	C	A
7	rs55764386	0	133779753	G	A
7	rs6957257	0	133781180	T	C
7	rs1109703	0	133781822	T	A
7	rs878438	0	133782607	A	G
7	rs77404568	0	133782795	G	A
7	rs78703228	0	133783811	C	T
7	rs2117952	0	133784051	G	C
7	rs2117951	0	133784057	T	C
7	rs4461842	0	133784410	T	C
7	rs2346457	0	133784515	G	A
7	rs147941526	0	133784538	C	T
7	rs28534490	0	133785219	C	T
7	rs62462541	0	133786031	C	G
7	rs11982121	0	133789188	C	T
7	rs73724430	0	133790706	C	A
7	rs36004660	0	133793044	G	A
7	rs10282705	0	133793076	T	C
7	rs4732003	0	133794300	G	T
7	rs10280014	0	133796264	G	C
7	rs10237171	0	133799917	C	G
7	rs10267074	0	133800453	A	C
7	rs28393449	0	133800790	C	T
7	rs28522825	0	133800911	G	A
7	rs2346277	0	133801829	G	A
7	rs146097216	0	133802720	A	G
7	rs6969122	0	133802799	A	G
7	rs6951526	0	133802806	T	G
7	rs6957144	0	133803962	T	C
7	rs13438086	0	133804432	T	G
7	rs73724435	0	133805692	T	C
7	rs73724436	0	133805771	C	T
7	rs13328348	0	133805906	A	G
7	rs13328349	0	133805965	A	T
7	rs13328341	0	133806244	T	C
7	rs7341421	0	133806532	C	T
7	rs7341443	0	133806767	C	T
7	rs6953316	0	133807169	A	G
7	rs11975754	0	133807365	G	T
7	rs10085876	0	133808006	A	G
7	rs62462545	0	133808007	T	C
7	rs6467518	0	133808508	A	G
7	rs7796290	0	133808792	A	T
7	rs12707136	0	133810818	C	T
7	rs117770221	0	133811062	G	A
7	rs418797	0	133811329	C	T
7	rs141402510	0	133811337	T	A
7	rs55861416	0	133814659	C	A
7	rs11978174	0	133815048	C	G
7	rs1222398	0	133815049	C	A
7	rs11971451	0	133815391	A	G
7	rs17167448	0	133815851	C	T
7	rs73454633	0	133815874	T	C
7	rs448323	0	133816269	G	A
7	rs74624125	0	133816668	C	T
7	rs74828035	0	133817662	A	G
7	rs1222399	0	133817665	C	T
7	rs73454641	0	133818412	T	C
7	rs78696036	0	133818416	T	C
7	rs17167451	0	133818424	G	C
7	rs73454642	0	133818555	G	A
7	rs112823051	0	133818687	T	C
7	rs73454649	0	133818726	G	C
7	rs79920245	0	133818754	T	G
7	rs77206411	0	133818777	T	C
7	rs34060248	0	133818845	C	G
7	rs73454651	0	133818890	A	T
7	rs17167453	0	133818957	T	C
7	rs17167454	0	133819144	T	C
7	rs17167455	0	133819180	G	A
7	rs77776806	0	133819190	A	G
7	rs17167456	0	133819576	G	A
7	rs17167457	0	133819640	G	A
7	rs75223950	0	133819933	G	A
7	rs73454654	0	133820109	G	A
7	rs17167459	0	133820749	A	G
7	rs17167462	0	133820985	G	C
7	rs73454658	0	133821354	G	C
7	rs17167464	0	133821538	T	C
7	rs13246630	0	133821619	A	G
7	rs73454662	0	133821642	T	G
7	rs17828320	0	133822816	C	A
7	rs384545	0	133822850	C	T
7	rs73454664	0	133823008	C	T
7	rs16874410	0	133823686	A	G
7	rs16874411	0	133823707	A	G
7	rs724812	0	133824117	G	C
7	rs11981906	0	133824418	G	C
7	rs78839580	0	133824702	G	T
7	rs17167477	0	133825460	T	C
7	rs442352	0	133825945	T	C
7	rs17167481	0	133826005	C	T
7	rs17167482	0	133826401	T	C
7	rs691130	0	133826448	T	G
7	rs17167483	0	133826784	C	T
7	rs17167485	0	133826838	T	C
7	rs73437216	0	133826860	C	T
7	rs6947769	0	133826990	T	C
7	rs17167488	0	133827011	A	G
7	rs17167490	0	133827045	C	T
7	rs7782175	0	133827457	T	C
7	rs2859809	0	133827556	G	A
7	rs17167491	0	133827579	A	G
7	rs17167492	0	133828021	G	A
7	rs17167493	0	133828356	T	C
7	rs73437224	0	133828729	T	C
7	rs4142397	0	133828850	A	G
7	rs73159150	0	133828874	G	A
7	rs34963814	0	133828906	G	A
7	rs112912364	0	133829174	A	G
7	rs113142436	0	133829684	C	T
7	rs7796327	0	133829691	T	C
7	rs7777247	0	133829783	A	C
7	rs511411	0	133829889	G	A
7	rs79859491	0	133830008	C	T
7	rs113520200	0	133830291	C	T
7	rs58535034	0	133830294	C	T
7	rs16874415	0	133830385	T	C
7	rs17167496	0	133830553	C	A
7	rs17167498	0	133830628	T	C
7	rs1222405	0	133830843	A	G
7	rs61144647	0	133830889	T	C
7	rs1222406	0	133830898	G	A
7	rs74614696	0	133831331	A	G
7	rs17167501	0	133831483	G	A
7	rs17167502	0	133831588	T	A
7	rs17167503	0	133831842	A	G
7	rs55716381	0	133831966	G	A
7	rs572910	0	133832017	C	A
7	rs55781741	0	133832045	G	A
7	rs6964432	0	133832061	G	A
7	rs55980630	0	133832182	C	T
7	rs10453018	0	133832540	T	C
7	rs183267810	0	133832548	C	T
7	rs187934097	0	133832610	C	G
7	rs112268816	0	133832793	C	T
7	rs10453020	0	133832887	C	A
7	rs2346458	0	133833551	T	C
7	rs73437253	0	133834054	A	G
7	rs10453021	0	133834522	A	G
7	rs11973601	0	133834799	C	T
7	rs11973675	0	133835085	C	T
7	rs725393	0	133835580	T	G
7	rs725392	0	133835731	T	G
7	rs73159156	0	133835916	A	G
7	rs28411834	0	133836908	G	C
7	rs28612481	0	133836976	C	T
7	rs28409396	0	133836996	A	G
7	rs28830254	0	133837091	G	A
7	rs28729293	0	133837233	C	T
7	rs6953590	0	133837300	C	T
7	rs56383670	0	133837789	G	C
7	rs60094347	0	133837932	A	C
7	rs56277524	0	133838607	C	T
7	rs117898670	0	133838608	T	C
7	rs17167512	0	133838719	A	C
7	rs1222411	0	133839197	C	T
7	rs73437270	0	133839367	C	T
7	rs6964460	0	133839584	A	C
7	rs998303	0	133839819	G	C
7	rs997316	0	133839961	A	T
7	rs10488425	0	133840015	A	C
7	rs17167516	0	133840530	A	G
7	rs55948110	0	133840636	T	A
7	rs1561111	0	133840647	G	A
7	rs1561112	0	133840652	T	C
7	rs80248120	0	133840878	T	C
7	rs55763925	0	133841028	A	G
7	rs56355527	0	133841119	C	T
7	rs17167517	0	133841258	A	G
7	rs56029115	0	133841292	A	G
7	rs17167518	0	133841537	A	G
7	rs7784775	0	133842071	A	C
7	rs7804062	0	133842101	T	G
7	rs7785278	0	133842122	G	A
7	rs7804212	0	133842202	T	C
7	rs7785445	0	133842221	G	T
7	rs57390841	0	133842345	T	C
7	rs6467519	0	133842383	A	C
7	rs7785919	0	133842556	G	A
7	rs7785920	0	133842560	G	A
7	rs7785545	0	133842568	A	G
7	rs17167525	0	133843460	T	C
7	rs17167527	0	133843505	A	G
7	rs16874427	0	133843530	A	C
7	rs17761994	0	133843542	A	G
7	rs413941	0	133843614	A	T
7	rs423455	0	133843638	C	A
7	rs59385814	0	133844004	C	T
7	rs79223719	0	133844031	A	G
7	rs56704492	0	133844304	G	A
7	rs58932368	0	133844405	G	A
7	rs60886564	0	133844481	G	T
7	rs56921211	0	133844483	A	G
7	rs59586797	0	133844568	T	C
7	rs17167530	0	133844681	C	T
7	rs17167533	0	133844725	A	G
7	rs55790534	0	133844768	C	A
7	rs1222396	0	133844990	A	G
7	rs16874428	0	133845007	A	G
7	rs12670589	0	133845097	C	G
7	rs17167534	0	133845175	T	G
7	rs17167537	0	133845341	T	C
7	rs17167541	0	133845364	T	C
7	rs58618503	0	133845515	G	A
7	rs59685119	0	133845523	G	A
7	rs58294730	0	133845540	C	T
7	rs7804739	0	133845798	A	C
7	rs79499527	0	133845803	C	G
7	rs111371733	0	133846539	A	G
7	rs34607748	0	133846697	A	G
7	rs118097767	0	133846880	G	A
7	rs73439418	0	133847230	A	G
7	rs113797580	0	133847320	A	T
7	rs73439423	0	133847348	G	A
7	rs113126907	0	133847486	G	A
7	rs16874429	0	133847644	A	G
7	rs73439427	0	133847778	A	G
7	rs17167543	0	133847893	T	A
7	rs17167545	0	133847952	G	A
7	rs17167548	0	133848014	G	A
7	rs17167551	0	133848076	A	C
7	rs17167553	0	133848257	G	T
7	rs147035630	0	133848679	T	C
7	rs73439433	0	133848777	A	C
7	rs11975308	0	133849246	A	G
7	rs11982100	0	133849317	C	T
7	rs17167560	0	133849363	C	G
7	rs17167561	0	133849557	C	T
7	rs118057333	0	133849674	C	T
7	rs59572112	0	133849996	T	C
7	rs11976293	0	133850293	A	G
7	rs59016602	0	133850382	A	G
7	rs728580	0	133850777	T	C
7	rs728579	0	133850863	G	A
7	rs728578	0	133851003	A	G
7	rs11977260	0	133851463	A	G
7	rs34881966	0	133851538	A	G
7	rs73439448	0	133851624	C	T
7	rs17167568	0	133851704	A	T
7	rs75304530	0	133851907	A	C
7	rs892985	0	133851942	G	A
7	rs892984	0	133852181	C	G
7	rs892983	0	133852284	C	A
7	rs2164469	0	133852462	G	A
7	rs2117950	0	133852714	C	G
7	rs2117949	0	133852757	T	A
7	rs73439454	0	133853720	G	T
7	rs77849184	0	133854064	C	T
7	rs78608735	0	133854069	C	G
7	rs17167578	0	133854538	C	A
7	rs57934505	0	133854703	G	A
7	rs73159164	0	133854717	G	C
7	rs79545011	0	133855496	G	A
7	rs74303658	0	133855515	T	G
7	rs16874430	0	133855840	C	T
7	rs76842356	0	133856161	A	G
7	rs17167581	0	133856234	G	A
7	rs17167583	0	133856971	A	G
7	rs57009983	0	133857059	T	C
7	rs61488038	0	133857106	C	T
7	rs4538812	0	133857205	C	T
7	rs4538813	0	133857274	C	T
7	rs4498485	0	133857312	T	C
7	rs4319023	0	133857339	G	C
7	rs5027102	0	133857715	G	A
7	rs117780801	0	133857918	C	T
7	rs11971913	0	133857945	C	T
7	rs7804209	0	133858449	G	C
7	rs7807968	0	133858783	C	T
7	rs80189222	0	133858818	A	C
7	rs73439471	0	133858943	A	G
7	rs73439474	0	133859091	G	A
7	rs73439475	0	133859158	A	C
7	rs78088542	0	133859580	A	G
7	rs17167591	0	133859879	A	G
7	rs76634310	0	133859943	A	G
7	rs76287966	0	133860067	A	G
7	rs74623799	0	133860474	C	T
7	rs118127016	0	133860959	C	T
7	rs6467520	0	133860960	A	G
7	rs17167592	0	133861905	A	G
7	rs381356	0	133862118	G	A
7	rs73159167	0	133862849	C	T
7	rs1222424	0	133865109	G	A
7	rs74303660	0	133865448	A	T
7	rs116894553	0	133865735	A	G
7	rs423165	0	133866702	G	A
7	rs55857809	0	133868439	G	A
7	rs6952909	0	133868667	T	C
7	rs75211065	0	133870021	G	A
7	rs17167606	0	133870643	G	A
7	rs560663	0	133870806	G	A
7	rs75986021	0	133871273	G	A
7	rs79226462	0	133872761	C	G
7	rs55731367	0	133873563	A	G
7	rs112056570	0	133873924	A	C
7	rs11487152	0	133874831	T	C
7	rs1369857	0	133875003	G	A
7	rs76423390	0	133875622	T	C
7	rs1436201	0	133877875	A	T
7	rs1222417	0	133879476	C	T
7	rs12673409	0	133880910	T	A
7	rs2881528	0	133882845	T	C
7	rs118068109	0	133884300	G	A
7	rs41496145	0	133886834	G	A
7	rs7808999	0	133887136	A	G
7	rs74347385	0	133888691	C	T
7	rs10488426	0	133890232	A	G
7	rs117057858	0	133890907	G	A
7	rs418484	0	133890991	A	T
7	rs434744	0	133891008	C	T
7	rs7808661	0	133892625	G	A
7	rs408150	0	133893590	G	C
7	rs149100921	0	133893907	G	A
7	rs17167638	0	133894110	A	T
7	rs60390156	0	133894515	C	G
7	rs137924052	0	133894812	C	T
7	rs62465769	0	133895000	C	T
7	rs4732008	0	133896858	C	G
7	rs17167639	0	133898100	G	T
7	rs920134	0	133900043	T	C
7	rs2082928	0	133900332	T	C
7	rs17167642	0	133900782	T	C
7	rs503689	0	133901124	G	A
7	rs690745	0	133901199	T	A
7	rs139984400	0	133903206	G	T
7	rs75996455	0	133904083	G	A
7	rs117519505	0	133906413	G	A
7	rs35149449	0	133906669	C	T
7	rs17167648	0	133911377	G	A
7	rs116970713	0	133914910	A	G
7	rs75193049	0	133915286	G	A
7	rs1222430	0	133915760	T	C
7	rs72607802	0	133916128	C	A
7	rs142544815	0	133917232	A	G
7	rs150953294	0	133917237	G	A
7	rs1421477	0	133919032	T	C
7	rs55842717	0	133919952	T	C
7	rs56183330	0	133920149	C	T
7	rs2544165	0	133920443	G	A
7	rs118001548	0	133922048	G	A
7	rs141144146	0	133922131	G	C
7	rs1421478	0	133922793	T	A
7	rs13310573	0	133925781	A	G
7	rs143547554	0	133927128	C	T
7	rs143792782	0	133928177	G	A
7	rs148079217	0	133929224	A	G
7	rs142935679	0	133929722	C	G
7	rs76169021	0	133930097	C	T
7	rs1993058	0	133930361	G	A
7	rs2544172	0	133931338	T	C
7	rs12669960	0	133931782	A	G
7	rs34904752	0	133932357	T	C
7	rs1450890	0	133934197	G	A
7	rs11770521	0	133936251	A	C
```
