## Supplementary material for "Characterization of shared and ancestry-specific signals driving complex traits using multi-ancestry fine-mapping": s1_snps.txt

```
rs116939372
rs12386603
rs11977063
rs929714
rs74466698
rs112566958
rs10954398
rs7787392
rs10240304
rs144907163
rs17166813
rs115359217
rs10278995
rs7796514
rs10282039
rs7796910
rs6467451
rs118080861
rs117839521
rs4731921
rs10243533
rs78136188
rs150591514
rs10248248
rs117870435
rs117349909
rs7781070
rs7781195
rs12533584
rs117765359
rs11983398
rs74439568
rs76981097
rs140348926
rs146801193
rs28710211
rs10238727
rs117314897
rs6951454
rs76857224
rs75468200
rs7804370
rs77493143
rs28361975
rs74318532
rs78291128
rs2343633
rs10247871
rs10263224
rs117308006
rs77886666
rs116899079
rs183064434
rs7783736
rs191807276
rs7801119
rs4731922
rs17166821
rs56196277
rs11981132
rs2042067
rs7799350
rs4728274
rs4731923
rs4731924
rs7798220
rs17166828
rs117271993
rs80014365
rs6971707
rs77536594
rs117551236
rs12707063
rs2058944
rs7787607
rs2058945
rs2042068
rs6960797
rs7799141
rs144663601
rs62465311
rs1421303
rs1011837
rs11766271
rs2160895
rs10269475
rs6947589
rs1014700
rs4731925
rs79002883
rs147237996
rs7781843
rs6948238
rs6948353
rs62465313
rs6467453
rs12673767
rs6467454
rs6467455
rs4731927
rs10239315
rs6967168
rs6947082
rs10269293
rs10269489
rs12155297
rs71535712
rs191306628
rs1009909
rs1011639
rs78936923
rs1421304
rs1421306
rs6956407
rs28629389
rs7811834
rs7794951
rs7784869
rs1421307
rs13239310
rs10276900
rs10247648
rs74501863
rs6977953
rs7809527
rs10237617
rs1035293
rs1035294
rs10267826
rs7802619
rs4731928
rs4728277
rs10275575
rs79663369
rs6467457
rs6467458
rs62465318
rs10085702
rs55790233
rs60141001
rs6959725
rs13233438
rs10267851
rs10264205
rs56182580
rs35598556
rs6467459
rs140199795
rs12535119
rs10253995
rs6969420
rs112689820
rs113827847
rs12707068
rs12707069
rs74939204
rs7807434
rs62465321
rs10262122
rs12707072
rs62465322
rs10230652
rs4728278
rs10274628
rs2160896
rs2111815
rs2111816
rs10227317
rs10227864
rs80313136
rs11982160
rs10954401
rs62465325
rs1833447
rs10277418
rs10247898
rs13223619
rs17421819
rs4731929
rs17421874
rs13235276
rs143024676
rs10248077
rs67235308
rs13226173
rs13226580
rs145490197
rs10237904
rs2160897
rs7807365
rs78749406
rs10246888
rs7808471
rs56093868
rs117691920
rs7798910
rs10488217
rs78193687
rs7796888
rs10253870
rs58712861
rs10265672
rs55861011
rs28519693
rs74456002
rs12707076
rs17337790
rs12707077
rs10215041
rs10238562
rs13239083
rs6467460
rs10226377
rs116930608
rs117259512
rs117588838
rs62465353
rs10247802
rs17422732
rs12707078
rs12531471
rs6953845
rs17338210
rs1362896
rs7782890
rs9641946
rs77937076
rs10246247
rs10249829
rs79143202
rs10266231
rs10254836
rs149676167
rs147484416
rs142219618
rs146457733
rs11763893
rs117007879
rs75369386
rs147027278
rs12667425
rs143860710
rs10488220
rs10954404
rs28695545
rs12537090
rs11769814
rs17338845
rs2880936
rs6947682
rs145504692
rs11772724
rs2344730
rs2344731
rs6955632
rs6467462
rs17339165
rs9649584
rs7803936
rs10954405
rs9649044
rs4626540
rs117127691
rs2880598
rs12707082
rs74947700
rs2343296
rs1987261
rs146053817
rs9791792
rs7791284
rs185939140
rs7791731
rs181915840
rs190716231
rs2343316
rs10954406
rs143057924
rs1806748
rs10274483
rs10245117
rs11975772
rs10488223
rs10275007
rs2343315
rs2343314
rs2343313
rs2343312
rs10282739
rs2343311
rs113960110
rs77790353
rs11771534
rs6970069
rs76538630
rs10276897
rs11768845
rs56153964
rs10248144
rs78142513
rs62467374
rs4731933
rs4731934
rs17424227
rs10954407
rs11761700
rs10263897
rs10234512
rs79999023
rs2880604
rs17424324
rs56759003
rs4728279
rs4731935
rs117476667
rs11981179
rs17339794
rs7780540
rs62467376
rs11764777
rs78878232
rs13242586
rs62467377
rs6963163
rs10046599
rs10954408
rs73165617
rs10226765
rs7801321
rs10267221
rs6950923
rs75315507
rs79779681
rs12707083
rs6956329
rs7793721
rs55737605
rs116488543
rs76248644
rs77422420
rs7777197
rs2343323
rs17166902
rs10954409
rs192239801
rs150063389
rs35692244
rs9886121
rs140808216
rs73165618
rs77266212
rs12536359
rs79282173
rs148678952
rs10232490
rs4728280
rs4038364
rs4038363
rs4236638
rs4620226
rs187796401
rs183790397
rs4501529
rs2880594
rs117805252
rs143249347
rs116924427
rs59325670
rs73165623
rs117295419
rs148133607
rs17424957
rs4236639
rs2880602
rs73165626
rs10281523
rs4731936
rs4731937
rs7459152
rs7456888
rs78013488
rs2343319
rs142953054
rs7800900
rs116963784
rs2003426
rs117628292
rs11980115
rs10954410
rs117917080
rs2343318
rs17166918
rs58832693
rs10233509
rs62469905
rs34884911
rs118179458
rs73451334
rs6944266
rs148777440
rs141273707
rs10255857
rs117519169
rs73165629
rs78469334
rs56173712
rs78048444
rs56262683
rs12707084
rs6467466
rs142426964
rs41519445
rs4236640
rs73165630
rs6467467
rs59315421
rs139374279
rs4480055
rs13226158
rs11765889
rs10233554
rs35930927
rs62469941
rs10237964
rs10238277
rs77234201
rs17425476
rs4142542
rs116958601
rs76581414
rs7802550
rs78926499
rs10954411
rs4731939
rs12707085
rs183196294
rs62469945
rs12671437
rs2343268
rs117639945
rs117118223
rs140468173
rs6969448
rs151019319
rs146960908
rs6975382
rs10265697
rs76582525
rs35140405
rs144034359
rs144525480
rs111951331
rs10259794
rs11972453
rs13227651
rs73165634
rs79583773
rs78891435
rs10242684
rs146687467
rs10273168
rs7808835
rs2343310
rs73165635
rs75849894
rs11760697
rs13228674
rs113393790
rs73165638
rs116885325
rs11767440
rs4236641
rs76579700
rs117578485
rs6954960
rs144246006
rs11979991
rs10233691
rs10263779
rs10279327
rs10279444
rs6944686
rs10267007
rs6944882
rs145039854
rs6950530
rs4236642
rs4731941
rs6467468
rs6467469
rs6942866
rs6961647
rs6966105
rs13222206
rs7800195
rs7776646
rs140322707
rs113787663
rs141877668
rs4728281
rs13236703
rs4389875
rs59143542
rs79754361
rs73165641
rs62470902
rs111512822
rs11976774
rs10282637
rs10223893
rs10253602
rs10243334
rs111433730
rs4349926
rs10232019
rs76329872
rs117712972
rs10232403
rs10232835
rs4731942
rs113503438
rs116977328
rs58991733
rs73165643
rs10265908
rs74960386
rs62470905
rs143529616
rs12533456
rs4275150
rs80320932
rs28472762
rs111736669
rs10245131
rs6968565
rs6969503
rs7806694
rs73451395
rs117419474
rs10235218
rs117573379
rs9886040
rs7811621
rs73165647
rs35516253
rs117637369
rs28375034
rs76887766
rs34214574
rs6467472
rs190371490
rs55819134
rs10277847
rs12707086
rs7778876
rs149105558
rs7800577
rs7800830
rs7783652
rs62470908
rs150949599
rs67408087
rs10230840
rs10261030
rs73165652
rs6955404
rs6467473
rs10276079
rs56036135
rs73165654
rs4389876
rs146469299
rs142789298
rs143223701
rs116759958
rs58115480
rs36198873
rs143285287
rs6950075
rs6970217
rs6950189
rs6467474
rs55864567
rs9692288
rs4335058
rs4272312
rs10236562
rs6962059
rs10254347
rs6467475
rs34436982
rs2344701
rs1986896
rs6948495
rs6948684
rs146915586
rs12669024
rs78285750
rs28562744
rs28408799
rs6959288
rs6980193
rs141933693
rs10253204
rs10224071
rs56209920
rs10253629
rs6965761
rs113424768
rs75877758
rs9942555
rs146771115
rs11971960
rs11978702
rs11979455
rs12531997
rs10231903
rs150121576
rs7807411
rs7807578
rs7807579
rs7807932
rs13229028
rs144825179
rs4580988
rs6963507
rs6948199
rs117328861
rs7805926
rs7806085
rs6467476
rs7784293
rs7784444
rs7801711
rs7801714
rs7801964
rs3857863
rs28369400
rs4476947
rs6979285
rs4096503
rs6467477
rs62470911
rs142608523
rs6467478
rs6467479
rs13235319
rs6951889
rs17573824
rs6952699
rs6467480
rs148128132
rs7790877
rs185557955
rs7778597
rs6467481
rs6467482
rs1922419
rs34912275
rs75411528
rs56362620
rs10279531
rs11769029
rs62470912
rs11765571
rs111842783
rs7793812
rs10954413
rs28438561
rs7795177
rs7794810
rs7798806
rs73436916
rs73724504
rs57031295
rs12536646
rs75334297
rs73165661
rs73165662
rs559390191
rs528674450
rs17166971
rs10278869
rs10279120
rs10263384
rs7778404
rs2880925
rs11770426
rs7779514
rs7802313
rs6467483
rs56736669
rs77082594
rs7789317
rs35792732
rs6943707
rs61069430
rs55683953
rs10241020
rs10225463
rs76670785
rs10225804
rs73165663
rs6467484
rs10240826
rs79236554
rs7792140
rs7792155
rs28762438
rs35542623
rs10224424
rs41274182
rs7790835
rs13437786
rs13438084
rs6980297
rs6962538
rs73165664
rs7777153
rs7777427
rs73165665
rs7777691
rs61180147
rs58625326
rs61627000
rs10246646
rs73148903
rs1882540
rs183401816
rs147510662
rs144111932
rs10215367
rs4433086
rs4433087
rs78150316
rs73148906
rs74553879
rs35284403
rs148499300
rs1343697
rs5008332
rs2178689
rs58092510
rs17652997
rs12707087
rs68122915
rs10262862
rs10263196
rs78351931
rs78336500
rs10263688
rs142750626
rs73436962
rs12112133
rs7782102
rs1882538
rs9632700
rs56199107
rs13242614
rs7794376
rs6467485
rs73148909
rs117289987
rs11977339
rs6963055
rs11770490
rs192820946
rs141472707
rs1317056
rs1317057
rs2178688
rs12539120
rs17167009
rs4366012
rs66905772
rs78678758
rs2345065
rs139007877
rs61277968
rs188373909
rs10232504
rs10232603
rs17167013
rs34102361
rs140784076
rs6955665
rs73148916
rs10229242
rs117451970
rs2204885
rs11760926
rs4546583
rs2345066
rs1922420
rs116964369
rs6947465
rs77484877
rs13239635
rs6963600
rs113941369
rs73148922
rs73436989
rs73148924
rs77751614
rs145275792
rs55865736
rs193267518
rs149825553
rs149010574
rs112911470
rs12111638
rs62470950
rs10808269
rs10808270
rs13221518
rs2718171
rs183421228
rs187582294
rs1161003
rs1685573
rs1161004
rs7782506
rs7792634
rs7798267
rs11767986
rs10228242
rs142383590
rs56057418
rs12534096
rs73148931
rs73148933
rs7795935
rs78720493
rs1685569
rs7788981
rs1685570
rs62470953
rs138541141
rs117424370
rs117288190
rs79088639
rs118138569
rs3886462
rs28792487
rs2718172
rs1149563
rs10270739
rs73148939
rs117395108
rs117073327
rs111505312
rs17167039
rs1149562
rs7808008
rs7808300
rs1149560
rs1149558
rs138069713
rs12537119
rs745593
rs12534801
rs6950324
rs13223275
rs1149557
rs73148941
rs6973256
rs150230441
rs146118865
rs17575985
rs1149555
rs73148945
rs11766665
rs1247708
rs187051347
rs17576069
rs17167059
rs1628880
rs11765450
rs73148951
rs145579503
rs1149552
rs1149551
rs11562036
rs11562037
rs1149550
rs13225814
rs76000060
rs6949831
rs10281827
rs17654334
rs1364503
rs6974618
rs142527246
rs138127577
rs6978272
rs13238007
rs4728283
rs6951416
rs78845966
rs2059374
rs17595753
rs77095462
rs145406815
rs141380179
rs1345939
rs62472376
rs17167070
rs187489248
rs4731951
rs4728284
rs4731952
rs62472377
rs4731953
rs7778778
rs7783217
rs1424587
rs9649587
rs4596592
rs2345073
rs12540212
rs10954415
rs10488164
rs16874302
rs7803848
rs6975722
rs62472378
rs6976440
rs10262548
rs4728285
rs17596283
rs118066327
rs34804838
rs12707089
rs4728286
rs4728287
rs12537773
rs12707090
rs17167076
rs7786489
rs2059375
rs2059376
rs718656
rs4728288
rs118100329
rs3919590
rs13241734
rs10276144
rs11772553
rs9649045
rs11766325
rs7805858
rs7798283
rs17655422
rs6956293
rs117393465
rs113786846
rs117811746
rs6961517
rs6961764
rs1946301
rs6467490
rs151258905
rs7788086
rs13240997
rs17596858
rs13241123
rs17167087
rs12538505
rs12530513
rs10488165
rs1345938
rs1946302
rs1946303
rs147728308
rs6467491
rs6467492
rs958408
rs62469960
rs148416854
rs7785217
rs972420
rs1017945
rs1038630
rs12534442
rs62469961
rs75435092
rs6976069
rs17167095
rs17597230
rs78811260
rs112833032
rs148505373
rs17167098
rs1424580
rs143004375
rs10254118
rs58955798
rs7779409
rs192705252
rs12533736
rs1424583
rs17597439
rs116947718
rs11771148
rs6971417
rs6971423
rs1424586
rs142662185
rs112528514
rs4731955
rs17167103
rs117349485
rs73148989
rs6467494
rs118159639
rs62469963
rs73148993
rs10260563
rs73148995
rs6974951
rs6979546
rs1974916
rs79434220
rs73148998
rs117595813
rs17597732
rs2113565
rs12707091
rs78603810
rs149146913
rs12707092
rs1978507
rs62469965
rs80344962
rs4731959
rs11975951
rs140919330
rs13237737
rs17656452
rs148224531
rs6966473
rs6467495
rs7803514
rs2012240
rs4582474
rs4377904
rs7777241
rs6949225
rs10954417
rs12707093
rs4731960
rs73149002
rs34218501
rs150788454
rs1862871
rs76588103
rs62469985
rs10276325
rs4731961
rs142789772
rs77766420
rs142857936
rs17167135
rs9640874
rs4363141
rs17598544
rs75653001
rs73150810
rs62469986
rs6967240
rs6947831
rs17167141
rs73150814
rs141358150
rs12536963
rs62469988
rs17167144
rs76063392
rs117963243
rs13312117
rs6967776
rs6968089
rs73150821
rs2345667
rs1364364
rs11980047
rs147419492
rs17167147
rs9656421
rs12386605
rs58421744
rs6961093
rs62469991
rs6467497
rs12533546
rs57349625
rs59196072
rs10245258
rs6954975
rs10954418
rs117070113
rs6970426
rs150280072
rs74503080
rs77019628
rs117910294
rs77112963
rs11767900
rs10755879
rs10488169
rs1477422
rs10954419
rs140983656
rs13244007
rs56138358
rs79694276
rs7787434
rs7787300
rs7791878
rs6963980
rs11767710
rs7801515
rs151278166
rs6975109
rs77476097
rs10235995
rs3909550
rs118158584
rs2432636
rs2432637
rs12671287
rs73446929
rs10155960
rs4731967
rs62470019
rs57316288
rs62470021
rs62470022
rs113046682
rs35176962
rs12707100
rs4728291
rs74611681
rs10243071
rs75486675
rs10243390
rs62470025
rs12673508
rs2432638
rs77427664
rs2432641
rs10267029
rs12536005
rs117422613
rs17167160
rs12673422
rs59057820
rs11526285
rs73150840
rs147818636
rs12707103
rs117185485
rs2991227
rs2991226
rs2911496
rs117543338
rs6963496
rs6954842
rs2345622
rs6965882
rs62470027
rs78341591
rs4731968
rs4728292
rs4728294
rs12666953
rs17167165
rs149142052
rs10282409
rs10252835
rs11760998
rs10242513
rs59574007
rs59601406
rs77687052
rs17167168
rs56868289
rs17167169
rs117701699
rs17167170
rs17658042
rs9641952
rs7779631
rs10268084
rs17167175
rs10239061
rs55633941
rs10239077
rs57352738
rs116922979
rs12539107
rs9641953
rs6956399
rs1004149
rs11766492
rs77116418
rs13223070
rs184632635
rs17167177
rs78869665
rs12707106
rs11976828
rs12707107
rs57853761
rs17167179
rs145229025
rs11773721
rs6949187
rs62470055
rs12707110
rs17167181
rs11764989
rs2991231
rs17167183
rs143701837
rs4728295
rs2042000
rs142167692
rs10244670
rs12540206
rs9656422
rs76182205
rs9656423
rs9656424
rs10488170
rs10227672
rs4731970
rs10954422
rs11762935
rs58318333
rs10251338
rs73150853
rs10235846
rs7780456
rs62470058
rs12707111
rs12333918
rs17167187
rs2909224
rs10954423
rs2911495
rs2909225
rs55843921
rs2991230
rs17167199
rs17167200
rs62470059
rs11763756
rs11771373
rs11768150
rs11975290
rs10488172
rs10954424
rs2991242
rs143907258
rs11562040
rs7777805
rs2345941
rs7800006
rs2066924
rs116878750
rs17167210
rs6955530
rs2483507
rs62471382
rs10234061
rs10263870
rs2430768
rs2345943
rs2483509
rs73150859
rs17659136
rs78716890
rs12530581
rs12535800
rs763643
rs763644
rs763645
rs6970448
rs4731974
rs4728296
rs10274470
rs76269374
rs12707114
rs7808879
rs7792396
rs7776986
rs10236819
rs10266435
rs1133540
rs17601462
rs7783019
rs10271234
rs13237435
rs10231828
rs10231829
rs6467499
rs2430769
rs1014442
rs7803626
rs60813828
rs61137613
rs10808271
rs12113650
rs1041621
rs6958569
rs17659708
rs113495600
rs11761945
rs7794168
rs6966523
rs62471387
rs59821244
rs10263225
rs2345944
rs12113622
rs57597668
rs11766617
rs62471389
rs11761733
rs2991238
rs114717918
rs10246665
rs78906798
rs76152286
rs117807131
rs62471409
rs56004163
rs1833334
rs73150882
rs62471410
rs11974903
rs74611430
rs143506813
rs117842280
rs73724712
rs6944149
rs55696747
rs60147418
rs9649595
rs2193523
rs117936416
rs10954428
rs35332604
rs2041995
rs118152825
rs2041996
rs59834203
rs140590424
rs62471411
rs191671734
rs62471413
rs13246174
rs2016876
rs58277267
rs73150889
rs117412774
rs1362735
rs62471415
rs6976491
rs12707115
rs12535705
rs79031615
rs61674625
rs10274328
rs1362736
rs1362737
rs12113384
rs150398731
rs62471417
rs9641955
rs4601256
rs1861797
rs11761058
rs11761911
rs75700808
rs55842945
rs117412126
rs11763958
rs6947583
rs10273626
rs12539993
rs148859415
rs1135673
rs56734859
rs10267901
rs7784822
rs75601078
rs2111522
rs17167240
rs12707116
rs73150902
rs73724727
rs4140886
rs117646843
rs12707117
rs79245548
rs77901348
rs10954431
rs1362739
rs10247014
rs9649046
rs73152912
rs9649047
rs12532950
rs16874341
rs10257034
rs73152913
rs10274627
rs10246101
rs35531336
rs10258048
rs73152915
rs6963221
rs985101
rs7797067
rs766294
rs118151024
rs73152917
rs6467504
rs7804463
rs60848374
rs7810078
rs10954432
rs56922033
rs117046063
rs118017599
rs11772444
rs1895024
rs73152978
rs58642167
rs75901435
rs16874343
rs7810739
rs7778582
rs1420969
rs4731981
rs74336050
rs10276313
rs10262452
rs10266990
rs191385323
rs2542255
rs2542256
rs17167259
rs73152980
rs16874347
rs56030945
rs1073158
rs10488173
rs2160744
rs13222377
rs73152983
rs17167263
rs888309
rs144055658
rs7809238
rs17167267
rs79278246
rs150639738
rs2551023
rs12112614
rs1476118
rs12707118
rs1005342
rs117911788
rs2113336
rs2160746
rs78035610
rs2542264
rs2551019
rs73152990
rs2551015
rs145471737
rs56303058
rs2542266
rs2542268
rs2542269
rs10488174
rs76729200
rs1012328
rs12113810
rs17167278
rs17167280
rs1125227
rs2542272
rs55759652
rs17167284
rs56225759
rs2542273
rs2551010
rs723689
rs2542274
rs2551009
rs2551007
rs17167289
rs7783396
rs17167290
rs10488175
rs2542276
rs2551003
rs17167292
rs2550999
rs12707121
rs2550998
rs137925278
rs2550995
rs73155104
rs2550994
rs73155106
rs61427426
rs2550991
rs2550990
rs2550988
rs2550986
rs76179390
rs12111749
rs117223951
rs3757406
rs1834117
rs76382292
rs73155110
rs13235840
rs7781266
rs7786100
rs13243553
rs138587449
rs748754
rs117740989
rs73155111
rs11489674
rs11489675
rs11487150
rs79629559
rs148353695
rs144521884
rs56054938
rs116910419
rs55794894
rs12707122
rs73155113
rs73155114
rs7800126
rs6944452
rs77557642
rs7802352
rs12707123
rs183940260
rs17167304
rs111996039
rs62470393
rs17167306
rs147881803
rs6975134
rs73155115
rs57448800
rs117800032
rs55796860
rs57234431
rs6972284
rs2346264
rs58451591
rs140266939
rs6979346
rs60919451
rs11971531
rs76462497
rs117420833
rs146768392
rs140339306
rs62470399
rs73155122
rs146265674
rs73155124
rs74787791
rs116859862
rs118009624
rs117879058
rs117359401
rs75976953
rs17167308
rs73155128
rs73155129
rs73155130
rs73155132
rs6954472
rs6955227
rs6955511
rs6979717
rs12532774
rs17167309
rs73155194
rs17167313
rs56084002
rs79703605
rs56375275
rs17167314
rs73155198
rs17167315
rs17167317
rs17167318
rs60017847
rs6954207
rs56011565
rs6954859
rs118164299
rs117201581
rs62470402
rs56361791
rs57390458
rs11487001
rs11487002
rs113546677
rs11487003
rs117862558
rs11489543
rs56218460
rs7791645
rs7792636
rs140271797
rs1541710
rs12707124
rs12535678
rs17167330
rs76506970
rs117741818
rs56358145
rs17167332
rs7800371
rs73156904
rs10156038
rs12707125
rs17167333
rs6967343
rs6467506
rs10246164
rs16874350
rs10246406
rs10231102
rs75366836
rs117670315
rs10231158
rs55886636
rs6978533
rs2042456
rs2042455
rs2042454
rs2042453
rs2042452
rs2288067
rs7810566
rs73156915
rs7810870
rs6955240
rs74826749
rs13309851
rs56067609
rs7793582
rs73156916
rs7793732
rs7793739
rs56170554
rs7776858
rs73156917
rs35208100
rs187108858
rs13312097
rs62470428
rs7798192
rs7798355
rs7798673
rs7798804
rs80225071
rs12707126
rs17167335
rs117535158
rs6971638
rs12155007
rs6971840
rs6954537
rs6972412
rs6972423
rs149553817
rs6976416
rs6958557
rs6976885
rs12707127
rs73156925
rs10954433
rs17167336
rs75373246
rs13233690
rs7782545
rs7783179
rs10241782
rs10271671
rs6950081
rs6974386
rs6954700
rs6954999
rs6955061
rs116871583
rs6975860
rs6956135
rs12707128
rs10279261
rs1862873
rs10253633
rs10224575
rs10224683
rs10224828
rs10225454
rs2113338
rs10225605
rs10236499
rs10281697
rs10281716
rs10156088
rs2042451
rs10155909
rs11770927
rs12707129
rs35711160
rs7792492
rs7792546
rs7792905
rs7779370
rs889826
rs118082724
rs889825
rs889824
rs755664
rs958405
rs958404
rs1593171
rs6969899
rs10808273
rs10954434
rs13228262
rs10264922
rs147176671
rs6962865
rs6963032
rs10488180
rs10226267
rs73156933
rs75286006
rs73156934
rs2059298
rs6974143
rs6978170
rs13231079
rs13231095
rs4422723
rs76107335
rs56225573
rs1030268
rs4517044
rs185145806
rs1963841
rs73156938
rs73156939
rs10255193
rs13226245
rs73156940
rs7805864
rs10263851
rs62470434
rs6955279
rs6955707
rs6966403
rs73156941
rs6970436
rs10428917
rs1025074
rs12707130
rs6943986
rs13233715
rs13221033
rs6954712
rs6954610
rs4731986
rs55655901
rs13220988
rs12707131
rs62470435
rs34475839
rs62470436
rs6953025
rs10274077
rs28654576
rs62470438
rs7796567
rs11773892
rs10224226
rs117974690
rs10227606
rs4266574
rs62470443
rs10243750
rs10232278
rs28566817
rs7459333
rs117889783
rs28588750
rs76842755
rs10269665
rs4728302
rs11767663
rs61286514
rs62470445
rs62470446
rs28551473
rs11764961
rs10255763
rs6968008
rs62470447
rs12531665
rs10230628
rs10259686
rs10246171
rs6955700
rs4728303
rs28529474
rs62470448
rs79652648
rs10271889
rs10258052
rs10272270
rs10272509
rs4129572
rs12669384
rs78589921
rs2953636
rs4731987
rs2001618
rs2346266
rs2346267
rs2971961
rs2971962
rs73156959
rs143591526
rs2953634
rs2971963
rs2971966
rs2971967
rs2971968
rs2346268
rs2346269
rs2971970
rs2971971
rs2953633
rs2971972
rs2971973
rs2953632
rs2971974
rs117150091
rs149637576
rs2971975
rs2346270
rs2971977
rs75015237
rs2860599
rs2971980
rs2971981
rs13231617
rs2346271
rs2971983
rs9656429
rs9656430
rs150107968
rs2971957
rs2953629
rs181515873
rs2346272
rs10248809
rs2971969
rs2953626
rs2971982
rs2953625
rs2953624
rs2953623
rs2346273
rs1986870
rs139102187
rs2346274
rs2346275
rs2953621
rs6467512
rs74336202
rs2971953
rs117618338
rs2346276
rs76850411
rs78472717
rs2971955
rs2953620
rs193120552
rs4728305
rs12707132
rs2971956
rs73156971
rs2953619
rs2953618
rs2953617
rs10234153
rs10252843
rs6949760
rs76085445
rs6970545
rs77716348
rs117209692
rs3823572
rs7792010
rs3735050
rs7785128
rs79986056
rs2346440
rs6467513
rs6467514
rs55977260
rs4731989
rs4731990
rs61179403
rs4731991
rs2002866
rs35166480
rs11769734
rs79172360
rs10488419
rs148345475
rs2346441
rs4596578
rs138952949
rs62462495
rs147279478
rs17167388
rs79372353
rs28489899
rs28407104
rs12533206
rs28637318
rs28498267
rs4731992
rs6966335
rs4546584
rs17167391
rs17167392
rs76710445
rs2346442
rs10215346
rs2346443
rs10279168
rs56394056
rs12707133
rs4728306
rs6952869
rs73156985
rs4731993
rs76671938
rs12674427
rs6946805
rs9641962
rs2346444
rs148117931
rs10488421
rs2346445
rs12531713
rs6953179
rs2346446
rs2881402
rs6978605
rs6978383
rs118087355
rs62462496
rs67542052
rs17167401
rs9987001
rs1806667
rs2346448
rs10226177
rs6967856
rs6950383
rs12536799
rs12531707
rs10234887
rs12669887
rs12668054
rs12707134
rs58375389
rs4728307
rs142054813
rs186931935
rs78333021
rs61704473
rs17167423
rs2346449
rs7809889
rs77183025
rs75509371
rs35183531
rs9656434
rs10241422
rs151158616
rs6950038
rs2346451
rs6955114
rs56682671
rs6955169
rs6955208
rs6955613
rs6975523
rs10250006
rs10249912
rs28417216
rs11983788
rs7798232
rs7798547
rs10254879
rs10228192
rs36101448
rs117941614
rs10228418
rs35977684
rs6971048
rs6953409
rs6971064
rs3735049
rs6467515
rs4731995
rs4731996
rs1986692
rs34346121
rs4728308
rs6969506
rs4728309
rs4731997
rs7457999
rs55878406
rs2346452
rs6953296
rs1132683
rs3735047
rs3735046
rs2346453
rs10238398
rs10282007
rs10282224
rs12707135
rs7810147
rs138176761
rs7810574
rs7810708
rs6979172
rs6961426
rs6467516
rs7779980
rs7780048
rs10242644
rs13225717
rs12531495
rs10272804
rs10243168
rs2346454
rs117125098
rs11765630
rs7789921
rs76627595
rs10954438
rs76118093
rs12539865
rs12539923
rs6957026
rs6957345
rs10281405
rs6967575
rs150106347
rs12112034
rs7810234
rs10238132
rs10238681
rs10267912
rs7357112
rs7357258
rs73159133
rs7357260
rs7357145
rs7357150
rs56372533
rs7357285
rs7357152
rs60994469
rs10262737
rs56063954
rs4728310
rs10266952
rs10224081
rs71535777
rs10267860
rs55963182
rs75068719
rs10275444
rs10246346
rs10276299
rs6956659
rs6967074
rs6954364
rs112370475
rs12668057
rs62462533
rs55974805
rs10241718
rs4728311
rs4731999
rs11977618
rs1836835
rs2346455
rs73159138
rs7790236
rs28818004
rs4732001
rs11762999
rs75241754
rs35528290
rs56965951
rs182833486
rs2346456
rs55764386
rs6957257
rs1109703
rs878438
rs77404568
rs78703228
rs2117952
rs2117951
rs4461842
rs2346457
rs147941526
rs28534490
rs62462541
rs11982121
rs73724430
rs36004660
rs10282705
rs4732003
rs10280014
rs10237171
rs10267074
rs28393449
rs28522825
rs2346277
rs146097216
rs6969122
rs6951526
rs6957144
rs13438086
rs73724435
rs73724436
rs13328348
rs13328349
rs13328341
rs7341421
rs7341443
rs6953316
rs11975754
rs10085876
rs62462545
rs6467518
rs7796290
rs12707136
rs117770221
rs418797
rs141402510
rs55861416
rs11978174
rs1222398
rs11971451
rs17167448
rs73454633
rs448323
rs74624125
rs74828035
rs1222399
rs73454641
rs78696036
rs17167451
rs73454642
rs112823051
rs73454649
rs79920245
rs77206411
rs34060248
rs73454651
rs17167453
rs17167454
rs17167455
rs77776806
rs17167456
rs17167457
rs75223950
rs73454654
rs17167459
rs17167462
rs73454658
rs17167464
rs13246630
rs73454662
rs17828320
rs384545
rs73454664
rs16874410
rs16874411
rs724812
rs11981906
rs78839580
rs17167477
rs442352
rs17167481
rs17167482
rs691130
rs17167483
rs17167485
rs73437216
rs6947769
rs17167488
rs17167490
rs7782175
rs2859809
rs17167491
rs17167492
rs17167493
rs73437224
rs4142397
rs73159150
rs34963814
rs112912364
rs113142436
rs7796327
rs7777247
rs511411
rs79859491
rs113520200
rs58535034
rs16874415
rs17167496
rs17167498
rs1222405
rs61144647
rs1222406
rs74614696
rs17167501
rs17167502
rs17167503
rs55716381
rs572910
rs55781741
rs6964432
rs55980630
rs10453018
rs183267810
rs187934097
rs112268816
rs10453020
rs2346458
rs73437253
rs10453021
rs11973601
rs11973675
rs725393
rs725392
rs73159156
rs28411834
rs28612481
rs28409396
rs28830254
rs28729293
rs6953590
rs56383670
rs60094347
rs56277524
rs117898670
rs17167512
rs1222411
rs73437270
rs6964460
rs998303
rs997316
rs10488425
rs17167516
rs55948110
rs1561111
rs1561112
rs80248120
rs55763925
rs56355527
rs17167517
rs56029115
rs17167518
rs7784775
rs7804062
rs7785278
rs7804212
rs7785445
rs57390841
rs6467519
rs7785919
rs7785920
rs7785545
rs17167525
rs17167527
rs16874427
rs17761994
rs413941
rs423455
rs59385814
rs79223719
rs56704492
rs58932368
rs60886564
rs56921211
rs59586797
rs17167530
rs17167533
rs55790534
rs1222396
rs16874428
rs12670589
rs17167534
rs17167537
rs17167541
rs58618503
rs59685119
rs58294730
rs7804739
rs79499527
rs111371733
rs34607748
rs118097767
rs73439418
rs113797580
rs73439423
rs113126907
rs16874429
rs73439427
rs17167543
rs17167545
rs17167548
rs17167551
rs17167553
rs147035630
rs73439433
rs11975308
rs11982100
rs17167560
rs17167561
rs118057333
rs59572112
rs11976293
rs59016602
rs728580
rs728579
rs728578
rs11977260
rs34881966
rs73439448
rs17167568
rs75304530
rs892985
rs892984
rs892983
rs2164469
rs2117950
rs2117949
rs73439454
rs77849184
rs78608735
rs17167578
rs57934505
rs73159164
rs79545011
rs74303658
rs16874430
rs76842356
rs17167581
rs17167583
rs57009983
rs61488038
rs4538812
rs4538813
rs4498485
rs4319023
rs5027102
rs117780801
rs11971913
rs7804209
rs7807968
rs80189222
rs73439471
rs73439474
rs73439475
rs78088542
rs17167591
rs76634310
rs76287966
rs74623799
rs118127016
rs6467520
rs17167592
rs381356
rs73159167
rs1222424
rs74303660
rs116894553
rs423165
rs55857809
rs6952909
rs75211065
rs17167606
rs560663
rs75986021
rs79226462
rs55731367
rs112056570
rs11487152
rs1369857
rs76423390
rs1436201
rs1222417
rs12673409
rs2881528
rs118068109
rs41496145
rs7808999
rs74347385
rs10488426
rs117057858
rs418484
rs434744
rs7808661
rs408150
rs149100921
rs17167638
rs60390156
rs137924052
rs62465769
rs4732008
rs17167639
rs920134
rs2082928
rs17167642
rs503689
rs690745
rs139984400
rs75996455
rs117519505
rs35149449
rs17167648
rs116970713
rs75193049
rs1222430
rs72607802
rs142544815
rs150953294
rs1421477
rs55842717
rs56183330
rs2544165
rs118001548
rs141144146
rs1421478
rs13310573
rs143547554
rs143792782
rs148079217
rs142935679
rs76169021
rs1993058
rs2544172
rs12669960
rs34904752
rs1450890
rs11770521
```
