## Supplementary material for "Characterization of shared and ancestry-specific signals driving complex traits using multi-ancestry fine-mapping": s2.afreq

```
#CHROM	ID	REF	ALT	ALT_FREQS	OBS_CT
7	rs11977063	A	C	0.0833333	1008
7	rs929714	A	G	0.452381	1008
7	rs10954398	A	C	0.447421	1008
7	rs7787392	T	C	0.0833333	1008
7	rs10488214	A	C	0.209325	1008
7	rs139424572	G	C	0.0267857	1008
7	rs17166813	G	A	0.0803571	1008
7	rs72607795	C	T	0.210317	1008
7	rs7796514	C	T	0.0813492	1008
7	rs10282039	C	T	0.551587	1008
7	rs7796910	G	A	0.0803571	1008
7	rs6467451	A	T	0.0803571	1008
7	rs4731921	T	C	0.0803571	1008
7	rs78136188	A	G	0.0803571	1008
7	rs10248248	T	C	0.636905	1008
7	rs7781070	A	T	0.0803571	1008
7	rs7781195	C	T	0.0803571	1008
7	rs12533584	G	A	0.363095	1008
7	rs116947780	A	G	0.030754	1008
7	rs55973681	C	T	0.210317	1008
7	rs11983398	A	T	0.636905	1008
7	rs145614083	T	G	0.0277778	1008
7	rs6951454	C	T	0.0853175	1008
7	rs7804370	T	G	0.0803571	1008
7	rs2343633	A	G	0.0803571	1008
7	rs10263224	T	A	0.0853175	1008
7	rs7783736	T	C	0.0853175	1008
7	rs7801119	G	A	0.0803571	1008
7	rs4731922	T	G	0.0853175	1008
7	rs17166820	G	C	0.0823413	1008
7	rs17166821	C	G	0.0853175	1008
7	rs56196277	G	A	0.0803571	1008
7	rs11981132	G	C	0.0853175	1008
7	rs2042067	T	C	0.551587	1008
7	rs7799350	T	C	0.0803571	1008
7	rs4728274	T	C	0.0803571	1008
7	rs4731923	A	G	0.0803571	1008
7	rs4731924	A	G	0.0803571	1008
7	rs7798220	C	G	0.0853175	1008
7	rs17166828	T	C	0.0803571	1008
7	rs80014365	T	G	0.0803571	1008
7	rs6971707	C	T	0.0803571	1008
7	rs142439942	C	G	0.030754	1008
7	rs12707063	A	C	0.342262	1008
7	rs2058944	C	T	0.0853175	1008
7	rs2042068	A	G	0.551587	1008
7	rs6960797	A	G	0.550595	1008
7	rs7799141	A	G	0.636905	1008
7	rs144663601	G	A	0.0813492	1008
7	rs17166840	T	C	0.21131	1008
7	rs1421303	T	G	0.551587	1008
7	rs1011837	T	A	0.551587	1008
7	rs2160895	C	A	0.551587	1008
7	rs10269475	T	C	0.551587	1008
7	rs6947589	T	C	0.639881	1008
7	rs1014700	C	G	0.636905	1008
7	rs4731925	C	T	0.635913	1008
7	rs12673741	T	C	0.214286	1008
7	rs7781843	G	A	0.0813492	1008
7	rs151010339	A	C	0.0367063	1008
7	rs6948238	G	A	0.550595	1008
7	rs6948353	G	T	0.550595	1008
7	rs139955552	C	T	0.0575397	1008
7	rs6467453	A	G	0.635913	1008
7	rs12673767	C	T	0.550595	1008
7	rs6467454	G	A	0.550595	1008
7	rs6467455	A	G	0.550595	1008
7	rs4731927	C	T	0.635913	1008
7	rs148400771	G	C	0.0347222	1008
7	rs10239315	A	C	0.550595	1008
7	rs6967168	T	G	0.0813492	1008
7	rs6947082	C	G	0.636905	1008
7	rs10269293	C	T	0.550595	1008
7	rs10269489	G	A	0.338294	1008
7	rs12155297	C	G	0.635913	1008
7	rs191306628	A	T	0.0803571	1008
7	rs1009909	T	A	0.548611	1008
7	rs183488672	T	A	0.155754	1008
7	rs1011639	T	G	0.550595	1008
7	rs1421304	C	T	0.637897	1008
7	rs1421306	C	T	0.636905	1008
7	rs6956407	T	C	0.0813492	1008
7	rs28629389	C	T	0.551587	1008
7	rs7811834	G	C	0.636905	1008
7	rs7794951	T	G	0.551587	1008
7	rs7784869	G	A	0.0813492	1008
7	rs1421307	G	A	0.636905	1008
7	rs13239310	C	T	0.551587	1008
7	rs10276900	A	C	0.636905	1008
7	rs10247648	C	G	0.636905	1008
7	rs6977953	T	G	0.636905	1008
7	rs7809527	C	T	0.551587	1008
7	rs10237617	G	A	0.551587	1008
7	rs1035293	G	A	0.551587	1008
7	rs1035294	T	C	0.342262	1008
7	rs10267826	A	G	0.551587	1008
7	rs7802619	T	C	0.551587	1008
7	rs4731928	C	T	0.636905	1008
7	rs72607796	A	C	0.209325	1008
7	rs74957592	G	A	0.0138889	1008
7	rs4728277	T	C	0.636905	1008
7	rs10275575	A	G	0.551587	1008
7	rs34941712	G	T	0.209325	1008
7	rs6467457	G	A	0.551587	1008
7	rs6467458	T	C	0.551587	1008
7	rs62465318	C	A	0.0813492	1008
7	rs10085702	C	G	0.551587	1008
7	rs60141001	C	G	0.310516	1008
7	rs6959725	T	G	0.551587	1008
7	rs13233438	G	C	0.551587	1008
7	rs10267851	G	A	0.34127	1008
7	rs10264205	T	C	0.551587	1008
7	rs56182580	T	C	0.0823413	1008
7	rs6467459	T	C	0.635913	1008
7	rs12535119	C	T	0.241071	1008
7	rs76058127	T	G	0.0763889	1008
7	rs139525365	C	A	0.0218254	1008
7	rs10253995	C	T	0.391865	1008
7	rs6969420	A	C	0.636905	1008
7	rs117588400	T	G	0.141865	1008
7	rs112689820	A	G	0.241071	1008
7	rs113827847	G	A	0.241071	1008
7	rs12707068	G	A	0.391865	1008
7	rs12707069	G	A	0.391865	1008
7	rs74939204	A	G	0.159722	1008
7	rs7807434	C	G	0.391865	1008
7	rs150080949	A	G	0.015873	1008
7	rs10262122	C	T	0.391865	1008
7	rs12707072	G	A	0.391865	1008
7	rs62465322	C	A	0.363095	1008
7	rs10230652	T	C	0.636905	1008
7	rs4728278	C	G	0.632937	1008
7	rs10274628	G	A	0.636905	1008
7	rs2160896	C	T	0.632937	1008
7	rs2111815	G	A	0.241071	1008
7	rs2111816	A	G	0.632937	1008
7	rs10227317	C	T	0.391865	1008
7	rs10227864	G	C	0.18254	1008
7	rs11982160	G	C	0.241071	1008
7	rs75141149	T	A	0.0386905	1008
7	rs10954401	T	A	0.241071	1008
7	rs1833447	A	G	0.636905	1008
7	rs10277418	G	C	0.393849	1008
7	rs10247898	A	C	0.636905	1008
7	rs147610976	G	T	0.0128968	1008
7	rs13223619	G	A	0.636905	1008
7	rs17421819	G	A	0.18254	1008
7	rs6973587	C	T	0.209325	1008
7	rs7810851	C	G	0.209325	1008
7	rs13235276	C	T	0.390873	1008
7	rs10248077	C	T	0.394841	1008
7	rs13226173	A	G	0.394841	1008
7	rs13226580	C	T	0.392857	1008
7	rs10237904	G	A	0.183532	1008
7	rs2160897	A	G	0.39881	1008
7	rs79371912	G	C	0.0218254	1008
7	rs7807365	T	C	0.360119	1008
7	rs10246888	G	C	0.549603	1008
7	rs7808471	T	C	0.108135	1008
7	rs56093868	T	A	0.549603	1008
7	rs7798910	A	G	0.553571	1008
7	rs117880813	T	C	0.12004	1008
7	rs76120086	G	A	0.0188492	1008
7	rs7796888	C	T	0.552579	1008
7	rs10253870	C	T	0.552579	1008
7	rs17166873	T	C	0.212302	1008
7	rs138669732	A	G	0.0287698	1008
7	rs72607797	G	A	0.210317	1008
7	rs58712861	T	G	0.109127	1008
7	rs10265672	C	T	0.548611	1008
7	rs55861011	C	T	0.338294	1008
7	rs28519693	G	C	0.548611	1008
7	rs190202091	T	C	0.00892857	1008
7	rs139888074	A	C	0.0337302	1008
7	rs12707076	G	C	0.552579	1008
7	rs17337790	T	A	0.109127	1008
7	rs12707077	T	C	0.548611	1008
7	rs10215041	G	A	0.548611	1008
7	rs55716595	G	T	0.212302	1008
7	rs10238562	A	G	0.552579	1008
7	rs13239083	G	A	0.549603	1008
7	rs114904760	C	A	0.0257937	1008
7	rs35931523	C	G	0.205357	1008
7	rs6467460	C	A	0.113095	1008
7	rs10226377	C	A	0.544643	1008
7	rs75879130	C	G	0.0376984	1008
7	rs10247802	C	G	0.549603	1008
7	rs17422732	T	A	0.108135	1008
7	rs12707078	T	C	0.549603	1008
7	rs12531471	C	T	0.338294	1008
7	rs6953845	T	C	0.553571	1008
7	rs1362896	A	G	0.553571	1008
7	rs7782890	C	T	0.549603	1008
7	rs9641946	T	G	0.553571	1008
7	rs10246247	G	A	0.33631	1008
7	rs10249829	C	T	0.549603	1008
7	rs10266231	T	G	0.556548	1008
7	rs10254836	C	T	0.549603	1008
7	rs74950408	T	G	0.0218254	1008
7	rs17166883	T	C	0.21131	1008
7	rs144024167	T	C	0.0277778	1008
7	rs148698646	T	C	0.0267857	1008
7	rs11763893	A	G	0.446429	1008
7	rs74956117	C	A	0.0386905	1008
7	rs75369386	C	A	0.107143	1008
7	rs12667425	T	C	0.549603	1008
7	rs74794800	G	A	0.0277778	1008
7	rs10488220	C	A	0.335317	1008
7	rs10954404	T	C	0.664683	1008
7	rs28695545	T	A	0.448413	1008
7	rs17166887	G	T	0.212302	1008
7	rs182917036	G	T	0.0128968	1008
7	rs12537090	G	T	0.452381	1008
7	rs11769814	C	G	0.662698	1008
7	rs3735036	C	T	0.210317	1008
7	rs2880936	A	C	0.662698	1008
7	rs6947682	G	T	0.448413	1008
7	rs184920524	G	C	0.210317	1008
7	rs11772724	C	A	0.448413	1008
7	rs2344730	C	A	0.448413	1008
7	rs2344731	T	C	0.662698	1008
7	rs7800495	A	C	0.210317	1008
7	rs78194284	G	T	0.213294	1008
7	rs6955632	A	G	0.664683	1008
7	rs6955659	A	C	0.213294	1008
7	rs6467462	G	A	0.665675	1008
7	rs6956445	C	T	0.213294	1008
7	rs17339165	C	T	0.448413	1008
7	rs9649584	C	T	0.448413	1008
7	rs17166889	A	G	0.213294	1008
7	rs10225786	G	C	0.213294	1008
7	rs7803936	C	G	0.107143	1008
7	rs10954405	G	T	0.447421	1008
7	rs9649044	C	T	0.415675	1008
7	rs144188061	C	T	0.213294	1008
7	rs72607798	C	T	0.217262	1008
7	rs60856323	C	T	0.213294	1008
7	rs4626540	C	T	0.632937	1008
7	rs2880598	C	T	0.628968	1008
7	rs12707082	T	C	0.167659	1008
7	rs59797320	A	T	0.213294	1008
7	rs6955237	C	T	0.213294	1008
7	rs117637773	C	T	0.0505952	1008
7	rs2343296	C	T	0.415675	1008
7	rs1987261	C	T	0.630952	1008
7	rs76943210	T	C	0.214286	1008
7	rs6651127	C	T	0.215278	1008
7	rs6970711	C	A	0.215278	1008
7	rs9791792	A	C	0.415675	1008
7	rs7791284	T	C	0.630952	1008
7	rs72607799	C	A	0.214286	1008
7	rs7791731	T	C	0.630952	1008
7	rs7808382	A	G	0.215278	1008
7	rs2343316	C	G	0.630952	1008
7	rs10954406	A	G	0.630952	1008
7	rs1806748	A	T	0.630952	1008
7	rs10273816	A	C	0.215278	1008
7	rs10274483	A	G	0.630952	1008
7	rs10245117	C	T	0.632937	1008
7	rs11975772	C	T	0.108135	1008
7	rs10274748	A	C	0.215278	1008
7	rs72607800	G	A	0.215278	1008
7	rs10275007	A	G	0.631944	1008
7	rs2343315	T	C	0.631944	1008
7	rs2343314	C	T	0.630952	1008
7	rs2343313	C	T	0.630952	1008
7	rs2343312	G	C	0.630952	1008
7	rs10282739	A	G	0.630952	1008
7	rs2343311	T	G	0.630952	1008
7	rs182735145	C	T	0.0257937	1008
7	rs11771534	T	C	0.30754	1008
7	rs6970069	C	T	0.630952	1008
7	rs10276897	T	C	0.631944	1008
7	rs11768845	C	T	0.415675	1008
7	rs117460040	T	C	0.0277778	1008
7	rs56153964	A	G	0.415675	1008
7	rs10248144	G	A	0.62996	1008
7	rs4731933	G	A	0.419643	1008
7	rs4731934	A	C	0.631944	1008
7	rs17424227	T	C	0.108135	1008
7	rs10954407	A	C	0.631944	1008
7	rs11761700	A	C	0.631944	1008
7	rs149498448	A	G	0.0257937	1008
7	rs2880604	C	A	0.62996	1008
7	rs17166897	G	T	0.212302	1008
7	rs17424324	A	T	0.108135	1008
7	rs56759003	G	A	0.108135	1008
7	rs4728279	C	T	0.635913	1008
7	rs4731935	T	C	0.309524	1008
7	rs11981179	C	A	0.630952	1008
7	rs17339794	T	C	0.630952	1008
7	rs7780540	C	G	0.631944	1008
7	rs7780579	C	T	0.213294	1008
7	rs11764777	A	C	0.631944	1008
7	rs6963163	A	G	0.635913	1008
7	rs10046599	G	A	0.635913	1008
7	rs10954408	G	A	0.634921	1008
7	rs10226765	C	T	0.316468	1008
7	rs72607801	G	A	0.21627	1008
7	rs6950923	G	A	0.854167	1008
7	rs12707083	A	C	0.321429	1008
7	rs7793721	G	A	0.319444	1008
7	rs55737605	C	T	0.30754	1008
7	rs7777197	T	C	0.322421	1008
7	rs2343323	C	T	0.297619	1008
7	rs17166902	C	A	0.287698	1008
7	rs151036449	G	A	0.0168651	1008
7	rs10954409	C	T	0.462302	1008
7	rs59529032	C	T	0.132937	1008
7	rs35692244	A	G	0.529762	1008
7	rs9886121	C	G	0.465278	1008
7	rs73165618	A	C	0.00496032	1008
7	rs77266212	G	A	0.0853175	1008
7	rs12536359	A	C	0.534722	1008
7	rs10232490	C	T	0.465278	1008
7	rs4728280	C	A	0.465278	1008
7	rs4038364	A	G	0.465278	1008
7	rs4038363	G	A	0.00496032	1008
7	rs4236638	T	C	0.46627	1008
7	rs4620226	A	G	0.46627	1008
7	rs142236344	G	T	0.124008	1008
7	rs4501529	G	A	0.52877	1008
7	rs2880594	C	T	0.465278	1008
7	rs59325670	A	G	0.195437	1008
7	rs78624257	G	A	0.0188492	1008
7	rs73165623	T	C	0.00496032	1008
7	rs17424957	C	T	0.00496032	1008
7	rs117435881	C	T	0.0525794	1008
7	rs4236639	G	C	0.924603	1008
7	rs2880602	G	T	0.924603	1008
7	rs73165626	A	G	0.00496032	1008
7	rs10281523	T	C	0.921627	1008
7	rs4731936	C	T	0.435516	1008
7	rs4731937	C	T	0.921627	1008
7	rs77721866	T	C	0.0238095	1008
7	rs7459152	T	C	0.486111	1008
7	rs7456888	G	A	0.921627	1008
7	rs2343319	A	G	0.926587	1008
7	rs7800900	A	G	0.926587	1008
7	rs2003426	G	A	0.482143	1008
7	rs11980115	C	T	0.0753968	1008
7	rs10954410	G	A	0.435516	1008
7	rs2343318	T	G	0.924603	1008
7	rs17166918	T	G	0.486111	1008
7	rs58832693	G	A	0.0753968	1008
7	rs10233509	T	G	0.440476	1008
7	rs34884911	G	A	0.435516	1008
7	rs73451334	A	G	0.486111	1008
7	rs6944266	T	G	0.922619	1008
7	rs74575989	T	C	0.15873	1008
7	rs10255857	A	T	0.435516	1008
7	rs73165629	C	T	0.00496032	1008
7	rs56173712	C	T	0.00496032	1008
7	rs78048444	A	G	0.263889	1008
7	rs56262683	C	T	0.00496032	1008
7	rs12707084	C	T	0.926587	1008
7	rs6467466	C	T	0.926587	1008
7	rs41519445	T	G	0.00496032	1008
7	rs4236640	C	T	0.926587	1008
7	rs73165630	T	C	0.00496032	1008
7	rs6467467	G	A	0.926587	1008
7	rs59315421	T	C	0.0763889	1008
7	rs4480055	G	A	0.479167	1008
7	rs11765889	T	C	0.484127	1008
7	rs10233554	G	A	0.436508	1008
7	rs35930927	C	T	0.031746	1008
7	rs10237964	C	G	0.446429	1008
7	rs10238277	G	A	0.446429	1008
7	rs77234201	A	G	0.0644841	1008
7	rs17425476	C	T	0.00496032	1008
7	rs4142542	G	A	0.484127	1008
7	rs7802550	T	C	0.935516	1008
7	rs10954411	A	T	0.451389	1008
7	rs4731939	T	C	0.934524	1008
7	rs12707085	C	T	0.00198413	1008
7	rs77243763	C	G	0.162698	1008
7	rs12671437	A	G	0.266865	1008
7	rs2343268	T	C	0.482143	1008
7	rs188941165	A	T	0.0535714	1008
7	rs6969448	A	C	0.454365	1008
7	rs6975382	A	G	0.935516	1008
7	rs10265697	C	T	0.452381	1008
7	rs35140405	A	T	0.454365	1008
7	rs141147830	C	T	0.0327381	1008
7	rs111951331	C	G	0.00496032	1008
7	rs10259794	C	T	0.936508	1008
7	rs138423045	A	G	0.0585317	1008
7	rs11972453	A	G	0.936508	1008
7	rs185342672	C	A	0.0436508	1008
7	rs13227651	C	T	0.483135	1008
7	rs73165634	T	C	0.00496032	1008
7	rs78891435	A	G	0.0625	1008
7	rs10242684	A	G	0.936508	1008
7	rs10273168	C	T	0.936508	1008
7	rs7808835	T	A	0.936508	1008
7	rs2343310	T	C	0.936508	1008
7	rs73165635	A	T	0.00496032	1008
7	rs11760697	C	G	0.488095	1008
7	rs113393790	C	T	0.450397	1008
7	rs73165638	C	T	0.00496032	1008
7	rs11767440	G	C	0.490079	1008
7	rs4236641	G	T	0.448413	1008
7	rs6954960	T	G	0.938492	1008
7	rs11979991	G	A	0.939484	1008
7	rs10233691	A	G	0.938492	1008
7	rs10263779	G	A	0.938492	1008
7	rs10279327	T	C	0.938492	1008
7	rs10279444	T	C	0.448413	1008
7	rs6944686	G	A	0.490079	1008
7	rs10267007	C	T	0.448413	1008
7	rs6944882	C	T	0.490079	1008
7	rs141510528	G	A	0.18254	1008
7	rs77410442	G	A	0.0297619	1008
7	rs117451926	G	A	0.0238095	1008
7	rs6950530	A	T	0.449405	1008
7	rs4236642	C	T	0.938492	1008
7	rs4731941	G	A	0.938492	1008
7	rs6467468	A	G	0.938492	1008
7	rs6467469	G	T	0.938492	1008
7	rs6942866	T	C	0.938492	1008
7	rs6961647	A	T	0.938492	1008
7	rs6966105	C	T	0.938492	1008
7	rs7800195	G	A	0.938492	1008
7	rs7776646	A	G	0.938492	1008
7	rs79038890	T	G	0.0585317	1008
7	rs4728281	G	A	0.938492	1008
7	rs13236703	G	A	0.490079	1008
7	rs4389875	C	T	0.938492	1008
7	rs59143542	C	T	0.407738	1008
7	rs57854051	A	G	0.0446429	1008
7	rs79754361	T	C	0.00198413	1008
7	rs73165641	T	A	0.00496032	1008
7	rs62470902	A	G	0.479167	1008
7	rs11976774	A	G	0.0615079	1008
7	rs10282637	G	A	0.0615079	1008
7	rs10223893	G	A	0.0615079	1008
7	rs117748702	C	T	0.0218254	1008
7	rs10253602	A	G	0.0625	1008
7	rs10243334	T	C	0.0615079	1008
7	rs4349926	T	C	0.484127	1008
7	rs10232019	C	G	0.0615079	1008
7	rs76329872	G	A	0.0615079	1008
7	rs10232403	C	T	0.0615079	1008
7	rs10232835	G	C	0.0615079	1008
7	rs4731942	C	T	0.0228175	1008
7	rs58991733	C	T	0.0615079	1008
7	rs10265908	A	G	0.0615079	1008
7	rs12533456	C	T	0.484127	1008
7	rs4275150	C	T	0.483135	1008
7	rs80320932	T	C	0.0615079	1008
7	rs28472762	T	G	0.0615079	1008
7	rs10245131	C	T	0.253968	1008
7	rs56694536	T	C	0.0386905	1008
7	rs6968565	A	G	0.544643	1008
7	rs6969503	G	A	0.484127	1008
7	rs7806694	C	T	0.541667	1008
7	rs73451395	G	A	0.252976	1008
7	rs10235218	G	A	0.0615079	1008
7	rs117573379	G	A	0.0634921	1008
7	rs9886040	C	A	0.0615079	1008
7	rs7811621	C	A	0.0615079	1008
7	rs73165647	G	A	0.00496032	1008
7	rs35516253	G	A	0.0674603	1008
7	rs28375034	G	A	0.0615079	1008
7	rs76887766	C	T	0.238095	1008
7	rs34214574	C	G	0.406746	1008
7	rs6467472	T	A	0.452381	1008
7	rs55819134	A	C	0.00297619	1008
7	rs10277847	A	G	0.479167	1008
7	rs12707086	G	C	0.0694444	1008
7	rs7778876	T	A	0.0982143	1008
7	rs7800577	C	T	0.576389	1008
7	rs7800830	G	A	0.544643	1008
7	rs62470908	A	T	0.0555556	1008
7	rs67408087	T	C	0.0555556	1008
7	rs10230840	A	T	0.357143	1008
7	rs10261030	G	C	0.581349	1008
7	rs74426659	A	G	0.168651	1008
7	rs6955404	C	A	0.581349	1008
7	rs6467473	C	T	0.52381	1008
7	rs7789204	A	C	0.262897	1008
7	rs4389876	C	A	0.352183	1008
7	rs4523194	C	T	0.261905	1008
7	rs143223701	C	A	0.0555556	1008
7	rs116759958	A	C	0.0565476	1008
7	rs58115480	A	G	0.0436508	1008
7	rs36198873	A	T	0.35119	1008
7	rs111869207	T	C	0.171627	1008
7	rs6950075	G	C	0.584325	1008
7	rs6970217	T	C	0.0565476	1008
7	rs6950189	A	G	0.0565476	1008
7	rs6467474	A	T	0.352183	1008
7	rs9692288	G	A	0.0902778	1008
7	rs4335058	T	G	0.0565476	1008
7	rs4272312	C	T	0.347222	1008
7	rs73453628	G	A	0.173611	1008
7	rs10236562	T	C	0.582341	1008
7	rs6962059	G	T	0.518849	1008
7	rs117529613	C	T	0.0505952	1008
7	rs10254347	A	G	0.580357	1008
7	rs75875194	G	A	0.256944	1008
7	rs76817716	C	A	0.0208333	1008
7	rs6467475	G	A	0.575397	1008
7	rs34436982	A	T	0.0565476	1008
7	rs2344701	G	A	0.575397	1008
7	rs1986896	T	C	0.575397	1008
7	rs6948495	C	T	0.575397	1008
7	rs6948684	A	G	0.575397	1008
7	rs146915586	G	A	0.0436508	1008
7	rs59684851	C	T	0.171627	1008
7	rs12669024	A	C	0.577381	1008
7	rs28562744	G	A	0.519841	1008
7	rs28408799	G	A	0.519841	1008
7	rs6959288	A	G	0.348214	1008
7	rs6980193	T	A	0.575397	1008
7	rs10253204	A	G	0.519841	1008
7	rs10224071	C	T	0.348214	1008
7	rs10253629	A	G	0.348214	1008
7	rs17166941	A	G	0.173611	1008
7	rs6965761	G	A	0.348214	1008
7	rs9942555	G	T	0.519841	1008
7	rs11971960	G	A	0.524802	1008
7	rs11978702	A	G	0.529762	1008
7	rs11979455	A	G	0.524802	1008
7	rs12531997	G	C	0.00496032	1008
7	rs10231903	C	T	0.524802	1008
7	rs7807411	C	G	0.524802	1008
7	rs7807578	A	G	0.524802	1008
7	rs7807579	A	T	0.524802	1008
7	rs7807932	A	G	0.524802	1008
7	rs13229028	A	G	0.0555556	1008
7	rs4580988	G	A	0.522817	1008
7	rs6963507	T	C	0.522817	1008
7	rs6948199	G	A	0.522817	1008
7	rs7805926	T	G	0.529762	1008
7	rs180702961	C	T	0.132937	1008
7	rs7806085	T	C	0.529762	1008
7	rs6467476	A	G	0.584325	1008
7	rs7784293	T	C	0.0535714	1008
7	rs7784444	T	C	0.0535714	1008
7	rs7801711	G	C	0.0535714	1008
7	rs7801714	G	C	0.0535714	1008
7	rs7801964	G	A	0.0486111	1008
7	rs3857863	G	A	0.0535714	1008
7	rs28369400	C	T	0.0535714	1008
7	rs192631818	G	A	0.0119048	1008
7	rs4476947	G	C	0.0486111	1008
7	rs6979285	G	A	0.0486111	1008
7	rs4096503	C	T	0.0535714	1008
7	rs6467477	A	G	0.0535714	1008
7	rs62470911	G	A	0.0446429	1008
7	rs6467478	A	C	0.0535714	1008
7	rs6467479	G	C	0.0535714	1008
7	rs13235319	C	A	0.268849	1008
7	rs6951889	C	T	0.0505952	1008
7	rs17573824	C	G	0.00198413	1008
7	rs146964779	G	A	0.0376984	1008
7	rs6952699	C	A	0.047619	1008
7	rs6467480	C	T	0.0486111	1008
7	rs7790877	G	A	0.0486111	1008
7	rs79901847	T	C	0.0138889	1008
7	rs76851555	A	G	0.223214	1008
7	rs7778597	T	G	0.0505952	1008
7	rs117524231	A	G	0.133929	1008
7	rs6467481	G	A	0.0535714	1008
7	rs6467482	A	C	0.552579	1008
7	rs78899481	G	C	0.170635	1008
7	rs1922419	A	G	0.0505952	1008
7	rs10279531	T	C	0.0496032	1008
7	rs11769029	T	G	0.235119	1008
7	rs62470912	G	T	0.0545635	1008
7	rs117681797	G	T	0.171627	1008
7	rs7793812	G	C	0.046627	1008
7	rs28438561	C	T	0.047619	1008
7	rs7795177	G	A	0.046627	1008
7	rs7794810	A	G	0.046627	1008
7	rs7798806	A	G	0.046627	1008
7	rs73436916	G	A	0.21627	1008
7	rs73724504	C	G	0.0456349	1008
7	rs57031295	G	T	0.046627	1008
7	rs12536646	C	T	0.0486111	1008
7	rs188972296	G	A	0.0188492	1008
7	rs17166971	T	C	0.0535714	1008
7	rs10278869	T	A	0.0535714	1008
7	rs10279120	T	A	0.0535714	1008
7	rs10263384	C	G	0.0555556	1008
7	rs7778404	A	G	0.0535714	1008
7	rs7779514	G	T	0.0535714	1008
7	rs7802313	T	C	0.539683	1008
7	rs6467483	C	T	0.0456349	1008
7	rs6955851	A	T	0.046627	1008
7	rs7789317	A	G	0.0496032	1008
7	rs35792732	C	T	0.0684524	1008
7	rs6943707	T	C	0.217262	1008
7	rs61069430	A	G	0.217262	1008
7	rs190245251	C	G	0.0168651	1008
7	rs55683953	A	G	0.217262	1008
7	rs10241020	T	A	0.21131	1008
7	rs10225463	C	T	0.210317	1008
7	rs76670785	C	T	0.210317	1008
7	rs10225804	G	A	0.21131	1008
7	rs117203714	C	A	0.0238095	1008
7	rs6467484	A	G	0.21627	1008
7	rs79184355	A	G	0.16369	1008
7	rs10240826	A	G	0.209325	1008
7	rs141518368	G	A	0.0257937	1008
7	rs79236554	T	C	0.0446429	1008
7	rs7792140	G	A	0.208333	1008
7	rs7792155	G	A	0.214286	1008
7	rs28762438	T	G	0.217262	1008
7	rs35542623	A	G	0.232143	1008
7	rs10224424	G	A	0.21627	1008
7	rs7790835	T	C	0.219246	1008
7	rs13437786	G	A	0.219246	1008
7	rs13438084	T	C	0.219246	1008
7	rs192478100	C	T	0.0357143	1008
7	rs6980297	A	G	0.22123	1008
7	rs6962538	T	C	0.227183	1008
7	rs7777153	C	T	0.219246	1008
7	rs7777427	G	T	0.218254	1008
7	rs142404006	T	C	0.0357143	1008
7	rs17166977	G	A	0.174603	1008
7	rs7777691	G	C	0.21627	1008
7	rs61180147	G	C	0.219246	1008
7	rs58625326	C	T	0.209325	1008
7	rs61627000	T	C	0.222222	1008
7	rs10246646	T	A	0.22123	1008
7	rs118000429	G	A	0.0128968	1008
7	rs116997096	T	G	0.169643	1008
7	rs1882540	T	C	0.22123	1008
7	rs140040498	C	T	0.0674603	1008
7	rs10215367	C	T	0.47619	1008
7	rs4433086	C	A	0.219246	1008
7	rs4433087	C	T	0.220238	1008
7	rs78150316	C	T	0.047619	1008
7	rs73148906	G	A	0.220238	1008
7	rs74553879	C	T	0.0446429	1008
7	rs35284403	T	C	0.259921	1008
7	rs57166783	G	A	0.173611	1008
7	rs117397865	C	T	0.0257937	1008
7	rs1343697	C	G	0.00198413	1008
7	rs5008332	G	A	0.22123	1008
7	rs58092510	G	A	0.224206	1008
7	rs12707087	T	C	0.947421	1008
7	rs68122915	A	T	0.227183	1008
7	rs79633663	A	G	0.0525794	1008
7	rs10262862	C	T	0.480159	1008
7	rs10263196	G	A	0.250992	1008
7	rs10263688	G	C	0.250992	1008
7	rs73436962	C	T	0.180556	1008
7	rs12112133	T	C	0.229167	1008
7	rs7782102	T	C	0.230159	1008
7	rs1882538	G	A	0.250992	1008
7	rs150843215	G	A	0.00496032	1008
7	rs9632700	A	G	0.252976	1008
7	rs150455975	G	A	0.014881	1008
7	rs56199107	A	T	0.239087	1008
7	rs150564912	T	C	0.0267857	1008
7	rs113469596	A	G	0.162698	1008
7	rs7794376	T	C	0.227183	1008
7	rs6467485	C	G	0.228175	1008
7	rs11977339	C	T	0.243056	1008
7	rs6963055	G	A	0.223214	1008
7	rs11770490	T	C	0.00198413	1008
7	rs60498338	C	T	0.047619	1008
7	rs74426508	A	T	0.0704365	1008
7	rs1317056	T	C	0.014881	1008
7	rs1317057	G	A	0.174603	1008
7	rs2178688	G	C	0.477183	1008
7	rs12539120	A	G	0.00198413	1008
7	rs73724533	C	T	0.0436508	1008
7	rs17167009	A	G	0.174603	1008
7	rs4366012	G	C	0.174603	1008
7	rs66905772	A	G	0.174603	1008
7	rs2345065	G	A	0.126984	1008
7	rs142479649	A	G	0.0248016	1008
7	rs61277968	C	A	0.171627	1008
7	rs73724534	C	T	0.0446429	1008
7	rs10232504	A	C	0.174603	1008
7	rs10232603	A	G	0.174603	1008
7	rs17167013	T	C	0.175595	1008
7	rs6955665	G	A	0.174603	1008
7	rs10229242	G	A	0.174603	1008
7	rs2204885	G	C	0.174603	1008
7	rs73436986	A	G	0.127976	1008
7	rs4546583	A	G	0.174603	1008
7	rs2345066	A	G	0.174603	1008
7	rs146471981	G	A	0.0138889	1008
7	rs6947465	G	A	0.174603	1008
7	rs13239635	G	A	0.298611	1008
7	rs116881079	T	C	0.127976	1008
7	rs6963600	A	G	0.175595	1008
7	rs142233871	C	T	0.0109127	1008
7	rs73436989	G	T	0.125992	1008
7	rs142872766	G	C	0.014881	1008
7	rs148483211	A	G	0.0128968	1008
7	rs55865736	C	A	0.0734127	1008
7	rs141069415	C	G	0.0168651	1008
7	rs112911470	A	G	0.12996	1008
7	rs10808269	G	A	0.824405	1008
7	rs10808270	C	T	0.824405	1008
7	rs13221518	A	G	0.0644841	1008
7	rs2718171	C	G	0.824405	1008
7	rs1161003	T	C	0.527778	1008
7	rs1685573	G	A	0.824405	1008
7	rs1161004	A	G	0.825397	1008
7	rs7782506	G	A	0.174603	1008
7	rs138931556	C	T	0.00892857	1008
7	rs7792634	G	A	0.174603	1008
7	rs7798267	C	T	0.175595	1008
7	rs10228242	C	T	0.296627	1008
7	rs78319903	A	G	0.0347222	1008
7	rs56057418	C	T	0.174603	1008
7	rs143590792	C	T	0.0168651	1008
7	rs12534096	A	C	0.174603	1008
7	rs73148931	T	A	0.169643	1008
7	rs73148933	T	A	0.169643	1008
7	rs7795935	G	A	0.174603	1008
7	rs1685569	T	G	0.52877	1008
7	rs7788981	T	G	0.174603	1008
7	rs1685570	C	T	0.825397	1008
7	rs181542253	G	A	0.0257937	1008
7	rs79088639	G	A	0.123016	1008
7	rs3886462	C	T	0.174603	1008
7	rs28792487	A	C	0.174603	1008
7	rs2718172	G	A	0.825397	1008
7	rs1149563	C	A	0.825397	1008
7	rs10270739	T	G	0.295635	1008
7	rs73148939	C	T	0.00198413	1008
7	rs17167039	C	T	0.175595	1008
7	rs144310311	G	A	0.125992	1008
7	rs1149562	G	T	0.530754	1008
7	rs7808008	C	T	0.175595	1008
7	rs7808300	C	T	0.175595	1008
7	rs141243480	T	C	0.0416667	1008
7	rs1149560	G	A	0.823413	1008
7	rs1149558	T	C	0.5625	1008
7	rs147586951	T	C	0.015873	1008
7	rs12537119	A	G	0.128968	1008
7	rs745593	C	T	0.175595	1008
7	rs73724551	T	A	0.046627	1008
7	rs12534801	A	C	0.130952	1008
7	rs6950324	T	C	0.486111	1008
7	rs13223275	A	G	0.236111	1008
7	rs146536147	T	C	0.15873	1008
7	rs1149557	C	T	0.540675	1008
7	rs6973256	C	T	0.449405	1008
7	rs117234668	T	C	0.014881	1008
7	rs117417400	C	G	0.0545635	1008
7	rs17575985	T	C	0.0724206	1008
7	rs118071299	A	G	0.00992063	1008
7	rs1149555	G	A	0.934524	1008
7	rs11766665	A	G	0.121032	1008
7	rs1247708	T	C	0.943452	1008
7	rs17576069	A	G	0.0565476	1008
7	rs78513277	A	G	0.0882937	1008
7	rs1628880	T	A	0.940476	1008
7	rs11765450	C	T	0.0585317	1008
7	rs17167061	C	G	0.0486111	1008
7	rs17654208	C	T	0.0486111	1008
7	rs185172771	A	C	0.119048	1008
7	rs74940376	T	C	0.0178571	1008
7	rs147234466	G	A	0.0138889	1008
7	rs1149552	G	A	0.498016	1008
7	rs1149551	C	T	0.935516	1008
7	rs150318419	A	G	0.0188492	1008
7	rs11562036	T	C	0.28373	1008
7	rs11562037	T	C	0.320437	1008
7	rs1149550	C	T	0.613095	1008
7	rs13225814	G	T	0.0734127	1008
7	rs6949831	G	C	0.943452	1008
7	rs138452478	C	T	0.0208333	1008
7	rs10281827	A	G	0.319444	1008
7	rs17654334	C	T	0.0585317	1008
7	rs1364503	T	C	0.941468	1008
7	rs6974618	C	A	0.318452	1008
7	rs79022230	G	A	0.0327381	1008
7	rs146087869	C	T	0.00992063	1008
7	rs6978272	T	A	0.12004	1008
7	rs79766422	A	T	0.0337302	1008
7	rs13238007	T	A	0.941468	1008
7	rs145795826	G	A	0.00892857	1008
7	rs10247070	T	C	0.0376984	1008
7	rs148096891	G	T	0.00793651	1008
7	rs4728283	C	A	0.621032	1008
7	rs6951416	A	G	0.320437	1008
7	rs117526726	G	A	0.0396825	1008
7	rs2059374	T	C	0.94246	1008
7	rs78721661	A	G	0.094246	1008
7	rs1345939	A	G	0.943452	1008
7	rs62472376	T	C	0.0575397	1008
7	rs17167070	A	G	0.122024	1008
7	rs4731951	G	T	0.944444	1008
7	rs4728284	A	T	0.0565476	1008
7	rs4731952	A	G	0.944444	1008
7	rs150441755	A	G	0.0248016	1008
7	rs4731953	G	A	0.49504	1008
7	rs7778778	G	A	0.94246	1008
7	rs7783217	G	C	0.318452	1008
7	rs1424587	G	T	0.622024	1008
7	rs9649587	A	C	0.320437	1008
7	rs4596592	C	T	0.94246	1008
7	rs2345073	G	A	0.622024	1008
7	rs12540212	A	G	0.121032	1008
7	rs10954415	G	T	0.622024	1008
7	rs10488164	A	G	0.321429	1008
7	rs16874302	G	C	0.624008	1008
7	rs142805101	C	T	0.014881	1008
7	rs7803848	C	T	0.31746	1008
7	rs6975722	C	G	0.94246	1008
7	rs62472378	T	C	0.0575397	1008
7	rs6976440	G	A	0.94246	1008
7	rs10262548	G	A	0.94246	1008
7	rs4728285	A	T	0.94246	1008
7	rs77661607	C	T	0.112103	1008
7	rs118066327	G	A	0.0257937	1008
7	rs12707089	G	T	0.0734127	1008
7	rs4728286	A	G	0.624008	1008
7	rs4728287	T	C	0.94246	1008
7	rs12537773	G	A	0.624008	1008
7	rs12707090	G	A	0.282738	1008
7	rs17167076	C	T	0.5	1008
7	rs7786489	A	G	0.94246	1008
7	rs2059375	T	C	0.94246	1008
7	rs2059376	A	G	0.94246	1008
7	rs718656	C	T	0.94246	1008
7	rs4728288	A	G	0.94246	1008
7	rs3919590	A	G	0.94246	1008
7	rs13241734	C	G	0.282738	1008
7	rs10276144	C	G	0.94246	1008
7	rs80320121	T	G	0.0456349	1008
7	rs11772553	G	A	0.0575397	1008
7	rs9649045	T	C	0.941468	1008
7	rs11766325	A	C	0.0575397	1008
7	rs182422406	G	A	0.0486111	1008
7	rs80007445	G	A	0.0585317	1008
7	rs7805858	G	T	0.318452	1008
7	rs76992893	G	C	0.0367063	1008
7	rs6956293	C	T	0.952381	1008
7	rs77821234	G	A	0.0367063	1008
7	rs6961517	G	T	0.320437	1008
7	rs6961764	C	A	0.619048	1008
7	rs1946301	T	C	0.941468	1008
7	rs181927030	G	A	0.115079	1008
7	rs6467490	A	C	0.94246	1008
7	rs7788086	C	T	0.322421	1008
7	rs13240997	C	A	0.285714	1008
7	rs114438230	T	G	0.0367063	1008
7	rs17596858	T	C	0.119048	1008
7	rs13241123	A	T	0.286706	1008
7	rs17167087	G	T	0.619048	1008
7	rs12538505	T	C	0.624008	1008
7	rs12530513	A	G	0.121032	1008
7	rs10488165	T	C	0.501984	1008
7	rs1345938	T	C	0.319444	1008
7	rs1946302	A	G	0.624008	1008
7	rs1946303	T	G	0.94246	1008
7	rs6467491	A	G	0.320437	1008
7	rs145867689	G	A	0.0396825	1008
7	rs6467492	T	C	0.94246	1008
7	rs958408	A	G	0.94246	1008
7	rs62469960	A	G	0.0575397	1008
7	rs75387884	G	T	0.0367063	1008
7	rs143561557	C	T	0.014881	1008
7	rs79627411	T	C	0.121032	1008
7	rs7785217	C	T	0.62004	1008
7	rs972420	T	G	0.62004	1008
7	rs139679077	T	C	0.0198413	1008
7	rs1017945	A	G	0.94246	1008
7	rs1038630	A	G	0.94246	1008
7	rs12534442	T	C	0.624008	1008
7	rs62469961	G	T	0.0575397	1008
7	rs143458100	G	A	0.0109127	1008
7	rs75924380	G	A	0.0744048	1008
7	rs6976069	T	C	0.321429	1008
7	rs17167095	G	T	0.113095	1008
7	rs76599531	G	A	0.0367063	1008
7	rs17167098	A	G	0.00396825	1008
7	rs1424580	C	T	0.94246	1008
7	rs10254118	T	A	0.314484	1008
7	rs58955798	C	T	0.311508	1008
7	rs7779409	A	G	0.313492	1008
7	rs12533736	G	C	0.628968	1008
7	rs1424583	T	G	0.315476	1008
7	rs17597439	A	C	0.0575397	1008
7	rs10270803	G	A	0.0367063	1008
7	rs11771148	C	T	0.62996	1008
7	rs77085940	A	G	0.00892857	1008
7	rs78040668	A	G	0.0376984	1008
7	rs6971417	G	T	0.94246	1008
7	rs6971423	G	C	0.634921	1008
7	rs1424586	T	C	0.634921	1008
7	rs143105018	G	A	0.0218254	1008
7	rs4731955	A	G	0.94246	1008
7	rs189112839	T	A	0.0545635	1008
7	rs17167103	T	C	0.117063	1008
7	rs143240394	A	T	0.0257937	1008
7	rs146283582	G	A	0.0138889	1008
7	rs6467494	C	T	0.642857	1008
7	rs74887788	G	A	0.0813492	1008
7	rs62469963	G	A	0.0575397	1008
7	rs182478813	C	T	0.0109127	1008
7	rs73148993	C	A	0.0575397	1008
7	rs10260563	G	A	0.94246	1008
7	rs6974951	G	A	0.94246	1008
7	rs6979546	G	T	0.94246	1008
7	rs1974916	G	A	0.631944	1008
7	rs73148998	C	T	0.0575397	1008
7	rs2113565	T	C	0.94246	1008
7	rs12707091	T	C	0.275794	1008
7	rs77866543	A	G	0.0357143	1008
7	rs12707092	C	G	0.0744048	1008
7	rs148799782	G	A	0.0109127	1008
7	rs1978507	C	T	0.94246	1008
7	rs4731959	G	A	0.94246	1008
7	rs11975951	T	C	0.94246	1008
7	rs17656452	G	A	0.0575397	1008
7	rs148224531	C	T	0.014881	1008
7	rs117096426	G	A	0.0396825	1008
7	rs6966473	G	A	0.94246	1008
7	rs6467495	G	C	0.94246	1008
7	rs7803514	A	G	0.94246	1008
7	rs2012240	G	A	0.94246	1008
7	rs4582474	T	C	0.646825	1008
7	rs4377904	A	G	0.94246	1008
7	rs145487796	C	T	0.0218254	1008
7	rs7777241	A	C	0.94246	1008
7	rs142380388	A	G	0.0128968	1008
7	rs6949225	G	A	0.94246	1008
7	rs10954417	C	T	0.94246	1008
7	rs12707093	C	T	0.268849	1008
7	rs4731960	G	A	0.94246	1008
7	rs34218501	G	A	0.180556	1008
7	rs117759480	A	G	0.0367063	1008
7	rs1862871	G	T	0.0575397	1008
7	rs62469985	C	T	0.0575397	1008
7	rs10276325	C	T	0.94246	1008
7	rs4731961	G	A	0.642857	1008
7	rs144851034	C	A	0.0128968	1008
7	rs17167135	C	T	0.521825	1008
7	rs9640874	C	T	0.0863095	1008
7	rs4363141	C	T	0.0575397	1008
7	rs75653001	G	C	0.223214	1008
7	rs62469986	C	T	0.0605159	1008
7	rs6967240	T	C	0.0605159	1008
7	rs6947831	G	A	0.71627	1008
7	rs76598443	A	C	0.00992063	1008
7	rs17167141	G	A	0.185516	1008
7	rs12536963	G	T	0.718254	1008
7	rs62469988	A	G	0.0823413	1008
7	rs17167144	A	G	0.516865	1008
7	rs74614978	C	A	0.0337302	1008
7	rs13312117	C	A	0.717262	1008
7	rs6967776	G	A	0.0644841	1008
7	rs6968089	G	A	0.0644841	1008
7	rs73150821	C	T	0.0654762	1008
7	rs2345667	C	G	0.0654762	1008
7	rs1364364	C	T	0.0644841	1008
7	rs11980047	G	A	0.0644841	1008
7	rs17167147	A	G	0.106151	1008
7	rs118003013	G	A	0.0595238	1008
7	rs9656421	C	T	0.277778	1008
7	rs12386605	T	C	0.280754	1008
7	rs58421744	A	G	0.180556	1008
7	rs6961093	A	C	0.279762	1008
7	rs62469991	T	C	0.179563	1008
7	rs76060530	T	C	0.0406746	1008
7	rs76185786	C	G	0.0793651	1008
7	rs143161752	T	G	0.0257937	1008
7	rs80098752	A	G	0.0267857	1008
7	rs6467497	G	A	0.717262	1008
7	rs12533546	A	C	0.71627	1008
7	rs57349625	A	G	0.219246	1008
7	rs59196072	T	C	0.220238	1008
7	rs10245258	A	G	0.722222	1008
7	rs6954975	C	T	0.212302	1008
7	rs10954418	C	T	0.719246	1008
7	rs6970426	A	T	0.276786	1008
7	rs141094666	C	T	0.00892857	1008
7	rs77019628	T	A	0.22123	1008
7	rs77112963	G	A	0.0714286	1008
7	rs11767900	T	C	0.0654762	1008
7	rs10755879	C	T	0.781746	1008
7	rs10488169	A	T	0.0654762	1008
7	rs1477422	G	A	0.781746	1008
7	rs10954419	T	C	0.718254	1008
7	rs13244007	A	G	0.0714286	1008
7	rs56138358	G	T	0.21131	1008
7	rs148934492	T	G	0.00992063	1008
7	rs7787434	C	G	0.723214	1008
7	rs7787300	A	G	0.722222	1008
7	rs7791878	A	G	0.72123	1008
7	rs6963980	G	A	0.71627	1008
7	rs7801515	A	G	0.724206	1008
7	rs6975109	A	T	0.0644841	1008
7	rs80130820	A	G	0.0833333	1008
7	rs10235995	C	T	0.0644841	1008
7	rs3909550	G	T	0.715278	1008
7	rs2432636	T	C	0.78869	1008
7	rs2432637	G	A	0.0644841	1008
7	rs118027045	A	G	0.015873	1008
7	rs12671287	T	C	0.720238	1008
7	rs73446929	C	A	0.201389	1008
7	rs10155960	C	G	0.78869	1008
7	rs4731967	A	G	0.0644841	1008
7	rs62470019	G	A	0.21131	1008
7	rs57316288	T	C	0.21131	1008
7	rs76047033	A	G	0.0347222	1008
7	rs62470021	T	A	0.0644841	1008
7	rs62470022	A	G	0.21131	1008
7	rs113046682	G	A	0.0694444	1008
7	rs35176962	C	A	0.71627	1008
7	rs12707100	T	C	0.0714286	1008
7	rs4728291	C	T	0.782738	1008
7	rs10243071	G	A	0.786706	1008
7	rs10243390	C	T	0.722222	1008
7	rs62470025	C	G	0.212302	1008
7	rs12673508	A	G	0.723214	1008
7	rs2432638	A	G	0.723214	1008
7	rs2432641	C	T	0.0644841	1008
7	rs10267029	T	A	0.0644841	1008
7	rs12536005	C	G	0.718254	1008
7	rs17167160	G	A	0.177579	1008
7	rs12673422	T	C	0.0724206	1008
7	rs59057820	G	A	0.21131	1008
7	rs11526285	G	T	0.21131	1008
7	rs80003346	T	C	0.0605159	1008
7	rs148498401	G	A	0.0188492	1008
7	rs12707103	C	T	0.717262	1008
7	rs2991227	A	T	0.0644841	1008
7	rs2991226	G	T	0.0644841	1008
7	rs2911496	A	T	0.0644841	1008
7	rs6963496	T	C	0.78869	1008
7	rs6954842	A	G	0.725198	1008
7	rs2345622	C	G	0.789683	1008
7	rs74675257	G	A	0.0486111	1008
7	rs75426152	C	T	0.0595238	1008
7	rs6965882	C	T	0.27877	1008
7	rs62470027	G	A	0.0644841	1008
7	rs4731968	A	G	0.0644841	1008
7	rs4728292	G	A	0.279762	1008
7	rs4728294	A	C	0.00694444	1008
7	rs12666953	T	C	0.72123	1008
7	rs17167165	C	T	0.27877	1008
7	rs10282409	C	T	0.275794	1008
7	rs10252835	A	G	0.281746	1008
7	rs11760998	G	A	0.275794	1008
7	rs10242513	T	C	0.279762	1008
7	rs59574007	T	A	0.280754	1008
7	rs59601406	A	T	0.217262	1008
7	rs78320662	T	C	0.105159	1008
7	rs17167168	T	C	0.239087	1008
7	rs56868289	A	C	0.227183	1008
7	rs17167170	A	G	0.0674603	1008
7	rs17658042	G	T	0.0674603	1008
7	rs9641952	A	G	0.240079	1008
7	rs7779631	G	C	0.0674603	1008
7	rs10268084	A	C	0.239087	1008
7	rs17167175	A	G	0.239087	1008
7	rs10239061	G	T	0.239087	1008
7	rs55633941	A	G	0.239087	1008
7	rs10239077	G	A	0.239087	1008
7	rs76749736	C	G	0.0218254	1008
7	rs57352738	T	A	0.0674603	1008
7	rs9641953	G	A	0.233135	1008
7	rs6956399	G	A	0.0674603	1008
7	rs1004149	T	C	0.237103	1008
7	rs11766492	G	A	0.195437	1008
7	rs75860441	T	A	0.0218254	1008
7	rs13223070	C	T	0.195437	1008
7	rs17167177	G	C	0.239087	1008
7	rs12707106	A	T	0.0714286	1008
7	rs11976828	G	A	0.801587	1008
7	rs12707107	C	T	0.198413	1008
7	rs142146774	A	G	0.0119048	1008
7	rs57853761	C	T	0.235119	1008
7	rs17167179	A	G	0.236111	1008
7	rs17167180	A	G	0.140873	1008
7	rs6949187	G	C	0.200397	1008
7	rs62470055	A	G	0.241071	1008
7	rs117892625	T	C	0.0456349	1008
7	rs12707110	A	G	0.198413	1008
7	rs11764989	T	C	0.195437	1008
7	rs2991231	T	C	0.580357	1008
7	rs17167183	A	G	0.232143	1008
7	rs4728295	A	T	0.574405	1008
7	rs2042000	T	C	0.428571	1008
7	rs10244670	A	G	0.578373	1008
7	rs17133259	G	C	0.0456349	1008
7	rs12540206	G	A	0.194444	1008
7	rs9656422	C	T	0.570437	1008
7	rs9656423	T	C	0.570437	1008
7	rs9656424	A	T	0.570437	1008
7	rs141455710	A	G	0.0287698	1008
7	rs10488170	A	G	0.5	1008
7	rs10227672	G	C	0.564484	1008
7	rs12666470	C	A	0.030754	1008
7	rs4731970	C	T	0.5625	1008
7	rs10954422	G	A	0.56746	1008
7	rs114036458	A	G	0.0218254	1008
7	rs11762935	G	T	0.563492	1008
7	rs58318333	G	A	0.194444	1008
7	rs10251338	T	A	0.195437	1008
7	rs10235846	C	A	0.56746	1008
7	rs149858767	T	A	0.0208333	1008
7	rs7780456	C	T	0.56746	1008
7	rs12707111	C	T	0.0734127	1008
7	rs12333918	T	G	0.570437	1008
7	rs17167187	C	T	0.234127	1008
7	rs2909224	C	G	0.576389	1008
7	rs10954423	T	C	0.505952	1008
7	rs2911495	T	C	0.576389	1008
7	rs2909225	C	T	0.573413	1008
7	rs55843921	G	A	0.0634921	1008
7	rs2991230	A	C	0.573413	1008
7	rs17167199	C	T	0.566468	1008
7	rs17167200	G	C	0.508929	1008
7	rs62470059	T	C	0.577381	1008
7	rs11763756	C	T	0.80754	1008
7	rs11771373	A	G	0.573413	1008
7	rs11768150	T	G	0.570437	1008
7	rs11975290	C	A	0.570437	1008
7	rs10488172	T	G	0.505952	1008
7	rs138993436	C	T	0.0119048	1008
7	rs10954424	G	A	0.570437	1008
7	rs78303123	A	G	0.0218254	1008
7	rs2991242	A	T	0.577381	1008
7	rs11562040	G	A	0.237103	1008
7	rs7777805	T	C	0.580357	1008
7	rs2345941	A	G	0.627976	1008
7	rs7800006	A	G	0.209325	1008
7	rs2066924	C	A	0.569444	1008
7	rs79043164	C	T	0.0208333	1008
7	rs17167210	G	A	0.568452	1008
7	rs6955530	T	C	0.430556	1008
7	rs2483507	C	T	0.568452	1008
7	rs62471382	T	A	0.236111	1008
7	rs2430768	T	C	0.579365	1008
7	rs2345943	T	C	0.580357	1008
7	rs2483509	G	A	0.573413	1008
7	rs80030045	C	T	0.0208333	1008
7	rs12530581	A	T	0.568452	1008
7	rs763643	T	A	0.568452	1008
7	rs763644	G	C	0.568452	1008
7	rs186641391	G	A	0.0128968	1008
7	rs763645	C	T	0.568452	1008
7	rs147364145	G	A	0.00992063	1008
7	rs6970448	G	A	0.568452	1008
7	rs80219734	C	T	0.0208333	1008
7	rs4731974	C	T	0.568452	1008
7	rs117851764	G	A	0.0486111	1008
7	rs4728296	C	T	0.569444	1008
7	rs12707114	C	G	0.429563	1008
7	rs7808879	A	T	0.423611	1008
7	rs7792396	T	C	0.428571	1008
7	rs7776986	C	T	0.424603	1008
7	rs10236819	A	T	0.575397	1008
7	rs10266435	C	T	0.575397	1008
7	rs1133540	C	T	0.575397	1008
7	rs79204175	A	G	0.0505952	1008
7	rs140834374	C	T	0.0128968	1008
7	rs17601462	A	G	0.579365	1008
7	rs7783019	A	G	0.573413	1008
7	rs13237435	A	G	0.426587	1008
7	rs10231828	T	G	0.571429	1008
7	rs10231829	T	A	0.571429	1008
7	rs6467499	T	G	0.430556	1008
7	rs2430769	G	A	0.568452	1008
7	rs1014442	A	T	0.569444	1008
7	rs114222355	A	G	0.0793651	1008
7	rs7803626	G	T	0.237103	1008
7	rs75927814	G	A	0.0496032	1008
7	rs60813828	C	G	0.237103	1008
7	rs61137613	A	G	0.237103	1008
7	rs10808271	T	C	0.578373	1008
7	rs1041621	G	A	0.577381	1008
7	rs6958569	G	A	0.513889	1008
7	rs139683982	C	T	0.0138889	1008
7	rs17659708	A	G	0.577381	1008
7	rs11761945	C	T	0.14881	1008
7	rs7794168	T	C	0.438492	1008
7	rs79698103	T	C	0.0982143	1008
7	rs6966523	T	G	0.149802	1008
7	rs2345944	A	G	0.149802	1008
7	rs11766617	A	G	0.14881	1008
7	rs143704126	T	A	0.0208333	1008
7	rs11761733	G	A	0.0595238	1008
7	rs2991238	G	A	0.698413	1008
7	rs114717918	C	G	0.118056	1008
7	rs10246665	C	T	0.696429	1008
7	rs62471409	C	T	0.541667	1008
7	rs1833334	C	T	0.541667	1008
7	rs75711025	G	T	0.0257937	1008
7	rs78214387	A	T	0.0525794	1008
7	rs76097583	A	G	0.078373	1008
7	rs6944149	A	C	0.447421	1008
7	rs9649595	G	C	0.43254	1008
7	rs2193523	C	A	0.696429	1008
7	rs10954428	G	A	0.27381	1008
7	rs141955918	G	A	0.0228175	1008
7	rs35332604	C	T	0.287698	1008
7	rs2041995	G	A	0.715278	1008
7	rs2041996	G	A	0.559524	1008
7	rs147796250	G	A	0.015873	1008
7	rs117193895	G	A	0.0396825	1008
7	rs62471411	A	G	0.125	1008
7	rs62471413	A	G	0.147817	1008
7	rs13246174	C	T	0.4375	1008
7	rs2016876	T	G	0.547619	1008
7	rs142951286	T	A	0.0128968	1008
7	rs58277267	A	G	0.125992	1008
7	rs117084049	A	G	0.0376984	1008
7	rs76502423	T	C	0.0565476	1008
7	rs1362735	A	G	0.297619	1008
7	rs62471415	G	A	0.151786	1008
7	rs6976491	T	G	0.301587	1008
7	rs12707115	A	G	0.300595	1008
7	rs117467509	G	T	0.0486111	1008
7	rs9641955	A	T	0.71627	1008
7	rs4601256	C	T	0.71627	1008
7	rs1861797	G	A	0.28373	1008
7	rs11761058	A	G	0.284722	1008
7	rs75044476	C	G	0.0277778	1008
7	rs11763958	A	G	0.297619	1008
7	rs78337477	C	T	0.0277778	1008
7	rs77707196	C	T	0.0267857	1008
7	rs12539993	C	T	0.422619	1008
7	rs549615130	G	A	0.00892857	1008
7	rs1135673	G	A	0.71627	1008
7	rs78073153	A	G	0.0972222	1008
7	rs118150043	C	T	0.0406746	1008
7	rs78599694	A	G	0.0357143	1008
7	rs17167240	G	A	0.460317	1008
7	rs12707116	T	C	0.446429	1008
7	rs4140886	A	G	0.285714	1008
7	rs12707117	G	A	0.427579	1008
7	rs80098820	G	A	0.0198413	1008
7	rs10954431	G	T	0.547619	1008
7	rs1362739	C	A	0.438492	1008
7	rs10247014	G	T	0.554563	1008
7	rs141307037	G	A	0.0277778	1008
7	rs150799355	C	T	0.0277778	1008
7	rs17167248	T	C	0.0198413	1008
7	rs9649046	G	A	0.565476	1008
7	rs12532950	C	T	0.421627	1008
7	rs16874341	C	T	0.0634921	1008
7	rs150222382	T	A	0.0277778	1008
7	rs75226102	C	A	0.0496032	1008
7	rs10258048	G	A	0.702381	1008
7	rs6963221	T	G	0.298611	1008
7	rs144524313	T	C	0.014881	1008
7	rs117423758	G	C	0.0168651	1008
7	rs138307628	G	A	0.0198413	1008
7	rs7804463	T	C	0.444444	1008
7	rs147655120	A	G	0.00694444	1008
7	rs116946234	T	C	0.0386905	1008
7	rs11772444	G	A	0.00297619	1008
7	rs151237525	T	C	0.0426587	1008
7	rs79365886	G	A	0.127976	1008
7	rs117247852	C	T	0.0367063	1008
7	rs13222377	G	A	0.199405	1008
7	rs880429	A	G	0.139881	1008
7	rs17167267	G	A	0.0684524	1008
7	rs79233533	A	G	0.0357143	1008
7	rs141122198	C	A	0.0515873	1008
7	rs75592542	A	G	0.0357143	1008
7	rs2551023	A	C	0.556548	1008
7	rs12707118	A	G	0.232143	1008
7	rs2113336	C	A	0.549603	1008
7	rs2160746	G	C	0.077381	1008
7	rs2542264	A	G	0.0992063	1008
7	rs139676101	G	A	0.015873	1008
7	rs182150864	G	T	0.00793651	1008
7	rs112378495	G	A	0.030754	1008
7	rs146875242	A	G	0.0446429	1008
7	rs2542274	C	T	0.554563	1008
7	rs12707121	A	G	0.0922619	1008
7	rs118071892	C	T	0.0515873	1008
7	rs2550986	G	A	0.554563	1008
7	rs3757406	T	G	0.470238	1008
7	rs117495073	C	G	0.0456349	1008
7	rs13235840	A	T	0.0922619	1008
7	rs7781266	A	C	0.914683	1008
7	rs7786100	G	T	0.43254	1008
7	rs13243553	G	A	0.426587	1008
7	rs748754	G	A	0.268849	1008
7	rs77048301	G	A	0.0922619	1008
7	rs56054938	T	C	0.0456349	1008
7	rs12707122	A	C	0.304563	1008
7	rs7800126	A	C	0.448413	1008
7	rs76214211	A	G	0.0753968	1008
7	rs6944452	A	G	0.451389	1008
7	rs7802352	T	C	0.463294	1008
7	rs12707123	G	A	0.420635	1008
7	rs62470393	G	A	0.119048	1008
7	rs6953886	A	C	0.014881	1008
7	rs6975134	T	C	0.456349	1008
7	rs12673416	A	G	0.0545635	1008
7	rs78409414	G	T	0.0367063	1008
7	rs6972284	T	C	0.462302	1008
7	rs2346264	A	C	0.945437	1008
7	rs11971531	A	G	0.912698	1008
7	rs62470399	T	C	0.124008	1008
7	rs79434382	G	A	0.031746	1008
7	rs76982283	C	G	0.102183	1008
7	rs147563519	A	G	0.0208333	1008
7	rs148416995	C	G	0.00892857	1008
7	rs145685196	G	A	0.0228175	1008
7	rs116912914	C	T	0.0178571	1008
7	rs12532774	T	A	0.00297619	1008
7	rs140661250	G	C	0.0456349	1008
7	rs6954207	C	T	0.439484	1008
7	rs6954859	A	G	0.449405	1008
7	rs62470402	A	G	0.123016	1008
7	rs56218460	G	A	0.118056	1008
7	rs75939842	C	A	0.0376984	1008
7	rs1541710	C	G	0.467262	1008
7	rs12707124	T	C	0.463294	1008
7	rs12535678	A	C	0.998016	1008
7	rs10156038	T	A	0.450397	1008
7	rs12707125	A	G	0.439484	1008
7	rs6967343	A	G	0.465278	1008
7	rs6467506	A	G	0.465278	1008
7	rs10246164	T	C	0.451389	1008
7	rs10246406	T	A	0.450397	1008
7	rs10231102	G	A	0.427579	1008
7	rs75366836	C	T	0.162698	1008
7	rs10231158	C	G	0.445437	1008
7	rs6978533	A	C	0.465278	1008
7	rs2042456	G	A	0.46131	1008
7	rs2042455	A	G	0.462302	1008
7	rs2042454	A	G	0.462302	1008
7	rs2042453	G	A	0.46131	1008
7	rs2042452	A	G	0.463294	1008
7	rs2288067	A	G	0.463294	1008
7	rs6955240	G	A	0.462302	1008
7	rs74826749	T	G	0.0873016	1008
7	rs13309851	C	A	0.462302	1008
7	rs7793582	G	A	0.462302	1008
7	rs7793732	G	T	0.462302	1008
7	rs7793739	G	T	0.462302	1008
7	rs7776858	T	C	0.462302	1008
7	rs35208100	G	A	0.301587	1008
7	rs13312097	T	C	0.462302	1008
7	rs62470428	G	A	0.157738	1008
7	rs7798192	A	T	0.462302	1008
7	rs7798355	A	G	0.462302	1008
7	rs7798673	C	T	0.462302	1008
7	rs7798804	C	T	0.46131	1008
7	rs12707126	A	G	0.462302	1008
7	rs6971638	A	G	0.462302	1008
7	rs6971840	A	G	0.462302	1008
7	rs6954537	T	C	0.462302	1008
7	rs6972412	G	C	0.462302	1008
7	rs6972423	G	A	0.463294	1008
7	rs6976416	G	A	0.462302	1008
7	rs6958557	T	G	0.46131	1008
7	rs6976885	G	A	0.462302	1008
7	rs12707127	A	G	0.462302	1008
7	rs13233690	C	T	0.456349	1008
7	rs7782545	C	T	0.462302	1008
7	rs7783179	C	G	0.462302	1008
7	rs10241782	A	G	0.46131	1008
7	rs10271671	G	A	0.46131	1008
7	rs6950081	A	G	0.462302	1008
7	rs6974386	T	C	0.462302	1008
7	rs6954700	G	A	0.46131	1008
7	rs6954999	G	A	0.457341	1008
7	rs6955061	C	T	0.462302	1008
7	rs6975860	T	G	0.462302	1008
7	rs6956135	G	T	0.462302	1008
7	rs12707128	A	G	0.46131	1008
7	rs10279261	G	A	0.462302	1008
7	rs1862873	T	A	0.462302	1008
7	rs10253633	A	G	0.46131	1008
7	rs10224575	G	A	0.46131	1008
7	rs10224683	G	A	0.46131	1008
7	rs10224828	G	A	0.46131	1008
7	rs10225454	G	C	0.46131	1008
7	rs2113338	T	C	0.462302	1008
7	rs10225605	G	A	0.46131	1008
7	rs10236499	A	G	0.46131	1008
7	rs10281697	T	A	0.46131	1008
7	rs10281716	T	A	0.46131	1008
7	rs10156088	G	A	0.46131	1008
7	rs2042451	A	G	0.462302	1008
7	rs10155909	A	G	0.46131	1008
7	rs11770927	G	A	0.46131	1008
7	rs12707129	A	G	0.46131	1008
7	rs35711160	A	G	0.0912698	1008
7	rs7792492	G	A	0.46131	1008
7	rs7792546	C	A	0.46131	1008
7	rs7792905	G	T	0.46131	1008
7	rs7779370	T	C	0.46131	1008
7	rs889826	A	G	0.46131	1008
7	rs889825	A	G	0.46131	1008
7	rs889824	A	G	0.952381	1008
7	rs755664	C	G	0.46131	1008
7	rs958405	A	G	0.46131	1008
7	rs958404	A	C	0.46131	1008
7	rs1593171	G	C	0.462302	1008
7	rs6969899	A	G	0.46131	1008
7	rs138152384	G	A	0.015873	1008
7	rs10808273	G	C	0.46131	1008
7	rs10954434	A	G	0.46131	1008
7	rs13228262	A	G	0.46131	1008
7	rs76640913	G	A	0.132937	1008
7	rs10264922	A	G	0.456349	1008
7	rs6962865	T	A	0.456349	1008
7	rs6963032	T	C	0.456349	1008
7	rs554282023	G	A	0.0128968	1008
7	rs117338279	T	A	0.0287698	1008
7	rs10226267	G	A	0.46131	1008
7	rs559630793	G	A	0.015873	1008
7	rs2059298	C	G	0.46131	1008
7	rs6974143	G	A	0.46131	1008
7	rs6978170	C	T	0.456349	1008
7	rs13231079	C	G	0.46131	1008
7	rs13231095	A	G	0.46131	1008
7	rs4422723	A	T	0.457341	1008
7	rs1030268	A	G	0.295635	1008
7	rs4517044	T	A	0.457341	1008
7	rs1963841	A	G	0.463294	1008
7	rs10255193	C	G	0.46131	1008
7	rs7805864	G	A	0.456349	1008
7	rs10263851	C	T	0.457341	1008
7	rs6955279	C	T	0.456349	1008
7	rs6955707	G	A	0.457341	1008
7	rs6966403	C	A	0.456349	1008
7	rs6970436	A	G	0.462302	1008
7	rs1025074	G	A	0.457341	1008
7	rs138964174	C	G	0.0109127	1008
7	rs12707130	G	T	0.456349	1008
7	rs6943986	G	A	0.456349	1008
7	rs13233715	C	T	0.456349	1008
7	rs13221033	T	A	0.456349	1008
7	rs6954712	G	A	0.456349	1008
7	rs6954610	A	G	0.457341	1008
7	rs4731986	G	A	0.448413	1008
7	rs12707131	A	G	0.46131	1008
7	rs77297336	C	G	0.107143	1008
7	rs62470435	C	T	0.124008	1008
7	rs41349850	C	G	0.0992063	1008
7	rs34475839	C	A	0.0644841	1008
7	rs6953025	G	C	0.862103	1008
7	rs10274077	C	T	0.112103	1008
7	rs28654576	A	G	0.137897	1008
7	rs62470438	A	G	0.111111	1008
7	rs7796567	G	A	0.880952	1008
7	rs11773892	G	T	0.111111	1008
7	rs10224226	G	A	0.0922619	1008
7	rs10227606	G	A	0.440476	1008
7	rs4266574	C	T	0.440476	1008
7	rs62470443	G	A	0.0664683	1008
7	rs117626059	T	C	0.0347222	1008
7	rs10243750	T	A	0.440476	1008
7	rs146818026	A	G	0.0138889	1008
7	rs10232278	G	A	0.0922619	1008
7	rs28566817	A	G	0.0922619	1008
7	rs7459333	G	A	0.506944	1008
7	rs28588750	A	G	0.0922619	1008
7	rs76842755	T	C	0.0625	1008
7	rs10269665	A	G	0.0922619	1008
7	rs4728302	C	T	0.537698	1008
7	rs11767663	T	C	0.0922619	1008
7	rs61286514	G	A	0.0922619	1008
7	rs62470445	T	C	0.0922619	1008
7	rs62470446	C	T	0.0922619	1008
7	rs28551473	G	C	0.0922619	1008
7	rs11764961	C	A	0.0922619	1008
7	rs10255763	A	G	0.093254	1008
7	rs6968008	C	T	0.0922619	1008
7	rs62470447	C	T	0.0922619	1008
7	rs10230628	G	A	0.0922619	1008
7	rs10259686	A	G	0.534722	1008
7	rs10246171	T	C	0.0922619	1008
7	rs6955700	T	C	0.0922619	1008
7	rs4728303	G	T	0.0922619	1008
7	rs28529474	C	T	0.0922619	1008
7	rs62470448	T	A	0.094246	1008
7	rs79652648	C	T	0.448413	1008
7	rs10271889	A	G	0.0922619	1008
7	rs10258052	T	C	0.541667	1008
7	rs10272270	A	T	0.0922619	1008
7	rs10272509	A	G	0.0922619	1008
7	rs76589375	C	T	0.0456349	1008
7	rs4129572	T	C	0.541667	1008
7	rs12669384	C	T	0.44246	1008
7	rs2953636	A	G	0.0922619	1008
7	rs4731987	G	A	0.443452	1008
7	rs2001618	C	T	0.829365	1008
7	rs2346266	A	G	0.0922619	1008
7	rs2346267	T	C	0.0922619	1008
7	rs2971961	G	A	0.0922619	1008
7	rs2971962	G	A	0.0922619	1008
7	rs2953634	C	T	0.0922619	1008
7	rs2971963	A	G	0.541667	1008
7	rs2971966	A	G	0.907738	1008
7	rs2971967	A	G	0.907738	1008
7	rs2971968	C	A	0.907738	1008
7	rs2346268	G	A	0.907738	1008
7	rs2346269	C	T	0.907738	1008
7	rs2971970	T	G	0.90873	1008
7	rs2971971	A	G	0.907738	1008
7	rs2953633	A	C	0.907738	1008
7	rs145062408	T	C	0.014881	1008
7	rs2971972	A	G	0.907738	1008
7	rs2971973	G	A	0.907738	1008
7	rs2953632	T	A	0.907738	1008
7	rs2971974	A	G	0.907738	1008
7	rs111364057	G	A	0.0297619	1008
7	rs2971975	G	A	0.907738	1008
7	rs2346270	G	A	0.907738	1008
7	rs2971977	C	G	0.907738	1008
7	rs2860599	A	G	0.907738	1008
7	rs112313562	A	G	0.0297619	1008
7	rs2971980	G	A	0.907738	1008
7	rs2971981	T	C	0.907738	1008
7	rs13231617	A	G	0.907738	1008
7	rs2346271	G	A	0.907738	1008
7	rs2971983	A	G	0.907738	1008
7	rs9656429	A	G	0.451389	1008
7	rs9656430	A	T	0.907738	1008
7	rs2971957	T	C	0.907738	1008
7	rs2953629	A	C	0.907738	1008
7	rs185151559	C	T	0.00992063	1008
7	rs2346272	T	C	0.907738	1008
7	rs147460436	G	A	0.015873	1008
7	rs10248809	A	G	0.451389	1008
7	rs2971969	G	T	0.907738	1008
7	rs76170958	G	T	0.0297619	1008
7	rs2953626	A	G	0.907738	1008
7	rs2971982	C	T	0.907738	1008
7	rs2953625	A	G	0.907738	1008
7	rs2953624	C	G	0.907738	1008
7	rs2953623	C	G	0.907738	1008
7	rs2346273	A	T	0.907738	1008
7	rs1986870	A	G	0.907738	1008
7	rs2346274	G	A	0.907738	1008
7	rs2346275	G	A	0.907738	1008
7	rs2953621	C	G	0.907738	1008
7	rs6467512	T	G	0.264881	1008
7	rs2971953	C	T	0.907738	1008
7	rs2346276	G	T	0.907738	1008
7	rs2971955	A	G	0.907738	1008
7	rs2953620	T	C	0.907738	1008
7	rs4728305	C	T	0.907738	1008
7	rs12707132	C	T	0.00198413	1008
7	rs2971956	A	G	0.907738	1008
7	rs2953619	C	G	0.907738	1008
7	rs2953618	G	C	0.90873	1008
7	rs2953617	T	A	0.452381	1008
7	rs10234153	G	C	0.446429	1008
7	rs10252843	T	C	0.427579	1008
7	rs118027419	C	T	0.0982143	1008
7	rs6949760	C	A	0.909722	1008
7	rs6970545	T	C	0.467262	1008
7	rs144476254	G	A	0.0128968	1008
7	rs76700522	G	T	0.0337302	1008
7	rs3823572	G	A	0.454365	1008
7	rs7792010	T	C	0.259921	1008
7	rs117860222	C	T	0.0327381	1008
7	rs3735050	T	C	0.912698	1008
7	rs7785128	T	C	0.907738	1008
7	rs148905860	C	T	0.0396825	1008
7	rs2346440	G	C	0.474206	1008
7	rs76413777	C	T	0.030754	1008
7	rs6467513	T	G	0.910714	1008
7	rs6467514	G	T	0.90873	1008
7	rs55977260	T	G	0.0912698	1008
7	rs4731989	G	C	0.434524	1008
7	rs4731990	C	T	0.912698	1008
7	rs61179403	C	T	0.151786	1008
7	rs4731991	A	G	0.912698	1008
7	rs2002866	A	G	0.911706	1008
7	rs11769734	C	T	0.0793651	1008
7	rs10488419	C	T	0.430556	1008
7	rs112491920	G	T	0.0396825	1008
7	rs2346441	A	G	0.439484	1008
7	rs142626773	A	G	0.030754	1008
7	rs4596578	T	C	0.472222	1008
7	rs62462495	A	G	0.166667	1008
7	rs17167388	G	C	0.435516	1008
7	rs79372353	A	C	0.436508	1008
7	rs28489899	A	T	0.433532	1008
7	rs28407104	T	C	0.434524	1008
7	rs12533206	C	T	0.477183	1008
7	rs28637318	G	A	0.433532	1008
7	rs28498267	A	T	0.434524	1008
7	rs4731992	A	G	0.912698	1008
7	rs6966335	C	T	0.470238	1008
7	rs4546584	G	T	0.910714	1008
7	rs17167391	A	C	0.439484	1008
7	rs17167392	G	C	0.439484	1008
7	rs2346442	G	A	0.472222	1008
7	rs10215346	G	T	0.43254	1008
7	rs2346443	G	A	0.912698	1008
7	rs10279168	A	T	0.438492	1008
7	rs12707133	G	A	0.473214	1008
7	rs4728306	C	T	0.438492	1008
7	rs6952869	T	C	0.439484	1008
7	rs4731993	G	C	0.440476	1008
7	rs142646095	T	C	0.0674603	1008
7	rs12674427	A	G	0.430556	1008
7	rs6946805	T	C	0.912698	1008
7	rs9641962	C	A	0.430556	1008
7	rs2346444	G	A	0.430556	1008
7	rs10488421	G	A	0.429563	1008
7	rs2346445	T	C	0.911706	1008
7	rs77435980	C	T	0.0396825	1008
7	rs12531713	T	C	0.180556	1008
7	rs6953179	A	G	0.439484	1008
7	rs2346446	T	G	0.441468	1008
7	rs2881402	G	C	0.439484	1008
7	rs6978605	T	C	0.472222	1008
7	rs76167613	T	G	0.0505952	1008
7	rs6978383	G	A	0.470238	1008
7	rs67542052	A	G	0.441468	1008
7	rs17167401	C	T	0.438492	1008
7	rs9987001	C	G	0.443452	1008
7	rs4731994	G	A	0.0456349	1008
7	rs1806667	T	G	0.431548	1008
7	rs2346448	A	T	0.430556	1008
7	rs10226177	G	A	0.430556	1008
7	rs6967856	C	T	0.480159	1008
7	rs6950383	T	C	0.480159	1008
7	rs138035277	T	C	0.0128968	1008
7	rs12531707	C	G	0.480159	1008
7	rs10234887	G	A	0.434524	1008
7	rs12669887	T	C	0.444444	1008
7	rs12668054	C	T	0.436508	1008
7	rs17167415	G	A	0.046627	1008
7	rs12707134	C	G	0.280754	1008
7	rs58375389	C	A	0.436508	1008
7	rs4728307	C	T	0.436508	1008
7	rs143104481	C	T	0.0178571	1008
7	rs61704473	G	A	0.4375	1008
7	rs17167423	G	A	0.4375	1008
7	rs2346449	G	T	0.915675	1008
7	rs7809889	G	C	0.477183	1008
7	rs35183531	A	G	0.444444	1008
7	rs57324575	T	G	0.0565476	1008
7	rs9656434	A	G	0.52381	1008
7	rs6950038	A	G	0.802579	1008
7	rs2346451	C	G	0.604167	1008
7	rs6955114	G	T	0.60119	1008
7	rs56682671	G	T	0.19246	1008
7	rs6955169	C	T	0.603175	1008
7	rs6955208	A	T	0.602183	1008
7	rs6955613	G	T	0.602183	1008
7	rs6975523	T	C	0.600198	1008
7	rs138491406	G	A	0.031746	1008
7	rs10250006	G	A	0.166667	1008
7	rs10249912	C	T	0.166667	1008
7	rs28417216	A	G	0.169643	1008
7	rs11983788	A	T	0.171627	1008
7	rs7798232	A	T	0.170635	1008
7	rs7798547	C	T	0.170635	1008
7	rs112110204	A	G	0.0267857	1008
7	rs10254879	G	A	0.169643	1008
7	rs10228192	A	T	0.169643	1008
7	rs36101448	T	G	0.168651	1008
7	rs10228418	A	T	0.169643	1008
7	rs35977684	C	T	0.169643	1008
7	rs6971048	C	T	0.167659	1008
7	rs6953409	T	C	0.169643	1008
7	rs6971064	C	A	0.169643	1008
7	rs111976121	T	C	0.0277778	1008
7	rs3735049	A	C	0.806548	1008
7	rs6467515	T	G	0.806548	1008
7	rs4731995	G	A	0.174603	1008
7	rs4731996	A	C	0.777778	1008
7	rs11976626	G	T	0.0267857	1008
7	rs1986692	A	G	0.435516	1008
7	rs77263539	A	C	0.0267857	1008
7	rs34346121	C	G	0.608135	1008
7	rs75763692	G	C	0.0277778	1008
7	rs4728308	A	G	0.169643	1008
7	rs111234948	A	G	0.0267857	1008
7	rs113641154	A	G	0.0277778	1008
7	rs6969506	A	G	0.169643	1008
7	rs139871771	T	G	0.0277778	1008
7	rs28372618	A	G	0.0277778	1008
7	rs4728309	G	A	0.166667	1008
7	rs112534655	G	T	0.0267857	1008
7	rs4731997	T	G	0.784722	1008
7	rs10280708	T	C	0.0277778	1008
7	rs117242188	C	G	0.0456349	1008
7	rs113332927	C	G	0.0267857	1008
7	rs7457999	T	C	0.206349	1008
7	rs112373928	C	A	0.0267857	1008
7	rs55878406	A	G	0.409722	1008
7	rs111934255	A	G	0.0267857	1008
7	rs2346452	G	A	0.809524	1008
7	rs6953296	G	A	0.760913	1008
7	rs16874405	G	A	0.0267857	1008
7	rs1132683	G	A	0.152778	1008
7	rs3735047	G	A	0.732143	1008
7	rs3735046	G	A	0.907738	1008
7	rs2346453	A	G	0.880952	1008
7	rs10238398	T	A	0.907738	1008
7	rs10282007	C	T	0.90873	1008
7	rs10282224	G	A	0.880952	1008
7	rs113332411	A	T	0.0267857	1008
7	rs12707135	G	A	0.90873	1008
7	rs112462505	G	A	0.0267857	1008
7	rs7810147	C	T	0.907738	1008
7	rs7810574	G	A	0.90873	1008
7	rs7810708	G	A	0.907738	1008
7	rs6979172	A	G	0.90873	1008
7	rs6961426	T	C	0.90873	1008
7	rs6467516	T	C	0.90873	1008
7	rs7779980	G	C	0.90873	1008
7	rs111705080	T	C	0.0267857	1008
7	rs111857569	T	C	0.0267857	1008
7	rs7780048	A	G	0.727183	1008
7	rs112022432	G	A	0.0267857	1008
7	rs10242644	A	C	0.880952	1008
7	rs13225717	T	C	0.875992	1008
7	rs12531495	T	C	0.90873	1008
7	rs10272804	G	A	0.880952	1008
7	rs10243168	A	G	0.90873	1008
7	rs2346454	T	C	0.90873	1008
7	rs7790199	G	A	0.0267857	1008
7	rs113203398	A	C	0.0267857	1008
7	rs11765630	A	T	0.880952	1008
7	rs7789921	A	G	0.90873	1008
7	rs10954438	G	A	0.880952	1008
7	rs12539865	C	A	0.880952	1008
7	rs12539923	G	A	0.880952	1008
7	rs6957026	A	G	0.90873	1008
7	rs6957345	A	G	0.90873	1008
7	rs6957534	A	G	0.0267857	1008
7	rs10281405	C	A	0.169643	1008
7	rs113487913	T	C	0.0267857	1008
7	rs117898082	G	C	0.0248016	1008
7	rs112200595	G	A	0.0277778	1008
7	rs111617947	G	A	0.0267857	1008
7	rs6967575	A	G	0.195437	1008
7	rs112180530	G	A	0.0267857	1008
7	rs146582589	T	C	0.0287698	1008
7	rs141191617	A	G	0.0277778	1008
7	rs112452280	A	G	0.0277778	1008
7	rs113737447	C	T	0.0277778	1008
7	rs112051129	T	A	0.0277778	1008
7	rs113206399	T	G	0.0267857	1008
7	rs12112034	G	A	0.166667	1008
7	rs7810234	C	T	0.909722	1008
7	rs10238132	C	T	0.164683	1008
7	rs142935120	C	A	0.0208333	1008
7	rs10238681	G	A	0.164683	1008
7	rs10267912	A	G	0.164683	1008
7	rs7357112	G	A	0.164683	1008
7	rs7357258	T	C	0.165675	1008
7	rs73159133	A	G	0.00595238	1008
7	rs7357260	T	C	0.166667	1008
7	rs7357145	C	A	0.166667	1008
7	rs7357150	G	A	0.166667	1008
7	rs56372533	C	T	0.00198413	1008
7	rs7357285	T	C	0.172619	1008
7	rs7357152	G	A	0.165675	1008
7	rs60994469	C	T	0.172619	1008
7	rs10262737	G	A	0.171627	1008
7	rs4728310	A	G	0.16369	1008
7	rs10266952	C	T	0.167659	1008
7	rs10224081	T	A	0.170635	1008
7	rs10267860	C	G	0.164683	1008
7	rs150999027	A	T	0.0128968	1008
7	rs10275444	C	T	0.170635	1008
7	rs116993918	A	G	0.0277778	1008
7	rs10246346	A	G	0.170635	1008
7	rs10276299	G	A	0.170635	1008
7	rs6956659	G	A	0.912698	1008
7	rs6967074	G	A	0.734127	1008
7	rs6954364	T	C	0.90873	1008
7	rs73448488	C	A	0.0248016	1008
7	rs12668057	G	T	0.635913	1008
7	rs62462533	G	A	0.240079	1008
7	rs55974805	C	T	0.202381	1008
7	rs10241718	C	T	0.169643	1008
7	rs4728311	G	A	0.172619	1008
7	rs4731999	T	C	0.172619	1008
7	rs11977618	A	G	0.173611	1008
7	rs1836835	T	G	0.172619	1008
7	rs2346455	T	C	0.171627	1008
7	rs73159138	T	C	0.00694444	1008
7	rs141881481	T	C	0.0228175	1008
7	rs7790236	T	A	0.171627	1008
7	rs28818004	A	G	0.172619	1008
7	rs4732001	A	G	0.171627	1008
7	rs11762999	C	T	0.907738	1008
7	rs75241754	T	C	0.112103	1008
7	rs56965951	G	A	0.077381	1008
7	rs112822165	A	G	0.0267857	1008
7	rs2346456	C	A	0.169643	1008
7	rs55764386	G	A	0.623016	1008
7	rs6957257	T	C	0.170635	1008
7	rs1109703	T	A	0.171627	1008
7	rs878438	A	G	0.171627	1008
7	rs77404568	G	A	0.077381	1008
7	rs2117952	G	C	0.171627	1008
7	rs2117951	T	C	0.885913	1008
7	rs4461842	T	C	0.170635	1008
7	rs2346457	G	A	0.170635	1008
7	rs28534490	C	T	0.214286	1008
7	rs77012639	G	A	0.0327381	1008
7	rs11982121	C	T	0.475198	1008
7	rs73724430	C	A	0.213294	1008
7	rs145531512	G	T	0.0238095	1008
7	rs10282705	T	C	0.214286	1008
7	rs140179788	G	A	0.0287698	1008
7	rs4732003	G	T	0.214286	1008
7	rs10280014	G	C	0.214286	1008
7	rs10237171	C	G	0.169643	1008
7	rs10267074	A	C	0.169643	1008
7	rs28393449	C	T	0.169643	1008
7	rs28522825	G	A	0.169643	1008
7	rs2346277	G	A	0.886905	1008
7	rs73452695	A	G	0.0277778	1008
7	rs6969122	A	G	0.171627	1008
7	rs6951526	T	G	0.170635	1008
7	rs117259364	C	T	0.0277778	1008
7	rs13438086	T	G	0.170635	1008
7	rs73724435	T	C	0.170635	1008
7	rs73724436	C	T	0.170635	1008
7	rs13328348	A	G	0.171627	1008
7	rs13328349	A	T	0.170635	1008
7	rs13328341	T	C	0.171627	1008
7	rs7341421	C	T	0.171627	1008
7	rs7341443	C	T	0.170635	1008
7	rs6953316	A	G	0.886905	1008
7	rs11975754	G	T	0.171627	1008
7	rs10085876	A	G	0.171627	1008
7	rs6467518	A	G	0.170635	1008
7	rs7796290	A	T	0.172619	1008
7	rs74303652	C	A	0.0505952	1008
7	rs12707136	C	T	0.47619	1008
7	rs418797	C	T	0.710317	1008
7	rs143935136	C	T	0.0218254	1008
7	rs55861416	C	A	0.328373	1008
7	rs11978174	C	G	0.334325	1008
7	rs1222398	C	A	0.664683	1008
7	rs11971451	A	G	0.314484	1008
7	rs17167448	C	T	0.334325	1008
7	rs73454633	T	C	0.334325	1008
7	rs448323	G	A	0.665675	1008
7	rs74624125	C	T	0.328373	1008
7	rs74828035	A	G	0.331349	1008
7	rs1222399	C	T	0.670635	1008
7	rs73454641	T	C	0.330357	1008
7	rs78696036	T	C	0.330357	1008
7	rs17167451	G	C	0.330357	1008
7	rs73454642	G	A	0.330357	1008
7	rs112823051	T	C	0.329365	1008
7	rs73454649	G	C	0.330357	1008
7	rs79920245	T	G	0.330357	1008
7	rs77206411	T	C	0.329365	1008
7	rs34060248	C	G	0.197421	1008
7	rs73454651	A	T	0.329365	1008
7	rs17167453	T	C	0.330357	1008
7	rs17167454	T	C	0.331349	1008
7	rs17167455	G	A	0.331349	1008
7	rs77776806	A	G	0.331349	1008
7	rs17167456	G	A	0.332341	1008
7	rs17167457	G	A	0.329365	1008
7	rs75223950	G	A	0.330357	1008
7	rs73454654	G	A	0.330357	1008
7	rs142990850	C	A	0.0128968	1008
7	rs147904976	C	A	0.0218254	1008
7	rs141504343	C	T	0.0218254	1008
7	rs138164181	C	T	0.130952	1008
7	rs149531974	G	A	0.0218254	1008
7	rs17167459	A	G	0.331349	1008
7	rs17167462	G	C	0.330357	1008
7	rs73454658	G	C	0.330357	1008
7	rs17167464	T	C	0.330357	1008
7	rs13246630	A	G	0.488095	1008
7	rs73454662	T	G	0.330357	1008
7	rs384545	C	T	0.181548	1008
7	rs73454664	C	T	0.328373	1008
7	rs16874410	A	G	0.330357	1008
7	rs16874411	A	G	0.330357	1008
7	rs724812	G	C	0.330357	1008
7	rs11981906	G	C	0.335317	1008
7	rs78839580	G	T	0.33631	1008
7	rs17167477	T	C	0.33631	1008
7	rs442352	T	C	0.202381	1008
7	rs17167481	C	T	0.33631	1008
7	rs17167482	T	C	0.303571	1008
7	rs691130	T	G	0.5	1008
7	rs17167483	C	T	0.319444	1008
7	rs17167485	T	C	0.319444	1008
7	rs73437216	C	T	0.320437	1008
7	rs6947769	T	C	0.320437	1008
7	rs17167488	A	G	0.321429	1008
7	rs17167490	C	T	0.320437	1008
7	rs7782175	T	C	0.49504	1008
7	rs2859809	G	A	0.320437	1008
7	rs17167491	A	G	0.320437	1008
7	rs17167492	G	A	0.320437	1008
7	rs17167493	T	C	0.326389	1008
7	rs73437224	T	C	0.327381	1008
7	rs4142397	A	G	0.326389	1008
7	rs34963814	G	A	0.185516	1008
7	rs76339808	C	T	0.0704365	1008
7	rs112912364	A	G	0.326389	1008
7	rs7796327	T	C	0.326389	1008
7	rs7777247	A	C	0.326389	1008
7	rs511411	G	A	0.185516	1008
7	rs79859491	C	T	0.326389	1008
7	rs113520200	C	T	0.324405	1008
7	rs58535034	C	T	0.324405	1008
7	rs16874415	T	C	0.326389	1008
7	rs17167496	C	A	0.326389	1008
7	rs17167498	T	C	0.326389	1008
7	rs1222405	A	G	0.185516	1008
7	rs61144647	T	C	0.326389	1008
7	rs1222406	G	A	0.185516	1008
7	rs17167501	G	A	0.321429	1008
7	rs17167502	T	A	0.326389	1008
7	rs17167503	A	G	0.326389	1008
7	rs55716381	G	A	0.321429	1008
7	rs572910	C	A	0.673611	1008
7	rs55781741	G	A	0.327381	1008
7	rs6964432	G	A	0.488095	1008
7	rs146782896	C	T	0.0376984	1008
7	rs55980630	C	T	0.326389	1008
7	rs10453018	T	C	0.326389	1008
7	rs10453020	C	A	0.321429	1008
7	rs2346458	T	C	0.326389	1008
7	rs73437253	A	G	0.326389	1008
7	rs10453021	A	G	0.321429	1008
7	rs11973601	C	T	0.321429	1008
7	rs11973675	C	T	0.321429	1008
7	rs144326458	G	A	0.0287698	1008
7	rs725393	T	G	0.321429	1008
7	rs725392	T	G	0.321429	1008
7	rs146339681	T	C	0.0347222	1008
7	rs28411834	G	C	0.326389	1008
7	rs28612481	C	T	0.326389	1008
7	rs28409396	A	G	0.326389	1008
7	rs28830254	G	A	0.326389	1008
7	rs28729293	C	T	0.326389	1008
7	rs6953590	C	T	0.814484	1008
7	rs56383670	G	C	0.326389	1008
7	rs60094347	A	C	0.326389	1008
7	rs56277524	C	T	0.326389	1008
7	rs17167512	A	C	0.326389	1008
7	rs1222411	C	T	0.673611	1008
7	rs73437270	C	T	0.326389	1008
7	rs6964460	A	C	0.814484	1008
7	rs998303	G	C	0.326389	1008
7	rs997316	A	T	0.488095	1008
7	rs10488425	A	C	0.326389	1008
7	rs17167516	A	G	0.326389	1008
7	rs1561111	G	A	0.814484	1008
7	rs1561112	T	C	0.244048	1008
7	rs55763925	A	G	0.321429	1008
7	rs56355527	C	T	0.321429	1008
7	rs17167517	A	G	0.321429	1008
7	rs56029115	A	G	0.321429	1008
7	rs17167518	A	G	0.326389	1008
7	rs7784775	A	C	0.321429	1008
7	rs7804062	T	G	0.321429	1008
7	rs7785278	G	A	0.321429	1008
7	rs7804212	T	C	0.326389	1008
7	rs7785445	G	T	0.321429	1008
7	rs57390841	T	C	0.320437	1008
7	rs6467519	A	C	0.814484	1008
7	rs7785919	G	A	0.321429	1008
7	rs7785920	G	A	0.321429	1008
7	rs7785545	A	G	0.321429	1008
7	rs17167525	T	C	0.323413	1008
7	rs17167527	A	G	0.324405	1008
7	rs16874427	A	C	0.324405	1008
7	rs413941	A	T	0.723214	1008
7	rs423455	C	A	0.674603	1008
7	rs59385814	C	T	0.324405	1008
7	rs79223719	A	G	0.323413	1008
7	rs56704492	G	A	0.323413	1008
7	rs58932368	G	A	0.323413	1008
7	rs60886564	G	T	0.323413	1008
7	rs56921211	A	G	0.323413	1008
7	rs59586797	T	C	0.323413	1008
7	rs17167530	C	T	0.323413	1008
7	rs17167533	A	G	0.323413	1008
7	rs55790534	C	A	0.323413	1008
7	rs1222396	A	G	0.0982143	1008
7	rs16874428	A	G	0.323413	1008
7	rs12670589	C	G	0.185516	1008
7	rs17167534	T	G	0.323413	1008
7	rs17167537	T	C	0.323413	1008
7	rs17167541	T	C	0.323413	1008
7	rs58618503	G	A	0.323413	1008
7	rs59685119	G	A	0.323413	1008
7	rs58294730	C	T	0.323413	1008
7	rs7804739	A	C	0.323413	1008
7	rs79499527	C	G	0.324405	1008
7	rs111371733	A	G	0.323413	1008
7	rs34607748	A	G	0.323413	1008
7	rs73439418	A	G	0.323413	1008
7	rs113797580	A	T	0.323413	1008
7	rs73439423	G	A	0.323413	1008
7	rs113126907	G	A	0.324405	1008
7	rs16874429	A	G	0.323413	1008
7	rs73439427	A	G	0.323413	1008
7	rs17167543	T	A	0.323413	1008
7	rs17167545	G	A	0.323413	1008
7	rs17167548	G	A	0.323413	1008
7	rs17167551	A	C	0.323413	1008
7	rs17167553	G	T	0.323413	1008
7	rs73439433	A	C	0.323413	1008
7	rs11975308	A	G	0.323413	1008
7	rs11982100	C	T	0.323413	1008
7	rs17167560	C	G	0.323413	1008
7	rs17167561	C	T	0.323413	1008
7	rs59572112	T	C	0.345238	1008
7	rs11976293	A	G	0.322421	1008
7	rs59016602	A	G	0.334325	1008
7	rs728580	T	C	0.322421	1008
7	rs728579	G	A	0.323413	1008
7	rs728578	A	G	0.323413	1008
7	rs11977260	A	G	0.323413	1008
7	rs34881966	A	G	0.323413	1008
7	rs73439448	C	T	0.323413	1008
7	rs17167568	A	T	0.323413	1008
7	rs75304530	A	C	0.323413	1008
7	rs892985	G	A	0.323413	1008
7	rs892984	C	G	0.323413	1008
7	rs892983	C	A	0.321429	1008
7	rs2164469	G	A	0.323413	1008
7	rs2117950	C	G	0.323413	1008
7	rs2117949	T	A	0.324405	1008
7	rs141375590	T	C	0.0109127	1008
7	rs73439454	G	T	0.323413	1008
7	rs77849184	C	T	0.323413	1008
7	rs78608735	C	G	0.323413	1008
7	rs17167578	C	A	0.322421	1008
7	rs57934505	G	A	0.323413	1008
7	rs79545011	G	A	0.323413	1008
7	rs74303658	T	G	0.323413	1008
7	rs16874430	C	T	0.383929	1008
7	rs76842356	A	G	0.383929	1008
7	rs17167581	G	A	0.383929	1008
7	rs17167583	A	G	0.188492	1008
7	rs57009983	T	C	0.383929	1008
7	rs61488038	C	T	0.383929	1008
7	rs117078761	T	C	0.0138889	1008
7	rs4538812	C	T	0.383929	1008
7	rs4538813	C	T	0.383929	1008
7	rs4498485	T	C	0.383929	1008
7	rs4319023	G	C	0.384921	1008
7	rs5027102	G	A	0.384921	1008
7	rs11971913	C	T	0.384921	1008
7	rs7804209	G	C	0.384921	1008
7	rs7807968	C	T	0.384921	1008
7	rs80189222	A	C	0.1875	1008
7	rs73439471	A	G	0.384921	1008
7	rs73439474	G	A	0.384921	1008
7	rs73439475	A	C	0.384921	1008
7	rs78088542	A	G	0.384921	1008
7	rs17167591	A	G	0.384921	1008
7	rs76634310	A	G	0.384921	1008
7	rs74623799	C	T	0.383929	1008
7	rs118127016	C	T	0.381944	1008
7	rs6467520	A	G	0.382937	1008
7	rs17167592	A	G	0.384921	1008
7	rs381356	G	A	0.427579	1008
7	rs75802679	C	T	0.0327381	1008
7	rs151049407	C	T	0.0228175	1008
7	rs1222424	G	A	0.615079	1008
7	rs74303660	A	T	0.383929	1008
7	rs423165	G	A	0.615079	1008
7	rs55857809	G	A	0.383929	1008
7	rs76794740	C	T	0.0446429	1008
7	rs6952909	T	C	0.384921	1008
7	rs183262372	A	C	0.0327381	1008
7	rs17167606	G	A	0.384921	1008
7	rs560663	G	A	0.615079	1008
7	rs75986021	G	A	0.384921	1008
7	rs55731367	A	G	0.382937	1008
7	rs11487152	T	C	0.383929	1008
7	rs1369857	G	A	0.383929	1008
7	rs76423390	T	C	0.375	1008
7	rs2068375	C	T	0.143849	1008
7	rs1222418	C	G	0.856151	1008
7	rs12673047	A	G	0.0664683	1008
7	rs1436201	A	T	0.186508	1008
7	rs1159062	G	A	0.143849	1008
7	rs1222417	C	T	0.285714	1008
7	rs117225812	T	G	0.141865	1008
7	rs12673409	T	A	0.609127	1008
7	rs149039183	A	C	0.0138889	1008
7	rs145106922	G	A	0.0337302	1008
7	rs2881528	T	C	0.473214	1008
7	rs142937831	T	A	0.0228175	1008
7	rs34890031	G	A	0.046627	1008
7	rs420253	C	A	0.856151	1008
7	rs4732006	A	G	0.142857	1008
7	rs4732007	C	T	0.142857	1008
7	rs435423	G	C	0.857143	1008
7	rs41496145	G	A	0.382937	1008
7	rs7808999	A	G	0.526786	1008
7	rs76340817	A	T	0.142857	1008
7	rs78496580	G	A	0.141865	1008
7	rs79956644	C	A	0.141865	1008
7	rs10488426	A	G	0.382937	1008
7	rs418484	A	T	0.285714	1008
7	rs434744	C	T	0.144841	1008
7	rs73441342	C	G	0.141865	1008
7	rs76591747	G	T	0.141865	1008
7	rs397682	G	A	0.856151	1008
7	rs143979340	T	G	0.0347222	1008
7	rs1222412	G	T	0.857143	1008
7	rs7808661	G	A	0.52877	1008
7	rs141675861	T	G	0.0188492	1008
7	rs408150	G	C	0.474206	1008
7	rs451216	G	A	0.858135	1008
7	rs17167638	A	T	0.382937	1008
7	rs60390156	C	G	0.135913	1008
7	rs77103757	C	T	0.142857	1008
7	rs4732008	C	G	0.1875	1008
7	rs17167639	G	T	0.382937	1008
7	rs78794701	T	G	0.142857	1008
7	rs78606627	G	C	0.142857	1008
7	rs920134	T	C	0.382937	1008
7	rs2082928	T	C	0.382937	1008
7	rs4732009	T	C	0.142857	1008
7	rs4728312	A	C	0.142857	1008
7	rs17167642	T	C	0.526786	1008
7	rs690745	T	A	0.714286	1008
7	rs60800635	C	A	0.142857	1008
7	rs4728313	T	C	0.142857	1008
7	rs17167643	A	T	0.143849	1008
7	rs4732010	G	A	0.143849	1008
7	rs4732011	T	C	0.143849	1008
7	rs73441365	C	T	0.143849	1008
7	rs73441366	A	G	0.144841	1008
7	rs17167644	C	G	0.143849	1008
7	rs35149449	C	T	0.383929	1008
7	rs143265851	C	T	0.143849	1008
7	rs76286744	C	T	0.143849	1008
7	rs17167646	C	T	0.143849	1008
7	rs930688	A	G	0.144841	1008
7	rs78767330	C	T	0.132937	1008
7	rs17167647	C	T	0.143849	1008
7	rs75551712	C	T	0.143849	1008
7	rs17167648	G	A	0.396825	1008
7	rs400984	A	G	0.144841	1008
7	rs1222429	C	T	0.143849	1008
7	rs1222430	T	C	0.540675	1008
7	rs72607802	C	A	0.395833	1008
7	rs4283987	C	T	0.141865	1008
7	rs2598255	G	T	0.144841	1008
7	rs415678	C	T	0.143849	1008
7	rs1901218	G	C	0.143849	1008
7	rs2544164	G	A	0.143849	1008
7	rs4728314	A	G	0.143849	1008
7	rs389277	T	C	0.143849	1008
7	rs1558996	C	T	0.141865	1008
7	rs1421477	T	C	0.819444	1008
7	rs1901217	G	T	0.143849	1008
7	rs2598256	T	G	0.143849	1008
7	rs55842717	T	C	0.394841	1008
7	rs56183330	C	T	0.389881	1008
7	rs2544165	G	A	0.210317	1008
7	rs2544166	A	G	0.144841	1008
7	rs2598257	T	G	0.143849	1008
7	rs2544167	G	C	0.143849	1008
7	rs2598258	A	T	0.142857	1008
7	rs1421478	T	A	0.107143	1008
7	rs1901216	A	G	0.143849	1008
7	rs186246319	T	A	0.0128968	1008
7	rs2544168	T	C	0.143849	1008
7	rs139109516	G	C	0.143849	1008
7	rs149878129	A	G	0.143849	1008
7	rs144916051	T	C	0.143849	1008
7	rs145897816	A	T	0.143849	1008
7	rs2544169	A	G	0.143849	1008
7	rs7787479	C	G	0.143849	1008
7	rs542683630	T	G	0.0109127	1008
7	rs13310573	A	G	0.144841	1008
7	rs13310843	A	G	0.143849	1008
7	rs143547554	C	T	0.107143	1008
7	rs7796892	A	G	0.143849	1008
7	rs13307042	G	C	0.143849	1008
7	rs13308555	T	G	0.143849	1008
7	rs13308241	A	G	0.143849	1008
7	rs146630580	T	G	0.030754	1008
7	rs13308713	G	A	0.143849	1008
7	rs2544171	G	A	0.143849	1008
7	rs1993058	G	A	0.106151	1008
7	rs1901215	C	G	0.143849	1008
7	rs2598261	C	A	0.143849	1008
7	rs2544172	T	C	0.250992	1008
7	rs2544173	A	G	0.143849	1008
7	rs12669960	A	G	0.106151	1008
7	rs2544174	G	C	0.143849	1008
7	rs2544175	A	G	0.143849	1008
7	rs2598262	C	G	0.143849	1008
7	rs2598263	T	A	0.143849	1008
7	rs2598264	C	T	0.143849	1008
7	rs140175129	C	T	0.0228175	1008
7	rs80099948	T	A	0.143849	1008
7	rs74825262	A	C	0.143849	1008
7	rs79903579	G	C	0.143849	1008
7	rs17167667	G	A	0.143849	1008
7	rs2598265	C	T	0.143849	1008
7	rs2598266	G	A	0.143849	1008
7	rs2544176	A	G	0.143849	1008
7	rs430774	T	G	0.143849	1008
7	rs1450890	G	A	0.0188492	1008
7	rs410853	A	G	0.143849	1008
7	rs11770521	A	C	0.106151	1008
7	rs426968	A	G	0.143849	1008
7	rs2544177	A	C	0.143849	1008
7	rs2598267	G	T	0.143849	1008
```
