## Supplementary material for "Characterization of shared and ancestry-specific signals driving complex traits using multi-ancestry fine-mapping": s2_ref.bim

```
7	rs11977063	0	132629489	A	C
7	rs929714	0	132630046	A	G
7	rs10954398	0	132631281	A	C
7	rs7787392	0	132631401	T	C
7	rs10488214	0	132632868	A	C
7	rs139424572	0	132633132	G	C
7	rs17166813	0	132633798	G	A
7	rs72607795	0	132634063	C	T
7	rs7796514	0	132634640	C	T
7	rs10282039	0	132634679	C	T
7	rs7796910	0	132634737	G	A
7	rs6467451	0	132634837	A	T
7	rs4731921	0	132635623	T	C
7	rs78136188	0	132636948	A	G
7	rs10248248	0	132637579	T	C
7	rs7781070	0	132638878	A	T
7	rs7781195	0	132638879	C	T
7	rs12533584	0	132639577	G	A
7	rs116947780	0	132640202	A	G
7	rs55973681	0	132640781	C	T
7	rs11983398	0	132641281	A	T
7	rs145614083	0	132642998	T	G
7	rs6951454	0	132644903	C	T
7	rs7804370	0	132645222	T	G
7	rs2343633	0	132645770	A	G
7	rs10263224	0	132646357	T	A
7	rs7783736	0	132648216	T	C
7	rs7801119	0	132648376	G	A
7	rs4731922	0	132649642	T	G
7	rs17166820	0	132649651	G	C
7	rs17166821	0	132650190	C	G
7	rs56196277	0	132650458	G	A
7	rs11981132	0	132651130	G	C
7	rs2042067	0	132651302	T	C
7	rs7799350	0	132651425	T	C
7	rs4728274	0	132652066	T	C
7	rs4731923	0	132652316	A	G
7	rs4731924	0	132652341	A	G
7	rs7798220	0	132652640	C	G
7	rs17166828	0	132652878	T	C
7	rs80014365	0	132653589	T	G
7	rs6971707	0	132654255	C	T
7	rs142439942	0	132655155	C	G
7	rs12707063	0	132656873	A	C
7	rs2058944	0	132657259	C	T
7	rs2042068	0	132659059	A	G
7	rs6960797	0	132659374	A	G
7	rs7799141	0	132660489	A	G
7	rs144663601	0	132660520	G	A
7	rs17166840	0	132661213	T	C
7	rs1421303	0	132661637	T	G
7	rs1011837	0	132662469	T	A
7	rs2160895	0	132663138	C	A
7	rs10269475	0	132663381	T	C
7	rs6947589	0	132663425	T	C
7	rs1014700	0	132664010	C	G
7	rs4731925	0	132664757	C	T
7	rs12673741	0	132665401	T	C
7	rs7781843	0	132666768	G	A
7	rs151010339	0	132666858	A	C
7	rs6948238	0	132666863	G	A
7	rs6948353	0	132666888	G	T
7	rs139955552	0	132667147	C	T
7	rs6467453	0	132667955	A	G
7	rs12673767	0	132668685	C	T
7	rs6467454	0	132671335	G	A
7	rs6467455	0	132671407	A	G
7	rs4731927	0	132671534	C	T
7	rs148400771	0	132671688	G	C
7	rs10239315	0	132672067	A	C
7	rs6967168	0	132672192	T	G
7	rs6947082	0	132672270	C	G
7	rs10269293	0	132672310	C	T
7	rs10269489	0	132672329	G	A
7	rs12155297	0	132672849	C	G
7	rs191306628	0	132673520	A	T
7	rs1009909	0	132673521	T	A
7	rs183488672	0	132673522	T	A
7	rs1011639	0	132674075	T	G
7	rs1421304	0	132675366	C	T
7	rs1421306	0	132675441	C	T
7	rs6956407	0	132677357	T	C
7	rs28629389	0	132677793	C	T
7	rs7811834	0	132678428	G	C
7	rs7794951	0	132678578	T	G
7	rs7784869	0	132679678	G	A
7	rs1421307	0	132679798	G	A
7	rs13239310	0	132680427	C	T
7	rs10276900	0	132681030	A	C
7	rs10247648	0	132681093	C	G
7	rs6977953	0	132681426	T	G
7	rs7809527	0	132683047	C	T
7	rs10237617	0	132683626	G	A
7	rs1035293	0	132684307	G	A
7	rs1035294	0	132684387	T	C
7	rs10267826	0	132684498	A	G
7	rs7802619	0	132684929	T	C
7	rs4731928	0	132685064	C	T
7	rs72607796	0	132685268	A	C
7	rs74957592	0	132685769	G	A
7	rs4728277	0	132685816	T	C
7	rs10275575	0	132685943	A	G
7	rs34941712	0	132687988	G	T
7	rs6467457	0	132688841	G	A
7	rs6467458	0	132688852	T	C
7	rs62465318	0	132688953	C	A
7	rs10085702	0	132689271	C	G
7	rs60141001	0	132690133	C	G
7	rs6959725	0	132690370	T	G
7	rs13233438	0	132690684	G	C
7	rs10267851	0	132691534	G	A
7	rs10264205	0	132691625	T	C
7	rs56182580	0	132691858	T	C
7	rs6467459	0	132692468	T	C
7	rs12535119	0	132692532	C	T
7	rs76058127	0	132693060	T	G
7	rs139525365	0	132693320	C	A
7	rs10253995	0	132693536	C	T
7	rs6969420	0	132693770	A	C
7	rs117588400	0	132693941	T	G
7	rs112689820	0	132693997	A	G
7	rs113827847	0	132694001	G	A
7	rs12707068	0	132694017	G	A
7	rs12707069	0	132694079	G	A
7	rs74939204	0	132694557	A	G
7	rs7807434	0	132694923	C	G
7	rs150080949	0	132695403	A	G
7	rs10262122	0	132695441	C	T
7	rs12707072	0	132696711	G	A
7	rs62465322	0	132696952	C	A
7	rs10230652	0	132697829	T	C
7	rs4728278	0	132698067	C	G
7	rs10274628	0	132698149	G	A
7	rs2160896	0	132698885	C	T
7	rs2111815	0	132699246	G	A
7	rs2111816	0	132699295	A	G
7	rs10227317	0	132700606	C	T
7	rs10227864	0	132700883	G	C
7	rs11982160	0	132702771	G	C
7	rs75141149	0	132702796	T	A
7	rs10954401	0	132703385	T	A
7	rs1833447	0	132703923	A	G
7	rs10277418	0	132704072	G	C
7	rs10247898	0	132704259	A	C
7	rs147610976	0	132705873	G	T
7	rs13223619	0	132706112	G	A
7	rs17421819	0	132706981	G	A
7	rs6973587	0	132707171	C	T
7	rs7810851	0	132708066	C	G
7	rs13235276	0	132709293	C	T
7	rs10248077	0	132711550	C	T
7	rs13226173	0	132712250	A	G
7	rs13226580	0	132712492	C	T
7	rs10237904	0	132713924	G	A
7	rs2160897	0	132714739	A	G
7	rs79371912	0	132715548	G	C
7	rs7807365	0	132715837	T	C
7	rs10246888	0	132716441	G	C
7	rs7808471	0	132716502	T	C
7	rs56093868	0	132717638	T	A
7	rs7798910	0	132718087	A	G
7	rs117880813	0	132720555	T	C
7	rs76120086	0	132721625	G	A
7	rs7796888	0	132722683	C	T
7	rs10253870	0	132723525	C	T
7	rs17166873	0	132724335	T	C
7	rs138669732	0	132724590	A	G
7	rs72607797	0	132725143	G	A
7	rs58712861	0	132725898	T	G
7	rs10265672	0	132726051	C	T
7	rs55861011	0	132727695	C	T
7	rs28519693	0	132727843	G	C
7	rs190202091	0	132728006	T	C
7	rs139888074	0	132728249	A	C
7	rs12707076	0	132729814	G	C
7	rs17337790	0	132729932	T	A
7	rs12707077	0	132729981	T	C
7	rs10215041	0	132730966	G	A
7	rs55716595	0	132731331	G	T
7	rs10238562	0	132731615	A	G
7	rs13239083	0	132732992	G	A
7	rs114904760	0	132733353	C	A
7	rs35931523	0	132734665	C	G
7	rs6467460	0	132735620	C	A
7	rs10226377	0	132735931	C	A
7	rs75879130	0	132737722	C	G
7	rs10247802	0	132741421	C	G
7	rs17422732	0	132741488	T	A
7	rs12707078	0	132741607	T	C
7	rs12531471	0	132741757	C	T
7	rs6953845	0	132741896	T	C
7	rs1362896	0	132743709	A	G
7	rs7782890	0	132744623	C	T
7	rs9641946	0	132745225	T	G
7	rs10246247	0	132745997	G	A
7	rs10249829	0	132746688	C	T
7	rs10266231	0	132747418	T	G
7	rs10254836	0	132748398	C	T
7	rs74950408	0	132751663	T	G
7	rs17166883	0	132753308	T	C
7	rs144024167	0	132755062	T	C
7	rs148698646	0	132755083	T	C
7	rs11763893	0	132756655	A	G
7	rs74956117	0	132758168	C	A
7	rs75369386	0	132758272	C	A
7	rs12667425	0	132758632	T	C
7	rs74794800	0	132759756	G	A
7	rs10488220	0	132760123	C	A
7	rs10954404	0	132760805	T	C
7	rs28695545	0	132761321	T	A
7	rs17166887	0	132761884	G	T
7	rs182917036	0	132764738	G	T
7	rs12537090	0	132765477	G	T
7	rs11769814	0	132766584	C	G
7	rs3735036	0	132766864	C	T
7	rs2880936	0	132767245	A	C
7	rs6947682	0	132767566	G	T
7	rs184920524	0	132768478	G	C
7	rs11772724	0	132769318	C	A
7	rs2344730	0	132770338	C	A
7	rs2344731	0	132770429	T	C
7	rs7800495	0	132770902	A	C
7	rs78194284	0	132773285	G	T
7	rs6955632	0	132773903	A	G
7	rs6955659	0	132773950	A	C
7	rs6467462	0	132774159	G	A
7	rs6956445	0	132774385	C	T
7	rs17339165	0	132774918	C	T
7	rs9649584	0	132775133	C	T
7	rs17166889	0	132775564	A	G
7	rs10225786	0	132776179	G	C
7	rs7803936	0	132776798	C	G
7	rs10954405	0	132777172	G	T
7	rs9649044	0	132777678	C	T
7	rs144188061	0	132778023	C	T
7	rs72607798	0	132778261	C	T
7	rs60856323	0	132778796	C	T
7	rs4626540	0	132778866	C	T
7	rs2880598	0	132779383	C	T
7	rs12707082	0	132779465	T	C
7	rs59797320	0	132779561	A	T
7	rs6955237	0	132780874	C	T
7	rs117637773	0	132781533	C	T
7	rs2343296	0	132781601	C	T
7	rs1987261	0	132781865	C	T
7	rs76943210	0	132781867	T	C
7	rs6651127	0	132782036	C	T
7	rs6970711	0	132782294	C	A
7	rs9791792	0	132782546	A	C
7	rs7791284	0	132783149	T	C
7	rs72607799	0	132783197	C	A
7	rs7791731	0	132783390	T	C
7	rs7808382	0	132783463	A	G
7	rs2343316	0	132784554	C	G
7	rs10954406	0	132784740	A	G
7	rs1806748	0	132785472	A	T
7	rs10273816	0	132785591	A	C
7	rs10274483	0	132786126	A	G
7	rs10245117	0	132786142	C	T
7	rs11975772	0	132786157	C	T
7	rs10274748	0	132786293	A	C
7	rs72607800	0	132786370	G	A
7	rs10275007	0	132786545	A	G
7	rs2343315	0	132787810	T	C
7	rs2343314	0	132787857	C	T
7	rs2343313	0	132787893	C	T
7	rs2343312	0	132787983	G	C
7	rs10282739	0	132788101	A	G
7	rs2343311	0	132788107	T	G
7	rs182735145	0	132788371	C	T
7	rs11771534	0	132788602	T	C
7	rs6970069	0	132789166	C	T
7	rs10276897	0	132789774	T	C
7	rs11768845	0	132789778	C	T
7	rs117460040	0	132790566	T	C
7	rs56153964	0	132791081	A	G
7	rs10248144	0	132791998	G	A
7	rs4731933	0	132793329	G	A
7	rs4731934	0	132793637	A	C
7	rs17424227	0	132794130	T	C
7	rs10954407	0	132794486	A	C
7	rs11761700	0	132794601	A	C
7	rs149498448	0	132795471	A	G
7	rs2880604	0	132796245	C	A
7	rs17166897	0	132796315	G	T
7	rs17424324	0	132796323	A	T
7	rs56759003	0	132796466	G	A
7	rs4728279	0	132796605	C	T
7	rs4731935	0	132796735	T	C
7	rs11981179	0	132797012	C	A
7	rs17339794	0	132797144	T	C
7	rs7780540	0	132797209	C	G
7	rs7780579	0	132797280	C	T
7	rs11764777	0	132798024	A	C
7	rs6963163	0	132800395	A	G
7	rs10046599	0	132800527	G	A
7	rs10954408	0	132800556	G	A
7	rs10226765	0	132801215	C	T
7	rs72607801	0	132801216	G	A
7	rs6950923	0	132803279	G	A
7	rs12707083	0	132804434	A	C
7	rs7793721	0	132804599	G	A
7	rs55737605	0	132804620	C	T
7	rs7777197	0	132805055	T	C
7	rs2343323	0	132805104	C	T
7	rs17166902	0	132805848	C	A
7	rs151036449	0	132806355	G	A
7	rs10954409	0	132806864	C	T
7	rs59529032	0	132809024	C	T
7	rs35692244	0	132809230	A	G
7	rs9886121	0	132810239	C	G
7	rs73165618	0	132810996	A	C
7	rs77266212	0	132811386	G	A
7	rs12536359	0	132811702	A	C
7	rs10232490	0	132813195	C	T
7	rs4728280	0	132813492	C	A
7	rs4038364	0	132813905	A	G
7	rs4038363	0	132813934	G	A
7	rs4236638	0	132814496	T	C
7	rs4620226	0	132814642	A	G
7	rs142236344	0	132815659	G	T
7	rs4501529	0	132815880	G	A
7	rs2880594	0	132816149	C	T
7	rs59325670	0	132818340	A	G
7	rs78624257	0	132818672	G	A
7	rs73165623	0	132818721	T	C
7	rs17424957	0	132819000	C	T
7	rs117435881	0	132819470	C	T
7	rs4236639	0	132819798	G	C
7	rs2880602	0	132820026	G	T
7	rs73165626	0	132820200	A	G
7	rs10281523	0	132821236	T	C
7	rs4731936	0	132821583	C	T
7	rs4731937	0	132821780	C	T
7	rs77721866	0	132821794	T	C
7	rs7459152	0	132822204	T	C
7	rs7456888	0	132822216	G	A
7	rs2343319	0	132822540	A	G
7	rs7800900	0	132824117	A	G
7	rs2003426	0	132824955	G	A
7	rs11980115	0	132825878	C	T
7	rs10954410	0	132826886	G	A
7	rs2343318	0	132828320	T	G
7	rs17166918	0	132828573	T	G
7	rs58832693	0	132828575	G	A
7	rs10233509	0	132829010	T	G
7	rs34884911	0	132829572	G	A
7	rs73451334	0	132829685	A	G
7	rs6944266	0	132829875	T	G
7	rs74575989	0	132830951	T	C
7	rs10255857	0	132831195	A	T
7	rs73165629	0	132831619	C	T
7	rs56173712	0	132832099	C	T
7	rs78048444	0	132832218	A	G
7	rs56262683	0	132832288	C	T
7	rs12707084	0	132832318	C	T
7	rs6467466	0	132832555	C	T
7	rs41519445	0	132835204	T	G
7	rs4236640	0	132835265	C	T
7	rs73165630	0	132835517	T	C
7	rs6467467	0	132835532	G	A
7	rs59315421	0	132836682	T	C
7	rs4480055	0	132837210	G	A
7	rs11765889	0	132837672	T	C
7	rs10233554	0	132838047	G	A
7	rs35930927	0	132838971	C	T
7	rs10237964	0	132839306	C	G
7	rs10238277	0	132839431	G	A
7	rs77234201	0	132839433	A	G
7	rs17425476	0	132839682	C	T
7	rs4142542	0	132839865	G	A
7	rs7802550	0	132840184	T	C
7	rs10954411	0	132841506	A	T
7	rs4731939	0	132841789	T	C
7	rs12707085	0	132841885	C	T
7	rs77243763	0	132842125	C	G
7	rs12671437	0	132842858	A	G
7	rs2343268	0	132843460	T	C
7	rs188941165	0	132847555	A	T
7	rs6969448	0	132849038	A	C
7	rs6975382	0	132850309	A	G
7	rs10265697	0	132851234	C	T
7	rs35140405	0	132851794	A	T
7	rs141147830	0	132854350	C	T
7	rs111951331	0	132854506	C	G
7	rs10259794	0	132854875	C	T
7	rs138423045	0	132855032	A	G
7	rs11972453	0	132855307	A	G
7	rs185342672	0	132855446	C	A
7	rs13227651	0	132855464	C	T
7	rs73165634	0	132856222	T	C
7	rs78891435	0	132857257	A	G
7	rs10242684	0	132857710	A	G
7	rs10273168	0	132858440	C	T
7	rs7808835	0	132858834	T	A
7	rs2343310	0	132858908	T	C
7	rs73165635	0	132859215	A	T
7	rs11760697	0	132860672	C	G
7	rs113393790	0	132862560	C	T
7	rs73165638	0	132863575	C	T
7	rs11767440	0	132864003	G	C
7	rs4236641	0	132864577	G	T
7	rs6954960	0	132865353	T	G
7	rs11979991	0	132865998	G	A
7	rs10233691	0	132866012	A	G
7	rs10263779	0	132866311	G	A
7	rs10279327	0	132866328	T	C
7	rs10279444	0	132866403	T	C
7	rs6944686	0	132866718	G	A
7	rs10267007	0	132866736	C	T
7	rs6944882	0	132867010	C	T
7	rs141510528	0	132867015	G	A
7	rs77410442	0	132867708	G	A
7	rs117451926	0	132867788	G	A
7	rs6950530	0	132868257	A	T
7	rs4236642	0	132868947	C	T
7	rs4731941	0	132869031	G	A
7	rs6467468	0	132869067	A	G
7	rs6467469	0	132869276	G	T
7	rs6942866	0	132869834	T	C
7	rs6961647	0	132870451	A	T
7	rs6966105	0	132870841	C	T
7	rs7800195	0	132871535	G	A
7	rs7776646	0	132871675	A	G
7	rs79038890	0	132872389	T	G
7	rs4728281	0	132872509	G	A
7	rs13236703	0	132872800	G	A
7	rs4389875	0	132873077	C	T
7	rs59143542	0	132873658	C	T
7	rs57854051	0	132873664	A	G
7	rs79754361	0	132873809	T	C
7	rs73165641	0	132873927	T	A
7	rs62470902	0	132874175	A	G
7	rs11976774	0	132875192	A	G
7	rs10282637	0	132875600	G	A
7	rs10223893	0	132875693	G	A
7	rs117748702	0	132875708	C	T
7	rs10253602	0	132876218	A	G
7	rs10243334	0	132876683	T	C
7	rs4349926	0	132877509	T	C
7	rs10232019	0	132877796	C	G
7	rs76329872	0	132877898	G	A
7	rs10232403	0	132878132	C	T
7	rs10232835	0	132878307	G	C
7	rs4731942	0	132878508	C	T
7	rs58991733	0	132878944	C	T
7	rs10265908	0	132879125	A	G
7	rs12533456	0	132879799	C	T
7	rs4275150	0	132880264	C	T
7	rs80320932	0	132880309	T	C
7	rs28472762	0	132880965	T	G
7	rs10245131	0	132881211	C	T
7	rs56694536	0	132881426	T	C
7	rs6968565	0	132882106	A	G
7	rs6969503	0	132882481	G	A
7	rs7806694	0	132883293	C	T
7	rs73451395	0	132883625	G	A
7	rs10235218	0	132883828	G	A
7	rs117573379	0	132883982	G	A
7	rs9886040	0	132884028	C	A
7	rs7811621	0	132884221	C	A
7	rs73165647	0	132884498	G	A
7	rs35516253	0	132885436	G	A
7	rs28375034	0	132886052	G	A
7	rs76887766	0	132886101	C	T
7	rs34214574	0	132886923	C	G
7	rs6467472	0	132887036	T	A
7	rs55819134	0	132887057	A	C
7	rs10277847	0	132887579	A	G
7	rs12707086	0	132887876	G	C
7	rs7778876	0	132888047	T	A
7	rs7800577	0	132888793	C	T
7	rs7800830	0	132888811	G	A
7	rs62470908	0	132889934	A	T
7	rs67408087	0	132890025	T	C
7	rs10230840	0	132890146	A	T
7	rs10261030	0	132890521	G	C
7	rs74426659	0	132890998	A	G
7	rs6955404	0	132891647	C	A
7	rs6467473	0	132891831	C	T
7	rs7789204	0	132892135	A	C
7	rs4389876	0	132895495	C	A
7	rs4523194	0	132895580	C	T
7	rs143223701	0	132896353	C	A
7	rs116759958	0	132896867	A	C
7	rs58115480	0	132897130	A	G
7	rs36198873	0	132897139	A	T
7	rs111869207	0	132897733	T	C
7	rs6950075	0	132897804	G	C
7	rs6970217	0	132898017	T	C
7	rs6950189	0	132898129	A	G
7	rs6467474	0	132898164	A	T
7	rs9692288	0	132899125	G	A
7	rs4335058	0	132899601	T	G
7	rs4272312	0	132899833	C	T
7	rs73453628	0	132899890	G	A
7	rs10236562	0	132900017	T	C
7	rs6962059	0	132900540	G	T
7	rs117529613	0	132900748	C	T
7	rs10254347	0	132900942	A	G
7	rs75875194	0	132901591	G	A
7	rs76817716	0	132901594	C	A
7	rs6467475	0	132901801	G	A
7	rs34436982	0	132901981	A	T
7	rs2344701	0	132902015	G	A
7	rs1986896	0	132902407	T	C
7	rs6948495	0	132903031	C	T
7	rs6948684	0	132903202	A	G
7	rs146915586	0	132903218	G	A
7	rs59684851	0	132903301	C	T
7	rs12669024	0	132903789	A	C
7	rs28562744	0	132904676	G	A
7	rs28408799	0	132904779	G	A
7	rs6959288	0	132905069	A	G
7	rs6980193	0	132905391	T	A
7	rs10253204	0	132906015	A	G
7	rs10224071	0	132906106	C	T
7	rs10253629	0	132906361	A	G
7	rs17166941	0	132906515	A	G
7	rs6965761	0	132906533	G	A
7	rs9942555	0	132907121	G	T
7	rs11971960	0	132907480	G	A
7	rs11978702	0	132907525	A	G
7	rs11979455	0	132907651	A	G
7	rs12531997	0	132907681	G	C
7	rs10231903	0	132907794	C	T
7	rs7807411	0	132907916	C	G
7	rs7807578	0	132908104	A	G
7	rs7807579	0	132908112	A	T
7	rs7807932	0	132908384	A	G
7	rs13229028	0	132908492	A	G
7	rs4580988	0	132908837	G	A
7	rs6963507	0	132909369	T	C
7	rs6948199	0	132909909	G	A
7	rs7805926	0	132911011	T	G
7	rs180702961	0	132911123	C	T
7	rs7806085	0	132911126	T	C
7	rs6467476	0	132911336	A	G
7	rs7784293	0	132912117	T	C
7	rs7784444	0	132912224	T	C
7	rs7801711	0	132912277	G	C
7	rs7801714	0	132912288	G	C
7	rs7801964	0	132912403	G	A
7	rs3857863	0	132912800	G	A
7	rs28369400	0	132913071	C	T
7	rs192631818	0	132913175	G	A
7	rs4476947	0	132913481	G	C
7	rs6979285	0	132913887	G	A
7	rs4096503	0	132914027	C	T
7	rs6467477	0	132914361	A	G
7	rs62470911	0	132914515	G	A
7	rs6467478	0	132914736	A	C
7	rs6467479	0	132914921	G	C
7	rs13235319	0	132915124	C	A
7	rs6951889	0	132915965	C	T
7	rs17573824	0	132916149	C	G
7	rs146964779	0	132916373	G	A
7	rs6952699	0	132916395	C	A
7	rs6467480	0	132916747	C	T
7	rs7790877	0	132917054	G	A
7	rs79901847	0	132917293	T	C
7	rs76851555	0	132917361	A	G
7	rs7778597	0	132917983	T	G
7	rs117524231	0	132918293	A	G
7	rs6467481	0	132918336	G	A
7	rs6467482	0	132918345	A	C
7	rs78899481	0	132918982	G	C
7	rs1922419	0	132919013	A	G
7	rs10279531	0	132920710	T	C
7	rs11769029	0	132921961	T	G
7	rs62470912	0	132921963	G	T
7	rs117681797	0	132922389	G	T
7	rs7793812	0	132922589	G	C
7	rs28438561	0	132923063	C	T
7	rs7795177	0	132923564	G	A
7	rs7794810	0	132923584	A	G
7	rs7798806	0	132923815	A	G
7	rs73436916	0	132924399	G	A
7	rs73724504	0	132924484	C	G
7	rs57031295	0	132924729	G	T
7	rs12536646	0	132924777	C	T
7	rs188972296	0	132925499	G	A
7	rs17166971	0	132925928	T	C
7	rs10278869	0	132926114	T	A
7	rs10279120	0	132926382	T	A
7	rs10263384	0	132926388	C	G
7	rs7778404	0	132927070	A	G
7	rs7779514	0	132927548	G	T
7	rs7802313	0	132927792	T	C
7	rs6467483	0	132928633	C	T
7	rs6955851	0	132929334	A	T
7	rs7789317	0	132929546	A	G
7	rs35792732	0	132929804	C	T
7	rs6943707	0	132930576	T	C
7	rs61069430	0	132930728	A	G
7	rs190245251	0	132930783	C	G
7	rs55683953	0	132930976	A	G
7	rs10241020	0	132931302	T	A
7	rs10225463	0	132931323	C	T
7	rs76670785	0	132931347	C	T
7	rs10225804	0	132931436	G	A
7	rs117203714	0	132932306	C	A
7	rs6467484	0	132932589	A	G
7	rs79184355	0	132933061	A	G
7	rs10240826	0	132933176	A	G
7	rs141518368	0	132933231	G	A
7	rs79236554	0	132933856	T	C
7	rs7792140	0	132934699	G	A
7	rs7792155	0	132934726	G	A
7	rs28762438	0	132935446	T	G
7	rs35542623	0	132935475	A	G
7	rs10224424	0	132936337	G	A
7	rs7790835	0	132938112	T	C
7	rs13437786	0	132938179	G	A
7	rs13438084	0	132938197	T	C
7	rs192478100	0	132938820	C	T
7	rs6980297	0	132938829	A	G
7	rs6962538	0	132938858	T	C
7	rs7777153	0	132939309	C	T
7	rs7777427	0	132939378	G	T
7	rs142404006	0	132939403	T	C
7	rs17166977	0	132939451	G	A
7	rs7777691	0	132939543	G	C
7	rs61180147	0	132940824	G	C
7	rs58625326	0	132940830	C	T
7	rs61627000	0	132941032	T	C
7	rs10246646	0	132943153	T	A
7	rs118000429	0	132943159	G	A
7	rs116997096	0	132944155	T	G
7	rs1882540	0	132944215	T	C
7	rs140040498	0	132945189	C	T
7	rs10215367	0	132945754	C	T
7	rs4433086	0	132945995	C	A
7	rs4433087	0	132946002	C	T
7	rs78150316	0	132946288	C	T
7	rs73148906	0	132946598	G	A
7	rs74553879	0	132947117	C	T
7	rs35284403	0	132948884	T	C
7	rs57166783	0	132950104	G	A
7	rs117397865	0	132951012	C	T
7	rs1343697	0	132952983	C	G
7	rs5008332	0	132953093	G	A
7	rs58092510	0	132953784	G	A
7	rs12707087	0	132954533	T	C
7	rs68122915	0	132955935	A	T
7	rs79633663	0	132955987	A	G
7	rs10262862	0	132956034	C	T
7	rs10263196	0	132956182	G	A
7	rs10263688	0	132956535	G	C
7	rs73436962	0	132958235	C	T
7	rs12112133	0	132960079	T	C
7	rs7782102	0	132961268	T	C
7	rs1882538	0	132961738	G	A
7	rs150843215	0	132962177	G	A
7	rs9632700	0	132962968	A	G
7	rs150455975	0	132964415	G	A
7	rs56199107	0	132964888	A	T
7	rs150564912	0	132965329	T	C
7	rs113469596	0	132966512	A	G
7	rs7794376	0	132966600	T	C
7	rs6467485	0	132968943	C	G
7	rs11977339	0	132970674	C	T
7	rs6963055	0	132970679	G	A
7	rs11770490	0	132971305	T	C
7	rs60498338	0	132971503	C	T
7	rs74426508	0	132973040	A	T
7	rs1317056	0	132973218	T	C
7	rs1317057	0	132973522	G	A
7	rs2178688	0	132974012	G	C
7	rs12539120	0	132974316	A	G
7	rs73724533	0	132975423	C	T
7	rs17167009	0	132975800	A	G
7	rs4366012	0	132976327	G	C
7	rs66905772	0	132976648	A	G
7	rs2345065	0	132978674	G	A
7	rs142479649	0	132979297	A	G
7	rs61277968	0	132980371	C	A
7	rs73724534	0	132981491	C	T
7	rs10232504	0	132983884	A	C
7	rs10232603	0	132983905	A	G
7	rs17167013	0	132986813	T	C
7	rs6955665	0	132987551	G	A
7	rs10229242	0	132990498	G	A
7	rs2204885	0	132992438	G	C
7	rs73436986	0	132995087	A	G
7	rs4546583	0	132995790	A	G
7	rs2345066	0	132995996	A	G
7	rs146471981	0	132996000	G	A
7	rs6947465	0	132998113	G	A
7	rs13239635	0	132999122	G	A
7	rs116881079	0	132999801	T	C
7	rs6963600	0	133001333	A	G
7	rs142233871	0	133001570	C	T
7	rs73436989	0	133005108	G	T
7	rs142872766	0	133005250	G	C
7	rs148483211	0	133006457	A	G
7	rs55865736	0	133007621	C	A
7	rs141069415	0	133007979	C	G
7	rs112911470	0	133010004	A	G
7	rs10808269	0	133011918	G	A
7	rs10808270	0	133011944	C	T
7	rs13221518	0	133012113	A	G
7	rs2718171	0	133012219	C	G
7	rs1161003	0	133014717	T	C
7	rs1685573	0	133015150	G	A
7	rs1161004	0	133015561	A	G
7	rs7782506	0	133015801	G	A
7	rs138931556	0	133017120	C	T
7	rs7792634	0	133017766	G	A
7	rs7798267	0	133019325	C	T
7	rs10228242	0	133019993	C	T
7	rs78319903	0	133021094	A	G
7	rs56057418	0	133021722	C	T
7	rs143590792	0	133021775	C	T
7	rs12534096	0	133022148	A	C
7	rs73148931	0	133023048	T	A
7	rs73148933	0	133023049	T	A
7	rs7795935	0	133023601	G	A
7	rs1685569	0	133025514	T	G
7	rs7788981	0	133025624	T	G
7	rs1685570	0	133025923	C	T
7	rs181542253	0	133032497	G	A
7	rs79088639	0	133033386	G	A
7	rs3886462	0	133035643	C	T
7	rs28792487	0	133035995	A	C
7	rs2718172	0	133036358	G	A
7	rs1149563	0	133036685	C	A
7	rs10270739	0	133037120	T	G
7	rs73148939	0	133037181	C	T
7	rs17167039	0	133041944	C	T
7	rs144310311	0	133042673	G	A
7	rs1149562	0	133042768	G	T
7	rs7808008	0	133043996	C	T
7	rs7808300	0	133044130	C	T
7	rs141243480	0	133045570	T	C
7	rs1149560	0	133045944	G	A
7	rs1149558	0	133047756	T	C
7	rs147586951	0	133049573	T	C
7	rs12537119	0	133050767	A	G
7	rs745593	0	133052386	C	T
7	rs73724551	0	133052896	T	A
7	rs12534801	0	133053154	A	C
7	rs6950324	0	133054712	T	C
7	rs13223275	0	133054720	A	G
7	rs146536147	0	133054837	T	C
7	rs1149557	0	133055082	C	T
7	rs6973256	0	133055603	C	T
7	rs117234668	0	133057494	T	C
7	rs117417400	0	133059363	C	G
7	rs17575985	0	133060536	T	C
7	rs118071299	0	133061556	A	G
7	rs1149555	0	133062665	G	A
7	rs11766665	0	133064576	A	G
7	rs1247708	0	133064886	T	C
7	rs17576069	0	133066514	A	G
7	rs78513277	0	133067376	A	G
7	rs1628880	0	133069285	T	A
7	rs11765450	0	133069682	C	T
7	rs17167061	0	133070175	C	G
7	rs17654208	0	133070610	C	T
7	rs185172771	0	133072102	A	C
7	rs74940376	0	133072593	T	C
7	rs147234466	0	133073126	G	A
7	rs1149552	0	133074480	G	A
7	rs1149551	0	133074763	C	T
7	rs150318419	0	133076664	A	G
7	rs11562036	0	133076862	T	C
7	rs11562037	0	133076885	T	C
7	rs1149550	0	133077955	C	T
7	rs13225814	0	133078353	G	T
7	rs6949831	0	133081470	G	C
7	rs138452478	0	133081767	C	T
7	rs10281827	0	133081810	A	G
7	rs17654334	0	133083234	C	T
7	rs1364503	0	133083504	T	C
7	rs6974618	0	133084031	C	A
7	rs79022230	0	133085535	G	A
7	rs146087869	0	133087466	C	T
7	rs6978272	0	133088039	T	A
7	rs79766422	0	133088532	A	T
7	rs13238007	0	133089758	T	A
7	rs145795826	0	133091112	G	A
7	rs10247070	0	133091171	T	C
7	rs148096891	0	133091282	G	T
7	rs4728283	0	133092081	C	A
7	rs6951416	0	133092278	A	G
7	rs117526726	0	133093227	G	A
7	rs2059374	0	133094348	T	C
7	rs78721661	0	133096341	A	G
7	rs1345939	0	133099277	A	G
7	rs62472376	0	133100276	T	C
7	rs17167070	0	133101721	A	G
7	rs4731951	0	133102282	G	T
7	rs4728284	0	133102295	A	T
7	rs4731952	0	133102328	A	G
7	rs150441755	0	133102614	A	G
7	rs4731953	0	133103048	G	A
7	rs7778778	0	133103589	G	A
7	rs7783217	0	133104117	G	C
7	rs1424587	0	133104549	G	T
7	rs9649587	0	133104569	A	C
7	rs4596592	0	133104588	C	T
7	rs2345073	0	133104617	G	A
7	rs12540212	0	133105815	A	G
7	rs10954415	0	133106088	G	T
7	rs10488164	0	133106199	A	G
7	rs16874302	0	133107639	G	C
7	rs142805101	0	133108433	C	T
7	rs7803848	0	133108547	C	T
7	rs6975722	0	133108810	C	G
7	rs62472378	0	133108979	T	C
7	rs6976440	0	133109116	G	A
7	rs10262548	0	133109298	G	A
7	rs4728285	0	133110207	A	T
7	rs77661607	0	133111794	C	T
7	rs118066327	0	133112480	G	A
7	rs12707089	0	133113977	G	T
7	rs4728286	0	133114255	A	G
7	rs4728287	0	133114257	T	C
7	rs12537773	0	133114913	G	A
7	rs12707090	0	133115163	G	A
7	rs17167076	0	133116871	C	T
7	rs7786489	0	133117488	A	G
7	rs2059375	0	133117960	T	C
7	rs2059376	0	133118553	A	G
7	rs718656	0	133120852	C	T
7	rs4728288	0	133121695	A	G
7	rs3919590	0	133122342	A	G
7	rs13241734	0	133122742	C	G
7	rs10276144	0	133122821	C	G
7	rs80320121	0	133123068	T	G
7	rs11772553	0	133123204	G	A
7	rs9649045	0	133123294	T	C
7	rs11766325	0	133123616	A	C
7	rs182422406	0	133124088	G	A
7	rs80007445	0	133125385	G	A
7	rs7805858	0	133126589	G	T
7	rs76992893	0	133126922	G	C
7	rs6956293	0	133130178	C	T
7	rs77821234	0	133130703	G	A
7	rs6961517	0	133130940	G	T
7	rs6961764	0	133131298	C	A
7	rs1946301	0	133133008	T	C
7	rs181927030	0	133133973	G	A
7	rs6467490	0	133133974	A	C
7	rs7788086	0	133135206	C	T
7	rs13240997	0	133135373	C	A
7	rs114438230	0	133135418	T	G
7	rs17596858	0	133135497	T	C
7	rs13241123	0	133135507	A	T
7	rs17167087	0	133135776	G	T
7	rs12538505	0	133136872	T	C
7	rs12530513	0	133136919	A	G
7	rs10488165	0	133137644	T	C
7	rs1345938	0	133137867	T	C
7	rs1946302	0	133138464	A	G
7	rs1946303	0	133138480	T	G
7	rs6467491	0	133138761	A	G
7	rs145867689	0	133139248	G	A
7	rs6467492	0	133139713	T	C
7	rs958408	0	133140918	A	G
7	rs62469960	0	133141695	A	G
7	rs75387884	0	133144662	G	T
7	rs143561557	0	133145395	C	T
7	rs79627411	0	133145590	T	C
7	rs7785217	0	133146663	C	T
7	rs972420	0	133147074	T	G
7	rs139679077	0	133148056	T	C
7	rs1017945	0	133148083	A	G
7	rs1038630	0	133149821	A	G
7	rs12534442	0	133150633	T	C
7	rs62469961	0	133150905	G	T
7	rs143458100	0	133151844	G	A
7	rs75924380	0	133152424	G	A
7	rs6976069	0	133152898	T	C
7	rs17167095	0	133152977	G	T
7	rs76599531	0	133153443	G	A
7	rs17167098	0	133154356	A	G
7	rs1424580	0	133154426	C	T
7	rs10254118	0	133158353	T	A
7	rs58955798	0	133158420	C	T
7	rs7779409	0	133158475	A	G
7	rs12533736	0	133158706	G	C
7	rs1424583	0	133159583	T	G
7	rs17597439	0	133160732	A	C
7	rs10270803	0	133161659	G	A
7	rs11771148	0	133161878	C	T
7	rs77085940	0	133163553	A	G
7	rs78040668	0	133165269	A	G
7	rs6971417	0	133166169	G	T
7	rs6971423	0	133166193	G	C
7	rs1424586	0	133168033	T	C
7	rs143105018	0	133168787	G	A
7	rs4731955	0	133169583	A	G
7	rs189112839	0	133169875	T	A
7	rs17167103	0	133170548	T	C
7	rs143240394	0	133173670	A	T
7	rs146283582	0	133174630	G	A
7	rs6467494	0	133175040	C	T
7	rs74887788	0	133175655	G	A
7	rs62469963	0	133176419	G	A
7	rs182478813	0	133177906	C	T
7	rs73148993	0	133178410	C	A
7	rs10260563	0	133178671	G	A
7	rs6974951	0	133179183	G	A
7	rs6979546	0	133179610	G	T
7	rs1974916	0	133180026	G	A
7	rs73148998	0	133181812	C	T
7	rs2113565	0	133185211	T	C
7	rs12707091	0	133185749	T	C
7	rs77866543	0	133186793	A	G
7	rs12707092	0	133188145	C	G
7	rs148799782	0	133190159	G	A
7	rs1978507	0	133190684	C	T
7	rs4731959	0	133191008	G	A
7	rs11975951	0	133191127	T	C
7	rs17656452	0	133193425	G	A
7	rs148224531	0	133193996	C	T
7	rs117096426	0	133194556	G	A
7	rs6966473	0	133195420	G	A
7	rs6467495	0	133196125	G	C
7	rs7803514	0	133196282	A	G
7	rs2012240	0	133196561	G	A
7	rs4582474	0	133197452	T	C
7	rs4377904	0	133197489	A	G
7	rs145487796	0	133197630	C	T
7	rs7777241	0	133197859	A	C
7	rs142380388	0	133198875	A	G
7	rs6949225	0	133199064	G	A
7	rs10954417	0	133200522	C	T
7	rs12707093	0	133200817	C	T
7	rs4731960	0	133206438	G	A
7	rs34218501	0	133210375	G	A
7	rs117759480	0	133212835	A	G
7	rs1862871	0	133215165	G	T
7	rs62469985	0	133218084	C	T
7	rs10276325	0	133218086	C	T
7	rs4731961	0	133219300	G	A
7	rs144851034	0	133220420	C	A
7	rs17167135	0	133223017	C	T
7	rs9640874	0	133225181	C	T
7	rs4363141	0	133225346	C	T
7	rs75653001	0	133228087	G	C
7	rs62469986	0	133232596	C	T
7	rs6967240	0	133233953	T	C
7	rs6947831	0	133234255	G	A
7	rs76598443	0	133234828	A	C
7	rs17167141	0	133235334	G	A
7	rs12536963	0	133238601	G	T
7	rs62469988	0	133238656	A	G
7	rs17167144	0	133239042	A	G
7	rs74614978	0	133241687	C	A
7	rs13312117	0	133242571	C	A
7	rs6967776	0	133243248	G	A
7	rs6968089	0	133243445	G	A
7	rs73150821	0	133244026	C	T
7	rs2345667	0	133244149	C	G
7	rs1364364	0	133244493	C	T
7	rs11980047	0	133245004	G	A
7	rs17167147	0	133247017	A	G
7	rs118003013	0	133248009	G	A
7	rs9656421	0	133248473	C	T
7	rs12386605	0	133248629	T	C
7	rs58421744	0	133248724	A	G
7	rs6961093	0	133248874	A	C
7	rs62469991	0	133249167	T	C
7	rs76060530	0	133249425	T	C
7	rs76185786	0	133249441	C	G
7	rs143161752	0	133249457	T	G
7	rs80098752	0	133249480	A	G
7	rs6467497	0	133249953	G	A
7	rs12533546	0	133251849	A	C
7	rs57349625	0	133252011	A	G
7	rs59196072	0	133252201	T	C
7	rs10245258	0	133252940	A	G
7	rs6954975	0	133253283	C	T
7	rs10954418	0	133254104	C	T
7	rs6970426	0	133256020	A	T
7	rs141094666	0	133256284	C	T
7	rs77019628	0	133257286	T	A
7	rs77112963	0	133259399	G	A
7	rs11767900	0	133259505	T	C
7	rs10755879	0	133259515	C	T
7	rs10488169	0	133259728	A	T
7	rs1477422	0	133260209	G	A
7	rs10954419	0	133260685	T	C
7	rs13244007	0	133260825	A	G
7	rs56138358	0	133261358	G	T
7	rs148934492	0	133261680	T	G
7	rs7787434	0	133263522	C	G
7	rs7787300	0	133263532	A	G
7	rs7791878	0	133264148	A	G
7	rs6963980	0	133264843	G	A
7	rs7801515	0	133265811	A	G
7	rs6975109	0	133267325	A	T
7	rs80130820	0	133267470	A	G
7	rs10235995	0	133268154	C	T
7	rs3909550	0	133268465	G	T
7	rs2432636	0	133269783	T	C
7	rs2432637	0	133270117	G	A
7	rs118027045	0	133270448	A	G
7	rs12671287	0	133270478	T	C
7	rs73446929	0	133270611	C	A
7	rs10155960	0	133271034	C	G
7	rs4731967	0	133271768	A	G
7	rs62470019	0	133272043	G	A
7	rs57316288	0	133272561	T	C
7	rs76047033	0	133272935	A	G
7	rs62470021	0	133273036	T	A
7	rs62470022	0	133273468	A	G
7	rs113046682	0	133273511	G	A
7	rs35176962	0	133274064	C	A
7	rs12707100	0	133274376	T	C
7	rs4728291	0	133274621	C	T
7	rs10243071	0	133274980	G	A
7	rs10243390	0	133275391	C	T
7	rs62470025	0	133275855	C	G
7	rs12673508	0	133275867	A	G
7	rs2432638	0	133276033	A	G
7	rs2432641	0	133276783	C	T
7	rs10267029	0	133277202	T	A
7	rs12536005	0	133277831	C	G
7	rs17167160	0	133278489	G	A
7	rs12673422	0	133279241	T	C
7	rs59057820	0	133279507	G	A
7	rs11526285	0	133280339	G	T
7	rs80003346	0	133280496	T	C
7	rs148498401	0	133282172	G	A
7	rs12707103	0	133282911	C	T
7	rs2991227	0	133283772	A	T
7	rs2991226	0	133283960	G	T
7	rs2911496	0	133284004	A	T
7	rs6963496	0	133285678	T	C
7	rs6954842	0	133288133	A	G
7	rs2345622	0	133288374	C	G
7	rs74675257	0	133289202	G	A
7	rs75426152	0	133289878	C	T
7	rs6965882	0	133290309	C	T
7	rs62470027	0	133290717	G	A
7	rs4731968	0	133292697	A	G
7	rs4728292	0	133293190	G	A
7	rs4728294	0	133293403	A	C
7	rs12666953	0	133293427	T	C
7	rs17167165	0	133294304	C	T
7	rs10282409	0	133295213	C	T
7	rs10252835	0	133295260	A	G
7	rs11760998	0	133295627	G	A
7	rs10242513	0	133295653	T	C
7	rs59574007	0	133297858	T	A
7	rs59601406	0	133298471	A	T
7	rs78320662	0	133299967	T	C
7	rs17167168	0	133301321	T	C
7	rs56868289	0	133302183	A	C
7	rs17167170	0	133302345	A	G
7	rs17658042	0	133302371	G	T
7	rs9641952	0	133303452	A	G
7	rs7779631	0	133303907	G	C
7	rs10268084	0	133304155	A	C
7	rs17167175	0	133304188	A	G
7	rs10239061	0	133304255	G	T
7	rs55633941	0	133304276	A	G
7	rs10239077	0	133304295	G	A
7	rs76749736	0	133304314	C	G
7	rs57352738	0	133304694	T	A
7	rs9641953	0	133305450	G	A
7	rs6956399	0	133305729	G	A
7	rs1004149	0	133306140	T	C
7	rs11766492	0	133306863	G	A
7	rs75860441	0	133307692	T	A
7	rs13223070	0	133308391	C	T
7	rs17167177	0	133310218	G	C
7	rs12707106	0	133311350	A	T
7	rs11976828	0	133311642	G	A
7	rs12707107	0	133312235	C	T
7	rs142146774	0	133313946	A	G
7	rs57853761	0	133314589	C	T
7	rs17167179	0	133315521	A	G
7	rs17167180	0	133316479	A	G
7	rs6949187	0	133316995	G	C
7	rs62470055	0	133317920	A	G
7	rs117892625	0	133319371	T	C
7	rs12707110	0	133319427	A	G
7	rs11764989	0	133321198	T	C
7	rs2991231	0	133321915	T	C
7	rs17167183	0	133322506	A	G
7	rs4728295	0	133322680	A	T
7	rs2042000	0	133322697	T	C
7	rs10244670	0	133323417	A	G
7	rs17133259	0	133324302	G	C
7	rs12540206	0	133324567	G	A
7	rs9656422	0	133324665	C	T
7	rs9656423	0	133324987	T	C
7	rs9656424	0	133325031	A	T
7	rs141455710	0	133325885	A	G
7	rs10488170	0	133326002	A	G
7	rs10227672	0	133326196	G	C
7	rs12666470	0	133326442	C	A
7	rs4731970	0	133326602	C	T
7	rs10954422	0	133327587	G	A
7	rs114036458	0	133327862	A	G
7	rs11762935	0	133327950	G	T
7	rs58318333	0	133328108	G	A
7	rs10251338	0	133328142	T	A
7	rs10235846	0	133328222	C	A
7	rs149858767	0	133328535	T	A
7	rs7780456	0	133328782	C	T
7	rs12707111	0	133330144	C	T
7	rs12333918	0	133330374	T	G
7	rs17167187	0	133330853	C	T
7	rs2909224	0	133331041	C	G
7	rs10954423	0	133331279	T	C
7	rs2911495	0	133331405	T	C
7	rs2909225	0	133331952	C	T
7	rs55843921	0	133332045	G	A
7	rs2991230	0	133332086	A	C
7	rs17167199	0	133333292	C	T
7	rs17167200	0	133333736	G	C
7	rs62470059	0	133334195	T	C
7	rs11763756	0	133334591	C	T
7	rs11771373	0	133334842	A	G
7	rs11768150	0	133335011	T	G
7	rs11975290	0	133335144	C	A
7	rs10488172	0	133335176	T	G
7	rs138993436	0	133335451	C	T
7	rs10954424	0	133335479	G	A
7	rs78303123	0	133335903	A	G
7	rs2991242	0	133336459	A	T
7	rs11562040	0	133336550	G	A
7	rs7777805	0	133337074	T	C
7	rs2345941	0	133337635	A	G
7	rs7800006	0	133338271	A	G
7	rs2066924	0	133338462	C	A
7	rs79043164	0	133338602	C	T
7	rs17167210	0	133339343	G	A
7	rs6955530	0	133339511	T	C
7	rs2483507	0	133339546	C	T
7	rs62471382	0	133339949	T	A
7	rs2430768	0	133340287	T	C
7	rs2345943	0	133340630	T	C
7	rs2483509	0	133341162	G	A
7	rs80030045	0	133342119	C	T
7	rs12530581	0	133342955	A	T
7	rs763643	0	133343243	T	A
7	rs763644	0	133343349	G	C
7	rs186641391	0	133343354	G	A
7	rs763645	0	133343428	C	T
7	rs147364145	0	133343482	G	A
7	rs6970448	0	133343642	G	A
7	rs80219734	0	133343978	C	T
7	rs4731974	0	133344010	C	T
7	rs117851764	0	133344115	G	A
7	rs4728296	0	133344566	C	T
7	rs12707114	0	133345207	C	G
7	rs7808879	0	133345471	A	T
7	rs7792396	0	133345526	T	C
7	rs7776986	0	133345635	C	T
7	rs10236819	0	133345983	A	T
7	rs10266435	0	133346081	C	T
7	rs1133540	0	133346380	C	T
7	rs79204175	0	133346649	A	G
7	rs140834374	0	133347022	C	T
7	rs17601462	0	133347066	A	G
7	rs7783019	0	133347347	A	G
7	rs13237435	0	133347570	A	G
7	rs10231828	0	133348337	T	G
7	rs10231829	0	133348338	T	A
7	rs6467499	0	133348922	T	G
7	rs2430769	0	133349149	G	A
7	rs1014442	0	133349281	A	T
7	rs114222355	0	133349784	A	G
7	rs7803626	0	133351360	G	T
7	rs75927814	0	133351490	G	A
7	rs60813828	0	133351993	C	G
7	rs61137613	0	133352239	A	G
7	rs10808271	0	133352318	T	C
7	rs1041621	0	133353965	G	A
7	rs6958569	0	133354072	G	A
7	rs139683982	0	133354697	C	T
7	rs17659708	0	133355098	A	G
7	rs11761945	0	133357018	C	T
7	rs7794168	0	133357606	T	C
7	rs79698103	0	133358104	T	C
7	rs6966523	0	133358657	T	G
7	rs2345944	0	133361412	A	G
7	rs11766617	0	133365259	A	G
7	rs143704126	0	133365590	T	A
7	rs11761733	0	133366921	G	A
7	rs2991238	0	133368867	G	A
7	rs114717918	0	133370114	C	G
7	rs10246665	0	133370755	C	T
7	rs62471409	0	133371246	C	T
7	rs1833334	0	133371836	C	T
7	rs75711025	0	133372487	G	T
7	rs78214387	0	133376419	A	T
7	rs76097583	0	133376512	A	G
7	rs6944149	0	133381365	A	C
7	rs9649595	0	133385921	G	C
7	rs2193523	0	133386368	C	A
7	rs10954428	0	133388056	G	A
7	rs141955918	0	133389133	G	A
7	rs35332604	0	133389448	C	T
7	rs2041995	0	133389760	G	A
7	rs2041996	0	133390510	G	A
7	rs147796250	0	133390553	G	A
7	rs117193895	0	133390743	G	A
7	rs62471411	0	133391858	A	G
7	rs62471413	0	133394042	A	G
7	rs13246174	0	133395004	C	T
7	rs2016876	0	133395492	T	G
7	rs142951286	0	133395761	T	A
7	rs58277267	0	133395781	A	G
7	rs117084049	0	133398357	A	G
7	rs76502423	0	133398370	T	C
7	rs1362735	0	133398605	A	G
7	rs62471415	0	133399541	G	A
7	rs6976491	0	133401063	T	G
7	rs12707115	0	133401643	A	G
7	rs117467509	0	133409158	G	T
7	rs9641955	0	133413592	A	T
7	rs4601256	0	133413794	C	T
7	rs1861797	0	133413873	G	A
7	rs11761058	0	133414069	A	G
7	rs75044476	0	133415719	C	G
7	rs11763958	0	133417163	A	G
7	rs78337477	0	133418159	C	T
7	rs77707196	0	133418475	C	T
7	rs12539993	0	133418799	C	T
7	rs549615130	0	133419791	G	A
7	rs1135673	0	133420749	G	A
7	rs78073153	0	133421401	A	G
7	rs118150043	0	133422866	C	T
7	rs78599694	0	133423548	A	G
7	rs17167240	0	133424668	G	A
7	rs12707116	0	133424909	T	C
7	rs4140886	0	133428485	A	G
7	rs12707117	0	133429058	G	A
7	rs80098820	0	133430559	G	A
7	rs10954431	0	133430901	G	T
7	rs1362739	0	133430934	C	A
7	rs10247014	0	133431038	G	T
7	rs141307037	0	133431833	G	A
7	rs150799355	0	133432211	C	T
7	rs17167248	0	133432447	T	C
7	rs9649046	0	133433402	G	A
7	rs12532950	0	133434286	C	T
7	rs16874341	0	133435053	C	T
7	rs150222382	0	133437013	T	A
7	rs75226102	0	133437339	C	A
7	rs10258048	0	133438997	G	A
7	rs6963221	0	133440786	T	G
7	rs144524313	0	133441614	T	C
7	rs117423758	0	133443737	G	C
7	rs138307628	0	133444552	G	A
7	rs7804463	0	133447651	T	C
7	rs147655120	0	133451474	A	G
7	rs116946234	0	133453142	T	C
7	rs11772444	0	133453874	G	A
7	rs151237525	0	133459993	T	C
7	rs79365886	0	133463940	G	A
7	rs117247852	0	133464713	C	T
7	rs13222377	0	133466346	G	A
7	rs880429	0	133466850	A	G
7	rs17167267	0	133469109	G	A
7	rs79233533	0	133469745	A	G
7	rs141122198	0	133470072	C	A
7	rs75592542	0	133471239	A	G
7	rs2551023	0	133472662	A	C
7	rs12707118	0	133474900	A	G
7	rs2113336	0	133478107	C	A
7	rs2160746	0	133478204	G	C
7	rs2542264	0	133480664	A	G
7	rs139676101	0	133481238	G	A
7	rs182150864	0	133483970	G	T
7	rs112378495	0	133486079	G	A
7	rs146875242	0	133489191	A	G
7	rs2542274	0	133491069	C	T
7	rs12707121	0	133496379	A	G
7	rs118071892	0	133497540	C	T
7	rs2550986	0	133501113	G	A
7	rs3757406	0	133502387	T	G
7	rs117495073	0	133504054	C	G
7	rs13235840	0	133505091	A	T
7	rs7781266	0	133505101	A	C
7	rs7786100	0	133505716	G	T
7	rs13243553	0	133506955	G	A
7	rs748754	0	133509069	G	A
7	rs77048301	0	133511135	G	A
7	rs56054938	0	133516191	T	C
7	rs12707122	0	133517309	A	C
7	rs7800126	0	133521356	A	C
7	rs76214211	0	133521611	A	G
7	rs6944452	0	133522387	A	G
7	rs7802352	0	133523259	T	C
7	rs12707123	0	133525470	G	A
7	rs62470393	0	133529484	G	A
7	rs6953886	0	133530777	A	C
7	rs6975134	0	133531432	T	C
7	rs12673416	0	133531609	A	G
7	rs78409414	0	133534497	G	T
7	rs6972284	0	133535714	T	C
7	rs2346264	0	133536351	A	C
7	rs11971531	0	133538947	A	G
7	rs62470399	0	133542360	T	C
7	rs79434382	0	133546005	G	A
7	rs76982283	0	133549044	C	G
7	rs147563519	0	133549062	A	G
7	rs148416995	0	133553300	C	G
7	rs145685196	0	133555013	G	A
7	rs116912914	0	133555162	C	T
7	rs12532774	0	133555565	T	A
7	rs140661250	0	133558347	G	C
7	rs6954207	0	133560955	C	T
7	rs6954859	0	133561464	A	G
7	rs62470402	0	133562171	A	G
7	rs56218460	0	133564335	G	A
7	rs75939842	0	133564346	C	A
7	rs1541710	0	133565784	C	G
7	rs12707124	0	133566423	T	C
7	rs12535678	0	133566449	A	C
7	rs10156038	0	133570725	T	A
7	rs12707125	0	133570858	A	G
7	rs6967343	0	133571797	A	G
7	rs6467506	0	133572410	A	G
7	rs10246164	0	133573039	T	C
7	rs10246406	0	133573222	T	A
7	rs10231102	0	133573310	G	A
7	rs75366836	0	133573441	C	T
7	rs10231158	0	133573540	C	G
7	rs6978533	0	133574051	A	C
7	rs2042456	0	133580447	G	A
7	rs2042455	0	133580545	A	G
7	rs2042454	0	133580710	A	G
7	rs2042453	0	133580730	G	A
7	rs2042452	0	133581093	A	G
7	rs2288067	0	133581102	A	G
7	rs6955240	0	133581873	G	A
7	rs74826749	0	133582082	T	G
7	rs13309851	0	133582364	C	A
7	rs7793582	0	133582851	G	A
7	rs7793732	0	133582953	G	T
7	rs7793739	0	133582973	G	T
7	rs7776858	0	133583144	T	C
7	rs35208100	0	133583441	G	A
7	rs13312097	0	133583603	T	C
7	rs62470428	0	133583664	G	A
7	rs7798192	0	133583841	A	T
7	rs7798355	0	133583899	A	G
7	rs7798673	0	133584077	C	T
7	rs7798804	0	133584085	C	T
7	rs12707126	0	133584271	A	G
7	rs6971638	0	133585386	A	G
7	rs6971840	0	133585570	A	G
7	rs6954537	0	133585612	T	C
7	rs6972412	0	133585659	G	C
7	rs6972423	0	133585678	G	A
7	rs6976416	0	133585752	G	A
7	rs6958557	0	133585794	T	G
7	rs6976885	0	133585989	G	A
7	rs12707127	0	133586089	A	G
7	rs13233690	0	133587328	C	T
7	rs7782545	0	133587689	C	T
7	rs7783179	0	133588117	C	G
7	rs10241782	0	133588380	A	G
7	rs10271671	0	133588413	G	A
7	rs6950081	0	133588565	A	G
7	rs6974386	0	133588738	T	C
7	rs6954700	0	133588739	G	A
7	rs6954999	0	133588927	G	A
7	rs6955061	0	133589145	C	T
7	rs6975860	0	133589584	T	G
7	rs6956135	0	133589608	G	T
7	rs12707128	0	133589796	A	G
7	rs10279261	0	133589846	G	A
7	rs1862873	0	133590287	T	A
7	rs10253633	0	133590869	A	G
7	rs10224575	0	133590875	G	A
7	rs10224683	0	133590937	G	A
7	rs10224828	0	133591071	G	A
7	rs10225454	0	133591535	G	C
7	rs2113338	0	133591539	T	C
7	rs10225605	0	133591676	G	A
7	rs10236499	0	133592421	A	G
7	rs10281697	0	133592441	T	A
7	rs10281716	0	133592477	T	A
7	rs10156088	0	133592544	G	A
7	rs2042451	0	133593030	A	G
7	rs10155909	0	133593036	A	G
7	rs11770927	0	133593126	G	A
7	rs12707129	0	133593177	A	G
7	rs35711160	0	133595233	A	G
7	rs7792492	0	133595316	G	A
7	rs7792546	0	133595502	C	A
7	rs7792905	0	133595602	G	T
7	rs7779370	0	133595702	T	C
7	rs889826	0	133595871	A	G
7	rs889825	0	133596227	A	G
7	rs889824	0	133596581	A	G
7	rs755664	0	133596671	C	G
7	rs958405	0	133597151	A	G
7	rs958404	0	133597186	A	C
7	rs1593171	0	133597442	G	C
7	rs6969899	0	133597490	A	G
7	rs138152384	0	133597551	G	A
7	rs10808273	0	133597691	G	C
7	rs10954434	0	133597864	A	G
7	rs13228262	0	133598288	A	G
7	rs76640913	0	133598378	G	A
7	rs10264922	0	133598975	A	G
7	rs6962865	0	133599433	T	A
7	rs6963032	0	133599527	T	C
7	rs554282023	0	133599980	G	A
7	rs117338279	0	133600822	T	A
7	rs10226267	0	133601862	G	A
7	rs559630793	0	133602893	G	A
7	rs2059298	0	133603245	C	G
7	rs6974143	0	133603550	G	A
7	rs6978170	0	133603838	C	T
7	rs13231079	0	133604373	C	G
7	rs13231095	0	133604436	A	G
7	rs4422723	0	133606158	A	T
7	rs1030268	0	133606631	A	G
7	rs4517044	0	133607014	T	A
7	rs1963841	0	133607535	A	G
7	rs10255193	0	133608911	C	G
7	rs7805864	0	133610390	G	A
7	rs10263851	0	133611256	C	T
7	rs6955279	0	133612113	C	T
7	rs6955707	0	133612188	G	A
7	rs6966403	0	133614421	C	A
7	rs6970436	0	133614710	A	G
7	rs1025074	0	133615559	G	A
7	rs138964174	0	133615943	C	G
7	rs12707130	0	133616739	G	T
7	rs6943986	0	133616965	G	A
7	rs13233715	0	133617471	C	T
7	rs13221033	0	133617487	T	A
7	rs6954712	0	133618853	G	A
7	rs6954610	0	133618986	A	G
7	rs4731986	0	133619974	G	A
7	rs12707131	0	133620982	A	G
7	rs77297336	0	133621086	C	G
7	rs62470435	0	133621705	C	T
7	rs41349850	0	133622224	C	G
7	rs34475839	0	133622287	C	A
7	rs6953025	0	133623791	G	C
7	rs10274077	0	133624271	C	T
7	rs28654576	0	133624445	A	G
7	rs62470438	0	133625504	A	G
7	rs7796567	0	133625831	G	A
7	rs11773892	0	133626334	G	T
7	rs10224226	0	133626662	G	A
7	rs10227606	0	133627078	G	A
7	rs4266574	0	133627436	C	T
7	rs62470443	0	133627499	G	A
7	rs117626059	0	133627600	T	C
7	rs10243750	0	133627654	T	A
7	rs146818026	0	133628008	A	G
7	rs10232278	0	133628547	G	A
7	rs28566817	0	133628668	A	G
7	rs7459333	0	133628701	G	A
7	rs28588750	0	133629138	A	G
7	rs76842755	0	133630142	T	C
7	rs10269665	0	133630418	A	G
7	rs4728302	0	133630463	C	T
7	rs11767663	0	133630596	T	C
7	rs61286514	0	133630693	G	A
7	rs62470445	0	133630961	T	C
7	rs62470446	0	133631002	C	T
7	rs28551473	0	133631089	G	C
7	rs11764961	0	133631142	C	A
7	rs10255763	0	133632286	A	G
7	rs6968008	0	133632324	C	T
7	rs62470447	0	133632339	C	T
7	rs10230628	0	133633133	G	A
7	rs10259686	0	133633152	A	G
7	rs10246171	0	133633228	T	C
7	rs6955700	0	133633345	T	C
7	rs4728303	0	133633518	G	T
7	rs28529474	0	133634908	C	T
7	rs62470448	0	133635618	T	A
7	rs79652648	0	133635832	C	T
7	rs10271889	0	133635846	A	G
7	rs10258052	0	133635874	T	C
7	rs10272270	0	133636174	A	T
7	rs10272509	0	133636302	A	G
7	rs76589375	0	133636333	C	T
7	rs4129572	0	133636888	T	C
7	rs12669384	0	133637381	C	T
7	rs2953636	0	133637904	A	G
7	rs4731987	0	133638308	G	A
7	rs2001618	0	133638952	C	T
7	rs2346266	0	133639533	A	G
7	rs2346267	0	133639554	T	C
7	rs2971961	0	133639737	G	A
7	rs2971962	0	133639770	G	A
7	rs2953634	0	133640386	C	T
7	rs2971963	0	133641505	A	G
7	rs2971966	0	133642559	A	G
7	rs2971967	0	133642595	A	G
7	rs2971968	0	133642599	C	A
7	rs2346268	0	133642742	G	A
7	rs2346269	0	133643066	C	T
7	rs2971970	0	133643778	T	G
7	rs2971971	0	133643848	A	G
7	rs2953633	0	133644052	A	C
7	rs145062408	0	133644058	T	C
7	rs2971972	0	133644200	A	G
7	rs2971973	0	133644256	G	A
7	rs2953632	0	133644261	T	A
7	rs2971974	0	133644598	A	G
7	rs111364057	0	133645134	G	A
7	rs2971975	0	133645355	G	A
7	rs2346270	0	133647033	G	A
7	rs2971977	0	133648347	C	G
7	rs2860599	0	133648625	A	G
7	rs112313562	0	133650653	A	G
7	rs2971980	0	133651292	G	A
7	rs2971981	0	133651555	T	C
7	rs13231617	0	133651862	A	G
7	rs2346271	0	133651987	G	A
7	rs2971983	0	133652537	A	G
7	rs9656429	0	133652896	A	G
7	rs9656430	0	133653016	A	T
7	rs2971957	0	133653884	T	C
7	rs2953629	0	133654071	A	C
7	rs185151559	0	133654711	C	T
7	rs2346272	0	133654830	T	C
7	rs147460436	0	133655417	G	A
7	rs10248809	0	133655448	A	G
7	rs2971969	0	133656264	G	T
7	rs76170958	0	133656714	G	T
7	rs2953626	0	133657458	A	G
7	rs2971982	0	133657698	C	T
7	rs2953625	0	133657789	A	G
7	rs2953624	0	133659125	C	G
7	rs2953623	0	133659410	C	G
7	rs2346273	0	133659764	A	T
7	rs1986870	0	133660109	A	G
7	rs2346274	0	133660841	G	A
7	rs2346275	0	133662166	G	A
7	rs2953621	0	133662403	C	G
7	rs6467512	0	133662432	T	G
7	rs2971953	0	133663576	C	T
7	rs2346276	0	133664901	G	T
7	rs2971955	0	133665939	A	G
7	rs2953620	0	133666388	T	C
7	rs4728305	0	133666949	C	T
7	rs12707132	0	133667043	C	T
7	rs2971956	0	133667222	A	G
7	rs2953619	0	133669649	C	G
7	rs2953618	0	133672476	G	C
7	rs2953617	0	133674100	T	A
7	rs10234153	0	133674556	G	C
7	rs10252843	0	133674795	T	C
7	rs118027419	0	133675793	C	T
7	rs6949760	0	133676101	C	A
7	rs6970545	0	133676569	T	C
7	rs144476254	0	133678087	G	A
7	rs76700522	0	133678453	G	T
7	rs3823572	0	133680601	G	A
7	rs7792010	0	133681101	T	C
7	rs117860222	0	133681633	C	T
7	rs3735050	0	133682181	T	C
7	rs7785128	0	133684991	T	C
7	rs148905860	0	133685011	C	T
7	rs2346440	0	133685512	G	C
7	rs76413777	0	133686204	C	T
7	rs6467513	0	133687565	T	G
7	rs6467514	0	133687618	G	T
7	rs55977260	0	133687790	T	G
7	rs4731989	0	133688024	G	C
7	rs4731990	0	133689074	C	T
7	rs61179403	0	133689089	C	T
7	rs4731991	0	133689090	A	G
7	rs2002866	0	133690378	A	G
7	rs11769734	0	133692667	C	T
7	rs10488419	0	133693897	C	T
7	rs112491920	0	133694058	G	T
7	rs2346441	0	133695724	A	G
7	rs142626773	0	133696721	A	G
7	rs4596578	0	133697429	T	C
7	rs62462495	0	133698339	A	G
7	rs17167388	0	133699614	G	C
7	rs79372353	0	133699617	A	C
7	rs28489899	0	133699825	A	T
7	rs28407104	0	133700086	T	C
7	rs12533206	0	133700251	C	T
7	rs28637318	0	133700457	G	A
7	rs28498267	0	133700605	A	T
7	rs4731992	0	133702097	A	G
7	rs6966335	0	133702217	C	T
7	rs4546584	0	133704270	G	T
7	rs17167391	0	133704633	A	C
7	rs17167392	0	133704962	G	C
7	rs2346442	0	133705907	G	A
7	rs10215346	0	133706260	G	T
7	rs2346443	0	133706383	G	A
7	rs10279168	0	133707958	A	T
7	rs12707133	0	133708979	G	A
7	rs4728306	0	133709019	C	T
7	rs6952869	0	133709787	T	C
7	rs4731993	0	133711013	G	C
7	rs142646095	0	133714106	T	C
7	rs12674427	0	133714218	A	G
7	rs6946805	0	133714482	T	C
7	rs9641962	0	133714533	C	A
7	rs2346444	0	133715210	G	A
7	rs10488421	0	133716721	G	A
7	rs2346445	0	133717904	T	C
7	rs77435980	0	133718324	C	T
7	rs12531713	0	133719118	T	C
7	rs6953179	0	133719206	A	G
7	rs2346446	0	133719754	T	G
7	rs2881402	0	133719932	G	C
7	rs6978605	0	133720125	T	C
7	rs76167613	0	133720312	T	G
7	rs6978383	0	133721697	G	A
7	rs67542052	0	133723030	A	G
7	rs17167401	0	133723221	C	T
7	rs9987001	0	133724045	C	G
7	rs4731994	0	133725047	G	A
7	rs1806667	0	133726092	T	G
7	rs2346448	0	133726576	A	T
7	rs10226177	0	133726952	G	A
7	rs6967856	0	133727304	C	T
7	rs6950383	0	133727497	T	C
7	rs138035277	0	133727707	T	C
7	rs12531707	0	133728231	C	G
7	rs10234887	0	133729339	G	A
7	rs12669887	0	133729622	T	C
7	rs12668054	0	133729900	C	T
7	rs17167415	0	133730115	G	A
7	rs12707134	0	133730324	C	G
7	rs58375389	0	133730443	C	A
7	rs4728307	0	133730639	C	T
7	rs143104481	0	133731201	C	T
7	rs61704473	0	133731665	G	A
7	rs17167423	0	133733599	G	A
7	rs2346449	0	133733917	G	T
7	rs7809889	0	133734597	G	C
7	rs35183531	0	133735260	A	G
7	rs57324575	0	133735506	T	G
7	rs9656434	0	133735533	A	G
7	rs6950038	0	133736584	A	G
7	rs2346451	0	133736983	C	G
7	rs6955114	0	133737030	G	T
7	rs56682671	0	133737211	G	T
7	rs6955169	0	133737228	C	T
7	rs6955208	0	133737360	A	T
7	rs6955613	0	133737365	G	T
7	rs6975523	0	133737461	T	C
7	rs138491406	0	133737655	G	A
7	rs10250006	0	133738030	G	A
7	rs10249912	0	133738113	C	T
7	rs28417216	0	133738298	A	G
7	rs11983788	0	133738511	A	T
7	rs7798232	0	133739120	A	T
7	rs7798547	0	133739260	C	T
7	rs112110204	0	133739565	A	G
7	rs10254879	0	133739590	G	A
7	rs10228192	0	133739701	A	T
7	rs36101448	0	133739747	T	G
7	rs10228418	0	133739894	A	T
7	rs35977684	0	133740218	C	T
7	rs6971048	0	133740236	C	T
7	rs6953409	0	133740240	T	C
7	rs6971064	0	133740264	C	A
7	rs111976121	0	133741871	T	C
7	rs3735049	0	133741951	A	C
7	rs6467515	0	133742010	T	G
7	rs4731995	0	133742138	G	A
7	rs4731996	0	133742437	A	C
7	rs11976626	0	133743041	G	T
7	rs1986692	0	133743393	A	G
7	rs77263539	0	133743933	A	C
7	rs34346121	0	133744142	C	G
7	rs75763692	0	133744586	G	C
7	rs4728308	0	133744637	A	G
7	rs111234948	0	133744767	A	G
7	rs113641154	0	133745116	A	G
7	rs6969506	0	133745295	A	G
7	rs139871771	0	133745808	T	G
7	rs28372618	0	133746134	A	G
7	rs4728309	0	133746609	G	A
7	rs112534655	0	133746707	G	T
7	rs4731997	0	133746764	T	G
7	rs10280708	0	133746901	T	C
7	rs117242188	0	133747351	C	G
7	rs113332927	0	133747657	C	G
7	rs7457999	0	133748235	T	C
7	rs112373928	0	133748300	C	A
7	rs55878406	0	133748309	A	G
7	rs111934255	0	133748447	A	G
7	rs2346452	0	133748475	G	A
7	rs6953296	0	133749164	G	A
7	rs16874405	0	133749340	G	A
7	rs1132683	0	133749550	G	A
7	rs3735047	0	133749964	G	A
7	rs3735046	0	133750619	G	A
7	rs2346453	0	133750833	A	G
7	rs10238398	0	133750929	T	A
7	rs10282007	0	133751103	C	T
7	rs10282224	0	133751124	G	A
7	rs113332411	0	133751366	A	T
7	rs12707135	0	133751630	G	A
7	rs112462505	0	133751664	G	A
7	rs7810147	0	133751817	C	T
7	rs7810574	0	133751978	G	A
7	rs7810708	0	133752068	G	A
7	rs6979172	0	133752511	A	G
7	rs6961426	0	133752522	T	C
7	rs6467516	0	133752865	T	C
7	rs7779980	0	133753125	G	C
7	rs111705080	0	133753330	T	C
7	rs111857569	0	133753383	T	C
7	rs7780048	0	133753392	A	G
7	rs112022432	0	133753539	G	A
7	rs10242644	0	133753926	A	C
7	rs13225717	0	133754104	T	C
7	rs12531495	0	133754171	T	C
7	rs10272804	0	133754276	G	A
7	rs10243168	0	133754376	A	G
7	rs2346454	0	133754618	T	C
7	rs7790199	0	133755100	G	A
7	rs113203398	0	133755131	A	C
7	rs11765630	0	133755188	A	T
7	rs7789921	0	133755193	A	G
7	rs10954438	0	133755230	G	A
7	rs12539865	0	133755271	C	A
7	rs12539923	0	133755346	G	A
7	rs6957026	0	133755363	A	G
7	rs6957345	0	133755511	A	G
7	rs6957534	0	133755676	A	G
7	rs10281405	0	133756598	C	A
7	rs113487913	0	133756980	T	C
7	rs117898082	0	133757041	G	C
7	rs112200595	0	133757067	G	A
7	rs111617947	0	133757227	G	A
7	rs6967575	0	133757287	A	G
7	rs112180530	0	133757640	G	A
7	rs146582589	0	133757890	T	C
7	rs141191617	0	133757914	A	G
7	rs112452280	0	133758070	A	G
7	rs113737447	0	133758095	C	T
7	rs112051129	0	133758103	T	A
7	rs113206399	0	133758536	T	G
7	rs12112034	0	133758808	G	A
7	rs7810234	0	133759111	C	T
7	rs10238132	0	133759860	C	T
7	rs142935120	0	133759902	C	A
7	rs10238681	0	133760160	G	A
7	rs10267912	0	133760197	A	G
7	rs7357112	0	133760333	G	A
7	rs7357258	0	133760551	T	C
7	rs73159133	0	133760614	A	G
7	rs7357260	0	133760685	T	C
7	rs7357145	0	133760757	C	A
7	rs7357150	0	133760790	G	A
7	rs56372533	0	133761097	C	T
7	rs7357285	0	133761127	T	C
7	rs7357152	0	133761203	G	A
7	rs60994469	0	133761389	C	T
7	rs10262737	0	133761713	G	A
7	rs4728310	0	133762506	A	G
7	rs10266952	0	133762933	C	T
7	rs10224081	0	133763163	T	A
7	rs10267860	0	133763604	C	G
7	rs150999027	0	133763968	A	T
7	rs10275444	0	133764901	C	T
7	rs116993918	0	133765063	A	G
7	rs10246346	0	133765321	A	G
7	rs10276299	0	133765470	G	A
7	rs6956659	0	133765633	G	A
7	rs6967074	0	133767550	G	A
7	rs6954364	0	133768460	T	C
7	rs73448488	0	133770062	C	A
7	rs12668057	0	133770607	G	T
7	rs62462533	0	133770621	G	A
7	rs55974805	0	133771130	C	T
7	rs10241718	0	133771146	C	T
7	rs4728311	0	133771550	G	A
7	rs4731999	0	133771899	T	C
7	rs11977618	0	133772154	A	G
7	rs1836835	0	133772880	T	G
7	rs2346455	0	133773168	T	C
7	rs73159138	0	133773472	T	C
7	rs141881481	0	133773687	T	C
7	rs7790236	0	133773802	T	A
7	rs28818004	0	133774151	A	G
7	rs4732001	0	133774736	A	G
7	rs11762999	0	133774841	C	T
7	rs75241754	0	133774966	T	C
7	rs56965951	0	133775644	G	A
7	rs112822165	0	133776640	A	G
7	rs2346456	0	133779140	C	A
7	rs55764386	0	133779753	G	A
7	rs6957257	0	133781180	T	C
7	rs1109703	0	133781822	T	A
7	rs878438	0	133782607	A	G
7	rs77404568	0	133782795	G	A
7	rs2117952	0	133784051	G	C
7	rs2117951	0	133784057	T	C
7	rs4461842	0	133784410	T	C
7	rs2346457	0	133784515	G	A
7	rs28534490	0	133785219	C	T
7	rs77012639	0	133788883	G	A
7	rs11982121	0	133789188	C	T
7	rs73724430	0	133790706	C	A
7	rs145531512	0	133791801	G	T
7	rs10282705	0	133793076	T	C
7	rs140179788	0	133793612	G	A
7	rs4732003	0	133794300	G	T
7	rs10280014	0	133796264	G	C
7	rs10237171	0	133799917	C	G
7	rs10267074	0	133800453	A	C
7	rs28393449	0	133800790	C	T
7	rs28522825	0	133800911	G	A
7	rs2346277	0	133801829	G	A
7	rs73452695	0	133802047	A	G
7	rs6969122	0	133802799	A	G
7	rs6951526	0	133802806	T	G
7	rs117259364	0	133802974	C	T
7	rs13438086	0	133804432	T	G
7	rs73724435	0	133805692	T	C
7	rs73724436	0	133805771	C	T
7	rs13328348	0	133805906	A	G
7	rs13328349	0	133805965	A	T
7	rs13328341	0	133806244	T	C
7	rs7341421	0	133806532	C	T
7	rs7341443	0	133806767	C	T
7	rs6953316	0	133807169	A	G
7	rs11975754	0	133807365	G	T
7	rs10085876	0	133808006	A	G
7	rs6467518	0	133808508	A	G
7	rs7796290	0	133808792	A	T
7	rs74303652	0	133809657	C	A
7	rs12707136	0	133810818	C	T
7	rs418797	0	133811329	C	T
7	rs143935136	0	133812681	C	T
7	rs55861416	0	133814659	C	A
7	rs11978174	0	133815048	C	G
7	rs1222398	0	133815049	C	A
7	rs11971451	0	133815391	A	G
7	rs17167448	0	133815851	C	T
7	rs73454633	0	133815874	T	C
7	rs448323	0	133816269	G	A
7	rs74624125	0	133816668	C	T
7	rs74828035	0	133817662	A	G
7	rs1222399	0	133817665	C	T
7	rs73454641	0	133818412	T	C
7	rs78696036	0	133818416	T	C
7	rs17167451	0	133818424	G	C
7	rs73454642	0	133818555	G	A
7	rs112823051	0	133818687	T	C
7	rs73454649	0	133818726	G	C
7	rs79920245	0	133818754	T	G
7	rs77206411	0	133818777	T	C
7	rs34060248	0	133818845	C	G
7	rs73454651	0	133818890	A	T
7	rs17167453	0	133818957	T	C
7	rs17167454	0	133819144	T	C
7	rs17167455	0	133819180	G	A
7	rs77776806	0	133819190	A	G
7	rs17167456	0	133819576	G	A
7	rs17167457	0	133819640	G	A
7	rs75223950	0	133819933	G	A
7	rs73454654	0	133820109	G	A
7	rs142990850	0	133820397	C	A
7	rs147904976	0	133820694	C	A
7	rs141504343	0	133820698	C	T
7	rs138164181	0	133820700	C	T
7	rs149531974	0	133820701	G	A
7	rs17167459	0	133820749	A	G
7	rs17167462	0	133820985	G	C
7	rs73454658	0	133821354	G	C
7	rs17167464	0	133821538	T	C
7	rs13246630	0	133821619	A	G
7	rs73454662	0	133821642	T	G
7	rs384545	0	133822850	C	T
7	rs73454664	0	133823008	C	T
7	rs16874410	0	133823686	A	G
7	rs16874411	0	133823707	A	G
7	rs724812	0	133824117	G	C
7	rs11981906	0	133824418	G	C
7	rs78839580	0	133824702	G	T
7	rs17167477	0	133825460	T	C
7	rs442352	0	133825945	T	C
7	rs17167481	0	133826005	C	T
7	rs17167482	0	133826401	T	C
7	rs691130	0	133826448	T	G
7	rs17167483	0	133826784	C	T
7	rs17167485	0	133826838	T	C
7	rs73437216	0	133826860	C	T
7	rs6947769	0	133826990	T	C
7	rs17167488	0	133827011	A	G
7	rs17167490	0	133827045	C	T
7	rs7782175	0	133827457	T	C
7	rs2859809	0	133827556	G	A
7	rs17167491	0	133827579	A	G
7	rs17167492	0	133828021	G	A
7	rs17167493	0	133828356	T	C
7	rs73437224	0	133828729	T	C
7	rs4142397	0	133828850	A	G
7	rs34963814	0	133828906	G	A
7	rs76339808	0	133828946	C	T
7	rs112912364	0	133829174	A	G
7	rs7796327	0	133829691	T	C
7	rs7777247	0	133829783	A	C
7	rs511411	0	133829889	G	A
7	rs79859491	0	133830008	C	T
7	rs113520200	0	133830291	C	T
7	rs58535034	0	133830294	C	T
7	rs16874415	0	133830385	T	C
7	rs17167496	0	133830553	C	A
7	rs17167498	0	133830628	T	C
7	rs1222405	0	133830843	A	G
7	rs61144647	0	133830889	T	C
7	rs1222406	0	133830898	G	A
7	rs17167501	0	133831483	G	A
7	rs17167502	0	133831588	T	A
7	rs17167503	0	133831842	A	G
7	rs55716381	0	133831966	G	A
7	rs572910	0	133832017	C	A
7	rs55781741	0	133832045	G	A
7	rs6964432	0	133832061	G	A
7	rs146782896	0	133832075	C	T
7	rs55980630	0	133832182	C	T
7	rs10453018	0	133832540	T	C
7	rs10453020	0	133832887	C	A
7	rs2346458	0	133833551	T	C
7	rs73437253	0	133834054	A	G
7	rs10453021	0	133834522	A	G
7	rs11973601	0	133834799	C	T
7	rs11973675	0	133835085	C	T
7	rs144326458	0	133835209	G	A
7	rs725393	0	133835580	T	G
7	rs725392	0	133835731	T	G
7	rs146339681	0	133836203	T	C
7	rs28411834	0	133836908	G	C
7	rs28612481	0	133836976	C	T
7	rs28409396	0	133836996	A	G
7	rs28830254	0	133837091	G	A
7	rs28729293	0	133837233	C	T
7	rs6953590	0	133837300	C	T
7	rs56383670	0	133837789	G	C
7	rs60094347	0	133837932	A	C
7	rs56277524	0	133838607	C	T
7	rs17167512	0	133838719	A	C
7	rs1222411	0	133839197	C	T
7	rs73437270	0	133839367	C	T
7	rs6964460	0	133839584	A	C
7	rs998303	0	133839819	G	C
7	rs997316	0	133839961	A	T
7	rs10488425	0	133840015	A	C
7	rs17167516	0	133840530	A	G
7	rs1561111	0	133840647	G	A
7	rs1561112	0	133840652	T	C
7	rs55763925	0	133841028	A	G
7	rs56355527	0	133841119	C	T
7	rs17167517	0	133841258	A	G
7	rs56029115	0	133841292	A	G
7	rs17167518	0	133841537	A	G
7	rs7784775	0	133842071	A	C
7	rs7804062	0	133842101	T	G
7	rs7785278	0	133842122	G	A
7	rs7804212	0	133842202	T	C
7	rs7785445	0	133842221	G	T
7	rs57390841	0	133842345	T	C
7	rs6467519	0	133842383	A	C
7	rs7785919	0	133842556	G	A
7	rs7785920	0	133842560	G	A
7	rs7785545	0	133842568	A	G
7	rs17167525	0	133843460	T	C
7	rs17167527	0	133843505	A	G
7	rs16874427	0	133843530	A	C
7	rs413941	0	133843614	A	T
7	rs423455	0	133843638	C	A
7	rs59385814	0	133844004	C	T
7	rs79223719	0	133844031	A	G
7	rs56704492	0	133844304	G	A
7	rs58932368	0	133844405	G	A
7	rs60886564	0	133844481	G	T
7	rs56921211	0	133844483	A	G
7	rs59586797	0	133844568	T	C
7	rs17167530	0	133844681	C	T
7	rs17167533	0	133844725	A	G
7	rs55790534	0	133844768	C	A
7	rs1222396	0	133844990	A	G
7	rs16874428	0	133845007	A	G
7	rs12670589	0	133845097	C	G
7	rs17167534	0	133845175	T	G
7	rs17167537	0	133845341	T	C
7	rs17167541	0	133845364	T	C
7	rs58618503	0	133845515	G	A
7	rs59685119	0	133845523	G	A
7	rs58294730	0	133845540	C	T
7	rs7804739	0	133845798	A	C
7	rs79499527	0	133845803	C	G
7	rs111371733	0	133846539	A	G
7	rs34607748	0	133846697	A	G
7	rs73439418	0	133847230	A	G
7	rs113797580	0	133847320	A	T
7	rs73439423	0	133847348	G	A
7	rs113126907	0	133847486	G	A
7	rs16874429	0	133847644	A	G
7	rs73439427	0	133847778	A	G
7	rs17167543	0	133847893	T	A
7	rs17167545	0	133847952	G	A
7	rs17167548	0	133848014	G	A
7	rs17167551	0	133848076	A	C
7	rs17167553	0	133848257	G	T
7	rs73439433	0	133848777	A	C
7	rs11975308	0	133849246	A	G
7	rs11982100	0	133849317	C	T
7	rs17167560	0	133849363	C	G
7	rs17167561	0	133849557	C	T
7	rs59572112	0	133849996	T	C
7	rs11976293	0	133850293	A	G
7	rs59016602	0	133850382	A	G
7	rs728580	0	133850777	T	C
7	rs728579	0	133850863	G	A
7	rs728578	0	133851003	A	G
7	rs11977260	0	133851463	A	G
7	rs34881966	0	133851538	A	G
7	rs73439448	0	133851624	C	T
7	rs17167568	0	133851704	A	T
7	rs75304530	0	133851907	A	C
7	rs892985	0	133851942	G	A
7	rs892984	0	133852181	C	G
7	rs892983	0	133852284	C	A
7	rs2164469	0	133852462	G	A
7	rs2117950	0	133852714	C	G
7	rs2117949	0	133852757	T	A
7	rs141375590	0	133853041	T	C
7	rs73439454	0	133853720	G	T
7	rs77849184	0	133854064	C	T
7	rs78608735	0	133854069	C	G
7	rs17167578	0	133854538	C	A
7	rs57934505	0	133854703	G	A
7	rs79545011	0	133855496	G	A
7	rs74303658	0	133855515	T	G
7	rs16874430	0	133855840	C	T
7	rs76842356	0	133856161	A	G
7	rs17167581	0	133856234	G	A
7	rs17167583	0	133856971	A	G
7	rs57009983	0	133857059	T	C
7	rs61488038	0	133857106	C	T
7	rs117078761	0	133857141	T	C
7	rs4538812	0	133857205	C	T
7	rs4538813	0	133857274	C	T
7	rs4498485	0	133857312	T	C
7	rs4319023	0	133857339	G	C
7	rs5027102	0	133857715	G	A
7	rs11971913	0	133857945	C	T
7	rs7804209	0	133858449	G	C
7	rs7807968	0	133858783	C	T
7	rs80189222	0	133858818	A	C
7	rs73439471	0	133858943	A	G
7	rs73439474	0	133859091	G	A
7	rs73439475	0	133859158	A	C
7	rs78088542	0	133859580	A	G
7	rs17167591	0	133859879	A	G
7	rs76634310	0	133859943	A	G
7	rs74623799	0	133860474	C	T
7	rs118127016	0	133860959	C	T
7	rs6467520	0	133860960	A	G
7	rs17167592	0	133861905	A	G
7	rs381356	0	133862118	G	A
7	rs75802679	0	133863385	C	T
7	rs151049407	0	133864420	C	T
7	rs1222424	0	133865109	G	A
7	rs74303660	0	133865448	A	T
7	rs423165	0	133866702	G	A
7	rs55857809	0	133868439	G	A
7	rs76794740	0	133868568	C	T
7	rs6952909	0	133868667	T	C
7	rs183262372	0	133870283	A	C
7	rs17167606	0	133870643	G	A
7	rs560663	0	133870806	G	A
7	rs75986021	0	133871273	G	A
7	rs55731367	0	133873563	A	G
7	rs11487152	0	133874831	T	C
7	rs1369857	0	133875003	G	A
7	rs76423390	0	133875622	T	C
7	rs2068375	0	133876985	C	T
7	rs1222418	0	133876998	C	G
7	rs12673047	0	133877238	A	G
7	rs1436201	0	133877875	A	T
7	rs1159062	0	133878654	G	A
7	rs1222417	0	133879476	C	T
7	rs117225812	0	133880183	T	G
7	rs12673409	0	133880910	T	A
7	rs149039183	0	133881275	A	C
7	rs145106922	0	133882402	G	A
7	rs2881528	0	133882845	T	C
7	rs142937831	0	133883586	T	A
7	rs34890031	0	133884081	G	A
7	rs420253	0	133884936	C	A
7	rs4732006	0	133885512	A	G
7	rs4732007	0	133885563	C	T
7	rs435423	0	133885779	G	C
7	rs41496145	0	133886834	G	A
7	rs7808999	0	133887136	A	G
7	rs76340817	0	133887361	A	T
7	rs78496580	0	133888726	G	A
7	rs79956644	0	133888979	C	A
7	rs10488426	0	133890232	A	G
7	rs418484	0	133890991	A	T
7	rs434744	0	133891008	C	T
7	rs73441342	0	133891032	C	G
7	rs76591747	0	133891059	G	T
7	rs397682	0	133891406	G	A
7	rs143979340	0	133892174	T	G
7	rs1222412	0	133892481	G	T
7	rs7808661	0	133892625	G	A
7	rs141675861	0	133893149	T	G
7	rs408150	0	133893590	G	C
7	rs451216	0	133893833	G	A
7	rs17167638	0	133894110	A	T
7	rs60390156	0	133894515	C	G
7	rs77103757	0	133895592	C	T
7	rs4732008	0	133896858	C	G
7	rs17167639	0	133898100	G	T
7	rs78794701	0	133899300	T	G
7	rs78606627	0	133899732	G	C
7	rs920134	0	133900043	T	C
7	rs2082928	0	133900332	T	C
7	rs4732009	0	133900334	T	C
7	rs4728312	0	133900366	A	C
7	rs17167642	0	133900782	T	C
7	rs690745	0	133901199	T	A
7	rs60800635	0	133901459	C	A
7	rs4728313	0	133902865	T	C
7	rs17167643	0	133903565	A	T
7	rs4732010	0	133904004	G	A
7	rs4732011	0	133904650	T	C
7	rs73441365	0	133904740	C	T
7	rs73441366	0	133904909	A	G
7	rs17167644	0	133906416	C	G
7	rs35149449	0	133906669	C	T
7	rs143265851	0	133907463	C	T
7	rs76286744	0	133908366	C	T
7	rs17167646	0	133908453	C	T
7	rs930688	0	133908792	A	G
7	rs78767330	0	133909170	C	T
7	rs17167647	0	133909932	C	T
7	rs75551712	0	133910342	C	T
7	rs17167648	0	133911377	G	A
7	rs400984	0	133913544	A	G
7	rs1222429	0	133915076	C	T
7	rs1222430	0	133915760	T	C
7	rs72607802	0	133916128	C	A
7	rs4283987	0	133916175	C	T
7	rs2598255	0	133916846	G	T
7	rs415678	0	133916992	C	T
7	rs1901218	0	133917777	G	C
7	rs2544164	0	133917998	G	A
7	rs4728314	0	133918146	A	G
7	rs389277	0	133918338	T	C
7	rs1558996	0	133918583	C	T
7	rs1421477	0	133919032	T	C
7	rs1901217	0	133919217	G	T
7	rs2598256	0	133919671	T	G
7	rs55842717	0	133919952	T	C
7	rs56183330	0	133920149	C	T
7	rs2544165	0	133920443	G	A
7	rs2544166	0	133920556	A	G
7	rs2598257	0	133921239	T	G
7	rs2544167	0	133922056	G	C
7	rs2598258	0	133922165	A	T
7	rs1421478	0	133922793	T	A
7	rs1901216	0	133922847	A	G
7	rs186246319	0	133923202	T	A
7	rs2544168	0	133923924	T	C
7	rs139109516	0	133924243	G	C
7	rs149878129	0	133924584	A	G
7	rs144916051	0	133924619	T	C
7	rs145897816	0	133924882	A	T
7	rs2544169	0	133925149	A	G
7	rs7787479	0	133925584	C	G
7	rs542683630	0	133925649	T	G
7	rs13310573	0	133925781	A	G
7	rs13310843	0	133926211	A	G
7	rs143547554	0	133927128	C	T
7	rs7796892	0	133927169	A	G
7	rs13307042	0	133927668	G	C
7	rs13308555	0	133927787	T	G
7	rs13308241	0	133927973	A	G
7	rs146630580	0	133928041	T	G
7	rs13308713	0	133928625	G	A
7	rs2544171	0	133929708	G	A
7	rs1993058	0	133930361	G	A
7	rs1901215	0	133931037	C	G
7	rs2598261	0	133931312	C	A
7	rs2544172	0	133931338	T	C
7	rs2544173	0	133931433	A	G
7	rs12669960	0	133931782	A	G
7	rs2544174	0	133931829	G	C
7	rs2544175	0	133931887	A	G
7	rs2598262	0	133931990	C	G
7	rs2598263	0	133932114	T	A
7	rs2598264	0	133932334	C	T
7	rs140175129	0	133932368	C	T
7	rs80099948	0	133932511	T	A
7	rs74825262	0	133932524	A	C
7	rs79903579	0	133932525	G	C
7	rs17167667	0	133932573	G	A
7	rs2598265	0	133932650	C	T
7	rs2598266	0	133932723	G	A
7	rs2544176	0	133932915	A	G
7	rs430774	0	133933678	T	G
7	rs1450890	0	133934197	G	A
7	rs410853	0	133934286	A	G
7	rs11770521	0	133936251	A	C
7	rs426968	0	133936497	A	G
7	rs2544177	0	133936924	A	C
7	rs2598267	0	133936956	G	T
```
