## Supplementary material for "Characterization of shared and ancestry-specific signals driving complex traits using multi-ancestry fine-mapping": s2_remaining_snps.log

```
PLINK v2.00a5.10LM 64-bit Intel (5 Jan 2024)
Options in effect:
  --extract s2_snps.txt
  --make-pgen
  --out s2_remaining_snps
  --pfile s2_data_1kg

Hostname: exp-15-22
Working directory: /expanse/projects/gymreklab/tmirmira/expansescratch/mscav_APOB/schizophrenia/schizophrenia_susiex/7_132628127_133938132
Start time: Fri Mar 21 12:50:45 2025

Random number seed: 1742586645
257485 MiB RAM detected, ~249100 available; reserving 128742 MiB for main
workspace.
Using up to 64 threads (change this with --threads).
504 samples (0 females, 0 males, 504 ambiguous; 504 founders) loaded from
s2_data_1kg.psam.
2217 variants loaded from s2_data_1kg.pvar.
Note: No phenotype data present.
--extract: 2217 variants remaining.
2217 variants remaining after main filters.
Writing s2_remaining_snps.psam ... done.
Writing s2_remaining_snps.pvar ... done.
Writing s2_remaining_snps.pgen ... done.

End time: Fri Mar 21 12:50:45 2025
```
