## Supplementary material for "Characterization of shared and ancestry-specific signals driving complex traits using multi-ancestry fine-mapping": susiex_nc3.cs80.cs

```
CS_ID	SNP	BP	REF_ALLELE	ALT_ALLELE	REF_FRQ	BETA	SE	-LOG10P	CS_PIP	OVRL_PIP
1	rs28375034	132886052	A,A	G,G	0.828032,0.938492	-0.0272557,-0.0278288	0.00523953,0.0177919	6.70507,0.928901	0.043996	0.0440079
1	rs6975382	132850309	G,G	A,A	0.180915,0.064484	0.0260238,0.0343964	0.00513615,0.0174041	6.393,1.3177	0.0397767	0.0397892
1	rs7811621	132884221	A,A	C,C	0.828032,0.938492	-0.0270058,-0.0270092	0.00523953,0.0177919	6.59405,0.889414	0.0322137	0.0322253
1	rs10242684	132857710	G,G	A,A	0.173956,0.063492	0.0258214,0.0348334	0.00521577,0.0175302	6.13094,1.32867	0.0266142	0.0266259
1	rs10273168	132858440	T,T	C,C	0.173956,0.063492	0.0257805,0.0349691	0.00521577,0.0175302	6.11346,1.33662	0.0260083	0.02602
1	rs9886040	132884028	A,A	C,C	0.827038,0.938492	-0.0267328,-0.0270568	0.00522759,0.0177919	6.50066,0.891683	0.0253517	0.0253631
1	rs7808835	132858834	A,A	T,T	0.173956,0.063492	0.0258683,0.03396	0.00521577,0.0175302	6.15102,1.27804	0.025304	0.0253155
1	rs10235218	132883828	A,A	G,G	0.827038,0.938492	-0.0268166,-0.0260008	0.00522759,0.0177919	6.53759,0.841908	0.0251008	0.0251123
1	rs80320932	132880309	C,C	T,T	0.827038,0.938492	-0.0267767,-0.0253989	0.00522759,0.0177919	6.51999,0.814116	0.0249441	0.0249555
1	rs28472762	132880965	G,G	T,T	0.826044,0.938492	-0.026756,-0.0251676	0.00521577,0.0177919	6.53759,0.80355	0.0243846	0.0243961
1	rs78891435	132857257	G,G	A,A	0.826044,0.9375	-0.0257835,-0.0343059	0.00521577,0.0176595	6.11473,1.28349	0.0241003	0.0241119
1	rs76329872	132877898	A,A	G,G	0.828032,0.938492	-0.0267499,-0.0247965	0.00523953,0.0177919	6.48135,0.786723	0.0229869	0.0229984
1	rs10223893	132875693	A,A	G,G	0.827038,0.938492	-0.026649,-0.0258321	0.00522759,0.0177919	6.46383,0.834076	0.0228908	0.022902
1	rs11979991	132865998	A,A	G,G	0.173956,0.060516	0.0258232,0.0332802	0.00521577,0.0179276	6.13172,1.1979	0.0224586	0.0224699
1	rs11976774	132875192	G,G	A,A	0.827038,0.938492	-0.0265612,-0.0264784	0.00522759,0.0177919	6.42535,0.86426	0.0222346	0.0222458
1	rs10259794	132854875	T,T	C,C	0.17495,0.063492	0.0257226,0.0341873	0.00520406,0.0175302	6.11346,1.29113	0.0220848	0.0220964
1	rs10253602	132876218	G,G	A,A	0.826044,0.9375	-0.0265011,-0.0254576	0.00521577,0.0176595	6.42535,0.825591	0.0220404	0.0220516
1	rs10282637	132875600	A,A	G,G	0.827038,0.938492	-0.0265612,-0.0260636	0.00522759,0.0177919	6.42535,0.844834	0.0214723	0.0214835
1	rs10232403	132878132	T,T	C,C	0.827038,0.938492	-0.026649,-0.0247251	0.00522759,0.0177919	6.46383,0.783505	0.0209222	0.0209335
1	rs2343310	132858908	C,C	T,T	0.173956,0.063492	0.0256565,0.03396	0.00521577,0.0175302	6.0606,1.27804	0.0208043	0.0208157
1	rs10233691	132866012	G,G	A,A	0.17495,0.061508	0.0257248,0.0334899	0.00520406,0.0177919	6.11438,1.22334	0.0206325	0.0206438
1	rs10232835	132878307	C,C	G,G	0.827038,0.938492	-0.0266051,-0.025001	0.00522759,0.0177919	6.44458,0.795976	0.0205168	0.020528
1	rs10243334	132876683	C,C	T,T	0.827038,0.938492	-0.0265612,-0.0254648	0.00522759,0.0177919	6.42535,0.817142	0.0204356	0.0204468
1	rs10232019	132877796	G,G	C,C	0.827038,0.938492	-0.0265612,-0.0251849	0.00522759,0.0177919	6.42535,0.804335	0.0199753	0.0199865
1	rs10265908	132879125	G,G	A,A	0.827038,0.938492	-0.0265612,-0.0248882	0.00522759,0.0177919	6.42535,0.790867	0.0195037	0.0195149
1	rs10279327	132866328	C,C	T,T	0.173956,0.061508	0.025697,0.0326948	0.00521577,0.0177919	6.07786,1.17968	0.0190042	0.0190152
1	rs11972453	132855307	G,G	A,A	0.17495,0.063492	0.0255135,0.0345569	0.00520406,0.0175302	6.02425,1.31254	0.0189564	0.0189679
1	rs10263779	132866311	A,A	G,G	0.173956,0.061508	0.0256565,0.0327447	0.00521577,0.0177919	6.0606,1.1824	0.0184	0.0184111
1	rs58991733	132878944	T,T	C,C	0.827038,0.938492	-0.0264773,-0.0249843	0.00522759,0.0177919	6.38873,0.795217	0.0181579	0.018169
1	rs77234201	132839433	G,G	A,A	0.82505,0.935516	-0.0252994,-0.0346712	0.00520406,0.0174041	5.9336,1.33389	0.0171664	0.017178
1	rs4731939	132841789	C,C	T,T	0.175944,0.065476	0.0253219,0.0339292	0.00519247,0.0172809	5.96699,1.30451	0.0165938	0.0166053
1	rs58115480	132897130	G,G	A,A	0.82008,0.956349	-0.0247614,-0.0441406	0.00514721,0.0209218	5.82265,1.45747	0.0163957	0.0164133
1	rs4236642	132868947	T,T	C,C	0.172962,0.061508	0.0257959,0.031405	0.00522759,0.0177919	6.09514,1.11047	0.016222	0.0162329
1	rs6467468	132869067	G,G	A,A	0.172962,0.061508	0.0257959,0.0313106	0.00522759,0.0177919	6.09514,1.10548	0.0160737	0.0160846
1	rs6467469	132869276	T,T	G,G	0.172962,0.061508	0.0257959,0.0312162	0.00522759,0.0177919	6.09514,1.1005	0.0159272	0.0159381
1	rs6942866	132869834	C,C	T,T	0.172962,0.061508	0.0257959,0.0310324	0.00522759,0.0177919	6.09514,1.09084	0.0156469	0.0156578
2	rs55878406	133748309	G,G	A,A	0.795229,0.590278	0.0196448,0.0181561	0.00489958,0.00869221	4.21572,1.43501	0.18567	0.185679
2	rs112911470	133010004	G,G	A,A	0.7833,0.87004	0.0203249,-0.0181116	0.00479895,0.0127124	4.64155,0.811804	0.0400483	0.0400491
2	rs35531336	133438132	G,NA	A,NA	0.837972,NA	-0.0300404,NA	0.00536574,NA	7.66523,NA	0.0191894	0.0258593
2	rs6963600	133001333	G,G	A,A	0.77336,0.824405	0.0193622,-0.00998777	0.00472259,0.0112351	4.38372,0.427112	0.0139905	0.0139909
2	rs56199107	132964888	T,T	A,A	0.774354,0.760913	0.018826,-0.0108595	0.00472994,0.0100221	4.16199,0.555082	0.0118181	0.0118184
2	rs12539120	132974316	G,G	A,A	0.792247,0.998016	0.0196847,0.126335	0.00487344,0.0960615	4.27052,0.724782	0.0110496	0.0110502
2	rs10232504	132983884	C,C	A,A	0.774354,0.825397	0.0191066,-0.010195	0.00472994,0.0112602	4.27112,0.437408	0.0109936	0.0109939
2	rs4546583	132995790	G,G	A,A	0.774354,0.825397	0.019013,-0.0102975	0.00472994,0.0112602	4.23457,0.443152	0.0103429	0.0103432
2	rs10232603	132983905	G,G	A,A	0.774354,0.825397	0.019013,-0.010195	0.00472994,0.0112602	4.23457,0.437408	0.0102499	0.0102502
2	rs7794376	132966600	C,C	T,T	0.774354,0.772817	0.018826,-0.0100011	0.00472994,0.0102018	4.16199,0.485552	0.0102426	0.0102429
2	rs2345066	132995996	G,G	A,A	0.774354,0.825397	0.0189687,-0.0102975	0.00472994,0.0112602	4.21732,0.443152	0.0100068	0.0100071
2	rs6467485	132968943	G,G	C,C	0.774354,0.771825	0.0188703,-0.00894248	0.00472994,0.0101861	4.17912,0.420223	0.0096255	0.00962578
2	rs7798283	133128127	G,NA	T,NA	0.841948,NA	-0.0299324,NA	0.00541997,NA	7.47625,NA	0.00962234	0.0141547
2	rs12112133	132960079	C,C	T,T	0.776342,0.770833	0.0187914,-0.0106689	0.00474483,0.0101706	4.12595,0.531383	0.00960253	0.00960282
2	rs7782102	132961268	C,C	T,T	0.774354,0.769841	0.0185406,-0.0108037	0.00472994,0.0101552	4.05251,0.541526	0.00935139	0.00935166
2	rs12537119	133050767	G,G	A,A	0.775348,0.871032	0.0179177,-0.0169617	0.00473736,0.012754	3.80845,0.736253	0.0089372	0.00893753
2	rs115359217	132634242	C,NA	T,NA	0.992048,NA	0.0843278,NA	0.0222601,NA	3.81905,NA	0.00879474	0.00880936
2	rs1317057	132973522	A,A	G,G	0.776342,0.825397	0.0188359,-0.0101439	0.00474483,0.0112602	4.143,0.434553	0.00867474	0.008675
2	rs10808269	133011918	A,A	G,G	0.225646,0.175595	-0.0187285,0.0104207	0.00472994,0.0112351	4.12444,0.451415	0.00852014	0.00852041
2	rs6955665	132987551	A,A	G,G	0.774354,0.825397	0.0187325,-0.00985895	0.00472994,0.0112602	4.12595,0.418767	0.00842612	0.00842637
2	rs6947465	132998113	A,A	G,G	0.774354,0.825397	0.0187768,-0.00986396	0.00472994,0.0112602	4.143,0.419042	0.00835966	0.00835993
2	rs10808270	133011944	T,T	C,C	0.225646,0.175595	-0.018683,0.0104649	0.00472994,0.0112351	4.10698,0.453922	0.00827369	0.00827395
2	rs12534801	133053154	C,C	A,A	0.775348,0.869048	0.0178252,-0.016762	0.00473736,0.0126714	3.77442,0.730731	0.00819364	0.00819395
2	rs66905772	132976648	G,G	A,A	0.776342,0.825397	0.0186927,-0.0103388	0.00474483,0.0112602	4.0882,0.445474	0.00794738	0.00794763
2	rs17167009	132975800	G,G	A,A	0.775348,0.825397	0.0186633,-0.0104338	0.00473736,0.0112602	4.0882,0.450836	0.00793059	0.00793084
2	rs2718171	133012219	G,G	C,C	0.22167,0.175595	-0.018572,0.010567	0.00475997,0.0112351	4.01993,0.459739	0.00786437	0.00786463
2	rs17167013	132986813	C,C	T,T	0.774354,0.824405	0.0186341,-0.0103186	0.00472994,0.0112351	4.0882,0.445639	0.00784383	0.00784408
2	rs61627000	132941032	C,C	T,T	0.763419,0.777778	0.017898,-0.0113728	0.0046523,0.0102821	3.9226,0.570746	0.00765944	0.0076597
2	rs4366012	132976327	C,C	G,G	0.775348,0.825397	0.0186189,-0.0103863	0.00473736,0.0112602	4.07128,0.448152	0.00764607	0.00764632
2	rs2204885	132992438	C,C	G,G	0.775348,0.825397	0.0186633,-0.00995364	0.00473736,0.0112602	4.0882,0.423988	0.00760337	0.00760362
2	rs4433086	132945995	A,A	C,C	0.766402,0.780754	0.0179768,-0.0118814	0.00467279,0.0103319	3.9226,0.60179	0.0075481	0.00754835
2	rs10229242	132990498	A,A	G,G	0.775348,0.825397	0.0186633,-0.00985895	0.00473736,0.0112602	4.0882,0.418767	0.00754193	0.00754218
2	rs4433087	132946002	T,T	C,C	0.765408,0.779762	0.0179504,-0.0119108	0.00466591,0.0103152	3.9226,0.605167	0.0075395	0.00753977
2	rs1882540	132944215	C,C	T,T	0.764414,0.77877	0.0180179,-0.0114463	0.00465908,0.0102986	3.95836,0.574507	0.00753083	0.0075311
2	rs1685573	133015150	A,A	G,G	0.225646,0.175595	-0.018492,0.0108527	0.00472994,0.0112351	4.03404,0.476172	0.00746043	0.00746068
2	rs1161004	133015561	G,G	A,A	0.225646,0.174603	-0.0184466,0.0110197	0.00472994,0.0112602	4.01677,0.484448	0.00732133	0.00732157
2	rs10246646	132943153	A,A	T,T	0.764414,0.77877	0.0179685,-0.0113975	0.00465908,0.0102986	3.93951,0.571183	0.00722513	0.00722539
2	rs73148916	132988946	C,NA	T,NA	0.811133,NA	0.0180114,NA	0.00505144,NA	3.44006,NA	0.00700131	0.00700175
2	rs73148933	133023049	A,A	T,T	0.789264,0.830357	0.018865,-0.0117783	0.00484796,0.0113894	4.0013,0.521332	0.00692567	0.00692592
2	rs7782506	133015801	A,A	G,G	0.774354,0.825397	0.0183045,-0.0114548	0.00472994,0.0112602	3.9631,0.510015	0.00689162	0.00689186
2	rs1922420	132997232	C,NA	A,NA	0.810139,NA	0.0179308,NA	0.00504129,NA	3.42547,NA	0.00677885	0.00677929
2	rs73165643	132878988	T,NA	C,NA	0.978131,NA	0.0479368,NA	0.0135185,NA	3.40771,NA	0.00677112	0.00677783
2	rs1685570	133025923	T,T	C,C	0.225646,0.174603	-0.0183055,0.011164	0.00472994,0.0112602	3.96347,0.492872	0.00670631	0.00670654
2	rs7792634	133017766	A,A	G,G	0.774354,0.825397	0.0182554,-0.0114996	0.00472994,0.0112602	3.9446,0.512678	0.00668277	0.00668299
2	rs56057418	133021722	T,T	C,C	0.775348,0.825397	0.018284,-0.0113546	0.00473736,0.0112602	3.9446,0.50408	0.00665759	0.00665782
2	rs73148931	133023048	A,A	T,T	0.790258,0.830357	0.0188477,-0.011537	0.00485638,0.0113894	3.98289,0.507125	0.00660794	0.00660817
2	rs7798267	133019325	T,T	C,C	0.774354,0.824405	0.0182111,-0.0116187	0.00472994,0.0112351	3.928,0.521332	0.00656316	0.00656338
2	rs7788981	133025624	G,G	T,T	0.775348,0.825397	0.0182397,-0.0114528	0.00473736,0.0112602	3.928,0.509899	0.00651244	0.00651266
2	rs7795935	133023601	A,A	G,G	0.775348,0.825397	0.0182397,-0.0114061	0.00473736,0.0112602	3.928,0.507125	0.00648294	0.00648316
2	rs6980297	132938829	G,G	A,A	0.764414,0.77877	0.0179241,-0.0107439	0.00465908,0.0102986	3.9226,0.527484	0.0064706	0.00647084
2	rs11760926	132994634	G,NA	C,NA	0.811133,NA	0.0178729,NA	0.00505144,NA	3.39479,NA	0.00641254	0.00641296
2	rs6962538	132938858	C,C	T,T	0.764414,0.772817	0.0179241,-0.0105492	0.00465908,0.0102018	3.9226,0.521273	0.00636306	0.00636331
2	rs12534096	133022148	C,C	A,A	0.775348,0.825397	0.0181904,-0.0114061	0.00473736,0.0112602	3.90959,0.507125	0.00626017	0.00626039
2	rs73148922	133004933	C,NA	T,NA	0.810139,NA	0.0177876,NA	0.00504129,NA	3.3787,NA	0.00619119	0.00619161
2	rs113941369	133004378	A,NA	G,NA	0.810139,NA	0.0177382,NA	0.00504129,NA	3.36265,NA	0.00600172	0.00600214
2	rs149010574	133009435	G,NA	A,NA	0.810139,NA	0.0176938,NA	0.00504129,NA	3.34824,NA	0.00583664	0.00583705
2	rs12111638	133010506	C,NA	T,NA	0.810139,NA	0.0176444,NA	0.00504129,NA	3.33227,NA	0.00565906	0.00565946
2	rs73148906	132946598	A,A	G,G	0.765408,0.779762	0.0176143,-0.0115117	0.00466591,0.0103152	3.79604,0.577699	0.00565488	0.0056551
2	rs138931556	133017120	NA,T	NA,C	NA,0.991071	NA,-0.123905	NA,0.0454422	NA,2.19393	0.00555816	0.00556583
2	rs73165664	132939031	A,NA	C,NA	0.801193,NA	0.0170992,NA	0.00495399,NA	3.25393,NA	0.00417928	0.00417966
2	rs117203714	132932306	NA,A	NA,C	NA,0.97619	NA,-0.0671047	NA,0.0280389	NA,1.77731	0.00405521	0.00405956
2	rs68122915	132955935	T,T	A,A	0.769384,0.772817	0.0173866,-0.0106526	0.00469379,0.0102018	3.67351,0.528126	0.00390212	0.0039023
2	rs142383590	133020487	C,NA	T,NA	0.991054,NA	0.0586311,NA	0.0209976,NA	2.28119,NA	0.00386903	0.0038774
2	rs1149560	133045944	A,A	G,G	0.249503,0.176587	-0.0166422,0.00910202	0.00456906,0.0112102	3.56842,0.380044	0.00368676	0.00368697
2	rs117349485	133170585	A,NA	C,NA	0.952286,NA	0.0234029,NA	0.00927543,NA	1.93433,NA	0.00299321	0.0029936
2	rs2718172	133036358	A,A	G,G	0.235586,0.174603	-0.0162619,0.0115958	0.00465908,0.0112602	3.31664,0.518414	0.00268242	0.00268257
2	rs1149563	133036685	A,A	C,C	0.235586,0.174603	-0.0162619,0.0114535	0.00465908,0.0112602	3.31664,0.509938	0.00264536	0.00264551
2	rs78603810	133186691	T,NA	A,NA	0.952286,NA	0.0229775,NA	0.00927543,NA	1.8781,NA	0.00261731	0.00261767
2	rs7808300	133044130	T,T	C,C	0.766402,0.824405	0.0161203,-0.0130025	0.00467279,0.0112351	3.25108,0.607047	0.0025585	0.00255864
2	rs17167039	133041944	T,T	C,C	0.767396,0.824405	0.0162363,-0.0120478	0.00467973,0.0112351	3.2828,0.547338	0.00247962	0.00247976
2	rs3886462	133035643	T,T	C,C	0.764414,0.825397	0.0160296,-0.0120747	0.00465908,0.0112602	3.23611,0.547338	0.00241394	0.00241408
2	rs28792487	133035995	C,C	A,A	0.764414,0.825397	0.0160296,-0.0120279	0.00465908,0.0112602	3.23611,0.544488	0.00240251	0.00240265
2	rs7808008	133043996	T,T	C,C	0.76839,0.824405	0.0161248,-0.0128629	0.00468673,0.0112351	3.23611,0.598157	0.00236521	0.00236535
2	rs73148939	133037181	T,T	C,C	0.781312,0.998016	0.0170888,0.0810346	0.00478316,0.0960615	3.45184,0.399125	0.0020536	0.00205379
2	rs1986692	133743393	G,G	A,A	0.587475,0.564484	-0.0147124,-0.00231113	0.00401624,0.00862135	3.6037,0.103119	0.00192092	0.00192331
2	rs745593	133052386	T,T	C,C	0.767396,0.824405	0.0160038,-0.0107612	0.00467973,0.0112351	3.20298,0.470887	0.0018817	0.00188183
2	rs17167248	133432447	NA,C	NA,T	NA,0.980159	NA,-0.0720167	NA,0.0306528	NA,1.7258	0.00187431	0.00187647
2	rs1317056	132973218	C,C	T,T	0.811133,0.985119	0.017586,0.0155637	0.00505144,0.0353055	3.30204,0.180892	0.00166951	0.00166963
2	rs76063392	133241516	A,NA	G,NA	0.94334,NA	-0.035502,NA	0.00855199,NA	4.48074,NA	0.00166035	0.00175604
2	rs117423758	133443737	NA,C	NA,G	NA,0.983135	NA,-0.0738409	NA,0.0331973	NA,1.5829	0.0015404	0.00154238
2	rs78678758	132978647	A,NA	G,NA	0.991054,NA	0.0518535,NA	0.0209976,NA	1.8687,NA	0.00152943	0.00153275
2	rs116871583	133589386	G,NA	A,NA	0.976143,NA	0.0418411,NA	0.0129561,NA	2.90647,NA	0.00149872	0.00150365
2	rs73165617	132800701	A,NA	G,NA	0.991054,NA	0.0683997,NA	0.0209976,NA	2.94926,NA	0.00146874	0.00147131
2	rs55977260	133687790	G,G	T,T	0.90159,0.90873	0.00561012,-0.0488737	0.00663768,0.014843	0.400113,3.00336	0.0014536	0.00145546
2	rs7457999	133748235	C,C	T,T	0.755467,0.793651	-0.0107483,0.00367835	0.00460006,0.010563	1.71082,0.138067	0.00140837	0.00140857
2	rs11770490	132971305	C,C	T,T	0.798211,0.998016	0.0161064,0.146264	0.00492643,0.0960615	2.96745,0.893278	0.00138375	0.00138398
2	rs75924380	133152424	NA,A	NA,G	NA,0.925595	NA,0.0472211	NA,0.0162889	NA,2.42668	0.00136963	0.00137218
2	rs142167692	133323155	A,NA	G,NA	0.985089,NA	-0.0328085,NA	0.0163138,NA	1.35344,NA	0.00120759	0.00120859
2	rs191385323	133462613	C,NA	T,NA	0.986084,NA	0.0561846,NA	0.0168779,NA	3.05952,NA	0.00120417	0.00121122
2	rs17167477	133825460	C,C	T,T	0.919483,0.66369	0.023869,0.0127136	0.00726648,0.00904796	2.99118,0.79593	0.00114689	0.00114777
2	rs112823051	133818687	C,C	T,T	0.919483,0.670635	0.024123,0.0118614	0.00726648,0.00909539	3.04531,0.716255	0.00106973	0.00107058
2	rs74624125	133816668	T,T	C,C	0.919483,0.671627	0.0240701,0.0117742	0.00726648,0.00910239	3.03399,0.708128	0.00103212	0.00103294
2	rs79703605	133557211	C,NA	A,NA	0.99006,NA	-0.0433542,NA	0.01993,NA	1.52862,NA	0.00102152	0.0010221
2	rs76842755	133630142	C,C	T,T	0.921471,0.9375	0.0119188,-0.047278	0.00734995,0.0176595	0.979289,2.12937	0.000992188	0.000993024
2	rs73454651	133818890	T,T	A,A	0.919483,0.670635	0.0238161,0.0118614	0.00726648,0.00909539	2.97997,0.716255	0.000954042	0.000954804
2	rs185145806	133607419	C,NA	T,NA	0.976143,NA	0.0394881,NA	0.0129561,NA	2.63732,NA	0.000930642	0.000933627
2	rs73454664	133823008	T,T	C,C	0.919483,0.671627	0.0236151,0.0121542	0.00726648,0.00910239	2.93758,0.74044	0.000919179	0.000919912
2	rs13242614	132966299	C,NA	T,NA	0.902585,NA	-0.0301886,NA	0.00666778,NA	5.22418,NA	0.000911127	0.00101277
2	rs78720493	133024713	A,NA	G,NA	0.9334,NA	-0.0324704,NA	0.00792989,NA	4.37392,NA	0.000896864	0.00094309
2	rs11982121	133789188	T,T	C,C	0.678926,0.524802	0.00777776,0.0187055	0.00423473,0.00855989	1.17875,1.53955	0.000885212	0.000885484
2	rs62462541	133786031	G,NA	C,NA	0.993042,NA	0.0647151,NA	0.0237851,NA	2.18628,NA	0.000873131	0.000877635
2	rs35166480	133690784	G,NA	A,NA	0.989066,NA	0.057095,NA	0.0190121,NA	2.57308,NA	0.000870101	0.000873025
2	rs11974903	133374688	A,NA	G,NA	0.987078,NA	0.0561697,NA	0.0175062,NA	2.87485,NA	0.000864811	0.00086955
2	rs75976953	133551176	A,NA	G,NA	0.941352,NA	-0.0326112,NA	0.00841466,NA	3.97306,NA	0.000846886	0.000876962
2	rs116881079	132999801	NA,C	NA,T	NA,0.872024	NA,-0.0285638	NA,0.012796	NA,1.59178	0.000806164	0.000806755
2	rs34102361	132987500	G,NA	A,NA	0.903579,NA	-0.0301421,NA	0.00669838,NA	5.16762,NA	0.000779316	0.000866797
2	rs62462533	133770621	A,A	G,G	0.736581,0.759921	-0.0106943,-0.00880247	0.00448855,0.0100079	1.76468,0.421246	0.000777141	0.000777315
2	rs118138569	133034010	T,NA	C,NA	0.964215,NA	0.0263999,NA	0.0106439,NA	1.88181,NA	0.000760621	0.000764213
2	rs11971451	133815391	G,G	A,A	0.918489,0.685516	0.0222833,0.0142556	0.00722595,0.00920651	2.68956,0.915356	0.000759514	0.000760088
2	rs117359401	133548562	T,NA	C,NA	0.95328,NA	0.0187785,NA	0.0093687,NA	1.34651,NA	0.000729458	0.000729721
2	rs147818636	133282637	T,NA	C,NA	0.988072,NA	0.0561755,NA	0.0182119,NA	2.69068,NA	0.000719403	0.000722481
2	rs73454654	133820109	A,A	G,G	0.906561,0.669643	0.0207888,0.0119845	0.00679323,0.00908845	2.65528,0.7275	0.000712839	0.000713459
2	rs1343697	132952983	G,G	C,C	0.803181,0.998016	0.0159711,0.0830529	0.00497278,0.0960615	2.87958,0.411987	0.000693463	0.00069356
2	rs189112839	133169875	NA,A	NA,T	NA,0.945437	NA,0.0502424	NA,0.0188207	NA,2.11942	0.000684078	0.000685425
2	rs143591526	133640201	T,NA	C,NA	0.988072,NA	0.0548371,NA	0.0182119,NA	2.58447,NA	0.000677168	0.000679922
2	rs75373246	133586779	T,NA	G,NA	0.987078,NA	0.0542495,NA	0.0175062,NA	2.71163,NA	0.000655331	0.000658425
2	rs7796567	133625831	A,A	G,G	0.11332,0.119048	0.0101109,-0.0250547	0.00623739,0.0131998	0.978744,1.23897	0.000642265	0.000642881
2	rs144310311	133042673	NA,A	NA,G	NA,0.874008	NA,-0.0269983	NA,0.0128817	NA,1.44256	0.000630963	0.000631442
2	rs1222398	133815049	A,A	C,C	0.081511,0.335317	-0.0224913,-0.0120551	0.00722594,0.00905458	2.73176,0.7374	0.000617372	0.000617894
2	rs77484877	132999020	A,NA	G,NA	0.939364,NA	-0.0318218,NA	0.00828432,NA	3.91212,NA	0.000616155	0.000639968
2	rs55974805	133771130	T,T	C,C	0.734592,0.797619	-0.0109299,-0.000796113	0.00447775,0.0106395	1.83418,0.0267091	0.000604932	0.0006051
2	rs17167457	133819640	A,A	G,G	0.922465,0.670635	0.0229955,0.0120133	0.00739292,0.00909539	2.72866,0.729172	0.000603306	0.000603799
2	rs150080949	132695403	NA,G	NA,A	NA,0.984127	NA,-0.0842422	NA,0.0342017	NA,1.86093	0.000597353	0.000598801
2	rs146265674	133542728	T,NA	C,NA	0.987078,NA	0.0533819,NA	0.0175062,NA	2.63949,NA	0.000582946	0.00058607
2	rs10954433	133586349	G,NA	A,NA	0.010934,NA	-0.0474812,NA	0.0190124,NA	1.90269,NA	0.000572311	0.000574502
2	rs11978174	133815048	G,G	C,C	0.918489,0.665675	0.022185,0.0122155	0.00722595,0.00906124	2.66974,0.750496	0.000568932	0.000569416
2	rs79184355	132933061	NA,G	NA,A	NA,0.83631	NA,-0.0216082	NA,0.0115534	NA,1.21153	0.000557542	0.000558013
2	rs448323	133816269	A,A	G,G	0.081511,0.334325	-0.0220871,-0.012261	0.00722594,0.00906124	2.65007,0.754447	0.000553967	0.000554439
2	rs144055658	133467658	A,NA	G,NA	0.986084,NA	0.0507702,NA	0.0168779,NA	2.58022,NA	0.000544028	0.000546889
2	rs13240997	133135373	A,A	C,C	0.675944,0.714286	-0.0193687,-0.00986968	0.00422449,0.0094624	5.34269,0.527348	0.000540547	0.000666638
2	rs13241123	133135507	T,T	A,A	0.675944,0.713294	-0.0193257,-0.0101136	0.00422449,0.00945258	5.32153,0.545686	0.000539701	0.00066529
2	rs77112963	133259399	A,A	G,G	0.765408,0.928571	-0.024713,-0.0230677	0.00466591,0.0165981	6.92798,0.783579	0.000538024	0.00412826
2	rs76506970	133567095	G,NA	C,NA	0.936382,NA	-0.030741,NA	0.00810069,NA	3.83053,NA	0.000533351	0.000558001
2	rs55861416	133814659	A,A	C,C	0.918489,0.671627	0.0220827,0.0120682	0.00722595,0.00910239	2.64918,0.733068	0.000529087	0.000529545
2	rs17167448	133815851	T,T	C,C	0.918489,0.665675	0.022084,0.0119177	0.00722595,0.00906124	2.64946,0.724855	0.000526718	0.000527171
2	rs79629559	133512467	T,NA	C,NA	0.939364,NA	-0.0301683,NA	0.00828432,NA	3.56715,NA	0.000517474	0.000533921
2	rs142789772	133220113	A,NA	G,NA	0.988072,NA	0.0534926,NA	0.0182119,NA	2.47998,NA	0.000507861	0.000509955
2	rs73454633	133815874	C,C	T,T	0.918489,0.665675	0.0219299,0.0119177	0.00722595,0.00906124	2.61866,0.724855	0.000500028	0.000500461
2	rs17167451	133818424	C,C	G,G	0.917495,0.669643	0.0215098,0.0120349	0.00718617,0.00908845	2.55902,0.731802	0.000499546	0.00049996
2	rs78696036	133818416	C,C	T,T	0.917495,0.669643	0.0215098,0.0120349	0.00718617,0.00908845	2.55902,0.731802	0.000499546	0.00049996
2	rs13246630	133821619	G,G	A,A	0.362823,0.511905	-0.0107947,-0.015894	0.00411209,0.00855178	2.0624,1.20005	0.000493926	0.000495841
2	rs2345065	132978674	A,A	G,G	0.973161,0.873016	0.0297731,-0.0240416	0.0122339,0.0128386	1.82545,1.21379	0.000483187	0.000483636
2	rs13244007	133260825	G,G	A,A	0.765408,0.928571	-0.0243661,-0.0253784	0.00466591,0.0165981	6.75238,0.898711	0.000481176	0.00348647
2	rs76794740	133868568	NA,T	NA,C	NA,0.955357	NA,-0.0540904	NA,0.0206987	NA,2.04724	0.000478449	0.000480264
2	rs140339306	133540605	G,NA	A,NA	0.987078,NA	0.0507414,NA	0.0175062,NA	2.42601,NA	0.000475966	0.000478438
2	rs150564912	132965329	NA,C	NA,T	NA,0.973214	NA,-0.0573913	NA,0.0264757	NA,1.52026	0.000473303	0.000474264
2	rs11767986	133019951	G,NA	A,NA	0.966203,NA	0.0163883,NA	0.0109412,NA	0.872335,NA	0.000467136	0.000467231
2	rs73436986	132995087	NA,G	NA,A	NA,0.872024	NA,-0.0252134	NA,0.012796	NA,1.31165	0.000465297	0.000465686
2	rs434744	133891008	T,T	C,C	0.840954,0.855159	0.0067938,-0.0321156	0.0054062,0.012146	0.680116,2.08671	0.000459459	0.000459918
2	rs73436989	133005108	T,T	G,G	0.973161,0.874008	0.0291636,-0.0240519	0.0122339,0.0128817	1.76616,1.20843	0.00045121	0.000451616
2	rs73165663	132931544	C,NA	T,NA	0.900596,NA	0.0198218,NA	0.00660805,NA	2.56816,NA	0.000451208	0.000451598
2	rs73454662	133821642	G,G	T,T	0.917495,0.669643	0.0216095,0.0123484	0.00718617,0.00908845	2.57879,0.758841	0.000450955	0.000451374
2	rs17166977	132939451	NA,A	NA,G	NA,0.825397	NA,-0.0204366	NA,0.0112602	NA,1.15781	0.000450622	0.000451014
2	rs187051347	133066224	A,NA	G,NA	0.983101,NA	-0.0241982,NA	0.0153396,NA	0.940507,NA	0.000449635	0.000450096
2	rs12113384	133411133	A,NA	G,NA	0.907555,NA	0.0131018,NA	0.00682591,NA	1.26018,NA	0.000449581	0.000449779
2	rs13223275	133054720	G,G	A,A	0.734592,0.763889	-0.0234546,-0.00791481	0.00447775,0.0100654	6.78971,0.36485	0.000446986	0.00164862
2	rs7810739	133458524	T,NA	C,NA	0.910537,NA	0.0132868,NA	0.00692737,NA	1.25877,NA	0.000446553	0.00044676
2	rs73454641	133818412	C,C	T,T	0.918489,0.669643	0.0216289,0.0120349	0.00722595,0.00908845	2.55902,0.731802	0.000444492	0.000444886
```
