## Supplementary material for "Characterization of shared and ancestry-specific signals driving complex traits using multi-ancestry fine-mapping": susiex_nc3.cs80.snp

```
BP	SNP	PIP(CS1)	LogBF(CS1,Pop1)	LogBF(CS1,Pop2)	PIP(CS2)	LogBF(CS2,Pop1)	LogBF(CS2,Pop2)
132628654	rs116939372	8.0327e-08	-1.66361	-2.03417e-10	3.94229e-05	-1.5838	-2.03417e-10
132629069	rs12386603	8.70191e-08	-1.58358	-2.03417e-10	4.39522e-05	-1.47504	-2.03417e-10
132629489	rs11977063	2.60246e-08	-1.73283	-1.05784	1.20078e-05	-1.73836	-1.03422
132630046	rs929714	2.57836e-08	-1.55502	-1.24495	1.14182e-05	-1.58231	-1.24062
132631170	rs74466698	7.59269e-08	-1.71994	-2.03417e-10	3.60548e-05	-1.6731	-2.03417e-10
132631202	rs112566958	7.94578e-08	-1.67449	-2.03417e-10	3.88037e-05	-1.59963	-2.03417e-10
132631281	rs10954398	2.35425e-08	-1.64375	-1.24715	1.05921e-05	-1.67512	-1.22291
132631401	rs7787392	2.58052e-08	-1.72791	-1.07122	1.18472e-05	-1.73762	-1.04843
132631964	rs10240304	7.99112e-08	-1.6688	-2.03417e-10	3.91282e-05	-1.5913	-2.03417e-10
132632868	rs10488214	2.71533e-07	-1.22526e-10	-0.445627	0.000132183	-1.22526e-10	-0.373957
132633132	rs139424572	1.27209e-07	-1.22526e-10	-1.20388	5.91899e-05	-1.22526e-10	-1.17739
132633302	rs144907163	8.04656e-08	-1.66188	-2.03417e-10	3.95205e-05	-1.58132	-2.03417e-10
132633798	rs17166813	2.31569e-08	-1.69599	-1.21142	1.22304e-05	-1.55527	-1.19895
132634063	rs72607795	2.89881e-07	-1.22526e-10	-0.380241	0.000142209	-1.22526e-10	-0.300849
132634242	rs115359217	1.47501e-05	3.5493	-2.03417e-10	0.00879474	3.82377	-2.03417e-10
132634512	rs10278995	1.00853e-07	-1.43605	-2.03417e-10	5.28834e-05	-1.29006	-2.03417e-10
132634640	rs7796514	2.39399e-08	-1.72926	-1.1449	1.09735e-05	-1.73775	-1.1249
132634679	rs10282039	2.62874e-08	-1.53254	-1.24808	1.1783e-05	-1.56237	-1.22912
132634737	rs7796910	2.36944e-08	-1.73179	-1.15268	1.08783e-05	-1.73826	-1.13312
132634837	rs6467451	2.37864e-08	-1.72926	-1.15133	1.08999e-05	-1.73775	-1.13164
132634993	rs118080861	8.07035e-08	-1.65893	-2.03417e-10	3.96876e-05	-1.57711	-2.03417e-10
132635253	rs117839521	8.14161e-08	-1.65014	-2.03417e-10	4.01839e-05	-1.56468	-2.03417e-10
132635623	rs4731921	2.36875e-08	-1.72926	-1.1555	1.08501e-05	-1.73775	-1.13621
132636154	rs10243533	1.0369e-07	-1.4083	-2.03417e-10	5.46938e-05	-1.25639	-2.03417e-10
132636948	rs78136188	2.38441e-08	-1.67748	-1.2007	1.28445e-05	-1.51858	-1.18664
132637005	rs150591514	8.0562e-08	-1.66068	-2.03417e-10	3.95884e-05	-1.57961	-2.03417e-10
132637579	rs10248248	2.91136e-08	-1.519	-1.15951	1.3429e-05	-1.61791	-1.04282
132638057	rs117870435	8.0562e-08	-1.66068	-2.03417e-10	3.95884e-05	-1.57961	-2.03417e-10
132638645	rs117349909	8.13481e-08	-1.65097	-2.03417e-10	4.01368e-05	-1.56585	-2.03417e-10
132638878	rs7781070	2.38014e-08	-1.73833	-1.14163	1.10916e-05	-1.73094	-1.12102
132638879	rs7781195	2.38039e-08	-1.73823	-1.14163	1.10799e-05	-1.73199	-1.12102
132639577	rs12533584	2.92227e-08	-1.52454	-1.15023	1.34823e-05	-1.62795	-1.02882
132640202	rs116947780	1.24749e-07	-1.22526e-10	-1.22341	5.8291e-05	-1.22526e-10	-1.1927
132640781	rs55973681	2.84545e-07	-1.22526e-10	-0.398822	0.000139474	-1.22526e-10	-0.320264
132640955	rs117765359	8.04294e-08	-1.66233	-2.03417e-10	3.9495e-05	-1.58197	-2.03417e-10
132641281	rs11983398	2.92513e-08	-1.519	-1.15479	1.35254e-05	-1.61791	-1.03567
132641519	rs74439568	1.01045e-07	-1.43415	-2.03417e-10	5.3006e-05	-1.28774	-2.03417e-10
132641967	rs76981097	7.63613e-08	-1.71424	-2.03417e-10	3.64317e-05	-1.6627	-2.03417e-10
132642148	rs140348926	8.11243e-08	-1.65373	-2.03417e-10	3.99814e-05	-1.56973	-2.03417e-10
132642797	rs146801193	8.11243e-08	-1.65373	-2.03417e-10	3.99814e-05	-1.56973	-2.03417e-10
132642961	rs28710211	1.02543e-07	-1.41943	-2.03417e-10	5.39621e-05	-1.26986	-2.03417e-10
132642998	rs145614083	2.42925e-07	-1.22526e-10	-0.55696	0.000115873	-1.22526e-10	-0.505648
132643864	rs10238727	1.00684e-07	-1.43773	-2.03417e-10	5.27756e-05	-1.2921	-2.03417e-10
132644156	rs117314897	8.10579e-08	-1.65455	-2.03417e-10	3.99352e-05	-1.57089	-2.03417e-10
132644903	rs6951454	2.63663e-08	-1.72847	-1.04916	1.25824e-05	-1.69499	-1.03086
132645047	rs76857224	8.79007e-08	-1.5735	-2.03417e-10	3.61738e-05	-1.66981	-2.03417e-10
132645089	rs75468200	9.99318e-08	-1.44522	-2.03417e-10	5.22952e-05	-1.30124	-2.03417e-10
132645222	rs7804370	2.32341e-08	-1.73829	-1.16581	1.08113e-05	-1.72998	-1.14757
132645346	rs77493143	9.88895e-08	-1.45571	-2.03417e-10	5.16288e-05	-1.31406	-2.03417e-10
132645417	rs28361975	1.00474e-07	-1.43981	-2.03417e-10	5.26416e-05	-1.29464	-2.03417e-10
132645427	rs74318532	9.90521e-08	-1.45407	-2.03417e-10	5.17328e-05	-1.31205	-2.03417e-10
132645647	rs78291128	8.75585e-08	-1.5774	-2.03417e-10	4.74443e-05	-1.39859	-2.03417e-10
132645770	rs2343633	2.32246e-08	-1.73746	-1.16704	1.08436e-05	-1.72563	-1.14894
132646222	rs10247871	1.01389e-07	-1.43075	-2.03417e-10	5.32259e-05	-1.2836	-2.03417e-10
132646357	rs10263224	2.57128e-08	-1.72849	-1.07423	1.22559e-05	-1.69504	-1.0571
132646359	rs117308006	7.98038e-08	-1.67014	-2.03417e-10	3.90516e-05	-1.59326	-2.03417e-10
132646958	rs77886666	9.96038e-08	-1.44851	-2.03417e-10	5.20856e-05	-1.30526	-2.03417e-10
132647504	rs116899079	8.0666e-08	-1.65939	-2.03417e-10	3.96613e-05	-1.57777	-2.03417e-10
132648024	rs183064434	7.99282e-08	-1.66858	-2.03417e-10	3.91403e-05	-1.59099	-2.03417e-10
132648216	rs7783736	2.58152e-08	-1.73731	-1.06143	1.29593e-05	-1.65263	-1.0437
132648284	rs191807276	8.06621e-08	-1.65944	-2.03417e-10	3.96586e-05	-1.57784	-2.03417e-10
132648376	rs7801119	2.30545e-08	-1.7351	-1.17675	1.08008e-05	-1.71882	-1.15971
132649642	rs4731922	2.63154e-08	-1.71638	-1.06317	1.2684e-05	-1.67228	-1.04552
132649651	rs17166820	1.82923e-07	-1.22526e-10	-0.840646	8.24903e-05	-1.22526e-10	-0.845463
132650190	rs17166821	2.6322e-08	-1.7142	-1.0651	1.27059e-05	-1.66854	-1.04754
132650458	rs56196277	2.48266e-08	-1.65977	-1.17803	1.20883e-05	-1.60477	-1.16113
132651130	rs11981132	2.63316e-08	-1.71192	-1.06702	1.27292e-05	-1.6647	-1.04955
132651302	rs2042067	3.00748e-08	-1.4052	-1.24082	1.37272e-05	-1.43723	-1.20153
132651425	rs7799350	2.46823e-08	-1.66332	-1.1803	1.20018e-05	-1.60942	-1.16367
132652066	rs4728274	2.47423e-08	-1.65977	-1.18143	1.20426e-05	-1.60477	-1.16492
132652316	rs4731923	2.49837e-08	-1.65344	-1.17805	1.21379e-05	-1.60065	-1.16116
132652341	rs4731924	2.46153e-08	-1.66717	-1.17917	1.19563e-05	-1.61448	-1.1624
132652640	rs7798220	2.6105e-08	-1.71638	-1.0712	1.25778e-05	-1.67228	-1.05393
132652878	rs17166828	2.28756e-08	-1.72488	-1.19476	1.04894e-05	-1.72788	-1.17991
132653037	rs117271993	8.66168e-08	-1.58822	-2.03417e-10	3.76444e-05	-1.62996	-2.03417e-10
132653589	rs80014365	2.24976e-08	-1.73817	-1.19814	1.07821e-05	-1.69653	-1.18373
132654255	rs6971707	2.29411e-08	-1.73424	-1.18254	1.07531e-05	-1.71678	-1.16617
132655155	rs142439942	1.43564e-07	-1.22526e-10	-1.08293	6.90374e-05	-1.22526e-10	-1.02349
132655492	rs77536594	1.10564e-07	-1.34411	-2.03417e-10	3.38372e-05	-1.73658	-2.03417e-10
132655782	rs117551236	1.8576e-07	-0.825255	-2.03417e-10	4.74916e-05	-1.39759	-2.03417e-10
132656873	rs12707063	7.3378e-08	-1.2025	-0.55159	4.22911e-05	-1.2811	-0.232463
132657259	rs2058944	2.58104e-08	-1.72212	-1.07681	1.23763e-05	-1.68255	-1.05981
132657680	rs7787607	9.79595e-08	-1.46516	-2.03417e-10	3.47983e-05	-1.70858	-2.03417e-10
132658084	rs2058945	9.35661e-08	-1.51104	-2.03417e-10	3.43234e-05	-1.72232	-2.03417e-10
132659059	rs2042068	2.88072e-08	-1.44974	-1.23935	1.32069e-05	-1.47949	-1.19791
132659374	rs6960797	2.88085e-08	-1.44974	-1.23931	1.32046e-05	-1.47949	-1.19809
132660489	rs7799141	2.81353e-08	-1.5637	-1.14899	1.30347e-05	-1.65685	-1.03368
132660520	rs144663601	2.73584e-08	-1.60832	-1.13237	1.36706e-05	-1.5312	-1.11169
132661197	rs62465311	9.2371e-08	-1.5239	-2.03417e-10	6.98598e-05	-1.01165	-2.03417e-10
132661213	rs17166840	2.87664e-07	-1.22526e-10	-0.387918	0.000140831	-1.22526e-10	-0.310586
132661637	rs1421303	2.89495e-08	-1.44481	-1.23935	1.32935e-05	-1.47295	-1.19791
132662469	rs1011837	2.88288e-08	-1.44974	-1.2386	1.32304e-05	-1.47949	-1.19614
132662568	rs11766271	9.73541e-08	-1.47136	-2.03417e-10	3.47279e-05	-1.7106	-2.03417e-10
132663138	rs2160895	2.85468e-08	-1.4581	-1.24007	1.308e-05	-1.48741	-1.19965
132663381	rs10269475	2.83098e-08	-1.46715	-1.23935	1.29911e-05	-1.49597	-1.19791
132663425	rs6947589	2.97886e-08	-1.57602	-1.07957	1.41986e-05	-1.66519	-0.939811
132664010	rs1014700	2.86738e-08	-1.55737	-1.13636	1.33815e-05	-1.65251	-1.01176
132664757	rs4731925	2.87763e-08	-1.54438	-1.14578	1.3301e-05	-1.64349	-1.02682
132665320	rs79002883	9.42908e-08	-1.50333	-2.03417e-10	4.22474e-05	-1.5146	-2.03417e-10
132665401	rs12673741	2.54352e-07	-1.22526e-10	-0.510993	0.000123955	-1.22526e-10	-0.438227
132666184	rs147237996	7.89819e-08	-1.68049	-2.03417e-10	3.62198e-05	-1.66854	-2.03417e-10
132666768	rs7781843	2.40692e-08	-1.7364	-1.13237	1.13761e-05	-1.71493	-1.1117
132666858	rs151010339	1.00074e-06	-1.22526e-10	0.858782	0.000414787	-1.22526e-10	0.769621
132666863	rs6948238	2.92176e-08	-1.43265	-1.24229	1.33359e-05	-1.4633	-1.20439
132666888	rs6948353	2.98016e-08	-1.41418	-1.24097	1.36195e-05	-1.44577	-1.20088
132667026	rs62465313	3.18242e-07	-0.286899	-2.03417e-10	0.000123158	-0.444674	-2.03417e-10
132667147	rs139955552	1.30217e-07	-1.22526e-10	-1.18051	5.82341e-05	-1.22526e-10	-1.19367
132667955	rs6467453	2.84765e-08	-1.55737	-1.14326	1.32304e-05	-1.65251	-1.02312
132668685	rs12673767	2.81173e-08	-1.47525	-1.23807	1.2945e-05	-1.50363	-1.19381
132671335	rs6467454	2.73614e-08	-1.50251	-1.23807	1.28149e-05	-1.51373	-1.19381
132671407	rs6467455	2.73833e-08	-1.50251	-1.23727	1.28385e-05	-1.51373	-1.19196
132671534	rs4731927	2.89356e-08	-1.52719	-1.15745	1.31208e-05	-1.6398	-1.04414
132671688	rs148400771	1.2307e-07	-1.22526e-10	-1.23696	5.5338e-05	-1.22526e-10	-1.24468
132672067	rs10239315	2.76173e-08	-1.49483	-1.23644	1.29594e-05	-1.50624	-1.19008
132672192	rs6967168	2.34847e-08	-1.73821	-1.15515	1.11064e-05	-1.71408	-1.13654
132672270	rs6947082	2.9688e-08	-1.50602	-1.15295	1.3365e-05	-1.62518	-1.04033
132672310	rs10269293	2.74298e-08	-1.50251	-1.23558	1.28872e-05	-1.51373	-1.18818
132672329	rs10269489	7.0025e-08	-1.30979	-0.491071	4.09413e-05	-1.372	-0.174006
132672849	rs12155297	2.96891e-08	-1.50602	-1.15292	1.34046e-05	-1.62518	-1.03737
132673434	rs71535712	2.08131e-07	-0.711544	-2.03417e-10	5.51302e-05	-1.24845	-2.03417e-10
132673520	rs191306628	2.57074e-08	-1.65346	-1.14947	1.17594e-05	-1.66356	-1.12993
132673521	rs1009909	2.85067e-08	-1.46232	-1.23725	1.30966e-05	-1.49092	-1.19487
132673522	rs183488672	3.81043e-07	-1.22526e-10	-0.106799	0.000179662	-1.22526e-10	-0.0670683
132674075	rs1011639	2.87293e-08	-1.45452	-1.23727	1.35899e-05	-1.45686	-1.19196
132674561	rs78936923	7.85338e-07	0.616403	-2.03417e-10	5.28822e-05	-1.29008	-2.03417e-10
132675366	rs1421304	2.93847e-08	-1.52372	-1.14552	1.32055e-05	-1.64863	-1.02888
132675441	rs1421306	2.92814e-08	-1.52719	-1.14557	1.33146e-05	-1.6398	-1.02948
132677357	rs6956407	2.38702e-08	-1.73723	-1.13985	1.13739e-05	-1.707	-1.11982
132677793	rs28629389	3.0237e-08	-1.40389	-1.23676	1.36617e-05	-1.45128	-1.19227
132678428	rs7811834	2.97312e-08	-1.50945	-1.14806	1.32759e-05	-1.63907	-1.03313
132678578	rs7794951	2.86913e-08	-1.4581	-1.23502	1.32267e-05	-1.48741	-1.1885
132679678	rs7784869	2.3487e-08	-1.73802	-1.15525	1.10992e-05	-1.71462	-1.13664
132679798	rs1421307	3.04689e-08	-1.48743	-1.14557	1.35213e-05	-1.62439	-1.02948
132680427	rs13239310	2.84855e-08	-1.46715	-1.23316	1.31651e-05	-1.49597	-1.1846
132681030	rs10276900	2.82934e-08	-1.58201	-1.12507	1.3316e-05	-1.6692	-0.999984
132681093	rs10247648	3.01666e-08	-1.50223	-1.14075	1.34824e-05	-1.63429	-1.02247
132681317	rs74501863	7.92484e-08	-1.67712	-2.03417e-10	4.27778e-05	-1.50212	-2.03417e-10
132681426	rs6977953	2.85422e-08	-1.57602	-1.12231	1.34219e-05	-1.66519	-0.996065
132683047	rs7809527	2.82832e-08	-1.47525	-1.23219	1.30908e-05	-1.50363	-1.18261
132683626	rs10237617	2.81244e-08	-1.48088	-1.23219	1.3078e-05	-1.50461	-1.18261
132684307	rs1035293	2.77657e-08	-1.49483	-1.23108	1.30858e-05	-1.50624	-1.18038
132684387	rs1035294	8.399e-08	-1.24501	-0.374002	5.0409e-05	-1.31194	-0.0260369
132684498	rs10267826	2.79831e-08	-1.48703	-1.23108	1.31859e-05	-1.49862	-1.18038
132684929	rs7802619	2.79521e-08	-1.48703	-1.23219	1.31565e-05	-1.49862	-1.18261
132685064	rs4731928	2.94229e-08	-1.52719	-1.14075	1.34083e-05	-1.6398	-1.02247
132685268	rs72607796	3.01723e-07	-1.22526e-10	-0.340202	0.000148197	-1.22526e-10	-0.259603
132685769	rs74957592	1.4793e-07	-1.22526e-10	-1.05297	6.24445e-05	-1.22526e-10	-1.12387
132685816	rs4728277	2.84343e-08	-1.59088	-1.11124	1.36259e-05	-1.66568	-0.980485
132685943	rs10275575	2.77349e-08	-1.49483	-1.23219	1.30567e-05	-1.50624	-1.18261
132687988	rs34941712	2.87055e-07	-1.22526e-10	-0.390037	0.000140683	-1.22526e-10	-0.311633
132688560	rs79663369	6.58389e-07	0.440084	-2.03417e-10	4.90612e-05	-1.36508	-2.03417e-10
132688841	rs6467457	2.91133e-08	-1.44535	-1.23316	1.36763e-05	-1.45788	-1.1846
132688852	rs6467458	2.93918e-08	-1.43681	-1.23219	1.38187e-05	-1.44952	-1.18261
132688953	rs62465318	2.41354e-08	-1.73217	-1.13386	1.14916e-05	-1.70322	-1.11331
132689271	rs10085702	2.8147e-08	-1.47911	-1.23316	1.32323e-05	-1.49088	-1.1846
132689699	rs55790233	5.22486e-07	0.208887	-2.03417e-10	0.000301777	0.451546	-2.03417e-10
132690133	rs60141001	2.67121e-08	-1.59718	-1.16741	1.321e-05	-1.64585	-1.03132
132690370	rs6959725	2.76818e-08	-1.49483	-1.23411	1.30051e-05	-1.50624	-1.18657
132690684	rs13233438	2.78985e-08	-1.48703	-1.23411	1.31045e-05	-1.49862	-1.18657
132691534	rs10267851	5.75498e-08	-1.59494	-0.402124	3.47017e-05	-1.64994	-0.061416
132691625	rs10264205	2.27699e-08	-1.68555	-1.23872	1.05368e-05	-1.70653	-1.19674
132691858	rs56182580	2.58767e-08	-1.704	-1.09236	1.33934e-05	-1.58996	-1.07342
132692299	rs35598556	1.02072e-07	-1.42404	-2.03417e-10	3.5456e-05	-1.68985	-2.03417e-10
132692468	rs6467459	2.42991e-08	-1.69867	-1.16061	1.17454e-05	-1.73832	-1.05636
132692500	rs140199795	9.11053e-08	-1.5377	-2.03417e-10	3.84973e-05	-1.60756	-2.03417e-10
132692532	rs12535119	1.02545e-07	-1.48546	0.0660479	4.69651e-05	-1.57826	0.169517
132693060	rs76058127	3.23016e-07	-1.22526e-10	-0.272011	0.000129123	-1.22526e-10	-0.397375
132693320	rs139525365	2.20672e-07	-1.22526e-10	-0.653033	9.28398e-05	-1.22526e-10	-0.727269
132693536	rs10253995	3.82367e-08	-1.67222	-0.733698	1.64085e-05	-1.58199	-0.87835
132693770	rs6969420	2.40714e-08	-1.69961	-1.16908	1.16495e-05	-1.73836	-1.06452
132693941	rs117588400	2.34646e-07	-1.22526e-10	-0.591633	0.000111073	-1.22526e-10	-0.547954
132693997	rs112689820	9.67882e-08	-1.49782	0.020638	4.54666e-05	-1.59614	0.154973
132694001	rs113827847	9.27641e-08	-1.46992	-0.0497297	4.24729e-05	-1.5902	0.0809222
132694017	rs12707068	3.54696e-08	-1.67537	-0.805665	1.57546e-05	-1.57704	-0.923968
132694079	rs12707069	3.65195e-08	-1.67986	-0.772009	1.60832e-05	-1.56965	-0.910717
132694557	rs74939204	1.72256e-07	-0.929023	0.0282911	4.41903e-05	-1.56432	0.094682
132694923	rs7807434	3.757e-08	-1.66781	-0.755692	1.60002e-05	-1.58858	-0.89696
132695003	rs62465321	4.11689e-07	-0.0294438	-2.03417e-10	0.000157137	-0.201026	-2.03417e-10
132695403	rs150080949	1.44894e-06	-1.22526e-10	1.22887	0.000597353	-1.22526e-10	1.13436
132695441	rs10262122	3.77253e-08	-1.66369	-0.755692	1.59066e-05	-1.59445	-0.89696
132696711	rs12707072	3.42158e-08	-1.73774	-0.779283	2.11423e-05	-1.29003	-0.916836
132696952	rs62465322	2.88336e-08	-1.56224	-1.12593	1.34113e-05	-1.66084	-1.0012
132697829	rs10230652	2.85481e-08	-1.55737	-1.14075	1.3239e-05	-1.65251	-1.02247
132698067	rs4728278	3.08473e-08	-1.47271	-1.14795	1.39854e-05	-1.59168	-1.02845
132698149	rs10274628	2.88068e-08	-1.55093	-1.13817	1.33478e-05	-1.64805	-1.01874
132698885	rs2160896	3.06564e-08	-1.47671	-1.15016	1.40935e-05	-1.58069	-1.03174
132699246	rs2111815	1.1193e-07	-1.47126	0.139418	4.90474e-05	-1.61104	0.245682
132699295	rs2111816	2.85725e-08	-1.5399	-1.15737	1.3288e-05	-1.62877	-1.04251
132700606	rs10227317	3.42047e-08	-1.73807	-0.779283	2.13632e-05	-1.27964	-0.916836
132700883	rs10227864	2.20491e-08	-1.71667	-1.23977	2.06118e-05	-1.05814	-1.17414
132700947	rs80313136	8.41282e-08	-1.61737	-2.03417e-10	7.83675e-05	-0.896734	-2.03417e-10
132702771	rs11982160	8.8262e-08	-1.63779	0.0683898	5.0986e-05	-1.49854	0.171949
132702796	rs75141149	1.24293e-07	-1.22526e-10	-1.22707	5.93198e-05	-1.22526e-10	-1.1752
132703385	rs10954401	9.15886e-08	-1.63269	0.100282	5.22973e-05	-1.50626	0.205065
132703463	rs62465325	9.79188e-08	-1.46557	-2.03417e-10	7.66793e-05	-0.918511	-2.03417e-10
132703923	rs1833447	2.4288e-08	-1.69712	-1.16261	1.19153e-05	-1.7256	-1.05473
132704072	rs10277418	3.21893e-08	-1.73793	-0.840151	2.08228e-05	-1.25581	-0.96629
132704259	rs10247898	2.45357e-08	-1.68471	-1.16487	1.19613e-05	-1.71834	-1.05813
132705873	rs147610976	1.52087e-07	-1.22526e-10	-1.02526	6.3976e-05	-1.22526e-10	-1.09964
132706112	rs13223619	2.93821e-08	-1.50223	-1.1671	1.29662e-05	-1.63429	-1.06151
132706981	rs17421819	2.22764e-08	-1.71888	-1.22731	2.10066e-05	-1.07078	-1.14252
132707171	rs6973587	3.21368e-07	-1.22526e-10	-0.277124	0.000158272	-1.22526e-10	-0.19383
132707428	rs4731929	8.63844e-08	-1.5909	-2.03417e-10	3.57764e-05	-1.68086	-2.03417e-10
132708066	rs7810851	3.21368e-07	-1.22526e-10	-0.277124	0.000158272	-1.22526e-10	-0.19383
132708865	rs17421874	5.05922e-07	0.176671	-2.03417e-10	0.000191122	-0.0052307	-2.03417e-10
132709293	rs13235276	3.23462e-08	-1.73673	-0.836483	1.96894e-05	-1.31047	-0.967596
132710942	rs143024676	1.71222e-07	-0.90675	-2.03417e-10	4.83603e-05	-1.37947	-2.03417e-10
132711550	rs10248077	3.44723e-08	-1.72919	-0.78036	1.95416e-05	-1.3695	-0.916095
132712123	rs67235308	1.28637e-07	-1.19272	-2.03417e-10	3.79645e-05	-1.62149	-2.03417e-10
132712250	rs13226173	3.49196e-08	-1.7373	-0.759366	2.12878e-05	-1.30031	-0.899702
132712492	rs13226580	3.37445e-08	-1.73777	-0.793128	2.10165e-05	-1.28326	-0.929573
132713327	rs145490197	1.8637e-06	1.48061	-2.03417e-10	0.000124212	-0.436151	-2.03417e-10
132713924	rs10237904	2.26488e-08	-1.72296	-1.20665	2.15396e-05	-1.08859	-1.09966
132714739	rs2160897	3.07853e-08	-1.7293	-0.893373	1.78566e-05	-1.36875	-1.00702
132715548	rs79371912	4.07238e-07	-1.22526e-10	-0.0403147	0.000201326	-1.22526e-10	0.0467795
132715837	rs7807365	3.65803e-08	-1.73808	-0.712126	3.54747e-05	-1.29172	-0.397609
132716332	rs78749406	2.97248e-07	-0.355144	-2.03417e-10	3.61988e-05	-1.66912	-2.03417e-10
132716441	rs10246888	2.19611e-08	-1.7289	-1.23154	1.47441e-05	-1.39212	-1.17518
132716502	rs7808471	3.70262e-08	-1.37961	-1.05848	1.34848e-05	-1.55525	-1.10133
132717638	rs56093868	2.18523e-08	-1.73488	-1.23052	1.51242e-05	-1.36879	-1.17305
132717725	rs117691920	1.62876e-07	-0.95672	-2.03417e-10	5.93531e-05	-1.17464	-2.03417e-10
132718087	rs7798910	2.22412e-08	-1.71783	-1.22993	1.39598e-05	-1.44767	-1.17429
132719216	rs10488217	8.03368e-08	-1.66348	-2.03417e-10	3.40184e-05	-1.73124	-2.03417e-10
132719349	rs78193687	2.58318e-07	-0.49552	-2.03417e-10	0.00010972	-0.56021	-2.03417e-10
132720555	rs117880813	1.22646e-07	-1.22526e-10	-1.24041	5.51765e-05	-1.22526e-10	-1.24761
132721625	rs76120086	1.38514e-07	-1.22526e-10	-1.11874	6.65387e-05	-1.22526e-10	-1.06036
132722683	rs7796888	2.27192e-08	-1.70442	-1.22208	1.3149e-05	-1.51771	-1.16408
132723525	rs10253870	2.27755e-08	-1.7007	-1.22333	1.30867e-05	-1.52021	-1.16634
132724335	rs17166873	2.31383e-07	-1.22526e-10	-0.605639	0.00011714	-1.22526e-10	-0.49477
132724590	rs138669732	1.2618e-07	-1.22526e-10	-1.212	5.67783e-05	-1.22526e-10	-1.21899
132725143	rs72607797	2.31288e-07	-1.22526e-10	-0.606048	0.000116714	-1.22526e-10	-0.498415
132725898	rs58712861	4.81807e-08	-1.10822	-1.06653	1.25622e-05	-1.6298	-1.09765
132726051	rs10265672	2.22937e-08	-1.72651	-1.2189	1.44777e-05	-1.4298	-1.15574
132727695	rs55861011	3.20874e-08	-1.45796	-1.12329	1.25918e-05	-1.69332	-1.03177
132727843	rs28519693	2.23623e-08	-1.72479	-1.21755	1.42574e-05	-1.44752	-1.15334
132728006	rs190202091	1.3573e-07	-1.22526e-10	-1.13904	6.659e-05	-1.22526e-10	-1.05959
132728249	rs139888074	1.24189e-07	-1.22526e-10	-1.22791	5.71611e-05	-1.22526e-10	-1.21227
132728713	rs74456002	9.35997e-08	-1.51068	-2.03417e-10	3.63912e-05	-1.66382	-2.03417e-10
132729814	rs12707076	2.29534e-08	-1.69244	-1.2238	1.29862e-05	-1.52705	-1.1672
132729932	rs17337790	6.86157e-08	-0.738259	-1.08293	1.11113e-05	-1.73764	-1.11255
132729981	rs12707077	2.22241e-08	-1.72389	-1.22464	1.43511e-05	-1.42813	-1.16619
132730966	rs10215041	2.23226e-08	-1.71828	-1.22583	1.38368e-05	-1.46238	-1.16843
132731331	rs55716595	2.012e-07	-1.22526e-10	-0.74541	0.000100616	-1.22526e-10	-0.646832
132731615	rs10238562	2.32658e-08	-1.68017	-1.22256	1.26779e-05	-1.55334	-1.16495
132732992	rs13239083	2.29979e-08	-1.68867	-1.22564	1.27399e-05	-1.53001	-1.1834
132733353	rs114904760	1.33645e-07	-1.22526e-10	-1.15452	6.27346e-05	-1.22526e-10	-1.11923
132734665	rs35931523	2.39226e-07	-1.22526e-10	-0.572301	0.000118933	-1.22526e-10	-0.479585
132735620	rs6467460	3.53307e-08	-1.27988	-1.20508	1.11927e-05	-1.62021	-1.22268
132735931	rs10226377	2.25429e-08	-1.72479	-1.2095	1.45175e-05	-1.44752	-1.13526
132737581	rs116930608	1.75612e-07	-0.881435	-2.03417e-10	5.5419e-05	-1.24322	-2.03417e-10
132737722	rs75879130	1.23288e-07	-1.22526e-10	-1.23519	5.6192e-05	-1.22526e-10	-1.22937
132738099	rs117259512	9.76451e-08	-1.46837	-2.03417e-10	3.39066e-05	-1.73453	-2.03417e-10
132739501	rs117588838	1.18594e-07	-1.274	-2.03417e-10	6.086e-05	-1.14957	-2.03417e-10
132740994	rs62465353	1.28056e-07	-1.19724	-2.03417e-10	0.000131918	-0.375963	-2.03417e-10
132741421	rs10247802	2.24653e-08	-1.71347	-1.22427	1.38599e-05	-1.46849	-1.16065
132741488	rs17422732	3.55843e-08	-1.30905	-1.16876	1.16809e-05	-1.60468	-1.19551
132741607	rs12707078	2.24122e-08	-1.71347	-1.22664	1.37964e-05	-1.46849	-1.16524
132741757	rs12531471	2.88382e-08	-1.54464	-1.14337	1.18981e-05	-1.72328	-1.05849
132741896	rs6953845	2.33868e-08	-1.67412	-1.22341	1.2616e-05	-1.56152	-1.16165
132742557	rs17338210	2.55302e-07	-0.507266	-2.03417e-10	0.000109637	-0.560972	-2.03417e-10
132743709	rs1362896	2.31764e-08	-1.68442	-1.22216	1.27854e-05	-1.55052	-1.15932
132744623	rs7782890	2.23982e-08	-1.71526	-1.22547	1.39117e-05	-1.46245	-1.16296
132745225	rs9641946	2.33356e-08	-1.68017	-1.21956	1.28101e-05	-1.55334	-1.15457
132745313	rs77937076	2.76397e-07	-0.427874	-2.03417e-10	3.59372e-05	-1.67637	-2.03417e-10
132745997	rs10246247	4.67645e-08	-1.73834	-0.466249	4.63179e-05	-1.33881	-0.0838082
132746688	rs10249829	2.26625e-08	-1.70353	-1.22547	1.33966e-05	-1.50018	-1.16296
132746796	rs79143202	4.76098e-07	0.115913	-2.03417e-10	0.000142136	-0.301359	-2.03417e-10
132747418	rs10266231	2.39613e-08	-1.67617	-1.1971	1.32846e-05	-1.55386	-1.11768
132748398	rs10254836	2.23976e-08	-1.71412	-1.22664	1.37892e-05	-1.46902	-1.16524
132751172	rs149676167	8.68083e-08	-1.58601	-2.03417e-10	3.81427e-05	-1.61681	-2.03417e-10
132751663	rs74950408	1.21738e-07	-1.22526e-10	-1.24784	5.58355e-05	-1.22526e-10	-1.23573
132753308	rs17166883	2.51308e-07	-1.22526e-10	-0.523032	0.000125179	-1.22526e-10	-0.428399
132754323	rs147484416	7.47184e-08	-1.73599	-2.03417e-10	7.16469e-05	-0.986394	-2.03417e-10
132755062	rs144024167	3.09205e-07	-1.22526e-10	-0.315708	0.000146544	-1.22526e-10	-0.270819
132755083	rs148698646	1.3024e-07	-1.22526e-10	-1.18033	6.09385e-05	-1.22526e-10	-1.14828
132755254	rs142219618	7.58186e-08	-1.72137	-2.03417e-10	4.85367e-05	-1.37582	-2.03417e-10
132756548	rs146457733	8.2374e-08	-1.63844	-2.03417e-10	7.6082e-05	-0.926332	-2.03417e-10
132756655	rs11763893	2.35874e-08	-1.6631	-1.2259	1.21393e-05	-1.59534	-1.16636
132757929	rs117007879	8.9643e-08	-1.55388	-2.03417e-10	5.10989e-05	-1.32438	-2.03417e-10
132758168	rs74956117	1.21985e-07	-1.22526e-10	-1.24581	5.51502e-05	-1.22526e-10	-1.24808
132758272	rs75369386	2.64253e-08	-1.58183	-1.19356	1.12662e-05	-1.62113	-1.21521
132758324	rs147027278	9.1807e-08	-1.53002	-2.03417e-10	4.63744e-05	-1.4214	-2.03417e-10
132758632	rs12667425	2.2574e-08	-1.69751	-1.2354	1.29297e-05	-1.51505	-1.18357
132759749	rs143860710	7.49004e-08	-1.73355	-2.03417e-10	3.46313e-05	-1.71339	-2.03417e-10
132759756	rs74794800	2.47176e-07	-1.22526e-10	-0.53961	0.000116481	-1.22526e-10	-0.500413
132760123	rs10488220	4.33402e-08	-1.73436	-0.546272	4.0343e-05	-1.38396	-0.176766
132760805	rs10954404	4.18575e-08	-1.73809	-0.577347	4.11371e-05	-1.32599	-0.215243
132761321	rs28695545	2.35725e-08	-1.65304	-1.23659	1.18326e-05	-1.59576	-1.19152
132761884	rs17166887	2.29567e-07	-1.22526e-10	-0.613518	0.000115935	-1.22526e-10	-0.505111
132764738	rs182917036	1.24101e-07	-1.22526e-10	-1.22861	5.68677e-05	-1.22526e-10	-1.21742
132765477	rs12537090	2.25235e-08	-1.69185	-1.2433	1.2658e-05	-1.51347	-1.20638
132766584	rs11769814	4.69269e-08	-1.72926	-0.471862	3.76455e-05	-1.54184	-0.0880933
132766704	rs17338845	8.60536e-08	-1.59474	-2.03417e-10	3.45619e-05	-1.71539	-2.03417e-10
132766864	rs3735036	2.53871e-07	-1.22526e-10	-0.512883	0.000128791	-1.22526e-10	-0.399949
132767245	rs2880936	4.64068e-08	-1.72744	-0.484828	3.64268e-05	-1.55888	-0.103956
132767566	rs6947682	2.51795e-08	-1.59277	-1.23092	1.06644e-05	-1.7116	-1.17963
132768478	rs184920524	2.51013e-07	-1.22526e-10	-0.524205	0.000127234	-1.22526e-10	-0.412113
132769251	rs145504692	1.07658e-07	-1.37075	-2.03417e-10	3.91218e-05	-1.59146	-2.03417e-10
132769318	rs11772724	2.53911e-08	-1.58049	-1.23482	1.05271e-05	-1.71651	-1.18768
132770338	rs2344730	2.55358e-08	-1.57481	-1.23482	1.05056e-05	-1.71856	-1.18768
132770429	rs2344731	4.59665e-08	-1.72411	-0.497687	3.54167e-05	-1.57125	-0.119712
132770902	rs7800495	2.49671e-07	-1.22526e-10	-0.529567	0.000126503	-1.22526e-10	-0.417875
132773285	rs78194284	2.5361e-07	-1.22526e-10	-0.513913	0.0001211	-1.22526e-10	-0.461529
132773903	rs6955632	4.7586e-08	-1.72411	-0.46306	3.46959e-05	-1.57125	-0.140275
132773950	rs6955659	2.56099e-07	-1.22526e-10	-0.504147	0.00012233	-1.22526e-10	-0.451421
132774159	rs6467462	4.69319e-08	-1.71796	-0.48305	3.33856e-05	-1.58987	-0.160151
132774385	rs6956445	2.56099e-07	-1.22526e-10	-0.504147	0.00012233	-1.22526e-10	-0.451421
132774918	rs17339165	2.59659e-08	-1.55514	-1.23779	1.03736e-05	-1.72465	-1.19423
132775133	rs9649584	2.61318e-08	-1.54833	-1.23823	1.03447e-05	-1.72643	-1.19523
132775564	rs17166889	2.56099e-07	-1.22526e-10	-0.504147	0.00012233	-1.22526e-10	-0.451421
132776179	rs10225786	2.56099e-07	-1.22526e-10	-0.504147	0.00012233	-1.22526e-10	-0.451421
132776798	rs7803936	2.73193e-08	-1.50875	-1.23337	1.27e-05	-1.47308	-1.24346
132777172	rs10954405	2.60707e-08	-1.54833	-1.24057	1.0288e-05	-1.72643	-1.20073
132777678	rs9649044	2.6561e-08	-1.54833	-1.22193	1.05292e-05	-1.72643	-1.17756
132778023	rs144188061	2.57902e-07	-1.22526e-10	-0.497132	0.000123221	-1.22526e-10	-0.444163
132778261	rs72607798	2.45111e-07	-1.22526e-10	-0.547999	0.000118089	-1.22526e-10	-0.486702
132778796	rs60856323	2.56505e-07	-1.22526e-10	-0.502565	0.00012253	-1.22526e-10	-0.449785
132778866	rs4626540	5.12989e-08	-1.71033	-0.401714	3.37816e-05	-1.60494	-0.133282
132779143	rs117127691	7.66163e-08	-1.7109	-2.03417e-10	5.92992e-05	-1.17555	-2.03417e-10
132779383	rs2880598	5.26024e-08	-1.69031	-0.396642	3.25971e-05	-1.6351	-0.138824
132779465	rs12707082	2.96506e-08	-1.72625	-0.933977	2.19899e-05	-1.52142	-0.646138
132779561	rs59797320	2.56768e-07	-1.22526e-10	-0.501539	0.00012266	-1.22526e-10	-0.448723
132780371	rs74947700	1.27257e-07	-1.2035	-2.03417e-10	4.37941e-05	-1.47864	-2.03417e-10
132780874	rs6955237	2.64149e-07	-1.22526e-10	-0.473199	0.00012631	-1.22526e-10	-0.419407
132781533	rs117637773	1.55626e-07	-1.22526e-10	-1.00226	7.0754e-05	-1.22526e-10	-0.998934
132781601	rs2343296	2.44596e-08	-1.62534	-1.22735	1.08239e-05	-1.68972	-1.18666
132781865	rs1987261	4.52924e-08	-1.726	-0.510567	3.13704e-05	-1.55155	-0.260725
132781867	rs76943210	2.4289e-07	-1.22526e-10	-0.557101	0.000116255	-1.22526e-10	-0.502357
132782036	rs6651127	2.40658e-07	-1.22526e-10	-0.566335	0.000115647	-1.22526e-10	-0.507601
132782294	rs6970711	2.39297e-07	-1.22526e-10	-0.572006	0.000114965	-1.22526e-10	-0.513512
132782365	rs146053817	1.64037e-07	-0.949619	-2.03417e-10	9.17818e-05	-0.73873	-2.03417e-10
132782546	rs9791792	2.46086e-08	-1.61498	-1.23163	1.06656e-05	-1.69691	-1.19421
132783149	rs7791284	4.30462e-08	-1.73793	-0.549508	2.99626e-05	-1.55233	-0.305864
132783197	rs72607799	2.4072e-07	-1.22526e-10	-0.566076	0.000115176	-1.22526e-10	-0.511682
132783334	rs185939140	9.01081e-08	-1.5487	-2.03417e-10	4.63527e-05	-1.42186	-2.03417e-10
132783390	rs7791731	4.39156e-08	-1.72425	-0.543195	2.99262e-05	-1.56088	-0.298535
132783414	rs181915840	8.19572e-08	-1.64351	-2.03417e-10	3.6296e-05	-1.66644	-2.03417e-10
132783436	rs190716231	3.16878e-07	-0.291194	-2.03417e-10	9.96252e-05	-0.656729	-2.03417e-10
132783463	rs7808382	2.39721e-07	-1.22526e-10	-0.570237	0.000115178	-1.22526e-10	-0.511668
132784554	rs2343316	4.30953e-08	-1.72425	-0.56205	2.92778e-05	-1.56088	-0.32044
132784740	rs10954406	4.25529e-08	-1.72448	-0.574482	2.87738e-05	-1.56377	-0.334905
132784755	rs143057924	8.08049e-08	-1.65767	-2.03417e-10	3.38856e-05	-1.73515	-2.03417e-10
132785472	rs1806748	4.24168e-08	-1.72768	-0.574482	2.92429e-05	-1.5476	-0.334905
132785591	rs10273816	2.37589e-07	-1.22526e-10	-0.57917	0.00011411	-1.22526e-10	-0.52098
132786126	rs10274483	4.25268e-08	-1.72368	-0.575899	2.84728e-05	-1.57264	-0.336556
132786142	rs10245117	4.16098e-08	-1.72549	-0.595885	2.80768e-05	-1.56628	-0.356918
132786157	rs11975772	2.79033e-08	-1.52629	-1.19468	1.32624e-05	-1.45655	-1.21666
132786197	rs10488223	7.87644e-08	-1.68325	-2.03417e-10	6.29926e-05	-1.11513	-2.03417e-10
132786293	rs10274748	2.33906e-07	-1.22526e-10	-0.594791	0.000112266	-1.22526e-10	-0.537271
132786370	rs72607800	2.44405e-07	-1.22526e-10	-0.550885	0.000117524	-1.22526e-10	-0.491503
132786545	rs10275007	4.05248e-08	-1.72571	-0.622085	2.7049e-05	-1.56919	-0.391302
132787810	rs2343315	3.88114e-08	-1.72549	-0.665504	2.59731e-05	-1.56628	-0.434799
132787857	rs2343314	4.06424e-08	-1.72719	-0.617714	2.74668e-05	-1.55981	-0.385359
132787893	rs2343313	4.07113e-08	-1.72549	-0.617714	2.72895e-05	-1.56628	-0.385359
132787983	rs2343312	4.05863e-08	-1.72199	-0.624286	2.66668e-05	-1.58168	-0.393051
132788101	rs10282739	4.09649e-08	-1.72529	-0.61171	2.77123e-05	-1.55793	-0.378337
132788107	rs2343311	4.0895e-08	-1.72699	-0.61171	2.78966e-05	-1.5513	-0.378337
132788357	rs113960110	7.64239e-08	-1.71342	-2.03417e-10	4.08167e-05	-1.54905	-2.03417e-10
132788371	rs182735145	1.8808e-07	-1.22526e-10	-0.812844	7.92809e-05	-1.22526e-10	-0.885146
132788396	rs77790353	2.2486e-07	-0.634234	-2.03417e-10	3.78408e-05	-1.62476	-2.03417e-10
132788602	rs11771534	2.3052e-08	-1.71456	-1.19739	1.14332e-05	-1.66502	-1.1566
132789166	rs6970069	3.93838e-08	-1.71802	-0.658335	2.59551e-05	-1.56878	-0.432996
132789269	rs76538630	3.22686e-07	-0.273032	-2.03417e-10	0.000101203	-0.641019	-2.03417e-10
132789774	rs10276897	3.89766e-08	-1.71397	-0.67278	2.60449e-05	-1.5721	-0.426222
132789778	rs11768845	2.53449e-08	-1.57788	-1.23926	1.03783e-05	-1.70946	-1.20896
132790566	rs117460040	2.72769e-07	-1.22526e-10	-0.441086	0.000128877	-1.22526e-10	-0.399287
132791081	rs56153964	2.42421e-08	-1.62469	-1.23693	1.05694e-05	-1.69596	-1.20421
132791998	rs10248144	3.93889e-08	-1.72549	-0.650735	2.66535e-05	-1.56628	-0.408942
132792838	rs78142513	1.13901e-07	-1.31438	-2.03417e-10	4.47905e-05	-1.45615	-2.03417e-10
132792882	rs62467374	2.68256e-07	-0.45777	-2.03417e-10	0.000112887	-0.531753	-2.03417e-10
132793329	rs4731933	2.40395e-08	-1.62983	-1.24018	1.04918e-05	-1.69273	-1.21482
132793637	rs4731934	3.72274e-08	-1.7292	-0.703467	2.56258e-05	-1.55585	-0.458692
132794130	rs17424227	2.67806e-08	-1.51577	-1.24626	1.25556e-05	-1.48002	-1.24796
132794486	rs10954407	3.71526e-08	-1.72571	-0.708965	2.51193e-05	-1.56919	-0.465315
132794601	rs11761700	3.73574e-08	-1.72571	-0.703467	2.52862e-05	-1.56919	-0.458692
132795471	rs149498448	1.24316e-07	-1.22526e-10	-1.22688	5.58962e-05	-1.22526e-10	-1.23465
132795603	rs10263897	1.32939e-07	-1.15982	-2.03417e-10	9.66525e-05	-0.687022	-2.03417e-10
132795695	rs10234512	1.43893e-07	-1.08064	-2.03417e-10	0.000107445	-0.581163	-2.03417e-10
132796024	rs79999023	3.09975e-07	-0.313221	-2.03417e-10	3.5335e-05	-1.69327	-2.03417e-10
132796245	rs2880604	3.57756e-08	-1.68528	-0.787165	2.12442e-05	-1.62987	-0.572191
132796315	rs17166897	2.08262e-07	-1.22526e-10	-0.710916	0.000101204	-1.22526e-10	-0.641007
132796323	rs17424324	4.90321e-08	-0.915869	-1.24137	9.98772e-06	-1.72714	-1.22965
132796466	rs56759003	4.15132e-08	-1.07941	-1.24429	9.94984e-06	-1.71256	-1.24802
132796605	rs4728279	3.34131e-08	-1.69707	-0.843691	2.096e-05	-1.59549	-0.620035
132796735	rs4731935	2.24066e-08	-1.70772	-1.23264	1.09199e-05	-1.66074	-1.20682
132796956	rs117476667	2.75636e-07	-0.43063	-2.03417e-10	8.83535e-05	-0.776797	-2.03417e-10
132797012	rs11981179	3.46497e-08	-1.69254	-0.811881	2.10283e-05	-1.61718	-0.595098
132797144	rs17339794	3.55715e-08	-1.69661	-0.781561	2.15075e-05	-1.63163	-0.558115
132797209	rs7780540	3.55922e-08	-1.69893	-0.77865	2.18676e-05	-1.62434	-0.548795
132797280	rs7780579	2.14065e-07	-1.22526e-10	-0.683433	0.00010485	-1.22526e-10	-0.605612
132797906	rs62467376	1.23207e-07	-1.23585	-2.03417e-10	0.000111313	-0.545801	-2.03417e-10
132798024	rs11764777	3.45805e-08	-1.69967	-0.806754	2.109e-05	-1.62658	-0.582768
132798252	rs78878232	1.37043e-07	-1.12942	-2.03417e-10	3.39621e-05	-1.7329	-2.03417e-10
132798968	rs13242586	2.72677e-07	-0.441424	-2.03417e-10	6.17865e-05	-1.13446	-2.03417e-10
132800092	rs62467377	7.75299e-08	-1.69905	-2.03417e-10	3.37788e-05	-1.73831	-2.03417e-10
132800395	rs6963163	3.61863e-08	-1.69721	-0.763823	2.2722e-05	-1.61213	-0.522676
132800527	rs10046599	4.47246e-08	-1.52362	-0.725564	2.10397e-05	-1.73572	-0.476013
132800556	rs10954408	4.22445e-08	-1.59427	-0.711963	2.17245e-05	-1.71555	-0.464146
132800701	rs73165617	2.57634e-06	1.80441	-2.03417e-10	0.00146874	2.03402	-2.03417e-10
132801215	rs10226765	2.17644e-08	-1.73821	-1.23122	1.19947e-05	-1.55771	-1.21597
132801216	rs72607801	1.77549e-07	-1.22526e-10	-0.870465	8.79994e-05	-1.22526e-10	-0.780814
132801582	rs7801321	7.55115e-08	-1.72543	-2.03417e-10	3.38401e-05	-1.7365	-2.03417e-10
132801788	rs10267221	7.77924e-08	-1.69567	-2.03417e-10	3.41347e-05	-1.72783	-2.03417e-10
132803279	rs6950923	3.0978e-08	-1.36852	-1.24792	1.27908e-05	-1.46791	-1.24151
132803403	rs75315507	9.39555e-08	-1.50689	-2.03417e-10	3.89003e-05	-1.59714	-2.03417e-10
132803595	rs79779681	9.20403e-08	-1.52748	-2.03417e-10	3.82836e-05	-1.61312	-2.03417e-10
132804434	rs12707083	5.60062e-08	-1.28784	-0.736407	2.53472e-05	-1.68899	-0.336483
132804472	rs6956329	1.60639e-07	-0.970552	-2.03417e-10	5.10024e-05	-1.32627	-2.03417e-10
132804599	rs7793721	4.21888e-08	-1.54518	-0.762375	2.34465e-05	-1.73829	-0.365137
132804620	rs55737605	2.18971e-08	-1.71658	-1.24678	1.16392e-05	-1.5667	-1.23706
132804896	rs116488543	7.61157e-08	-1.71746	-2.03417e-10	3.38033e-05	-1.73759	-2.03417e-10
132804902	rs76248644	7.61157e-08	-1.71746	-2.03417e-10	3.38033e-05	-1.73759	-2.03417e-10
132804981	rs77422420	7.77214e-08	-1.69658	-2.03417e-10	3.39307e-05	-1.73382	-2.03417e-10
132805055	rs7777197	4.79066e-08	-1.04853	-1.13193	1.53211e-05	-1.59966	-0.929251
132805104	rs2343323	3.27342e-08	-1.37128	-1.19001	2.10849e-05	-0.977852	-1.23173
132805848	rs17166902	1.30866e-07	-0.11152	-1.06402	1.96309e-05	-1.27968	-1.00136
132806355	rs151036449	1.3337e-07	-1.22526e-10	-1.15659	5.92126e-05	-1.22526e-10	-1.17701
132806864	rs10954409	7.69335e-08	-0.464241	-1.24253	1.14607e-05	-1.62058	-1.19864
132807146	rs192239801	1.64131e-07	-0.949046	-2.03417e-10	4.4549e-05	-1.46155	-2.03417e-10
132808993	rs150063389	4.96157e-05	4.76235	-2.03417e-10	0.00013778	-0.332483	-2.03417e-10
132809024	rs59529032	1.31887e-07	-1.22526e-10	-1.16777	6.57597e-05	-1.22526e-10	-1.07214
132809230	rs35692244	1.1922e-06	2.28073	-1.24688	1.21839e-05	-1.5541	-1.20393
132810239	rs9886121	7.33425e-08	-0.508011	-1.24656	1.09906e-05	-1.65434	-1.20677
132810671	rs140808216	7.48738e-08	-1.73391	-2.03417e-10	3.40788e-05	-1.72947	-2.03417e-10
132810996	rs73165618	4.3956e-08	-1.05686	-1.20967	1.82968e-05	-1.11841	-1.23301
132811386	rs77266212	0.000549158	8.20479	-1.03837	1.1367e-05	-1.72636	-1.10107
132811702	rs12536359	1.37456e-07	0.120686	-1.2471	1.01647e-05	-1.72942	-1.2098
132811790	rs79282173	0.000112985	5.5853	-2.03417e-10	0.000171997	-0.110668	-2.03417e-10
132812020	rs148678952	1.38418e-07	-1.11943	-2.03417e-10	4.04435e-05	-1.55824	-2.03417e-10
132813195	rs10232490	1.21624e-07	-0.00105996	-1.24771	1.02587e-05	-1.71558	-1.21444
132813492	rs4728280	8.56946e-08	-0.351571	-1.24735	1.05813e-05	-1.68757	-1.21149
132813905	rs4038364	8.9047e-08	-0.313197	-1.24735	1.05099e-05	-1.69433	-1.21149
132813934	rs4038363	4.19633e-08	-1.12106	-1.19186	1.71764e-05	-1.19339	-1.22122
132814496	rs4236638	8.56499e-08	-0.351571	-1.24787	1.05352e-05	-1.68757	-1.21586
132814642	rs4620226	8.73036e-08	-0.332577	-1.24774	1.05127e-05	-1.69113	-1.21443
132814721	rs187796401	1.24881e-07	-1.22235	-2.03417e-10	3.83417e-05	-1.61161	-2.03417e-10
132815161	rs183790397	7.54245e-08	-1.72658	-2.03417e-10	3.88807e-05	-1.59765	-2.03417e-10
132815659	rs142236344	1.37936e-07	-1.22526e-10	-1.12292	6.00146e-05	-1.22526e-10	-1.16356
132815880	rs4501529	1.3685e-06	2.41971	-1.24795	1.23234e-05	-1.52576	-1.22089
132816149	rs2880594	8.74422e-08	-0.332577	-1.24616	1.06099e-05	-1.69113	-1.20523
132816251	rs117805252	7.61744e-08	-1.71669	-2.03417e-10	3.55168e-05	-1.68814	-2.03417e-10
132817035	rs143249347	1.19493e-07	-1.26645	-2.03417e-10	3.75314e-05	-1.63297	-2.03417e-10
132818122	rs116924427	1.17993e-07	-1.27909	-2.03417e-10	3.73096e-05	-1.63889	-2.03417e-10
132818340	rs59325670	0.000704268	8.65804	-1.24284	1.23046e-05	-1.70876	-1.03941
132818672	rs78624257	1.77337e-07	-1.22526e-10	-0.871658	8.04613e-05	-1.22526e-10	-0.870367
132818721	rs73165623	4.48267e-08	-1.19277	-1.05414	1.789e-05	-1.26063	-1.11328
132818793	rs117295419	1.20596e-07	-1.25727	-2.03417e-10	3.76955e-05	-1.6286	-2.03417e-10
132818939	rs148133607	1.2176e-07	-1.24766	-2.03417e-10	3.78698e-05	-1.62399	-2.03417e-10
132819000	rs17424957	4.53998e-08	-1.18382	-1.05038	1.8097e-05	-1.25226	-1.11014
132819470	rs117435881	1.27183e-07	-1.22526e-10	-1.20409	5.92224e-05	-1.22526e-10	-1.17684
132819798	rs4236639	0.000625532	8.34269	-1.04604	1.18724e-05	-1.7182	-1.06572
132820026	rs2880602	0.00109945	8.89479	-1.03418	1.18418e-05	-1.71975	-1.06676
132820200	rs73165626	4.68758e-08	-0.99412	-1.20809	2.1807e-05	-0.943894	-1.23202
132821236	rs10281523	7.93244e-07	1.32202	-0.6956	1.70575e-05	-1.18962	-1.23194
132821583	rs4731936	1.36357e-07	0.0763514	-1.21079	1.08945e-05	-1.68984	-1.18004
132821780	rs4731937	8.24237e-07	1.34843	-0.683685	1.68361e-05	-1.20072	-1.2339
132821794	rs77721866	1.80139e-07	-1.22526e-10	-0.855982	7.29156e-05	-1.22526e-10	-0.96884
132822204	rs7459152	3.33517e-08	-1.65832	-0.884287	1.53325e-05	-1.3289	-1.19926
132822216	rs7456888	8.20894e-07	1.3472	-0.686519	1.68201e-05	-1.20213	-1.23345
132822264	rs78013488	7.87535e-08	-1.68339	-2.03417e-10	3.45559e-05	-1.71557	-2.03417e-10
132822540	rs2343319	0.00314679	9.26064	-0.348457	9.99911e-06	-1.70886	-1.24679
132823737	rs142953054	1.10651e-07	-1.34333	-2.03417e-10	3.61462e-05	-1.67057	-2.03417e-10
132824117	rs7800900	0.000343067	7.10592	-0.409954	9.69778e-06	-1.73817	-1.24807
132824636	rs116963784	1.11622e-07	-1.33459	-2.03417e-10	3.62783e-05	-1.66692	-2.03417e-10
132824955	rs2003426	3.08515e-08	-1.64865	-0.971877	1.46923e-05	-1.34314	-1.22768
132825211	rs117628292	1.03847e-07	-1.40679	-2.03417e-10	3.42348e-05	-1.7249	-2.03417e-10
132825878	rs11980115	0.000278514	7.10503	-0.617517	9.80257e-06	-1.73817	-1.23733
132826886	rs10954410	1.32595e-07	0.0110415	-1.17345	1.15552e-05	-1.67847	-1.13254
132827574	rs117917080	1.11961e-07	-1.33156	-2.03417e-10	3.63247e-05	-1.66565	-2.03417e-10
132828320	rs2343318	0.00273405	9.30047	-0.528889	1.00319e-05	-1.70676	-1.24561
132828573	rs17166918	3.26677e-08	-1.65479	-0.908535	1.5082e-05	-1.33676	-1.20788
132828575	rs58832693	0.00307134	9.44929	-0.561381	1.01402e-05	-1.69833	-1.24331
132829010	rs10233509	2.31511e-06	2.93357	-1.23607	1.26503e-05	-1.50765	-1.21282
132829312	rs62469905	1.09361e-07	-1.35505	-2.03417e-10	7.73336e-05	-0.910016	-2.03417e-10
132829572	rs34884911	1.35656e-07	0.0763514	-1.21594	1.08183e-05	-1.68984	-1.18706
132829585	rs118179458	7.75608e-08	-1.69865	-2.03417e-10	3.87897e-05	-1.59999	-2.03417e-10
132829685	rs73451334	3.32159e-08	-1.62489	-0.921796	1.42547e-05	-1.3887	-1.21236
132829875	rs6944266	4.35923e-07	0.730833	-0.703079	1.94003e-05	-1.05962	-1.23324
132830088	rs148777440	1.13307e-07	-1.31961	-2.03417e-10	3.65105e-05	-1.66054	-2.03417e-10
132830798	rs141273707	8.94877e-08	-1.55561	-2.03417e-10	4.0137e-05	-1.56585	-2.03417e-10
132830951	rs74575989	2.21596e-07	-1.22526e-10	-0.648855	7.40699e-05	-1.22526e-10	-0.953134
132831195	rs10255857	1.02198e-07	-0.19212	-1.23068	1.08916e-05	-1.66156	-1.20859
132831273	rs117519169	1.1405e-07	-1.31308	-2.03417e-10	3.70149e-05	-1.64682	-2.03417e-10
132831619	rs73165629	6.80524e-08	-0.722929	-1.1065	3.0051e-05	-0.698997	-1.15625
132831627	rs78469334	2.3762e-07	-0.579037	-2.03417e-10	0.000103545	-0.61814	-2.03417e-10
132832099	rs56173712	6.60022e-08	-0.722929	-1.13709	2.93303e-05	-0.698997	-1.18052
132832218	rs78048444	2.89387e-08	-1.61681	-1.06772	1.04076e-05	-1.73732	-1.17829
132832288	rs56262683	6.52717e-08	-0.734928	-1.13623	2.89961e-05	-0.711137	-1.17985
132832318	rs12707084	0.000386313	7.14335	-0.328653	9.72048e-06	-1.73797	-1.24594
132832555	rs6467466	0.00476512	9.59504	-0.26792	1.02462e-05	-1.68916	-1.24208
132832620	rs142426964	8.37478e-08	-1.6219	-2.03417e-10	5.05987e-05	-1.33422	-2.03417e-10
132835204	rs41519445	6.52035e-08	-0.722929	-1.14927	2.90553e-05	-0.698997	-1.18995
132835265	rs4236640	0.000419018	7.14335	-0.247388	9.77471e-06	-1.73797	-1.24037
132835517	rs73165630	6.70725e-08	-0.722929	-1.12101	2.97043e-05	-0.698997	-1.16786
132835532	rs6467467	0.00042791	7.17719	-0.260229	9.7622e-06	-1.73816	-1.24146
132836682	rs59315421	0.00810806	9.69912	0.159535	1.10459e-05	-1.66893	-1.18716
132837018	rs139374279	1.1205e-07	-1.33076	-2.03417e-10	3.67161e-05	-1.65493	-2.03417e-10
132837210	rs4480055	3.56189e-08	-1.53082	-0.94601	1.2957e-05	-1.468	-1.22851
132837303	rs13226158	7.87745e-08	-1.68312	-2.03417e-10	5.43034e-05	-1.26356	-2.03417e-10
132837672	rs11765889	3.28095e-08	-1.57287	-0.986122	1.3473e-05	-1.42108	-1.23638
132838047	rs10233554	1.06581e-07	-0.132763	-1.24804	1.03689e-05	-1.67411	-1.24523
132838971	rs35930927	1.88312e-07	0.0830283	-0.894639	1.61092e-05	-1.60895	-0.8698
132839203	rs62469941	7.46776e-08	-1.73653	-2.03417e-10	3.80095e-05	-1.62031	-2.03417e-10
132839306	rs10237964	1.20002e-07	-0.0145491	-1.24765	1.0254e-05	-1.69093	-1.23955
132839431	rs10238277	9.95997e-08	-0.2018	-1.24675	1.06239e-05	-1.65865	-1.23639
132839433	rs77234201	0.0171664	9.87874	0.730016	1.18259e-05	-1.66381	-1.12404
132839682	rs17425476	6.70549e-08	-0.722929	-1.12127	2.96981e-05	-0.698997	-1.16806
132839865	rs4142542	3.89687e-08	-1.5317	-0.855251	1.31051e-05	-1.47756	-1.20758
132840045	rs116958601	1.13754e-07	-1.31567	-2.03417e-10	3.69705e-05	-1.64802	-2.03417e-10
132840067	rs76581414	1.2239e-07	-1.2425	-2.03417e-10	3.95142e-05	-1.58148	-2.03417e-10
132840184	rs7802550	0.0151707	9.71522	0.769944	1.17435e-05	-1.68095	-1.11389
132840652	rs78926499	7.64654e-08	-1.71287	-2.03417e-10	3.61479e-05	-1.67052	-2.03417e-10
132841506	rs10954411	1.36108e-06	2.41426	-1.24794	1.17536e-05	-1.55082	-1.24316
132841789	rs4731939	0.0165938	9.90282	0.672012	1.16556e-05	-1.66696	-1.1354
132841885	rs12707085	1.01754e-07	-0.634899	-0.792253	1.48761e-05	-1.71164	-0.846742
132842082	rs183196294	1.05136e-07	-1.39446	-2.03417e-10	3.5734e-05	-1.68204	-2.03417e-10
132842125	rs77243763	2.78422e-07	-1.22526e-10	-0.420572	8.4339e-05	-1.22526e-10	-0.823299
132842551	rs62469945	9.75041e-08	-1.46982	-2.03417e-10	6.30459e-05	-1.11428	-2.03417e-10
132842858	rs12671437	4.66769e-08	-1.22927	-0.977193	1.24382e-05	-1.59897	-1.13841
132843460	rs2343268	4.41473e-08	-1.4476	-0.814578	1.21628e-05	-1.56645	-1.19332
132845090	rs117639945	1.54599e-07	-1.00888	-2.03417e-10	5.23943e-05	-1.29935	-2.03417e-10
132847555	rs188941165	2.91129e-07	-1.22526e-10	-0.375944	8.83454e-05	-1.22526e-10	-0.77689
132847736	rs117118223	1.15034e-07	-1.30449	-2.03417e-10	3.71278e-05	-1.64378	-2.03417e-10
132848976	rs140468173	1.15399e-07	-1.30132	-2.03417e-10	3.71829e-05	-1.6423	-2.03417e-10
132849038	rs6969448	7.41063e-08	-0.498186	-1.24602	1.12518e-05	-1.59044	-1.24718
132849048	rs151019319	1.17579e-07	-1.2826	-2.03417e-10	3.73819e-05	-1.63696	-2.03417e-10
132850180	rs146960908	5.01389e-07	0.167671	-2.03417e-10	5.28107e-05	-1.29143	-2.03417e-10
132850309	rs6975382	0.0397767	10.749	0.700033	1.30195e-05	-1.56023	-1.13146
132851234	rs10265697	7.58022e-08	-0.480002	-1.24158	1.11729e-05	-1.59663	-1.24802
132851638	rs76582525	1.33117e-07	-1.15848	-2.03417e-10	4.19467e-05	-1.52174	-2.03417e-10
132851794	rs35140405	7.33412e-08	-0.506512	-1.24808	1.14677e-05	-1.57661	-1.242
132852877	rs144034359	7.77687e-08	-1.69597	-2.03417e-10	4.39519e-05	-1.47505	-2.03417e-10
132853454	rs144525480	9.98502e-08	-1.44604	-2.03417e-10	5.00723e-05	-1.34468	-2.03417e-10
132854350	rs141147830	1.30962e-07	-1.22526e-10	-1.1748	5.87742e-05	-1.22526e-10	-1.18444
132854506	rs111951331	7.73027e-08	-0.584771	-1.11721	3.23411e-05	-0.616972	-1.16483
132854875	rs10259794	0.0220848	10.1928	0.667869	1.18411e-05	-1.64259	-1.14397
132855032	rs138423045	3.19815e-07	-1.22526e-10	-0.28197	9.49693e-05	-1.22526e-10	-0.70459
132855307	rs11972453	0.0189564	10.0003	0.70761	1.17572e-05	-1.65912	-1.13455
132855446	rs185342672	3.12245e-07	-1.22526e-10	-0.305922	0.000109957	-1.22526e-10	-0.558056
132855464	rs13227651	1.64427e-07	-0.00541231	-0.941832	1.27267e-05	-1.48206	-1.23238
132856222	rs73165634	7.54763e-08	-0.521683	-1.20421	3.13209e-05	-0.584333	-1.22952
132856555	rs79583773	8.37011e-08	-1.62246	-2.03417e-10	6.40595e-05	-1.09833	-2.03417e-10
132857257	rs78891435	0.0241003	10.2745	0.673497	1.18842e-05	-1.6435	-1.13943
132857710	rs10242684	0.0266142	10.3096	0.73761	1.20678e-05	-1.64036	-1.12724
132857907	rs146687467	7.47701e-08	-1.73529	-2.03417e-10	3.72077e-05	-1.64163	-2.03417e-10
132858440	rs10273168	0.0260083	10.2718	0.752423	1.20713e-05	-1.64375	-1.12356
132858834	rs7808835	0.025304	10.3531	0.643627	1.18482e-05	-1.6364	-1.14956
132858908	rs2343310	0.0208043	10.1573	0.643627	1.16455e-05	-1.65366	-1.14956
132859215	rs73165635	8.03557e-08	-0.468368	-1.19488	3.42203e-05	-0.502024	-1.2233
132860426	rs75849894	8.52038e-08	-1.60467	-2.03417e-10	6.67376e-05	-1.05737	-2.03417e-10
132860672	rs11760697	1.72688e-07	-0.0277171	-0.87051	1.30572e-05	-1.47445	-1.21436
132861665	rs13228674	8.6066e-08	-1.5946	-2.03417e-10	6.72875e-05	-1.04917	-2.03417e-10
132862560	rs113393790	7.19648e-08	-0.530548	-1.24299	1.19166e-05	-1.54741	-1.2328
132863575	rs73165638	8.48878e-08	-0.461778	-1.1466	3.77677e-05	-0.438792	-1.1879
132863713	rs116885325	1.17199e-07	-1.28584	-2.03417e-10	3.7325e-05	-1.63848	-2.03417e-10
132864003	rs11767440	1.68488e-07	-0.0016054	-0.921241	1.32573e-05	-1.4458	-1.22779
132864577	rs4236641	7.29308e-08	-0.512136	-1.24806	1.18975e-05	-1.53983	-1.24198
132864911	rs76579700	7.45429e-08	-1.73834	-2.03417e-10	4.0277e-05	-1.56236	-2.03417e-10
132865334	rs117578485	1.17579e-07	-1.2826	-2.03417e-10	3.73819e-05	-1.63696	-2.03417e-10
132865353	rs6954960	0.00120682	7.66793	0.285858	9.97788e-06	-1.7358	-1.22198
132865658	rs144246006	1.17579e-07	-1.2826	-2.03417e-10	3.73819e-05	-1.63696	-2.03417e-10
132865998	rs11979991	0.0224586	10.3113	0.566143	1.15528e-05	-1.64021	-1.17101
132866012	rs10233691	0.0206325	10.1956	0.597094	1.15713e-05	-1.64073	-1.16888
132866311	rs10263779	0.0184	10.1573	0.52082	1.12508e-05	-1.65366	-1.18405
132866328	rs10279327	0.0190042	10.1947	0.515763	1.12758e-05	-1.65048	-1.18501
132866403	rs10279444	7.01987e-08	-0.551323	-1.24706	1.2354e-05	-1.50728	-1.23689
132866718	rs6944686	1.79015e-07	0.0303475	-0.892592	1.35636e-05	-1.43055	-1.2202
132866736	rs10267007	7.08702e-08	-0.542704	-1.24616	1.22536e-05	-1.51809	-1.23423
132867010	rs6944882	1.81085e-07	0.0515291	-0.902273	1.36481e-05	-1.42168	-1.22286
132867015	rs141510528	4.79869e-07	-1.22526e-10	0.123802	0.000212238	-1.22526e-10	0.0995643
132867108	rs145039854	1.17923e-07	-1.27968	-2.03417e-10	3.74336e-05	-1.63558	-2.03417e-10
132867708	rs77410442	1.22783e-07	-1.22526e-10	-1.23929	5.51635e-05	-1.22526e-10	-1.24784
132867788	rs117451926	1.22466e-07	-1.22526e-10	-1.24187	5.51552e-05	-1.22526e-10	-1.24799
132868257	rs6950530	7.11725e-08	-0.538316	-1.24629	1.21235e-05	-1.52821	-1.23479
132868947	rs4236642	0.016222	10.1644	0.387731	1.10781e-05	-1.64591	-1.20726
132869031	rs4731941	0.0154849	10.1271	0.378547	1.10261e-05	-1.64918	-1.2087
132869067	rs6467468	0.0160737	10.1644	0.378547	1.10621e-05	-1.64591	-1.2087
132869276	rs6467469	0.0159272	10.1644	0.36939	1.10465e-05	-1.64591	-1.21012
132869834	rs6942866	0.0156469	10.1644	0.351639	1.10169e-05	-1.64591	-1.2128
132870451	rs6961647	0.0153659	10.1644	0.333517	1.09878e-05	-1.64591	-1.21544
132870841	rs6966105	0.0152352	10.1644	0.324971	1.09744e-05	-1.64591	-1.21666
132871159	rs13222206	8.3612e-08	-1.62352	-2.03417e-10	6.3036e-05	-1.11444	-2.03417e-10
132871535	rs7800195	0.0149007	10.1644	0.302774	1.09408e-05	-1.64591	-1.21973
132871675	rs7776646	0.0147062	10.1644	0.289631	1.09216e-05	-1.64591	-1.22148
132871993	rs140322707	1.98048e-06	1.54138	-2.03417e-10	0.000443389	0.836304	-2.03417e-10
132872001	rs113787663	8.131e-07	0.651143	-2.03417e-10	0.000398671	0.729992	-2.03417e-10
132872303	rs141877668	1.1788e-07	-1.28004	-2.03417e-10	3.74272e-05	-1.63575	-2.03417e-10
132872389	rs79038890	3.58009e-07	-1.22526e-10	-0.169153	0.000103436	-1.22526e-10	-0.619194
132872509	rs4728281	0.0139549	10.1644	0.237196	1.08509e-05	-1.64591	-1.22798
132872800	rs13236703	2.28571e-07	0.311573	-0.929439	1.38552e-05	-1.3989	-1.23058
132873077	rs4389875	0.0120772	10.0485	0.208582	1.0709e-05	-1.65587	-1.23119
132873658	rs59143542	2.43756e-08	-1.61382	-1.2423	1.12852e-05	-1.58714	-1.24751
132873664	rs57854051	1.30723e-07	-1.22526e-10	-1.17663	6.10301e-05	-1.22526e-10	-1.14678
132873809	rs79754361	2.51916e-08	-1.58803	-1.23517	9.771e-06	-1.73688	-1.24184
132873927	rs73165641	7.56409e-08	-0.666643	-1.05707	3.35427e-05	-0.629606	-1.11572
132874175	rs62470902	3.25433e-08	-1.46003	-1.10711	1.16069e-05	-1.56021	-1.24633
132874274	rs111512822	7.33705e-07	0.548396	-2.03417e-10	0.000380412	0.68311	-2.03417e-10
132875192	rs11976774	0.0222346	10.878	-0.0105976	1.14566e-05	-1.57355	-1.24603
132875600	rs10282637	0.0214723	10.878	-0.0454846	1.1443e-05	-1.57355	-1.24721
132875693	rs10223893	0.0228908	10.9613	-0.0647445	1.15487e-05	-1.56392	-1.24765
132875708	rs117748702	1.60126e-07	-1.22526e-10	-0.973753	7.52881e-05	-1.22526e-10	-0.936822
132876218	rs10253602	0.0220404	10.9477	-0.0890506	1.14132e-05	-1.57532	-1.24805
132876683	rs10243334	0.0204356	10.878	-0.0949706	1.14336e-05	-1.57355	-1.24804
132877463	rs111433730	6.21396e-07	0.382258	-2.03417e-10	0.000221363	0.141659	-2.03417e-10
132877509	rs4349926	1.40321e-07	-0.00423401	-1.10155	1.31676e-05	-1.43405	-1.24633
132877796	rs10232019	0.0199753	10.878	-0.117753	1.14332e-05	-1.57355	-1.24807
132877898	rs76329872	0.0229869	11.0497	-0.148978	1.17638e-05	-1.54538	-1.24773
132877957	rs117712972	1.1641e-07	-1.29259	-2.03417e-10	3.72072e-05	-1.64164	-2.03417e-10
132878132	rs10232403	0.0209222	10.9613	-0.154668	1.1549e-05	-1.56392	-1.24763
132878307	rs10232835	0.0205168	10.9196	-0.132589	1.14892e-05	-1.56877	-1.24796
132878508	rs4731942	1.80205e-07	0.137596	-0.993211	1.48271e-05	-1.60186	-0.959827
132878579	rs113503438	5.69532e-07	0.295103	-2.03417e-10	0.000293064	0.422248	-2.03417e-10
132878698	rs116977328	1.58424e-06	1.31815	-2.03417e-10	0.000259632	0.301123	-2.03417e-10
132878944	rs58991733	0.0181579	10.7988	-0.133935	1.13328e-05	-1.5825	-1.24795
132878988	rs73165643	6.75665e-06	2.76857	-2.03417e-10	0.00677112	3.56228	-2.03417e-10
132879125	rs10265908	0.0195037	10.878	-0.141643	1.14357e-05	-1.57355	-1.24785
132879133	rs74960386	0.000112445	5.58051	-2.03417e-10	0.000243892	0.238582	-2.03417e-10
132879241	rs62470905	9.4631e-08	-1.49973	-2.03417e-10	6.3042e-05	-1.11434	-2.03417e-10
132879273	rs143529616	1.45778e-07	-1.06763	-2.03417e-10	4.39983e-05	-1.47399	-2.03417e-10
132879799	rs12533456	1.50987e-07	0.0922996	-1.12482	1.34917e-05	-1.4134	-1.24267
132880264	rs4275150	1.53074e-07	0.143036	-1.16183	1.40648e-05	-1.38334	-1.23113
132880309	rs80320932	0.0249441	11.0828	-0.100359	1.17125e-05	-1.54942	-1.24806
132880965	rs28472762	0.0243846	11.0789	-0.119148	1.18071e-05	-1.54138	-1.24806
132881164	rs111736669	6.08001e-07	0.360465	-2.03417e-10	0.000313485	0.489607	-2.03417e-10
132881211	rs10245131	4.62653e-08	-1.02379	-1.19152	1.29588e-05	-1.45318	-1.24319
132881426	rs56694536	1.2917e-07	-1.22526e-10	-1.18858	5.83887e-05	-1.22526e-10	-1.19102
132882106	rs6968565	9.84711e-08	-0.232627	-1.22732	1.14232e-05	-1.57854	-1.24395
132882481	rs6969503	2.11511e-07	0.469157	-1.16459	1.68628e-05	-1.20319	-1.22984
132883293	rs7806694	8.98438e-08	-0.35612	-1.19552	1.20092e-05	-1.54637	-1.22611
132883625	rs73451395	2.93052e-08	-1.462	-1.20995	1.0209e-05	-1.68762	-1.24725
132883806	rs117419474	8.58386e-08	-1.59724	-2.03417e-10	5.05415e-05	-1.33535	-2.03417e-10
132883828	rs10235218	0.0251008	11.0394	-0.0507279	1.18416e-05	-1.53918	-1.24734
132883982	rs117573379	5.92412e-07	-0.509987	0.844478	0.000307841	-0.791132	1.26257
132884028	rs9886040	0.0253517	10.9598	0.0388838	1.17704e-05	-1.54901	-1.24354
132884221	rs7811621	0.0322137	11.2034	0.0347788	1.20232e-05	-1.52752	-1.24378
132884498	rs73165647	1.21866e-07	-0.285952	-0.960838	5.19002e-05	-0.274851	-1.03397
132885436	rs35516253	5.90789e-08	-1.50228	-0.468553	2.9432e-05	-1.65238	-0.223681
132885700	rs117637369	1.05729e-07	-1.38884	-2.03417e-10	3.56873e-05	-1.68335	-2.03417e-10
132886052	rs28375034	0.043996	11.4434	0.106449	1.24723e-05	-1.49592	-1.23872
132886101	rs76887766	2.80733e-08	-1.46682	-1.24808	1.04367e-05	-1.68967	-1.22314
132886923	rs34214574	7.53731e-08	-0.700856	-1.02641	1.51099e-05	-1.44251	-1.10029
132887036	rs6467472	1.44249e-07	0.145331	-1.2235	1.99979e-05	-1.2429	-1.01961
132887046	rs190371490	1.02404e-07	-1.42079	-2.03417e-10	3.52541e-05	-1.69556	-2.03417e-10
132887057	rs55819134	9.78453e-08	-0.370781	-1.09554	4.73649e-05	-0.264483	-1.13578
132887579	rs10277847	1.74053e-07	0.192849	-1.0832	2.81908e-05	-1.21051	-0.708636
132887876	rs12707086	5.15663e-08	-1.63349	-0.473348	3.33209e-05	-1.5439	-0.208064
132888047	rs7778876	0.00052557	8.09358	-0.971051	1.03095e-05	-1.68669	-1.23839
132888312	rs149105558	1.13911e-07	-1.31429	-2.03417e-10	3.68384e-05	-1.6516	-2.03417e-10
132888793	rs7800577	2.63706e-05	5.15441	-1.02411	1.44938e-05	-1.73576	-0.848667
132888811	rs7800830	2.97159e-08	-1.59477	-1.06326	2.96921e-05	-0.973026	-0.894237
132888855	rs7783652	8.14431e-08	-1.64981	-2.03417e-10	3.3783e-05	-1.73819	-2.03417e-10
132889934	rs62470908	5.35363e-08	-0.902141	-1.16721	1.1684e-05	-1.62579	-1.17413
132889989	rs150949599	1.14659e-07	-1.30774	-2.03417e-10	3.76701e-05	-1.62928	-2.03417e-10
132890025	rs67408087	5.36551e-08	-0.902141	-1.16499	1.17088e-05	-1.62579	-1.17201
132890146	rs10230840	1.47164e-05	4.61074	-1.06373	1.16514e-05	-1.72117	-1.08154
132890521	rs10261030	4.85661e-08	-0.921129	-1.24566	1.58046e-05	-1.25155	-1.24629
132890856	rs73165652	2.26513e-07	-0.62691	-2.03417e-10	0.000108905	-0.567668	-2.03417e-10
132890998	rs74426659	1.22231e-07	-1.22526e-10	-1.2438	5.5313e-05	-1.22526e-10	-1.24514
132891647	rs6955404	4.72887e-08	-0.950037	-1.2434	1.62008e-05	-1.22878	-1.2443
132891831	rs6467473	1.48417e-05	4.68742	-1.13193	1.10296e-05	-1.71464	-1.14292
132892135	rs7789204	1.25679e-07	-1.22526e-10	-1.21598	7.01751e-05	-1.22526e-10	-1.00715
132892136	rs10276079	2.37214e-07	-0.580749	-2.03417e-10	0.000121451	-0.458633	-2.03417e-10
132892731	rs56036135	2.32219e-07	-0.602031	-2.03417e-10	0.000111721	-0.542138	-2.03417e-10
132894411	rs73165654	2.19897e-07	-0.656553	-2.03417e-10	0.000112139	-0.538401	-2.03417e-10
132895495	rs4389876	7.04445e-05	6.10777	-0.994902	1.25265e-05	-1.71393	-1.01636
132895580	rs4523194	1.26053e-07	-1.22526e-10	-1.21301	7.05649e-05	-1.22526e-10	-1.00161
132895807	rs146469299	8.1792e-08	-1.64553	-2.03417e-10	3.53619e-05	-1.69251	-2.03417e-10
132896131	rs142789298	9.71547e-08	-1.47341	-2.03417e-10	3.45923e-05	-1.71451	-2.03417e-10
132896353	rs143223701	5.43932e-08	-0.902141	-1.15133	1.18632e-05	-1.62579	-1.15892
132896867	rs116759958	5.44287e-08	-0.883395	-1.16943	1.1726e-05	-1.61884	-1.17749
132897130	rs58115480	0.0163957	9.58011	0.982704	1.7893e-05	-1.49768	-0.876051
132897139	rs36198873	6.89401e-05	6.06935	-0.978065	1.26885e-05	-1.71603	-1.00141
132897215	rs143285287	9.46255e-08	-1.49978	-2.03417e-10	4.8933e-05	-1.36769	-2.03417e-10
132897733	rs111869207	1.23265e-07	-1.22526e-10	-1.23537	5.57781e-05	-1.22526e-10	-1.23676
132897804	rs6950075	5.19673e-08	-0.85149	-1.24761	1.56387e-05	-1.26054	-1.24786
132898017	rs6970217	4.78812e-08	-0.999718	-1.18127	1.11315e-05	-1.65968	-1.18869
132898129	rs6950189	5.75376e-08	-0.82686	-1.17041	1.19721e-05	-1.59714	-1.17843
132898164	rs6467474	6.46941e-05	5.99971	-0.972	1.27362e-05	-1.71961	-0.99409
132898422	rs55864567	1.00021e-07	-1.44433	-2.03417e-10	3.49139e-05	-1.70526	-2.03417e-10
132899125	rs9692288	9.19499e-05	6.31295	-0.933661	9.91677e-06	-1.71928	-1.24463
132899601	rs4335058	5.05423e-08	-0.969929	-1.15697	1.13483e-05	-1.66341	-1.16567
132899833	rs4272312	1.08264e-05	4.23439	-0.994362	1.22285e-05	-1.73162	-1.02276
132899890	rs73453628	1.23342e-07	-1.22526e-10	-1.23475	5.57859e-05	-1.22526e-10	-1.23662
132900017	rs10236562	5.54142e-08	-0.791081	-1.24379	1.47364e-05	-1.32273	-1.24509
132900540	rs6962059	1.21104e-05	4.44282	-1.09071	1.13501e-05	-1.72092	-1.108
132900748	rs117529613	2.59424e-07	-1.22526e-10	-0.491249	8.05683e-05	-1.22526e-10	-0.869038
132900942	rs10254347	5.62399e-08	-0.775326	-1.24476	1.45714e-05	-1.33305	-1.24603
132901591	rs75875194	1.2691e-07	-1.22526e-10	-1.20624	7.14686e-05	-1.22526e-10	-0.988885
132901594	rs76817716	1.36187e-07	-1.22526e-10	-1.13568	6.45368e-05	-1.22526e-10	-1.09091
132901801	rs6467475	4.57474e-07	1.26354	-1.18753	1.02683e-05	-1.73418	-1.1949
132901981	rs34436982	5.00987e-08	-0.995717	-1.14	1.14426e-05	-1.67131	-1.14949
132902015	rs2344701	4.34444e-07	1.21189	-1.18753	1.02508e-05	-1.7359	-1.1949
132902407	rs1986896	4.57474e-07	1.26354	-1.18753	1.02683e-05	-1.73418	-1.1949
132903031	rs6948495	4.57263e-07	1.26112	-1.18557	1.02898e-05	-1.73394	-1.19306
132903202	rs6948684	4.59287e-07	1.26354	-1.18358	1.03065e-05	-1.73418	-1.19119
132903218	rs146915586	0.00921963	9.02407	0.963065	1.66881e-05	-1.5594	-0.884045
132903301	rs59684851	1.23161e-07	-1.22526e-10	-1.23622	5.57337e-05	-1.22526e-10	-1.23756
132903789	rs12669024	4.50283e-07	1.23766	-1.17749	1.0364e-05	-1.7351	-1.18471
132904263	rs78285750	6.46805e-05	5.0275	-2.03417e-10	9.70141e-05	-0.683287	-2.03417e-10
132904676	rs28562744	1.12256e-05	4.34155	-1.06531	1.15783e-05	-1.7259	-1.0831
132904779	rs28408799	1.12641e-05	4.34155	-1.06189	1.1616e-05	-1.7259	-1.07985
132905069	rs6959288	4.60475e-05	5.60687	-0.919157	1.31413e-05	-1.73206	-0.950322
132905391	rs6980193	4.753e-07	1.28953	-1.1753	1.03977e-05	-1.73316	-1.1834
132905532	rs141933693	1.30517e-07	-1.17821	-2.03417e-10	9.59361e-05	-0.694461	-2.03417e-10
132906015	rs10253204	1.13864e-05	4.34155	-1.05109	1.1736e-05	-1.7259	-1.06958
132906106	rs10224071	1.05072e-05	4.16682	-0.956716	1.26599e-05	-1.7337	-0.986003
132906222	rs56209920	1.3456e-07	-1.1477	-2.03417e-10	7.00361e-05	-1.00913	-2.03417e-10
132906361	rs10253629	1.05072e-05	4.16682	-0.956716	1.26599e-05	-1.7337	-0.986003
132906515	rs17166941	1.22763e-07	-1.22526e-10	-1.23946	5.5545e-05	-1.22526e-10	-1.24095
132906533	rs6965761	1.05493e-05	4.16682	-0.952726	1.27079e-05	-1.7337	-0.982217
132906622	rs113424768	1.54952e-07	-1.0066	-2.03417e-10	8.17503e-05	-0.854474	-2.03417e-10
132906835	rs75877758	0.000117948	5.62829	-2.03417e-10	0.000230592	0.182507	-2.03417e-10
132907121	rs9942555	1.1182e-05	4.30905	-1.0367	1.18809e-05	-1.72733	-1.05588
132907454	rs146771115	8.07979e-08	-1.65776	-2.03417e-10	3.60491e-05	-1.67326	-2.03417e-10
132907480	rs11971960	1.09983e-05	4.30905	-1.05327	1.16612e-05	-1.72733	-1.07455
132907525	rs11978702	2.77345e-07	0.760683	-1.18513	1.2659e-05	-1.52423	-1.19554
132907651	rs11979455	1.15348e-05	4.35315	-1.04974	1.17377e-05	-1.72412	-1.07121
132907681	rs12531997	1.01627e-07	-1.15737	-0.271039	5.059e-05	-1.01987	-0.314515
132907794	rs10231903	1.10765e-05	4.30905	-1.04618	1.17395e-05	-1.72733	-1.06785
132907864	rs150121576	1.52076e-07	-1.02533	-2.03417e-10	4.11127e-05	-1.54183	-2.03417e-10
132907916	rs7807411	2.7306e-06	2.88295	-1.02039	1.22381e-05	-1.71015	-1.04344
132908104	rs7807578	2.7306e-06	2.88295	-1.02039	1.22381e-05	-1.71015	-1.04344
132908112	rs7807579	2.81861e-06	2.91467	-1.02039	1.22086e-05	-1.71257	-1.04344
132908384	rs7807932	2.91352e-06	2.9436	-1.01619	1.22314e-05	-1.71467	-1.03946
132908492	rs13229028	5.64179e-08	-0.916806	-1.10012	1.22118e-05	-1.64621	-1.10954
132908801	rs144825179	7.5619e-08	-1.724	-2.03417e-10	3.61978e-05	-1.66915	-2.03417e-10
132908837	rs4580988	2.84219e-06	2.91467	-1.01205	1.22881e-05	-1.71257	-1.03695
132909369	rs6963507	3.00153e-06	2.9436	-0.986435	1.25609e-05	-1.71467	-1.01288
132909909	rs6948199	2.93978e-06	2.91467	-0.978293	1.2685e-05	-1.71257	-1.00516
132910278	rs117328861	8.04894e-08	-1.66159	-2.03417e-10	3.37782e-05	-1.73833	-2.03417e-10
132911011	rs7805926	2.47098e-06	2.73726	-0.974595	1.30878e-05	-1.6975	-0.988963
132911123	rs180702961	1.21804e-07	-1.22526e-10	-1.2473	5.51627e-05	-1.22526e-10	-1.24786
132911126	rs7806085	4.2079e-07	1.1416	-1.14917	1.18685e-05	-1.62804	-1.15621
132911336	rs6467476	7.53826e-08	-0.492923	-1.23421	1.23376e-05	-1.50823	-1.23726
132912117	rs7784293	1.70348e-07	-0.900344	-0.0115254	4.50728e-05	-1.05354	-0.396327
132912224	rs7784444	1.70565e-07	-0.937994	0.0273988	4.4999e-05	-1.08753	-0.363971
132912277	rs7801711	1.78774e-07	-0.912991	0.0494018	4.68776e-05	-1.06497	-0.345636
132912288	rs7801714	1.65486e-07	-0.985629	0.0448014	4.37397e-05	-1.13042	-0.349472
132912403	rs7801964	9.16544e-08	-0.810924	-0.720762	1.79409e-05	-1.41086	-0.960197
132912800	rs3857863	1.7792e-07	-0.900344	0.0319664	4.67324e-05	-1.05354	-0.360168
132913071	rs28369400	1.65651e-07	-0.935527	-0.00430294	4.44583e-05	-1.07326	-0.390331
132913175	rs192631818	1.23247e-07	-1.22526e-10	-1.23552	5.62518e-05	-1.22526e-10	-1.22831
132913481	rs4476947	1.0598e-07	-0.63019	-0.756275	1.95244e-05	-1.3002	-0.986274
132913887	rs6979285	1.09261e-07	-0.589902	-0.766072	1.98856e-05	-1.27474	-0.993409
132914027	rs4096503	1.70417e-07	-0.912991	0.00152886	4.50462e-05	-1.06497	-0.385487
132914361	rs6467477	1.63491e-07	-0.973556	0.0206029	4.33348e-05	-1.11956	-0.369628
132914515	rs62470911	0.000154345	5.42153	0.475703	1.58281e-05	-1.45552	-1.04083
132914594	rs142608523	1.0206e-07	-1.42416	-2.03417e-10	3.5291e-05	-1.69452	-2.03417e-10
132914736	rs6467478	1.71887e-07	-0.900344	-0.00253024	4.54106e-05	-1.05354	-0.388859
132914921	rs6467479	1.64849e-07	-0.910483	-0.0341981	4.43702e-05	-1.05045	-0.415127
132915124	rs13235319	7.78397e-07	1.73072	-1.1232	1.2735e-05	-1.46789	-1.2459
132915965	rs6951889	1.29978e-07	-0.900344	-0.282002	3.58636e-05	-1.05354	-0.624882
132916149	rs17573824	9.23616e-08	-1.46198	-0.0620247	3.83697e-05	-1.47466	-0.136216
132916373	rs146964779	1.48455e-07	-1.22526e-10	-1.04943	6.97149e-05	-1.22526e-10	-1.01373
132916395	rs6952699	5.16038e-08	-1.21656	-0.889559	1.42751e-05	-1.52149	-1.07814
132916747	rs6467480	1.00079e-07	-0.660925	-0.782827	1.87867e-05	-1.31945	-1.00555
132916768	rs148128132	1.50353e-07	-1.03673	-2.03417e-10	6.02406e-05	-1.1598	-2.03417e-10
132917054	rs7790877	9.84907e-08	-0.676922	-0.782827	1.86006e-05	-1.3294	-1.00555
132917293	rs79901847	1.21736e-07	-1.22526e-10	-1.24786	5.56193e-05	-1.22526e-10	-1.23961
132917361	rs76851555	2.7558e-07	-1.22526e-10	-0.430835	0.000243438	-1.22526e-10	0.236718
132917797	rs185557955	7.69667e-07	0.596246	-2.03417e-10	0.000117063	-0.495432	-2.03417e-10
132917983	rs7778597	1.29531e-07	-1.01622	-0.16957	3.58085e-05	-1.14599	-0.53397
132918293	rs117524231	1.24522e-07	-1.22526e-10	-1.22523	5.60261e-05	-1.22526e-10	-1.23233
132918336	rs6467481	1.53481e-07	-0.969556	-0.0465778	4.16423e-05	-1.10365	-0.425376
132918345	rs6467482	6.88582e-08	-0.794187	-1.02348	1.23414e-05	-1.70564	-1.03954
132918982	rs78899481	1.22201e-07	-1.22526e-10	-1.24404	5.53119e-05	-1.22526e-10	-1.24516
132919013	rs1922419	1.33798e-07	-0.956237	-0.197144	3.74235e-05	-1.07947	-0.556374
132919620	rs34912275	8.82663e-08	-1.56935	-2.03417e-10	4.65608e-05	-1.41738	-2.03417e-10
132920099	rs75411528	7.3279e-05	5.15232	-2.03417e-10	0.000109639	-0.56095	-2.03417e-10
132920319	rs56362620	7.89611e-08	-1.68076	-2.03417e-10	3.3777e-05	-1.73836	-2.03417e-10
132920710	rs10279531	1.26816e-07	-0.979361	-0.227609	3.58236e-05	-1.10068	-0.578855
132921961	rs11769029	6.64265e-07	1.52841	-1.07944	9.70185e-06	-1.73823	-1.2476
132921963	rs62470912	2.76102e-08	-1.59224	-1.13929	1.1587e-05	-1.65969	-1.14857
132922227	rs11765571	8.61763e-08	-1.59332	-2.03417e-10	4.50327e-05	-1.45076	-2.03417e-10
132922389	rs117681797	1.21989e-07	-1.22526e-10	-1.24578	5.53803e-05	-1.22526e-10	-1.24392
132922571	rs111842783	1.17513e-07	-1.28316	-2.03417e-10	6.75251e-05	-1.04564	-2.03417e-10
132922589	rs7793812	1.02634e-07	-0.727075	-0.691465	1.95521e-05	-1.34726	-0.937798
132922802	rs10954413	8.61763e-08	-1.59332	-2.03417e-10	4.50327e-05	-1.45076	-2.03417e-10
132923063	rs28438561	1.01283e-07	-0.749377	-0.682413	1.93817e-05	-1.36108	-0.932728
132923564	rs7795177	1.02671e-07	-0.734794	-0.683389	1.95764e-05	-1.35206	-0.931761
132923584	rs7794810	1.00135e-07	-0.757008	-0.68618	1.92691e-05	-1.36579	-0.933849
132923815	rs7798806	1.00478e-07	-0.763851	-0.675926	1.9336e-05	-1.37	-0.926169
132924399	rs73436916	5.64023e-05	5.53439	-0.643834	1.42453e-05	-1.45846	-1.14326
132924484	rs73724504	7.14236e-08	-0.969474	-0.811608	1.78449e-05	-1.35371	-1.02271
132924729	rs57031295	9.99416e-08	-0.763851	-0.681274	1.92587e-05	-1.37	-0.930178
132924777	rs12536646	1.42739e-07	-1.06665	-0.0220411	3.79063e-05	-1.21106	-0.411961
132924778	rs75334297	1.61832e-07	-0.963153	-2.03417e-10	4.55985e-05	-1.43827	-2.03417e-10
132925070	rs73165661	1.0898e-07	-1.35855	-2.03417e-10	3.94901e-05	-1.58209	-2.03417e-10
132925252	rs73165662	8.49984e-08	-1.60708	-2.03417e-10	4.41622e-05	-1.47028	-2.03417e-10
132925499	rs188972296	1.48575e-07	-1.22526e-10	-1.04862	6.47615e-05	-1.22526e-10	-1.08743
132925846	rs559390191	7.61097e-08	-1.71754	-2.03417e-10	5.33336e-05	-1.28158	-2.03417e-10
132925848	rs528674450	7.60519e-08	-1.7183	-2.03417e-10	5.35258e-05	-1.27798	-2.03417e-10
132925928	rs17166971	9.25292e-08	-0.771424	-0.750763	1.85313e-05	-1.37465	-0.964026
132926114	rs10278869	9.32326e-08	-0.763851	-0.750763	1.86177e-05	-1.37	-0.964026
132926382	rs10279120	9.0885e-08	-0.778968	-0.761149	1.83019e-05	-1.37928	-0.971862
132926388	rs10263384	1.19103e-07	-1.11511	-0.154609	3.45088e-05	-1.22455	-0.492376
132927070	rs7778404	9.25982e-08	-0.741715	-0.779726	1.8467e-05	-1.35635	-0.985809
132927272	rs2880925	8.42908e-08	-1.61544	-2.03417e-10	4.36352e-05	-1.48228	-2.03417e-10
132927399	rs11770426	8.35773e-08	-1.62394	-2.03417e-10	4.31002e-05	-1.49462	-2.03417e-10
132927548	rs7779514	9.12603e-08	-0.757008	-0.778987	1.83036e-05	-1.36579	-0.985256
132927792	rs7802313	7.34153e-08	-0.844436	-0.909143	1.38108e-05	-1.69245	-0.940244
132928633	rs6467483	9.36946e-08	-0.797922	-0.711749	1.84586e-05	-1.39065	-0.951958
132928645	rs56736669	7.6591e-08	-1.71123	-2.03417e-10	9.2233e-05	-0.733826	-2.03417e-10
132928775	rs77082594	8.37651e-08	-1.62169	-2.03417e-10	3.38117e-05	-1.73734	-2.03417e-10
132929334	rs6955851	2.32514e-07	-1.22526e-10	-0.600761	8.0217e-05	-1.22526e-10	-0.873409
132929546	rs7789317	2.642e-07	0.490691	-0.963695	7.83494e-05	0.245922	-1.14289
132929804	rs35792732	0.00787221	9.76801	0.0611302	0.000268912	1.2778	-0.941554
132930576	rs6943707	4.81776e-08	-1.30333	-0.871485	4.82798e-05	-1.23599	-0.145137
132930728	rs61069430	4.92223e-08	-1.29344	-0.859928	4.97673e-05	-1.22536	-0.125421
132930783	rs190245251	1.29968e-07	-1.22526e-10	-1.18242	6.03768e-05	-1.22526e-10	-1.15754
132930976	rs55683953	4.96308e-08	-1.28517	-0.859928	5.02108e-05	-1.21649	-0.125421
132931302	rs10241020	5.17141e-08	-1.27639	-0.827595	5.42205e-05	-1.20707	-0.0580148
132931323	rs10225463	5.21894e-08	-1.25495	-0.839878	5.39823e-05	-1.1841	-0.0853865
132931347	rs76670785	5.2845e-08	-1.27967	-0.802678	5.59463e-05	-1.21059	-0.0231619
132931436	rs10225804	5.33271e-08	-1.25495	-0.818314	5.63514e-05	-1.1841	-0.0424363
132931544	rs73165663	3.91001e-07	-0.0810009	-2.03417e-10	0.000451208	0.853784	-2.03417e-10
132932306	rs117203714	4.36895e-06	-1.22526e-10	2.33257	0.00405521	-1.22526e-10	3.04961
132932589	rs6467484	5.42447e-08	-1.22793	-0.82828	5.61659e-05	-1.15519	-0.0746461
132933061	rs79184355	4.71372e-07	-1.22526e-10	0.105936	0.000557542	-1.22526e-10	1.06539
132933176	rs10240826	5.59626e-08	-1.21437	-0.810661	5.90527e-05	-1.1407	-0.0390143
132933231	rs141518368	7.00284e-07	-1.22526e-10	0.501775	0.000303587	-1.22526e-10	0.457524
132933856	rs79236554	6.55924e-08	-0.915028	-0.951224	1.88905e-05	-1.18038	-1.13911
132934699	rs7792140	5.81935e-08	-1.1847	-0.801234	6.17147e-05	-1.10905	-0.0265736
132934726	rs7792155	5.73443e-08	-1.20724	-0.793394	6.02208e-05	-1.13309	-0.0270322
132935446	rs28762438	5.90143e-08	-1.17051	-0.801423	6.2596e-05	-1.09392	-0.0275218
132935475	rs35542623	0.00196182	9.20256	-0.762891	0.000281907	1.46849	-1.08506
132936337	rs10224424	5.97636e-08	-1.17051	-0.788806	6.37505e-05	-1.09392	-0.00924641
132938095	rs41274182	9.38544e-08	-1.50797	-2.03417e-10	7.22004e-05	-0.978698	-2.03417e-10
132938112	rs7790835	6.09481e-08	-1.16818	-0.771509	6.73971e-05	-1.09144	0.0438976
132938179	rs13437786	6.09698e-08	-1.17259	-0.766738	6.76094e-05	-1.09614	0.0517455
132938197	rs13438084	6.24351e-08	-1.14885	-0.766738	6.93408e-05	-1.07086	0.0517455
132938820	rs192478100	1.76265e-07	-1.22526e-10	-0.877724	8.11001e-05	-1.22526e-10	-0.862459
132938829	rs6980297	2.4934e-07	0.501097	-1.03199	0.0064706	3.92854	-0.411661
132938858	rs6962538	2.48481e-07	0.501097	-1.03544	0.00636306	3.92854	-0.42842
132939031	rs73165664	3.79757e-07	-0.110181	-2.03417e-10	0.00417928	3.07975	-2.03417e-10
132939309	rs7777153	9.66818e-08	-0.736844	-0.741443	0.000116443	-0.593848	0.0931055
132939378	rs7777427	9.41055e-08	-0.736844	-0.768451	0.000110631	-0.593848	0.0419078
132939403	rs142404006	3.39578e-07	-1.22526e-10	-0.222007	0.000157818	-1.22526e-10	-0.196701
132939451	rs17166977	3.92146e-07	-1.22526e-10	-0.0780783	0.000450622	-1.22526e-10	0.852484
132939487	rs73165665	1.70292e-07	-0.912198	-2.03417e-10	3.52928e-05	-1.69447	-2.03417e-10
132939543	rs7777691	5.58726e-08	-1.23639	-0.790251	5.92454e-05	-1.16423	-0.0122226
132940824	rs61180147	9.92362e-08	-0.738637	-0.713572	0.000121583	-0.595765	0.138218
132940830	rs58625326	9.70819e-08	-0.73316	-0.740996	0.00011525	-0.58991	0.0788704
132941032	rs61627000	2.66796e-07	0.532431	-0.995659	0.00765944	4.02263	-0.33708
132943153	rs10246646	2.6474e-07	0.521013	-0.991977	0.00722513	3.9602	-0.333021
132943159	rs118000429	6.26982e-07	-1.22526e-10	0.391207	0.000317506	-1.22526e-10	0.502354
132943231	rs73148903	1.54523e-07	-1.00937	-2.03417e-10	4.80956e-05	-1.38495	-2.03417e-10
132944155	rs116997096	1.21872e-07	-1.22526e-10	-1.24674	5.52056e-05	-1.22526e-10	-1.24708
132944215	rs1882540	2.71577e-07	0.543248	-0.988714	0.00753083	3.99548	-0.326861
132944467	rs183401816	7.49713e-08	-1.73261	-2.03417e-10	3.3841e-05	-1.73647	-2.03417e-10
132945122	rs147510662	1.82032e-07	-0.84553	-2.03417e-10	7.58666e-05	-0.929167	-2.03417e-10
132945189	rs140040498	4.30585e-07	-1.22526e-10	0.0154323	0.000194399	-1.22526e-10	0.0117705
132945318	rs144111932	8.95984e-08	-1.55437	-2.03417e-10	4.97539e-05	-1.35106	-2.03417e-10
132945754	rs10215367	8.94427e-08	-0.960454	-0.595659	3.72436e-05	-1.22468	-0.415985
132945995	rs4433086	2.58769e-07	0.459696	-0.953473	0.0075481	3.94068	-0.26977
132946002	rs4433087	2.64803e-07	0.4856	-0.956325	0.0075395	3.9388	-0.269031
132946288	rs78150316	4.83461e-08	-1.0902	-1.08112	1.52707e-05	-1.32274	-1.20947
132946598	rs73148906	2.22361e-07	0.338548	-0.983956	0.00565488	3.70235	-0.320219
132947117	rs74553879	6.16506e-08	-0.925104	-1.00312	1.81724e-05	-1.18867	-1.16957
132948884	rs35284403	4.39176e-06	3.39458	-1.0568	7.458e-05	0.28238	-1.22865
132950104	rs57166783	3.83994e-07	-1.22526e-10	-0.0990842	0.00044138	-1.22526e-10	0.831762
132951012	rs117397865	8.04965e-07	-1.22526e-10	0.641088	0.000348362	-1.22526e-10	0.595098
132952376	rs148499300	1.37373e-07	-1.12701	-2.03417e-10	0.000133866	-0.361307	-2.03417e-10
132952983	rs1343697	9.70998e-08	-0.537018	-0.936954	0.000693463	2.25792	-0.974369
132953093	rs5008332	5.4438e-08	-1.25162	-0.801031	5.87681e-05	-1.16426	-0.0202829
132953698	rs2178689	2.14454e-07	-0.681617	-2.03417e-10	3.47539e-05	-1.70985	-2.03417e-10
132953784	rs58092510	5.71965e-08	-1.18089	-0.822323	5.91782e-05	-1.11466	-0.0629272
132954498	rs17652997	9.88432e-08	-1.45618	-2.03417e-10	8.10194e-05	-0.863455	-2.03417e-10
132954533	rs12707087	6.45786e-08	-0.697353	-1.18447	1.0268e-05	-1.72372	-1.20539
132955935	rs68122915	1.79797e-07	0.164011	-1.02189	0.00390212	3.41948	-0.408347
132955987	rs79633663	1.3207e-07	-1.22526e-10	-1.16638	6.18727e-05	-1.22526e-10	-1.13306
132956034	rs10262862	8.83579e-08	-1.03725	-0.531068	4.16032e-05	-1.1748	-0.355163
132956182	rs10263196	2.20318e-06	2.62602	-0.978076	4.42744e-05	-0.263285	-1.20445
132956303	rs78351931	9.17146e-08	-1.53103	-2.03417e-10	7.41342e-05	-0.952266	-2.03417e-10
132956482	rs78336500	1.05784e-07	-1.38832	-2.03417e-10	3.51044e-05	-1.69982	-2.03417e-10
132956535	rs10263688	2.26367e-06	2.66007	-0.985042	4.50358e-05	-0.243461	-1.20723
132956659	rs142750626	1.56666e-07	-0.995593	-2.03417e-10	0.000104424	-0.609686	-2.03417e-10
132958235	rs73436962	3.42766e-07	0.16662	-0.379284	0.000328608	0.115868	0.420854
132960079	rs12112133	2.91424e-07	0.649932	-1.02486	0.00960253	4.32239	-0.410751
132961268	rs7782102	2.77183e-07	0.593874	-1.01891	0.00935139	4.28044	-0.395304
132961738	rs1882538	4.1468e-06	3.2329	-0.952521	6.92482e-05	0.175178	-1.19562
132962177	rs150843215	5.68493e-07	-1.22526e-10	0.293278	0.000277167	-1.22526e-10	0.366476
132962968	rs9632700	3.96741e-06	3.20126	-0.965101	6.94882e-05	0.183095	-1.20008
132964415	rs150455975	1.38095e-07	-1.22526e-10	-1.12177	5.83745e-05	-1.22526e-10	-1.19126
132964888	rs56199107	3.17898e-07	0.723942	-1.01192	0.0118181	4.48832	-0.369078
132965329	rs150564912	9.60949e-07	-1.22526e-10	0.81821	0.000473303	-1.22526e-10	0.901592
132966299	rs13242614	0.000101734	5.48041	-2.03417e-10	0.000911127	1.55654	-2.03417e-10
132966512	rs113469596	1.41008e-07	-1.22526e-10	-1.10089	6.70333e-05	-1.22526e-10	-1.05295
132966600	rs7794376	2.98975e-07	0.723942	-1.07329	0.0102426	4.48832	-0.512149
132968943	rs6467485	2.91716e-07	0.744448	-1.11838	0.0096255	4.5209	-0.606875
132969704	rs73148909	9.16272e-08	-1.53198	-2.03417e-10	3.67449e-05	-1.65414	-2.03417e-10
132970213	rs117289987	1.02133e-07	-1.42344	-2.03417e-10	3.46644e-05	-1.71243	-2.03417e-10
132970674	rs11977339	3.57115e-06	3.09924	-0.968304	6.30902e-05	0.0925945	-1.20617
132970679	rs6963055	5.83527e-08	-1.08217	-0.901038	5.92614e-05	-0.981322	-0.194863
132971305	rs11770490	2.30692e-07	-0.367715	-0.240914	0.00138375	2.28359	-0.309188
132971503	rs60498338	2.38753e-07	-1.22526e-10	-0.574281	0.000107812	-1.22526e-10	-0.577751
132972319	rs192820946	2.08185e-07	-0.711282	-2.03417e-10	5.72526e-05	-1.21067	-2.03417e-10
132972705	rs141472707	8.94659e-08	-1.55585	-2.03417e-10	3.42363e-05	-1.72486	-2.03417e-10
132973040	rs74426508	1.25854e-07	-1.22526e-10	-1.21459	5.55922e-05	-1.22526e-10	-1.2401
132973218	rs1317056	1.21591e-07	-0.0998947	-1.14916	0.00166951	3.32831	-1.16617
132973522	rs1317057	2.64618e-07	0.704186	-1.17561	0.00867474	4.53054	-0.720516
132974012	rs2178688	1.02349e-07	-0.822403	-0.598916	3.3609e-05	-1.30661	-0.43674
132974316	rs12539120	5.72985e-07	0.804408	-0.503259	0.0110496	4.61381	-0.561804
132975423	rs73724533	2.17568e-07	-1.22526e-10	-0.667198	7.4795e-05	-1.22526e-10	-0.943392
132975800	rs17167009	2.54498e-07	0.655498	-1.16592	0.00793059	4.41522	-0.694879
132976327	rs4366012	2.49021e-07	0.635374	-1.16755	0.00764607	4.38293	-0.699122
132976648	rs66905772	2.49516e-07	0.638973	-1.16916	0.00794738	4.4258	-0.70335
132978647	rs78678758	3.32583e-06	2.05976	-2.03417e-10	0.00152943	2.0745	-2.03417e-10
132978674	rs2345065	4.49435e-07	0.272596	-0.214317	0.000483187	0.220441	0.701818
132978765	rs139007877	9.52992e-08	-1.49269	-2.03417e-10	3.47454e-05	-1.7101	-2.03417e-10
132979297	rs142479649	1.23337e-07	-1.22526e-10	-1.23479	5.55355e-05	-1.22526e-10	-1.24112
132980371	rs61277968	4.73548e-08	-1.17358	-1.01846	4.45712e-05	-1.07976	-0.381291
132981491	rs73724534	1.93577e-07	-1.22526e-10	-0.784036	6.85566e-05	-1.22526e-10	-1.03048
132981560	rs188373909	8.57466e-08	-1.59831	-2.03417e-10	3.62656e-05	-1.66727	-2.03417e-10
132983884	rs10232504	3.21296e-07	0.896597	-1.17395	0.0109936	4.76296	-0.71604
132983905	rs10232603	3.07305e-07	0.852076	-1.17395	0.0102499	4.69292	-0.71604
132986813	rs17167013	2.58643e-07	0.675621	-1.16988	0.00784383	4.4131	-0.703759
132987500	rs34102361	8.75492e-05	5.33025	-2.03417e-10	0.000779316	1.40027	-2.03417e-10
132987510	rs140784076	2.74067e-07	-0.436339	-2.03417e-10	0.000110902	-0.549497	-2.03417e-10
132987551	rs6955665	2.59938e-07	0.695282	-1.18455	0.00842612	4.52608	-0.745128
132988946	rs73148916	4.47359e-07	0.0536494	-2.03417e-10	0.00700131	3.59571	-2.03417e-10
132990498	rs10229242	2.498e-07	0.655498	-1.18455	0.00754193	4.41522	-0.745128
132992427	rs117451970	1.45033e-07	-1.07275	-2.03417e-10	4.64184e-05	-1.42045	-2.03417e-10
132992438	rs2204885	2.50527e-07	0.655498	-1.18164	0.00760337	4.41522	-0.737015
132994634	rs11760926	4.25217e-07	0.00288822	-2.03417e-10	0.00641254	3.50787	-2.03417e-10
132995087	rs73436986	3.8944e-07	-1.22526e-10	-0.0850009	0.000465297	-1.22526e-10	0.884532
132995790	rs4546583	3.0835e-07	0.852076	-1.17055	0.0103429	4.69292	-0.707008
132995996	rs2345066	3.01956e-07	0.831123	-1.17055	0.0100068	4.65988	-0.707008
132996000	rs146471981	1.47706e-07	-1.22526e-10	-1.05449	6.79914e-05	-1.22526e-10	-1.03876
132997232	rs1922420	4.49004e-07	0.0573196	-2.03417e-10	0.00677885	3.56342	-2.03417e-10
132997939	rs116964369	2.8864e-06	1.91805	-2.03417e-10	0.000171677	-0.112529	-2.03417e-10
132998113	rs6947465	2.7223e-07	0.741331	-1.1844	0.00835966	4.51773	-0.7447
132999020	rs77484877	2.38278e-05	4.0289	-2.03417e-10	0.000616155	1.16535	-2.03417e-10
132999122	rs13239635	6.36601e-06	3.55579	-0.846772	8.41159e-05	0.297995	-1.12394
132999801	rs116881079	5.9125e-07	-1.22526e-10	0.332527	0.000806164	-1.22526e-10	1.43414
133001333	rs6963600	3.60657e-07	1.01886	-1.18064	0.0139905	5.02079	-0.732799
133001570	rs142233871	1.2617e-07	-1.22526e-10	-1.21208	5.52835e-05	-1.22526e-10	-1.24567
133004378	rs113941369	4.18411e-07	-0.0132463	-2.03417e-10	0.00600172	3.44166	-2.03417e-10
133004933	rs73148922	4.25992e-07	0.00470996	-2.03417e-10	0.00619119	3.47274	-2.03417e-10
133005108	rs73436989	4.05468e-07	0.175414	-0.220082	0.00045121	0.124543	0.729247
133005249	rs73148924	7.93833e-08	-1.67542	-2.03417e-10	3.3976e-05	-1.73249	-2.03417e-10
133005250	rs142872766	1.68323e-07	-1.22526e-10	-0.923827	6.76754e-05	-1.22526e-10	-1.04342
133005620	rs77751614	8.25918e-08	-1.6358	-2.03417e-10	5.94173e-05	-1.17356	-2.03417e-10
133006457	rs148483211	4.46027e-07	-1.22526e-10	0.0506692	0.000203566	-1.22526e-10	0.0578476
133006635	rs145275792	7.89983e-07	0.622301	-2.03417e-10	3.81623e-05	-1.6163	-2.03417e-10
133007621	rs55865736	4.39637e-08	-1.01921	-1.24713	1.00544e-05	-1.70224	-1.2479
133007979	rs141069415	1.21756e-07	-1.22526e-10	-1.24769	5.51845e-05	-1.22526e-10	-1.24746
133008123	rs193267518	1.02452e-07	-1.42032	-2.03417e-10	8.70723e-05	-0.791405	-2.03417e-10
133009306	rs149825553	7.59284e-08	-1.71992	-2.03417e-10	3.41824e-05	-1.72643	-2.03417e-10
133009435	rs149010574	4.11737e-07	-0.0293259	-2.03417e-10	0.00583664	3.41377	-2.03417e-10
133010004	rs112911470	7.4457e-07	1.30972	-0.746624	0.0400483	5.35927	-0.0195751
133010506	rs12111638	4.04483e-07	-0.047102	-2.03417e-10	0.00565906	3.38287	-2.03417e-10
133011782	rs62470950	1.10627e-07	-1.34355	-2.03417e-10	3.40241e-05	-1.73107	-2.03417e-10
133011918	rs10808269	2.73499e-07	0.71902	-1.15743	0.00852014	4.48226	-0.690218
133011944	rs10808270	2.68265e-07	0.698084	-1.15582	0.00827369	4.44892	-0.686233
133012113	rs13221518	0.00168725	8.39289	-0.103992	0.000240798	1.23045	-1.00463
133012219	rs2718171	2.63124e-07	0.674958	-1.15204	0.00786437	4.38892	-0.676968
133012348	rs183421228	1.13935e-07	-1.31408	-2.03417e-10	3.39027e-05	-1.73465	-2.03417e-10
133012350	rs187582294	1.10279e-07	-1.3467	-2.03417e-10	3.38194e-05	-1.73711	-2.03417e-10
133014717	rs1161003	9.28471e-08	-0.917736	-0.601022	3.70025e-05	-1.21809	-0.429067
133015150	rs1685573	2.49573e-07	0.611108	-1.14107	0.00746043	4.30985	-0.650629
133015561	rs1161004	2.46154e-07	0.590627	-1.13438	0.00732133	4.27697	-0.636563
133015801	rs7782506	2.35315e-07	0.527255	-1.11604	0.00689162	4.17485	-0.594936
133017120	rs138931556	7.71509e-06	-1.22526e-10	2.90122	0.00555816	-1.22526e-10	3.36488
133017766	rs7792634	2.3071e-07	0.505523	-1.11407	0.00668277	4.13971	-0.59057
133019325	rs7798267	2.27477e-07	0.486056	-1.10872	0.00656316	4.10818	-0.577095
133019951	rs11767986	9.56798e-08	-1.4887	-2.03417e-10	0.000467136	0.888476	-2.03417e-10
133019993	rs10228242	3.48599e-06	3.0339	-0.927108	5.76763e-05	-0.04883	-1.15447
133020487	rs142383590	8.39918e-06	2.98618	-2.03417e-10	0.00386903	3.00262	-2.03417e-10
133021094	rs78319903	8.05689e-07	-1.22526e-10	0.641986	8.61399e-05	-1.22526e-10	-0.802171
133021722	rs56057418	2.25652e-07	0.489669	-1.12039	0.00665759	4.15001	-0.604645
133021775	rs143590792	1.21777e-07	-1.22526e-10	-1.24752	5.51744e-05	-1.22526e-10	-1.24764
133022148	rs12534096	2.17102e-07	0.448819	-1.11816	0.00626017	4.08349	-0.599668
133023048	rs73148931	2.32151e-07	0.522673	-1.125	0.00660794	4.1655	-0.627615
133023049	rs73148933	2.43997e-07	0.562163	-1.11472	0.00692567	4.18964	-0.604798
133023601	rs7795935	2.21809e-07	0.470271	-1.11816	0.00648294	4.11845	-0.599668
133024713	rs78720493	4.62675e-05	4.69248	-2.03417e-10	0.000896864	1.54076	-2.03417e-10
133025514	rs1685569	1.0336e-07	-0.862361	-0.549134	3.69058e-05	-1.27571	-0.374065
133025624	rs7788981	2.22261e-07	0.470271	-1.11613	0.00651244	4.11845	-0.595126
133025923	rs1685570	2.32516e-07	0.527695	-1.12845	0.00670631	4.17556	-0.622905
133027068	rs62470953	1.13148e-07	-1.32102	-2.03417e-10	3.38716e-05	-1.73557	-2.03417e-10
133029907	rs138541141	5.99834e-07	0.346941	-2.03417e-10	0.00025346	0.277061	-2.03417e-10
133030562	rs117424370	9.06112e-08	-1.54313	-2.03417e-10	3.42214e-05	-1.72529	-2.03417e-10
133031462	rs117288190	1.47996e-06	1.25006	-2.03417e-10	0.000102719	-0.62615	-2.03417e-10
133032497	rs181542253	1.31661e-07	-1.22526e-10	-1.16948	5.86237e-05	-1.22526e-10	-1.187
133033386	rs79088639	1.25647e-07	-1.08446	-0.13178	0.000104972	-1.42233	0.817883
133034010	rs118138569	3.59501e-06	2.13759	-2.03417e-10	0.000760621	1.37599	-2.03417e-10
133035643	rs3886462	1.40215e-07	-0.0189829	-1.08755	0.00241394	3.06414	-0.533266
133035995	rs28792487	1.39901e-07	-0.0189829	-1.08979	0.00240251	3.06414	-0.538011
133036358	rs2718172	1.5038e-07	0.0732542	-1.1098	0.00268242	3.21748	-0.581149
133036685	rs1149563	1.49436e-07	0.0732542	-1.1161	0.00264536	3.21748	-0.595063
133037120	rs10270739	2.95148e-06	2.76027	-0.819921	5.41424e-05	-0.186145	-1.08038
133037181	rs73148939	1.98349e-07	0.192948	-0.952631	0.0020536	3.35826	-0.98906
133037356	rs117395108	8.90247e-08	-1.5608	-2.03417e-10	3.40759e-05	-1.72955	-2.03417e-10
133038502	rs117073327	1.22881e-06	1.06409	-2.03417e-10	9.57397e-05	-0.696511	-2.03417e-10
133040106	rs111505312	9.11031e-07	0.764866	-2.03417e-10	4.11967e-05	-1.53978	-2.03417e-10
133041944	rs17167039	1.39975e-07	-0.0195165	-1.08873	0.00247962	3.09175	-0.534038
133042673	rs144310311	4.78709e-07	-1.22526e-10	0.121381	0.000630963	-1.22526e-10	1.1891
133042768	rs1149562	1.11072e-07	-0.916876	-0.422659	4.45416e-05	-1.25888	-0.202843
133043996	rs7808008	1.42795e-07	-0.0412316	-1.04707	0.00236521	2.95903	-0.448554
133044130	rs7808300	1.43784e-07	-0.0419467	-1.03945	0.0025585	3.02246	-0.43343
133045570	rs141243480	1.84419e-07	-1.22526e-10	-0.832503	7.94253e-05	-1.22526e-10	-0.883327
133045944	rs1149560	2.12484e-07	0.509114	-1.19996	0.00368676	3.75902	-0.804658
133047756	rs1149558	1.59264e-07	-0.841843	-0.137303	4.82663e-05	-1.34789	-0.033516
133048124	rs138069713	5.60008e-07	0.278239	-2.03417e-10	7.84721e-05	-0.8954	-2.03417e-10
133049573	rs147586951	3.27011e-07	-1.22526e-10	-0.259716	0.000169501	-1.22526e-10	-0.125288
133050767	rs12537119	3.33779e-07	0.582166	-0.821399	0.0089372	3.98712	-0.147282
133052386	rs745593	1.21031e-07	-0.109016	-1.14465	0.0018817	2.94091	-0.659125
133052896	rs73724551	1.60021e-07	-1.22526e-10	-0.974408	6.22771e-05	-1.22526e-10	-1.12655
133053154	rs12534801	3.13899e-07	0.5409	-0.841539	0.00819364	3.92219	-0.16922
133054712	rs6950324	9.30901e-08	-0.641269	-0.874875	2.04623e-05	-1.50831	-0.731246
133054720	rs13223275	0.00120217	8.70231	-0.752375	0.000446986	1.88961	-1.04522
133054837	rs146536147	3.10727e-07	-1.22526e-10	-0.310798	0.000350601	-1.22526e-10	0.601505
133055082	rs1149557	2.69712e-07	0.0818356	-0.534191	2.24718e-05	-1.73722	-0.408661
133055114	rs73148941	1.75311e-07	-0.883147	-2.03417e-10	4.21999e-05	-1.51573	-2.03417e-10
133055603	rs6973256	1.41342e-07	-0.577115	-0.521417	2.72764e-05	-1.59418	-0.357945
133057494	rs117234668	1.3413e-07	-1.22526e-10	-1.1509	6.18359e-05	-1.22526e-10	-1.13366
133058852	rs150230441	1.9744e-07	-0.764277	-2.03417e-10	8.14153e-05	-0.858581	-2.03417e-10
133059363	rs117417400	1.42326e-07	-1.22526e-10	-1.09159	5.69783e-05	-1.22526e-10	-1.21547
133060524	rs146118865	3.33529e-06	2.0626	-2.03417e-10	0.000300001	0.445641	-2.03417e-10
133060536	rs17575985	0.000324381	6.64369	-0.00372911	0.000131886	0.444023	-0.820229
133061556	rs118071299	1.22694e-07	-1.22526e-10	-1.24002	5.74635e-05	-1.22526e-10	-1.20699
133062665	rs1149555	1.03568e-07	-0.68977	-0.719711	1.41983e-05	-1.71354	-0.891483
133063456	rs73148945	1.0049e-07	-1.43965	-2.03417e-10	0.000219943	0.135224	-2.03417e-10
133064576	rs11766665	1.38328e-07	-0.30992	-0.810167	0.000227405	0.35276	-0.18417
133064886	rs1247708	8.51258e-08	-0.74605	-0.859531	1.2295e-05	-1.71699	-1.03196
133066224	rs187051347	4.61279e-07	0.0842916	-2.03417e-10	0.000449635	0.850293	-2.03417e-10
133066514	rs17576069	9.80296e-08	-0.622134	-0.842308	1.26909e-05	-1.69819	-1.01907
133067376	rs78513277	1.25297e-07	-1.22526e-10	-1.21902	5.71556e-05	-1.22526e-10	-1.21237
133068269	rs17167059	9.27613e-08	-1.51968	-2.03417e-10	5.69991e-05	-1.21511	-2.03417e-10
133069285	rs1628880	1.17205e-07	-0.525707	-0.760077	1.3685e-05	-1.67828	-0.963566
133069682	rs11765450	9.91859e-08	-0.581285	-0.87143	1.26437e-05	-1.69014	-1.03084
133069837	rs73148951	7.62742e-08	-1.71538	-2.03417e-10	3.38074e-05	-1.73746	-2.03417e-10
133070175	rs17167061	3.59538e-07	-1.22526e-10	-0.164893	0.000162368	-1.22526e-10	-0.168277
133070610	rs17654208	3.34268e-07	-1.22526e-10	-0.237767	0.000150974	-1.22526e-10	-0.241035
133072102	rs185172771	1.49129e-07	-1.22526e-10	-1.0449	7.10582e-05	-1.22526e-10	-0.994645
133072593	rs74940376	2.8243e-07	-1.22526e-10	-0.406279	0.000136969	-1.22526e-10	-0.338392
133073126	rs147234466	1.30509e-07	-1.22526e-10	-1.17827	5.67548e-05	-1.22526e-10	-1.2194
133074183	rs145579503	7.99503e-08	-1.66831	-2.03417e-10	4.82476e-05	-1.3818	-2.03417e-10
133074480	rs1149552	2.88738e-07	-1.09283	0.708641	8.24829e-05	-1.53353	0.687974
133074763	rs1149551	1.05103e-07	-0.462375	-0.932391	1.1706e-05	-1.67018	-1.12786
133076664	rs150318419	1.57346e-07	-1.22526e-10	-0.991266	6.63205e-05	-1.22526e-10	-1.06364
133076862	rs11562036	2.39467e-05	4.60005	-0.566176	0.000210693	1.00037	-0.908109
133076885	rs11562037	2.10211e-05	4.76415	-0.860582	0.000209306	1.1086	-1.02295
133077955	rs1149550	5.00067e-07	0.708972	-0.54394	0.000116476	0.396343	-0.896802
133078353	rs13225814	0.000594109	7.72889	-0.483779	0.000161198	0.901484	-1.07699
133079617	rs76000060	7.77161e-08	-1.69665	-2.03417e-10	3.38064e-05	-1.73749	-2.03417e-10
133081470	rs6949831	1.48245e-07	-0.0997614	-0.951082	1.35403e-05	-1.55379	-1.09868
133081767	rs138452478	1.26915e-07	-1.22526e-10	-1.20619	5.81612e-05	-1.22526e-10	-1.19492
133081810	rs10281827	2.28196e-05	4.80382	-0.818153	0.000241698	1.22807	-0.998525
133083234	rs17654334	9.80211e-08	-0.507905	-0.956623	1.20161e-05	-1.67767	-1.09423
133083504	rs1364503	9.77382e-08	-0.53626	-0.931159	1.22029e-05	-1.68088	-1.07558
133084031	rs6974618	1.16509e-05	4.1891	-0.875673	0.000148984	0.786644	-1.04095
133085513	rs142527246	9.65792e-08	-1.47935	-2.03417e-10	7.55832e-05	-0.93291	-2.03417e-10
133085535	rs79022230	4.56255e-07	-1.22526e-10	0.073341	7.57249e-05	-1.22526e-10	-0.931037
133087379	rs138127577	2.63939e-06	1.82859	-2.03417e-10	0.000311636	0.483691	-2.03417e-10
133087466	rs146087869	3.20643e-07	-1.22526e-10	-0.279384	0.00014788	-1.22526e-10	-0.261742
133088039	rs6978272	1.53456e-07	-0.308018	-0.708281	0.000312446	0.496762	-0.0104731
133088532	rs79766422	4.39176e-07	-1.22526e-10	0.0351892	7.5157e-05	-1.22526e-10	-0.938564
133089758	rs13238007	1.25102e-07	-0.180273	-1.04031	1.20965e-05	-1.61213	-1.1531
133091112	rs145795826	1.77687e-07	-1.22526e-10	-0.86969	7.96573e-05	-1.22526e-10	-0.88041
133091171	rs10247070	1.64296e-07	-1.22526e-10	-0.948043	6.16501e-05	-1.22526e-10	-1.13667
133091282	rs148096891	8.33777e-07	-1.22526e-10	0.676255	0.000397734	-1.22526e-10	0.727641
133092081	rs4728283	3.75136e-07	0.34848	-0.470902	0.000101697	0.167983	-0.804126
133092278	rs6951416	1.07299e-05	3.92338	-0.692308	0.000198018	0.926471	-0.896255
133092323	rs78845966	7.45426e-08	-1.73834	-2.03417e-10	3.84775e-05	-1.60807	-2.03417e-10
133093227	rs117526726	1.24198e-07	-1.22526e-10	-1.22784	5.59727e-05	-1.22526e-10	-1.23328
133094348	rs2059374	6.49815e-08	-0.791784	-1.08382	1.05733e-05	-1.71609	-1.18373
133096341	rs78721661	1.26276e-07	-1.22526e-10	-1.21124	5.73843e-05	-1.22526e-10	-1.20837
133096654	rs17595753	9.57616e-08	-1.48785	-2.03417e-10	7.66493e-05	-0.918903	-2.03417e-10
133096940	rs77095462	7.65342e-08	-1.71197	-2.03417e-10	3.47302e-05	-1.71054	-2.03417e-10
133096944	rs145406815	9.0243e-08	-1.54721	-2.03417e-10	5.78414e-05	-1.20044	-2.03417e-10
133097746	rs141380179	8.1295e-08	-1.65163	-2.03417e-10	3.912e-05	-1.59151	-2.03417e-10
133099277	rs1345939	1.17431e-07	-0.271957	-1.0119	1.21943e-05	-1.61723	-1.13995
133100276	rs62472376	1.73147e-07	0.197653	-1.09322	1.36264e-05	-1.45658	-1.18956
133101721	rs17167070	1.28565e-07	-0.553888	-0.639393	0.000259355	0.202351	0.0977013
133101938	rs187489248	7.85855e-08	-1.68552	-2.03417e-10	3.66341e-05	-1.65716	-2.03417e-10
133102282	rs4731951	1.44205e-07	-0.0304	-1.04808	1.28026e-05	-1.54142	-1.16708
133102295	rs4728284	1.42978e-07	-0.01366	-1.07336	1.256e-05	-1.53571	-1.19192
133102328	rs4731952	1.24656e-07	-0.155728	-1.06843	1.20623e-05	-1.58823	-1.17983
133102614	rs150441755	1.2247e-07	-1.22526e-10	-1.24185	5.65935e-05	-1.22526e-10	-1.22225
133102708	rs62472377	8.13086e-08	-1.65146	-2.03417e-10	3.38228e-05	-1.73701	-2.03417e-10
133103048	rs4731953	9.54447e-08	-1.56253	0.07137	4.73339e-05	-1.50955	0.108638
133103589	rs7778778	1.46036e-07	0.00272719	-1.06858	1.28586e-05	-1.53006	-1.17406
133104117	rs7783217	1.21132e-05	4.16013	-0.807793	0.000167752	0.847865	-0.983523
133104549	rs1424587	3.7107e-07	0.363755	-0.497077	0.000104175	0.210043	-0.822117
133104569	rs9649587	1.89767e-05	4.57323	-0.771968	0.000232864	1.14861	-0.956297
133104588	rs4596592	1.3981e-07	-0.0468467	-1.06258	1.2692e-05	-1.54698	-1.17019
133104617	rs2345073	3.60394e-07	0.328397	-0.490911	9.71537e-05	0.135622	-0.817471
133105815	rs12540212	1.08358e-07	-0.427633	-0.936636	0.000187343	0.346584	-0.371788
133106088	rs10954415	3.7107e-07	0.363755	-0.497077	0.000104175	0.210043	-0.822117
133106199	rs10488164	1.79106e-05	4.52614	-0.782706	0.000229326	1.1507	-0.9737
133107639	rs16874302	3.52602e-07	0.352926	-0.537297	9.76145e-05	0.174006	-0.851123
133108433	rs142805101	3.36929e-07	-1.22526e-10	-0.229841	0.000152993	-1.22526e-10	-0.22775
133108547	rs7803848	1.45391e-05	4.3826	-0.847719	0.000197148	1.03912	-1.0133
133108810	rs6975722	1.141e-07	-0.268825	-1.04381	1.16961e-05	-1.64102	-1.15787
133108979	rs62472378	1.38577e-07	-0.0335331	-1.08475	1.22516e-05	-1.56818	-1.18431
133109116	rs6976440	1.16174e-07	-0.253323	-1.0413	1.17629e-05	-1.637	-1.1562
133109298	rs10262548	1.16366e-07	-0.253323	-1.03965	1.17758e-05	-1.637	-1.1551
133110207	rs4728285	1.62819e-07	0.111989	-1.06906	1.28815e-05	-1.52798	-1.17437
133111794	rs77661607	1.42494e-07	-1.22526e-10	-1.09041	6.71361e-05	-1.22526e-10	-1.05142
133112200	rs17596283	8.29715e-08	-1.63121	-2.03417e-10	7.81029e-05	-0.900117	-2.03417e-10
133112480	rs118066327	4.19991e-07	-1.72516	1.71568	0.000410454	-1.69141	2.45053
133113940	rs34804838	7.4583e-08	-1.7378	-2.03417e-10	3.39724e-05	-1.7326	-2.03417e-10
133113977	rs12707089	0.000487643	7.57147	-0.523843	0.000173926	0.996148	-1.09566
133114255	rs4728286	2.84948e-07	0.169766	-0.567172	7.77446e-05	-0.0258719	-0.878842
133114257	rs4728287	1.16904e-07	-0.263498	-1.02486	1.2001e-05	-1.62802	-1.14513
133114913	rs12537773	2.91124e-07	0.12597	-0.501932	8.0238e-05	-0.0427393	-0.830407
133115163	rs12707090	1.62505e-05	4.11143	-0.465265	0.000192342	0.839006	-0.837873
133116871	rs17167076	1.05795e-07	-1.58983	0.201626	5.40625e-05	-1.50174	0.233741
133117488	rs7786489	1.18759e-07	-0.269847	-1.00277	1.207e-05	-1.63746	-1.12996
133117960	rs2059375	1.16754e-07	-0.285263	-1.00438	1.20083e-05	-1.64147	-1.13108
133118553	rs2059376	1.12975e-07	-0.316376	-1.00617	1.18563e-05	-1.65297	-1.13232
133120852	rs718656	1.15883e-07	-0.254352	-1.04278	1.17941e-05	-1.63336	-1.15718
133121695	rs4728288	1.15505e-07	-0.254352	-1.04604	1.17685e-05	-1.63336	-1.15935
133121821	rs118100329	6.70634e-07	0.458513	-2.03417e-10	0.00017455	-0.0959315	-2.03417e-10
133122342	rs3919590	1.11274e-07	-0.331551	-1.00617	1.18126e-05	-1.65665	-1.13232
133122742	rs13241734	2.25456e-05	4.50706	-0.533477	0.000223783	1.03729	-0.884758
133122821	rs10276144	1.34346e-07	-0.131561	-1.01773	1.2425e-05	-1.59816	-1.14027
133123068	rs80320121	3.48822e-07	-1.22526e-10	-0.195151	0.00015556	-1.22526e-10	-0.211114
133123204	rs11772553	1.3306e-07	-0.148026	-1.01088	1.24234e-05	-1.60299	-1.13557
133123294	rs9649045	1.35165e-07	-0.13166	-1.01156	1.26233e-05	-1.58733	-1.13526
133123616	rs11766325	1.35389e-07	-0.0821479	-1.05941	1.22645e-05	-1.5833	-1.16813
133124088	rs182422406	2.52183e-07	-1.22526e-10	-0.519555	0.000111198	-1.22526e-10	-0.54683
133125385	rs80007445	1.88086e-07	-1.22526e-10	-0.81281	6.54646e-05	-1.22526e-10	-1.07663
133126589	rs7805858	8.15206e-06	3.84637	-0.89005	0.000137832	0.712438	-1.04455
133126922	rs76992893	1.69328e-07	-1.22526e-10	-0.917876	6.30828e-05	-1.22526e-10	-1.1137
133128127	rs7798283	0.00457636	9.2867	-2.03417e-10	0.00962234	3.9137	-2.03417e-10
133128797	rs17655422	9.16019e-08	-1.53226	-2.03417e-10	7.06097e-05	-1.00098	-2.03417e-10
133130178	rs6956293	8.26752e-08	-0.597077	-1.03771	1.05442e-05	-1.73251	-1.17006
133130480	rs117393465	8.26591e-08	-1.63499	-2.03417e-10	5.14836e-05	-1.31688	-2.03417e-10
133130566	rs113786846	1.05428e-07	-1.39168	-2.03417e-10	0.00024473	0.242012	-2.03417e-10
133130618	rs117811746	7.61299e-08	-1.71727	-2.03417e-10	4.33065e-05	-1.48984	-2.03417e-10
133130703	rs77821234	1.75309e-07	-1.22526e-10	-0.883161	6.45157e-05	-1.22526e-10	-1.09124
133130940	rs6961517	1.34033e-05	4.29882	-0.845279	0.000115897	0.50692	-1.01236
133131298	rs6961764	5.11677e-07	0.626073	-0.438091	0.000139002	0.461666	-0.785323
133133008	rs1946301	1.1255e-07	-0.346647	-0.979664	1.18676e-05	-1.66026	-1.12407
133133973	rs181927030	1.40429e-07	-1.22526e-10	-1.10501	6.62644e-05	-1.22526e-10	-1.06449
133133974	rs6467490	1.12838e-07	-0.316376	-1.00738	1.18463e-05	-1.65297	-1.13316
133135115	rs151258905	9.05687e-08	-1.5436	-2.03417e-10	6.9101e-05	-1.02257	-2.03417e-10
133135206	rs7788086	6.50798e-05	5.83365	-0.799987	0.000374463	1.64253	-0.975179
133135373	rs13240997	0.00012616	6.07771	-0.382119	0.000540547	1.80626	-0.771819
133135418	rs114438230	1.76014e-07	-1.22526e-10	-0.879148	6.46859e-05	-1.22526e-10	-1.0886
133135497	rs17596858	1.26171e-07	-0.424134	-0.787937	0.000259685	0.438494	-0.13717
133135507	rs13241123	0.000125657	6.03809	-0.346494	0.000539701	1.77959	-0.746722
133135776	rs17167087	6.95324e-07	0.971878	-0.477211	0.000155154	0.59121	-0.804939
133136872	rs12538505	6.40238e-07	0.971878	-0.55975	0.000146075	0.59121	-0.865233
133136919	rs12530513	1.26241e-07	-0.267431	-0.944086	0.000226163	0.547427	-0.384316
133137644	rs10488165	1.68059e-07	-0.978064	0.0526686	5.22167e-05	-1.43971	0.136971
133137867	rs1345938	8.0249e-05	6.07771	-0.834533	0.000428902	1.80626	-1.00317
133138464	rs1946302	8.15029e-07	1.15206	-0.498546	0.000174855	0.726645	-0.820834
133138480	rs1946303	1.2927e-07	-0.179217	-1.00859	1.23317e-05	-1.61198	-1.13399
133138760	rs147728308	1.46216e-07	-1.06463	-2.03417e-10	0.0001651	-0.151594	-2.03417e-10
133138761	rs6467491	6.70874e-05	5.87276	-0.808719	0.000380931	1.66868	-0.984207
133139248	rs145867689	2.27571e-07	-1.22526e-10	-0.622249	0.000103846	-1.22526e-10	-0.615231
133139713	rs6467492	1.32525e-07	-0.147524	-1.01542	1.23865e-05	-1.60284	-1.13869
133140918	rs958408	1.08208e-07	-0.361662	-1.004	1.17463e-05	-1.66379	-1.13082
133141695	rs62469960	1.24274e-07	-0.24271	-0.98451	1.23217e-05	-1.62959	-1.11719
133144036	rs148416854	1.61071e-07	-0.967865	-2.03417e-10	5.2197e-05	-1.30312	-2.03417e-10
133144662	rs75387884	1.88504e-07	-1.22526e-10	-0.810593	6.77359e-05	-1.22526e-10	-1.04253
133145395	rs143561557	1.2209e-07	-1.22526e-10	-1.24495	5.52015e-05	-1.22526e-10	-1.24715
133145590	rs79627411	1.48788e-07	-1.22526e-10	-1.04719	7.09634e-05	-1.22526e-10	-0.99598
133146663	rs7785217	4.76045e-07	0.594355	-0.478554	0.000131454	0.425041	-0.804532
133147074	rs972420	4.94987e-07	0.640317	-0.485498	0.000135194	0.458363	-0.8098
133148056	rs139679077	1.56231e-07	-1.22526e-10	-0.998374	7.66298e-05	-1.22526e-10	-0.919158
133148083	rs1017945	1.00857e-07	-0.460701	-0.975308	1.17959e-05	-1.67971	-1.11069
133149821	rs1038630	1.19482e-07	-0.298666	-0.967879	1.23805e-05	-1.63662	-1.1054
133150633	rs12534442	4.72837e-07	0.577773	-0.468735	0.000125765	0.371365	-0.795091
133150905	rs62469961	1.20923e-07	-0.23688	-1.01768	1.21604e-05	-1.61972	-1.14024
133151459	rs75435092	7.48996e-08	-1.73356	-2.03417e-10	3.39198e-05	-1.73414	-2.03417e-10
133151844	rs143458100	1.41829e-07	-1.22526e-10	-1.09509	6.402e-05	-1.22526e-10	-1.09895
133152424	rs75924380	2.54989e-06	-1.22526e-10	1.7941	0.00136963	-1.22526e-10	1.96415
133152898	rs6976069	2.17135e-05	4.68258	-0.7466	0.000264908	1.25688	-0.935638
133152977	rs17167095	1.48506e-07	-0.279834	-0.769248	0.000299348	0.559307	-0.115844
133152999	rs17597230	2.97877e-07	-0.353031	-2.03417e-10	0.000107673	-0.579041	-2.03417e-10
133153000	rs78811260	9.43076e-07	0.799435	-2.03417e-10	0.000260496	0.304443	-2.03417e-10
133153443	rs76599531	1.85809e-07	-1.22526e-10	-0.824994	6.70731e-05	-1.22526e-10	-1.05236
133154105	rs112833032	8.65857e-08	-1.58858	-2.03417e-10	8.82935e-05	-0.777477	-2.03417e-10
133154133	rs148505373	7.98572e-08	-1.66947	-2.03417e-10	3.38143e-05	-1.73726	-2.03417e-10
133154356	rs17167098	7.23655e-08	-0.52116	-1.24682	6.57596e-05	0.163792	-1.23593
133154426	rs1424580	9.96213e-08	-0.450988	-0.997348	1.16922e-05	-1.67303	-1.12619
133156840	rs143004375	5.47185e-07	0.255075	-2.03417e-10	0.000146301	-0.272477	-2.03417e-10
133158353	rs10254118	1.46374e-05	4.3948	-0.853171	0.000181056	0.962617	-1.02195
133158420	rs58955798	1.43851e-05	4.3948	-0.870561	0.000178789	0.962617	-1.03456
133158475	rs7779409	1.47553e-05	4.3948	-0.845148	0.000181918	0.962617	-1.0172
133158577	rs192705252	1.84022e-07	-0.834656	-2.03417e-10	5.62307e-05	-1.22868	-2.03417e-10
133158706	rs12533736	4.51108e-07	0.589178	-0.527184	0.000123769	0.40923	-0.848957
133159583	rs1424583	1.64324e-05	4.54713	-0.889831	0.000193051	1.06402	-1.05922
133160732	rs17597439	1.21904e-07	-0.258464	-0.988011	1.22396e-05	-1.6338	-1.11966
133161301	rs116947718	9.45144e-08	-1.50096	-2.03417e-10	4.64153e-05	-1.42051	-2.03417e-10
133161659	rs10270803	1.76814e-07	-1.22526e-10	-0.874611	6.48795e-05	-1.22526e-10	-1.08561
133161878	rs11771148	5.85715e-07	0.715474	-0.392352	0.000155665	0.530612	-0.74105
133163553	rs77085940	1.35096e-07	-1.22526e-10	-1.14373	6.50206e-05	-1.22526e-10	-1.08344
133165269	rs78040668	1.92682e-07	-1.22526e-10	-0.78867	6.8388e-05	-1.22526e-10	-1.03295
133166169	rs6971417	1.3104e-07	-0.24321	-0.930996	1.28029e-05	-1.62972	-1.07875
133166193	rs6971423	4.74529e-07	0.585144	-0.472533	0.000123517	0.368866	-0.810634
133168033	rs1424586	4.2187e-07	0.44017	-0.445183	0.00010984	0.230915	-0.790035
133168483	rs142662185	2.18113e-07	-0.664697	-2.03417e-10	7.79373e-05	-0.902238	-2.03417e-10
133168580	rs112528514	1.37582e-07	-1.12549	-2.03417e-10	5.86245e-05	-1.18699	-2.03417e-10
133168787	rs143105018	1.31211e-07	-1.22526e-10	-1.17291	6.50117e-05	-1.22526e-10	-1.08358
133169583	rs4731955	1.37177e-07	-0.227724	-0.900715	1.31469e-05	-1.62552	-1.05644
133169875	rs189112839	1.34745e-06	-1.22526e-10	1.15626	0.000684078	-1.22526e-10	1.26993
133170548	rs17167103	1.22416e-07	-0.263714	-0.978574	0.00021829	0.570431	-0.44275
133170585	rs117349485	3.96897e-07	-0.0660353	-2.03417e-10	0.00299321	2.74596	-2.03417e-10
133171369	rs73148989	8.62092e-08	-1.59293	-2.03417e-10	3.47629e-05	-1.70959	-2.03417e-10
133173670	rs143240394	1.79032e-07	-1.22526e-10	-0.862148	6.67305e-05	-1.22526e-10	-1.05748
133174630	rs146283582	1.37762e-07	-1.22526e-10	-1.12418	5.8603e-05	-1.22526e-10	-1.18736
133175040	rs6467494	6.8222e-07	0.876685	-0.401044	0.000154505	0.563804	-0.781723
133175336	rs118159639	1.02387e-07	-1.42095	-2.03417e-10	3.49498e-05	-1.70423	-2.03417e-10
133175655	rs74887788	1.31797e-07	-1.22526e-10	-1.16845	6.03124e-05	-1.22526e-10	-1.15861
133176419	rs62469963	1.44231e-07	-0.194617	-0.883681	1.35782e-05	-1.60594	-1.04374
133177906	rs182478813	1.23008e-07	-1.22526e-10	-1.23746	5.56835e-05	-1.22526e-10	-1.23846
133178410	rs73148993	1.46491e-07	-0.131684	-0.931066	1.32123e-05	-1.59819	-1.07881
133178671	rs10260563	1.4016e-07	-0.171865	-0.935061	1.3218e-05	-1.59484	-1.08172
133178672	rs73148995	9.42753e-08	-1.50349	-2.03417e-10	0.000188139	-0.0209604	-2.03417e-10
133179183	rs6974951	1.19142e-07	-0.354101	-0.915297	1.26848e-05	-1.65051	-1.06723
133179610	rs6979546	1.41279e-07	-0.171865	-0.927109	1.32951e-05	-1.59484	-1.07591
133180026	rs1974916	4.50734e-07	0.434933	-0.373767	0.000111843	0.186063	-0.727107
133180967	rs79434220	1.15649e-07	-1.29916	-2.03417e-10	3.76815e-05	-1.62897	-2.03417e-10
133181812	rs73148998	1.37278e-07	-0.20454	-0.923164	1.32039e-05	-1.60461	-1.07302
133182236	rs117595813	9.33264e-08	-1.51361	-2.03417e-10	0.000104105	-0.612742	-2.03417e-10
133183459	rs17597732	4.91369e-07	0.147483	-2.03417e-10	0.000194232	0.0109081	-2.03417e-10
133185211	rs2113565	1.69549e-07	0.0560109	-0.972578	1.35402e-05	-1.54374	-1.10875
133185749	rs12707091	3.63715e-05	4.79722	-0.345389	0.000291587	1.17659	-0.759397
133186691	rs78603810	3.65812e-07	-0.147591	-2.03417e-10	0.00261731	2.61176	-2.03417e-10
133186793	rs77866543	1.86846e-07	-1.22526e-10	-0.819429	6.74031e-05	-1.22526e-10	-1.04745
133187142	rs149146913	1.01105e-07	-1.43355	-2.03417e-10	7.69526e-05	-0.914953	-2.03417e-10
133188145	rs12707092	0.000699047	8.17044	-0.762674	0.000208892	1.2746	-1.19093
133190159	rs148799782	2.45373e-07	-1.22526e-10	-0.546931	0.000110005	-1.22526e-10	-0.557622
133190684	rs1978507	1.20975e-07	-0.314771	-0.939354	1.25451e-05	-1.64397	-1.08485
133190867	rs62469965	7.87391e-08	-1.68357	-2.03417e-10	4.16368e-05	-1.52916	-2.03417e-10
133190941	rs80344962	7.66809e-08	-1.71006	-2.03417e-10	4.20859e-05	-1.51843	-2.03417e-10
133191008	rs4731959	1.41479e-07	-0.176427	-0.92113	1.32771e-05	-1.60058	-1.07152
133191127	rs11975951	1.22702e-07	-0.349429	-0.890524	1.30105e-05	-1.64354	-1.04885
133191703	rs140919330	9.11683e-08	-1.537	-2.03417e-10	7.36253e-05	-0.959156	-2.03417e-10
133192419	rs13237737	1.53515e-07	-1.01591	-2.03417e-10	5.18517e-05	-1.30976	-2.03417e-10
133193425	rs17656452	1.39137e-07	-0.262915	-0.851341	1.36565e-05	-1.62458	-1.01935
133193996	rs148224531	7.68626e-08	-0.488961	-1.21873	1.0303e-05	-1.73693	-1.18877
133194556	rs117096426	1.41272e-07	-1.22526e-10	-1.09902	6.60893e-05	-1.22526e-10	-1.06714
133195420	rs6966473	1.16677e-07	-0.393501	-0.896804	1.28048e-05	-1.65479	-1.05353
133196125	rs6467495	1.18239e-07	-0.340374	-0.936632	1.25527e-05	-1.64534	-1.08287
133196282	rs7803514	1.1404e-07	-0.429461	-0.883702	1.27708e-05	-1.66723	-1.04375
133196561	rs2012240	1.07458e-07	-0.543323	-0.829293	1.29446e-05	-1.69493	-1.00253
133197452	rs4582474	4.00994e-07	0.454119	-0.509883	0.000106724	0.227526	-0.815425
133197489	rs4377904	1.00753e-07	-0.557384	-0.87966	1.24267e-05	-1.69758	-1.04072
133197630	rs145487796	1.50858e-07	-1.22526e-10	-1.03337	6.56006e-05	-1.22526e-10	-1.07456
133197859	rs7777241	1.04745e-07	-0.529179	-0.869004	1.25942e-05	-1.6922	-1.03271
133198875	rs142380388	3.84474e-07	-1.22526e-10	-0.0978342	0.00016086	-1.22526e-10	-0.177609
133199064	rs6949225	1.07711e-07	-0.455169	-0.915093	1.24465e-05	-1.66962	-1.06708
133200522	rs10954417	1.04431e-07	-0.484212	-0.916973	1.23476e-05	-1.67621	-1.06847
133200817	rs12707093	1.72049e-05	4.02439	-0.321154	0.000202531	0.772994	-0.720244
133206438	rs4731960	1.05797e-07	-0.452003	-0.936182	1.23952e-05	-1.6583	-1.08254
133210343	rs73149002	9.47557e-08	-1.49841	-2.03417e-10	0.000169745	-0.123846	-2.03417e-10
133210375	rs34218501	0.000715005	8.01395	-0.583616	0.00028967	1.37439	-0.96379
133211712	rs150788454	1.28972e-07	-1.19011	-2.03417e-10	3.85442e-05	-1.60634	-2.03417e-10
133212835	rs117759480	1.32633e-07	-1.22526e-10	-1.16213	6.13201e-05	-1.22526e-10	-1.14204
133215165	rs1862871	1.07675e-07	-0.555649	-0.814946	1.31981e-05	-1.68655	-0.991519
133217781	rs76588103	9.01663e-08	-1.54806	-2.03417e-10	3.43241e-05	-1.7223	-2.03417e-10
133218084	rs62469985	9.95226e-08	-0.521803	-0.927523	1.22674e-05	-1.67498	-1.07621
133218086	rs10276325	9.86347e-08	-0.52298	-0.935308	1.21946e-05	-1.67525	-1.0819
133219300	rs4731961	8.70463e-07	0.65404	0.0652736	0.000192472	0.375308	-0.373501
133220113	rs142789772	2.09539e-06	1.59778	-2.03417e-10	0.000507861	0.972063	-2.03417e-10
133220420	rs144851034	1.38455e-07	-1.22526e-10	-1.11916	5.8939e-05	-1.22526e-10	-1.18164
133221808	rs77766420	1.26711e-07	-1.2078	-2.03417e-10	4.00179e-05	-1.56882	-2.03417e-10
133222987	rs142857936	9.33472e-08	-1.51339	-2.03417e-10	5.19317e-05	-1.30821	-2.03417e-10
133223017	rs17167135	2.12259e-07	-1.53099	0.83909	0.000104292	-1.5561	0.945155
133225181	rs9640874	3.37659e-08	-1.63497	-0.895293	1.52483e-05	-1.63967	-0.894003
133225346	rs4363141	1.06479e-07	-0.439783	-0.941978	1.2281e-05	-1.66334	-1.08675
133225409	rs17598544	9.18218e-08	-1.52986	-2.03417e-10	0.000171245	-0.115049	-2.03417e-10
133228087	rs75653001	3.00918e-08	-1.51177	-1.13369	1.22388e-05	-1.71605	-1.03748
133228934	rs73150810	7.51986e-08	-1.72958	-2.03417e-10	3.3782e-05	-1.73821	-2.03417e-10
133232596	rs62469986	1.37256e-07	-0.221309	-0.906558	1.29371e-05	-1.59418	-1.10386
133233953	rs6967240	1.2445e-07	-0.322583	-0.903227	1.27853e-05	-1.60815	-1.10169
133234255	rs6947831	1.62703e-07	-0.024779	-0.933007	1.3803e-05	-1.71016	-0.923098
133234828	rs76598443	1.35597e-07	-1.22526e-10	-1.14002	6.01857e-05	-1.22526e-10	-1.16071
133235334	rs17167141	3.76243e-08	-1.48086	-0.941206	1.39138e-05	-1.72044	-0.90482
133236156	rs73150814	1.97891e-07	-0.761997	-2.03417e-10	9.5869e-05	-0.695161	-2.03417e-10
133237327	rs141358150	7.57049e-08	-1.72287	-2.03417e-10	3.89477e-05	-1.59592	-2.03417e-10
133238601	rs12536963	1.67146e-07	0.00664277	-0.937484	1.36937e-05	-1.71082	-0.930389
133238656	rs62469988	2.89782e-08	-1.66872	-1.01445	1.41581e-05	-1.59259	-1.01527
133239042	rs17167144	9.5477e-08	-1.37506	-0.115771	3.41649e-05	-1.65147	-0.0754717
133241516	rs76063392	9.58446e-05	5.42077	-2.03417e-10	0.00166035	2.15664	-2.03417e-10
133241533	rs117963243	7.70248e-08	-1.70558	-2.03417e-10	3.38511e-05	-1.73617	-2.03417e-10
133241687	rs74614978	1.94457e-07	-1.22526e-10	-0.7795	7.00157e-05	-1.22526e-10	-1.00942
133242571	rs13312117	1.47309e-07	-0.133902	-0.923275	1.3691e-05	-1.72619	-0.915214
133243248	rs6967776	1.22191e-07	-0.32384	-0.920289	1.25572e-05	-1.62853	-1.09931
133243445	rs6968089	1.26006e-07	-0.285406	-0.927979	1.27999e-05	-1.60423	-1.10448
133244026	rs73150821	1.37215e-07	-0.223354	-0.904809	1.33522e-05	-1.58238	-1.08409
133244149	rs2345667	1.26149e-07	-0.298823	-0.913423	1.28757e-05	-1.61278	-1.09002
133244493	rs1364364	1.35163e-07	-0.225387	-0.917841	1.3016e-05	-1.5943	-1.09766
133245004	rs11980047	1.15765e-07	-0.375903	-0.922249	1.24623e-05	-1.6348	-1.10063
133245829	rs147419492	2.86481e-07	-0.392038	-2.03417e-10	8.2527e-05	-0.845018	-2.03417e-10
133247017	rs17167147	2.37874e-08	-1.73743	-1.14312	1.34847e-05	-1.54169	-1.1149
133248009	rs118003013	2.20952e-07	-1.22526e-10	-0.651768	7.22817e-05	-1.22526e-10	-0.977573
133248473	rs9656421	1.46135e-07	-0.113823	-0.951359	1.33012e-05	-1.72844	-0.94185
133248629	rs12386605	1.50643e-07	-0.0962684	-0.938528	1.34923e-05	-1.72703	-0.928994
133248724	rs58421744	3.49997e-08	-1.57563	-0.918746	1.51623e-05	-1.65442	-0.884909
133248874	rs6961093	1.48103e-07	-0.113823	-0.937981	1.34953e-05	-1.72844	-0.927363
133249167	rs62469991	3.47038e-08	-1.57977	-0.923092	1.51321e-05	-1.6514	-0.889925
133249425	rs76060530	1.46931e-07	-1.22526e-10	-1.05975	6.80445e-05	-1.22526e-10	-1.03798
133249441	rs76185786	1.24592e-07	-1.22526e-10	-1.22467	5.64534e-05	-1.22526e-10	-1.22473
133249457	rs143161752	1.24587e-07	-1.22526e-10	-1.22471	5.73316e-05	-1.22526e-10	-1.20929
133249480	rs80098752	1.51125e-07	-1.22526e-10	-1.0316	6.97149e-05	-1.22526e-10	-1.01373
133249953	rs6467497	1.42348e-07	-0.148719	-0.942717	1.33843e-05	-1.72731	-0.936752
133251849	rs12533546	1.52956e-07	-0.0474556	-0.972107	1.31606e-05	-1.71485	-0.966064
133252011	rs57349625	2.7708e-08	-1.53952	-1.18848	1.14806e-05	-1.69719	-1.1203
133252201	rs59196072	2.628e-08	-1.58726	-1.19365	1.18807e-05	-1.65457	-1.12866
133252940	rs10245258	1.64895e-07	0.010021	-0.954423	1.348e-05	-1.71389	-0.943052
133253283	rs6954975	3.18008e-08	-1.4078	-1.18242	1.12188e-05	-1.7329	-1.10765
133254104	rs10954418	1.65398e-07	-0.0158538	-0.925502	1.38472e-05	-1.714	-0.916066
133255385	rs117070113	7.48481e-08	-1.73425	-2.03417e-10	3.72847e-05	-1.63956	-2.03417e-10
133256020	rs6970426	1.64963e-07	-0.0254723	-0.918518	1.39481e-05	-1.71819	-0.90461
133256284	rs141094666	1.32693e-07	-1.22526e-10	-1.16167	5.99079e-05	-1.22526e-10	-1.16534
133256314	rs150280072	7.5438e-08	-1.7264	-2.03417e-10	3.7408e-05	-1.63626	-2.03417e-10
133257003	rs74503080	9.50381e-08	-1.49543	-2.03417e-10	3.43089e-05	-1.72274	-2.03417e-10
133257286	rs77019628	2.84849e-08	-1.48187	-1.21846	1.08258e-05	-1.70887	-1.16735
133257351	rs117910294	1.5467e-06	1.29417	-2.03417e-10	0.000276741	0.364939	-2.03417e-10
133259399	rs77112963	0.00359217	9.58299	-0.538436	0.000538024	2.09978	-1.07002
133259505	rs11767900	1.35112e-07	-0.375903	-0.767704	1.39502e-05	-1.6348	-0.98785
133259515	rs10755879	2.56147e-08	-1.58926	-1.21728	1.1426e-05	-1.65762	-1.16463
133259728	rs10488169	1.44867e-07	-0.313767	-0.760126	1.41542e-05	-1.62587	-0.982265
133260209	rs1477422	2.7795e-08	-1.5075	-1.21736	1.08128e-05	-1.71266	-1.16476
133260685	rs10954419	1.38706e-07	-0.100593	-1.01676	1.2488e-05	-1.72369	-1.00968
133260742	rs140983656	1.50222e-06	1.26499	-2.03417e-10	0.0002701	0.340649	-2.03417e-10
133260825	rs13244007	0.00300674	9.2373	-0.370643	0.000481176	1.89962	-0.981525
133261358	rs56138358	2.86905e-08	-1.46113	-1.23201	1.04987e-05	-1.7195	-1.18739
133261680	rs148934492	1.83766e-07	-1.22526e-10	-0.836049	8.09613e-05	-1.22526e-10	-0.864172
133261882	rs79694276	3.22577e-07	-0.273368	-2.03417e-10	0.000170355	-0.120259	-2.03417e-10
133263522	rs7787434	1.39459e-07	-0.0623948	-1.04954	1.21506e-05	-1.71988	-1.04089
133263532	rs7787300	1.44672e-07	-0.0431335	-1.03211	1.24039e-05	-1.71781	-1.02233
133264148	rs7791878	1.17977e-07	-0.242898	-1.03633	1.21532e-05	-1.73268	-1.02788
133264843	rs6963980	1.19636e-07	-0.240472	-1.02479	1.22118e-05	-1.73516	-1.02059
133265688	rs11767710	7.49906e-08	-1.73235	-2.03417e-10	3.52669e-05	-1.6952	-2.03417e-10
133265811	rs7801515	1.4808e-07	-0.0623948	-0.989564	1.29001e-05	-1.71988	-0.981033
133267091	rs151278166	8.57851e-08	-1.59787	-2.03417e-10	0.000159544	-0.185823	-2.03417e-10
133267325	rs6975109	1.45429e-07	-0.289815	-0.780205	1.42843e-05	-1.59809	-1.00089
133267470	rs80130820	1.2522e-07	-1.22526e-10	-1.21964	5.66067e-05	-1.22526e-10	-1.22202
133268061	rs77476097	8.8726e-08	-1.56416	-2.03417e-10	7.93142e-05	-0.884727	-2.03417e-10
133268154	rs10235995	1.35762e-07	-0.339356	-0.799454	1.374e-05	-1.62301	-1.01482
133268465	rs3909550	1.29282e-07	-0.175102	-1.01261	1.24281e-05	-1.73023	-1.00796
133268516	rs118158584	1.27299e-07	-1.20317	-2.03417e-10	0.000114406	-0.518387	-2.03417e-10
133269783	rs2432636	2.79623e-08	-1.48071	-1.23815	1.04249e-05	-1.71395	-1.2
133270117	rs2432637	1.29381e-07	-0.375903	-0.811048	1.34662e-05	-1.6348	-1.02316
133270448	rs118027045	1.59323e-07	-1.22526e-10	-0.978779	7.54604e-05	-1.22526e-10	-0.934536
133270478	rs12671287	1.274e-07	-0.138358	-1.06402	1.18574e-05	-1.72707	-1.05812
133270611	rs73446929	1.29484e-06	1.82434	-0.707911	2.30494e-05	-1.45606	-0.66445
133271034	rs10155960	2.8284e-08	-1.47547	-1.23194	1.05419e-05	-1.71552	-1.18726
133271768	rs4731967	1.29523e-07	-0.358495	-0.827358	1.35039e-05	-1.62034	-1.03482
133272043	rs62470019	2.58259e-08	-1.55335	-1.24498	1.05598e-05	-1.68373	-1.21735
133272561	rs57316288	2.78645e-08	-1.47667	-1.24569	1.03094e-05	-1.7054	-1.2197
133272935	rs76047033	2.71831e-07	-1.22526e-10	-0.444531	8.9303e-05	-1.22526e-10	-0.766109
133273036	rs62470021	1.60012e-07	-0.165661	-0.808804	1.45138e-05	-1.56149	-1.02155
133273468	rs62470022	2.6224e-08	-1.53976	-1.24328	1.05381e-05	-1.69075	-1.2124
133273511	rs113046682	1.40033e-07	-0.625926	-0.481905	0.000168709	-0.126105	-0.00386441
133274064	rs35176962	1.31107e-07	-0.11898	-1.05472	1.19323e-05	-1.72957	-1.04933
133274376	rs12707100	0.00228257	9.03942	-0.448319	0.000392659	1.73833	-1.02353
133274621	rs4728291	2.55597e-08	-1.56664	-1.24206	1.0871e-05	-1.66067	-1.21137
133274648	rs74611681	1.02878e-07	-1.41616	-2.03417e-10	0.00011111	-0.547625	-2.03417e-10
133274980	rs10243071	2.54704e-08	-1.57512	-1.23707	1.10823e-05	-1.65478	-1.19801
133275161	rs75486675	8.47603e-08	-1.60988	-2.03417e-10	0.000125084	-0.429157	-2.03417e-10
133275391	rs10243390	1.10902e-07	-0.284586	-1.05648	1.18566e-05	-1.73761	-1.04765
133275855	rs62470025	2.60485e-08	-1.55778	-1.23197	1.09027e-05	-1.68129	-1.18784
133275867	rs12673508	1.13931e-07	-0.268925	-1.04519	1.20158e-05	-1.73549	-1.03643
133276033	rs2432638	9.40095e-08	-0.457871	-1.04844	1.19503e-05	-1.73763	-1.03976
133276699	rs77427664	1.10201e-07	-1.34741	-2.03417e-10	7.85953e-05	-0.893832	-2.03417e-10
133276783	rs2432641	1.27601e-07	-0.406131	-0.79467	1.35145e-05	-1.64301	-1.01137
133277202	rs10267029	1.27883e-07	-0.375903	-0.822696	1.33544e-05	-1.6348	-1.0315
133277831	rs12536005	1.21423e-07	-0.192884	-1.05755	1.18648e-05	-1.73138	-1.05319
133278345	rs117422613	1.40978e-07	-1.1011	-2.03417e-10	4.74575e-05	-1.39831	-2.03417e-10
133278489	rs17167160	3.64456e-08	-1.46113	-0.992759	1.31455e-05	-1.7195	-0.962562
133279241	rs12673422	1.52187e-07	-0.613868	-0.410733	0.000186488	-0.111595	0.0818172
133279507	rs59057820	2.60367e-08	-1.55335	-1.23685	1.07654e-05	-1.68373	-1.19808
133280339	rs11526285	2.81296e-08	-1.47521	-1.23768	1.04153e-05	-1.7156	-1.19927
133280496	rs80003346	2.01369e-07	-1.22526e-10	-0.744572	6.79464e-05	-1.22526e-10	-1.03942
133281967	rs73150840	2.18315e-07	-0.663771	-2.03417e-10	9.7819e-05	-0.675025	-2.03417e-10
133282172	rs148498401	1.51684e-07	-1.22526e-10	-1.02791	7.15911e-05	-1.22526e-10	-0.987173
133282637	rs147818636	3.07995e-06	1.98296	-2.03417e-10	0.000719403	1.32028	-2.03417e-10
133282911	rs12707103	1.197e-07	-0.228192	-1.03653	1.2135e-05	-1.73168	-1.03037
133283507	rs117185485	1.2846e-07	-1.19409	-2.03417e-10	4.30058e-05	-1.49681	-2.03417e-10
133283772	rs2991227	1.64564e-07	-0.200846	-0.745567	1.48493e-05	-1.58465	-0.975541
133283960	rs2991226	1.21589e-07	-0.464082	-0.784982	1.34066e-05	-1.65804	-1.00436
133284004	rs2911496	1.39141e-07	-0.399313	-0.714908	1.43757e-05	-1.63976	-0.952842
133284631	rs117543338	2.81114e-07	-0.410949	-2.03417e-10	7.6737e-05	-0.91776	-2.03417e-10
133285678	rs6963496	2.77945e-08	-1.48071	-1.24417	1.02708e-05	-1.71395	-1.2149
133288133	rs6954842	1.11243e-07	-0.250866	-1.08713	1.15353e-05	-1.73464	-1.07809
133288374	rs2345622	2.51049e-08	-1.58016	-1.24649	1.05534e-05	-1.67928	-1.22242
133289202	rs74675257	1.43706e-07	-1.22526e-10	-1.08194	6.47892e-05	-1.22526e-10	-1.087
133289878	rs75426152	1.94298e-07	-1.22526e-10	-0.780318	6.66917e-05	-1.22526e-10	-1.05806
133290309	rs6965882	1.30065e-07	-0.0269361	-1.15474	1.09393e-05	-1.7156	-1.15018
133290717	rs62470027	1.43303e-07	-0.364392	-0.720358	1.44501e-05	-1.63055	-0.956894
133291596	rs78341591	8.43715e-08	-1.61448	-2.03417e-10	5.67633e-05	-1.21925	-2.03417e-10
133292697	rs4731968	1.62733e-07	-0.209307	-0.748292	1.47507e-05	-1.58931	-0.977547
133293190	rs4728292	1.08862e-07	-0.23618	-1.12345	1.10854e-05	-1.73365	-1.11886
133293403	rs4728294	2.62595e-07	-0.387358	-0.0917404	2.09683e-05	-1.63328	-0.581846
133293427	rs12666953	1.18848e-07	-0.11953	-1.15234	1.0859e-05	-1.72544	-1.14771
133294304	rs17167165	1.21514e-07	-0.086402	-1.16328	1.07759e-05	-1.7219	-1.15892
133295063	rs149142052	7.46322e-08	-1.73714	-2.03417e-10	3.39293e-05	-1.73387	-2.03417e-10
133295213	rs10282409	1.22897e-07	-0.0971471	-1.14122	1.10632e-05	-1.72006	-1.13446
133295260	rs10252835	9.93748e-08	-0.30122	-1.14959	1.07699e-05	-1.73555	-1.14584
133295627	rs11760998	1.18388e-07	-0.116443	-1.1593	1.0837e-05	-1.72204	-1.15313
133295653	rs10242513	1.16217e-07	-0.135623	-1.15863	1.07995e-05	-1.72392	-1.15473
133297858	rs59574007	1.08181e-07	-0.23533	-1.13058	1.10341e-05	-1.73064	-1.12651
133298471	rs59601406	2.47977e-08	-1.59478	-1.24418	1.05439e-05	-1.65718	-1.24542
133299334	rs77687052	7.53185e-08	-1.72799	-2.03417e-10	3.67508e-05	-1.65398	-2.03417e-10
133299967	rs78320662	1.22029e-07	-1.22526e-10	-1.24546	5.55111e-05	-1.22526e-10	-1.24156
133301321	rs17167168	2.44092e-08	-1.61834	-1.23641	1.05737e-05	-1.6517	-1.24808
133302183	rs56868289	2.32748e-08	-1.65743	-1.24491	1.10877e-05	-1.60825	-1.24405
133302253	rs17167169	8.61296e-08	-1.59386	-2.03417e-10	3.37773e-05	-1.73835	-2.03417e-10
133302292	rs117701699	2.08515e-07	-0.7097	-2.03417e-10	6.3964e-05	-1.09982	-2.03417e-10
133302345	rs17167170	1.70182e-07	-0.108867	-0.803976	1.47058e-05	-1.56598	-1.00391
133302371	rs17658042	2.10202e-07	0.0731924	-0.774834	1.56914e-05	-1.52284	-0.982186
133303452	rs9641952	2.40286e-08	-1.62979	-1.24068	1.1106e-05	-1.60314	-1.24752
133303907	rs7779631	1.77294e-07	-0.0750933	-0.79681	1.49493e-05	-1.55488	-0.998593
133304155	rs10268084	2.35098e-08	-1.64914	-1.24315	1.13824e-05	-1.57953	-1.24654
133304188	rs17167175	2.38893e-08	-1.63649	-1.2398	1.11893e-05	-1.59544	-1.24774
133304255	rs10239061	2.32765e-08	-1.65824	-1.24403	1.15344e-05	-1.56683	-1.24598
133304276	rs55633941	2.36454e-08	-1.64613	-1.24041	1.13254e-05	-1.5835	-1.2476
133304295	rs10239077	2.35663e-08	-1.64831	-1.24158	1.15759e-05	-1.56197	-1.24725
133304314	rs76749736	2.24984e-07	-1.22526e-10	-0.633684	8.01373e-05	-1.22526e-10	-0.874403
133304694	rs57352738	2.25875e-07	0.0131209	-0.642851	1.71377e-05	-1.53564	-0.881225
133304716	rs116922979	1.08989e-07	-1.35846	-2.03417e-10	4.59695e-05	-1.43017	-2.03417e-10
133305242	rs12539107	7.91801e-08	-1.67799	-2.03417e-10	3.43694e-05	-1.72098	-2.03417e-10
133305450	rs9641953	2.40706e-08	-1.63462	-1.2341	1.09003e-05	-1.62156	-1.24779
133305729	rs6956399	1.73196e-07	-0.176173	-0.719116	1.50296e-05	-1.60809	-0.940033
133306140	rs1004149	2.47414e-08	-1.6448	-1.19644	1.10256e-05	-1.62378	-1.23415
133306863	rs11766492	3.91877e-07	1.00719	-1.08596	1.12877e-05	-1.73684	-1.09759
133307016	rs77116418	1.49576e-07	-1.04191	-2.03417e-10	4.86954e-05	-1.37256	-2.03417e-10
133307692	rs75860441	2.47933e-07	-1.22526e-10	-0.536553	8.61495e-05	-1.22526e-10	-0.80206
133308391	rs13223070	3.20021e-07	0.824759	-1.10608	1.11546e-05	-1.72934	-1.11696
133309637	rs184632635	8.20369e-08	-1.64254	-2.03417e-10	4.30017e-05	-1.4969	-2.03417e-10
133310218	rs17167177	2.70279e-08	-1.62884	-1.124	1.13474e-05	-1.64234	-1.18681
133311249	rs78869665	1.07298e-07	-1.3741	-2.03417e-10	0.000126499	-0.417906	-2.03417e-10
133311350	rs12707106	0.000500153	7.77824	-0.705278	0.000197877	1.17123	-1.14173
133311642	rs11976828	3.441e-07	0.768827	-0.977605	1.28201e-05	-1.72375	-0.983378
133312235	rs12707107	3.38747e-07	0.776137	-1.00059	1.24944e-05	-1.72675	-1.00612
133313946	rs142146774	4.00121e-07	-1.22526e-10	-0.0579451	0.00017748	-1.22526e-10	-0.0792851
133314589	rs57853761	2.62044e-08	-1.62539	-1.15839	1.10485e-05	-1.64551	-1.21034
133315521	rs17167179	2.59445e-08	-1.63223	-1.16152	1.11246e-05	-1.63911	-1.20987
133315802	rs145229025	8.30604e-08	-1.63014	-2.03417e-10	5.46379e-05	-1.25742	-2.03417e-10
133315895	rs11773721	3.42393e-07	-0.213751	-2.03417e-10	3.93874e-05	-1.5847	-2.03417e-10
133316479	rs17167180	1.5993e-07	-1.22526e-10	-0.974977	6.86866e-05	-1.22526e-10	-1.02859
133316995	rs6949187	3.3033e-07	0.754425	-1.00404	1.249e-05	-1.72406	-1.00915
133317920	rs62470055	2.67167e-08	-1.62884	-1.13558	1.12418e-05	-1.64234	-1.19616
133319371	rs117892625	2.74104e-07	-1.22526e-10	-0.436205	8.48005e-05	-1.22526e-10	-0.817843
133319427	rs12707110	2.96383e-07	0.543514	-0.901571	1.41548e-05	-1.69998	-0.908109
133320251	rs17167181	8.49317e-08	-1.60786	-2.03417e-10	0.000125698	-0.42426	-2.03417e-10
133321198	rs11764989	2.72977e-07	0.478421	-0.918744	1.3836e-05	-1.69545	-0.935414
133321915	rs2991231	1.32065e-07	0.0543468	-1.22076	1.02789e-05	-1.73827	-1.18978
133322506	rs17167183	2.9445e-08	-1.5111	-1.15608	1.04653e-05	-1.70334	-1.20673
133322610	rs143701837	1.46904e-07	-1.05993	-2.03417e-10	4.89149e-05	-1.36806	-2.03417e-10
133322680	rs4728295	1.37043e-07	0.0693382	-1.19875	1.06546e-05	-1.73819	-1.15397
133322697	rs2042000	1.58026e-07	0.244004	-1.23096	1.30195e-05	-1.49179	-1.1999
133323155	rs142167692	1.0061e-06	0.864121	-2.03417e-10	0.00120759	1.83823	-2.03417e-10
133323417	rs10244670	1.51573e-07	0.156379	-1.18502	1.08334e-05	-1.73632	-1.13919
133324302	rs17133259	3.26523e-07	-1.22526e-10	-0.26121	9.61469e-05	-1.22526e-10	-0.692267
133324567	rs12540206	3.30701e-07	0.768306	-1.0168	1.2351e-05	-1.72769	-1.01671
133324665	rs9656422	1.92191e-07	0.380222	-1.17144	1.12198e-05	-1.72635	-1.11412
133324679	rs76182205	2.37039e-07	-0.581486	-2.03417e-10	3.38446e-05	-1.73636	-2.03417e-10
133324987	rs9656423	1.78999e-07	0.309115	-1.17144	1.11661e-05	-1.73114	-1.11412
133325031	rs9656424	1.82865e-07	0.33268	-1.17364	1.115e-05	-1.72968	-1.11703
133325885	rs141455710	1.42024e-07	-1.22526e-10	-1.09371	6.16703e-05	-1.22526e-10	-1.13634
133326002	rs10488170	4.15994e-08	-1.47131	-0.850311	1.56561e-05	-1.67981	-0.827471
133326196	rs10227672	2.17263e-07	0.528175	-1.19678	1.50258e-05	-1.396	-1.15238
133326442	rs12666470	1.91603e-07	-1.22526e-10	-0.794284	9.49282e-05	-1.22526e-10	-0.705023
133326602	rs4731970	1.80608e-07	0.309115	-1.1625	1.12532e-05	-1.73114	-1.10635
133327587	rs10954422	1.69236e-07	0.248879	-1.16729	1.11279e-05	-1.73231	-1.11637
133327862	rs114036458	2.48852e-07	-1.22526e-10	-0.532854	8.64022e-05	-1.22526e-10	-0.799131
133327950	rs11762935	1.68037e-07	0.248879	-1.17441	1.10727e-05	-1.73231	-1.12135
133328108	rs58318333	6.05049e-07	1.23148	-0.875883	1.6024e-05	-1.58798	-0.896073
133328142	rs10251338	3.74814e-07	0.661195	-0.784476	1.5379e-05	-1.72085	-0.804295
133328214	rs73150853	9.63341e-08	-1.48189	-2.03417e-10	4.05712e-05	-1.55509	-2.03417e-10
133328222	rs10235846	1.65421e-07	0.228105	-1.16933	1.10869e-05	-1.73341	-1.11897
133328535	rs149858767	2.18611e-07	-1.22526e-10	-0.662416	7.88831e-05	-1.22526e-10	-0.890176
133328782	rs7780456	1.66136e-07	0.228105	-1.16501	1.11482e-05	-1.73341	-1.11346
133329025	rs62470058	8.64454e-08	-1.5902	-2.03417e-10	3.72278e-05	-1.64109	-2.03417e-10
133330144	rs12707111	0.000313689	7.25378	-0.647332	0.000172166	0.995666	-1.10535
133330374	rs12333918	1.95493e-07	0.366311	-1.1405	1.15418e-05	-1.72424	-1.08793
133330853	rs17167187	2.73142e-08	-1.57868	-1.16362	1.07846e-05	-1.66853	-1.21149
133331041	rs2909224	1.60368e-07	0.205154	-1.17739	1.09595e-05	-1.73449	-1.12944
133331279	rs10954423	4.25769e-08	-1.48507	-0.813324	1.61271e-05	-1.6731	-0.804545
133331405	rs2911495	1.70951e-07	0.248879	-1.15721	1.12702e-05	-1.73231	-1.10367
133331952	rs2909225	1.70209e-07	0.261362	-1.17405	1.10577e-05	-1.73362	-1.1214
133332045	rs55843921	5.66382e-08	-0.848608	-1.16442	4.33583e-05	-0.480862	-1.00778
133332086	rs2991230	1.66541e-07	0.247814	-1.18228	1.0953e-05	-1.73228	-1.13225
133333292	rs17167199	1.64101e-07	0.201822	-1.15105	1.13376e-05	-1.73457	-1.09545
133333736	rs17167200	4.58639e-08	-1.43328	-0.790758	1.66626e-05	-1.67991	-0.76507
133334195	rs62470059	1.67722e-07	0.201822	-1.12923	1.15784e-05	-1.73457	-1.07443
133334591	rs11763756	4.14179e-07	0.649318	-0.67273	1.68029e-05	-1.72007	-0.716525
133334842	rs11771373	1.71934e-07	0.201822	-1.10442	1.1808e-05	-1.73457	-1.0548
133335011	rs11768150	1.74157e-07	0.22475	-1.1145	1.17367e-05	-1.7335	-1.06193
133335144	rs11975290	1.66374e-07	0.179032	-1.1145	1.1713e-05	-1.73552	-1.06193
133335176	rs10488172	2.99834e-08	-1.73338	-0.915689	2.12565e-05	-1.28575	-0.915736
133335451	rs138993436	4.08339e-07	-1.22526e-10	-0.0376125	0.000181093	-1.22526e-10	-0.0591348
133335479	rs10954424	1.7467e-07	0.22475	-1.11156	1.17775e-05	-1.7335	-1.05846
133335903	rs78303123	2.33773e-07	-1.22526e-10	-0.595363	8.22518e-05	-1.22526e-10	-0.848358
133336459	rs2991242	1.6229e-07	0.205154	-1.16548	1.10662e-05	-1.73449	-1.11975
133336476	rs143907258	8.17545e-08	-1.64599	-2.03417e-10	3.39583e-05	-1.73301	-2.03417e-10
133336550	rs11562040	2.79276e-08	-1.56215	-1.15795	1.06953e-05	-1.67879	-1.20955
133337074	rs7777805	1.57719e-07	0.182339	-1.17123	1.09364e-05	-1.73545	-1.1306
133337635	rs2345941	1.54505e-07	0.210328	-1.21981	1.03938e-05	-1.72619	-1.19074
133338271	rs7800006	9.02877e-07	1.29452	-0.538649	1.99243e-05	-1.73629	-0.529915
133338462	rs2066924	2.81477e-07	0.665792	-1.07545	1.30657e-05	-1.67592	-1.01224
133338602	rs79043164	2.19118e-07	-1.22526e-10	-0.660099	7.90262e-05	-1.22526e-10	-0.888365
133339090	rs116878750	1.36984e-07	-1.12985	-2.03417e-10	3.86796e-05	-1.60283	-2.03417e-10
133339343	rs17167210	2.38703e-07	0.516236	-1.09073	1.26327e-05	-1.69208	-1.02977
133339511	rs6955530	5.26524e-07	1.34149	-1.12491	2.41453e-05	-1.00225	-1.07181
133339546	rs2483507	3.40893e-07	0.871726	-1.08987	1.33324e-05	-1.63918	-1.02877
133339949	rs62471382	2.46062e-08	-1.68835	-1.15836	1.24764e-05	-1.53471	-1.1996
133340194	rs10234061	7.82573e-08	-1.68971	-2.03417e-10	8.59872e-05	-0.803946	-2.03417e-10
133340248	rs10263870	7.6697e-08	-1.70985	-2.03417e-10	7.89027e-05	-0.889929	-2.03417e-10
133340287	rs2430768	4.30102e-07	1.14236	-1.12805	2.23761e-05	-1.07599	-1.07417
133340630	rs2345943	4.62624e-07	1.21613	-1.12893	2.27961e-05	-1.05517	-1.07638
133341162	rs2483509	3.44013e-07	0.868976	-1.07801	1.34497e-05	-1.63956	-1.01962
133341262	rs73150859	8.41595e-08	-1.617	-2.03417e-10	0.00011694	-0.496484	-2.03417e-10
133342119	rs80030045	2.10038e-07	-1.22526e-10	-0.702425	7.6466e-05	-1.22526e-10	-0.921298
133342461	rs17659136	1.61434e-07	-0.965613	-2.03417e-10	6.18884e-05	-1.13281	-2.03417e-10
133342641	rs78716890	7.46274e-08	-1.7372	-2.03417e-10	3.39353e-05	-1.73369	-2.03417e-10
133342955	rs12530581	3.69456e-07	0.952191	-1.08987	1.35498e-05	-1.623	-1.02877
133342964	rs12535800	8.57736e-08	-1.598	-2.03417e-10	4.91596e-05	-1.36307	-2.03417e-10
133343243	rs763643	3.50111e-07	0.898409	-1.08987	1.34027e-05	-1.63392	-1.02877
133343349	rs763644	3.45767e-07	0.898409	-1.10236	1.32065e-05	-1.63392	-1.04351
133343354	rs186641391	3.30994e-07	-1.22526e-10	-0.247612	0.000144256	-1.22526e-10	-0.286556
133343428	rs763645	3.50111e-07	0.898409	-1.08987	1.34027e-05	-1.63392	-1.02877
133343482	rs147364145	1.22052e-07	-1.22526e-10	-1.24526	5.52304e-05	-1.22526e-10	-1.24663
133343642	rs6970448	3.43095e-07	0.871726	-1.08343	1.34337e-05	-1.63918	-1.0212
133343978	rs80219734	2.08912e-07	-1.22526e-10	-0.707799	7.61488e-05	-1.22526e-10	-0.925454
133344010	rs4731974	3.50111e-07	0.898409	-1.08987	1.34027e-05	-1.63392	-1.02877
133344115	rs117851764	1.96991e-07	-1.22526e-10	-0.766552	8.27757e-05	-1.22526e-10	-0.84201
133344566	rs4728296	3.60624e-07	0.925231	-1.08711	1.35285e-05	-1.62853	-1.02481
133344573	rs10274470	8.0135e-08	-1.666	-2.03417e-10	9.46488e-05	-0.707971	-2.03417e-10
133345024	rs76269374	7.93364e-08	-1.67601	-2.03417e-10	3.45855e-05	-1.71471	-2.03417e-10
133345207	rs12707114	5.32744e-07	1.36974	-1.1414	2.39826e-05	-0.989744	-1.09107
133345471	rs7808879	4.97548e-07	1.3141	-1.15412	2.3071e-05	-1.01692	-1.10265
133345526	rs7792396	5.34514e-07	1.36974	-1.13809	2.40096e-05	-0.989744	-1.08994
133345635	rs7776986	3.73222e-07	1.01699	-1.14453	1.29009e-05	-1.61139	-1.08945
133345983	rs10236819	3.67239e-07	0.976573	-1.12027	1.32037e-05	-1.61791	-1.05974
133346081	rs10266435	3.71453e-07	0.976573	-1.10886	1.33872e-05	-1.61791	-1.04594
133346380	rs1133540	3.51041e-07	0.952191	-1.141	1.28077e-05	-1.623	-1.0851
133346649	rs79204175	1.63015e-07	-1.22526e-10	-0.955871	7.00771e-05	-1.22526e-10	-1.00855
133347022	rs140834374	4.59313e-07	-1.22526e-10	0.0800198	0.000198986	-1.22526e-10	0.0350918
133347066	rs17601462	3.49131e-07	0.952191	-1.14646	1.26652e-05	-1.623	-1.09628
133347347	rs7783019	4.61967e-07	1.21309	-1.1273	2.26962e-05	-1.05792	-1.07802
133347354	rs10271234	8.40349e-08	-1.61848	-2.03417e-10	0.000111379	-0.545201	-2.03417e-10
133347570	rs13237435	5.09553e-07	1.3141	-1.13028	2.35628e-05	-1.01692	-1.08155
133348337	rs10231828	3.68041e-07	0.951453	-1.09297	1.36643e-05	-1.60756	-1.03579
133348338	rs10231829	3.66895e-07	0.951453	-1.09609	1.36145e-05	-1.60756	-1.03945
133348922	rs6467499	5.55864e-07	1.39774	-1.12692	2.47629e-05	-0.97597	-1.07283
133349149	rs2430769	3.7142e-07	0.979647	-1.11203	1.32312e-05	-1.62203	-1.05353
133349281	rs1014442	3.61815e-07	0.952191	-1.11077	1.32335e-05	-1.623	-1.05239
133349784	rs114222355	1.22906e-07	-1.22526e-10	-1.23829	5.54225e-05	-1.22526e-10	-1.24316
133351360	rs7803626	2.61462e-08	-1.65035	-1.13565	1.21567e-05	-1.57725	-1.183
133351490	rs75927814	1.67713e-07	-1.22526e-10	-0.92746	7.12479e-05	-1.22526e-10	-0.991979
133351993	rs60813828	2.61462e-08	-1.65035	-1.13565	1.21567e-05	-1.57725	-1.183
133352239	rs61137613	2.63086e-08	-1.64416	-1.13565	1.20583e-05	-1.58538	-1.183
133352318	rs10808271	3.50456e-07	0.925231	-1.11571	1.30823e-05	-1.62853	-1.05835
133352719	rs12113650	8.72903e-08	-1.58047	-2.03417e-10	0.000130741	-0.384922	-2.03417e-10
133353965	rs1041621	4.13014e-07	1.0038	-1.03003	1.44069e-05	-1.61212	-0.978312
133354072	rs6958569	7.14821e-08	-1.1094	-0.670861	1.73377e-05	-1.72905	-0.676208
133354697	rs139683982	2.11955e-07	-1.22526e-10	-0.693337	0.000107966	-1.22526e-10	-0.576326
133355098	rs17659708	3.92635e-07	1.05866	-1.13549	1.31357e-05	-1.60014	-1.08267
133356091	rs113495600	9.68116e-08	-1.47694	-2.03417e-10	0.000124527	-0.433622	-2.03417e-10
133357018	rs11761945	1.08662e-05	2.89965	0.344053	7.02408e-05	-1.01037	0.00415278
133357606	rs7794168	9.1195e-07	1.82173	-1.05585	3.12981e-05	-0.758482	-1.0561
133358104	rs79698103	9.63065e-07	-1.22526e-10	0.820409	0.00041618	-1.22526e-10	0.772975
133358657	rs6966523	3.03989e-06	1.52701	0.442855	3.90552e-05	-1.69098	0.0978086
133360422	rs62471387	9.34232e-08	-1.51257	-2.03417e-10	3.52526e-05	-1.69561	-2.03417e-10
133360731	rs59821244	9.8901e-08	-1.45559	-2.03417e-10	0.000128175	-0.404748	-2.03417e-10
133360867	rs10263225	9.48137e-08	-1.4978	-2.03417e-10	0.000116716	-0.498403	-2.03417e-10
133361412	rs2345944	3.9777e-06	1.67421	0.564537	4.44106e-05	-1.67126	0.206596
133362796	rs12113622	9.42115e-08	-1.50417	-2.03417e-10	0.000112362	-0.536418	-2.03417e-10
133363580	rs57597668	9.03042e-08	-1.54653	-2.03417e-10	0.000101809	-0.635049	-2.03417e-10
133365259	rs11766617	3.58144e-06	1.64528	0.488533	4.12761e-05	-1.67527	0.137404
133365590	rs143704126	4.8215e-07	-1.22526e-10	0.128544	0.000249127	-1.22526e-10	0.259821
133366672	rs62471389	8.80644e-07	0.730942	-2.03417e-10	0.000250007	0.263347	-2.03417e-10
133366921	rs11761733	9.17219e-08	-1.49183	-0.0391155	8.57065e-05	-1.24934	0.442129
133368867	rs2991238	1.57543e-06	1.86735	-0.554779	2.01171e-05	-1.6117	-0.644875
133370114	rs114717918	2.55301e-08	-1.58673	-1.22312	1.02134e-05	-1.68915	-1.24529
133370755	rs10246665	1.75711e-06	1.96536	-0.543648	2.07036e-05	-1.5935	-0.634332
133371051	rs78906798	9.12788e-08	-1.53579	-2.03417e-10	4.75041e-05	-1.39733	-2.03417e-10
133371193	rs76152286	7.8735e-08	-1.68362	-2.03417e-10	3.41145e-05	-1.72842	-2.03417e-10
133371220	rs117807131	8.21102e-08	-1.64165	-2.03417e-10	5.80302e-05	-1.19718	-2.03417e-10
133371246	rs62471409	5.1956e-07	1.20262	-0.999348	1.58934e-05	-1.5061	-0.986135
133371663	rs56004163	1.691e-07	-0.919219	-2.03417e-10	5.21332e-05	-1.30434	-2.03417e-10
133371836	rs1833334	5.38605e-07	1.23099	-0.991716	1.61474e-05	-1.49808	-0.978304
133372355	rs73150882	9.46423e-08	-1.49961	-2.03417e-10	0.000113526	-0.526111	-2.03417e-10
133372487	rs75711025	2.667e-07	-1.22526e-10	-0.463586	9.46237e-05	-1.22526e-10	-0.708235
133373405	rs62471410	8.21497e-08	-1.64117	-2.03417e-10	3.43511e-05	-1.72151	-2.03417e-10
133374688	rs11974903	4.74278e-06	2.41467	-2.03417e-10	0.000864811	1.50437	-2.03417e-10
133376419	rs78214387	1.51548e-07	-1.22526e-10	-1.02881	6.59373e-05	-1.22526e-10	-1.06944
133376512	rs76097583	1.21767e-07	-1.22526e-10	-1.2476	5.52563e-05	-1.22526e-10	-1.24616
133376813	rs74611430	7.55132e-08	-1.7254	-2.03417e-10	3.47443e-05	-1.71013	-2.03417e-10
133378939	rs143506813	7.78158e-08	-1.69537	-2.03417e-10	3.65882e-05	-1.65842	-2.03417e-10
133379599	rs117842280	8.98586e-08	-1.55147	-2.03417e-10	8.65072e-05	-0.797916	-2.03417e-10
133380896	rs73724712	9.77874e-08	-1.46692	-2.03417e-10	0.000122044	-0.453761	-2.03417e-10
133381365	rs6944149	1.34952e-06	2.14327	-0.98548	4.59958e-05	-0.514845	-0.914749
133381888	rs55696747	9.68441e-08	-1.47661	-2.03417e-10	0.000119485	-0.474953	-2.03417e-10
133381965	rs60147418	9.77874e-08	-1.46692	-2.03417e-10	0.000122044	-0.453761	-2.03417e-10
133385921	rs9649595	1.21225e-06	2.15366	-1.10313	3.77186e-05	-0.525794	-1.1022
133386368	rs2193523	2.15257e-06	2.14772	-0.523017	2.21888e-05	-1.55149	-0.607067
133387670	rs117936416	6.00908e-07	0.348731	-2.03417e-10	4.06683e-05	-1.5527	-2.03417e-10
133388056	rs10954428	4.59505e-06	3.1045	-0.72148	3.6728e-05	-0.831871	-0.822733
133389133	rs141955918	1.42083e-07	-1.22526e-10	-1.0933	6.4536e-05	-1.22526e-10	-1.09092
133389448	rs35332604	1.96016e-06	2.02148	-0.490406	2.18517e-05	-1.5847	-0.589164
133389760	rs2041995	1.77528e-06	2.13671	-0.704707	1.801e-05	-1.55185	-0.815365
133390479	rs118152825	1.19504e-07	-1.26636	-2.03417e-10	8.83796e-05	-0.776502	-2.03417e-10
133390510	rs2041996	6.19216e-07	1.45431	-1.07556	1.58261e-05	-1.41841	-1.07807
133390553	rs147796250	1.21725e-07	-1.22526e-10	-1.24795	5.51509e-05	-1.22526e-10	-1.24807
133390669	rs59834203	8.76133e-08	-1.57678	-2.03417e-10	9.2823e-05	-0.727449	-2.03417e-10
133390743	rs117193895	1.75549e-07	-1.22526e-10	-0.881792	8.02622e-05	-1.22526e-10	-0.872845
133391242	rs140590424	2.37006e-07	-0.581624	-2.03417e-10	0.000101156	-0.641485	-2.03417e-10
133391858	rs62471411	2.38272e-08	-1.64328	-1.2356	1.06275e-05	-1.64662	-1.24808
133392518	rs191671734	1.04989e-07	-1.39585	-2.03417e-10	5.32668e-05	-1.28283	-2.03417e-10
133394042	rs62471413	2.7713e-08	-1.67059	-1.05722	1.15786e-05	-1.63011	-1.17887
133395004	rs13246174	1.56024e-06	2.27193	-0.969043	5.05314e-05	-0.442153	-0.893396
133395492	rs2016876	7.16831e-07	1.42486	-0.899734	1.89627e-05	-1.42769	-0.887982
133395761	rs142951286	1.28306e-07	-1.22526e-10	-1.19529	5.76142e-05	-1.22526e-10	-1.20437
133395781	rs58277267	2.32998e-08	-1.66448	-1.23678	1.08861e-05	-1.62266	-1.248
133396822	rs73150889	9.63822e-08	-1.48139	-2.03417e-10	0.000118234	-0.485481	-2.03417e-10
133398357	rs117084049	1.74445e-07	-1.22526e-10	-0.888103	6.46209e-05	-1.22526e-10	-1.08961
133398370	rs76502423	3.11229e-07	-1.22526e-10	-0.309181	0.000148601	-1.22526e-10	-0.256879
133398389	rs117412774	8.11573e-08	-1.65332	-2.03417e-10	6.9908e-05	-1.01096	-2.03417e-10
133398605	rs1362735	7.08939e-06	3.27077	-0.454131	5.03936e-05	-0.774549	-0.563731
133399541	rs62471415	2.7356e-08	-1.60462	-1.13616	1.08487e-05	-1.68906	-1.18504
133401063	rs6976491	1.47757e-06	1.72074	-0.472296	2.11562e-05	-1.63595	-0.570264
133401643	rs12707115	1.69934e-06	1.8361	-0.447823	2.20287e-05	-1.62031	-0.545488
133404471	rs12535705	8.78675e-08	-1.57388	-2.03417e-10	4.47404e-05	-1.45727	-2.03417e-10
133407882	rs79031615	7.47844e-08	-1.7351	-2.03417e-10	3.41658e-05	-1.72692	-2.03417e-10
133408857	rs61674625	1.63499e-07	-0.952903	-2.03417e-10	0.000349517	0.598409	-2.03417e-10
133409158	rs117467509	3.66082e-07	-1.22526e-10	-0.146853	0.000169977	-1.22526e-10	-0.122479
133409403	rs10274328	1.56604e-07	-0.995992	-2.03417e-10	0.000293258	0.422909	-2.03417e-10
133409869	rs1362736	1.7058e-07	-0.910509	-2.03417e-10	0.000320199	0.510799	-2.03417e-10
133409952	rs1362737	1.76791e-07	-0.874741	-2.03417e-10	0.000329289	0.538792	-2.03417e-10
133411133	rs12113384	1.97751e-07	-0.762704	-2.03417e-10	0.000449581	0.850173	-2.03417e-10
133411522	rs150398731	9.65877e-08	-1.47926	-2.03417e-10	4.65348e-05	-1.41794	-2.03417e-10
133412829	rs62471417	7.51013e-08	-1.73087	-2.03417e-10	4.87637e-05	-1.37116	-2.03417e-10
133413592	rs9641955	1.41763e-06	1.8763	-0.669271	1.78792e-05	-1.59372	-0.780787
133413794	rs4601256	1.26165e-06	1.75396	-0.663494	1.74683e-05	-1.62216	-0.775594
133413873	rs1861797	1.27074e-06	1.76688	-0.66923	1.73782e-05	-1.62218	-0.780749
133414069	rs11761058	5.44363e-07	0.909905	-0.660001	1.57466e-05	-1.72937	-0.772148
133414793	rs11761911	1.61475e-07	-0.965362	-2.03417e-10	0.000292341	0.419776	-2.03417e-10
133415222	rs75700808	1.64363e-07	-0.947631	-2.03417e-10	0.000180207	-0.0640373	-2.03417e-10
133415719	rs75044476	3.02351e-07	-1.22526e-10	-0.338123	0.000104739	-1.22526e-10	-0.606669
133416304	rs55842945	9.62456e-08	-1.48281	-2.03417e-10	0.000117864	-0.488615	-2.03417e-10
133416402	rs117412126	1.27996e-07	-1.19771	-2.03417e-10	5.29872e-05	-1.28809	-2.03417e-10
133417163	rs11763958	7.98528e-06	3.36293	-0.42729	5.37618e-05	-0.734785	-0.538795
133417287	rs6947583	1.50225e-07	-1.03758	-2.03417e-10	0.000258802	0.297919	-2.03417e-10
133418005	rs10273626	1.57999e-07	-0.98712	-2.03417e-10	0.000281874	0.383316	-2.03417e-10
133418159	rs78337477	2.44305e-07	-1.22526e-10	-0.551295	9.22125e-05	-1.22526e-10	-0.734048
133418475	rs77707196	2.01545e-07	-1.22526e-10	-0.7437	9.69641e-05	-1.22526e-10	-0.683803
133418799	rs12539993	3.34813e-06	3.09642	-1.02997	7.23099e-05	0.00267564	-0.979858
133419715	rs148859415	7.51281e-08	-1.73052	-2.03417e-10	3.42515e-05	-1.72441	-2.03417e-10
133419791	rs549615130	1.21932e-07	-1.22526e-10	-1.24625	5.51669e-05	-1.22526e-10	-1.24778
133420749	rs1135673	1.43475e-06	1.86561	-0.646574	1.79207e-05	-1.61181	-0.760371
133421401	rs78073153	1.46958e-07	-1.22526e-10	-1.05956	7.07745e-05	-1.22526e-10	-0.998645
133421638	rs56734859	1.64497e-07	-0.946822	-2.03417e-10	0.000331084	0.544227	-2.03417e-10
133421879	rs10267901	1.59197e-07	-0.979569	-2.03417e-10	0.00028547	0.395993	-2.03417e-10
133422866	rs118150043	1.88689e-07	-1.22526e-10	-0.809613	6.71222e-05	-1.22526e-10	-1.05163
133422963	rs7784822	1.52118e-07	-1.02505	-2.03417e-10	0.000264377	0.319232	-2.03417e-10
133423548	rs78599694	2.22566e-07	-1.22526e-10	-0.644489	0.000108201	-1.22526e-10	-0.574156
133424120	rs75601078	2.60045e-07	-0.488855	-2.03417e-10	3.60549e-05	-1.6731	-2.03417e-10
133424377	rs2111522	1.52118e-07	-1.02505	-2.03417e-10	0.000264377	0.319232	-2.03417e-10
133424668	rs17167240	1.20672e-07	-0.904526	-0.352108	2.53801e-05	-1.6595	-0.364679
133424909	rs12707116	3.83973e-06	3.09642	-0.89297	8.52951e-05	0.00267564	-0.814702
133425220	rs73150902	1.68418e-07	-0.92326	-2.03417e-10	0.000344558	0.584118	-2.03417e-10
133428481	rs73724727	9.55225e-08	-1.49035	-2.03417e-10	0.000115906	-0.505361	-2.03417e-10
133428485	rs4140886	1.58952e-06	1.89638	-0.574899	1.92223e-05	-1.60915	-0.692923
133428658	rs117646843	1.47811e-07	-1.05378	-2.03417e-10	4.32026e-05	-1.49224	-2.03417e-10
133429058	rs12707117	6.47287e-07	1.45853	-1.03545	1.72309e-05	-1.41921	-0.992229
133429209	rs79245548	7.46527e-08	-1.73686	-2.03417e-10	3.43121e-05	-1.72265	-2.03417e-10
133430559	rs80098820	2.2934e-07	-1.22526e-10	-0.614508	6.82715e-05	-1.22526e-10	-1.03465
133430702	rs77901348	1.77536e-07	-0.870536	-2.03417e-10	5.47407e-05	-1.25554	-2.03417e-10
133430901	rs10954431	7.36961e-07	1.42486	-0.872039	1.94318e-05	-1.42769	-0.863547
133430934	rs1362739	3.66601e-06	3.06184	-0.904692	8.30126e-05	-0.0180494	-0.821102
133431038	rs10247014	6.90836e-07	1.41783	-0.929638	1.97146e-05	-1.42125	-0.855531
133431833	rs141307037	2.15427e-07	-1.22526e-10	-0.677091	9.92001e-05	-1.22526e-10	-0.661004
133432211	rs150799355	2.45596e-07	-1.22526e-10	-0.546024	9.2631e-05	-1.22526e-10	-0.729519
133432447	rs17167248	2.16497e-06	-1.22526e-10	1.63045	0.00187431	-1.22526e-10	2.27785
133433402	rs9649046	7.06718e-07	1.48389	-0.972971	1.7544e-05	-1.409	-0.984433
133433486	rs73152912	1.57091e-07	-0.992888	-2.03417e-10	0.000306023	0.465516	-2.03417e-10
133433514	rs9649047	9.01958e-08	-1.54773	-2.03417e-10	9.90501e-05	-0.662518	-2.03417e-10
133434286	rs12532950	3.58095e-06	3.13111	-0.997444	7.64824e-05	0.0235227	-0.944606
133435053	rs16874341	1.52488e-07	-1.44888	0.426253	0.000144404	-1.1947	0.909168
133435149	rs10257034	1.4588e-07	-1.06692	-2.03417e-10	0.00024612	0.247676	-2.03417e-10
133435296	rs73152913	1.58859e-07	-0.981696	-2.03417e-10	0.00030873	0.474324	-2.03417e-10
133435750	rs10274627	1.47972e-07	-1.05269	-2.03417e-10	0.000252208	0.272109	-2.03417e-10
133436485	rs10246101	1.69399e-07	-0.917454	-2.03417e-10	0.000334844	0.555522	-2.03417e-10
133437013	rs150222382	3.98223e-07	-1.22526e-10	-0.0626981	0.000184671	-1.22526e-10	-0.0395696
133437339	rs75226102	2.26366e-07	-1.22526e-10	-0.627558	9.36358e-05	-1.22526e-10	-0.718731
133438132	rs35531336	0.00680031	9.68277	-2.03417e-10	0.0191894	4.60397	-2.03417e-10
133438997	rs10258048	1.93902e-06	1.95492	-0.434693	2.27489e-05	-1.58448	-0.549142
133440385	rs73152915	1.69806e-07	-0.915053	-2.03417e-10	0.000349359	0.597956	-2.03417e-10
133440786	rs6963221	8.21591e-07	1.08566	-0.424123	2.02707e-05	-1.71602	-0.532944
133441165	rs985101	1.5438e-07	-1.01029	-2.03417e-10	0.000271074	0.34425	-2.03417e-10
133441408	rs7797067	1.69806e-07	-0.915053	-2.03417e-10	0.000349359	0.597956	-2.03417e-10
133441614	rs144524313	1.23158e-07	-1.22526e-10	-1.23624	5.6597e-05	-1.22526e-10	-1.22219
133443181	rs766294	1.68084e-07	-0.925248	-2.03417e-10	0.000330505	0.542479	-2.03417e-10
133443737	rs117423758	1.98097e-06	-1.22526e-10	1.54163	0.0015404	-1.22526e-10	2.08165
133443837	rs118151024	7.45936e-08	-1.73766	-2.03417e-10	3.68258e-05	-1.65194	-2.03417e-10
133444552	rs138307628	1.25908e-07	-1.22526e-10	-1.21416	5.76247e-05	-1.22526e-10	-1.20419
133444857	rs73152917	1.5242e-07	-1.02307	-2.03417e-10	0.000290481	0.413393	-2.03417e-10
133446879	rs6467504	9.2926e-08	-1.51791	-2.03417e-10	0.00010228	-0.630431	-2.03417e-10
133447651	rs7804463	1.63274e-06	2.24687	-0.89856	5.44834e-05	-0.436969	-0.823278
133448812	rs60848374	9.59721e-08	-1.48565	-2.03417e-10	0.000117123	-0.494918	-2.03417e-10
133448958	rs7810078	8.84613e-08	-1.56715	-2.03417e-10	9.12381e-05	-0.744672	-2.03417e-10
133449916	rs10954432	9.36652e-08	-1.50998	-2.03417e-10	0.000108088	-0.575197	-2.03417e-10
133450134	rs56922033	9.17925e-08	-1.53018	-2.03417e-10	0.000105829	-0.596316	-2.03417e-10
133451474	rs147655120	1.2745e-07	-1.22526e-10	-1.20199	5.78267e-05	-1.22526e-10	-1.20069
133452133	rs117046063	2.12295e-07	-0.691734	-2.03417e-10	7.7802e-05	-0.903977	-2.03417e-10
133452999	rs118017599	7.52193e-08	-1.7293	-2.03417e-10	3.41771e-05	-1.72659	-2.03417e-10
133453142	rs116946234	1.37904e-07	-1.22526e-10	-1.12316	6.49946e-05	-1.22526e-10	-1.08384
133453874	rs11772444	2.18532e-07	-0.204448	-0.458329	2.78635e-05	-1.56056	-0.370267
133454333	rs1895024	1.53477e-07	-1.01616	-2.03417e-10	0.000293979	0.425364	-2.03417e-10
133455493	rs73152978	8.91894e-08	-1.55895	-2.03417e-10	9.54916e-05	-0.699105	-2.03417e-10
133456632	rs58642167	9.29563e-08	-1.51758	-2.03417e-10	0.00010517	-0.602561	-2.03417e-10
133457735	rs75901435	8.16928e-08	-1.64675	-2.03417e-10	3.45271e-05	-1.7164	-2.03417e-10
133457820	rs16874343	1.64497e-07	-0.946822	-2.03417e-10	0.000331084	0.544227	-2.03417e-10
133458524	rs7810739	2.06813e-07	-0.717895	-2.03417e-10	0.000446553	0.843414	-2.03417e-10
133458754	rs7778582	1.37373e-07	-1.12701	-2.03417e-10	0.00019714	0.0257711	-2.03417e-10
133459301	rs1420969	1.46644e-07	-1.06171	-2.03417e-10	0.000218466	0.128486	-2.03417e-10
133459465	rs4731981	1.35749e-07	-1.1389	-2.03417e-10	0.000175102	-0.0927749	-2.03417e-10
133459993	rs151237525	1.21972e-07	-1.22526e-10	-1.24592	5.51507e-05	-1.22526e-10	-1.24807
133460371	rs74336050	8.13813e-08	-1.65057	-2.03417e-10	6.70987e-05	-1.05198	-2.03417e-10
133461226	rs10276313	9.28128e-08	-1.51913	-2.03417e-10	9.21964e-05	-0.734222	-2.03417e-10
133461259	rs10262452	9.28128e-08	-1.51913	-2.03417e-10	9.21964e-05	-0.734222	-2.03417e-10
133461890	rs10266990	9.59918e-08	-1.48545	-2.03417e-10	9.89511e-05	-0.663517	-2.03417e-10
133462613	rs191385323	7.06154e-06	2.81271	-2.03417e-10	0.00120417	1.8354	-2.03417e-10
133462958	rs2542255	9.34451e-08	-1.51234	-2.03417e-10	9.35402e-05	-0.719752	-2.03417e-10
133463114	rs2542256	8.9143e-08	-1.55947	-2.03417e-10	8.06915e-05	-0.86751	-2.03417e-10
133463940	rs79365886	2.38901e-07	-1.22526e-10	-0.57366	9.69501e-05	-1.22526e-10	-0.683947
133464713	rs117247852	1.38745e-07	-1.22526e-10	-1.11707	6.58332e-05	-1.22526e-10	-1.07102
133464907	rs17167259	9.58402e-08	-1.48703	-2.03417e-10	0.000100708	-0.645916	-2.03417e-10
133464988	rs73152980	1.4534e-07	-1.07064	-2.03417e-10	0.000215244	0.113631	-2.03417e-10
133465147	rs16874347	9.58402e-08	-1.48703	-2.03417e-10	0.000100708	-0.645916	-2.03417e-10
133465172	rs56030945	2.19679e-07	-0.657542	-2.03417e-10	6.33836e-05	-1.10894	-2.03417e-10
133466008	rs1073158	9.297e-08	-1.51743	-2.03417e-10	9.25305e-05	-0.730605	-2.03417e-10
133466163	rs10488173	9.63807e-08	-1.48141	-2.03417e-10	0.000101893	-0.634224	-2.03417e-10
133466224	rs2160744	8.95536e-08	-1.55487	-2.03417e-10	8.15108e-05	-0.857408	-2.03417e-10
133466346	rs13222377	1.24848e-05	4.60933	-1.22678	6.52806e-05	0.168141	-1.24759
133466446	rs73152983	9.53086e-08	-1.49259	-2.03417e-10	9.95439e-05	-0.657545	-2.03417e-10
133466649	rs17167263	9.42721e-08	-1.50353	-2.03417e-10	9.7274e-05	-0.680612	-2.03417e-10
133466750	rs888309	9.4968e-08	-1.49617	-2.03417e-10	9.67758e-05	-0.685747	-2.03417e-10
133466850	rs880429	2.50488e-07	-1.22526e-10	-0.5263	0.000104132	-1.22526e-10	-0.61248
133467658	rs144055658	2.8623e-06	1.90967	-2.03417e-10	0.000544028	1.04086	-2.03417e-10
133468327	rs7809238	1.38048e-07	-1.12211	-2.03417e-10	0.000197426	0.0272211	-2.03417e-10
133469109	rs17167267	1.60948e-07	-1.42521	0.456582	0.000153734	-1.11096	0.888042
133469745	rs79233533	3.62232e-07	-1.22526e-10	-0.157427	0.000126329	-1.22526e-10	-0.419255
133470072	rs141122198	1.22096e-07	-1.22526e-10	-1.2449	5.51714e-05	-1.22526e-10	-1.2477
133471239	rs75592542	4.50252e-07	-1.22526e-10	0.0600955	0.000152899	-1.22526e-10	-0.228363
133471848	rs79278246	7.49357e-08	-1.73308	-2.03417e-10	3.43617e-05	-1.7212	-2.03417e-10
133472038	rs150639738	7.54094e-08	-1.72678	-2.03417e-10	4.69132e-05	-1.40985	-2.03417e-10
133472662	rs2551023	1.31655e-07	-0.198435	-0.971092	1.34549e-05	-1.71041	-0.948387
133473105	rs12112614	9.42721e-08	-1.50353	-2.03417e-10	9.7274e-05	-0.680612	-2.03417e-10
133474772	rs1476118	1.4534e-07	-1.07064	-2.03417e-10	0.000215244	0.113631	-2.03417e-10
133474900	rs12707118	5.20247e-06	3.74805	-1.24088	4.40678e-05	-0.228768	-1.24365
133476680	rs1005342	1.47215e-07	-1.05782	-2.03417e-10	0.000213668	0.10628	-2.03417e-10
133477230	rs117911788	1.50543e-07	-1.03546	-2.03417e-10	0.000228162	0.171912	-2.03417e-10
133478107	rs2113336	9.59095e-08	-0.469438	-1.01687	1.2508e-05	-1.73383	-0.997937
133478204	rs2160746	1.85079e-05	4.20084	-0.424595	7.28283e-05	-0.0526604	-0.917379
133480636	rs78035610	7.86922e-08	-1.68417	-2.03417e-10	3.37774e-05	-1.73835	-2.03417e-10
133480664	rs2542264	6.51998e-08	-1.01218	-0.860073	1.34814e-05	-1.72148	-0.935359
133480783	rs2551019	1.32416e-07	-1.16376	-2.03417e-10	0.000168007	-0.134139	-2.03417e-10
133481070	rs73152990	9.41091e-08	-1.50526	-2.03417e-10	9.69171e-05	-0.684288	-2.03417e-10
133481238	rs139676101	9.10815e-07	-1.22526e-10	0.764629	0.000358667	-1.22526e-10	0.62425
133482598	rs2551015	2.07188e-07	-0.716086	-2.03417e-10	3.9882e-05	-1.57222	-2.03417e-10
133483743	rs145471737	7.69122e-08	-1.70705	-2.03417e-10	3.44176e-05	-1.71958	-2.03417e-10
133483845	rs56303058	1.47968e-07	-1.05271	-2.03417e-10	0.000221749	0.143403	-2.03417e-10
133483970	rs182150864	1.31393e-07	-1.22526e-10	-1.17152	5.95802e-05	-1.22526e-10	-1.17082
133485193	rs2542266	1.43398e-07	-1.08409	-2.03417e-10	0.000204591	0.0628675	-2.03417e-10
133485802	rs2542268	1.48483e-07	-1.04924	-2.03417e-10	0.000216705	0.120391	-2.03417e-10
133486079	rs112378495	2.55868e-07	-1.22526e-10	-0.505051	9.11783e-05	-1.22526e-10	-0.745327
133486184	rs2542269	1.33474e-07	-1.1558	-2.03417e-10	0.000170254	-0.120852	-2.03417e-10
133486837	rs10488174	1.50543e-07	-1.03546	-2.03417e-10	0.000228162	0.171912	-2.03417e-10
133488154	rs76729200	9.64014e-08	-1.48119	-2.03417e-10	8.05989e-05	-0.868659	-2.03417e-10
133488775	rs1012328	1.49771e-07	-1.0406	-2.03417e-10	0.000219796	0.134555	-2.03417e-10
133489115	rs12113810	1.53338e-07	-1.01707	-2.03417e-10	0.000235169	0.202159	-2.03417e-10
133489191	rs146875242	1.24199e-07	-1.22526e-10	-1.22783	5.66612e-05	-1.22526e-10	-1.22105
133489358	rs17167278	1.53338e-07	-1.01707	-2.03417e-10	0.000235169	0.202159	-2.03417e-10
133489419	rs17167280	1.5755e-07	-0.989968	-2.03417e-10	0.000245819	0.24645	-2.03417e-10
133489490	rs1125227	1.48483e-07	-1.04924	-2.03417e-10	0.000216705	0.120391	-2.03417e-10
133489612	rs2542272	1.49771e-07	-1.0406	-2.03417e-10	0.000219796	0.134555	-2.03417e-10
133489616	rs55759652	1.49178e-07	-1.04457	-2.03417e-10	0.000224758	0.15688	-2.03417e-10
133489691	rs17167284	1.54624e-07	-1.00871	-2.03417e-10	0.00023841	0.21585	-2.03417e-10
133489760	rs56225759	1.53338e-07	-1.01707	-2.03417e-10	0.000235169	0.202159	-2.03417e-10
133490084	rs2542273	1.48483e-07	-1.04924	-2.03417e-10	0.000216705	0.120391	-2.03417e-10
133490571	rs2551010	1.49771e-07	-1.0406	-2.03417e-10	0.000219796	0.134555	-2.03417e-10
133490821	rs723689	1.53338e-07	-1.01707	-2.03417e-10	0.000235169	0.202159	-2.03417e-10
133491069	rs2542274	1.06348e-07	-0.559959	-0.823036	1.50971e-05	-1.73767	-0.805971
133491109	rs2551009	1.55524e-07	-1.00291	-2.03417e-10	0.000228088	0.171587	-2.03417e-10
133492409	rs2551007	1.48483e-07	-1.04924	-2.03417e-10	0.000216705	0.120391	-2.03417e-10
133492717	rs17167289	1.53338e-07	-1.01707	-2.03417e-10	0.000235169	0.202159	-2.03417e-10
133492994	rs7783396	1.54624e-07	-1.00871	-2.03417e-10	0.00023841	0.21585	-2.03417e-10
133493051	rs17167290	1.56076e-07	-0.999371	-2.03417e-10	0.000242079	0.23112	-2.03417e-10
133494257	rs10488175	1.54624e-07	-1.00871	-2.03417e-10	0.00023841	0.21585	-2.03417e-10
133494751	rs2542276	1.29379e-07	-1.18696	-2.03417e-10	0.000165176	-0.151134	-2.03417e-10
133495625	rs2551003	1.42204e-07	-1.09245	-2.03417e-10	0.000201767	0.048971	-2.03417e-10
133495693	rs17167292	1.56076e-07	-0.999371	-2.03417e-10	0.000242079	0.23112	-2.03417e-10
133496049	rs2550999	1.50028e-07	-1.03889	-2.03417e-10	0.000215364	0.114185	-2.03417e-10
133496379	rs12707121	3.8571e-05	4.5745	-0.0639532	0.000128562	0.200629	-0.602359
133496633	rs2550998	1.3861e-07	-1.11804	-2.03417e-10	0.000193324	0.0062252	-2.03417e-10
133496882	rs137925278	7.97766e-07	0.632103	-2.03417e-10	0.000181667	-0.055967	-2.03417e-10
133497540	rs118071892	1.34508e-07	-1.22526e-10	-1.14809	5.93725e-05	-1.22526e-10	-1.17431
133497610	rs2550995	1.4461e-07	-1.07567	-2.03417e-10	0.000207464	0.0768165	-2.03417e-10
133497842	rs73155104	1.56076e-07	-0.999371	-2.03417e-10	0.000242079	0.23112	-2.03417e-10
133497959	rs2550994	1.3861e-07	-1.11804	-2.03417e-10	0.000193324	0.0062252	-2.03417e-10
133498003	rs73155106	1.47968e-07	-1.05271	-2.03417e-10	0.000221749	0.143403	-2.03417e-10
133498736	rs61427426	1.44056e-07	-1.07951	-2.03417e-10	0.000212083	0.0988361	-2.03417e-10
133499095	rs2550991	1.4461e-07	-1.07567	-2.03417e-10	0.000207464	0.0768165	-2.03417e-10
133499279	rs2550990	1.39752e-07	-1.10984	-2.03417e-10	0.000195998	0.019959	-2.03417e-10
133500691	rs2550988	1.33807e-07	-1.15331	-2.03417e-10	0.00018995	-0.0113853	-2.03417e-10
133501113	rs2550986	8.59769e-08	-0.470676	-1.12496	1.10647e-05	-1.73536	-1.11903
133501662	rs76179390	2.57833e-07	-0.497398	-2.03417e-10	7.17167e-05	-0.98542	-2.03417e-10
133501720	rs12111749	1.05856e-07	-1.38763	-2.03417e-10	0.00012047	-0.466746	-2.03417e-10
133502330	rs117223951	7.55107e-08	-1.72544	-2.03417e-10	4.07869e-05	-1.54978	-2.03417e-10
133502387	rs3757406	4.40286e-08	-1.4775	-0.787367	1.50969e-05	-1.73575	-0.807906
133502828	rs1834117	9.88539e-08	-1.45607	-2.03417e-10	0.00010204	-0.632777	-2.03417e-10
133504054	rs117495073	1.7568e-07	-1.22526e-10	-0.881049	8.38772e-05	-1.22526e-10	-0.82879
133504347	rs76382292	9.50819e-08	-1.49497	-2.03417e-10	5.62561e-05	-1.22823	-2.03417e-10
133504715	rs73155110	8.26085e-08	-1.6356	-2.03417e-10	3.66053e-05	-1.65795	-2.03417e-10
133505091	rs13235840	5.6986e-05	4.91401	-0.0131606	0.00017608	0.444489	-0.531695
133505101	rs7781266	6.46267e-08	-0.965345	-0.915739	1.32449e-05	-1.71037	-0.964162
133505716	rs7786100	1.04104e-07	-0.278378	-1.12594	1.12537e-05	-1.72335	-1.1141
133506955	rs13243553	3.1087e-07	0.812499	-1.12284	2.41842e-05	-1.00744	-1.065
133508427	rs138587449	1.57391e-07	-0.990979	-2.03417e-10	0.000169144	-0.127392	-2.03417e-10
133509069	rs748754	1.66001e-06	1.8162	-0.451333	3.22867e-05	-1.21338	-0.570112
133509755	rs117740989	2.48882e-07	-0.532734	-2.03417e-10	3.58513e-05	-1.67876	-2.03417e-10
133511135	rs77048301	2.1579e-07	-1.22526e-10	-0.675405	9.03151e-05	-1.22526e-10	-0.754839
133511501	rs73155111	1.05482e-07	-1.39117	-2.03417e-10	0.00011966	-0.473489	-2.03417e-10
133511635	rs11489674	1.69891e-07	-0.914554	-2.03417e-10	0.000277625	0.368127	-2.03417e-10
133511888	rs11489675	1.07921e-07	-1.36831	-2.03417e-10	0.000120589	-0.46576	-2.03417e-10
133512265	rs11487150	1.56992e-07	-0.993518	-2.03417e-10	0.000231562	0.186704	-2.03417e-10
133512467	rs79629559	1.64559e-05	3.65873	-2.03417e-10	0.000517474	0.990816	-2.03417e-10
133514556	rs148353695	9.61464e-08	-1.48384	-2.03417e-10	5.25028e-05	-1.29728	-2.03417e-10
133515512	rs144521884	1.16355e-06	1.00952	-2.03417e-10	0.000250217	0.264183	-2.03417e-10
133516191	rs56054938	2.53552e-08	-1.73826	-1.07846	1.3351e-05	-1.44675	-1.21981
133516344	rs116910419	1.48165e-07	-1.05138	-2.03417e-10	0.000154697	-0.216673	-2.03417e-10
133516821	rs55794894	1.03013e-07	-1.41486	-2.03417e-10	0.000118629	-0.48214	-2.03417e-10
133517309	rs12707122	1.92715e-06	1.41764	0.0964523	5.10919e-05	-1.2912	-0.0333126
133518680	rs73155113	1.04183e-07	-1.40356	-2.03417e-10	0.00011685	-0.497249	-2.03417e-10
133518781	rs73155114	1.65354e-07	-0.941621	-2.03417e-10	0.000259169	0.299337	-2.03417e-10
133521356	rs7800126	3.98054e-07	1.03144	-1.09456	2.79443e-05	-0.845256	-1.08267
133521611	rs76214211	1.32552e-07	-1.22526e-10	-1.16274	5.89975e-05	-1.22526e-10	-1.18065
133522387	rs6944452	1.22395e-07	-0.186629	-1.05583	1.2627e-05	-1.70261	-1.0197
133523197	rs77557642	7.54261e-08	-1.72656	-2.03417e-10	3.87059e-05	-1.60215	-2.03417e-10
133523259	rs7802352	9.90502e-08	-0.402705	-1.05138	1.2275e-05	-1.72549	-1.0251
133525470	rs12707123	3.68581e-07	0.962758	-1.10281	2.86164e-05	-0.869726	-1.03444
133525471	rs183940260	7.48916e-08	-1.73367	-2.03417e-10	3.44345e-05	-1.71908	-2.03417e-10
133525615	rs17167304	1.02546e-07	-1.4194	-2.03417e-10	0.000115453	-0.509284	-2.03417e-10
133527381	rs111996039	1.02858e-07	-1.41636	-2.03417e-10	0.000113992	-0.522012	-2.03417e-10
133529484	rs62470393	2.39534e-08	-1.71701	-1.15659	1.23932e-05	-1.52751	-1.21349
133529648	rs17167306	8.99014e-08	-1.551	-2.03417e-10	7.98852e-05	-0.877554	-2.03417e-10
133530777	rs6953886	3.46206e-07	-1.22526e-10	-0.202678	0.000168174	-1.22526e-10	-0.133144
133531427	rs147881803	2.81065e-06	1.89146	-2.03417e-10	0.000422181	0.78729	-2.03417e-10
133531432	rs6975134	4.82813e-07	1.12903	-0.999113	3.26439e-05	-0.806394	-0.966093
133531609	rs12673416	1.42668e-07	-1.22526e-10	-1.08919	6.28855e-05	-1.22526e-10	-1.11683
133532433	rs73155115	1.02858e-07	-1.41636	-2.03417e-10	0.000113992	-0.522012	-2.03417e-10
133533066	rs57448800	1.01752e-07	-1.42717	-2.03417e-10	0.000111113	-0.547597	-2.03417e-10
133533374	rs117800032	7.57953e-08	-1.72168	-2.03417e-10	4.13492e-05	-1.53609	-2.03417e-10
133534479	rs55796860	1.02211e-07	-1.42267	-2.03417e-10	0.000112601	-0.534297	-2.03417e-10
133534497	rs78409414	1.73764e-07	-1.22526e-10	-0.892016	6.36032e-05	-1.22526e-10	-1.10548
133535576	rs57234431	1.03515e-07	-1.41	-2.03417e-10	0.000115409	-0.509662	-2.03417e-10
133535714	rs6972284	1.00938e-07	-0.339245	-1.09596	1.15302e-05	-1.72307	-1.09011
133536351	rs2346264	5.91745e-08	-1.02339	-0.945827	1.35138e-05	-1.71298	-0.941448
133536426	rs58451591	1.04183e-07	-1.40356	-2.03417e-10	0.00011685	-0.497249	-2.03417e-10
133536776	rs140266939	7.69891e-08	-1.70605	-2.03417e-10	3.37781e-05	-1.73833	-2.03417e-10
133537638	rs6979346	9.31906e-08	-1.51506	-2.03417e-10	8.87337e-05	-0.772504	-2.03417e-10
133538301	rs60919451	1.70133e-07	-0.91313	-2.03417e-10	0.00027121	0.344749	-2.03417e-10
133538947	rs11971531	6.86822e-08	-0.89205	-0.928172	1.34094e-05	-1.68983	-0.972355
133539086	rs76462497	3.57633e-07	-0.170204	-2.03417e-10	0.000237268	0.211048	-2.03417e-10
133539756	rs117420833	2.83262e-07	-0.40334	-2.03417e-10	0.000132633	-0.370557	-2.03417e-10
133540427	rs146768392	8.31887e-07	0.673986	-2.03417e-10	0.000188197	-0.0206542	-2.03417e-10
133540605	rs140339306	2.47393e-06	1.76385	-2.03417e-10	0.000475966	0.907202	-2.03417e-10
133542360	rs62470399	2.38531e-08	-1.72647	-1.15133	1.48717e-05	-1.34692	-1.21176
133542622	rs73155122	1.06223e-07	-1.38417	-2.03417e-10	0.000113241	-0.528629	-2.03417e-10
133542728	rs146265674	3.12636e-06	1.99791	-2.03417e-10	0.000582946	1.10995	-2.03417e-10
133543072	rs73155124	9.97529e-08	-1.44702	-2.03417e-10	4.01999e-05	-1.56428	-2.03417e-10
133544831	rs74787791	1.3558e-07	-1.14015	-2.03417e-10	0.000150188	-0.246254	-2.03417e-10
133545929	rs116859862	1.52423e-07	-1.02305	-2.03417e-10	0.000161338	-0.174644	-2.03417e-10
133546005	rs79434382	7.49824e-07	-1.22526e-10	0.570126	0.000231672	-1.22526e-10	0.187177
133546676	rs118009624	1.64281e-07	-0.948132	-2.03417e-10	0.000180076	-0.0647655	-2.03417e-10
133547495	rs117879058	1.30437e-07	-1.17882	-2.03417e-10	5.71893e-05	-1.21178	-2.03417e-10
133548562	rs117359401	2.63334e-07	-0.47629	-2.03417e-10	0.000729458	1.33416	-2.03417e-10
133549044	rs76982283	1.71945e-07	-1.22526e-10	-0.902539	7.50082e-05	-1.22526e-10	-0.940547
133549062	rs147563519	1.45743e-07	-1.22526e-10	-1.06787	6.43188e-05	-1.22526e-10	-1.09429
133551176	rs75976953	3.01008e-05	4.2626	-2.03417e-10	0.000846886	1.48342	-2.03417e-10
133551324	rs17167308	1.64511e-07	-0.946731	-2.03417e-10	0.000260585	0.304784	-2.03417e-10
133551529	rs73155128	1.67718e-07	-0.927427	-2.03417e-10	0.000264679	0.320374	-2.03417e-10
133551835	rs73155129	1.51831e-07	-1.02694	-2.03417e-10	0.000223905	0.153079	-2.03417e-10
133551909	rs73155130	1.342e-07	-1.15038	-2.03417e-10	0.000175014	-0.0932795	-2.03417e-10
133551924	rs73155132	1.60942e-07	-0.96867	-2.03417e-10	0.000260093	0.302897	-2.03417e-10
133553300	rs148416995	1.32419e-07	-1.22526e-10	-1.16374	5.92848e-05	-1.22526e-10	-1.17579
133553977	rs6954472	1.02909e-07	-1.41586	-2.03417e-10	0.000112687	-0.533529	-2.03417e-10
133554448	rs6955227	1.02326e-07	-1.42155	-2.03417e-10	0.000111453	-0.54454	-2.03417e-10
133554498	rs6955511	1.00443e-07	-1.44013	-2.03417e-10	0.000107477	-0.58087	-2.03417e-10
133554746	rs6979717	9.35986e-08	-1.5107	-2.03417e-10	9.02907e-05	-0.755109	-2.03417e-10
133555013	rs145685196	1.2855e-07	-1.22526e-10	-1.19339	5.81707e-05	-1.22526e-10	-1.19476
133555162	rs116912914	1.97831e-07	-1.22526e-10	-0.762299	9.43089e-05	-1.22526e-10	-0.711568
133555565	rs12532774	6.92516e-08	-1.42217	-0.389791	5.04706e-05	-1.11165	-0.225105
133555720	rs17167309	1.01688e-07	-1.4278	-2.03417e-10	0.000110105	-0.556714	-2.03417e-10
133555901	rs73155194	1.02326e-07	-1.42155	-2.03417e-10	0.000111453	-0.54454	-2.03417e-10
133557070	rs17167313	1.0338e-07	-1.4113	-2.03417e-10	0.000116241	-0.50248	-2.03417e-10
133557173	rs56084002	1.0106e-07	-1.434	-2.03417e-10	0.000108779	-0.568824	-2.03417e-10
133557211	rs79703605	5.80117e-07	0.313519	-2.03417e-10	0.00102152	1.67091	-2.03417e-10
133557827	rs56375275	1.02429e-07	-1.42054	-2.03417e-10	0.000114164	-0.520506	-2.03417e-10
133558030	rs17167314	1.0106e-07	-1.434	-2.03417e-10	0.000108779	-0.568824	-2.03417e-10
133558347	rs140661250	2.80724e-07	-1.22526e-10	-0.41234	0.000112907	-1.22526e-10	-0.53158
133559431	rs73155198	1.01169e-07	-1.43292	-2.03417e-10	0.000111418	-0.54485	-2.03417e-10
133559973	rs17167315	8.80894e-08	-1.57136	-2.03417e-10	8.44481e-05	-0.822006	-2.03417e-10
133560316	rs17167317	1.01169e-07	-1.43292	-2.03417e-10	0.000111418	-0.54485	-2.03417e-10
133560498	rs17167318	9.73443e-08	-1.47146	-2.03417e-10	0.000100958	-0.643438	-2.03417e-10
133560510	rs60017847	9.03595e-08	-1.54592	-2.03417e-10	8.37845e-05	-0.829896	-2.03417e-10
133560955	rs6954207	1.08533e-07	-0.218286	-1.14437	1.10649e-05	-1.71529	-1.13907
133561436	rs56011565	1.00009e-07	-1.44445	-2.03417e-10	0.000108897	-0.567746	-2.03417e-10
133561464	rs6954859	7.23002e-08	-0.609721	-1.15916	1.05831e-05	-1.73799	-1.16089
133561918	rs118164299	1.5132e-07	-1.03032	-2.03417e-10	4.28455e-05	-1.50054	-2.03417e-10
133562142	rs117201581	7.48542e-08	-1.73417	-2.03417e-10	4.47965e-05	-1.45601	-2.03417e-10
133562171	rs62470402	2.40677e-08	-1.67846	-1.19038	1.10996e-05	-1.61804	-1.23319
133562961	rs56361791	9.69989e-08	-1.47501	-2.03417e-10	0.000100233	-0.650651	-2.03417e-10
133562979	rs57390458	9.69989e-08	-1.47501	-2.03417e-10	0.000100233	-0.650651	-2.03417e-10
133563475	rs11487001	8.90691e-08	-1.5603	-2.03417e-10	8.11801e-05	-0.861474	-2.03417e-10
133563501	rs11487002	9.69989e-08	-1.47501	-2.03417e-10	0.000100233	-0.650651	-2.03417e-10
133563537	rs113546677	9.66305e-08	-1.47882	-2.03417e-10	0.000101569	-0.637401	-2.03417e-10
133563880	rs11487003	9.64479e-08	-1.48071	-2.03417e-10	9.90758e-05	-0.662259	-2.03417e-10
133563994	rs117862558	7.86034e-08	-1.6853	-2.03417e-10	3.37785e-05	-1.73832	-2.03417e-10
133563999	rs11489543	9.64479e-08	-1.48071	-2.03417e-10	9.90758e-05	-0.662259	-2.03417e-10
133564335	rs56218460	2.34011e-08	-1.72389	-1.17304	1.2333e-05	-1.52279	-1.22308
133564346	rs75939842	3.45912e-07	-1.22526e-10	-0.203528	0.000114709	-1.22526e-10	-0.515748
133564857	rs7791645	9.57142e-08	-1.48834	-2.03417e-10	9.75357e-05	-0.677925	-2.03417e-10
133565306	rs7792636	9.69989e-08	-1.47501	-2.03417e-10	0.000100233	-0.650651	-2.03417e-10
133565773	rs140271797	7.71452e-08	-1.70402	-2.03417e-10	6.55596e-05	-1.07518	-2.03417e-10
133565784	rs1541710	4.38521e-08	-1.41947	-0.849419	1.39189e-05	-1.73817	-0.886727
133566423	rs12707124	9.34386e-08	-0.487034	-1.02537	1.22638e-05	-1.73424	-1.01725
133566449	rs12535678	8.51243e-08	-0.653586	-0.952012	1.7009e-05	-1.52247	-0.90193
133566579	rs17167330	9.57142e-08	-1.48834	-2.03417e-10	9.75357e-05	-0.677925	-2.03417e-10
133567095	rs76506970	2.46637e-05	4.06338	-2.03417e-10	0.000533351	1.02104	-2.03417e-10
133568779	rs117741818	7.58464e-08	-1.721	-2.03417e-10	3.42333e-05	-1.72494	-2.03417e-10
133569164	rs56358145	9.77393e-08	-1.46741	-2.03417e-10	0.000103971	-0.614033	-2.03417e-10
133569556	rs17167332	9.77393e-08	-1.46741	-2.03417e-10	0.000103971	-0.614033	-2.03417e-10
133570026	rs7800371	9.52409e-08	-1.4933	-2.03417e-10	9.65424e-05	-0.688161	-2.03417e-10
133570313	rs73156904	9.33798e-08	-1.51304	-2.03417e-10	9.26369e-05	-0.729456	-2.03417e-10
133570725	rs10156038	1.30418e-07	-0.127365	-1.0516	1.25071e-05	-1.71045	-1.0214
133570858	rs12707125	1.10399e-07	-0.21197	-1.13364	1.12944e-05	-1.71743	-1.1164
133571646	rs17167333	9.54263e-08	-1.49136	-2.03417e-10	9.69315e-05	-0.68414	-2.03417e-10
133571797	rs6967343	9.59901e-08	-0.446661	-1.03881	1.21353e-05	-1.73472	-1.0273
133572410	rs6467506	9.66855e-08	-0.446661	-1.03159	1.22256e-05	-1.73472	-1.01989
133573039	rs10246164	1.28599e-07	-0.231664	-0.961347	1.34165e-05	-1.71968	-0.941976
133573084	rs16874350	9.42142e-08	-1.50414	-2.03417e-10	9.43881e-05	-0.710728	-2.03417e-10
133573222	rs10246406	1.29679e-07	-0.231664	-0.952984	1.35444e-05	-1.71968	-0.93249
133573310	rs10231102	3.16212e-07	0.811993	-1.10529	2.36295e-05	-1.01737	-1.07828
133573441	rs75366836	3.19296e-08	-1.73395	-0.852222	1.56304e-05	-1.47727	-1.03165
133573513	rs117670315	1.17934e-07	-1.27959	-2.03417e-10	3.77934e-05	-1.62601	-2.03417e-10
133573540	rs10231158	1.41577e-07	-0.111613	-0.985253	1.34083e-05	-1.70427	-0.957995
133573780	rs55886636	9.42142e-08	-1.50414	-2.03417e-10	9.43881e-05	-0.710728	-2.03417e-10
133574051	rs6978533	1.09504e-07	-0.389639	-0.964115	1.31483e-05	-1.73111	-0.950743
133580447	rs2042456	3.13614e-07	0.541997	-0.843544	2.66705e-05	-1.13785	-0.836737
133580545	rs2042455	3.06517e-07	0.518638	-0.843075	2.63435e-05	-1.14981	-0.837115
133580710	rs2042454	1.19984e-07	-0.352207	-0.910149	1.38454e-05	-1.72812	-0.902068
133580730	rs2042453	3.00398e-07	0.518638	-0.86324	2.58351e-05	-1.14981	-0.8566
133581093	rs2042452	1.21346e-07	-0.352207	-0.89886	1.40339e-05	-1.72812	-0.888545
133581102	rs2288067	1.23662e-07	-0.333302	-0.89886	1.40575e-05	-1.72644	-0.888545
133581202	rs7810566	9.37138e-08	-1.50947	-2.03417e-10	9.33378e-05	-0.721918	-2.03417e-10
133581379	rs73156915	9.47232e-08	-1.49875	-2.03417e-10	9.54562e-05	-0.699476	-2.03417e-10
133581473	rs7810870	9.72002e-08	-1.47294	-2.03417e-10	9.51867e-05	-0.702303	-2.03417e-10
133581873	rs6955240	3.83699e-07	0.710379	-0.810231	3.02149e-05	-1.049	-0.800807
133582082	rs74826749	7.02075e-08	-1.73792	-0.0603369	3.20302e-05	-1.27977	-0.5117
133582364	rs13309851	1.41071e-07	-0.199948	-0.900503	1.42411e-05	-1.7097	-0.892308
133582465	rs56067609	9.43857e-08	-1.50232	-2.03417e-10	9.47478e-05	-0.706925	-2.03417e-10
133582851	rs7793582	1.41071e-07	-0.199948	-0.900503	1.42411e-05	-1.7097	-0.892308
133582918	rs73156916	7.48024e-08	-1.73486	-2.03417e-10	3.3805e-05	-1.73754	-2.03417e-10
133582953	rs7793732	1.43905e-07	-0.180058	-0.900503	1.42806e-05	-1.70693	-0.892308
133582973	rs7793739	1.43905e-07	-0.180058	-0.900503	1.42806e-05	-1.70693	-0.892308
133582990	rs56170554	9.37138e-08	-1.50947	-2.03417e-10	9.33378e-05	-0.721918	-2.03417e-10
133583144	rs7776858	1.40357e-07	-0.199948	-0.905573	1.41683e-05	-1.7097	-0.897437
133583222	rs73156917	7.48661e-08	-1.73401	-2.03417e-10	3.41752e-05	-1.72664	-2.03417e-10
133583441	rs35208100	1.07187e-06	0.815875	0.111575	3.68573e-05	-1.5488	-0.102285
133583589	rs187108858	8.08535e-08	-1.65707	-2.03417e-10	3.41948e-05	-1.72607	-2.03417e-10
133583603	rs13312097	1.43177e-07	-0.180058	-0.905573	1.42076e-05	-1.70693	-0.897437
133583664	rs62470428	3.33278e-08	-1.72182	-0.821493	2.14699e-05	-1.19304	-0.998456
133583841	rs7798192	1.22834e-07	-0.333302	-0.905573	1.39331e-05	-1.72644	-0.897437
133583899	rs7798355	1.22274e-07	-0.333302	-0.910149	1.38687e-05	-1.72644	-0.902068
133584077	rs7798673	1.22274e-07	-0.333302	-0.910149	1.38687e-05	-1.72644	-0.902068
133584085	rs7798804	3.06374e-07	0.518638	-0.843544	2.63534e-05	-1.14981	-0.836737
133584120	rs80225071	1.88009e-07	-0.813222	-2.03417e-10	0.00021861	0.129148	-2.03417e-10
133584271	rs12707126	1.21719e-07	-0.333302	-0.914696	1.38051e-05	-1.72644	-0.906668
133585050	rs17167335	9.5558e-08	-1.48998	-2.03417e-10	9.92483e-05	-0.660519	-2.03417e-10
133585322	rs117535158	2.7272e-07	-0.441266	-2.03417e-10	0.000100047	-0.652499	-2.03417e-10
133585386	rs6971638	1.24058e-07	-0.31427	-0.914696	1.38301e-05	-1.72463	-0.906668
133585429	rs12155007	7.56024e-08	-1.72422	-2.03417e-10	3.802e-05	-1.62003	-2.03417e-10
133585570	rs6971840	1.24058e-07	-0.31427	-0.914696	1.38301e-05	-1.72463	-0.906668
133585612	rs6954537	1.21719e-07	-0.333302	-0.914696	1.38051e-05	-1.72644	-0.906668
133585659	rs6972412	3.18657e-07	0.567829	-0.853423	2.68502e-05	-1.12456	-0.843311
133585678	rs6972423	1.23503e-07	-0.31427	-0.919179	1.38103e-05	-1.72463	-0.908099
133585724	rs149553817	2.36934e-07	-0.581929	-2.03417e-10	6.85563e-05	-1.03049	-2.03417e-10
133585752	rs6976416	1.24058e-07	-0.31427	-0.914696	1.38301e-05	-1.72463	-0.906668
133585794	rs6958557	3.15344e-07	0.541997	-0.838043	2.68188e-05	-1.13785	-0.83119
133585989	rs6976885	1.15542e-07	-0.385384	-0.914696	1.37732e-05	-1.72875	-0.906668
133586089	rs12707127	1.2117e-07	-0.333302	-0.919212	1.37421e-05	-1.72644	-0.911239
133586346	rs73156925	9.5558e-08	-1.48998	-2.03417e-10	9.92483e-05	-0.660519	-2.03417e-10
133586349	rs10954433	2.19205e-06	1.64288	-2.03417e-10	0.000572311	1.09154	-2.03417e-10
133586703	rs17167336	9.5558e-08	-1.48998	-2.03417e-10	9.92483e-05	-0.660519	-2.03417e-10
133586779	rs75373246	3.09586e-06	1.98811	-2.03417e-10	0.000655331	1.227	-2.03417e-10
133587328	rs13233690	2.92148e-07	0.518638	-0.89109	2.53463e-05	-1.14981	-0.875702
133587689	rs7782545	1.20628e-07	-0.333302	-0.923697	1.36799e-05	-1.72644	-0.915778
133588117	rs7783179	1.22399e-07	-0.31427	-0.928152	1.3643e-05	-1.72463	-0.920288
133588380	rs10241782	1.22769e-07	-0.31797	-0.92144	1.36799e-05	-1.72663	-0.915585
133588413	rs10271671	1.1992e-07	-0.336976	-0.925911	1.35957e-05	-1.7283	-0.920096
133588565	rs6950081	1.22946e-07	-0.31427	-0.923697	1.37047e-05	-1.72463	-0.915778
133588738	rs6974386	1.22946e-07	-0.31427	-0.923697	1.37047e-05	-1.72463	-0.915778
133588739	rs6954700	3.03353e-07	0.518638	-0.853452	2.60914e-05	-1.14981	-0.846729
133588927	rs6954999	1.16337e-07	-0.31427	-0.97895	1.30611e-05	-1.72463	-0.963879
133589145	rs6955061	1.22946e-07	-0.31427	-0.923697	1.37047e-05	-1.72463	-0.915778
133589386	rs116871583	4.93562e-06	2.45452	-2.03417e-10	0.00149872	2.05422	-2.03417e-10
133589584	rs6975860	1.22946e-07	-0.31427	-0.923697	1.37047e-05	-1.72463	-0.915778
133589608	rs6956135	1.22399e-07	-0.31427	-0.928152	1.3643e-05	-1.72463	-0.920288
133589796	rs12707128	2.70483e-07	0.413738	-0.86324	2.36285e-05	-1.23909	-0.8566
133589846	rs10279261	3.68645e-07	0.795753	-0.935631	2.64837e-05	-1.05376	-0.927858
133590287	rs1862873	1.20321e-07	-0.335849	-0.923697	1.37265e-05	-1.72304	-0.915778
133590869	rs10253633	3.09618e-07	0.518638	-0.83301	2.66348e-05	-1.14981	-0.826116
133590875	rs10224575	2.9559e-07	0.472273	-0.83301	2.60147e-05	-1.17337	-0.826116
133590937	rs10224683	3.08064e-07	0.518638	-0.838043	2.65e-05	-1.14981	-0.83119
133591071	rs10224828	3.08064e-07	0.518638	-0.838043	2.65e-05	-1.14981	-0.83119
133591535	rs10225454	3.25328e-07	0.541997	-0.806874	2.76749e-05	-1.13785	-0.799767
133591539	rs2113338	1.28861e-07	-0.295112	-0.895863	1.41235e-05	-1.72269	-0.887613
133591676	rs10225605	3.17817e-07	0.518638	-0.806874	2.7346e-05	-1.14981	-0.799767
133592421	rs10236499	3.51572e-07	0.650747	-0.838043	2.67632e-05	-1.13992	-0.83119
133592441	rs10281697	3.16935e-07	0.541997	-0.83301	2.69552e-05	-1.13785	-0.826116
133592477	rs10281716	3.16935e-07	0.541997	-0.83301	2.69552e-05	-1.13785	-0.826116
133592544	rs10156088	3.13614e-07	0.541997	-0.843544	2.66705e-05	-1.13785	-0.836737
133593030	rs2042451	1.28919e-07	-0.275828	-0.914696	1.38856e-05	-1.72062	-0.906668
133593036	rs10155909	3.21821e-07	0.567829	-0.843544	2.70273e-05	-1.12456	-0.836737
133593126	rs11770927	3.13614e-07	0.541997	-0.843544	2.66705e-05	-1.13785	-0.836737
133593177	rs12707129	3.06374e-07	0.518638	-0.843544	2.63534e-05	-1.14981	-0.836737
133595233	rs35711160	2.81309e-05	3.71202	0.482895	0.000124774	-0.28713	-0.14451
133595316	rs7792492	3.06374e-07	0.518638	-0.843544	2.63534e-05	-1.14981	-0.836737
133595502	rs7792546	3.1206e-07	0.541997	-0.848513	2.65371e-05	-1.13785	-0.841748
133595602	rs7792905	3.04855e-07	0.518638	-0.848513	2.62217e-05	-1.14981	-0.841748
133595702	rs7779370	3.04855e-07	0.518638	-0.848513	2.62217e-05	-1.14981	-0.841748
133595871	rs889826	3.04855e-07	0.518638	-0.848513	2.62217e-05	-1.14981	-0.841748
133596206	rs118082724	7.58677e-08	-1.72072	-2.03417e-10	3.52731e-05	-1.69502	-2.03417e-10
133596227	rs889825	3.04855e-07	0.518638	-0.848513	2.62217e-05	-1.14981	-0.841748
133596581	rs889824	7.92571e-08	-0.980367	-0.696647	1.6458e-05	-1.70837	-0.748964
133596671	rs755664	2.97851e-07	0.495396	-0.848513	2.59131e-05	-1.16165	-0.841748
133597151	rs958405	2.99335e-07	0.495396	-0.843544	2.60433e-05	-1.16165	-0.836737
133597186	rs958404	3.00986e-07	0.495396	-0.838043	2.61881e-05	-1.16165	-0.83119
133597442	rs1593171	1.22834e-07	-0.333302	-0.905573	1.39331e-05	-1.72644	-0.897437
133597490	rs6969899	2.94106e-07	0.472273	-0.838043	2.5883e-05	-1.17337	-0.83119
133597551	rs138152384	2.42434e-07	-1.22526e-10	-0.558981	0.000110707	-1.22526e-10	-0.55126
133597691	rs10808273	2.94106e-07	0.472273	-0.838043	2.5883e-05	-1.17337	-0.83119
133597864	rs10954434	3.00986e-07	0.495396	-0.838043	2.61881e-05	-1.16165	-0.83119
133598288	rs13228262	3.00986e-07	0.495396	-0.838043	2.61881e-05	-1.16165	-0.83119
133598378	rs76640913	2.47322e-07	-1.22526e-10	-0.539019	0.000103071	-1.22526e-10	-0.622725
133598975	rs10264922	2.91046e-07	0.495396	-0.871625	2.55508e-05	-1.16165	-0.855827
133598988	rs147176671	1.58409e-07	-0.984534	-2.03417e-10	8.22109e-05	-0.848855	-2.03417e-10
133599433	rs6962865	2.91046e-07	0.495396	-0.871625	2.55508e-05	-1.16165	-0.855827
133599527	rs6963032	2.85813e-07	0.477253	-0.871625	2.56809e-05	-1.15657	-0.855827
133599980	rs554282023	1.52823e-07	-1.22526e-10	-1.02043	6.85452e-05	-1.22526e-10	-1.03065
133600277	rs10488180	9.32217e-08	-1.51473	-2.03417e-10	9.2305e-05	-0.733046	-2.03417e-10
133600822	rs117338279	1.8958e-07	-1.22526e-10	-0.804903	6.87852e-05	-1.22526e-10	-1.02716
133601862	rs10226267	3.02505e-07	0.495396	-0.83301	2.63214e-05	-1.16165	-0.826116
133602116	rs73156933	9.71803e-08	-1.47314	-2.03417e-10	0.00010276	-0.625748	-2.03417e-10
133602230	rs75286006	1.40755e-05	3.50248	-2.03417e-10	0.00044397	0.837612	-2.03417e-10
133602538	rs73156934	9.5558e-08	-1.48998	-2.03417e-10	9.92483e-05	-0.660519	-2.03417e-10
133602893	rs559630793	2.28516e-07	-1.22526e-10	-0.618104	0.000104244	-1.22526e-10	-0.611407
133603245	rs2059298	3.0404e-07	0.495396	-0.827948	2.64561e-05	-1.16165	-0.821011
133603550	rs6974143	2.9709e-07	0.472273	-0.827948	2.61478e-05	-1.17337	-0.821011
133603838	rs6978170	2.95316e-07	0.495396	-0.85706	2.59335e-05	-1.16165	-0.840963
133604373	rs13231079	3.04169e-07	0.495818	-0.827948	2.59757e-05	-1.17997	-0.821011
133604436	rs13231095	2.9709e-07	0.472273	-0.827948	2.61478e-05	-1.17337	-0.821011
133606158	rs4422723	1.21317e-07	-0.333302	-0.918003	1.38789e-05	-1.72644	-0.901335
133606362	rs76107335	8.17411e-08	-1.64615	-2.03417e-10	3.53129e-05	-1.6939	-2.03417e-10
133606451	rs56225573	9.66305e-08	-1.47882	-2.03417e-10	0.000101569	-0.637401	-2.03417e-10
133606631	rs1030268	1.35342e-06	0.923001	0.237677	4.59825e-05	-1.54523	0.115352
133607014	rs4517044	1.21922e-07	-0.333302	-0.913026	1.39498e-05	-1.72644	-0.896234
133607419	rs185145806	2.98813e-06	1.95269	-2.03417e-10	0.000930642	1.57773	-2.03417e-10
133607535	rs1963841	1.24732e-07	-0.333302	-0.890246	1.40564e-05	-1.72644	-0.888624
133608265	rs73156938	9.71803e-08	-1.47314	-2.03417e-10	0.00010276	-0.625748	-2.03417e-10
133608447	rs73156939	9.82504e-08	-1.46219	-2.03417e-10	0.000105079	-0.603436	-2.03417e-10
133608911	rs10255193	3.30236e-07	0.567829	-0.817731	2.77399e-05	-1.12456	-0.810712
133609762	rs13226245	1.29836e-06	1.11915	-2.03417e-10	0.000140984	-0.309498	-2.03417e-10
133610266	rs73156940	9.71803e-08	-1.47314	-2.03417e-10	0.00010276	-0.625748	-2.03417e-10
133610390	rs7805864	3.17501e-07	0.567829	-0.85706	2.69133e-05	-1.12456	-0.840963
133611256	rs10263851	1.28494e-07	-0.275828	-0.918003	1.39598e-05	-1.72062	-0.901335
133611722	rs62470434	7.52638e-08	-1.72871	-2.03417e-10	4.24007e-05	-1.51098	-2.03417e-10
133612113	rs6955279	3.05327e-07	0.513396	-0.841724	2.65309e-05	-1.15452	-0.825317
133612188	rs6955707	3.18569e-07	0.567829	-0.853701	2.70145e-05	-1.12456	-0.83721
133614421	rs6966403	3.26848e-07	0.591436	-0.851651	2.73947e-05	-1.11235	-0.835444
133614610	rs73156941	7.54508e-08	-1.72623	-2.03417e-10	3.44509e-05	-1.71861	-2.03417e-10
133614710	rs6970436	1.39189e-07	-0.236883	-0.876999	1.44907e-05	-1.71611	-0.868532
133615010	rs10428917	9.71803e-08	-1.47314	-2.03417e-10	0.00010276	-0.625748	-2.03417e-10
133615559	rs1025074	1.38843e-07	-0.207899	-0.90847	1.42343e-05	-1.71092	-0.891566
133615943	rs138964174	2.42116e-07	-1.22526e-10	-0.560296	0.000106905	-1.22526e-10	-0.586205
133616739	rs12707130	3.23185e-07	0.560188	-0.831675	2.74538e-05	-1.13057	-0.815069
133616965	rs6943986	3.32575e-07	0.583761	-0.826606	2.79334e-05	-1.11842	-0.8099
133617471	rs13233715	3.51465e-07	0.639004	-0.826606	2.88084e-05	-1.08758	-0.8099
133617487	rs13221033	3.49687e-07	0.639004	-0.831675	2.86599e-05	-1.08758	-0.815069
133618853	rs6954712	3.62013e-07	0.662964	-0.820995	2.934e-05	-1.07501	-0.804179
133618986	rs6954610	1.46179e-07	-0.175521	-0.889356	1.45568e-05	-1.7081	-0.871988
133619974	rs4731986	9.814e-08	-1.23979	-0.223526	2.68744e-05	-1.71985	-0.247123
133620194	rs55655901	9.82098e-08	-1.46261	-2.03417e-10	0.000106917	-0.586088	-2.03417e-10
133620727	rs13220988	1.31621e-06	1.1328	-2.03417e-10	0.000142352	-0.29984	-2.03417e-10
133620982	rs12707131	3.63502e-07	0.609827	-0.763753	2.9872e-05	-1.10492	-0.756307
133621086	rs77297336	1.32912e-07	-1.22526e-10	-1.16002	5.92758e-05	-1.22526e-10	-1.17594
133621705	rs62470435	3.50402e-08	-1.71665	-0.776566	2.48241e-05	-1.20127	-0.845056
133622224	rs41349850	1.70008e-07	-1.22526e-10	-0.913866	7.75922e-05	-1.22526e-10	-0.906677
133622287	rs34475839	5.95168e-05	4.15203	0.79227	0.000275935	0.359106	0.00291496
133623028	rs62470436	1.5411e-07	-1.01204	-2.03417e-10	0.000197765	0.0289349	-2.03417e-10
133623791	rs6953025	3.86065e-07	0.39914	-0.492846	6.61828e-05	-0.455515	-0.610208
133624271	rs10274077	3.54723e-07	0.617851	-0.796226	6.90686e-05	-0.160049	-0.862994
133624445	rs28654576	4.66864e-07	0.617851	-0.521525	8.66218e-05	-0.160049	-0.636543
133625504	rs62470438	3.54152e-07	0.637929	-0.817915	6.47476e-05	-0.203368	-0.88428
133625831	rs7796567	6.16181e-07	-0.922793	1.29662	0.000642265	0.457876	0.748981
133626334	rs11773892	2.9157e-07	0.474209	-0.848641	5.78509e-05	-0.287784	-0.91249
133626662	rs10224226	3.07692e-07	0.478748	-0.799362	6.34368e-05	-0.273513	-0.834587
133626669	rs117974690	1.31642e-07	-1.16962	-2.03417e-10	4.37167e-05	-1.48041	-2.03417e-10
133627078	rs10227606	7.27768e-08	-1.27039	-0.491925	2.13457e-05	-1.67404	-0.523253
133627436	rs4266574	7.22694e-08	-1.27039	-0.498921	2.12e-05	-1.67404	-0.530102
133627499	rs62470443	2.44711e-07	0.491549	-1.04118	5.14596e-05	-0.276375	-1.04097
133627600	rs117626059	3.15587e-07	-1.22526e-10	-0.295277	0.000101909	-1.22526e-10	-0.634065
133627654	rs10243750	7.29807e-08	-1.2606	-0.498921	2.12778e-05	-1.67038	-0.530102
133628008	rs146818026	1.31177e-07	-1.22526e-10	-1.17316	5.90339e-05	-1.22526e-10	-1.18003
133628547	rs10232278	2.27886e-07	0.16949	-0.790355	4.422e-05	-0.643027	-0.825939
133628668	rs28566817	2.28585e-07	0.16949	-0.787295	4.43502e-05	-0.643027	-0.823
133628701	rs7459333	1.28145e-06	1.95418	-0.848141	6.03913e-05	-0.286505	-0.870793
133629113	rs117889783	8.99786e-08	-1.55014	-2.03417e-10	3.51155e-05	-1.6995	-2.03417e-10
133629138	rs28588750	2.30057e-07	0.191285	-0.802669	4.44286e-05	-0.626498	-0.837761
133630142	rs76842755	8.36736e-07	-1.27057	1.95036	0.000992188	-0.794132	2.4359
133630418	rs10269665	2.88324e-07	0.401706	-0.787331	5.95111e-05	-0.348946	-0.823035
133630463	rs4728302	1.42809e-06	2.24855	-1.03417	7.1631e-05	0.0391457	-1.02576
133630596	rs11767663	2.88014e-07	0.409672	-0.796373	6.01515e-05	-0.329559	-0.831718
133630693	rs61286514	2.73884e-07	0.356363	-0.793369	5.70471e-05	-0.385434	-0.828833
133630961	rs62470445	2.75543e-07	0.356363	-0.787331	5.73788e-05	-0.385434	-0.823035
133631002	rs62470446	2.79281e-07	0.3665	-0.783994	5.87819e-05	-0.36448	-0.819829
133631089	rs28551473	2.70317e-07	0.333877	-0.783994	5.65328e-05	-0.403493	-0.819829
133631142	rs11764961	2.75543e-07	0.356363	-0.787331	5.73788e-05	-0.385434	-0.823035
133632286	rs10255763	2.07235e-07	0.0777021	-0.793559	4.07743e-05	-0.724284	-0.825808
133632324	rs6968008	2.05489e-07	0.0565731	-0.780891	4.04974e-05	-0.740057	-0.816849
133632339	rs62470447	2.08253e-07	0.0916949	-0.802651	4.03466e-05	-0.722892	-0.837744
133632983	rs12531665	1.10755e-07	-1.34239	-2.03417e-10	7.6916e-05	-0.91543	-2.03417e-10
133633133	rs10230628	1.98613e-07	0.0225384	-0.780891	3.99503e-05	-0.75366	-0.816849
133633152	rs10259686	8.57886e-07	1.71502	-1.01026	4.49371e-05	-0.434976	-1.0179
133633228	rs10246171	2.02813e-07	0.0434646	-0.780891	4.0581e-05	-0.737996	-0.816849
133633345	rs6955700	2.07764e-07	0.0645165	-0.777827	4.13484e-05	-0.722206	-0.813904
133633518	rs4728303	2.02813e-07	0.0434646	-0.780891	4.0581e-05	-0.737996	-0.816849
133634908	rs28529474	2.63492e-07	0.289275	-0.764965	5.55542e-05	-0.439243	-0.801543
133635618	rs62470448	2.8101e-07	0.343957	-0.755278	5.98271e-05	-0.382681	-0.784003
133635832	rs79652648	8.27733e-08	-1.21113	-0.42248	2.37119e-05	-1.65096	-0.441209
133635846	rs10271889	2.5742e-07	0.269366	-0.768368	5.44978e-05	-0.455169	-0.804814
133635874	rs10258052	1.18624e-06	2.06231	-1.03348	6.28542e-05	-0.0858092	-1.03152
133636174	rs10272270	2.72131e-07	0.321538	-0.764965	5.77338e-05	-0.400759	-0.801543
133636302	rs10272509	2.68502e-07	0.311514	-0.768368	5.63679e-05	-0.42143	-0.804814
133636333	rs76589375	1.39325e-07	-1.22526e-10	-1.1129	5.99074e-05	-1.22526e-10	-1.16534
133636888	rs4129572	1.26054e-06	2.12306	-1.03348	6.55171e-05	-0.0443156	-1.03152
133637381	rs12669384	7.94473e-08	-1.20073	-0.473891	2.21242e-05	-1.64669	-0.514777
133637693	rs78589921	1.08073e-07	-1.36691	-2.03417e-10	7.72142e-05	-0.91156	-2.03417e-10
133637904	rs2953636	2.64277e-07	0.289275	-0.761988	5.57134e-05	-0.439243	-0.79868
133638308	rs4731987	7.90157e-08	-1.19023	-0.489839	2.18296e-05	-1.64233	-0.532549
133638952	rs2001618	1.6628e-07	-0.999387	0.0633475	0.000210868	0.290203	-0.197114
133639533	rs2346266	3.16762e-07	0.486099	-0.77766	6.30899e-05	-0.299839	-0.813744
133639554	rs2346267	3.13797e-07	0.486099	-0.787065	6.25224e-05	-0.299839	-0.822779
133639737	rs2971961	2.87204e-07	0.422272	-0.811791	5.91019e-05	-0.332365	-0.846515
133639770	rs2971962	2.78186e-07	0.350124	-0.771544	5.73602e-05	-0.400927	-0.807867
133639832	rs73156959	1.30789e-07	-1.17613	-2.03417e-10	0.000155287	-0.212868	-2.03417e-10
133640201	rs143591526	2.75535e-06	1.87159	-2.03417e-10	0.000677168	1.25978	-2.03417e-10
133640386	rs2953634	2.89522e-07	0.393128	-0.774607	5.91966e-05	-0.366469	-0.81081
133641505	rs2971963	9.6621e-06	4.16416	-1.0379	0.000400858	1.76408	-1.02862
133642559	rs2971966	3.27613e-07	0.504042	-0.761921	6.49043e-05	-0.286614	-0.798616
133642595	rs2971967	3.39353e-07	0.56142	-0.78409	6.74362e-05	-0.227039	-0.819922
133642599	rs2971968	3.50464e-07	0.584247	-0.774701	6.9319e-05	-0.208524	-0.810901
133642742	rs2346268	3.02835e-07	0.41578	-0.752305	5.97142e-05	-0.379207	-0.789368
133643066	rs2346269	3.49327e-07	0.584247	-0.777949	6.9103e-05	-0.208524	-0.814022
133643778	rs2971970	1.75787e-07	-0.270044	-0.610391	2.2069e-05	-1.50696	-0.65701
133643848	rs2971971	3.33774e-07	0.538703	-0.777949	6.65982e-05	-0.245444	-0.814022
133644052	rs2953633	3.28777e-07	0.52976	-0.78409	6.6594e-05	-0.239607	-0.819922
133644058	rs145062408	2.61322e-07	-1.22526e-10	-0.483956	0.00011297	-1.22526e-10	-0.531023
133644200	rs2971972	2.53082e-07	0.216782	-0.73278	5.30767e-05	-0.515826	-0.77058
133644256	rs2971973	2.87056e-07	0.371888	-0.761921	5.71399e-05	-0.414025	-0.798616
133644261	rs2953632	3.26685e-07	0.52659	-0.787305	6.45005e-05	-0.26846	-0.82301
133644598	rs2971974	3.3808e-07	0.551521	-0.777949	6.64041e-05	-0.248363	-0.814022
133644630	rs117150091	8.81438e-08	-1.57074	-2.03417e-10	6.83394e-05	-1.03366	-2.03417e-10
133645134	rs111364057	1.21711e-07	-1.22526e-10	-1.24806	5.66072e-05	-1.22526e-10	-1.22201
133645224	rs149637576	3.83591e-07	-0.100135	-2.03417e-10	8.63354e-05	-0.799904	-2.03417e-10
133645355	rs2971975	2.99956e-07	0.41578	-0.761857	5.91681e-05	-0.379207	-0.798554
133647033	rs2346270	3.31903e-07	0.551521	-0.796391	6.52382e-05	-0.248363	-0.831735
133648347	rs2971977	3.22709e-07	0.52659	-0.799551	6.37465e-05	-0.26846	-0.834769
133648442	rs75015237	7.46409e-08	-1.73702	-2.03417e-10	4.88742e-05	-1.36889	-2.03417e-10
133648625	rs2860599	3.21694e-07	0.52659	-0.802701	6.35541e-05	-0.26846	-0.837792
133650653	rs112313562	1.21713e-07	-1.22526e-10	-1.24804	5.641e-05	-1.22526e-10	-1.2255
133651292	rs2971980	3.44112e-07	0.587646	-0.796391	6.6914e-05	-0.223001	-0.831735
133651555	rs2971981	3.38313e-07	0.56142	-0.787161	6.72376e-05	-0.227039	-0.822871
133651862	rs13231617	3.32906e-07	0.551521	-0.793373	6.54276e-05	-0.248363	-0.828837
133651987	rs2346271	3.55557e-07	0.620194	-0.796218	6.89723e-05	-0.19287	-0.831569
133652537	rs2971983	3.57704e-07	0.620194	-0.7902	6.9372e-05	-0.19287	-0.825791
133652896	rs9656429	1.78946e-07	-0.473261	-0.389367	4.25443e-05	-1.10841	-0.399191
133653016	rs9656430	3.54288e-07	0.610599	-0.7902	6.85723e-05	-0.204464	-0.825791
133653476	rs150107968	7.68416e-08	-1.70796	-2.03417e-10	4.12295e-05	-1.53899	-2.03417e-10
133653884	rs2971957	3.03348e-07	0.420714	-0.755544	6.021e-05	-0.367822	-0.792483
133654071	rs2953629	3.00474e-07	0.420714	-0.765065	5.96613e-05	-0.367822	-0.801639
133654711	rs185151559	1.60908e-07	-1.22526e-10	-0.968877	7.14669e-05	-1.22526e-10	-0.988909
133654757	rs181515873	1.73133e-07	-0.895648	-2.03417e-10	4.88476e-05	-1.36944	-2.03417e-10
133654830	rs2346272	3.34488e-07	0.512144	-0.749253	6.51654e-05	-0.294783	-0.786432
133655417	rs147460436	1.71533e-07	-1.22526e-10	-0.904935	6.60319e-05	-1.22526e-10	-1.06801
133655448	rs10248809	1.85347e-07	-0.427955	-0.399528	4.349e-05	-1.07632	-0.409293
133656264	rs2971969	3.38168e-07	0.542073	-0.768241	6.62682e-05	-0.259741	-0.804692
133656714	rs76170958	1.25814e-07	-1.22526e-10	-1.21491	5.5186e-05	-1.22526e-10	-1.24743
133657458	rs2953626	3.03864e-07	0.419405	-0.752534	6.15529e-05	-0.348658	-0.789589
133657698	rs2971982	3.51654e-07	0.587646	-0.774709	6.83222e-05	-0.223001	-0.810908
133657789	rs2953625	3.52791e-07	0.587646	-0.771481	6.85345e-05	-0.223001	-0.807806
133659125	rs2953624	3.64294e-07	0.597478	-0.749229	7.15302e-05	-0.201614	-0.786409
133659410	rs2953623	3.21407e-07	0.475532	-0.752534	6.23788e-05	-0.33533	-0.789589
133659764	rs2346273	3.43713e-07	0.564805	-0.774709	6.70748e-05	-0.241426	-0.810908
133660109	rs1986870	3.43713e-07	0.564805	-0.774709	6.70748e-05	-0.241426	-0.810908
133660830	rs139102187	2.28287e-07	-0.619109	-2.03417e-10	0.000290894	0.414817	-2.03417e-10
133660841	rs2346274	3.50565e-07	0.587646	-0.777811	6.81189e-05	-0.223001	-0.813889
133662166	rs2346275	3.49558e-07	0.587646	-0.780688	6.79308e-05	-0.223001	-0.816653
133662403	rs2953621	3.1405e-07	0.465082	-0.765241	6.18004e-05	-0.332426	-0.801808
133662432	rs6467512	3.53999e-06	1.49322	0.628945	0.000113375	-1.02883	0.501386
133663251	rs74336202	9.04145e-08	-1.54531	-2.03417e-10	6.36815e-05	-1.10425	-2.03417e-10
133663576	rs2971953	3.43749e-07	0.564805	-0.774604	6.70816e-05	-0.241426	-0.810808
133664752	rs117618338	4.24165e-07	0.000411195	-2.03417e-10	0.000107522	-0.580445	-2.03417e-10
133664901	rs2346276	2.92012e-07	0.398696	-0.771613	5.82567e-05	-0.385353	-0.807933
133665486	rs76850411	2.97733e-07	-0.353516	-2.03417e-10	0.000108425	-0.572089	-2.03417e-10
133665920	rs78472717	7.56095e-08	-1.72413	-2.03417e-10	3.41594e-05	-1.72711	-2.03417e-10
133665939	rs2971955	3.16557e-07	0.494697	-0.786904	6.26571e-05	-0.297841	-0.822625
133666388	rs2953620	2.84861e-07	0.376788	-0.7745	5.7092e-05	-0.402772	-0.810707
133666662	rs193120552	8.79056e-08	-1.57345	-2.03417e-10	5.7745e-05	-1.20211	-2.03417e-10
133666949	rs4728305	2.80893e-07	0.362977	-0.774714	5.5846e-05	-0.424633	-0.810914
133667043	rs12707132	5.70699e-06	3.4548	-0.855064	0.000246563	1.03439	-0.784918
133667222	rs2971956	2.82381e-07	0.398696	-0.805149	5.64101e-05	-0.385353	-0.840142
133669002	rs73156971	7.67788e-08	-1.70878	-2.03417e-10	3.50319e-05	-1.70188	-2.03417e-10
133669649	rs2953619	2.93768e-07	0.506589	-0.873509	5.89888e-05	-0.275165	-0.905631
133672476	rs2953618	2.10621e-07	0.180441	-0.880093	4.41586e-05	-0.557814	-0.912542
133674100	rs2953617	5.49879e-06	3.63056	-1.06799	0.000237916	1.26607	-1.0523
133674556	rs10234153	2.14821e-07	-0.164233	-0.515676	4.73059e-05	-0.916558	-0.484951
133674795	rs10252843	2.82816e-07	0.109123	-0.514039	6.31528e-05	-0.639832	-0.472755
133675793	rs118027419	1.4427e-07	-1.22526e-10	-1.07802	6.34314e-05	-1.22526e-10	-1.10818
133676101	rs6949760	1.15326e-07	-0.0822654	-1.21969	2.66646e-05	-0.757554	-1.21725
133676284	rs76085445	8.904e-08	-1.56063	-2.03417e-10	5.90842e-05	-1.17918	-2.03417e-10
133676569	rs6970545	4.93921e-06	3.24062	-0.785369	0.000402204	1.41705	-0.678231
133677501	rs77716348	7.50166e-08	-1.732	-2.03417e-10	3.55736e-05	-1.68654	-2.03417e-10
133678087	rs144476254	1.55458e-07	-1.22526e-10	-1.00334	6.87845e-05	-1.22526e-10	-1.02716
133678453	rs76700522	2.24811e-07	-1.22526e-10	-0.634452	7.89789e-05	-1.22526e-10	-0.888964
133680172	rs117209692	3.21029e-07	-0.278179	-2.03417e-10	9.26579e-05	-0.729229	-2.03417e-10
133680601	rs3823572	1.64978e-06	2.25226	-0.893573	0.000108732	0.19768	-0.76694
133681101	rs7792010	2.47768e-06	1.71508	0.0502847	8.3119e-05	-0.923353	0.0854824
133681633	rs117860222	2.18345e-07	-1.22526e-10	-0.663634	7.70641e-05	-1.22526e-10	-0.913506
133682181	rs3735050	1.23609e-07	0.0154821	-1.24807	2.751e-05	-0.695512	-1.24808
133684991	rs7785128	1.03404e-07	-0.163016	-1.24805	2.25752e-05	-0.893524	-1.24777
133685011	rs148905860	3.26767e-07	-1.22526e-10	-0.260463	0.000141927	-1.22526e-10	-0.302828
133685331	rs79986056	1.79527e-07	-0.859383	-2.03417e-10	5.00403e-05	-1.34531	-2.03417e-10
133685512	rs2346440	6.04307e-07	1.22816	-0.873792	5.08362e-05	-0.541985	-0.78755
133686204	rs76413777	1.52097e-07	-1.22526e-10	-1.0252	7.07338e-05	-1.22526e-10	-0.999221
133687565	rs6467513	1.04255e-07	-0.154804	-1.24807	2.29281e-05	-0.87775	-1.24803
133687618	rs6467514	1.08203e-07	-0.12497	-1.24073	2.33357e-05	-0.865601	-1.24256
133687790	rs55977260	1.86618e-06	-1.72897	3.2109	0.0014536	-1.70834	3.73199
133688024	rs4731989	6.90209e-08	-1.04975	-0.765553	2.03192e-05	-1.59004	-0.656535
133689074	rs4731990	1.10663e-07	-0.0951463	-1.24808	2.48115e-05	-0.798759	-1.24808
133689089	rs61179403	8.28143e-08	-1.64982	0.0167138	4.37879e-05	-1.18752	-0.291263
133689090	rs4731991	1.04307e-07	-0.154461	-1.24791	2.37306e-05	-0.843479	-1.2479
133690378	rs2002866	1.05228e-07	-0.147087	-1.2465	2.30374e-05	-0.874515	-1.24651
133690784	rs35166480	2.92617e-06	1.93174	-2.03417e-10	0.000870101	1.51047	-2.03417e-10
133692667	rs11769734	5.93668e-07	-1.73511	2.07172	0.000429472	-1.72545	2.52987
133693416	rs79172360	2.15136e-07	-0.678442	-2.03417e-10	3.63888e-05	-1.66388	-2.03417e-10
133693897	rs10488419	1.48692e-07	-0.284382	-0.763454	4.80276e-05	-0.775944	-0.610425
133694058	rs112491920	1.83634e-07	-1.22526e-10	-0.836768	7.20017e-05	-1.22526e-10	-0.981454
133694676	rs148345475	8.63459e-08	-1.59135	-2.03417e-10	4.7591e-05	-1.3955	-2.03417e-10
133695724	rs2346441	1.57338e-07	-0.184834	-0.806482	5.13828e-05	-0.64373	-0.67511
133696721	rs142626773	1.21767e-07	-1.22526e-10	-1.2476	5.51972e-05	-1.22526e-10	-1.24723
133697429	rs4596578	3.03932e-06	2.61485	-0.645171	0.000271335	0.839984	-0.494772
133698334	rs138952949	7.71208e-08	-1.70434	-2.03417e-10	3.52433e-05	-1.69587	-2.03417e-10
133698339	rs62462495	6.37121e-08	-1.45231	-0.443024	6.32818e-05	-0.44097	-0.669577
133699151	rs147279478	9.48737e-08	-1.49716	-2.03417e-10	8.15603e-05	-0.856801	-2.03417e-10
133699614	rs17167388	4.85742e-08	-1.2298	-0.936824	1.60167e-05	-1.64614	-0.838373
133699617	rs79372353	4.49342e-08	-1.31458	-0.929933	1.5515e-05	-1.68339	-0.832947
133699825	rs28489899	9.51658e-08	-0.644816	-0.849274	3.33156e-05	-1.01463	-0.737491
133700086	rs28407104	8.46867e-08	-0.759223	-0.85153	2.98384e-05	-1.11956	-0.742786
133700251	rs12533206	1.66636e-06	2.18844	-0.819756	0.00016214	0.541768	-0.711454
133700457	rs28637318	9.73984e-08	-0.631554	-0.839348	3.25473e-05	-1.04918	-0.726267
133700605	rs28498267	8.39481e-08	-0.782876	-0.836637	2.97794e-05	-1.13834	-0.725992
133702097	rs4731992	5.76466e-08	-0.748137	-1.24724	1.01663e-05	-1.69183	-1.24724
133702217	rs6966335	6.05907e-07	1.30006	-0.943047	5.02162e-05	-0.503474	-0.838332
133704270	rs4546584	3.19923e-07	0.966315	-1.24795	5.77991e-05	0.0466898	-1.24786
133704633	rs17167391	3.4528e-08	-1.66041	-0.847531	1.68527e-05	-1.71423	-0.7194
133704962	rs17167392	3.47023e-08	-1.66041	-0.842493	1.69505e-05	-1.71423	-0.713615
133705826	rs76710445	7.58825e-08	-1.72053	-2.03417e-10	3.43698e-05	-1.72097	-2.03417e-10
133705907	rs2346442	5.42505e-07	1.07794	-0.831451	4.99539e-05	-0.643554	-0.703488
133706260	rs10215346	4.99301e-08	-1.40248	-0.736607	2.09293e-05	-1.60921	-0.607778
133706383	rs2346443	3.08116e-07	0.9228	-1.24203	5.46619e-05	-0.0149652	-1.24201
133707958	rs10279168	5.75959e-08	-1.39518	-0.601084	2.47029e-05	-1.61066	-0.440561
133708432	rs56394056	7.71689e-08	-1.70372	-2.03417e-10	3.50483e-05	-1.70142	-2.03417e-10
133708979	rs12707133	6.17942e-07	1.21512	-0.838435	5.40136e-05	-0.557409	-0.711499
133709019	rs4728306	3.65858e-08	-1.66744	-0.782615	1.82281e-05	-1.71007	-0.645113
133709787	rs6952869	3.71783e-08	-1.66601	-0.767974	1.85072e-05	-1.70858	-0.631406
133710614	rs73156985	8.4991e-08	-1.60717	-2.03417e-10	3.5908e-05	-1.67718	-2.03417e-10
133711013	rs4731993	1.31001e-07	-0.668381	-0.506123	4.80769e-05	-1.0475	-0.337843
133711298	rs76671938	9.99702e-08	-1.44484	-2.03417e-10	8.58279e-05	-0.8058	-2.03417e-10
133714106	rs142646095	1.42054e-07	-1.22526e-10	-1.09351	6.44968e-05	-1.22526e-10	-1.09153
133714218	rs12674427	6.16557e-08	-1.32971	-0.598433	2.48354e-05	-1.591	-0.454877
133714482	rs6946805	3.02543e-07	0.907998	-1.24549	5.39593e-05	-0.0244411	-1.24547
133714533	rs9641962	6.94769e-08	-1.22949	-0.579224	2.71959e-05	-1.52141	-0.433666
133715210	rs2346444	1.79503e-07	-0.409522	-0.449999	5.92775e-05	-0.887007	-0.288907
133715676	rs148117931	7.70099e-08	-1.70578	-2.03417e-10	3.39229e-05	-1.73405	-2.03417e-10
133716721	rs10488421	5.95753e-08	-1.32389	-0.638583	2.43977e-05	-1.56586	-0.497792
133717904	rs2346445	1.21479e-07	-0.00366953	-1.2463	2.57922e-05	-0.762034	-1.24604
133718324	rs77435980	2.04495e-07	-1.22526e-10	-0.729169	7.86131e-05	-1.22526e-10	-0.893605
133719118	rs12531713	6.53726e-07	1.66977	-1.23679	1.80797e-05	-1.11832	-1.24503
133719206	rs6953179	6.33528e-08	-1.21792	-0.683077	2.17065e-05	-1.64935	-0.531185
133719754	rs2346446	6.4132e-08	-1.24055	-0.648221	2.24257e-05	-1.65111	-0.496831
133719932	rs2881402	7.35206e-08	-1.13082	-0.621325	2.40184e-05	-1.6175	-0.461829
133720125	rs6978605	8.55644e-07	1.36719	-0.665049	7.12765e-05	-0.477122	-0.514455
133720312	rs76167613	5.93212e-07	-1.22526e-10	0.33584	0.00020727	-1.22526e-10	0.0758788
133721697	rs6978383	6.90176e-07	1.17086	-0.683627	6.34419e-05	-0.585332	-0.522687
133721892	rs118087355	1.93811e-07	-0.78283	-2.03417e-10	3.41201e-05	-1.72826	-2.03417e-10
133722421	rs62462496	2.10218e-07	-0.701567	-2.03417e-10	0.000129888	-0.391473	-2.03417e-10
133723030	rs67542052	9.6994e-08	-0.848537	-0.626526	3.6586e-05	-1.20211	-0.456371
133723221	rs17167401	7.26417e-08	-1.08538	-0.678788	2.70427e-05	-1.44762	-0.513112
133724045	rs9987001	1.28286e-07	-0.656927	-0.538522	4.51672e-05	-1.07283	-0.374942
133725047	rs4731994	1.31872e-07	-1.22526e-10	-1.16788	5.75415e-05	-1.22526e-10	-1.20564
133726092	rs1806667	6.07681e-08	-1.24031	-0.702339	2.11317e-05	-1.65496	-0.552406
133726576	rs2346448	4.35922e-08	-1.52418	-0.750651	1.84121e-05	-1.73812	-0.607018
133726952	rs10226177	4.35887e-08	-1.58813	-0.686783	1.98472e-05	-1.7354	-0.534682
133727304	rs6967856	1.06203e-06	1.48286	-0.564632	9.3031e-05	-0.320289	-0.404921
133727497	rs6950383	1.1311e-06	1.53884	-0.557609	9.49972e-05	-0.307173	-0.397123
133727707	rs138035277	1.23314e-07	-1.22526e-10	-1.23498	5.56372e-05	-1.22526e-10	-1.23929
133728036	rs12536799	1.20168e-05	3.34435	-2.03417e-10	0.000427927	0.80081	-2.03417e-10
133728231	rs12531707	2.89418e-06	2.28633	-0.36559	0.000310108	0.664098	-0.185321
133729339	rs10234887	1.89412e-07	-0.667972	-0.137816	7.02761e-05	-1.07786	0.0721443
133729622	rs12669887	1.03746e-07	-1.15822	-0.249545	3.70918e-05	-1.61431	-0.0304366
133729900	rs12668054	5.98435e-08	-1.58765	-0.370329	2.8247e-05	-1.73622	-0.180938
133730115	rs17167415	1.72609e-07	-1.22526e-10	-0.898683	7.18064e-05	-1.22526e-10	-0.98417
133730324	rs12707134	3.69225e-06	1.13093	1.03335	0.000178422	-1.25901	1.18501
133730443	rs58375389	5.7074e-08	-1.60638	-0.398984	2.74481e-05	-1.73329	-0.212558
133730639	rs4728307	5.7158e-08	-1.59764	-0.406253	2.71071e-05	-1.73776	-0.220587
133730990	rs142054813	7.56607e-08	-1.72345	-2.03417e-10	3.42234e-05	-1.72523	-2.03417e-10
133731201	rs143104481	1.85976e-07	-1.22526e-10	-0.824091	8.51144e-05	-1.22526e-10	-0.814147
133731284	rs186931935	1.16575e-06	1.01141	-2.03417e-10	0.000365143	0.642145	-2.03417e-10
133731366	rs78333021	1.79987e-07	-0.856824	-2.03417e-10	5.02353e-05	-1.34143	-2.03417e-10
133731665	rs61704473	1.74932e-07	-0.77648	-0.108833	6.93374e-05	-1.12095	0.101791
133733599	rs17167423	2.34753e-07	-0.603997	0.0128189	9.10008e-05	-0.981349	0.234073
133733917	rs2346449	3.10359e-07	0.914327	-1.22631	5.48605e-05	-0.0230947	-1.23026
133734597	rs7809889	1.07725e-06	1.45921	-0.526756	9.45195e-05	-0.398036	-0.311301
133734615	rs77183025	8.05601e-08	-1.66071	-2.03417e-10	4.40038e-05	-1.47387	-2.03417e-10
133734870	rs75509371	2.1933e-07	-0.659136	-2.03417e-10	3.50273e-05	-1.70201	-2.03417e-10
133735260	rs35183531	9.23984e-08	-1.32972	-0.193885	3.83175e-05	-1.66189	0.0496576
133735506	rs57324575	1.22503e-07	-1.22526e-10	-1.24158	5.57498e-05	-1.22526e-10	-1.23727
133735533	rs9656434	1.52268e-07	-0.996352	-0.027715	4.49579e-05	-1.53549	0.0830696
133735870	rs10241422	8.06667e-08	-1.65939	-2.03417e-10	3.55862e-05	-1.68619	-2.03417e-10
133736388	rs151158616	9.45685e-08	-1.50039	-2.03417e-10	3.57598e-05	-1.68132	-2.03417e-10
133736584	rs6950038	1.68035e-07	-1.3813	0.455758	9.02788e-05	-1.63962	0.884379
133736983	rs2346451	8.40589e-08	-1.44721	-0.170988	0.000290311	0.186023	0.226785
133737030	rs6955114	8.0058e-08	-1.45935	-0.207606	0.00027323	0.157707	0.194465
133737211	rs56682671	1.17632e-07	-0.0378012	-1.24435	0.000414137	2.01508	-1.24703
133737228	rs6955169	8.76564e-08	-1.31274	-0.263545	0.000371055	0.515122	0.143084
133737360	rs6955208	8.48541e-08	-1.33289	-0.275884	0.000349751	0.468435	0.130643
133737365	rs6955613	8.48541e-08	-1.33289	-0.275884	0.000349751	0.468435	0.130643
133737461	rs6975523	8.56199e-08	-1.32288	-0.276914	0.000351383	0.491716	0.112016
133737655	rs138491406	1.49964e-07	-1.22526e-10	-1.03932	5.93203e-05	-1.22526e-10	-1.17519
133738030	rs10250006	9.91186e-08	-0.257275	-1.19612	1.40536e-05	-1.4076	-1.20767
133738113	rs10249912	1.00233e-07	-0.257275	-1.18494	1.41937e-05	-1.4076	-1.19775
133738298	rs28417216	9.76664e-08	-0.257275	-1.21088	1.39081e-05	-1.4076	-1.21808
133738511	rs11983788	9.77451e-08	-0.261187	-1.20616	1.35812e-05	-1.43402	-1.21544
133739120	rs7798232	1.05525e-07	-0.202691	-1.18807	1.4543e-05	-1.38154	-1.19949
133739260	rs7798547	1.06802e-07	-0.189231	-1.18951	1.4619e-05	-1.37504	-1.20078
133739565	rs112110204	1.94332e-07	-1.22526e-10	-0.780143	0.000104233	-1.22526e-10	-0.611514
133739590	rs10254879	1.37912e-07	0.0900203	-1.21312	1.60965e-05	-1.25946	-1.22008
133739701	rs10228192	1.68169e-07	0.302949	-1.22769	1.76163e-05	-1.1564	-1.23292
133739747	rs36101448	2.29129e-07	0.599057	-1.21449	2.08897e-05	-0.998475	-1.22041
133739826	rs117941614	1.05322e-07	-1.39269	-2.03417e-10	3.40804e-05	-1.72942	-2.03417e-10
133739894	rs10228418	1.54279e-07	0.212323	-1.22327	1.69993e-05	-1.1959	-1.22908
133740218	rs35977684	1.37487e-07	0.0895509	-1.21573	1.6165e-05	-1.25287	-1.22242
133740236	rs6971048	1.33869e-07	0.0693352	-1.22219	1.59171e-05	-1.26327	-1.22749
133740240	rs6953409	1.21061e-07	-0.0398212	-1.2136	1.50728e-05	-1.32474	-1.22051
133740264	rs6971064	1.23598e-07	-0.016945	-1.21573	1.52154e-05	-1.31341	-1.22242
133741871	rs111976121	1.94332e-07	-1.22526e-10	-0.780144	0.000103484	-1.22526e-10	-0.61873
133741951	rs3735049	1.1596e-07	-1.41502	0.118553	6.33437e-05	-1.6614	0.551834
133742010	rs6467515	1.12976e-07	-1.43351	0.110975	6.224e-05	-1.67028	0.543136
133742138	rs4731995	1.47291e-07	0.153526	-1.21083	1.71373e-05	-1.20503	-1.21186
133742437	rs4731996	2.12432e-07	-1.37204	0.680953	0.000140476	-1.63497	1.32186
133743041	rs11976626	2.2812e-07	-1.22526e-10	-0.619838	0.000125416	-1.22526e-10	-0.426504
133743393	rs1986692	2.38578e-06	2.97487	-1.2473	0.00192092	3.53576	-1.23334
133743933	rs77263539	2.0897e-07	-1.22526e-10	-0.707521	0.000113397	-1.22526e-10	-0.527248
133744142	rs34346121	1.26065e-07	-1.23877	0.0258564	7.44466e-05	-1.47786	0.529797
133744586	rs75763692	1.93355e-07	-1.22526e-10	-0.785184	0.000104343	-1.22526e-10	-0.610456
133744637	rs4728308	4.84711e-07	1.37959	-1.24575	3.39229e-05	-0.486773	-1.24728
133744767	rs111234948	2.32209e-07	-1.22526e-10	-0.602073	0.000127988	-1.22526e-10	-0.406207
133745116	rs113641154	2.37488e-07	-1.22526e-10	-0.579594	0.000132384	-1.22526e-10	-0.372435
133745295	rs6969506	2.97924e-07	0.892281	-1.24515	2.51106e-05	-0.787935	-1.24692
133745808	rs139871771	1.36885e-07	-1.22526e-10	-1.13057	6.91699e-05	-1.22526e-10	-1.02158
133746134	rs28372618	2.95347e-07	-1.22526e-10	-0.361559	0.00016953	-1.22526e-10	-0.125112
133746609	rs4728309	1.81197e-07	0.397899	-1.24802	1.871e-05	-1.08135	-1.24774
133746707	rs112534655	2.49225e-07	-1.22526e-10	-0.531356	0.000138713	-1.22526e-10	-0.325738
133746764	rs4731997	2.17318e-07	-1.48932	0.820973	0.000167204	-1.69638	1.55745
133746901	rs10280708	2.84306e-07	-1.22526e-10	-0.399659	0.000159444	-1.22526e-10	-0.186449
133747351	rs117242188	1.47484e-07	-1.22526e-10	-1.05599	6.48868e-05	-1.22526e-10	-1.0855
133747657	rs113332927	2.16251e-07	-1.22526e-10	-0.673272	0.000117962	-1.22526e-10	-0.487779
133748235	rs7457999	2.06166e-07	0.406584	-1.12761	0.00140837	3.1495	-1.15745
133748300	rs112373928	2.50187e-07	-1.22526e-10	-0.527503	0.00013932	-1.22526e-10	-0.321368
133748309	rs55878406	1.14623e-05	3.4501	-0.152992	0.18567	6.41422	0.459356
133748447	rs111934255	2.39759e-07	-1.22526e-10	-0.570078	0.000132742	-1.22526e-10	-0.369736
133748475	rs2346452	1.08151e-07	-1.40423	0.0380465	6.03397e-05	-1.66352	0.505365
133749164	rs6953296	1.27243e-07	-1.4879	0.284285	8.46951e-05	-1.69642	0.877336
133749340	rs16874405	2.88286e-07	-1.22526e-10	-0.385758	0.000163477	-1.22526e-10	-0.161474
133749550	rs1132683	6.48747e-08	-0.80314	-1.07411	1.53922e-05	-1.51399	-1.01029
133749964	rs3735047	2.17632e-08	-1.72549	-1.244	1.0243e-05	-1.68401	-1.24755
133750619	rs3735046	4.82917e-08	-0.94692	-1.22553	1.09914e-05	-1.61564	-1.24539
133750833	rs2346453	6.08145e-08	-0.751081	-1.1908	1.39293e-05	-1.52548	-1.09866
133750929	rs10238398	5.53238e-08	-0.808039	-1.22847	1.16378e-05	-1.55755	-1.24634
133751103	rs10282007	6.47282e-08	-0.652947	-1.22657	1.25884e-05	-1.47995	-1.24541
133751124	rs10282224	6.08456e-08	-0.754476	-1.1869	1.41049e-05	-1.51922	-1.0924
133751366	rs113332411	2.48445e-07	-1.22526e-10	-0.534489	0.000138221	-1.22526e-10	-0.329292
133751630	rs12707135	6.63922e-08	-0.626105	-1.22803	1.26946e-05	-1.47106	-1.24591
133751664	rs112462505	2.58587e-07	-1.22526e-10	-0.494478	0.00014463	-1.22526e-10	-0.283965
133751817	rs7810147	5.36584e-08	-0.836537	-1.23054	1.14724e-05	-1.57129	-1.24691
133751882	rs138176761	1.41129e-07	-1.10004	-2.03417e-10	6.11386e-05	-1.145	-2.03417e-10
133751978	rs7810574	6.28953e-08	-0.671978	-1.23626	1.23907e-05	-1.4933	-1.24789
133752068	rs7810708	5.40995e-08	-0.822284	-1.2366	1.1546e-05	-1.5638	-1.248
133752511	rs6979172	5.84039e-08	-0.747776	-1.23455	1.19604e-05	-1.52891	-1.24763
133752522	rs6961426	5.84039e-08	-0.747776	-1.23455	1.19604e-05	-1.52891	-1.24763
133752865	rs6467516	6.27633e-08	-0.671978	-1.23836	1.23885e-05	-1.4933	-1.24807
133753125	rs7779980	6.36029e-08	-0.656793	-1.24026	1.24798e-05	-1.486	-1.24804
133753330	rs111705080	2.58895e-07	-1.22526e-10	-0.493288	0.000144825	-1.22526e-10	-0.28262
133753383	rs111857569	2.48672e-07	-1.22526e-10	-0.533578	0.000138364	-1.22526e-10	-0.328258
133753392	rs7780048	2.41198e-08	-1.7325	-1.13418	1.21555e-05	-1.70348	-1.05688
133753539	rs112022432	2.23011e-07	-1.22526e-10	-0.642489	0.000122206	-1.22526e-10	-0.452436
133753926	rs10242644	7.76865e-08	-0.525134	-1.1719	1.59683e-05	-1.41858	-1.06896
133754104	rs13225717	7.73321e-08	-0.516426	-1.18518	1.5905e-05	-1.38363	-1.10788
133754171	rs12531495	7.36457e-08	-0.513602	-1.23684	1.34477e-05	-1.41137	-1.24796
133754276	rs10272804	7.90778e-08	-0.510341	-1.16894	1.63659e-05	-1.39851	-1.06444
133754376	rs10243168	7.46073e-08	-0.497171	-1.2403	1.35617e-05	-1.40286	-1.24804
133754618	rs2346454	7.36064e-08	-0.513602	-1.23738	1.34471e-05	-1.41137	-1.24801
133754794	rs117125098	1.15639e-07	-1.29924	-2.03417e-10	7.49015e-05	-0.94197	-2.03417e-10
133755100	rs7790199	2.56585e-07	-1.22526e-10	-0.50225	0.000143364	-1.22526e-10	-0.292759
133755131	rs113203398	2.32729e-07	-1.22526e-10	-0.599839	0.000128315	-1.22526e-10	-0.403656
133755188	rs11765630	7.30671e-08	-0.59257	-1.16576	1.57594e-05	-1.44109	-1.05962
133755193	rs7789921	7.00923e-08	-0.563599	-1.2363	1.31885e-05	-1.4309	-1.2479
133755218	rs76627595	2.8953e-07	-0.381454	-2.03417e-10	0.000239393	0.219962	-2.03417e-10
133755230	rs10954438	7.2509e-08	-0.59257	-1.17343	1.55762e-05	-1.44109	-1.07131
133755238	rs76118093	2.99708e-07	-0.346903	-2.03417e-10	0.000354287	0.611963	-2.03417e-10
133755271	rs12539865	7.22903e-08	-0.59257	-1.17645	1.55037e-05	-1.44109	-1.07598
133755346	rs12539923	7.82316e-08	-0.510341	-1.1797	1.60966e-05	-1.39851	-1.08103
133755363	rs6957026	7.33275e-08	-0.513602	-1.24117	1.3448e-05	-1.41137	-1.24794
133755511	rs6957345	7.32106e-08	-0.513602	-1.24277	1.34527e-05	-1.41137	-1.24759
133755676	rs6957534	2.61468e-07	-1.22526e-10	-0.4834	0.000146453	-1.22526e-10	-0.271441
133756598	rs10281405	6.13387e-07	1.61517	-1.24589	4.49144e-05	-0.205643	-1.24774
133756980	rs113487913	2.44504e-07	-1.22526e-10	-0.55048	0.000135734	-1.22526e-10	-0.34745
133757041	rs117898082	1.24583e-07	-1.22526e-10	-1.22474	6.12517e-05	-1.22526e-10	-1.14315
133757067	rs112200595	2.4168e-07	-1.22526e-10	-0.562097	0.00013506	-1.22526e-10	-0.352425
133757227	rs111617947	1.7361e-07	-1.22526e-10	-0.892897	9.12705e-05	-1.22526e-10	-0.744316
133757287	rs6967575	7.5476e-07	1.62871	-1.05202	6.04499e-05	-0.12864	-1.02769
133757640	rs112180530	2.42651e-07	-1.22526e-10	-0.558089	0.000134565	-1.22526e-10	-0.356098
133757890	rs146582589	2.37971e-07	-1.22526e-10	-0.577563	0.000134172	-1.22526e-10	-0.359023
133757914	rs141191617	2.4448e-07	-1.22526e-10	-0.550578	0.000136848	-1.22526e-10	-0.33927
133758070	rs112452280	2.50191e-07	-1.22526e-10	-0.527486	0.0001405	-1.22526e-10	-0.312938
133758095	rs113737447	2.64968e-07	-1.22526e-10	-0.470102	0.00014832	-1.22526e-10	-0.258772
133758103	rs112051129	2.64368e-07	-1.22526e-10	-0.472369	0.000147941	-1.22526e-10	-0.261328
133758536	rs113206399	2.38414e-07	-1.22526e-10	-0.575703	0.000131895	-1.22526e-10	-0.37614
133758547	rs150106347	1.21918e-07	-1.24636	-2.03417e-10	3.3792e-05	-1.73792	-2.03417e-10
133758808	rs12112034	3.41924e-07	1.01332	-1.22844	3.42706e-05	-0.489481	-1.23438
133759111	rs7810234	8.2037e-08	-0.404421	-1.23812	1.41999e-05	-1.35687	-1.24804
133759860	rs10238132	3.08172e-07	0.915814	-1.23487	2.95121e-05	-0.63866	-1.23468
133759902	rs142935120	1.72653e-07	-1.22526e-10	-0.898427	7.846e-05	-1.22526e-10	-0.895555
133760160	rs10238681	2.33427e-07	0.640016	-1.23686	2.43654e-05	-0.825329	-1.23965
133760197	rs10267912	2.33284e-07	0.640016	-1.23747	2.43525e-05	-0.825329	-1.24018
133760333	rs7357112	3.80226e-07	1.13026	-1.23921	3.21965e-05	-0.547226	-1.23906
133760551	rs7357258	2.43437e-07	0.671854	-1.22671	2.51781e-05	-0.805562	-1.22661
133760614	rs73159133	2.98217e-08	-1.40783	-1.24664	2.04885e-05	-1.00545	-1.23282
133760685	rs7357260	2.98514e-07	0.882186	-1.23308	2.89501e-05	-0.660268	-1.2323
133760757	rs7357145	2.9004e-07	0.848765	-1.22846	2.84717e-05	-0.681665	-1.22757
133760790	rs7357150	2.316e-07	0.624926	-1.22963	2.44017e-05	-0.834669	-1.22882
133761097	rs56372533	4.10121e-08	-1.69663	-0.639215	2.32384e-05	-1.37905	-0.73329
133761127	rs7357285	2.9684e-07	0.882186	-1.23871	2.87061e-05	-0.660268	-1.24077
133761203	rs7357152	2.2365e-07	0.593391	-1.23302	2.38332e-05	-0.85413	-1.23293
133761389	rs60994469	2.97946e-07	0.882186	-1.23499	2.88016e-05	-0.660268	-1.23744
133761713	rs10262737	3.41641e-07	1.019	-1.23495	3.14826e-05	-0.570735	-1.23797
133762315	rs56063954	1.37223e-07	-1.1281	-2.03417e-10	5.95073e-05	-1.17205	-2.03417e-10
133762506	rs4728310	2.74747e-07	0.786577	-1.22044	2.70957e-05	-0.741143	-1.21763
133762933	rs10266952	2.6187e-07	0.738914	-1.22078	2.61404e-05	-0.771012	-1.22365
133763163	rs10224081	2.95164e-07	0.866245	-1.22842	2.87376e-05	-0.670483	-1.22945
133763225	rs71535777	2.86419e-07	-0.392257	-2.03417e-10	5.37382e-05	-1.27402	-2.03417e-10
133763604	rs10267860	3.1078e-07	0.900147	-1.21077	3.00158e-05	-0.649043	-1.20738
133763968	rs150999027	1.25778e-07	-1.22526e-10	-1.21519	5.62826e-05	-1.22526e-10	-1.22776
133764262	rs55963182	8.76175e-08	-1.57673	-2.03417e-10	7.61137e-05	-0.925915	-2.03417e-10
133764313	rs75068719	7.7562e-08	-1.69863	-2.03417e-10	3.5492e-05	-1.68884	-2.03417e-10
133764901	rs10275444	3.28031e-07	0.979203	-1.23581	2.86834e-05	-0.664762	-1.23706
133765063	rs116993918	3.03984e-07	-1.22526e-10	-0.332737	0.000173751	-1.22526e-10	-0.100521
133765321	rs10246346	3.58429e-07	1.06059	-1.22857	3.10805e-05	-0.591969	-1.2296
133765470	rs10276299	4.01072e-07	1.16687	-1.22244	3.32051e-05	-0.53182	-1.22362
133765633	rs6956659	8.50145e-08	-0.363413	-1.24348	1.05839e-05	-1.65114	-1.24767
133767550	rs6967074	2.15643e-08	-1.7325	-1.24617	9.84327e-06	-1.7234	-1.24795
133768460	rs6954364	7.59429e-08	-0.523215	-1.19651	1.41033e-05	-1.3862	-1.22554
133769866	rs112370475	3.28191e-07	-0.256115	-2.03417e-10	0.000187625	-0.0236972	-2.03417e-10
133770062	rs73448488	1.36062e-07	-1.22526e-10	-1.1366	5.96769e-05	-1.22526e-10	-1.1692
133770607	rs12668057	3.75765e-08	-1.46908	-0.954254	1.696e-05	-1.60962	-0.817664
133770621	rs62462533	1.74126e-07	0.180048	-1.06998	0.000777141	2.27659	-0.879108
133771130	rs55974805	1.68206e-07	0.322416	-1.24694	0.000604932	2.38173	-1.23476
133771146	rs10241718	3.88225e-07	1.14069	-1.22881	3.26362e-05	-0.537232	-1.23549
133771550	rs4728311	3.327e-07	0.993376	-1.23585	2.94648e-05	-0.634838	-1.24011
133771899	rs4731999	3.2265e-07	0.959256	-1.2324	2.89154e-05	-0.656485	-1.23728
133772154	rs11977618	3.25587e-07	0.959256	-1.22334	2.90795e-05	-0.656485	-1.23163
133772880	rs1836835	3.39594e-07	1.0097	-1.23166	2.98749e-05	-0.624456	-1.23667
133773168	rs2346455	2.60002e-07	0.746128	-1.23515	2.4934e-05	-0.801867	-1.24004
133773472	rs73159138	3.09747e-08	-1.36882	-1.24772	2.16159e-05	-0.947891	-1.23683
133773687	rs141881481	1.56679e-07	-1.22526e-10	-0.99551	7.83719e-05	-1.22526e-10	-0.896679
133773802	rs7790236	3.52055e-07	1.04412	-1.23005	3.05656e-05	-0.602499	-1.23577
133774151	rs28818004	3.967e-07	1.16373	-1.23026	3.30169e-05	-0.525625	-1.2355
133774736	rs4732001	3.76784e-07	1.1137	-1.23173	3.12247e-05	-0.579626	-1.23731
133774841	rs11762999	8.57783e-08	-0.388947	-1.209	1.50608e-05	-1.3123	-1.23375
133774966	rs75241754	2.5431e-07	-1.29534	0.784185	0.000122676	-1.63255	1.18395
133775293	rs35528290	8.95959e-07	0.748183	-2.03417e-10	0.000169487	-0.125368	-2.03417e-10
133775644	rs56965951	6.55057e-08	-0.769828	-1.09775	4.35727e-05	-0.406355	-1.07736
133776064	rs182833486	7.59059e-08	-1.72022	-2.03417e-10	3.55394e-05	-1.6875	-2.03417e-10
133776640	rs112822165	1.98807e-07	-1.22526e-10	-0.757378	0.000107033	-1.22526e-10	-0.585007
133779140	rs2346456	3.79084e-07	1.1167	-1.22865	3.14279e-05	-0.577711	-1.23274
133779753	rs55764386	5.82801e-08	-1.45205	-0.532402	2.81373e-05	-1.59777	-0.323283
133781180	rs6957257	3.50913e-07	1.03117	-1.22034	3.05591e-05	-0.610773	-1.22771
133781822	rs1109703	3.41955e-07	1.01328	-1.22831	3.00957e-05	-0.622172	-1.23159
133782607	rs878438	3.776e-07	1.1148	-1.23068	3.20475e-05	-0.55718	-1.23375
133782795	rs77404568	6.82397e-08	-0.729655	-1.09703	4.57063e-05	-0.359313	-1.07659
133783811	rs78703228	1.87633e-07	-0.815223	-2.03417e-10	8.20883e-05	-0.850348	-2.03417e-10
133784051	rs2117952	4.99408e-07	1.38951	-1.2258	3.79386e-05	-0.39289	-1.22929
133784057	rs2117951	7.02422e-08	-0.567991	-1.22977	1.39237e-05	-1.38455	-1.24
133784410	rs4461842	3.13421e-08	-1.44539	-1.15936	1.39263e-05	-1.45564	-1.16873
133784515	rs2346457	3.49571e-08	-1.33135	-1.16424	1.55081e-05	-1.34344	-1.17334
133784538	rs147941526	8.77508e-08	-1.57521	-2.03417e-10	4.09383e-05	-1.54608	-2.03417e-10
133785219	rs28534490	4.0081e-08	-1.56529	-0.793516	1.83131e-05	-1.5693	-0.781233
133786031	rs62462541	4.50712e-06	2.3637	-2.03417e-10	0.000873131	1.51394	-2.03417e-10
133788883	rs77012639	1.31435e-07	-1.22526e-10	-1.1712	6.13115e-05	-1.22526e-10	-1.14218
133789188	rs11982121	2.72663e-07	-0.806162	0.364688	0.000885212	0.561849	0.965835
133790706	rs73724430	4.46946e-08	-1.49164	-0.758218	2.04991e-05	-1.4893	-0.748466
133791801	rs145531512	2.08262e-07	-1.22526e-10	-0.710914	8.14293e-05	-1.22526e-10	-0.858408
133793044	rs36004660	7.56573e-08	-1.7235	-2.03417e-10	3.47486e-05	-1.71	-2.03417e-10
133793076	rs10282705	4.09633e-08	-1.4438	-0.893231	1.87127e-05	-1.44657	-0.88237
133793612	rs140179788	3.07107e-07	-1.22526e-10	-0.322516	0.000177746	-1.22526e-10	-0.0777894
133794300	rs4732003	3.80123e-08	-1.52197	-0.889829	1.73724e-05	-1.52435	-0.878916
133796264	rs10280014	3.44673e-08	-1.5351	-0.974598	1.57319e-05	-1.5374	-0.965053
133799917	rs10237171	3.4412e-08	-1.36602	-1.14529	1.53557e-05	-1.36959	-1.15707
133800453	rs10267074	4.44335e-08	-1.12821	-1.12751	1.95993e-05	-1.14236	-1.1403
133800790	rs28393449	4.45196e-08	-1.12821	-1.12557	1.96352e-05	-1.14236	-1.13846
133800911	rs28522825	4.4054e-08	-1.13679	-1.12751	1.94338e-05	-1.15083	-1.1403
133801829	rs2346277	5.89453e-08	-0.757418	-1.21568	1.23259e-05	-1.51689	-1.22956
133802047	rs73452695	1.9149e-07	-1.22526e-10	-0.794875	0.000102896	-1.22526e-10	-0.624421
133802720	rs146097216	7.4621e-08	-1.73729	-2.03417e-10	7.46431e-05	-0.945425	-2.03417e-10
133802799	rs6969122	3.43887e-08	-1.37991	-1.13207	1.37058e-05	-1.49684	-1.14349
133802806	rs6951526	4.52136e-08	-1.14127	-1.09704	1.99e-05	-1.15527	-1.11216
133802974	rs117259364	1.26252e-07	-1.22526e-10	-1.21143	5.52212e-05	-1.22526e-10	-1.2468
133803962	rs6957144	2.69705e-07	-0.452382	-2.03417e-10	3.78724e-05	-1.62392	-2.03417e-10
133804432	rs13438086	4.51055e-08	-1.1502	-1.09051	1.98479e-05	-1.16409	-1.10596
133805692	rs73724435	3.57806e-08	-1.3796	-1.0927	1.59108e-05	-1.38311	-1.10804
133805771	rs73724436	4.5025e-08	-1.15419	-1.0883	1.98112e-05	-1.16804	-1.10386
133805906	rs13328348	3.146e-08	-1.50804	-1.09295	1.39408e-05	-1.51711	-1.10621
133805965	rs13328349	4.5407e-08	-1.14575	-1.0883	1.99773e-05	-1.15969	-1.10386
133806244	rs13328341	3.37122e-08	-1.4389	-1.09295	1.49196e-05	-1.44926	-1.10621
133806532	rs7341421	3.146e-08	-1.50804	-1.09295	1.39408e-05	-1.51711	-1.10621
133806767	rs7341443	3.3779e-08	-1.45113	-1.07874	1.4807e-05	-1.47127	-1.09178
133807169	rs6953316	6.25058e-08	-0.695173	-1.21928	1.26983e-05	-1.48443	-1.23225
133807365	rs11975754	3.36763e-08	-1.44215	-1.09076	1.49032e-05	-1.45246	-1.10411
133808006	rs10085876	3.6296e-08	-1.37865	-1.07936	1.60377e-05	-1.39001	-1.09319
133808007	rs62462545	1.74947e-07	-0.885231	-2.03417e-10	7.23547e-05	-0.976564	-2.03417e-10
133808508	rs6467518	4.53159e-08	-1.1502	-1.08585	1.99359e-05	-1.16409	-1.10153
133808792	rs7796290	3.34561e-08	-1.45431	-1.08517	1.46881e-05	-1.47433	-1.09678
133809657	rs74303652	1.22971e-07	-1.22526e-10	-1.23776	5.55293e-05	-1.22526e-10	-1.24123
133810818	rs12707136	2.35207e-08	-1.73076	-1.16107	1.15546e-05	-1.73288	-1.07818
133811062	rs117770221	4.95349e-07	0.155551	-2.03417e-10	0.000160557	-0.179497	-2.03417e-10
133811329	rs418797	2.99324e-08	-1.65644	-0.994336	1.41961e-05	-1.7383	-0.866875
133811337	rs141402510	9.51752e-08	-1.49399	-2.03417e-10	3.44023e-05	-1.72002	-2.03417e-10
133812681	rs143935136	1.34608e-07	-1.22526e-10	-1.14735	6.69286e-05	-1.22526e-10	-1.05452
133814659	rs55861416	4.58526e-07	0.736469	-0.658163	0.000529087	1.35427	-0.341256
133815048	rs11978174	4.84241e-07	0.767594	-0.634722	0.000568932	1.38905	-0.30343
133815049	rs1222398	5.23142e-07	0.861913	-0.651771	0.000617372	1.49431	-0.326985
133815391	rs11971451	5.74495e-07	0.797663	-0.493883	0.000759514	1.42263	-0.0480933
133815851	rs17167448	4.53729e-07	0.736884	-0.669096	0.000526718	1.35473	-0.346208
133815874	rs73454633	4.33115e-07	0.690389	-0.669096	0.000500028	1.30273	-0.346208
133816269	rs448323	4.72549e-07	0.737815	-0.629384	0.000553967	1.35577	-0.296809
133816668	rs74624125	8.18685e-07	1.37057	-0.712583	0.00103212	2.08677	-0.405544
133817662	rs74828035	3.4782e-07	0.615999	-0.814026	0.000379843	1.21942	-0.537804
133817665	rs1222399	3.85122e-07	0.721588	-0.817739	0.000418966	1.33763	-0.557982
133818412	rs73454641	3.93757e-07	0.600822	-0.674801	0.000444492	1.2024	-0.363617
133818416	rs78696036	4.13972e-07	0.65018	-0.674093	0.000499546	1.32136	-0.365809
133818424	rs17167451	4.13972e-07	0.65018	-0.674093	0.000499546	1.32136	-0.365809
133818555	rs73454642	3.87779e-07	0.600325	-0.6896	0.000436142	1.20185	-0.382022
133818687	rs112823051	8.45119e-07	1.38848	-0.698714	0.00106973	2.10664	-0.389616
133818726	rs73454649	3.63488e-07	0.541257	-0.695223	0.000405324	1.13557	-0.389028
133818754	rs79920245	3.85605e-07	0.600325	-0.695223	0.000433098	1.20185	-0.389028
133818777	rs77206411	3.43709e-07	0.474091	-0.684007	0.000442703	1.20601	-0.371255
133818845	rs34060248	4.28059e-07	0.893673	-0.884124	0.000135918	0.421121	-0.767212
133818890	rs73454651	7.62305e-07	1.28535	-0.698714	0.000954042	1.99218	-0.389616
133818957	rs17167453	3.59946e-07	0.525843	-0.6896	0.000401169	1.11826	-0.382022
133819144	rs17167454	3.84608e-07	0.584706	-0.682193	0.000432603	1.18433	-0.372654
133819180	rs17167455	3.62622e-07	0.525843	-0.682193	0.000404945	1.11826	-0.372654
133819190	rs77776806	3.64691e-07	0.525843	-0.676503	0.000407819	1.11826	-0.365581
133819576	rs17167456	3.56688e-07	0.510482	-0.683331	0.000403739	1.101	-0.358379
133819640	rs17167457	4.94058e-07	0.834753	-0.681812	0.000603306	1.5128	-0.36852
133819933	rs75223950	3.60346e-07	0.510482	-0.67313	0.000402464	1.101	-0.361542
133820109	rs73454654	6.20231e-07	1.06085	-0.680469	0.000712839	1.68177	-0.370661
133820397	rs142990850	1.35027e-07	-1.22526e-10	-1.14424	5.97644e-05	-1.22526e-10	-1.16773
133820694	rs147904976	2.50875e-07	-1.22526e-10	-0.524755	0.000114948	-1.22526e-10	-0.513661
133820698	rs141504343	2.51252e-07	-1.22526e-10	-0.523256	0.000115122	-1.22526e-10	-0.512151
133820700	rs138164181	1.64958e-07	-1.22526e-10	-0.944022	7.25869e-05	-1.22526e-10	-0.973359
133820701	rs149531974	2.38268e-07	-1.22526e-10	-0.576315	0.000109128	-1.22526e-10	-0.565622
133820749	rs17167459	2.58932e-07	0.0814262	-0.574571	0.000275282	0.606041	-0.246389
133820985	rs17167462	3.38172e-07	0.395499	-0.621655	0.000376859	0.971617	-0.29789
133821354	rs73454658	3.55215e-07	0.467758	-0.644746	0.000397318	1.05297	-0.326378
133821538	rs17167464	3.42239e-07	0.437499	-0.651701	0.000378785	1.01892	-0.340098
133821619	rs13246630	1.91591e-06	1.41776	0.0904817	0.000493926	0.403432	0.54081
133821642	rs73454662	4.19937e-07	0.62926	-0.638867	0.000450955	1.17234	-0.319116
133822816	rs17828320	9.07552e-08	-1.54155	-2.03417e-10	6.49066e-05	-1.08519	-2.03417e-10
133822850	rs384545	7.40704e-08	-0.822312	-0.922383	1.77205e-05	-1.47347	-0.909954
133823008	rs73454664	7.33677e-07	1.21875	-0.670395	0.000919179	1.91817	-0.352829
133823686	rs16874410	3.29947e-07	0.395831	-0.646609	0.000365568	0.971991	-0.328682
133823707	rs16874411	3.29947e-07	0.395831	-0.646609	0.000365568	0.971991	-0.328682
133824117	rs724812	3.25581e-07	0.382509	-0.646609	0.00036012	0.956975	-0.328682
133824418	rs11981906	3.44778e-07	0.367757	-0.574567	0.000390653	0.940342	-0.230666
133824702	rs78839580	3.39513e-07	0.367757	-0.589956	0.00038245	0.940342	-0.251887
133825460	rs17167477	8.82352e-07	1.303	-0.570123	0.00114689	2.01179	-0.225122
133825945	rs442352	3.55988e-08	-1.52331	-0.954089	1.27088e-05	-1.73779	-0.978062
133826005	rs17167481	3.1686e-07	0.187827	-0.47908	0.000352587	0.736909	-0.129756
133826401	rs17167482	1.31124e-07	-0.237455	-0.936116	0.000152499	0.471449	-0.702433
133826448	rs691130	7.93107e-07	0.255172	0.371075	0.000252344	-0.506088	0.778739
133826784	rs17167483	7.1769e-08	-1.11901	-0.657247	6.50482e-05	-0.767906	-0.315109
133826838	rs17167485	1.25712e-07	-0.547566	-0.668154	0.000122554	-0.120723	-0.328869
133826860	rs73437216	1.24165e-07	-0.578387	-0.649715	0.00012103	-0.156679	-0.305425
133826990	rs6947769	7.42392e-08	-1.0985	-0.643919	5.79278e-05	-0.900794	-0.298153
133827011	rs17167488	1.42179e-07	-0.454313	-0.638314	0.00014162	-0.0123258	-0.29267
133827045	rs17167490	1.64807e-07	-0.320195	-0.62474	0.00016845	0.14264	-0.274143
133827457	rs7782175	4.29254e-07	-0.0902751	0.102612	0.000159294	-0.767052	0.579658
133827556	rs2859809	1.61051e-07	-0.332026	-0.635965	0.000163853	0.129011	-0.288186
133827579	rs17167491	1.57493e-07	-0.354364	-0.635965	0.000159687	0.103256	-0.288186
133828021	rs17167492	1.42419e-07	-0.454976	-0.635965	0.000146524	0.0172305	-0.288186
133828356	rs17167493	1.6354e-07	-0.343806	-0.608847	0.000168721	0.115433	-0.245327
133828729	rs73437224	1.62147e-07	-0.354364	-0.606842	0.000166053	0.103256	-0.249093
133828850	rs4142397	1.60951e-07	-0.354364	-0.614244	0.000165556	0.103256	-0.25209
133828874	rs73159150	1.30424e-07	-1.17892	-2.03417e-10	5.73813e-05	-1.20843	-2.03417e-10
133828906	rs34963814	4.54258e-08	-1.26747	-0.966162	1.37615e-05	-1.67586	-0.960413
133828946	rs76339808	2.05947e-07	-1.22526e-10	-0.722094	8.98807e-05	-1.22526e-10	-0.75966
133829174	rs112912364	1.63608e-07	-0.332026	-0.620214	0.000168608	0.129011	-0.259577
133829684	rs113142436	2.15151e-07	-0.678371	-2.03417e-10	0.000161489	-0.173707	-2.03417e-10
133829691	rs7796327	1.59881e-07	-0.343806	-0.631476	0.000163998	0.115433	-0.273721
133829783	rs7777247	1.52744e-07	-0.383585	-0.637362	0.000162748	0.115183	-0.281123
133829889	rs511411	4.48589e-08	-1.25708	-0.989111	1.34976e-05	-1.67203	-0.983599
133830008	rs79859491	1.59881e-07	-0.343806	-0.631476	0.000163998	0.115433	-0.273721
133830291	rs113520200	1.52449e-07	-0.433476	-0.589402	0.000162274	0.0423607	-0.211217
133830294	rs58535034	1.63187e-07	-0.377681	-0.577137	0.000170485	0.0763449	-0.195843
133830385	rs16874415	1.58157e-07	-0.354648	-0.631476	0.000154219	0.0539489	-0.273721
133830553	rs17167496	1.4063e-07	-0.466218	-0.637362	0.000145634	0.00407782	-0.281123
133830628	rs17167498	1.57273e-07	-0.354364	-0.637362	0.000160819	0.103256	-0.281123
133830843	rs1222405	4.62476e-08	-1.24649	-0.969212	1.38146e-05	-1.66892	-0.963493
133830889	rs61144647	1.56364e-07	-0.366048	-0.631476	0.000159844	0.0897752	-0.273721
133830898	rs1222406	4.59717e-08	-1.24243	-0.979255	1.36397e-05	-1.67152	-0.97364
133831331	rs74614696	1.10965e-07	-1.3405	-2.03417e-10	8.40997e-05	-0.82614	-2.03417e-10
133831483	rs17167501	1.44521e-07	-0.354364	-0.721923	0.000143243	0.103256	-0.396858
133831588	rs17167502	1.57273e-07	-0.354364	-0.637362	0.000160819	0.103256	-0.281123
133831842	rs17167503	1.57273e-07	-0.354364	-0.637362	0.000160819	0.103256	-0.281123
133831966	rs55716381	1.5344e-07	-0.354364	-0.662035	0.000154513	0.103256	-0.321124
133832017	rs572910	1.48656e-07	-0.410692	-0.637385	0.000150684	0.0381901	-0.281152
133832045	rs55781741	1.55165e-07	-0.366048	-0.639173	0.00015755	0.0897752	-0.288176
133832061	rs6964432	4.53939e-07	0.0128631	0.055388	0.000164451	-0.690828	0.535297
133832075	rs146782896	1.33305e-07	-1.22526e-10	-1.15707	6.97216e-05	-1.22526e-10	-1.01363
133832182	rs55980630	1.46117e-07	-0.422088	-0.643219	0.000152217	0.0556609	-0.288497
133832540	rs10453018	1.57096e-07	-0.343806	-0.649047	0.00016041	0.115433	-0.295841
133832548	rs183267810	7.46033e-08	-1.73753	-2.03417e-10	5.91993e-05	-1.17723	-2.03417e-10
133832610	rs187934097	1.18252e-07	-1.2769	-2.03417e-10	6.51346e-05	-1.08169	-2.03417e-10
133832793	rs112268816	1.02639e-07	-1.41849	-2.03417e-10	4.37885e-05	-1.47877	-2.03417e-10
133832887	rs10453020	1.44482e-07	-0.343806	-0.732752	0.000143012	0.115433	-0.410647
133833551	rs2346458	1.58958e-07	-0.332026	-0.649047	0.000162603	0.129011	-0.295841
133834054	rs73437253	1.58958e-07	-0.332026	-0.649047	0.000162603	0.129011	-0.295841
133834522	rs10453021	1.45411e-07	-0.332026	-0.738123	0.000143977	0.129011	-0.417499
133834799	rs11973601	1.40547e-07	-0.366048	-0.738123	0.000138438	0.0897752	-0.417499
133835085	rs11973675	1.45411e-07	-0.332026	-0.738123	0.000143977	0.129011	-0.417499
133835209	rs144326458	1.88e-07	-1.22526e-10	-0.813271	9.95427e-05	-1.22526e-10	-0.657557
133835580	rs725393	1.45411e-07	-0.332026	-0.738123	0.000143977	0.129011	-0.417499
133835731	rs725392	1.45411e-07	-0.332026	-0.738123	0.000143977	0.129011	-0.417499
133835916	rs73159156	1.71089e-07	-0.907527	-2.03417e-10	6.48227e-05	-1.08649	-2.03417e-10
133836203	rs146339681	1.70365e-07	-1.22526e-10	-0.911771	8.41227e-05	-1.22526e-10	-0.825868
133836908	rs28411834	1.64529e-07	-0.297577	-0.649047	0.000169182	0.168675	-0.295841
133836976	rs28612481	1.58958e-07	-0.332026	-0.649047	0.000162603	0.129011	-0.295841
133836996	rs28409396	1.46939e-07	-0.410648	-0.649047	0.000153134	0.0690119	-0.295841
133837091	rs28830254	1.59887e-07	-0.332026	-0.643219	0.000163802	0.129011	-0.288497
133837233	rs28729293	1.5943e-07	-0.32906	-0.649047	0.000187915	0.273687	-0.295841
133837300	rs6953590	4.67846e-08	-1.22484	-0.97932	1.3788e-05	-1.66064	-0.973706
133837789	rs56383670	1.50211e-07	-0.400309	-0.637362	0.00015729	0.0810713	-0.281123
133837932	rs60094347	1.6274e-07	-0.320195	-0.637362	0.000167279	0.14264	-0.281123
133838607	rs56277524	1.6334e-07	-0.330432	-0.623447	0.000160027	0.0808367	-0.263635
133838608	rs117898670	1.95325e-07	-0.775047	-2.03417e-10	3.64648e-05	-1.6618	-2.03417e-10
133838719	rs17167512	1.6396e-07	-0.332026	-0.618062	0.000169064	0.129011	-0.256877
133839197	rs1222411	1.57674e-07	-0.37738	-0.611803	0.00016171	0.0766925	-0.24903
133839367	rs73437270	1.65911e-07	-0.320195	-0.618062	0.000171384	0.14264	-0.256877
133839584	rs6964460	4.37039e-08	-1.27678	-0.995489	1.33044e-05	-1.68	-0.990046
133839819	rs998303	1.68706e-07	-0.309504	-0.61205	0.000174819	0.154949	-0.24934
133839961	rs997316	2.69974e-07	-0.490258	0.0388741	0.00010416	-1.12819	0.515972
133840015	rs10488425	1.68706e-07	-0.309504	-0.61205	0.000174819	0.154949	-0.24934
133840530	rs17167516	1.68706e-07	-0.309504	-0.61205	0.000174819	0.154949	-0.24934
133840636	rs55948110	8.95299e-08	-1.55514	-2.03417e-10	5.25797e-05	-1.29581	-2.03417e-10
133840647	rs1561111	4.67846e-08	-1.22484	-0.97932	1.3788e-05	-1.66064	-0.973706
133840652	rs1561112	2.78387e-07	0.546844	-0.967543	9.12165e-05	0.112655	-0.857564
133840878	rs80248120	9.36196e-08	-1.51047	-2.03417e-10	3.78769e-05	-1.6238	-2.03417e-10
133841028	rs55763925	1.6062e-07	-0.320195	-0.650475	0.000163071	0.14264	-0.306601
133841119	rs56355527	1.62346e-07	-0.309504	-0.650475	0.00016509	0.154949	-0.306601
133841258	rs17167517	1.61464e-07	-0.320195	-0.645236	0.000164146	0.14264	-0.300027
133841292	rs56029115	1.6062e-07	-0.320195	-0.650475	0.000163071	0.14264	-0.306601
133841537	rs17167518	1.68706e-07	-0.309504	-0.61205	0.000174819	0.154949	-0.24934
133842071	rs7784775	1.6062e-07	-0.320195	-0.650475	0.000163071	0.14264	-0.306601
133842101	rs7804062	1.68186e-07	-0.268373	-0.656269	0.000171832	0.202252	-0.313877
133842122	rs7785278	1.6062e-07	-0.320195	-0.650475	0.000163071	0.14264	-0.306601
133842202	rs7804212	1.68706e-07	-0.309504	-0.61205	0.000174819	0.154949	-0.24934
133842221	rs7785445	1.51722e-07	-0.377187	-0.650475	0.000157521	0.108018	-0.306601
133842345	rs57390841	3.77199e-07	0.542946	-0.659885	0.000310937	0.795919	-0.314472
133842383	rs6467519	4.10164e-08	-1.38355	-0.952186	1.37298e-05	-1.69228	-0.946296
133842556	rs7785919	1.65313e-07	-0.285599	-0.656269	0.000168463	0.182452	-0.313877
133842560	rs7785920	1.66274e-07	-0.285599	-0.650475	0.000169694	0.182452	-0.306601
133842568	rs7785545	1.65313e-07	-0.285599	-0.656269	0.000168463	0.182452	-0.313877
133843460	rs17167525	1.57649e-07	-0.366048	-0.62329	0.0001582	0.0897752	-0.28406
133843505	rs17167527	1.66787e-07	-0.285599	-0.647393	0.000168346	0.182452	-0.314573
133843530	rs16874427	1.46239e-07	-0.399643	-0.664827	0.000144427	0.0509676	-0.336338
133843542	rs17761994	7.51319e-08	-1.73047	-2.03417e-10	3.79224e-05	-1.6226	-2.03417e-10
133843614	rs413941	2.18014e-08	-1.72049	-1.24725	1.00551e-05	-1.7372	-1.21286
133843638	rs423455	1.66645e-07	-0.404177	-0.52967	0.000216749	0.272401	-0.151804
133844004	rs59385814	1.42795e-07	-0.483722	-0.604577	0.000138082	-0.0637234	-0.266574
133844031	rs79223719	1.44888e-07	-0.462462	-0.611287	0.000141147	-0.0391748	-0.269165
133844304	rs56704492	1.63297e-07	-0.354364	-0.599777	0.00016509	0.103256	-0.254906
133844405	rs58932368	1.47911e-07	-0.465556	-0.587547	0.000147377	-0.0253645	-0.239783
133844481	rs60886564	1.6604e-07	-0.343806	-0.593677	0.000168379	0.115433	-0.247359
133844483	rs56921211	1.6604e-07	-0.343806	-0.593677	0.000168379	0.115433	-0.247359
133844568	rs59586797	1.66986e-07	-0.332026	-0.599777	0.000169398	0.129011	-0.254906
133844681	rs17167530	1.66986e-07	-0.332026	-0.599777	0.000169398	0.129011	-0.254906
133844725	rs17167533	1.63297e-07	-0.354364	-0.599777	0.00016509	0.103256	-0.254906
133844768	rs55790534	1.63297e-07	-0.354364	-0.599777	0.00016509	0.103256	-0.254906
133844990	rs1222396	6.02284e-08	-1.67902	-0.27255	5.51806e-05	-1.54021	0.292676
133845007	rs16874428	1.53538e-07	-0.422088	-0.593677	0.00015861	0.0556609	-0.247359
133845097	rs12670589	6.43949e-08	-1.00766	-0.877014	1.74006e-05	-1.54265	-0.858985
133845175	rs17167534	1.6604e-07	-0.343806	-0.593677	0.000168379	0.115433	-0.247359
133845341	rs17167537	1.59822e-07	-0.388107	-0.587547	0.000161203	0.0643012	-0.239783
133845364	rs17167541	1.61497e-07	-0.377681	-0.587547	0.000163156	0.0763449	-0.239783
133845515	rs58618503	1.61707e-07	-0.388107	-0.57582	0.000163553	0.0643012	-0.225306
133845523	rs59685119	1.59822e-07	-0.388107	-0.587547	0.000161203	0.0643012	-0.239783
133845540	rs58294730	1.6071e-07	-0.388107	-0.582005	0.00016231	0.0643012	-0.232939
133845798	rs7804739	1.62394e-07	-0.377681	-0.582005	0.000164276	0.0763449	-0.232939
133845803	rs79499527	1.58155e-07	-0.410648	-0.575486	0.000163483	0.0690119	-0.230446
133846539	rs111371733	1.44003e-07	-0.497873	-0.582005	0.000142924	-0.0628898	-0.232939
133846697	rs34607748	1.6442e-07	-0.377681	-0.569606	0.000166808	0.0763449	-0.217645
133846880	rs118097767	2.6421e-07	-0.472969	-2.03417e-10	9.22903e-05	-0.733205	-2.03417e-10
133847230	rs73439418	1.6442e-07	-0.377681	-0.569606	0.000166808	0.0763449	-0.217645
133847320	rs113797580	1.6545e-07	-0.377681	-0.563362	0.000168096	0.0763449	-0.209953
133847348	rs73439423	1.6545e-07	-0.377681	-0.563362	0.000168096	0.0763449	-0.209953
133847486	rs113126907	1.60465e-07	-0.388107	-0.583531	0.000161893	0.0643012	-0.235511
133847644	rs16874429	1.6545e-07	-0.377681	-0.563362	0.000168096	0.0763449	-0.209953
133847778	rs73439427	1.66386e-07	-0.377681	-0.557718	0.000169268	0.0763449	-0.203006
133847893	rs17167543	1.70311e-07	-0.354364	-0.557718	0.000173885	0.103256	-0.203006
133847952	rs17167545	1.66386e-07	-0.377681	-0.557718	0.000169268	0.0763449	-0.203006
133848014	rs17167548	1.66386e-07	-0.377681	-0.557718	0.000169268	0.0763449	-0.203006
133848076	rs17167551	1.66386e-07	-0.377681	-0.557718	0.000169268	0.0763449	-0.203006
133848257	rs17167553	1.69397e-07	-0.366048	-0.551419	0.000172891	0.0897752	-0.195259
133848679	rs147035630	1.313e-07	-1.17222	-2.03417e-10	5.1423e-05	-1.31806	-2.03417e-10
133848777	rs73439433	1.70472e-07	-0.366048	-0.54509	0.00017424	0.0897752	-0.187483
133849246	rs11975308	1.72548e-07	-0.366048	-0.532986	0.000176848	0.0897752	-0.172627
133849317	rs11982100	1.72548e-07	-0.366048	-0.532986	0.000176848	0.0897752	-0.172627
133849363	rs17167560	1.72548e-07	-0.366048	-0.532986	0.000176848	0.0897752	-0.172627
133849557	rs17167561	1.72548e-07	-0.366048	-0.532986	0.000176848	0.0897752	-0.172627
133849674	rs118057333	1.44863e-07	-1.07392	-2.03417e-10	8.26843e-05	-0.843114	-2.03417e-10
133849996	rs59572112	1.41257e-07	-0.366048	-0.733085	0.00012766	0.0897752	-0.498545
133850293	rs11976293	1.74119e-07	-0.366048	-0.523922	0.000175512	0.0897752	-0.180209
133850382	rs59016602	1.16594e-07	-0.366048	-0.924964	0.000107326	0.0897752	-0.672044
133850777	rs728580	1.75518e-07	-0.366048	-0.515922	0.000180979	0.0897752	-0.149536
133850863	rs728579	1.72078e-07	-0.388107	-0.513658	0.00017653	0.0643012	-0.148953
133851003	rs728578	1.75916e-07	-0.366048	-0.513658	0.000181085	0.0897752	-0.148953
133851463	rs11977260	1.76948e-07	-0.366048	-0.507808	0.000182385	0.0897752	-0.1418
133851538	rs34881966	1.85086e-07	-0.366048	-0.462842	0.000192663	0.0897752	-0.0869772
133851624	rs73439448	1.75916e-07	-0.366048	-0.513658	0.000181085	0.0897752	-0.148953
133851704	rs17167568	1.76948e-07	-0.366048	-0.507808	0.000182385	0.0897752	-0.1418
133851907	rs75304530	1.76948e-07	-0.366048	-0.507808	0.000182385	0.0897752	-0.1418
133851942	rs892985	1.64802e-07	-0.443683	-0.501281	0.000173253	0.0304341	-0.133823
133852181	rs892984	1.76423e-07	-0.366048	-0.510778	0.000181724	0.0897752	-0.145431
133852284	rs892983	1.58757e-07	-0.467559	-0.514779	0.000181198	0.0877739	-0.146327
133852462	rs2164469	1.73696e-07	-0.388107	-0.504299	0.000178562	0.0643012	-0.13751
133852714	rs2117950	1.75516e-07	-0.377681	-0.504299	0.000180725	0.0763449	-0.13751
133852757	rs2117949	1.76496e-07	-0.377681	-0.498732	0.000181222	0.0763449	-0.134764
133853041	rs141375590	1.59276e-07	-1.22526e-10	-0.979074	7.17364e-05	-1.22526e-10	-0.985145
133853720	rs73439454	1.32734e-07	-0.657069	-0.504299	0.00013627	-0.205998	-0.13751
133854064	rs77849184	1.29211e-07	-0.738167	-0.450099	0.000132133	-0.302841	-0.0714925
133854069	rs78608735	1.31779e-07	-0.71849	-0.450099	0.000135282	-0.279286	-0.0714925
133854538	rs17167578	1.67819e-07	-0.424301	-0.502522	0.000193773	0.139557	-0.131014
133854703	rs57934505	1.33513e-07	-0.657069	-0.498442	0.000137248	-0.205998	-0.130356
133854717	rs73159164	8.02734e-08	-1.66427	-2.03417e-10	3.54009e-05	-1.69141	-2.03417e-10
133855496	rs79545011	1.44108e-07	-0.587245	-0.491907	0.000150307	-0.123083	-0.122379
133855515	rs74303658	1.44108e-07	-0.587245	-0.491907	0.000150307	-0.123083	-0.122379
133855840	rs16874430	7.29566e-08	-0.669644	-1.0902	6.10799e-05	-0.235262	-0.910699
133856161	rs76842356	7.85068e-08	-0.581391	-1.10514	7.19974e-05	-0.0492118	-0.932302
133856234	rs17167581	7.12846e-08	-0.68456	-1.09847	5.99767e-05	-0.238758	-0.925431
133856971	rs17167583	3.11777e-08	-1.6902	-0.91981	1.54922e-05	-1.58034	-0.937463
133857059	rs57009983	7.12846e-08	-0.68456	-1.09847	5.99767e-05	-0.238758	-0.925431
133857106	rs61488038	7.12846e-08	-0.68456	-1.09847	5.99767e-05	-0.238758	-0.925431
133857141	rs117078761	1.22684e-07	-1.22526e-10	-1.2401	5.64452e-05	-1.22526e-10	-1.22487
133857205	rs4538812	7.12846e-08	-0.68456	-1.09847	5.99767e-05	-0.238758	-0.925431
133857274	rs4538813	7.12846e-08	-0.68456	-1.09847	5.99767e-05	-0.238758	-0.925431
133857312	rs4498485	7.05638e-08	-0.694724	-1.09847	5.92536e-05	-0.250886	-0.925431
133857339	rs4319023	6.86877e-08	-0.694724	-1.12542	5.69632e-05	-0.250886	-0.964851
133857715	rs5027102	6.92054e-08	-0.68456	-1.12807	5.74258e-05	-0.238758	-0.968892
133857918	rs117780801	1.07842e-07	-1.36904	-2.03417e-10	8.05205e-05	-0.869632	-2.03417e-10
133857945	rs11971913	6.93893e-08	-0.68456	-1.12542	5.76583e-05	-0.238758	-0.964851
133858449	rs7804209	6.93893e-08	-0.68456	-1.12542	5.76583e-05	-0.238758	-0.964851
133858783	rs7807968	6.46482e-08	-0.75268	-1.12807	5.29323e-05	-0.320238	-0.968892
133858818	rs80189222	3.25779e-08	-1.6184	-0.947681	1.44493e-05	-1.62241	-0.965092
133858943	rs73439471	6.46482e-08	-0.75268	-1.12807	5.29323e-05	-0.320238	-0.968892
133859091	rs73439474	6.61935e-08	-0.729057	-1.12807	5.26985e-05	-0.324665	-0.968892
133859158	rs73439475	6.44787e-08	-0.75268	-1.1307	5.27204e-05	-0.320238	-0.972903
133859580	rs78088542	6.22417e-08	-0.790614	-1.12807	5.19776e-05	-0.338439	-0.968892
133859879	rs17167591	5.8861e-08	-0.854238	-1.12029	4.73917e-05	-0.442604	-0.957093
133859943	rs76634310	6.22417e-08	-0.790614	-1.12807	5.19776e-05	-0.338439	-0.968892
133860067	rs76287966	1.58221e-07	-0.985717	-2.03417e-10	6.00456e-05	-1.16304	-2.03417e-10
133860474	rs74623799	7.5103e-08	-0.601217	-1.12963	6.77405e-05	-0.073186	-0.969274
133860959	rs118127016	9.29955e-08	-0.369448	-1.14771	8.4503e-05	0.185624	-1.00698
133860960	rs6467520	7.53584e-08	-0.609966	-1.11749	6.04176e-05	-0.193591	-0.963273
133861905	rs17167592	6.17545e-08	-0.800242	-1.1263	5.15113e-05	-0.350146	-0.966196
133862118	rs381356	2.94398e-07	0.13785	-0.50263	9.89452e-05	-0.543051	-0.120526
133862849	rs73159167	1.7598e-07	-0.879341	-2.03417e-10	6.88446e-05	-1.02629	-2.03417e-10
133863385	rs75802679	1.48174e-07	-1.22526e-10	-1.05132	7.77745e-05	-1.22526e-10	-0.90433
133864420	rs151049407	1.47591e-07	-1.22526e-10	-1.05527	6.08866e-05	-1.22526e-10	-1.14913
133865109	rs1222424	6.42944e-08	-0.76239	-1.12385	5.41356e-05	-0.30418	-0.962471
133865448	rs74303660	7.37942e-08	-0.631141	-1.11729	6.65667e-05	-0.109439	-0.9505
133865735	rs116894553	1.2722e-07	-1.20379	-2.03417e-10	3.39402e-05	-1.73354	-2.03417e-10
133866702	rs423165	7.42138e-08	-0.62995	-1.11281	6.00574e-05	-0.216988	-0.945855
133868439	rs55857809	7.33915e-08	-0.641365	-1.11254	6.62175e-05	-0.121845	-0.943354
133868568	rs76794740	1.8166e-06	-1.22526e-10	1.45501	0.000478449	-1.22526e-10	0.912405
133868667	rs6952909	6.12396e-08	-0.818398	-1.11652	5.11357e-05	-0.372251	-0.95141
133870021	rs75211065	2.2298e-06	1.65996	-2.03417e-10	9.3348e-05	-0.721809	-2.03417e-10
133870283	rs183262372	1.58646e-07	-1.22526e-10	-0.983035	8.49822e-05	-1.22526e-10	-0.815702
133870643	rs17167606	6.0835e-08	-0.836448	-1.1051	4.9535e-05	-0.421086	-0.934378
133870806	rs560663	7.17427e-08	-0.660278	-1.11635	5.76527e-05	-0.252556	-0.951151
133871273	rs75986021	6.51333e-08	-0.762408	-1.11087	5.52013e-05	-0.304202	-0.942954
133872761	rs79226462	4.55894e-07	0.0725486	-2.03417e-10	9.43282e-05	-0.711364	-2.03417e-10
133873563	rs55731367	7.43597e-08	-0.641365	-1.09943	6.78259e-05	-0.121845	-0.919355
133873924	rs112056570	9.39972e-08	-1.50645	-2.03417e-10	5.87663e-05	-1.18458	-2.03417e-10
133874831	rs11487152	4.81665e-08	-1.07438	-1.10067	3.88637e-05	-0.67473	-0.923353
133875003	rs1369857	5.41103e-08	-0.960996	-1.09769	4.50058e-05	-0.532409	-0.918943
133875622	rs76423390	5.55066e-08	-1.11997	-0.913235	4.57851e-05	-0.732651	-0.701534
133876985	rs2068375	1.30702e-07	-1.22526e-10	-1.17679	5.6985e-05	-1.22526e-10	-1.21536
133876998	rs1222418	1.31669e-07	-1.22526e-10	-1.16942	5.72734e-05	-1.22526e-10	-1.21031
133877238	rs12673047	6.13916e-07	-1.22526e-10	0.370147	0.000334595	-1.22526e-10	0.554778
133877875	rs1436201	5.16181e-08	-1.34546	-0.76038	1.94104e-05	-1.58552	-0.706816
133878654	rs1159062	1.30533e-07	-1.22526e-10	-1.17809	5.6935e-05	-1.22526e-10	-1.21623
133879476	rs1222417	3.3895e-07	-0.934045	0.710187	0.000176633	-1.16678	1.08271
133880183	rs117225812	1.29983e-07	-1.22526e-10	-1.18231	5.69342e-05	-1.22526e-10	-1.21625
133880910	rs12673409	2.35097e-07	-1.00285	0.413142	0.000144409	-1.22238	0.936891
133881275	rs149039183	1.31921e-07	-1.22526e-10	-1.16751	6.28111e-05	-1.22526e-10	-1.11801
133882402	rs145106922	1.96281e-07	-1.22526e-10	-0.770164	0.000105399	-1.22526e-10	-0.600394
133882845	rs2881528	3.60739e-08	-1.57762	-0.886518	1.68425e-05	-1.66284	-0.771394
133883586	rs142937831	1.22509e-07	-1.22526e-10	-1.24153	5.54318e-05	-1.22526e-10	-1.24299
133884081	rs34890031	1.28218e-07	-1.22526e-10	-1.19598	5.73361e-05	-1.22526e-10	-1.20921
133884300	rs118068109	7.58431e-08	-1.72105	-2.03417e-10	3.54101e-05	-1.69115	-2.03417e-10
133884936	rs420253	1.29273e-07	-1.22526e-10	-1.18778	5.65952e-05	-1.22526e-10	-1.22222
133885512	rs4732006	1.27775e-07	-1.22526e-10	-1.19944	5.62186e-05	-1.22526e-10	-1.2289
133885563	rs4732007	1.28991e-07	-1.22526e-10	-1.18997	5.6563e-05	-1.22526e-10	-1.22279
133885779	rs435423	1.30937e-07	-1.22526e-10	-1.17499	5.71412e-05	-1.22526e-10	-1.21262
133886834	rs41496145	7.17837e-08	-0.7341	-1.04195	5.80977e-05	-0.318892	-0.877127
133887136	rs7808999	3.70485e-08	-1.52204	-0.915445	2.18863e-05	-1.36758	-0.804698
133887361	rs76340817	1.28678e-07	-1.22526e-10	-1.1924	5.64727e-05	-1.22526e-10	-1.22439
133888691	rs74347385	2.2506e-07	-0.633346	-2.03417e-10	0.000391678	0.712297	-2.03417e-10
133888726	rs78496580	1.27955e-07	-1.22526e-10	-1.19803	5.62707e-05	-1.22526e-10	-1.22797
133888979	rs79956644	1.27955e-07	-1.22526e-10	-1.19803	5.62707e-05	-1.22526e-10	-1.22797
133890232	rs10488426	6.45105e-08	-0.801412	-1.08147	5.06078e-05	-0.403182	-0.930856
133890907	rs117057858	1.05135e-07	-1.39446	-2.03417e-10	3.3969e-05	-1.73269	-2.03417e-10
133890991	rs418484	2.76937e-07	-0.927748	0.501825	0.000139185	-1.1772	0.854856
133891008	rs434744	4.58501e-07	-1.28642	1.36467	0.000459459	-0.87224	1.74415
133891032	rs73441342	1.28759e-07	-1.22526e-10	-1.19177	5.64985e-05	-1.22526e-10	-1.22393
133891059	rs76591747	1.2827e-07	-1.22526e-10	-1.19557	5.63592e-05	-1.22526e-10	-1.2264
133891406	rs397682	1.29523e-07	-1.22526e-10	-1.18585	5.66671e-05	-1.22526e-10	-1.22095
133892174	rs143979340	1.22132e-07	-1.22526e-10	-1.24461	5.54425e-05	-1.22526e-10	-1.2428
133892481	rs1222412	1.30005e-07	-1.22526e-10	-1.18214	5.68608e-05	-1.22526e-10	-1.21754
133892625	rs7808661	3.62376e-08	-1.49556	-0.964056	2.1342e-05	-1.33561	-0.861856
133893149	rs141675861	1.6226e-07	-1.22526e-10	-0.960513	7.34965e-05	-1.22526e-10	-0.960906
133893590	rs408150	3.95082e-08	-1.44849	-0.924712	2.31545e-05	-1.29944	-0.81651
133893833	rs451216	1.28582e-07	-1.22526e-10	-1.19315	5.64477e-05	-1.22526e-10	-1.22483
133893907	rs149100921	2.20596e-07	-0.653376	-2.03417e-10	7.00456e-05	-1.009	-2.03417e-10
133894110	rs17167638	6.26305e-08	-0.818861	-1.0936	4.8737e-05	-0.424028	-0.947677
133894515	rs60390156	1.81818e-07	0.363619	-1.21033	0.000106817	0.593589	-1.18062
133894812	rs137924052	7.68805e-08	-1.70746	-2.03417e-10	3.43104e-05	-1.7227	-2.03417e-10
133895000	rs62465769	1.16142e-06	1.00769	-2.03417e-10	7.284e-05	-0.969878	-2.03417e-10
133895592	rs77103757	1.27464e-07	-1.22526e-10	-1.20188	5.60778e-05	-1.22526e-10	-1.2314
133896858	rs4732008	5.73121e-08	-1.39221	-0.608992	2.20436e-05	-1.61692	-0.548199
133898100	rs17167639	6.16765e-08	-0.828171	-1.09964	4.8928e-05	-0.411671	-0.956123
133899300	rs78794701	1.25278e-07	-1.22526e-10	-1.21918	5.55427e-05	-1.22526e-10	-1.24099
133899732	rs78606627	1.25963e-07	-1.22526e-10	-1.21372	5.56995e-05	-1.22526e-10	-1.23817
133900043	rs920134	6.09582e-08	-0.828171	-1.11135	4.81261e-05	-0.411671	-0.972649
133900332	rs2082928	5.99192e-08	-0.845361	-1.11135	4.71367e-05	-0.432443	-0.972649
133900334	rs4732009	1.25514e-07	-1.22526e-10	-1.2173	5.55953e-05	-1.22526e-10	-1.24004
133900366	rs4728312	1.25635e-07	-1.22526e-10	-1.21633	5.56229e-05	-1.22526e-10	-1.23955
133900782	rs17167642	3.3838e-08	-1.50232	-1.02581	1.94075e-05	-1.35605	-0.936433
133901124	rs503689	1.08978e-07	-1.35856	-2.03417e-10	4.08199e-05	-1.54897	-2.03417e-10
133901199	rs690745	2.3129e-07	-0.969534	0.363494	0.000115493	-1.21187	0.702939
133901459	rs60800635	1.26009e-07	-1.22526e-10	-1.21335	5.57107e-05	-1.22526e-10	-1.23797
133902865	rs4728313	1.26138e-07	-1.22526e-10	-1.21233	5.57416e-05	-1.22526e-10	-1.23742
133903206	rs139984400	8.25808e-08	-1.63593	-2.03417e-10	3.38358e-05	-1.73662	-2.03417e-10
133903565	rs17167643	1.26432e-07	-1.22526e-10	-1.21001	5.58118e-05	-1.22526e-10	-1.23616
133904004	rs4732010	1.25987e-07	-1.22526e-10	-1.21353	5.57039e-05	-1.22526e-10	-1.23809
133904083	rs75996455	9.14422e-08	-1.534	-2.03417e-10	5.62895e-05	-1.22763	-2.03417e-10
133904650	rs4732011	1.26916e-07	-1.22526e-10	-1.20619	5.59335e-05	-1.22526e-10	-1.23398
133904740	rs73441365	1.26775e-07	-1.22526e-10	-1.2073	5.58977e-05	-1.22526e-10	-1.23462
133904909	rs73441366	1.26144e-07	-1.22526e-10	-1.21229	5.57108e-05	-1.22526e-10	-1.23797
133906413	rs117519505	1.05387e-07	-1.39207	-2.03417e-10	3.38834e-05	-1.73522	-2.03417e-10
133906416	rs17167644	1.26775e-07	-1.22526e-10	-1.2073	5.58977e-05	-1.22526e-10	-1.23462
133906669	rs35149449	5.36422e-08	-0.913317	-1.15406	4.06859e-05	-0.514902	-1.03736
133907463	rs143265851	1.25142e-07	-1.22526e-10	-1.22026	5.55121e-05	-1.22526e-10	-1.24154
133908366	rs76286744	1.265e-07	-1.22526e-10	-1.20947	5.58287e-05	-1.22526e-10	-1.23586
133908453	rs17167646	1.265e-07	-1.22526e-10	-1.20947	5.58287e-05	-1.22526e-10	-1.23586
133908792	rs930688	1.26524e-07	-1.22526e-10	-1.20928	5.58041e-05	-1.22526e-10	-1.2363
133909170	rs78767330	1.26153e-07	-1.22526e-10	-1.21221	5.92577e-05	-1.22526e-10	-1.17625
133909932	rs17167647	1.26775e-07	-1.22526e-10	-1.2073	5.58977e-05	-1.22526e-10	-1.23462
133910342	rs75551712	1.25371e-07	-1.22526e-10	-1.21844	5.5562e-05	-1.22526e-10	-1.24064
133911377	rs17167648	6.75587e-08	-0.734368	-1.10235	5.80082e-05	-0.246933	-0.950627
133913544	rs400984	1.28619e-07	-1.22526e-10	-1.19286	5.63445e-05	-1.22526e-10	-1.22666
133914910	rs116970713	7.56805e-08	-1.72319	-2.03417e-10	3.49756e-05	-1.70349	-2.03417e-10
133915076	rs1222429	1.26116e-07	-1.22526e-10	-1.21251	5.57347e-05	-1.22526e-10	-1.23754
133915286	rs75193049	6.74491e-07	0.464247	-2.03417e-10	5.72304e-05	-1.21106	-2.03417e-10
133915760	rs1222430	3.91781e-08	-1.34485	-1.03674	2.41506e-05	-1.13677	-0.937066
133916128	rs72607802	6.29608e-08	-0.752094	-1.1551	5.26534e-05	-0.268555	-1.02586
133916175	rs4283987	1.23322e-07	-1.22526e-10	-1.23491	5.51696e-05	-1.22526e-10	-1.24773
133916846	rs2598255	1.26443e-07	-1.22526e-10	-1.20992	5.57818e-05	-1.22526e-10	-1.2367
133916992	rs415678	1.26246e-07	-1.22526e-10	-1.21148	5.57663e-05	-1.22526e-10	-1.23697
133917232	rs142544815	8.44691e-08	-1.61333	-2.03417e-10	3.71407e-05	-1.64343	-2.03417e-10
133917237	rs150953294	8.3487e-08	-1.62502	-2.03417e-10	3.75413e-05	-1.6327	-2.03417e-10
133917777	rs1901218	1.25816e-07	-1.22526e-10	-1.21489	5.56635e-05	-1.22526e-10	-1.23882
133917998	rs2544164	1.25105e-07	-1.22526e-10	-1.22056	5.55041e-05	-1.22526e-10	-1.24169
133918146	rs4728314	1.25179e-07	-1.22526e-10	-1.21997	5.552e-05	-1.22526e-10	-1.2414
133918338	rs389277	1.24994e-07	-1.22526e-10	-1.22145	5.54805e-05	-1.22526e-10	-1.24211
133918583	rs1558996	1.25496e-07	-1.22526e-10	-1.21744	5.56086e-05	-1.22526e-10	-1.23981
133919032	rs1421477	5.289e-07	-0.631494	0.852582	0.000352804	-0.673677	1.28145
133919217	rs1901217	1.24994e-07	-1.22526e-10	-1.22145	5.54805e-05	-1.22526e-10	-1.24211
133919671	rs2598256	1.2523e-07	-1.22526e-10	-1.21956	5.55329e-05	-1.22526e-10	-1.24117
133919952	rs55842717	4.11048e-08	-1.15854	-1.17505	2.77782e-05	-0.866669	-1.06722
133920149	rs56183330	3.09687e-08	-1.39013	-1.22661	1.85334e-05	-1.17677	-1.1618
133920443	rs2544165	2.22088e-08	-1.71689	-1.23233	9.99929e-06	-1.72136	-1.23427
133920556	rs2544166	1.24915e-07	-1.22526e-10	-1.22208	5.9531e-05	-1.22526e-10	-1.17165
133921239	rs2598257	1.24407e-07	-1.22526e-10	-1.22615	5.8911e-05	-1.22526e-10	-1.18212
133922048	rs118001548	8.99381e-08	-1.55059	-2.03417e-10	4.19319e-05	-1.5221	-2.03417e-10
133922056	rs2544167	1.24506e-07	-1.22526e-10	-1.22535	5.89925e-05	-1.22526e-10	-1.18073
133922131	rs141144146	7.73282e-08	-1.70165	-2.03417e-10	3.5237e-05	-1.69605	-2.03417e-10
133922165	rs2598258	1.24683e-07	-1.22526e-10	-1.22394	5.90117e-05	-1.22526e-10	-1.18041
133922793	rs1421478	2.73959e-08	-1.56774	-1.17158	1.37508e-05	-1.44217	-1.19488
133922847	rs1901216	1.23432e-07	-1.22526e-10	-1.23402	5.80754e-05	-1.22526e-10	-1.1964
133923202	rs186246319	1.63956e-07	-1.22526e-10	-0.950116	6.90907e-05	-1.22526e-10	-1.02272
133923924	rs2544168	1.23354e-07	-1.22526e-10	-1.23465	5.8005e-05	-1.22526e-10	-1.19761
133924243	rs139109516	1.2578e-07	-1.22526e-10	-1.21517	5.99948e-05	-1.22526e-10	-1.16389
133924584	rs149878129	1.22737e-07	-1.22526e-10	-1.23967	5.74122e-05	-1.22526e-10	-1.20789
133924619	rs144916051	1.23432e-07	-1.22526e-10	-1.23402	5.80754e-05	-1.22526e-10	-1.1964
133924882	rs145897816	1.23354e-07	-1.22526e-10	-1.23465	5.8005e-05	-1.22526e-10	-1.19761
133925149	rs2544169	1.23354e-07	-1.22526e-10	-1.23465	5.8005e-05	-1.22526e-10	-1.19761
133925584	rs7787479	1.23354e-07	-1.22526e-10	-1.23465	5.8005e-05	-1.22526e-10	-1.19761
133925649	rs542683630	1.27743e-07	-1.22526e-10	-1.19969	5.76117e-05	-1.22526e-10	-1.20442
133925781	rs13310573	3.7348e-08	-1.19407	-1.23536	2.89658e-05	-0.694204	-1.19783
133926211	rs13310843	1.22798e-07	-1.22526e-10	-1.23917	5.74745e-05	-1.22526e-10	-1.2068
133927128	rs143547554	2.78816e-08	-1.59053	-1.13121	1.37142e-05	-1.4792	-1.16051
133927169	rs7796892	1.23354e-07	-1.22526e-10	-1.23465	5.8005e-05	-1.22526e-10	-1.19761
133927668	rs13307042	1.22861e-07	-1.22526e-10	-1.23865	5.75376e-05	-1.22526e-10	-1.2057
133927787	rs13308555	1.22737e-07	-1.22526e-10	-1.23967	5.74122e-05	-1.22526e-10	-1.20789
133927973	rs13308241	1.22737e-07	-1.22526e-10	-1.23967	5.74122e-05	-1.22526e-10	-1.20789
133928041	rs146630580	1.22118e-07	-1.22526e-10	-1.24472	5.56267e-05	-1.22526e-10	-1.23948
133928177	rs143792782	7.54401e-08	-1.72637	-2.03417e-10	3.76118e-05	-1.63083	-2.03417e-10
133928625	rs13308713	1.23359e-07	-1.22526e-10	-1.23461	5.80098e-05	-1.22526e-10	-1.19753
133929224	rs148079217	9.22804e-08	-1.52488	-2.03417e-10	3.81256e-05	-1.61726	-2.03417e-10
133929708	rs2544171	1.22929e-07	-1.22526e-10	-1.2381	5.76045e-05	-1.22526e-10	-1.20454
133929722	rs142935679	7.4867e-08	-1.734	-2.03417e-10	3.66245e-05	-1.65743	-2.03417e-10
133930097	rs76169021	1.49073e-07	-1.04527	-2.03417e-10	5.73983e-05	-1.20813	-2.03417e-10
133930361	rs1993058	2.72997e-08	-1.61363	-1.12921	1.32792e-05	-1.5101	-1.16185
133931037	rs1901215	1.23209e-07	-1.22526e-10	-1.23583	5.7871e-05	-1.22526e-10	-1.19993
133931312	rs2598261	1.22996e-07	-1.22526e-10	-1.23756	5.76698e-05	-1.22526e-10	-1.20341
133931338	rs2544172	2.62709e-08	-1.73128	-1.04997	1.26006e-05	-1.72843	-0.995971
133931433	rs2544173	1.23065e-07	-1.22526e-10	-1.237	5.7736e-05	-1.22526e-10	-1.20226
133931782	rs12669960	2.96153e-08	-1.57337	-1.08805	1.46199e-05	-1.44942	-1.12634
133931829	rs2544174	1.23209e-07	-1.22526e-10	-1.23583	5.7871e-05	-1.22526e-10	-1.19993
133931887	rs2544175	1.23359e-07	-1.22526e-10	-1.23461	5.80098e-05	-1.22526e-10	-1.19753
133931990	rs2598262	1.23283e-07	-1.22526e-10	-1.23523	5.79399e-05	-1.22526e-10	-1.19874
133932114	rs2598263	1.23288e-07	-1.22526e-10	-1.23519	5.79444e-05	-1.22526e-10	-1.19866
133932334	rs2598264	1.23365e-07	-1.22526e-10	-1.23457	5.80146e-05	-1.22526e-10	-1.19745
133932357	rs34904752	2.15847e-07	-0.675143	-2.03417e-10	5.19322e-05	-1.30821	-2.03417e-10
133932368	rs140175129	1.32125e-07	-1.22526e-10	-1.16597	5.88465e-05	-1.22526e-10	-1.18321
133932511	rs80099948	1.23136e-07	-1.22526e-10	-1.23642	5.7803e-05	-1.22526e-10	-1.2011
133932524	rs74825262	1.23136e-07	-1.22526e-10	-1.23642	5.7803e-05	-1.22526e-10	-1.2011
133932525	rs79903579	1.23136e-07	-1.22526e-10	-1.23642	5.7803e-05	-1.22526e-10	-1.2011
133932573	rs17167667	1.23443e-07	-1.22526e-10	-1.23393	5.80857e-05	-1.22526e-10	-1.19622
133932650	rs2598265	1.23136e-07	-1.22526e-10	-1.23642	5.7803e-05	-1.22526e-10	-1.2011
133932723	rs2598266	1.22996e-07	-1.22526e-10	-1.23756	5.76698e-05	-1.22526e-10	-1.20341
133932915	rs2544176	1.22996e-07	-1.22526e-10	-1.23756	5.76698e-05	-1.22526e-10	-1.20341
133933678	rs430774	1.23443e-07	-1.22526e-10	-1.23393	5.80857e-05	-1.22526e-10	-1.19622
133934197	rs1450890	7.58163e-08	-0.476521	-1.24488	3.22221e-05	-0.53785	-1.24764
133934286	rs410853	1.23524e-07	-1.22526e-10	-1.23328	5.81577e-05	-1.22526e-10	-1.19499
133936251	rs11770521	2.91797e-08	-1.65577	-1.02047	1.36335e-05	-1.57897	-1.06664
133936497	rs426968	1.23069e-07	-1.22526e-10	-1.23697	5.77394e-05	-1.22526e-10	-1.2022
133936924	rs2544177	1.23213e-07	-1.22526e-10	-1.2358	5.78752e-05	-1.22526e-10	-1.19986
133936956	rs2598267	1.23365e-07	-1.22526e-10	-1.23457	5.80146e-05	-1.22526e-10	-1.19745
```
