## Supplementary material for "Characterization of shared and ancestry-specific signals driving complex traits using multi-ancestry fine-mapping": susiex_nc3.cs80.summary

```
# chr7:132628127-133938132
CS_ID	CS_LENGTH	CS_PURITY	MAX_PIP_SNP	BP	REF_ALLELE	ALT_ALLELE	REF_FRQ	BETA	SE	-LOG10P	MAX_PIP	POST-HOC_PROB_POP1	POST-HOC_PROB_POP2
1	36	0.886906	rs28375034	132886052	A,A	G,G	0.828032,0.938492	-0.0272557,-0.0278288	0.00523953,0.0177919	6.70507,0.928901	0.043996	0.998861	0.546512
2	158	0	rs55878406	133748309	G,G	A,A	0.795229,0.590278	0.0196448,0.0181561	0.00489958,0.00869221	4.21572,1.43501	0.18567	0.711003	0.416773
```
