## Supplementary material for "Characterization of shared and ancestry-specific signals driving complex traits using multi-ancestry fine-mapping": orig_s2_snps

```
rs1424557
rs6943675
rs6967120
rs6967616
rs149783976
rs1424554
rs1424553
rs12536507
rs12533822
rs10258391
rs17168768
rs10246433
rs10228386
rs10257657
rs10228878
rs7804133
rs12532180
rs17168771
rs36016356
rs573098428
rs73157092
rs13438539
rs143378134
rs6467694
rs7797223
rs12536640
rs12536604
rs12531447
rs34636077
rs67684214
rs13247260
rs77128879
rs28578872
rs11489680
rs2278098
rs61540534
rs10225367
rs142533557
rs3735028
rs6962563
rs117880062
rs35736030
rs1424572
rs12670040
rs148026903
rs1364495
rs73157096
rs1364494
rs1364493
rs2113550
rs75029751
rs116965173
rs7808459
rs1424569
rs17494770
rs6944132
rs17494846
rs7782904
rs11971334
rs10242108
rs7777727
rs62485227
rs10954567
rs6969811
rs117629225
rs12539738
rs13244595
rs118074269
rs12540313
rs4475425
rs73158705
rs7458912
rs12537962
rs184334560
rs17495182
rs1424386
rs2350779
rs73158708
rs62485228
rs62485229
rs10228048
rs146362174
rs12707333
rs2278071
rs12537142
rs12535371
rs7457321
rs74390767
rs145798929
rs17495548
rs117312099
rs10488598
rs6963819
rs1364403
rs10488599
rs75711801
rs1424387
rs17495783
rs11976272
rs12707334
rs2350780
rs117959027
rs13246516
rs7810473
rs7811061
rs6945230
rs6945736
rs2350781
rs7799307
rs1364404
rs17411478
rs960677
rs35458626
rs17496259
rs17411561
rs55816133
rs17496363
rs73158724
rs34777519
rs17496543
rs17496575
rs13224113
rs10488600
rs13235468
rs35850868
rs73158732
rs17496844
rs62485234
rs10243944
rs12532092
rs12532094
rs1364405
rs1364406
rs149469175
rs145633279
rs17496997
rs1364407
rs12536267
rs12536293
rs12536315
rs12536341
rs62485236
rs17497143
rs1364408
rs12533847
rs1364409
rs62485237
rs62485238
rs17497261
rs73158738
rs62485239
rs62485240
rs17412549
rs7789847
rs7790583
rs62485241
rs62485242
rs147146551
rs978437
rs17497337
rs17497363
rs62485243
rs73158742
rs73158743
rs62485244
rs62485245
rs62485246
rs62485247
rs62485248
rs6947206
rs55828513
rs10447876
rs10447878
rs10447879
rs10447880
rs77144470
rs4629799
rs55895689
rs185662453
rs7792449
rs10267979
rs11981061
rs62485252
rs11982108
rs62485254
rs7806357
rs76500747
rs17412764
rs17412792
rs1469179
rs11765746
rs36210735
rs7782965
rs7800170
rs17168815
rs117758348
rs73158749
rs12539659
rs58394792
rs17168817
rs73158750
rs117825778
rs17168819
rs116999420
rs6467695
rs6467696
rs10225215
rs1455858
rs1424543
rs74462926
rs1378647
rs1111418
rs191731454
rs148479562
rs1378646
rs1378645
rs28529003
rs6960707
rs112206296
rs117420092
rs1158586
rs117958524
rs1424546
rs62485257
rs139117707
rs147025916
rs138090564
rs6943656
rs1455857
rs2350782
rs2350783
rs1824024
rs142425580
rs62485258
rs6952499
rs6952264
rs12155015
rs324575
rs76771628
rs324576
7:136648274_G_A
7:136648274_G_T
rs324579
rs324580
rs324581
rs324582
rs324584
rs324585
rs324586
rs324587
rs324588
rs324589
rs324590
rs17498745
rs324591
rs324592
rs324593
rs324594
rs150356259
rs324595
rs324596
rs6960587
rs324611
rs324612
rs2061174
rs2113545
rs324613
rs324614
rs146350491
rs324615
rs324616
rs2216860
rs77093757
rs7808355
rs7809341
rs324617
rs324618
rs324619
rs324620
rs324622
rs324623
rs140533738
rs324624
rs324625
rs324626
rs324627
rs7807871
rs190646382
rs324628
rs144688495
rs7799047
rs1455860
rs324630
rs1549330
rs12707340
rs2350786
rs7785096
rs62487063
rs324631
rs117772287
rs324632
rs6948054
rs73158771
rs324633
rs17414604
rs17168865
rs17168866
rs324635
rs17168868
rs1035609
rs324637
rs420817
rs421325
rs117928810
rs324639
rs324640
rs10488602
rs140980960
rs7357341
rs324642
rs324643
rs324644
rs140046555
rs324645
rs4341110
rs17499892
rs324647
rs324648
rs324649
rs324650
rs62487065
rs6963577
rs1424547
rs75949940
rs142729400
rs324651
7:136699380_G_C
rs146328962
rs60372903
rs8191992
rs8191993
rs6962027
rs11984039
rs62487067
rs6967953
rs17500423
rs142122184
7:136705151_A_G
rs62487068
rs117869135
rs139710436
rs78897276
rs7780181
rs117575418
rs17506733
rs324654
rs10246819
rs10954568
rs10235284
rs11762896
rs138406417
rs17506824
rs1424548
rs1424549
rs67532040
rs75484829
rs62487070
rs62487071
rs11971309
rs17506977
rs324655
rs324656
rs324657
rs117746341
rs62487072
rs324658
rs7779506
rs7779921
rs7779999
rs116841894
rs147023411
rs11982015
rs10954569
rs324659
rs75583967
rs148672262
rs139071411
rs145405513
rs12540615
rs151274343
rs11971236
rs73447194
rs34084423
rs6978427
rs324661
rs74580742
rs6960754
rs324662
rs145479433
rs1991115
rs13221430
rs34907276
rs324664
rs138055863
rs324665
rs145981269
rs79699825
rs11980566
rs116916562
rs12113365
rs324666
rs35536027
rs117286160
rs17168910
rs62487074
rs324667
rs62487075
rs17507588
rs444116
rs391952
rs118125061
rs78749287
rs79724467
rs324668
rs141082905
rs324669
rs324670
rs324671
rs17168911
rs324672
rs16874896
rs324673
rs324674
rs73449114
rs324675
rs75581732
rs116957750
rs151221682
rs74585430
rs324676
rs324677
rs76997065
rs324678
rs17168914
rs75924260
rs17168918
rs76873459
rs324679
rs79254063
rs324680
rs75346254
rs182047408
rs117411159
rs116372302
rs324681
rs12532458
rs11977730
rs324561
rs324562
rs201937794
rs324563
rs59944674
rs58410439
rs79140211
rs324564
rs1455859
rs12534003
rs118140266
rs77695586
rs1593207
rs324565
rs73160470
rs6972040
rs146633559
rs73449125
rs1902281
rs73449127
rs78201820
rs75643597
rs117590333
rs117199368
rs115779603
rs10954570
rs77571733
rs66783151
rs78981487
rs78915755
rs75876777
rs55665549
rs55684007
rs76501630
rs61245367
rs150442179
rs138186325
rs2161860
rs62487079
rs324567
rs139492242
rs12673281
rs146173397
rs144011677
rs324568
rs1378648
rs80316389
rs324569
rs324570
rs140866127
rs11971576
rs11771501
rs12111770
rs324571
rs324572
rs73449137
rs184086334
rs78979493
rs1834165
rs117851547
rs918974
rs144395612
rs28562122
rs77787560
rs1345934
rs67870824
rs1834167
rs6467698
rs75919282
rs11773454
rs79574641
rs78188143
rs73727803
rs78238352
rs67526215
rs77891427
rs1424545
rs1834168
rs118032855
rs67888910
rs10242429
rs11761344
rs10215757
rs10215396
rs73449145
rs10081199
rs10081306
rs117247558
rs73727805
rs145701186
rs10270820
rs74877491
rs145196206
rs75141226
rs112393014
rs73449156
rs111977588
rs7798221
rs144489029
rs146615240
rs150229926
rs7786084
rs7786241
rs28810425
rs28590034
rs73727808
rs7792052
rs12674354
rs7796601
rs77369486
rs7779968
rs58899571
rs118057761
rs16874907
rs116912525
rs10260814
rs10954573
rs2113886
rs76640618
rs10236411
rs1972683
rs1035688
rs1964318
rs76497180
rs1035686
rs10244436
rs10273993
rs10274449
rs12539396
rs1425074
rs28452179
rs1425073
rs4732241
rs11560399
rs72611529
rs1364717
rs4391352
rs1425072
rs79068552
rs7793805
rs7810614
rs7793972
rs117848279
rs1582676
rs35738806
rs1477525
rs1364716
rs1477524
rs1477523
rs76459234
rs150022820
rs57126425
rs17417816
rs72611531
rs55707128
rs117860982
rs10230065
rs17168934
rs79566339
rs1981914
rs1425071
rs6467699
rs144748937
rs79499057
rs17417920
rs73450814
rs73450817
rs10254754
rs1425070
rs4732242
rs11978828
rs10258872
rs6965672
rs1425083
rs1425082
rs1425081
rs1425080
rs115201615
rs17430785
rs17168941
rs17168942
rs17168943
rs1425079
rs2113888
rs1593302
rs117036088
rs10808290
rs11982570
rs117675089
rs6975389
rs6955370
rs62487083
rs35695483
rs4090714
rs148205776
rs1364719
rs116866108
rs117196245
rs150447147
rs62487084
rs78693156
rs7781663
rs35825323
rs7802795
rs7803048
rs7804134
rs1725036
rs1880792
rs1425078
rs1425077
rs1425076
rs1425075
rs1593301
rs1593300
rs1593299
rs35655262
rs1593298
rs1593297
rs75439688
rs832954
rs72611532
rs75390057
rs832953
rs832952
rs832951
rs79120302
rs138182932
rs143220205
rs35119148
rs832950
rs832949
rs148295026
rs832948
rs17168947
rs832972
rs832971
rs12707345
rs832970
rs832969
rs832968
rs117616459
rs832967
rs832966
rs67751562
rs832965
rs706552
rs17168958
rs117994998
rs36110794
rs7794481
rs1647752
rs1647751
rs1725014
rs1647750
rs1725016
rs118054567
rs832998
rs74880101
rs832997
rs13244755
rs832995
rs10488605
rs832993
rs143110429
rs832992
rs139894011
rs1405234
rs832991
rs832990
rs832989
rs75140969
rs11971038
rs832988
rs118107055
rs832987
rs832986
rs1364718
rs62487088
rs73450859
rs832964
rs832963
rs832962
rs11980336
rs66709830
rs832960
rs79840816
rs4338046
rs66483613
rs6971259
rs33914231
rs832959
rs832958
rs833013
rs138557158
rs140117310
rs7787277
rs833012
rs1725004
rs833011
rs77151195
rs833010
rs833009
rs706553
rs72611533
rs833008
rs706555
rs706556
rs10264746
rs144016858
rs833005
rs833004
rs78682788
rs117692542
rs12539315
rs833003
rs833002
rs78921590
rs833001
rs833000
rs80124696
rs117794199
rs192478638
rs833023
rs76432180
rs2042588
rs17510640
rs11760935
rs833022
rs62487091
rs62487092
rs200131685
rs117484419
rs201957530
rs199501233
rs181219564
rs200107725
rs116890715
rs833018
rs2059450
rs79502418
rs833017
rs117699103
rs34212606
rs833016
rs111637631
rs833015
rs833014
rs1647730
rs76096371
rs12666004
rs62487098
rs832981
rs832980
rs62487099
rs11980852
rs832979
rs11981607
rs6467700
rs74467487
rs832976
rs11765797
rs118047789
rs117350824
rs77514279
rs73162481
rs13243562
rs832984
rs78696399
rs73162483
rs79876785
rs137885294
rs832983
rs181357233
rs4732247
rs139870019
rs12154638
rs67323673
rs34624085
rs1725021
rs1725022
rs116972559
rs75351778
rs11773575
rs10954575
rs190383509
rs2693652
rs35837497
rs75142135
rs12538395
rs34396191
rs74326718
rs67726386
rs832974
rs832973
rs844275
rs147558837
rs147114093
rs35315976
rs117251165
rs12538185
rs117733210
rs117031566
rs2017578
rs1579354
rs6975947
rs78740248
rs17168983
rs13221814
rs1593296
rs1593294
rs72611534
rs33923356
rs10228861
rs1376610
rs1376611
rs17603400
rs73452923
rs142719569
rs6970141
rs17168987
rs12668115
rs11505752
rs62487101
rs78464810
rs10256915
rs1839780
rs10954576
rs6956523
rs10954577
rs17168990
rs11561959
rs1451528
rs17168991
rs17168993
rs138041517
rs10488606
rs727184
rs727185
rs28489068
rs17168999
rs10488607
rs721239
rs143709564
rs116953599
rs322295
rs117769054
rs322294
rs72611535
rs13242861
rs117640371
rs891588
rs891587
rs891586
rs144487135
rs4142090
rs864428
rs117940019
rs72611536
rs4732250
rs111342824
rs11772540
rs62487105
rs116903398
rs111963631
rs322301
rs13229687
rs75827317
rs11763248
rs34744645
rs322298
rs79918986
rs1367596
rs17133397
rs11772240
rs56280054
rs12111796
rs4732251
rs17169007
rs322323
rs10435425
rs322319
rs322317
rs150486827
rs322316
rs7797731
rs10435428
rs322315
rs76935602
rs17169015
rs17169016
rs16874924
rs1880788
rs322313
rs225137
rs167718
rs72611537
rs35298418
rs322311
rs322310
rs322309
rs117005738
rs72611538
rs57537216
rs56926299
rs145484105
rs322306
rs322305
rs11764598
rs112786750
rs77201625
rs833388
rs78086971
rs55862641
rs17169018
rs322236
rs117535511
rs322237
rs322238
rs322239
rs322240
rs10264510
rs72611539
rs322245
rs322246
rs72611540
rs181076697
rs72611541
rs17169022
rs72611542
rs75332769
rs77898822
rs13246065
rs74936821
rs188915
rs117112690
rs61525640
rs62487108
rs74586609
rs76198054
rs1880791
rs1882066
rs1880790
rs6970674
rs17169031
rs9969157
rs17169033
rs7782295
rs17169038
rs3959914
rs3959915
rs6467703
rs11765480
rs137900432
rs76370532
rs78428127
rs17169047
rs322256
rs322257
rs74465323
rs17169050
rs10247519
rs10248429
rs1835534
rs73728260
rs6950835
rs12671280
rs1367590
rs919581
rs56027748
rs60901799
rs10268741
rs75613360
rs147257527
rs6961948
rs16874934
rs6972523
rs16874937
rs10262764
rs17169062
rs6977819
rs6977749
rs6943993
rs77925462
rs55808866
rs76644782
rs58439678
rs1473355
rs116940505
rs17169064
rs13245564
rs322349
rs13245911
rs1731954
rs12666148
rs322348
rs322347
rs322346
rs322345
rs149904624
rs58644717
rs2882589
rs322343
rs77869881
rs73452984
rs322341
rs322340
rs322339
rs73452985
rs322338
rs322337
rs322336
rs78038519
rs147767078
rs141062251
rs78813592
rs322335
rs10238974
rs1616000
rs322334
rs12668246
rs2242045
rs322332
rs10251438
rs12535439
rs322331
rs56701854
rs10256297
rs74299047
rs12674065
rs2290268
rs10268599
rs1431095
rs10250267
rs10255150
rs10233933
rs10282363
rs1431093
rs1431091
rs1431090
rs10241448
rs10227966
rs10271620
rs73165715
rs7807025
rs13228711
rs322329
rs28507322
rs67907798
rs13240024
rs320715
rs161093
rs320716
rs76526947
rs320719
rs320720
rs142083594
rs320721
rs78708936
rs320722
rs320723
rs320725
rs76825787
rs320726
rs321198
rs161335
rs6955790
rs321199
rs161094
rs161095
rs321200
rs320682
rs76979124
rs320683
rs320684
rs320686
rs192935
rs161340
rs178612
rs320687
rs111317532
rs320688
rs320689
rs320690
rs320691
rs161341
rs161342
rs320692
rs320693
rs167668
rs320694
rs67715298
rs11972876
rs192936
rs1367593
rs725838
rs161344
rs161345
rs320695
rs62487113
rs320696
rs10954579
rs1594450
rs117644077
rs161346
rs320697
rs320700
rs320701
rs320703
rs320704
rs1431098
rs320705
rs161336
rs161337
rs320706
rs320707
rs161338
rs320708
rs320709
rs117129412
rs161339
rs7807803
rs320713
rs320714
rs1669018
rs1669019
rs1731934
rs2599357
rs2599358
rs4571681
rs1647172
rs2161879
rs7782162
rs7804988
rs1669020
rs74382036
rs11983272
rs1647173
rs11976623
rs1669022
rs1731952
rs1584663
rs34911885
rs11771579
rs76244705
rs56361933
rs1647175
rs34997884
rs12534625
rs13234894
rs2351136
rs1669025
rs1647176
rs146240708
rs321187
rs1669026
rs983708
rs7785663
rs4518583
rs4613918
rs4283969
rs2351137
rs2351138
rs4728408
rs17169116
rs4732253
rs728054
rs728055
rs2278829
rs13230189
rs117317993
rs7779548
rs78533664
rs1376607
rs1376608
rs3735026
rs3735025
rs1731951
rs117352289
rs10954580
rs11766321
rs12540417
rs140415130
rs12538697
rs13236574
rs13222414
rs139415167
rs17529963
rs17530005
rs17169125
rs16874961
rs1647181
rs321188
rs7792568
rs2278101
rs1451526
rs1731947
rs142305422
rs2241443
rs7776538
rs140881267
rs12530512
rs980796
rs1376609
rs11760855
rs117800896
rs76342357
rs17169136
rs1156142
rs1156143
rs10224080
rs4728409
rs1863037
rs17169137
rs145269601
rs7800454
rs2278102
rs11771790
rs11771895
rs1647183
rs1647184
rs2351139
rs12670144
rs1559544
rs4732254
rs7384613
rs142141250
rs113140050
rs2882591
rs4732255
rs1731968
rs2113580
rs2113581
rs1559540
rs1559541
rs1559542
rs1559543
rs10808291
rs10808292
rs1731976
rs1016832
rs10253968
rs17534641
rs56411254
rs17169155
rs12535157
rs1647193
rs112975259
rs17169160
rs143229749
rs12535976
rs17169163
rs10954581
rs12539348
rs10274056
rs10274468
rs10258843
rs146496471
rs10229608
rs142615252
rs61633898
rs199750214
rs111747198
rs142565901
rs111253664
rs199934522
rs199609762
rs57288316
rs113700601
rs73459152
rs12707357
rs4728412
rs918892
rs6943070
rs150513388
rs28367883
rs28493510
rs73459162
rs56941479
rs62487736
rs57992794
rs1731907
rs28637057
rs6968489
rs6948529
rs6949081
rs17169174
rs56410205
rs1618183
rs2011937
rs57201647
rs10234672
rs4728413
rs58062043
rs4728414
rs4728415
rs4728416
rs6960130
rs17169175
rs1528103
rs1528102
rs73459179
rs1731910
rs113172336
rs10228240
rs10244101
rs10268638
rs79931145
rs1035617
rs61023377
rs73459194
rs73459195
rs1731913
rs1882065
rs112672606
rs113032875
rs12531044
rs73443759
rs997487
rs997176
rs997488
rs59658886
rs17169179
rs11980106
rs10488608
rs10488609
rs2288144
rs2288145
rs2288146
rs1918837
rs2030968
rs2030969
rs2030970
rs2113578
rs79358859
rs2113579
rs28687532
rs28678824
rs28602983
rs12155075
rs1918838
rs1918839
rs2059384
rs2059385
rs12707359
rs28670044
rs7804771
rs10233122
rs116991132
rs149058503
rs77869291
rs1528104
rs7793852
rs1161937
rs975965
rs4728417
rs4728418
rs2351385
rs1406089
rs2351386
rs1406090
rs7778326
rs7778455
rs7797211
rs7778621
rs79581613
rs75520742
rs7792957
rs139194869
rs1918840
rs1918841
rs77657641
rs62490461
rs116429355
rs117514127
rs7800431
rs34366399
rs34837511
rs117930248
rs6958453
rs34384461
rs35494361
rs6963610
rs35217200
rs13247935
rs10223988
rs2293545
rs1528096
rs1528097
rs1528098
rs71541352
rs35381443
rs35172470
rs79176474
rs148747163
rs2293546
rs73730628
rs149277787
rs78039529
rs6467704
rs75592028
rs57998109
rs10250999
rs10235650
rs78668568
rs76835711
rs77792262
rs76650527
rs35080869
rs34395849
rs7779526
rs12707360
rs78278617
rs76299602
rs75141897
rs35366641
rs10276002
rs140539950
rs28434741
rs6950770
rs74562612
rs75274833
rs10480523
rs67112765
rs117484175
rs10257221
rs6467708
rs79979646
rs77457601
rs117199027
rs145311766
rs10236626
rs4732260
rs79288175
rs78004029
rs35470018
rs78699699
rs13242243
rs78648840
rs7781327
rs7800321
rs7781490
rs76095330
rs6957428
rs78314399
rs10277999
rs10480524
rs75685752
rs75149043
rs148840192
rs75723945
rs77953737
rs75095338
rs10249241
rs139552038
rs13437885
rs28690097
rs4412317
rs75956322
rs10261618
rs79355316
rs6467709
rs142812373
rs6467710
rs28521198
rs28653652
rs3857867
rs1358447
rs883222
rs1358446
rs10260210
rs1358445
rs2293549
rs2293548
rs2293547
rs28401380
rs79898820
rs28758372
rs28711988
rs76746384
rs79024002
rs78612597
rs6963894
rs6946246
rs6964439
rs6964340
rs6964837
rs73449424
rs74819285
rs80291769
rs834094
rs834093
rs834092
rs834091
rs1997033
rs1097033
rs834090
rs117203329
rs834089
rs1728476
rs834088
rs6945142
rs6945473
rs10252668
rs834087
rs59024585
rs75391562
rs76098077
rs834086
rs834085
rs967592
rs73449434
rs10264172
rs834084
rs834083
rs78783484
rs834082
rs834081
rs834079
rs834078
rs834077
rs834076
rs834075
rs10233537
rs834074
rs834073
rs834071
rs10281244
rs834070
rs834069
rs834068
rs10238276
rs834067
rs834066
rs77153929
rs76964687
rs73449444
rs28736349
rs76092049
rs10246829
rs10246952
rs10279489
rs1646364
rs1646366
rs73451467
rs10229086
rs11978861
rs77189881
rs834062
rs10081252
rs834061
rs17169237
rs864434
rs10238305
rs834060
rs834059
rs148585129
rs78220654
rs116960080
rs10246490
rs865021
rs75602706
rs834058
rs10232182
rs834057
rs834056
rs13229274
rs834055
rs834054
rs834053
rs834052
rs834051
rs1728443
rs1728442
rs1728441
rs1646371
rs61757213
rs1646372
rs1646373
rs2692003
rs1646374
rs1723123
rs1723122
rs1525049
rs1646375
rs1646376
rs1646377
rs1646378
rs28755996
rs1525048
rs1525047
rs1614024
rs1525046
rs2692008
rs2692007
rs2692006
rs1615692
rs28572056
rs1723120
rs1723119
rs1646379
rs1646380
rs111830044
rs140030314
rs73453511
rs146770991
rs77272269
rs73453514
rs114556386
rs114959691
rs17169262
rs77769609
rs73728712
rs73728713
rs2550981
rs2692002
rs117854651
rs1646381
rs1646382
rs1728491
rs1646383
rs140814417
rs1723109
rs1723108
rs1646384
rs1646385
rs1646386
rs1646387
rs1646388
rs1646389
rs1646390
rs1525045
rs1525044
rs1525043
rs1723107
rs1646393
rs1723106
rs111964424
rs2550979
rs2550978
rs2692001
rs2550977
rs1364367
rs1728494
rs1723103
rs1646397
rs1728495
rs1728496
rs10260089
rs1723102
rs1723101
rs1728497
rs1728498
rs1723100
rs10260958
rs10234462
rs1723099
rs1723098
rs10264413
rs1646398
rs1628676
rs1629172
rs1632142
rs10268521
rs138303182
rs1646399
rs1723096
rs187395348
rs1723095
rs10242747
rs1723094
rs1723093
rs10273321
rs1723092
rs1646400
rs1723091
rs1723090
rs1646401
rs1723089
rs1723088
rs10277872
rs1646402
rs1723087
rs1723086
rs58048755
rs10255388
rs10242081
rs10255937
rs2691999
rs10242488
rs10226970
rs142061109
rs10237704
rs1728453
rs10267688
rs1627230
rs1723085
rs73728732
rs1728452
rs1646403
rs57226761
rs1728451
rs1728450
rs10280229
rs834447
rs17169284
rs834446
rs863082
rs834445
rs834444
rs3823545
rs834443
rs78618253
rs147011481
rs834442
rs834441
rs3800605
rs3800606
rs834439
rs6969227
rs6969358
rs834438
rs6949210
rs3823547
rs834437
rs6949568
rs28451058
rs834436
rs834435
rs17169298
rs834433
rs834432
rs834431
rs10226880
rs834100
rs834099
rs73453579
rs17262773
rs706558
rs17169313
rs834095
rs73453584
rs10274702
rs10245413
rs697596
rs17169321
rs706560
rs3800609
rs706561
rs3800610
rs706562
rs17169324
rs3800611
rs28683654
rs73453598
rs62490468
rs706567
rs706568
rs10271043
rs62490469
rs10274366
rs3823549
rs73455308
rs706578
rs143831296
rs117234403
rs73455324
rs75566162
rs75654375
rs73152508
rs860640
rs183320241
rs73461023
rs58503212
rs834425
rs58245080
rs59626548
rs28787723
rs7788632
rs11982810
rs73461041
rs3778784
rs3778785
rs3778786
rs3778787
rs3778788
rs3778789
rs11971016
rs11971088
rs73461053
rs73461054
rs6467712
rs148676973
rs6947756
rs59811187
rs200816697
rs149726717
rs10275097
rs73461063
rs6979919
rs74390875
rs7797692
rs2037677
rs11971888
rs7803200
rs3800616
rs3800617
rs73444503
rs73444506
rs36002118
rs3800618
rs6467713
rs7786978
rs56203088
rs7787201
rs28713573
rs11975858
rs11978263
rs7801047
rs28509418
rs10155936
rs10155828
rs10155832
rs270891
rs10156042
rs7806701
rs7806721
rs7789901
rs28625107
rs10156007
rs6946901
rs6946782
rs6947070
rs58551805
rs56704414
rs10273400
rs6957431
rs59189421
rs12670067
rs57306865
rs59893286
rs60179999
7:137339152_G_A
rs146159043
rs6973534
rs60180583
rs76980225
rs79417000
rs6948268
rs10255234
rs113874915
rs3800619
rs3800620
rs3823550
rs10267021
rs13438479
rs57826418
rs3778791
rs10216163
rs149905230
rs10276318
rs10235991
rs59473559
rs10235994
rs3778792
rs3778793
rs3778794
rs80239009
rs116868777
rs3800621
rs270905
rs56755769
rs1424367
rs35323708
rs78244317
rs144060767
rs60053545
rs270904
rs73730089
rs199655606
rs73730092
rs79480898
rs270903
rs270902
rs270901
rs145079424
rs1424368
rs270900
rs1622443
rs1723069
rs270899
rs73730095
rs270898
rs73730098
rs10268869
rs79937540
rs10269622
rs10270098
rs10273283
rs73731004
rs28735762
rs28633970
rs1424369
rs112558836
rs270897
rs138082493
rs7458662
rs7459099
rs61140981
rs10248705
rs117393713
rs270896
rs79087765
rs270895
rs270894
rs270893
rs191418321
rs139058618
rs1019583
rs142306631
rs3778797
rs6948537
rs3778798
rs56076414
rs61757580
rs3800624
rs77095172
rs3800625
rs3800626
rs3800627
rs4728420
rs17179653
rs6976725
rs77586845
rs58813961
rs1834143
rs181922206
rs7457119
rs78509225
rs3778799
rs147259663
rs4732263
rs77753738
rs10227387
rs76605148
rs2882781
rs12707364
rs60207538
rs3800628
rs3800629
rs3823551
rs139938983
rs143356990
rs2113428
rs3778801
rs73460667
rs6947666
rs6971978
rs4732264
rs77667791
rs12707367
rs1424370
rs1424371
rs58290352
rs3800630
rs1991084
rs7806658
rs7806810
rs28419330
rs12056089
rs80051425
rs12707372
rs3823552
rs73152517
rs3800631
rs3800632
rs3800633
rs34269856
rs3800634
rs149507741
rs80250791
rs3800636
rs3778802
rs151323185
rs3800637
rs3800638
rs10234581
rs149873686
rs34025316
rs33916081
rs13234743
rs73460689
rs57957290
rs55953418
rs78166890
rs10262883
rs10263086
rs3778803
rs3778804
rs3778805
rs73152520
rs73152521
rs3800639
rs1424372
rs6947733
rs10257746
rs7803175
rs4366029
rs1364396
rs3800640
rs10269716
rs10240406
rs6467715
rs7806517
rs34823797
rs57538683
rs3800642
rs3800643
rs7779850
rs35383906
rs3800644
rs148150946
rs3800645
rs9784934
rs7795269
rs7795441
rs1345918
rs3800648
rs3800649
rs2059320
rs6957797
rs1025085
rs1025086
rs1025087
rs1559489
rs10215033
rs117910633
rs4329223
rs2113425
rs59236934
rs7811169
rs1547995
rs79889114
rs17169427
rs13235392
rs6947142
rs3800652
rs12670558
rs76056262
rs10249007
rs6944527
rs10215980
rs35755593
rs11521066
rs11974351
rs11974293
rs7802342
rs76996652
rs58701346
rs141784611
rs3800653
rs11976083
rs11976084
rs71541365
rs56981573
rs12672736
rs3800654
rs11982601
rs192517236
rs3800656
rs117997020
rs2113426
rs76938089
rs2113427
rs75995291
rs2351856
rs7792539
rs13244637
rs57370627
rs7797147
rs112529790
rs13221354
rs13235694
rs3800659
rs76680338
rs3800660
rs6970510
rs62490509
rs3778810
rs56308190
rs10261368
rs10277480
rs3778811
rs3778812
rs10156124
rs73152535
rs3778813
rs3778815
rs3800661
rs118015191
rs61190658
rs6467717
rs140086788
rs10229376
rs2009990
rs117181764
rs1963844
rs4732267
rs78840342
rs141620546
rs3778817
rs139771773
rs77897164
rs3800662
rs3800663
rs7785642
rs6978836
rs7802987
rs62490511
rs1424365
rs10281320
rs75127001
rs2351857
rs35571756
rs79477588
rs10954585
rs12532360
rs58792104
rs10954586
rs35868402
rs60672754
rs113038285
rs958549
rs9690172
rs889867
rs889868
rs4728421
rs3800665
rs4732268
rs1559490
rs1895581
rs7792693
rs3778818
rs1559491
rs74482009
rs75309407
rs75818856
rs77973261
rs1424366
rs7790958
rs13243717
rs748260
rs79020676
rs10954587
rs73152547
rs7810652
rs3800669
rs6944671
rs10238027
rs10267736
rs3778819
rs57115507
rs12707373
rs7789508
rs7808530
rs7789830
rs7808994
rs6961920
rs6966474
rs6966888
rs6966928
rs6467720
rs60644777
rs112717664
rs142955400
rs73152550
rs2882782
rs2246546
rs3778821
rs138074985
rs73152551
rs2551366
rs889869
rs77079752
rs28721365
rs150120785
rs10254224
rs10257218
rs3823553
rs3823554
rs7796821
rs10256707
rs2617890
rs10230788
rs116879338
rs10260637
rs6974718
rs11980215
rs28892326
rs10277821
rs3800672
rs4732271
rs6978230
rs76416374
rs117136150
rs1871213
7:137531148_T_A
rs200812531
rs142433066
rs117303154
rs180733336
rs1109272
rs881505
rs1125727
rs1478534
rs6943538
rs55958814
rs12536228
rs11975719
rs1564227
rs34546964
rs11769577
rs1382397
rs7801878
rs11767922
rs12531271
rs117531595
rs1478535
rs10244571
rs9690988
rs9690995
rs12669567
rs61640672
rs2061794
rs9642083
rs10235475
rs7795163
rs4732272
rs4732273
rs6467721
rs28557384
rs7809282
rs28421417
rs10267096
rs10223970
rs1020961
rs74299062
rs9640912
rs180721040
rs57402658
rs2351858
rs10275839
rs10250405
rs769037
rs769038
rs10241560
rs6971738
rs10229562
rs10229720
rs6972144
rs6976638
rs3735015
rs3735016
rs6977828
rs73729083
rs57979055
rs9757
rs10954590
rs73729085
rs6958842
rs6959012
rs6976928
rs73729087
rs3735018
rs3735019
rs3735020
rs3735021
rs7783145
rs17169441
rs7788967
rs145537384
rs12673967
rs6980335
rs6960308
rs6960313
rs3778823
rs73729089
rs55960820
rs55868765
rs10228244
rs60050341
rs117944233
rs6963420
rs6963146
rs182595877
```
