## Supplementary material for "Characterization of shared and ancestry-specific signals driving complex traits using multi-ancestry fine-mapping": s1.afreq

```
#CHROM	ID	REF	ALT	ALT_FREQS	OBS_CT
7	rs2882494	G	A	0.0755467	1006
7	rs4351366	A	G	0.0695825	1006
7	rs140390384	C	G	0.0159046	1006
7	rs7789103	C	T	0.0695825	1006
7	rs1424557	T	G	0.913519	1006
7	rs78167443	T	A	0.0854871	1006
7	rs9656474	C	T	0.0884692	1006
7	rs74608021	G	A	0.0695825	1006
7	rs78072963	C	T	0.0854871	1006
7	rs9656475	A	C	0.0884692	1006
7	rs6943675	T	A	0.244533	1006
7	rs149252912	G	C	0.0159046	1006
7	rs1424555	C	G	0.0854871	1006
7	rs6967120	G	C	0.244533	1006
7	rs2350746	T	G	0.0854871	1006
7	rs6967616	G	A	0.33002	1006
7	rs148904799	A	G	0.0159046	1006
7	rs75452988	T	C	0.0854871	1006
7	rs1364487	C	T	0.0854871	1006
7	rs1364486	T	G	0.0854871	1006
7	rs1424554	G	A	0.244533	1006
7	rs142205662	C	A	0.0159046	1006
7	rs137856935	C	G	0.0159046	1006
7	rs142268042	T	G	0.0159046	1006
7	rs17168767	T	C	0.0159046	1006
7	rs1424553	C	T	0.0695825	1006
7	rs117910448	A	G	0.00894632	1006
7	rs12536507	T	C	0.337972	1006
7	rs12533822	G	T	0.33002	1006
7	rs78334616	C	A	0.0685885	1006
7	rs10258391	T	G	0.337972	1006
7	rs17168768	T	C	0.0705765	1006
7	rs10246433	C	T	0.33002	1006
7	rs143483116	C	T	0.0159046	1006
7	rs10228386	G	A	0.33002	1006
7	rs10257657	A	T	0.33002	1006
7	rs144591096	A	T	0.0159046	1006
7	rs10244320	T	C	0.0894632	1006
7	rs10228878	C	T	0.33002	1006
7	rs7804133	G	T	0.399602	1006
7	rs150246833	C	T	0.00994036	1006
7	rs12532180	G	A	0.157058	1006
7	rs149382022	T	C	0.0139165	1006
7	rs78681177	T	G	0.0685885	1006
7	rs79873630	C	T	0.0685885	1006
7	rs17168769	C	T	0.0159046	1006
7	rs79597196	C	G	0.0685885	1006
7	rs17168771	G	A	0.0695825	1006
7	rs75999668	G	A	0.0685885	1006
7	rs13233495	C	T	0.156064	1006
7	rs117754705	A	C	0.0685885	1006
7	rs36016356	A	C	0.33002	1006
7	rs56900669	T	C	0.0894632	1006
7	rs73157092	G	A	0.0715706	1006
7	rs13438539	A	C	0.332008	1006
7	rs143378134	G	A	0.0109344	1006
7	rs6467694	C	T	0.905567	1006
7	rs78171990	A	G	0.0685885	1006
7	rs75577797	C	T	0.0685885	1006
7	rs7797223	A	T	0.245527	1006
7	rs140686879	A	C	0.0159046	1006
7	rs1424574	A	G	0.156064	1006
7	rs149328407	T	C	0.0159046	1006
7	rs12536640	G	A	0.171968	1006
7	rs12536604	C	G	0.171968	1006
7	rs12531447	A	T	0.171968	1006
7	rs34636077	G	A	0.171968	1006
7	rs35310233	T	G	0.156064	1006
7	rs6957496	A	G	0.0974155	1006
7	rs67684214	T	C	0.181909	1006
7	rs13243456	C	T	0.156064	1006
7	rs188345101	T	C	0.0129225	1006
7	rs13247260	C	A	0.420477	1006
7	rs28578872	T	C	0.424453	1006
7	rs28385274	C	T	0.082505	1006
7	rs12536964	C	G	0.158052	1006
7	rs146000188	C	G	0.0109344	1006
7	rs62485215	A	C	0.158052	1006
7	rs11489680	A	G	0.163022	1006
7	rs12537069	G	A	0.158052	1006
7	rs2278098	G	A	0.0596421	1006
7	rs61540534	C	T	0.16501	1006
7	rs71541328	A	C	0.167992	1006
7	rs12537753	C	G	0.167992	1006
7	rs12532627	A	G	0.167992	1006
7	rs12532672	A	G	0.167992	1006
7	rs12537831	C	T	0.167992	1006
7	rs10225367	T	C	0.121272	1006
7	rs12538445	G	C	0.167992	1006
7	rs12533282	A	G	0.167992	1006
7	rs13222744	T	C	0.168986	1006
7	rs13235508	A	G	0.166998	1006
7	rs13235822	A	C	0.167992	1006
7	rs13223210	T	G	0.168986	1006
7	rs17487790	G	T	0.167992	1006
7	rs34166421	A	G	0.167992	1006
7	rs34653588	T	A	0.167992	1006
7	rs3735028	T	C	0.0596421	1006
7	rs10488595	G	A	0.166998	1006
7	rs10488596	C	T	0.166998	1006
7	rs62485218	A	G	0.167992	1006
7	rs148073689	G	C	0.0188867	1006
7	rs6962563	A	C	0.164016	1006
7	rs11763464	T	A	0.224652	1006
7	rs10954565	G	A	0.224652	1006
7	rs10954566	T	C	0.224652	1006
7	rs35736030	T	C	0.0874751	1006
7	rs1424572	T	C	0.319085	1006
7	rs10488597	T	C	0.215706	1006
7	rs34617713	C	T	0.215706	1006
7	rs13223738	A	G	0.224652	1006
7	rs17409631	A	G	0.224652	1006
7	rs13233131	T	A	0.185885	1006
7	rs12670040	G	C	0.175944	1006
7	rs79427482	C	T	0.0159046	1006
7	rs35641096	G	A	0.184891	1006
7	rs17409769	C	T	0.175944	1006
7	rs71541330	C	A	0.175944	1006
7	rs11771119	T	C	0.184891	1006
7	rs78399881	G	A	0.027833	1006
7	rs79445753	T	C	0.027833	1006
7	rs17494540	T	C	0.172962	1006
7	rs17494589	G	A	0.172962	1006
7	rs12530999	A	C	0.172962	1006
7	rs148026903	C	T	0.0129225	1006
7	rs1364495	T	A	0.197813	1006
7	rs73157096	C	T	0.0924453	1006
7	rs1364494	C	G	0.292247	1006
7	rs1364493	G	T	0.0874751	1006
7	rs36007709	C	T	0.172962	1006
7	rs13230245	C	T	0.172962	1006
7	rs2113550	A	G	0.338966	1006
7	rs62485222	G	A	0.171968	1006
7	rs117807411	G	A	0.00894632	1006
7	rs62485223	T	C	0.171968	1006
7	rs113515545	C	A	0.028827	1006
7	rs77955609	C	G	0.180915	1006
7	rs7808459	T	G	0.197813	1006
7	rs79192917	T	C	0.127237	1006
7	rs1424569	T	C	0.508946	1006
7	rs62485226	A	G	0.028827	1006
7	rs17494770	T	A	0.157058	1006
7	rs6944132	T	A	0.693837	1006
7	rs17494846	A	G	0.296223	1006
7	rs7782904	T	A	0.239563	1006
7	rs11971334	C	A	0.32505	1006
7	rs10242108	T	C	0.614314	1006
7	rs7777727	G	C	0.302187	1006
7	rs62485227	G	T	0.0377734	1006
7	rs1364492	C	T	0.11332	1006
7	rs10954567	A	T	0.338966	1006
7	rs6969811	T	C	0.157058	1006
7	rs6950254	A	G	0.11332	1006
7	rs118180402	G	A	0.0129225	1006
7	rs12539738	G	C	0.340954	1006
7	rs13244595	G	A	0.340954	1006
7	rs12540313	C	T	0.338966	1006
7	rs4475425	G	A	0.271372	1006
7	rs73158705	A	G	0.172962	1006
7	rs76157190	A	G	0.0337972	1006
7	rs889934	C	T	0.11332	1006
7	rs7458912	A	T	0.346918	1006
7	rs12537962	A	G	0.346918	1006
7	rs17495182	T	C	0.343936	1006
7	rs1424386	G	A	0.666998	1006
7	rs2350779	A	T	0.167992	1006
7	rs77158787	T	C	0.00596421	1006
7	rs73158708	A	C	0.335984	1006
7	rs62485228	T	A	0.340954	1006
7	rs62485229	C	T	0.340954	1006
7	rs139004447	T	C	0.00994036	1006
7	rs10228048	G	T	0.269384	1006
7	rs12707333	C	T	0.340954	1006
7	rs2278071	T	C	0.341948	1006
7	rs12537142	A	C	0.345924	1006
7	rs12535371	T	C	0.34493	1006
7	rs7457321	T	A	0.340954	1006
7	rs1364402	T	C	0.11332	1006
7	rs17495548	T	C	0.343936	1006
7	rs10488598	T	C	0.343936	1006
7	rs6963819	G	A	0.685885	1006
7	rs139771639	T	C	0.0168986	1006
7	rs1364403	T	C	0.748509	1006
7	rs10488599	C	T	0.15507	1006
7	rs145253612	T	C	0.0139165	1006
7	rs1424387	G	C	0.341948	1006
7	rs17495783	T	C	0.340954	1006
7	rs11976272	C	T	0.340954	1006
7	rs12707334	C	T	0.343936	1006
7	rs2350780	G	A	0.681909	1006
7	rs117959027	T	G	0.0477137	1006
7	rs13246516	C	T	0.340954	1006
7	rs193142331	A	G	0.0119284	1006
7	rs183528139	T	C	0.00894632	1006
7	rs7810473	A	G	0.460239	1006
7	rs7811061	G	A	0.341948	1006
7	rs35217852	G	T	0.0526839	1006
7	rs6945230	C	T	0.667992	1006
7	rs10267949	C	T	0.0526839	1006
7	rs6945736	C	G	0.270378	1006
7	rs2350781	A	G	0.343936	1006
7	rs7799307	T	G	0.346918	1006
7	rs10271808	C	T	0.0526839	1006
7	rs1364404	C	T	0.34493	1006
7	rs17168796	C	T	0.0526839	1006
7	rs10250438	A	G	0.0526839	1006
7	rs17411478	C	T	0.340954	1006
7	rs960677	A	G	0.286282	1006
7	rs35458626	G	A	0.340954	1006
7	rs17496259	G	A	0.341948	1006
7	rs17411561	T	C	0.341948	1006
7	rs55816133	A	G	0.341948	1006
7	rs17133376	C	A	0.0526839	1006
7	rs17496363	T	A	0.340954	1006
7	rs116924286	G	A	0.0337972	1006
7	rs10266430	G	A	0.0526839	1006
7	rs13233064	G	A	0.0526839	1006
7	rs73158724	G	T	0.15507	1006
7	rs34777519	T	C	0.342942	1006
7	rs17496543	C	T	0.342942	1006
7	rs73158726	G	A	0.0735586	1006
7	rs17496575	A	G	0.342942	1006
7	rs13224113	T	C	0.345924	1006
7	rs79411205	G	A	0.00994036	1006
7	rs17168799	C	T	0.11332	1006
7	rs10278959	C	T	0.11332	1006
7	rs11773196	G	A	0.0526839	1006
7	rs10488600	C	T	0.149105	1006
7	rs13235468	T	C	0.354871	1006
7	rs117943725	C	T	0.0228628	1006
7	rs35850868	G	A	0.352883	1006
7	rs73158732	A	C	0.162028	1006
7	rs17496844	T	C	0.349901	1006
7	rs62485234	G	A	0.384692	1006
7	rs10243944	T	C	0.542744	1006
7	rs111725152	T	C	0.0258449	1006
7	rs12532092	C	T	0.363817	1006
7	rs12532094	C	T	0.363817	1006
7	rs1364405	G	A	0.363817	1006
7	rs1364406	G	C	0.365805	1006
7	rs35061417	G	A	0.101392	1006
7	rs17496997	T	G	0.366799	1006
7	rs1364407	C	T	0.705765	1006
7	rs12536267	T	C	0.365805	1006
7	rs12536293	T	C	0.365805	1006
7	rs12536315	T	C	0.365805	1006
7	rs12536341	T	C	0.365805	1006
7	rs62485236	G	A	0.365805	1006
7	rs13438626	A	G	0.119284	1006
7	rs17497143	T	C	0.367793	1006
7	rs1364408	A	G	0.164016	1006
7	rs12533847	T	C	0.367793	1006
7	rs1364409	T	A	0.707753	1006
7	rs10256854	A	C	0.0526839	1006
7	rs62485237	A	G	0.367793	1006
7	rs62485238	A	G	0.367793	1006
7	rs17497261	C	T	0.367793	1006
7	rs73158738	T	C	0.364811	1006
7	rs62485239	A	G	0.364811	1006
7	rs62485240	T	C	0.367793	1006
7	rs17412549	G	A	0.367793	1006
7	rs7789847	T	C	0.367793	1006
7	rs7790583	T	C	0.366799	1006
7	rs62485241	C	T	0.366799	1006
7	rs62485242	A	G	0.366799	1006
7	rs147146551	T	C	0.0248509	1006
7	rs978437	C	T	0.707753	1006
7	rs17497337	A	G	0.366799	1006
7	rs17497363	C	T	0.366799	1006
7	rs62485243	C	T	0.366799	1006
7	rs73158742	A	G	0.177932	1006
7	rs73158743	G	T	0.177932	1006
7	rs62485244	A	G	0.365805	1006
7	rs62485245	C	T	0.365805	1006
7	rs62485246	A	G	0.365805	1006
7	rs62485247	G	A	0.365805	1006
7	rs62485248	C	A	0.365805	1006
7	rs6947206	C	G	0.54175	1006
7	rs55828513	C	T	0.365805	1006
7	rs10447876	A	G	0.365805	1006
7	rs10447878	T	C	0.365805	1006
7	rs10447879	A	G	0.373757	1006
7	rs10447880	T	C	0.366799	1006
7	rs7785738	C	A	0.173956	1006
7	rs111807445	A	G	0.0248509	1006
7	rs4629799	T	C	0.365805	1006
7	rs7791871	C	T	0.119284	1006
7	rs55895689	G	A	0.364811	1006
7	rs7792449	G	A	0.720676	1006
7	rs10267979	T	A	0.353877	1006
7	rs11981061	T	C	0.366799	1006
7	rs62485251	C	A	0.0407555	1006
7	rs62485252	G	T	0.362823	1006
7	rs11982108	T	C	0.364811	1006
7	rs62485254	T	C	0.364811	1006
7	rs7806357	C	T	0.341948	1006
7	rs10231447	A	T	0.0536779	1006
7	rs17412764	G	A	0.367793	1006
7	rs17412792	G	A	0.363817	1006
7	rs1469179	A	T	0.542744	1006
7	rs79005601	A	G	0.0347913	1006
7	rs71541331	G	T	0.116302	1006
7	rs11765746	C	G	0.0188867	1006
7	rs67514280	G	A	0.120278	1006
7	rs36210734	C	A	0.119284	1006
7	rs79416180	C	T	0.116302	1006
7	rs36210735	T	C	0.544732	1006
7	rs11767373	C	T	0.0536779	1006
7	rs7782965	T	C	0.722664	1006
7	rs7800170	C	A	0.545726	1006
7	rs17168815	G	T	0.164016	1006
7	rs10271552	T	C	0.121272	1006
7	rs142999350	C	A	0.00497018	1006
7	rs73158749	G	A	0.164016	1006
7	rs12539659	T	A	0.366799	1006
7	rs111445318	A	G	0.0258449	1006
7	rs58394792	G	A	0.177932	1006
7	rs17168817	C	T	0.0308151	1006
7	rs73158750	C	A	0.166004	1006
7	rs35345724	A	G	0.119284	1006
7	rs17168819	T	C	0.173956	1006
7	rs116999420	G	C	0.027833	1006
7	rs28509469	T	C	0.0129225	1006
7	rs6467695	G	A	0.696819	1006
7	rs6467696	G	A	0.696819	1006
7	rs10225215	C	A	0.331014	1006
7	rs1455858	T	C	0.710736	1006
7	rs1424543	G	C	0.367793	1006
7	rs1378647	G	A	0.697813	1006
7	rs1111418	T	C	0.289264	1006
7	rs138998683	C	A	0.00994036	1006
7	rs148479562	A	T	0.0208748	1006
7	rs142622553	G	A	0.0208748	1006
7	rs1378646	C	T	0.698807	1006
7	rs1378645	A	G	0.697813	1006
7	rs28529003	T	A	0.692843	1006
7	rs6960707	C	T	0.694831	1006
7	rs112206296	A	C	0.00894632	1006
7	rs1158586	G	A	0.696819	1006
7	rs1424546	A	C	0.289264	1006
7	rs62485257	A	G	0.37674	1006
7	rs139117707	A	T	0.0258449	1006
7	rs147025916	G	A	0.0178926	1006
7	rs144056798	T	C	0.0228628	1006
7	rs6943656	A	G	0.172962	1006
7	rs1455857	T	C	0.723658	1006
7	rs35012887	T	C	0.0526839	1006
7	rs17168834	C	T	0.0407555	1006
7	rs2350782	T	C	0.124254	1006
7	rs2350783	A	T	0.704771	1006
7	rs1824024	C	A	0.714712	1006
7	rs141792043	A	T	0.0129225	1006
7	rs62485258	A	G	0.372763	1006
7	rs77836919	T	A	0.0159046	1006
7	rs6952499	G	A	0.276342	1006
7	rs6952264	C	T	0.703777	1006
7	rs12155015	T	C	0.703777	1006
7	rs324575	T	C	0.939364	1006
7	rs324576	T	C	0.939364	1006
7	rs324579	G	A	0.939364	1006
7	rs324580	T	C	0.940358	1006
7	rs144894007	T	C	0.0218688	1006
7	rs78973297	C	T	0.0337972	1006
7	rs324581	G	C	0.939364	1006
7	rs324582	G	A	0.939364	1006
7	rs324584	G	A	0.940358	1006
7	rs324585	C	T	0.941352	1006
7	rs73158758	C	T	0.0656064	1006
7	rs324586	C	G	0.939364	1006
7	rs324587	T	A	0.940358	1006
7	rs324588	A	G	0.939364	1006
7	rs117244355	G	T	0.0258449	1006
7	rs324589	C	A	0.939364	1006
7	rs324590	C	T	0.93837	1006
7	rs17498745	C	A	0.342942	1006
7	rs324591	T	C	0.937376	1006
7	rs324592	C	T	0.937376	1006
7	rs324593	C	A	0.937376	1006
7	rs324594	T	C	0.213718	1006
7	rs324595	G	A	0.937376	1006
7	rs324596	A	G	0.939364	1006
7	rs6960587	T	A	0.17495	1006
7	rs324611	T	C	0.934394	1006
7	rs324612	T	C	0.940358	1006
7	rs77640264	G	A	0.0139165	1006
7	rs2061174	G	A	0.72167	1006
7	rs2113545	A	G	0.733598	1006
7	rs324613	C	T	0.93837	1006
7	rs324614	G	C	0.225646	1006
7	rs324615	A	G	0.93837	1006
7	rs324616	C	T	0.935388	1006
7	rs2216860	G	A	0.710736	1006
7	rs77093757	C	T	0.710736	1006
7	rs118021489	C	T	0.0109344	1006
7	rs7808355	A	G	0.186879	1006
7	rs7809341	G	A	0.720676	1006
7	rs324617	C	T	0.935388	1006
7	rs145818763	C	T	0.00994036	1006
7	rs324618	C	T	0.93837	1006
7	rs324619	T	C	0.937376	1006
7	rs324620	C	T	0.937376	1006
7	rs324622	A	G	0.940358	1006
7	rs324623	T	G	0.940358	1006
7	rs140533738	G	A	0.0397614	1006
7	rs324624	A	G	0.935388	1006
7	rs324625	C	T	0.937376	1006
7	rs324626	G	C	0.167992	1006
7	rs324627	G	A	0.937376	1006
7	rs7807871	T	A	0.765408	1006
7	rs190646382	G	C	0.0119284	1006
7	rs324628	A	G	0.941352	1006
7	rs12707339	T	C	0.184891	1006
7	rs7799047	G	C	0.73161	1006
7	rs1455860	A	G	0.766402	1006
7	rs78972557	C	T	0.0377734	1006
7	rs324630	C	T	0.936382	1006
7	rs34908748	T	C	0.129225	1006
7	rs1549330	G	C	0.765408	1006
7	rs60161367	T	C	0.0457256	1006
7	rs12707340	C	T	0.765408	1006
7	rs2350786	A	G	0.771372	1006
7	rs36210736	T	C	0.0457256	1006
7	rs7785096	T	C	0.770378	1006
7	rs62487063	C	G	0.357853	1006
7	rs324631	A	C	0.939364	1006
7	rs117772287	C	G	0.0437376	1006
7	rs324632	C	T	0.93837	1006
7	rs6948054	A	G	0.725646	1006
7	rs56118357	T	A	0.0765408	1006
7	rs73158771	T	C	0.177932	1006
7	rs324633	A	G	0.213718	1006
7	rs17414604	C	T	0.361829	1006
7	rs17168865	T	C	0.0407555	1006
7	rs17168866	C	T	0.0208748	1006
7	rs324634	G	T	0.129225	1006
7	rs324635	C	A	0.524851	1006
7	rs144791821	C	G	0.0208748	1006
7	rs181407280	C	A	0.0318091	1006
7	rs34259336	C	A	0.0159046	1006
7	rs34539155	C	T	0.128231	1006
7	rs17168868	T	C	0.0208748	1006
7	rs1035609	T	C	0.367793	1006
7	rs10242859	G	A	0.0159046	1006
7	rs324637	A	T	0.524851	1006
7	rs420817	C	T	0.524851	1006
7	rs421325	T	C	0.5666	1006
7	rs556852010	C	T	0.0178926	1006
7	rs117396018	C	T	0.0149105	1006
7	rs324639	G	A	0.543738	1006
7	rs74461513	C	A	0.0318091	1006
7	rs324640	G	A	0.547714	1006
7	rs7800093	A	G	0.0188867	1006
7	rs79494124	A	C	0.00994036	1006
7	rs116874722	G	T	0.0149105	1006
7	rs10488602	T	C	0.163022	1006
7	rs140980960	T	A	0.0119284	1006
7	rs7357341	C	T	0.365805	1006
7	rs324641	T	C	0.128231	1006
7	rs324642	A	C	0.549702	1006
7	rs324643	T	A	0.549702	1006
7	rs324644	C	T	0.549702	1006
7	rs324645	G	A	0.54672	1006
7	rs324646	C	G	0.129225	1006
7	rs4341110	A	G	0.366799	1006
7	rs17499892	A	C	0.406561	1006
7	rs324647	T	C	0.130219	1006
7	rs117670439	A	G	0.0198807	1006
7	rs78771438	G	A	0.0328032	1006
7	rs324648	A	G	0.130219	1006
7	rs324649	T	C	0.607356	1006
7	rs324650	T	A	0.565606	1006
7	rs76849961	G	T	0.0318091	1006
7	rs74907321	A	G	0.0178926	1006
7	rs55761735	C	T	0.0139165	1006
7	rs117164380	C	T	0.0149105	1006
7	rs62487065	C	T	0.361829	1006
7	rs143279862	C	G	0.00994036	1006
7	rs17415326	G	C	0.0387674	1006
7	rs77125166	C	T	0.0159046	1006
7	rs6963577	T	A	0.361829	1006
7	rs1424547	T	C	0.0228628	1006
7	rs10282542	T	C	0.0198807	1006
7	rs73160443	G	A	0.0626243	1006
7	rs17168883	T	C	0.0228628	1006
7	rs324651	G	T	0.130219	1006
7	rs8191992	T	A	0.569583	1006
7	rs8191993	G	C	0.694831	1006
7	rs76518506	C	G	0.0308151	1006
7	rs6962027	T	A	0.567594	1006
7	rs11984039	T	A	0.382704	1006
7	rs62487067	G	A	0.366799	1006
7	rs6967953	T	C	0.627237	1006
7	rs74460389	C	T	0.0497018	1006
7	rs17500423	T	A	0.421471	1006
7	rs62487068	C	T	0.379722	1006
7	rs191433767	T	A	0.00695825	1006
7	rs78897276	C	T	0.0337972	1006
7	rs7780181	T	G	0.487078	1006
7	rs17506733	G	A	0.380716	1006
7	rs75137640	G	A	0.0178926	1006
7	rs324654	T	C	0.944334	1006
7	rs10246819	T	C	0.564612	1006
7	rs115612730	G	A	0.0497018	1006
7	rs10954568	G	A	0.126243	1006
7	rs11762896	C	T	0.408549	1006
7	rs114440691	T	C	0.0497018	1006
7	rs35219717	A	G	0.146123	1006
7	rs17506824	T	C	0.593439	1006
7	rs1424548	C	T	0.409543	1006
7	rs1424549	G	C	0.413519	1006
7	rs67532040	C	T	0.148111	1006
7	rs76991107	A	G	0.0328032	1006
7	rs117743149	A	C	0.0149105	1006
7	rs62487070	T	C	0.371769	1006
7	rs62487071	T	C	0.449304	1006
7	rs17168896	G	A	0.148111	1006
7	rs77748170	C	T	0.0765408	1006
7	rs11971309	C	T	0.411531	1006
7	rs145502259	C	T	0.0168986	1006
7	rs17506977	A	G	0.451292	1006
7	rs324655	T	C	0.945328	1006
7	rs324656	T	C	0.379722	1006
7	rs73160450	G	A	0.0874751	1006
7	rs324657	G	A	0.342942	1006
7	rs117746341	T	A	0.026839	1006
7	rs62487072	G	A	0.418489	1006
7	rs324658	A	C	0.379722	1006
7	rs7779506	C	T	0.419483	1006
7	rs7779921	G	T	0.419483	1006
7	rs7780107	C	T	0.0487078	1006
7	rs7779999	A	G	0.419483	1006
7	rs183400906	G	A	0.0119284	1006
7	rs11982015	A	C	0.449304	1006
7	rs10954569	T	C	0.44831	1006
7	rs77749087	G	C	0.0337972	1006
7	rs324659	C	A	0.314115	1006
7	rs75583967	G	C	0.0228628	1006
7	rs117448172	A	G	0.0149105	1006
7	rs13229637	T	C	0.148111	1006
7	rs117032753	C	T	0.0328032	1006
7	rs146412684	A	C	0.028827	1006
7	rs149201973	C	A	0.0328032	1006
7	rs12540615	A	G	0.420477	1006
7	rs56659884	C	T	0.0616302	1006
7	rs11971236	A	G	0.421471	1006
7	rs73447194	T	G	0.147117	1006
7	rs117938829	T	C	0.0328032	1006
7	rs34084423	T	G	0.422465	1006
7	rs6978427	G	A	0.419483	1006
7	rs324661	C	A	0.341948	1006
7	rs80072186	G	C	0.0328032	1006
7	rs17416406	T	C	0.0487078	1006
7	rs74580742	G	A	0.026839	1006
7	rs6960754	G	A	0.331014	1006
7	rs61002121	C	T	0.0487078	1006
7	rs324662	A	G	0.946322	1006
7	rs13221430	A	T	0.594433	1006
7	rs34907276	T	C	0.148111	1006
7	rs324664	C	T	0.944334	1006
7	rs76530555	C	G	0.027833	1006
7	rs117795217	G	A	0.0328032	1006
7	rs138055863	G	A	0.0238569	1006
7	rs142558748	C	T	0.027833	1006
7	rs324665	C	G	0.912525	1006
7	rs79699825	G	C	0.0497018	1006
7	rs116916562	A	G	0.0298211	1006
7	rs12113365	C	T	0.528827	1006
7	rs324666	G	A	0.910537	1006
7	rs35536027	G	C	0.529821	1006
7	rs117286160	A	G	0.0298211	1006
7	rs62487074	T	C	0.369781	1006
7	rs324667	T	C	0.352883	1006
7	rs79816686	G	C	0.0347913	1006
7	rs76600899	G	A	0.0526839	1006
7	rs141017136	T	C	0.027833	1006
7	rs62487075	T	C	0.365805	1006
7	rs12113753	C	T	0.149105	1006
7	rs17507588	C	T	0.331014	1006
7	rs444116	T	C	0.95328	1006
7	rs391952	A	G	0.95328	1006
7	rs143996241	C	T	0.0248509	1006
7	rs78749287	A	C	0.0347913	1006
7	rs324668	C	T	0.531809	1006
7	rs146735801	A	C	0.0337972	1006
7	rs117848323	G	A	0.0238569	1006
7	rs324669	C	T	0.492048	1006
7	rs324670	T	C	0.914513	1006
7	rs324671	A	T	0.915507	1006
7	rs324672	A	T	0.915507	1006
7	rs324673	A	T	0.94831	1006
7	rs324674	G	T	0.492048	1006
7	rs324675	A	G	0.951292	1006
7	rs75581732	G	A	0.055666	1006
7	rs78084707	T	C	0.0318091	1006
7	rs151221682	G	T	0.0218688	1006
7	rs324676	A	G	0.94831	1006
7	rs77351601	T	C	0.0467197	1006
7	rs74528097	C	A	0.0248509	1006
7	rs324677	C	T	0.527833	1006
7	rs186246235	T	C	0.0139165	1006
7	rs76997065	G	A	0.12326	1006
7	rs324678	C	T	0.56163	1006
7	rs17168916	A	T	0.0586481	1006
7	rs17168918	G	A	0.148111	1006
7	rs76873459	G	T	0.0576541	1006
7	rs324679	A	G	0.662028	1006
7	rs79254063	A	G	0.0586481	1006
7	rs324680	C	G	0.869781	1006
7	rs116372302	A	G	0.0467197	1006
7	rs324681	C	T	0.49503	1006
7	rs12532458	G	A	0.148111	1006
7	rs11977730	T	C	0.0785288	1006
7	rs324561	T	C	0.56163	1006
7	rs324562	G	T	0.56163	1006
7	rs324563	A	T	0.94831	1006
7	rs59944674	T	G	0.146123	1006
7	rs58410439	C	A	0.146123	1006
7	rs138846524	A	G	0.0129225	1006
7	rs1455859	A	G	0.11332	1006
7	rs117912817	A	G	0.0347913	1006
7	rs1593207	C	G	0.148111	1006
7	rs324565	A	G	0.950298	1006
7	rs73160470	C	T	0.0785288	1006
7	rs6972040	G	A	0.22664	1006
7	rs6972827	A	G	0.0666004	1006
7	rs62487078	A	C	0.0576541	1006
7	rs1902281	G	A	0.148111	1006
7	rs73449127	C	T	0.0785288	1006
7	rs75643597	G	A	0.0109344	1006
7	rs115779603	T	C	0.0109344	1006
7	rs10954570	C	T	0.238569	1006
7	rs76065591	C	T	0.0467197	1006
7	rs77571733	G	A	0.0109344	1006
7	rs66783151	T	A	0.114314	1006
7	rs71541337	T	C	0.148111	1006
7	rs36078565	C	T	0.148111	1006
7	rs117875641	C	A	0.0248509	1006
7	rs78915755	A	G	0.0109344	1006
7	rs71541338	T	G	0.148111	1006
7	rs55665549	A	G	0.420477	1006
7	rs55684007	T	A	0.421471	1006
7	rs61245367	G	A	0.148111	1006
7	rs11772948	T	C	0.0666004	1006
7	rs77334193	T	C	0.0238569	1006
7	rs2161860	G	A	0.0785288	1006
7	rs62487079	T	A	0.026839	1006
7	rs324567	G	A	0.494036	1006
7	rs12673281	G	A	0.148111	1006
7	rs324568	T	C	0.56163	1006
7	rs35681063	T	C	0.148111	1006
7	rs1378648	C	T	0.0785288	1006
7	rs324569	A	G	0.94831	1006
7	rs117992178	A	G	0.0675944	1006
7	rs324570	C	T	0.493042	1006
7	rs112603686	C	A	0.148111	1006
7	rs11971576	A	G	0.158052	1006
7	rs11771501	T	C	0.12326	1006
7	rs324571	A	G	0.94831	1006
7	rs324572	T	C	0.947316	1006
7	rs73160479	C	T	0.0775348	1006
7	rs78469892	A	G	0.0675944	1006
7	rs13223489	T	C	0.148111	1006
7	rs1834165	C	G	0.498012	1006
7	rs118069292	C	T	0.0238569	1006
7	rs918974	A	G	0.498012	1006
7	rs28562122	G	T	0.0516899	1006
7	rs1345934	A	G	0.261431	1006
7	rs67870824	T	G	0.0795229	1006
7	rs77303940	T	C	0.0666004	1006
7	rs145541568	A	G	0.0119284	1006
7	rs34649110	A	G	0.148111	1006
7	rs34634747	G	A	0.149105	1006
7	rs35568948	C	T	0.149105	1006
7	rs11773454	G	A	0.148111	1006
7	rs13246547	G	A	0.148111	1006
7	rs79574641	T	C	0.148111	1006
7	rs73727803	C	T	0.148111	1006
7	rs74640961	A	G	0.148111	1006
7	rs117939516	G	T	0.0248509	1006
7	rs34093134	T	C	0.148111	1006
7	rs73160485	G	A	0.0616302	1006
7	rs67526215	C	A	0.0795229	1006
7	rs1424545	C	T	0.12326	1006
7	rs1834168	G	A	0.32505	1006
7	rs67888910	C	T	0.0795229	1006
7	rs10242429	C	G	0.0516899	1006
7	rs11974868	T	C	0.0168986	1006
7	rs11761344	C	T	0.148111	1006
7	rs10215757	A	G	0.290258	1006
7	rs10215396	T	G	0.290258	1006
7	rs73449145	A	G	0.0805169	1006
7	rs10081199	C	T	0.0516899	1006
7	rs10081306	A	G	0.0516899	1006
7	rs35319640	A	G	0.148111	1006
7	rs115018775	C	T	0.0208748	1006
7	rs73727805	C	T	0.148111	1006
7	rs10270820	A	T	0.357853	1006
7	rs191887052	T	G	0.0347913	1006
7	rs147590174	C	T	0.00894632	1006
7	rs112393014	C	G	0.0109344	1006
7	rs73449156	G	T	0.0795229	1006
7	rs111977588	G	C	0.0805169	1006
7	rs7798221	C	A	0.498012	1006
7	rs12375109	T	G	0.148111	1006
7	rs10228919	A	C	0.151093	1006
7	rs151331733	G	T	0.0198807	1006
7	rs144489029	C	T	0.0188867	1006
7	rs7786084	A	G	0.32505	1006
7	rs7786241	A	G	0.153082	1006
7	rs28810425	A	G	0.0516899	1006
7	rs28590034	T	A	0.0765408	1006
7	rs10277738	A	G	0.0119284	1006
7	rs10248590	G	A	0.0119284	1006
7	rs73727808	A	G	0.0775348	1006
7	rs117927121	C	T	0.0129225	1006
7	rs7792052	C	T	0.314115	1006
7	rs12674354	A	G	0.133201	1006
7	rs7796601	A	G	0.460239	1006
7	rs77369486	G	A	0.114314	1006
7	rs7779968	T	C	0.298211	1006
7	rs58899571	G	A	0.0765408	1006
7	rs118057761	A	G	0.0248509	1006
7	rs16874907	A	G	0.205765	1006
7	rs10260814	G	A	0.364811	1006
7	rs139800952	G	T	0.00894632	1006
7	rs10954573	G	A	0.104374	1006
7	rs2113886	A	G	0.732604	1006
7	rs10236411	A	G	0.365805	1006
7	rs1972683	C	A	0.0526839	1006
7	rs73160493	A	G	0.0656064	1006
7	rs1035688	A	C	0.365805	1006
7	rs1964318	G	A	0.365805	1006
7	rs1035686	C	A	0.365805	1006
7	rs10244436	A	G	0.365805	1006
7	rs10273993	C	T	0.365805	1006
7	rs10274449	G	A	0.365805	1006
7	rs12539396	C	T	0.104374	1006
7	rs1425074	A	T	0.404573	1006
7	rs28452179	G	A	0.143141	1006
7	rs35609374	A	C	0.134195	1006
7	rs1425073	A	G	0.564612	1006
7	rs4732241	A	G	0.510934	1006
7	rs11560399	C	T	0.0516899	1006
7	rs146154544	C	T	0.0506958	1006
7	rs72611529	T	C	0.125249	1006
7	rs1364717	G	A	0.361829	1006
7	rs4391352	T	C	0.173956	1006
7	rs1425072	C	T	0.361829	1006
7	rs7793805	T	C	0.362823	1006
7	rs7810614	C	A	0.188867	1006
7	rs7793972	T	C	0.362823	1006
7	rs142342363	A	G	0.0139165	1006
7	rs1582676	T	G	0.173956	1006
7	rs35738806	T	A	0.56163	1006
7	rs1477525	A	G	0.362823	1006
7	rs1364716	T	C	0.173956	1006
7	rs1477524	A	G	0.362823	1006
7	rs1477523	C	T	0.0407555	1006
7	rs150022820	C	T	0.0149105	1006
7	rs77614317	C	T	0.0198807	1006
7	rs80280129	C	A	0.0149105	1006
7	rs17417816	C	G	0.362823	1006
7	rs72611531	C	A	0.187873	1006
7	rs55707128	G	A	0.361829	1006
7	rs10230065	C	T	0.361829	1006
7	rs17168934	T	C	0.173956	1006
7	rs1981914	C	A	0.361829	1006
7	rs1425071	C	T	0.361829	1006
7	rs75715119	G	T	0.0228628	1006
7	rs116939674	T	C	0.0129225	1006
7	rs6467699	G	C	0.361829	1006
7	rs17417920	T	C	0.397614	1006
7	rs73450814	C	T	0.173956	1006
7	rs73450817	C	T	0.173956	1006
7	rs148158654	C	T	0.0159046	1006
7	rs10254754	T	C	0.362823	1006
7	rs1425070	G	A	0.187873	1006
7	rs4732242	C	T	0.56163	1006
7	rs11978828	T	C	0.173956	1006
7	rs4732243	A	G	0.925447	1006
7	rs10258872	T	G	0.188867	1006
7	rs139259373	C	T	0.00894632	1006
7	rs6965672	G	A	0.361829	1006
7	rs1425083	C	T	0.187873	1006
7	rs1425082	C	T	0.187873	1006
7	rs1425081	C	T	0.188867	1006
7	rs1425080	A	G	0.361829	1006
7	rs17430785	C	T	0.586481	1006
7	rs143470024	T	C	0.0129225	1006
7	rs192453046	A	G	0.0139165	1006
7	rs1425079	G	T	0.361829	1006
7	rs2113888	T	C	0.361829	1006
7	rs77971698	G	A	0.0139165	1006
7	rs1593302	A	C	0.371769	1006
7	rs10808290	A	T	0.361829	1006
7	rs150624525	A	C	0.00795229	1006
7	rs11982570	A	G	0.17495	1006
7	rs6975389	T	C	0.186879	1006
7	rs6955370	A	T	0.361829	1006
7	rs62487083	A	G	0.333996	1006
7	rs35695483	A	G	0.17495	1006
7	rs4090714	C	T	0.361829	1006
7	rs13244570	G	A	0.125249	1006
7	rs1364719	A	C	0.361829	1006
7	rs150447147	A	G	0.0308151	1006
7	rs62487084	G	C	0.333996	1006
7	rs7781663	T	C	0.361829	1006
7	rs35825323	T	C	0.17495	1006
7	rs7802795	C	A	0.185885	1006
7	rs7803048	G	A	0.186879	1006
7	rs7804134	G	A	0.17495	1006
7	rs145491026	G	C	0.0298211	1006
7	rs1725036	T	G	0.361829	1006
7	rs1880792	T	C	0.56163	1006
7	rs1425078	C	T	0.361829	1006
7	rs1425077	A	T	0.186879	1006
7	rs1425076	C	T	0.361829	1006
7	rs1425075	A	T	0.361829	1006
7	rs1593301	C	A	0.361829	1006
7	rs1593300	A	G	0.361829	1006
7	rs1593299	G	A	0.361829	1006
7	rs35655262	A	G	0.17495	1006
7	rs1593298	A	G	0.361829	1006
7	rs1593297	A	G	0.361829	1006
7	rs832954	A	G	0.362823	1006
7	rs72611532	C	T	0.121272	1006
7	rs35697264	C	G	0.125249	1006
7	rs832953	T	C	0.186879	1006
7	rs832952	T	A	0.186879	1006
7	rs832951	T	C	0.186879	1006
7	rs143220205	G	A	0.0308151	1006
7	rs35119148	C	T	0.17495	1006
7	rs832950	T	C	0.361829	1006
7	rs832949	A	C	0.361829	1006
7	rs832948	G	A	0.186879	1006
7	rs17168947	T	C	0.17495	1006
7	rs832972	T	C	0.361829	1006
7	rs832971	T	C	0.186879	1006
7	rs12707345	G	A	0.17495	1006
7	rs148401579	G	A	0.00795229	1006
7	rs832970	T	C	0.0407555	1006
7	rs832969	G	A	0.186879	1006
7	rs832968	C	T	0.186879	1006
7	rs832967	G	A	0.187873	1006
7	rs832966	A	C	0.361829	1006
7	rs67751562	G	A	0.17495	1006
7	rs832965	C	T	0.361829	1006
7	rs706552	A	G	0.361829	1006
7	rs1725039	G	C	0.944334	1006
7	rs36110794	T	C	0.17495	1006
7	rs7794481	C	G	0.360835	1006
7	rs1647752	C	T	0.184891	1006
7	rs1647751	A	G	0.360835	1006
7	rs1725014	T	C	0.360835	1006
7	rs1647750	G	A	0.360835	1006
7	rs1725016	G	T	0.0407555	1006
7	rs118054567	A	G	0.185885	1006
7	rs832998	G	T	0.185885	1006
7	rs832997	C	T	0.360835	1006
7	rs13244755	T	C	0.545726	1006
7	rs832996	C	A	0.944334	1006
7	rs832995	A	G	0.360835	1006
7	rs832994	G	A	0.944334	1006
7	rs10488605	A	G	0.17495	1006
7	rs832993	A	T	0.185885	1006
7	rs183840159	A	C	0.0119284	1006
7	rs832992	T	C	0.185885	1006
7	rs1405234	A	C	0.582505	1006
7	rs832991	A	G	0.360835	1006
7	rs832990	A	C	0.186879	1006
7	rs832989	G	C	0.360835	1006
7	rs11971038	G	C	0.17495	1006
7	rs832988	A	G	0.360835	1006
7	rs832987	C	T	0.185885	1006
7	rs832986	A	G	0.185885	1006
7	rs75916706	C	T	0.0298211	1006
7	rs1364718	T	C	0.253479	1006
7	rs62487088	A	C	0.723658	1006
7	rs73450859	A	G	0.17495	1006
7	rs832964	C	A	0.185885	1006
7	rs832963	T	C	0.185885	1006
7	rs832962	T	C	0.185885	1006
7	rs113914906	T	A	0.0497018	1006
7	rs832961	A	T	0.944334	1006
7	rs11980336	T	A	0.17495	1006
7	rs113473330	C	T	0.0119284	1006
7	rs832960	C	T	0.360835	1006
7	rs77009554	C	T	0.0367793	1006
7	rs4338046	T	C	0.173956	1006
7	rs66483613	C	T	0.17495	1006
7	rs6971259	A	G	0.185885	1006
7	rs33914231	G	A	0.175944	1006
7	rs832959	G	T	0.360835	1006
7	rs832958	A	G	0.360835	1006
7	rs833013	T	C	0.185885	1006
7	rs34590530	T	C	0.0506958	1006
7	rs7787277	G	C	0.54175	1006
7	rs833012	T	C	0.364811	1006
7	rs1725004	C	T	0.145129	1006
7	rs833011	T	C	0.367793	1006
7	rs142328370	T	C	0.0168986	1006
7	rs77151195	G	A	0.0149105	1006
7	rs833010	G	A	0.185885	1006
7	rs833009	T	G	0.185885	1006
7	rs706553	C	T	0.728628	1006
7	rs72611533	C	A	0.121272	1006
7	rs706554	A	G	0.944334	1006
7	rs833008	G	A	0.185885	1006
7	rs706555	G	A	0.185885	1006
7	rs706556	A	G	0.186879	1006
7	rs10264746	C	T	0.185885	1006
7	rs138520475	T	A	0.0238569	1006
7	rs833005	A	G	0.185885	1006
7	rs833004	T	A	0.185885	1006
7	rs12539315	G	A	0.542744	1006
7	rs79447473	G	A	0.0367793	1006
7	rs76657241	A	C	0.0367793	1006
7	rs833003	T	C	0.186879	1006
7	rs143457815	C	T	0.0119284	1006
7	rs833002	A	T	0.186879	1006
7	rs117359321	C	T	0.0228628	1006
7	rs1096791	T	A	0.944334	1006
7	rs833001	T	C	0.186879	1006
7	rs833000	A	C	0.0407555	1006
7	rs833023	G	T	0.186879	1006
7	rs17510640	G	A	0.54175	1006
7	rs11760935	A	T	0.121272	1006
7	rs73162473	A	C	0.0178926	1006
7	rs833022	G	T	0.182903	1006
7	rs62487091	C	T	0.281312	1006
7	rs62487092	G	T	0.54175	1006
7	rs117484419	G	C	0.192843	1006
7	rs150865859	G	C	0.134195	1006
7	rs833018	A	G	0.192843	1006
7	rs150057131	C	T	0.0119284	1006
7	rs833017	T	C	0.194831	1006
7	rs34212606	C	T	0.177932	1006
7	rs833016	G	T	0.187873	1006
7	rs833015	G	A	0.187873	1006
7	rs833014	T	C	0.186879	1006
7	rs117835462	G	A	0.0168986	1006
7	rs75034937	A	C	0.026839	1006
7	rs77580141	G	A	0.134195	1006
7	rs1647730	G	A	0.187873	1006
7	rs12666004	C	G	0.114314	1006
7	rs117350327	T	G	0.0258449	1006
7	rs62487098	G	A	0.580517	1006
7	rs832981	C	T	0.159046	1006
7	rs832980	G	A	0.159046	1006
7	rs62487099	T	C	0.583499	1006
7	rs115308313	T	A	0.0238569	1006
7	rs11980852	A	G	0.178926	1006
7	rs832979	G	T	0.0487078	1006
7	rs11981607	A	G	0.202783	1006
7	rs74316121	T	G	0.111332	1006
7	rs143886401	C	A	0.0139165	1006
7	rs832978	C	T	0.944334	1006
7	rs6965180	C	T	0.0238569	1006
7	rs832977	A	C	0.94334	1006
7	rs6467700	G	A	0.558648	1006
7	rs117806312	C	A	0.0238569	1006
7	rs832976	T	A	0.367793	1006
7	rs11765797	T	C	0.115308	1006
7	rs12707351	T	C	0.944334	1006
7	rs117599115	C	T	0.0238569	1006
7	rs114601314	C	T	0.0119284	1006
7	rs832985	C	T	0.944334	1006
7	rs77514279	G	C	0.027833	1006
7	rs73162481	T	C	0.224652	1006
7	rs13243562	A	G	0.575547	1006
7	rs832984	T	C	0.368787	1006
7	rs145296967	T	C	0.00497018	1006
7	rs832983	T	A	0.161034	1006
7	rs6956306	T	C	0.0238569	1006
7	rs117935145	C	T	0.0248509	1006
7	rs13228205	G	A	0.0636183	1006
7	rs4732247	T	G	0.579523	1006
7	rs139870019	C	A	0.0149105	1006
7	rs12154638	C	T	0.0447316	1006
7	rs67323673	A	G	0.17992	1006
7	rs117593633	G	A	0.0318091	1006
7	rs34624085	T	A	0.17992	1006
7	rs1725021	T	C	0.366799	1006
7	rs1725022	T	A	0.162028	1006
7	rs11773575	A	G	0.117296	1006
7	rs10954575	T	C	0.577535	1006
7	rs2693652	A	T	0.166998	1006
7	rs35837497	A	G	0.17992	1006
7	rs12538395	G	A	0.570577	1006
7	rs149601380	C	T	0.0218688	1006
7	rs34396191	T	G	0.17992	1006
7	rs74326718	C	T	0.0347913	1006
7	rs75521148	G	A	0.054672	1006
7	rs118092013	G	T	0.0238569	1006
7	rs145489834	G	A	0.00695825	1006
7	rs67726386	A	G	0.17992	1006
7	rs832974	G	T	0.370775	1006
7	rs832973	C	T	0.584493	1006
7	rs844275	T	C	0.583499	1006
7	rs35315976	C	T	0.17992	1006
7	rs117682976	T	A	0.0238569	1006
7	rs79264005	G	A	0.0109344	1006
7	rs12538185	C	T	0.22167	1006
7	rs117733210	G	A	0.054672	1006
7	rs2017578	G	A	0.17992	1006
7	rs1579354	T	C	0.168986	1006
7	rs6975947	T	G	0.368787	1006
7	rs13221814	G	T	0.170974	1006
7	rs1593296	G	T	0.194831	1006
7	rs1593294	T	G	0.170974	1006
7	rs72611534	A	G	0.121272	1006
7	rs33923356	T	G	0.297217	1006
7	rs10228861	C	A	0.175944	1006
7	rs832956	G	A	0.054672	1006
7	rs1376610	A	G	0.16998	1006
7	rs1376611	T	C	0.16998	1006
7	rs118091598	T	C	0.0109344	1006
7	rs7808104	C	G	0.0238569	1006
7	rs832955	G	A	0.054672	1006
7	rs17603400	A	G	0.0765408	1006
7	rs73452923	C	T	0.194831	1006
7	rs115977518	T	C	0.0238569	1006
7	rs6970141	T	C	0.17495	1006
7	rs17168987	G	A	0.0487078	1006
7	rs12668115	T	C	0.0487078	1006
7	rs11505752	A	G	0.16998	1006
7	rs62487101	T	C	0.0775348	1006
7	rs78734830	G	A	0.0576541	1006
7	rs17510996	G	A	0.0626243	1006
7	rs10256915	A	G	0.349901	1006
7	rs1839780	T	C	0.17992	1006
7	rs10954576	A	G	0.119284	1006
7	rs6956523	T	A	0.17992	1006
7	rs10954577	A	G	0.167992	1006
7	rs17168990	G	T	0.171968	1006
7	rs11561959	T	C	0.11829	1006
7	rs1451528	A	C	0.424453	1006
7	rs17168991	C	T	0.0487078	1006
7	rs182519554	T	C	0.00894632	1006
7	rs73162490	G	A	0.0129225	1006
7	rs17168993	G	C	0.166998	1006
7	rs10488606	T	C	0.178926	1006
7	rs727184	C	T	0.178926	1006
7	rs727185	T	C	0.178926	1006
7	rs75611580	C	T	0.00596421	1006
7	rs28489068	G	A	0.220676	1006
7	rs17168999	C	T	0.0487078	1006
7	rs10488607	C	G	0.173956	1006
7	rs721239	A	C	0.361829	1006
7	rs116953599	T	G	0.00695825	1006
7	rs322295	C	T	0.445328	1006
7	rs322294	T	C	0.451292	1006
7	rs72611535	G	C	0.133201	1006
7	rs13242861	T	C	0.235586	1006
7	rs117640371	C	G	0.0347913	1006
7	rs891587	T	C	0.122266	1006
7	rs891586	T	C	0.122266	1006
7	rs184504803	T	A	0.0119284	1006
7	rs144487135	C	T	0.0159046	1006
7	rs77063876	C	T	0.0228628	1006
7	rs4142090	C	G	0.122266	1006
7	rs864428	C	T	0.417495	1006
7	rs62487104	T	C	0.122266	1006
7	rs1864609	A	C	0.145129	1006
7	rs77997292	T	C	0.0248509	1006
7	rs706557	T	C	0.109344	1006
7	rs72611536	C	G	0.12326	1006
7	rs143505956	G	A	0.0248509	1006
7	rs111353739	C	T	0.0159046	1006
7	rs4732250	T	A	0.0994036	1006
7	rs75507813	C	A	0.00695825	1006
7	rs6946427	G	C	0.0248509	1006
7	rs844287	C	G	0.130219	1006
7	rs77912591	G	A	0.0228628	1006
7	rs111342824	A	G	0.0387674	1006
7	rs11772540	G	C	0.138171	1006
7	rs80256570	C	G	0.0178926	1006
7	rs62487105	C	G	0.135189	1006
7	rs71541344	A	T	0.114314	1006
7	rs80078783	A	G	0.0228628	1006
7	rs322303	T	G	0.106362	1006
7	rs73162494	T	C	0.0238569	1006
7	rs322302	C	T	0.107356	1006
7	rs111963631	T	C	0.0447316	1006
7	rs322301	A	C	0.393638	1006
7	rs13229687	G	A	0.139165	1006
7	rs13244002	T	C	0.12326	1006
7	rs13229790	G	C	0.12326	1006
7	rs75827317	C	T	0.0159046	1006
7	rs118154907	C	T	0.0119284	1006
7	rs11763248	A	C	0.122266	1006
7	rs322300	G	T	0.107356	1006
7	rs322299	G	A	0.106362	1006
7	rs141567772	C	T	0.0149105	1006
7	rs34744645	A	T	0.139165	1006
7	rs322298	C	T	0.292247	1006
7	rs79918986	C	T	0.0159046	1006
7	rs13224059	T	G	0.12326	1006
7	rs1367596	T	C	0.262425	1006
7	rs17133397	A	G	0.138171	1006
7	rs11772240	G	C	0.122266	1006
7	rs322297	T	G	0.132207	1006
7	rs56280054	T	C	0.12326	1006
7	rs322296	A	G	0.119284	1006
7	rs12535816	A	C	0.0228628	1006
7	rs12111796	G	C	0.132207	1006
7	rs117935486	A	G	0.0467197	1006
7	rs4732251	C	T	0.027833	1006
7	rs17169007	C	G	0.0159046	1006
7	rs322323	T	C	0.400596	1006
7	rs322322	C	T	0.110338	1006
7	rs10435425	T	C	0.154076	1006
7	rs322321	T	C	0.230616	1006
7	rs322320	A	T	0.109344	1006
7	rs322319	A	G	0.423459	1006
7	rs322318	C	A	0.109344	1006
7	rs322317	C	T	0.27833	1006
7	rs78535983	G	A	0.0218688	1006
7	rs322316	A	G	0.39662	1006
7	rs190664163	C	T	0.0129225	1006
7	rs7797731	G	A	0.0159046	1006
7	rs10435428	C	G	0.132207	1006
7	rs112322339	T	C	0.0139165	1006
7	rs322315	G	C	0.419483	1006
7	rs17169015	C	T	0.0159046	1006
7	rs17169016	T	C	0.132207	1006
7	rs74575637	T	C	0.0228628	1006
7	rs144047971	T	C	0.00795229	1006
7	rs16874924	G	C	0.170974	1006
7	rs322314	T	C	0.229622	1006
7	rs117590518	C	A	0.0129225	1006
7	rs1880788	T	C	0.0159046	1006
7	rs78913041	G	A	0.0328032	1006
7	rs322313	A	G	0.402584	1006
7	rs113140832	T	G	0.0228628	1006
7	rs225137	A	G	0.40159	1006
7	rs322312	G	A	0.107356	1006
7	rs167718	C	T	0.424453	1006
7	rs72611537	A	G	0.132207	1006
7	rs35298418	T	C	0.138171	1006
7	rs322311	T	A	0.424453	1006
7	rs322310	A	C	0.304175	1006
7	rs322309	C	T	0.302187	1006
7	rs139319643	T	C	0.0238569	1006
7	rs322308	A	G	0.229622	1006
7	rs182502505	C	T	0.0129225	1006
7	rs117005738	C	T	0.0188867	1006
7	rs72611538	C	T	0.130219	1006
7	rs57537216	C	T	0.130219	1006
7	rs322307	C	T	0.107356	1006
7	rs56926299	A	C	0.157058	1006
7	rs145484105	G	A	0.0139165	1006
7	rs322306	C	G	0.246521	1006
7	rs322305	T	A	0.246521	1006
7	rs11764598	C	T	0.126243	1006
7	rs112786750	G	A	0.104374	1006
7	rs77201625	G	A	0.121272	1006
7	rs833388	T	C	0.429423	1006
7	rs78086971	G	C	0.144135	1006
7	rs150207576	T	C	0.0139165	1006
7	rs55862641	T	C	0.119284	1006
7	rs17169018	T	C	0.0159046	1006
7	rs12535403	C	T	0.0238569	1006
7	rs322236	A	G	0.265408	1006
7	rs117535511	G	C	0.0119284	1006
7	rs322237	G	A	0.737575	1006
7	rs322238	G	C	0.599404	1006
7	rs139479781	T	C	0.0119284	1006
7	rs322239	C	A	0.885686	1006
7	rs10215890	C	A	0.17495	1006
7	rs322240	C	A	0.722664	1006
7	rs322241	T	A	0.858847	1006
7	rs10264510	G	A	0.259443	1006
7	rs76960820	A	G	0.140159	1006
7	rs322243	A	G	0.859841	1006
7	rs72611539	T	A	0.112326	1006
7	rs111553270	C	T	0.026839	1006
7	rs322245	G	A	0.60338	1006
7	rs322246	A	G	0.591451	1006
7	rs72611540	G	T	0.112326	1006
7	rs181076697	A	T	0.114314	1006
7	rs72611541	G	A	0.111332	1006
7	rs17169022	C	G	0.112326	1006
7	rs72611542	T	G	0.114314	1006
7	rs75332769	T	C	0.114314	1006
7	rs77898822	G	A	0.11332	1006
7	rs13246065	C	T	0.11332	1006
7	rs322249	G	C	0.823062	1006
7	rs188915	A	G	0.595427	1006
7	rs61525640	T	C	0.112326	1006
7	rs62487108	A	C	0.119284	1006
7	rs74586609	A	G	0.0576541	1006
7	rs78275150	T	C	0.0159046	1006
7	rs17603449	G	A	0.0149105	1006
7	rs111355467	C	T	0.0437376	1006
7	rs138392184	C	T	0.0765408	1006
7	rs17603498	T	C	0.0149105	1006
7	rs1880791	G	T	0.142147	1006
7	rs1882066	T	C	0.67992	1006
7	rs1880790	T	C	0.61829	1006
7	rs6970530	G	A	0.0437376	1006
7	rs6970674	G	T	0.677932	1006
7	rs9969157	G	A	0.616302	1006
7	rs17169033	T	C	0.225646	1006
7	rs12112313	G	C	0.0427435	1006
7	rs12113527	A	G	0.0447316	1006
7	rs7782295	C	T	0.67495	1006
7	rs7786318	A	G	0.252485	1006
7	rs111593695	A	T	0.0129225	1006
7	rs17169038	G	C	0.0178926	1006
7	rs3959914	C	T	0.658052	1006
7	rs3959915	C	T	0.67495	1006
7	rs7792298	A	G	0.0437376	1006
7	rs6467703	C	T	0.0218688	1006
7	rs12536916	A	C	0.0437376	1006
7	rs11765480	T	C	0.617296	1006
7	rs17661392	G	A	0.0149105	1006
7	rs76370532	C	T	0.00795229	1006
7	rs6979228	G	T	0.0437376	1006
7	rs62487109	A	G	0.0775348	1006
7	rs6961235	T	C	0.027833	1006
7	rs78428127	T	C	0.0159046	1006
7	rs17169047	C	T	0.143141	1006
7	rs322256	G	A	0.315109	1006
7	rs322257	T	C	0.317097	1006
7	rs74465323	A	T	0.222664	1006
7	rs17169050	G	A	0.0129225	1006
7	rs10247519	G	T	0.473161	1006
7	rs17169051	G	T	0.026839	1006
7	rs10248429	C	T	0.0168986	1006
7	rs1835534	A	G	0.666004	1006
7	rs1835536	A	G	0.026839	1006
7	rs73728260	T	A	0.0168986	1006
7	rs6950835	T	C	0.67992	1006
7	rs17169053	T	A	0.027833	1006
7	rs12671280	C	T	0.217694	1006
7	rs1367590	C	T	0.662028	1006
7	rs13230752	A	G	0.16998	1006
7	rs919581	A	G	0.146123	1006
7	rs56027748	T	C	0.0168986	1006
7	rs60901799	C	T	0.0168986	1006
7	rs10268741	G	A	0.614314	1006
7	rs75613360	A	C	0.0129225	1006
7	rs1431097	C	T	0.0149105	1006
7	rs6961948	G	T	0.0168986	1006
7	rs10500126	G	A	0.0129225	1006
7	rs76629505	T	C	0.0139165	1006
7	rs17169059	G	A	0.027833	1006
7	rs16874934	C	G	0.145129	1006
7	rs6972523	C	T	0.61829	1006
7	rs16874937	C	T	0.173956	1006
7	rs10262764	G	A	0.0168986	1006
7	rs17169061	G	A	0.027833	1006
7	rs17169062	G	C	0.146123	1006
7	rs6977819	G	A	0.473161	1006
7	rs6977749	C	T	0.472167	1006
7	rs6943993	A	G	0.678926	1006
7	rs77925462	A	G	0.151093	1006
7	rs55808866	G	A	0.0626243	1006
7	rs7788394	C	T	0.026839	1006
7	rs112699437	T	C	0.0149105	1006
7	rs58439678	G	A	0.145129	1006
7	rs1473355	C	T	0.573559	1006
7	rs17169064	G	T	0.16998	1006
7	rs13245564	G	A	0.456262	1006
7	rs322349	A	G	0.492048	1006
7	rs13245911	G	A	0.562624	1006
7	rs78696049	C	T	0.0178926	1006
7	rs1731954	A	G	0.405567	1006
7	rs12666148	C	T	0.194831	1006
7	rs115117047	C	T	0.0208748	1006
7	rs322347	G	A	0.394632	1006
7	rs322346	C	T	0.906561	1006
7	rs322345	A	G	0.905567	1006
7	rs2882589	G	A	0.487078	1006
7	rs322343	C	G	0.419483	1006
7	rs322341	G	T	0.403579	1006
7	rs322340	T	C	0.907555	1006
7	rs75193610	T	A	0.0417495	1006
7	rs322339	T	C	0.419483	1006
7	rs322337	A	T	0.904573	1006
7	rs322336	C	G	0.904573	1006
7	rs78038519	G	A	0.0894632	1006
7	rs147767078	G	A	0.00795229	1006
7	rs141856512	G	A	0.00795229	1006
7	rs78813592	T	A	0.0894632	1006
7	rs322335	T	C	0.907555	1006
7	rs1616000	T	C	0.907555	1006
7	rs322334	T	C	0.417495	1006
7	rs12668246	G	A	0.489066	1006
7	rs2242045	G	A	0.487078	1006
7	rs322332	T	C	0.905567	1006
7	rs10251438	C	A	0.486083	1006
7	rs12535439	G	A	0.486083	1006
7	rs322331	A	G	0.907555	1006
7	rs74299047	A	G	0.0894632	1006
7	rs151037290	A	G	0.0178926	1006
7	rs2290268	A	C	0.4334	1006
7	rs10268599	G	T	0.252485	1006
7	rs1431095	C	T	0.431412	1006
7	rs10250267	G	A	0.431412	1006
7	rs76745761	A	G	0.0208748	1006
7	rs144652687	A	G	0.00894632	1006
7	rs10255150	G	A	0.430417	1006
7	rs10233933	A	T	0.432406	1006
7	rs10282363	T	G	0.432406	1006
7	rs1431093	C	A	0.432406	1006
7	rs1431091	A	C	0.432406	1006
7	rs139830974	A	G	0.0119284	1006
7	rs1431090	G	A	0.432406	1006
7	rs10241448	A	C	0.432406	1006
7	rs10227966	T	C	0.432406	1006
7	rs10271620	G	A	0.432406	1006
7	rs73165715	T	C	0.138171	1006
7	rs7807025	T	C	0.432406	1006
7	rs13228711	T	A	0.135189	1006
7	rs322329	C	G	0.568588	1006
7	rs183418598	G	A	0.0119284	1006
7	rs78469211	C	G	0.0129225	1006
7	rs28507322	T	C	0.429423	1006
7	rs67907798	C	T	0.138171	1006
7	rs13240024	T	G	0.134195	1006
7	rs320715	G	A	0.431412	1006
7	rs161093	T	A	0.431412	1006
7	rs320716	A	T	0.431412	1006
7	rs76526947	T	C	0.0318091	1006
7	rs320719	G	A	0.431412	1006
7	rs320720	C	T	0.430417	1006
7	rs140888890	G	A	0.0129225	1006
7	rs320721	T	C	0.430417	1006
7	rs320722	G	C	0.4334	1006
7	rs320723	T	A	0.4334	1006
7	rs320725	A	C	0.434394	1006
7	rs76825787	T	C	0.135189	1006
7	rs320726	C	A	0.434394	1006
7	rs321198	T	C	0.562624	1006
7	rs161335	C	T	0.419483	1006
7	rs79782835	A	G	0.0328032	1006
7	rs13230665	T	A	0.0347913	1006
7	rs6955790	T	C	0.16501	1006
7	rs17527721	C	T	0.0178926	1006
7	rs117865485	G	A	0.0178926	1006
7	rs321199	T	C	0.419483	1006
7	rs161094	A	G	0.436382	1006
7	rs161095	A	G	0.436382	1006
7	rs321200	T	C	0.436382	1006
7	rs320682	T	C	0.436382	1006
7	rs76979124	C	T	0.0934394	1006
7	rs320683	C	T	0.456262	1006
7	rs320684	A	G	0.461233	1006
7	rs320686	A	G	0.461233	1006
7	rs141189820	G	C	0.0328032	1006
7	rs192935	T	C	0.462227	1006
7	rs161340	T	G	0.462227	1006
7	rs178612	A	G	0.462227	1006
7	rs320687	A	C	0.462227	1006
7	rs111317532	G	A	0.462227	1006
7	rs320688	A	C	0.647117	1006
7	rs320689	G	A	0.461233	1006
7	rs320690	A	G	0.461233	1006
7	rs320691	G	C	0.461233	1006
7	rs161342	A	T	0.461233	1006
7	rs320692	A	C	0.460239	1006
7	rs320693	G	C	0.461233	1006
7	rs167668	C	T	0.461233	1006
7	rs320694	G	C	0.461233	1006
7	rs67715298	A	T	0.119284	1006
7	rs11972876	A	C	0.184891	1006
7	rs192936	C	T	0.460239	1006
7	rs1367593	C	G	0.461233	1006
7	rs725838	G	A	0.461233	1006
7	rs76986642	G	C	0.0347913	1006
7	rs161344	C	A	0.439364	1006
7	rs161345	T	A	0.460239	1006
7	rs320695	G	T	0.462227	1006
7	rs62487113	G	A	0.0934394	1006
7	rs145923250	G	A	0.00894632	1006
7	rs320696	A	C	0.648111	1006
7	rs10954579	C	G	0.350895	1006
7	rs1594450	C	G	0.185885	1006
7	rs161346	T	C	0.648111	1006
7	rs320697	G	A	0.462227	1006
7	rs142302567	G	A	0.0198807	1006
7	rs320700	G	A	0.647117	1006
7	rs320701	C	T	0.647117	1006
7	rs77844828	T	A	0.0159046	1006
7	rs320703	C	T	0.647117	1006
7	rs320704	C	T	0.647117	1006
7	rs1431098	T	A	0.351889	1006
7	rs320705	G	T	0.647117	1006
7	rs161336	G	A	0.647117	1006
7	rs161337	G	C	0.647117	1006
7	rs320706	G	A	0.647117	1006
7	rs320707	A	C	0.648111	1006
7	rs111237915	T	C	0.0109344	1006
7	rs161338	A	G	0.341948	1006
7	rs320708	T	C	0.461233	1006
7	rs78414417	G	A	0.0238569	1006
7	rs320709	C	T	0.460239	1006
7	rs161339	A	G	0.082505	1006
7	rs117119593	G	A	0.0139165	1006
7	rs7807803	G	T	0.176938	1006
7	rs320713	A	G	0.823062	1006
7	rs320714	T	C	0.823062	1006
7	rs1669018	C	T	0.822068	1006
7	rs1669019	G	A	0.822068	1006
7	rs1731934	A	C	0.822068	1006
7	rs2599357	C	T	0.822068	1006
7	rs2599358	A	G	0.822068	1006
7	rs4571681	T	C	0.821074	1006
7	rs1647172	T	C	0.821074	1006
7	rs2161879	G	A	0.12326	1006
7	rs7782162	C	T	0.351889	1006
7	rs7804988	T	C	0.351889	1006
7	rs1669020	G	A	0.821074	1006
7	rs11983272	A	T	0.177932	1006
7	rs1647173	A	G	0.821074	1006
7	rs11976623	C	G	0.178926	1006
7	rs1669022	C	T	0.452286	1006
7	rs1731952	G	C	0.82008	1006
7	rs1584663	C	T	0.452286	1006
7	rs34911885	T	A	0.192843	1006
7	rs11771579	C	A	0.350895	1006
7	rs56361933	A	G	0.353877	1006
7	rs117526360	A	T	0.0168986	1006
7	rs1647175	T	C	0.826044	1006
7	rs34997884	G	A	0.351889	1006
7	rs12534625	T	G	0.350895	1006
7	rs13234894	G	A	0.349901	1006
7	rs2351136	C	T	0.16004	1006
7	rs1669025	A	G	0.49006	1006
7	rs1647176	A	T	0.83996	1006
7	rs113585619	T	C	0.00795229	1006
7	rs321187	A	T	0.0596421	1006
7	rs1669026	T	A	0.804175	1006
7	rs983708	C	T	0.357853	1006
7	rs7785663	G	A	0.357853	1006
7	rs4518583	T	C	0.358847	1006
7	rs4613918	G	A	0.357853	1006
7	rs4283969	T	G	0.357853	1006
7	rs2351137	C	T	0.357853	1006
7	rs2351138	C	T	0.357853	1006
7	rs4728408	T	C	0.358847	1006
7	rs4732253	A	G	0.357853	1006
7	rs728054	G	A	0.357853	1006
7	rs728055	T	A	0.357853	1006
7	rs2278829	A	C	0.359841	1006
7	rs13230189	C	T	0.357853	1006
7	rs118123572	G	C	0.0208748	1006
7	rs7779548	G	A	0.358847	1006
7	rs78533664	T	C	0.0457256	1006
7	rs1376607	A	G	0.359841	1006
7	rs1376608	T	C	0.359841	1006
7	rs3735026	T	C	0.359841	1006
7	rs3735025	T	C	0.359841	1006
7	rs118161928	C	T	0.0198807	1006
7	rs1731951	T	A	0.451292	1006
7	rs10954580	A	G	0.358847	1006
7	rs55744241	G	A	0.0258449	1006
7	rs11766321	G	T	0.358847	1006
7	rs12540417	A	C	0.358847	1006
7	rs12538697	T	C	0.358847	1006
7	rs13236574	T	C	0.359841	1006
7	rs13222414	G	C	0.359841	1006
7	rs17529963	T	C	0.359841	1006
7	rs17530005	G	C	0.359841	1006
7	rs16874961	A	C	0.352883	1006
7	rs1647181	C	T	0.648111	1006
7	rs321188	A	G	0.0139165	1006
7	rs7792568	T	G	0.152087	1006
7	rs74372823	T	C	0.0387674	1006
7	rs2278101	G	A	0.188867	1006
7	rs1451526	A	G	0.195825	1006
7	rs1731947	A	G	0.454274	1006
7	rs116974120	A	G	0.0218688	1006
7	rs117279706	C	T	0.0119284	1006
7	rs142305422	C	T	0.0328032	1006
7	rs2241443	T	C	0.352883	1006
7	rs7776538	T	C	0.352883	1006
7	rs12530512	A	G	0.351889	1006
7	rs117823435	C	T	0.0119284	1006
7	rs980796	A	G	0.649105	1006
7	rs113917354	G	A	0.0119284	1006
7	rs11760855	T	C	0.16004	1006
7	rs117800896	G	A	0.0168986	1006
7	rs17169136	G	A	0.135189	1006
7	rs1156142	C	T	0.341948	1006
7	rs1156143	C	T	0.328032	1006
7	rs10224080	C	T	0.185885	1006
7	rs4728409	T	C	0.281312	1006
7	rs1863037	T	C	0.683897	1006
7	rs7800454	T	C	0.66998	1006
7	rs2278102	G	T	0.371769	1006
7	rs11771790	G	A	0.0208748	1006
7	rs11771895	G	C	0.272366	1006
7	rs1647183	C	T	0.817097	1006
7	rs1647184	A	G	0.82505	1006
7	rs2351139	G	T	0.354871	1006
7	rs12670144	A	T	0.347913	1006
7	rs4732254	C	T	0.353877	1006
7	rs7384613	T	A	0.0149105	1006
7	rs2882591	T	C	0.355865	1006
7	rs4732255	C	T	0.370775	1006
7	rs1731968	A	G	0.625249	1006
7	rs76824375	A	T	0.0119284	1006
7	rs7805150	G	A	0.0337972	1006
7	rs2113580	C	A	0.374751	1006
7	rs2113581	G	A	0.374751	1006
7	rs1559540	C	T	0.624254	1006
7	rs1559541	A	G	0.624254	1006
7	rs1559542	G	T	0.374751	1006
7	rs1559543	A	G	0.372763	1006
7	rs10808291	A	G	0.371769	1006
7	rs10808292	C	T	0.371769	1006
7	rs1731976	G	A	0.627237	1006
7	rs1016832	T	C	0.374751	1006
7	rs10253968	T	C	0.345924	1006
7	rs114266362	G	A	0.0119284	1006
7	rs17534641	T	C	0.373757	1006
7	rs141104048	C	T	0.0129225	1006
7	rs56411254	T	C	0.375746	1006
7	rs12535157	C	A	0.350895	1006
7	rs1647193	A	G	0.622266	1006
7	rs112975259	G	C	0.0328032	1006
7	rs143229749	C	T	0.0139165	1006
7	rs17169163	G	C	0.0298211	1006
7	rs10954581	A	C	0.37674	1006
7	rs12539348	T	C	0.375746	1006
7	rs10274056	T	C	0.373757	1006
7	rs117919897	C	A	0.0337972	1006
7	rs10274468	T	C	0.375746	1006
7	rs10258843	C	G	0.375746	1006
7	rs10229608	A	G	0.375746	1006
7	rs9886331	T	C	0.0119284	1006
7	rs12707357	A	G	0.535785	1006
7	rs4728412	T	C	0.373757	1006
7	rs918892	C	T	0.377734	1006
7	rs6943070	A	G	0.377734	1006
7	rs150513388	G	T	0.0258449	1006
7	rs28367883	G	A	0.373757	1006
7	rs28493510	A	T	0.377734	1006
7	rs62487736	G	A	0.322068	1006
7	rs1731907	C	T	0.378728	1006
7	rs28637057	G	A	0.377734	1006
7	rs6968489	T	A	0.377734	1006
7	rs6948529	C	T	0.377734	1006
7	rs6949081	G	A	0.373757	1006
7	rs56410205	T	C	0.374751	1006
7	rs1618183	A	C	0.380716	1006
7	rs2011937	A	G	0.378728	1006
7	rs10234672	T	C	0.378728	1006
7	rs4728413	A	G	0.378728	1006
7	rs4728414	T	C	0.378728	1006
7	rs4728415	A	G	0.378728	1006
7	rs4728416	G	A	0.378728	1006
7	rs6960130	G	C	0.377734	1006
7	rs1528103	A	G	0.377734	1006
7	rs1528102	C	T	0.377734	1006
7	rs1731910	T	C	0.379722	1006
7	rs10228240	C	T	0.363817	1006
7	rs10244101	T	C	0.363817	1006
7	rs10268491	G	A	0.0119284	1006
7	rs10268638	G	A	0.362823	1006
7	rs79931145	C	T	0.0159046	1006
7	rs1035617	C	A	0.362823	1006
7	rs28792453	A	G	0.0119284	1006
7	rs1731913	T	C	0.379722	1006
7	rs1882065	C	T	0.359841	1006
7	rs12531044	G	A	0.358847	1006
7	rs997488	T	G	0.378728	1006
7	rs59658886	C	A	0.360835	1006
7	rs17169179	T	C	0.360835	1006
7	rs117904801	A	G	0.00894632	1006
7	rs11980106	A	C	0.374751	1006
7	rs10488608	T	C	0.360835	1006
7	rs10488609	C	T	0.360835	1006
7	rs2288144	C	T	0.360835	1006
7	rs73169826	A	C	0.0129225	1006
7	rs2288145	A	T	0.360835	1006
7	rs2288146	T	C	0.365805	1006
7	rs78999345	A	G	0.0228628	1006
7	rs1918837	T	C	0.359841	1006
7	rs2030968	A	G	0.37674	1006
7	rs116963823	T	A	0.0397614	1006
7	rs2030969	C	T	0.357853	1006
7	rs2030970	A	G	0.357853	1006
7	rs117859639	G	C	0.0337972	1006
7	rs2113578	C	T	0.363817	1006
7	rs2113579	G	A	0.369781	1006
7	rs28687532	A	C	0.389662	1006
7	rs28678824	T	C	0.375746	1006
7	rs28602983	C	A	0.375746	1006
7	rs12155075	T	C	0.367793	1006
7	rs1918838	T	C	0.519881	1006
7	rs1918839	A	G	0.895626	1006
7	rs2059384	G	C	0.37674	1006
7	rs117897761	C	A	0.0178926	1006
7	rs2059385	A	C	0.0308151	1006
7	rs12707359	T	C	0.519881	1006
7	rs28670044	T	G	0.378728	1006
7	rs7804771	C	G	0.897614	1006
7	rs10233122	C	T	0.377734	1006
7	rs12171583	C	T	0.0119284	1006
7	rs149058503	C	T	0.0308151	1006
7	rs145148584	G	C	0.00795229	1006
7	rs1528104	C	T	0.499006	1006
7	rs10262233	T	A	0.0119284	1006
7	rs7793852	G	C	0.510934	1006
7	rs1161937	C	G	0.898608	1006
7	rs975965	G	A	0.924453	1006
7	rs4728417	C	A	0.921471	1006
7	rs4728418	G	A	0.348907	1006
7	rs2351385	G	A	0.859841	1006
7	rs1406089	G	A	0.859841	1006
7	rs2351386	G	A	0.859841	1006
7	rs1406090	C	T	0.794235	1006
7	rs111450940	T	C	0.0437376	1006
7	rs7797211	T	C	0.0884692	1006
7	rs71541350	A	G	0.0377734	1006
7	rs113981543	G	A	0.0457256	1006
7	rs139194869	T	C	0.0129225	1006
7	rs36071642	T	C	0.0377734	1006
7	rs34061919	A	G	0.0377734	1006
7	rs35761356	C	T	0.0397614	1006
7	rs76993033	G	A	0.0198807	1006
7	rs13224598	G	A	0.0387674	1006
7	rs62490461	C	T	0.054672	1006
7	rs71541351	G	A	0.0377734	1006
7	rs58342329	G	A	0.0387674	1006
7	rs13228382	C	A	0.0377734	1006
7	rs79078480	C	A	0.0248509	1006
7	rs13243008	T	A	0.0397614	1006
7	rs34401430	C	T	0.0755467	1006
7	rs35448275	G	T	0.0377734	1006
7	rs6942907	A	G	0.0397614	1006
7	rs6963562	T	A	0.0397614	1006
7	rs71533750	T	C	0.0377734	1006
7	rs73443783	C	T	0.0397614	1006
7	rs34837511	C	A	0.0417495	1006
7	rs117930248	G	A	0.027833	1006
7	rs34826389	G	C	0.0377734	1006
7	rs77569617	C	T	0.00497018	1006
7	rs34384461	A	G	0.0457256	1006
7	rs35494361	T	C	0.0417495	1006
7	rs6963610	A	G	0.0427435	1006
7	rs35217200	A	T	0.0417495	1006
7	rs13247935	C	T	0.0427435	1006
7	rs10223988	C	T	0.0785288	1006
7	rs2293545	T	C	0.0407555	1006
7	rs1528097	A	G	0.0427435	1006
7	rs1528098	G	A	0.0427435	1006
7	rs117289940	T	C	0.0119284	1006
7	rs71541352	T	C	0.0407555	1006
7	rs35381443	C	A	0.0407555	1006
7	rs35172470	T	A	0.0417495	1006
7	rs71541353	G	A	0.0357853	1006
7	rs75435968	C	T	0.0149105	1006
7	rs68124742	G	A	0.0864811	1006
7	rs71550670	C	A	0.0417495	1006
7	rs28573283	G	C	0.0874751	1006
7	rs71541354	T	C	0.0427435	1006
7	rs6967642	C	T	0.0437376	1006
7	rs6467704	A	C	0.0914513	1006
7	rs113317509	C	T	0.0447316	1006
7	rs28581795	A	T	0.0457256	1006
7	rs10250999	T	G	0.0914513	1006
7	rs10235650	G	C	0.0934394	1006
7	rs76676071	A	G	0.0159046	1006
7	rs76835711	G	A	0.028827	1006
7	rs36076622	A	G	0.0427435	1006
7	rs35080869	T	C	0.0934394	1006
7	rs34395849	C	T	0.0934394	1006
7	rs7779526	G	T	0.0914513	1006
7	rs12707360	T	A	0.0914513	1006
7	rs35366641	C	T	0.101392	1006
7	rs10276002	C	T	0.0914513	1006
7	rs78874932	G	A	0.027833	1006
7	rs73169836	T	C	0.0109344	1006
7	rs36016986	T	A	0.0417495	1006
7	rs35481034	C	T	0.0864811	1006
7	rs74549375	T	C	0.0139165	1006
7	rs7788161	T	C	0.0884692	1006
7	rs1528099	G	A	0.0874751	1006
7	rs79054069	G	A	0.0149105	1006
7	rs10249961	T	C	0.0894632	1006
7	rs28434741	A	G	0.0914513	1006
7	rs6950579	C	T	0.0864811	1006
7	rs6950770	C	T	0.0904573	1006
7	rs6951059	G	C	0.0864811	1006
7	rs112070284	G	A	0.0318091	1006
7	rs6971080	T	C	0.0864811	1006
7	rs1528100	G	A	0.0864811	1006
7	rs7802865	A	T	0.0864811	1006
7	rs10228926	C	T	0.0864811	1006
7	rs75803366	C	A	0.0427435	1006
7	rs7807425	C	A	0.0874751	1006
7	rs34551407	T	C	0.0427435	1006
7	rs117622976	G	A	0.0139165	1006
7	rs111761453	G	T	0.0318091	1006
7	rs10236885	C	G	0.0874751	1006
7	rs10480523	C	T	0.0904573	1006
7	rs1406088	A	G	0.0894632	1006
7	rs6467705	C	T	0.0894632	1006
7	rs6467706	A	C	0.0904573	1006
7	rs6467707	C	A	0.0874751	1006
7	rs141447009	A	G	0.0149105	1006
7	rs10264765	T	A	0.0884692	1006
7	rs36125942	A	G	0.0884692	1006
7	rs67112765	C	T	0.0894632	1006
7	rs117484175	C	A	0.0258449	1006
7	rs10268873	T	C	0.0894632	1006
7	rs10268889	T	C	0.0894632	1006
7	rs10257221	G	A	0.0894632	1006
7	rs1852641	T	C	0.0894632	1006
7	rs7341469	T	C	0.0864811	1006
7	rs7341533	C	T	0.0884692	1006
7	rs145311766	G	A	0.0178926	1006
7	rs10236626	A	C	0.0894632	1006
7	rs4732260	G	T	0.83002	1006
7	rs11977491	C	A	0.0437376	1006
7	rs143850575	C	T	0.0159046	1006
7	rs2178148	C	G	0.0447316	1006
7	rs62490463	T	C	0.0159046	1006
7	rs28491569	A	T	0.0874751	1006
7	rs13242243	T	C	0.0934394	1006
7	rs79858331	C	T	0.0437376	1006
7	rs13231997	G	A	0.054672	1006
7	rs7781490	G	A	0.0447316	1006
7	rs10272788	C	T	0.0188867	1006
7	rs12707361	T	A	0.0417495	1006
7	rs10277326	G	A	0.0188867	1006
7	rs114373574	G	A	0.0188867	1006
7	rs10480524	C	T	0.028827	1006
7	rs59388471	T	C	0.0188867	1006
7	rs35017696	C	T	0.0417495	1006
7	rs75685752	A	G	0.0298211	1006
7	rs180673912	T	C	0.0149105	1006
7	rs1528101	C	T	0.0188867	1006
7	rs117685504	G	C	0.0188867	1006
7	rs77953737	C	T	0.0705765	1006
7	rs137879715	C	T	0.00994036	1006
7	rs7787693	T	C	0.0188867	1006
7	rs117746920	T	C	0.0178926	1006
7	rs10249241	T	G	0.028827	1006
7	rs10254089	T	C	0.0188867	1006
7	rs117450102	A	G	0.0178926	1006
7	rs34525125	A	G	0.0437376	1006
7	rs28690097	T	C	0.0864811	1006
7	rs117406055	C	T	0.026839	1006
7	rs4412317	G	A	0.0864811	1006
7	rs2049679	T	G	0.0188867	1006
7	rs6467709	C	T	0.0864811	1006
7	rs6467710	G	C	0.0218688	1006
7	rs75167958	T	C	0.0188867	1006
7	rs28653652	A	T	0.0357853	1006
7	rs28431025	C	T	0.0188867	1006
7	rs883222	G	A	0.0198807	1006
7	rs834093	T	C	0.0357853	1006
7	rs10262297	G	A	0.0188867	1006
7	rs1997033	T	A	0.261431	1006
7	rs10263289	T	G	0.0258449	1006
7	rs117780624	T	A	0.0178926	1006
7	rs117203329	T	G	0.0258449	1006
7	rs834088	T	C	0.0894632	1006
7	rs74580073	C	T	0.00795229	1006
7	rs183892003	C	T	0.0159046	1006
7	rs834085	T	C	0.950298	1006
7	rs17169223	T	C	0.0258449	1006
7	rs71541358	T	C	0.0447316	1006
7	rs834079	A	C	0.0894632	1006
7	rs834075	C	T	0.0894632	1006
7	rs6977097	T	C	0.0258449	1006
7	rs118170910	A	C	0.0188867	1006
7	rs10237813	T	C	0.0188867	1006
7	rs834067	A	G	0.0894632	1006
7	rs7778800	G	A	0.0188867	1006
7	rs116870434	G	A	0.0119284	1006
7	rs11978861	A	T	0.585487	1006
7	rs834063	A	G	0.0715706	1006
7	rs864434	G	T	0.0745527	1006
7	rs834060	T	C	0.0745527	1006
7	rs834059	G	A	0.0894632	1006
7	rs34517400	T	C	0.0139165	1006
7	rs188279815	G	A	0.0188867	1006
7	rs13229274	C	T	0.588469	1006
7	rs834053	G	A	0.936382	1006
7	rs116866527	G	T	0.0178926	1006
7	rs1525048	A	T	0.0874751	1006
7	rs117724244	G	A	0.0188867	1006
7	rs17372605	G	A	0.0258449	1006
7	rs117854651	G	A	0.0328032	1006
7	rs10236148	A	C	0.0188867	1006
7	rs1723108	T	C	0.0447316	1006
7	rs117406264	C	G	0.0178926	1006
7	rs147786818	A	G	0.0149105	1006
7	rs141129498	G	A	0.0208748	1006
7	rs28572065	T	C	0.0188867	1006
7	rs149962941	T	C	0.00497018	1006
7	rs10276067	T	A	0.0258449	1006
7	rs10276225	T	C	0.0188867	1006
7	rs112391251	G	A	0.0119284	1006
7	rs116846885	C	T	0.0208748	1006
7	rs1632142	G	A	0.0874751	1006
7	rs28559937	T	C	0.0188867	1006
7	rs184662663	G	A	0.0159046	1006
7	rs28561942	T	G	0.0188867	1006
7	rs28695936	G	A	0.0188867	1006
7	rs79286254	A	T	0.0139165	1006
7	rs17169273	A	T	0.0666004	1006
7	rs2691998	G	A	0.0666004	1006
7	rs1728453	C	T	0.0815109	1006
7	rs10267688	C	A	0.0815109	1006
7	rs1627230	A	G	0.0854871	1006
7	rs17169278	G	A	0.0666004	1006
7	rs28656777	T	A	0.0576541	1006
7	rs191258638	C	A	0.0576541	1006
7	rs7784757	G	A	0.0666004	1006
7	rs1646403	T	C	0.0854871	1006
7	rs117238291	C	T	0.0129225	1006
7	rs1728451	T	C	0.0854871	1006
7	rs13241720	C	T	0.0576541	1006
7	rs1728450	G	A	0.0775348	1006
7	rs10280229	G	C	0.0685885	1006
7	rs834447	A	G	0.082505	1006
7	rs834446	C	T	0.0775348	1006
7	rs863082	A	T	0.0775348	1006
7	rs834445	G	A	0.0815109	1006
7	rs834444	C	T	0.0775348	1006
7	rs834443	G	A	0.0775348	1006
7	rs834442	T	C	0.0487078	1006
7	rs834441	T	C	0.0487078	1006
7	rs834439	G	T	0.0457256	1006
7	rs834438	C	T	0.0447316	1006
7	rs834437	T	C	0.0815109	1006
7	rs834436	C	T	0.0815109	1006
7	rs834435	A	C	0.0815109	1006
7	rs10261216	T	A	0.0626243	1006
7	rs834433	T	C	0.0854871	1006
7	rs834432	T	C	0.0854871	1006
7	rs77261098	G	T	0.0208748	1006
7	rs834431	T	G	0.0864811	1006
7	rs149183562	C	T	0.0208748	1006
7	rs74606992	A	T	0.0119284	1006
7	rs10270097	C	A	0.05666	1006
7	rs10226880	T	C	0.0616302	1006
7	rs834100	C	T	0.0248509	1006
7	rs834099	T	C	0.0377734	1006
7	rs28513274	G	A	0.0407555	1006
7	rs117565264	C	T	0.0298211	1006
7	rs17262773	C	T	0.026839	1006
7	rs77534817	G	T	0.0119284	1006
7	rs706558	C	T	0.981113	1006
7	rs62490467	T	G	0.00994036	1006
7	rs17169310	G	C	0.00994036	1006
7	rs71541360	C	G	0.0805169	1006
7	rs74760720	G	A	0.0228628	1006
7	rs697596	C	A	0.026839	1006
7	rs7456122	T	C	0.0715706	1006
7	rs74851450	T	C	0.0715706	1006
7	rs7807128	G	A	0.0188867	1006
7	rs17169321	A	C	0.0407555	1006
7	rs706560	T	G	0.0258449	1006
7	rs706562	G	C	0.0596421	1006
7	rs10081292	C	A	0.0675944	1006
7	rs139804693	A	C	0.0208748	1006
7	rs62490468	G	A	0.0119284	1006
7	rs28457245	T	C	0.0188867	1006
7	rs706567	T	C	0.055666	1006
7	rs6966683	C	T	0.0387674	1006
7	rs6949094	T	C	0.0447316	1006
7	rs706568	T	A	0.0715706	1006
7	rs17263177	A	C	0.0258449	1006
7	rs62490469	T	G	0.0129225	1006
7	rs117689512	T	C	0.0328032	1006
7	rs117922725	G	T	0.0129225	1006
7	rs706578	G	A	0.436382	1006
7	rs74731312	T	G	0.0119284	1006
7	rs6946790	C	T	0.026839	1006
7	rs367940051	A	T	0.0129225	1006
7	rs73152508	T	A	0.026839	1006
7	rs860640	C	T	0.054672	1006
7	rs139339254	C	T	0.0337972	1006
7	rs834425	G	A	0.925447	1006
7	rs145511634	G	A	0.0337972	1006
7	rs62490472	C	T	0.0168986	1006
7	rs77875470	C	G	0.0129225	1006
7	rs706579	G	A	0.0139165	1006
7	rs182710927	C	A	0.0139165	1006
7	rs149726717	T	C	0.027833	1006
7	rs56203088	A	G	0.0188867	1006
7	rs270891	G	T	0.358847	1006
7	rs71541363	G	T	0.0328032	1006
7	rs117016767	T	G	0.0337972	1006
7	rs74890512	T	C	0.0347913	1006
7	rs146166303	T	C	0.0119284	1006
7	rs76980225	G	A	0.0178926	1006
7	rs10255234	C	T	0.0874751	1006
7	rs117069492	C	T	0.0149105	1006
7	rs139961705	G	A	0.00695825	1006
7	rs149905230	G	A	0.055666	1006
7	rs117684193	G	A	0.0208748	1006
7	rs142611388	A	T	0.00994036	1006
7	rs55677286	T	C	0.0407555	1006
7	rs270905	C	G	0.0477137	1006
7	rs75502328	C	T	0.0208748	1006
7	rs270904	C	T	0.298211	1006
7	rs270903	A	C	0.0467197	1006
7	rs270902	C	A	0.299205	1006
7	rs270901	C	G	0.308151	1006
7	rs270900	G	T	0.304175	1006
7	rs1622443	A	G	0.305169	1006
7	rs1723069	T	C	0.313121	1006
7	rs270899	A	G	0.312127	1006
7	rs270898	G	A	0.305169	1006
7	rs79937540	T	A	0.0168986	1006
7	rs112558836	C	T	0.0308151	1006
7	rs270897	C	T	0.311133	1006
7	rs270896	C	T	0.310139	1006
7	rs79087765	C	T	0.0178926	1006
7	rs1646342	C	T	0.0467197	1006
7	rs1646508	G	T	0.0467197	1006
7	rs270895	C	T	0.298211	1006
7	rs270894	C	G	0.311133	1006
7	rs76771190	G	C	0.0139165	1006
7	rs151060484	C	T	0.0178926	1006
7	rs270893	G	C	0.311133	1006
7	rs6980004	G	A	0.0139165	1006
7	rs1019583	A	G	0.310139	1006
7	rs3778797	A	G	0.303181	1006
7	rs6948537	T	C	0.311133	1006
7	rs3778798	A	C	0.289264	1006
7	rs76058922	C	A	0.0228628	1006
7	rs56076414	T	C	0.0149105	1006
7	rs3800624	T	C	0.289264	1006
7	rs724970	C	T	0.0506958	1006
7	rs77095172	C	T	0.0308151	1006
7	rs117898879	C	T	0.0188867	1006
7	rs3800626	A	G	0.290258	1006
7	rs3800627	T	C	0.0149105	1006
7	rs4728420	C	T	0.309145	1006
7	rs17179653	T	C	0.055666	1006
7	rs117386073	G	A	0.0109344	1006
7	rs79580636	G	A	0.0228628	1006
7	rs6976725	A	G	0.308151	1006
7	rs113442902	T	C	0.0139165	1006
7	rs1834143	C	G	0.308151	1006
7	rs7457119	C	T	0.290258	1006
7	rs3778799	G	A	0.358847	1006
7	rs111527311	A	C	0.0178926	1006
7	rs4732263	C	T	0.33499	1006
7	rs79863034	T	C	0.0159046	1006
7	rs6943970	A	T	0.0198807	1006
7	rs117247087	G	C	0.0159046	1006
7	rs2882781	C	T	0.33499	1006
7	rs12707364	T	C	0.33499	1006
7	rs3800628	G	A	0.358847	1006
7	rs3800629	G	A	0.0367793	1006
7	rs2113428	T	C	0.358847	1006
7	rs6947666	A	C	0.0228628	1006
7	rs6971978	T	G	0.358847	1006
7	rs79209632	A	G	0.0159046	1006
7	rs4732264	A	G	0.33499	1006
7	rs12707367	G	C	0.332008	1006
7	rs1424370	A	C	0.33499	1006
7	rs1424371	C	T	0.358847	1006
7	rs3800630	T	G	0.33499	1006
7	rs1991084	A	G	0.33499	1006
7	rs142565365	A	T	0.0168986	1006
7	rs150957011	C	T	0.00695825	1006
7	rs7806658	A	G	0.33499	1006
7	rs7806810	C	G	0.33499	1006
7	rs12056089	T	C	0.333996	1006
7	rs12707372	T	G	0.333996	1006
7	rs117371885	G	A	0.0328032	1006
7	rs3823552	T	C	0.358847	1006
7	rs73152517	G	T	0.0178926	1006
7	rs3800631	G	A	0.295229	1006
7	rs34269856	C	T	0.104374	1006
7	rs149507741	T	A	0.0198807	1006
7	rs73152518	C	G	0.0149105	1006
7	rs3800636	T	C	0.319085	1006
7	rs3778802	C	T	0.0536779	1006
7	rs3800637	T	C	0.317097	1006
7	rs3800638	A	G	0.0526839	1006
7	rs10234581	C	T	0.313121	1006
7	rs34025316	C	T	0.318091	1006
7	rs33916081	T	C	0.318091	1006
7	rs13234743	G	C	0.319085	1006
7	rs73460689	C	T	0.0526839	1006
7	rs57957290	G	A	0.0526839	1006
7	rs55953418	G	A	0.0536779	1006
7	rs10262883	G	C	0.0606362	1006
7	rs10263086	G	C	0.0606362	1006
7	rs73152519	C	T	0.0119284	1006
7	rs3778803	T	G	0.274354	1006
7	rs118166437	C	T	0.0228628	1006
7	rs3778804	G	A	0.0606362	1006
7	rs73152520	C	T	0.0119284	1006
7	rs73152521	A	C	0.0119284	1006
7	rs149486895	A	T	0.0218688	1006
7	rs3800639	G	A	0.0606362	1006
7	rs1424372	T	C	0.33499	1006
7	rs6947733	T	C	0.99006	1006
7	rs10257746	G	A	0.0606362	1006
7	rs7803175	G	A	0.0606362	1006
7	rs4366029	C	A	0.0437376	1006
7	rs1364396	C	T	0.261431	1006
7	rs3800640	C	A	0.0606362	1006
7	rs10269716	C	T	0.0606362	1006
7	rs10240406	A	G	0.0606362	1006
7	rs6467715	G	T	0.0606362	1006
7	rs7806517	T	C	0.936382	1006
7	rs34823797	C	T	0.259443	1006
7	rs57538683	G	T	0.0536779	1006
7	rs3800642	A	C	0.0606362	1006
7	rs3800643	C	T	0.0536779	1006
7	rs7779850	T	C	0.0616302	1006
7	rs35383906	G	C	0.272366	1006
7	rs3800644	T	C	0.333002	1006
7	rs3800645	T	C	0.272366	1006
7	rs9784934	A	T	0.333002	1006
7	rs150647742	T	G	0.0149105	1006
7	rs7795269	T	A	0.272366	1006
7	rs7795441	T	C	0.272366	1006
7	rs1345918	A	T	0.322068	1006
7	rs3800648	C	T	0.00994036	1006
7	rs3800649	G	A	0.255467	1006
7	rs2059320	C	T	0.0666004	1006
7	rs6957797	C	T	0.322068	1006
7	rs1025085	C	T	0.336978	1006
7	rs1025086	A	T	0.27336	1006
7	rs1025087	A	C	0.33996	1006
7	rs1559489	C	A	0.0666004	1006
7	rs10215033	C	T	0.0656064	1006
7	rs117910633	T	C	0.00994036	1006
7	rs4329223	G	A	0.254473	1006
7	rs2113425	G	A	0.0656064	1006
7	rs7811169	G	T	0.276342	1006
7	rs78102807	G	C	0.0129225	1006
7	rs1547995	A	T	0.272366	1006
7	rs17169427	C	T	0.0596421	1006
7	rs13235392	A	C	0.272366	1006
7	rs73152524	T	A	0.0149105	1006
7	rs6947142	C	G	0.272366	1006
7	rs3800652	C	T	0.0596421	1006
7	rs138375385	A	G	0.0198807	1006
7	rs78711228	T	C	0.0308151	1006
7	rs6944527	G	C	0.338966	1006
7	rs10215980	A	G	0.338966	1006
7	rs35755593	A	G	0.272366	1006
7	rs11521066	T	C	0.27336	1006
7	rs11974351	G	A	0.254473	1006
7	rs11974293	C	A	0.257455	1006
7	rs7802342	T	G	0.272366	1006
7	rs73152525	T	C	0.0198807	1006
7	rs76996652	T	C	0.00994036	1006
7	rs58701346	T	G	0.0457256	1006
7	rs3800653	C	T	0.269384	1006
7	rs11976083	C	T	0.26839	1006
7	rs11976084	C	T	0.26839	1006
7	rs71541365	A	T	0.0407555	1006
7	rs56981573	A	G	0.0606362	1006
7	rs3800654	C	A	0.274354	1006
7	rs36079840	T	C	0.0178926	1006
7	rs11982601	T	C	0.0854871	1006
7	rs2113426	G	A	0.321074	1006
7	rs2113427	C	T	0.370775	1006
7	rs2351856	G	A	0.322068	1006
7	rs7792539	A	C	0.0427435	1006
7	rs13244637	C	T	0.0407555	1006
7	rs57370627	C	T	0.308151	1006
7	rs7797147	A	G	0.322068	1006
7	rs13221354	C	A	0.322068	1006
7	rs13235694	T	C	0.322068	1006
7	rs3800659	C	T	0.369781	1006
7	rs3800660	A	G	0.373757	1006
7	rs6970510	C	A	0.0427435	1006
7	rs62490509	C	A	0.0328032	1006
7	rs3778810	G	A	0.370775	1006
7	rs56308190	T	C	0.05666	1006
7	rs10261368	C	A	0.313121	1006
7	rs10277480	T	C	0.356859	1006
7	rs73462645	T	C	0.0149105	1006
7	rs3778811	C	T	0.313121	1006
7	rs3778812	G	A	0.354871	1006
7	rs74637818	A	G	0.0636183	1006
7	rs59328875	T	G	0.0129225	1006
7	rs10156124	C	G	0.0417495	1006
7	rs73152535	G	A	0.306163	1006
7	rs3778813	A	C	0.357853	1006
7	rs3778815	A	G	0.357853	1006
7	rs61344088	C	T	0.0139165	1006
7	rs113613072	T	C	0.0427435	1006
7	rs58113709	G	A	0.0139165	1006
7	rs59512157	C	T	0.0139165	1006
7	rs57690174	A	G	0.0139165	1006
7	rs3800661	G	A	0.293241	1006
7	rs118015191	T	C	0.0506958	1006
7	rs61190658	A	G	0.0149105	1006
7	rs6467717	C	T	0.355865	1006
7	rs59490500	G	A	0.0139165	1006
7	rs57750904	C	T	0.0139165	1006
7	rs10229376	T	G	0.0447316	1006
7	rs57189840	G	A	0.0139165	1006
7	rs2009990	T	C	0.294235	1006
7	rs60594385	A	T	0.0139165	1006
7	rs117181764	C	T	0.0248509	1006
7	rs1963844	A	C	0.300199	1006
7	rs117592476	A	G	0.0198807	1006
7	rs17169433	A	G	0.0139165	1006
7	rs4732267	G	C	0.354871	1006
7	rs73462663	A	G	0.0139165	1006
7	rs3800662	T	A	0.0954274	1006
7	rs3800663	C	T	0.0954274	1006
7	rs75967976	G	A	0.0238569	1006
7	rs7785642	C	A	0.38171	1006
7	rs6978836	C	T	0.350895	1006
7	rs7802987	T	C	0.102386	1006
7	rs62490511	A	T	0.117296	1006
7	rs1424365	G	A	0.540755	1006
7	rs10281320	G	C	0.105368	1006
7	rs75127001	C	G	0.0884692	1006
7	rs2351857	T	C	0.459245	1006
7	rs35571756	T	C	0.353877	1006
7	rs79477588	C	T	0.0367793	1006
7	rs10954585	C	T	0.54175	1006
7	rs12532360	C	T	0.646123	1006
7	rs58792104	A	G	0.10338	1006
7	rs10954586	G	A	0.542744	1006
7	rs35868402	C	T	0.348907	1006
7	rs60672754	T	C	0.0149105	1006
7	rs113038285	C	A	0.0874751	1006
7	rs958549	C	T	0.455268	1006
7	rs9690172	C	G	0.349901	1006
7	rs889867	T	A	0.351889	1006
7	rs73152544	T	A	0.05666	1006
7	rs889868	G	A	0.646123	1006
7	rs4728421	G	A	0.456262	1006
7	rs3800665	C	T	0.10338	1006
7	rs4732268	G	A	0.347913	1006
7	rs1559490	C	T	0.348907	1006
7	rs1895581	C	T	0.54175	1006
7	rs7792693	A	G	0.0159046	1006
7	rs62490515	G	C	0.0188867	1006
7	rs3778818	T	C	0.105368	1006
7	rs1559491	A	G	0.475149	1006
7	rs74482009	C	T	0.104374	1006
7	rs75309407	T	C	0.104374	1006
7	rs1424366	G	C	0.352883	1006
7	rs7790958	G	T	0.120278	1006
7	rs13243717	A	C	0.352883	1006
7	rs13223620	A	G	0.055666	1006
7	rs748260	A	G	0.499006	1006
7	rs79020676	T	C	0.0387674	1006
7	rs10954587	T	C	0.377734	1006
7	rs75546197	A	T	0.0675944	1006
7	rs55765711	T	G	0.05666	1006
7	rs73152547	A	G	0.055666	1006
7	rs7810652	T	C	0.468191	1006
7	rs60959469	G	A	0.0407555	1006
7	rs3800669	C	T	0.516899	1006
7	rs76675337	G	A	0.0387674	1006
7	rs6944671	C	T	0.482107	1006
7	rs10267736	C	T	0.514911	1006
7	rs76954340	C	T	0.0387674	1006
7	rs12707373	T	C	0.515905	1006
7	rs7789508	C	T	0.521869	1006
7	rs7808530	T	C	0.515905	1006
7	rs7789830	C	A	0.476143	1006
7	rs7808994	T	C	0.521869	1006
7	rs6961920	A	T	0.520875	1006
7	rs6966474	G	A	0.515905	1006
7	rs6966888	G	A	0.0308151	1006
7	rs192550100	C	T	0.00994036	1006
7	rs73152549	G	A	0.0168986	1006
7	rs6467720	G	T	0.514911	1006
7	rs112717664	C	T	0.0308151	1006
7	rs77232710	C	T	0.0387674	1006
7	rs73152550	T	C	0.0447316	1006
7	rs2246546	A	G	0.521869	1006
7	rs138074985	T	C	0.0337972	1006
7	rs73152551	T	C	0.0447316	1006
7	rs113184386	G	A	0.0377734	1006
7	rs2551366	G	A	0.512922	1006
7	rs889869	G	A	0.517893	1006
7	rs4728422	G	C	0.0129225	1006
7	rs145272806	A	G	0.0129225	1006
7	rs28721365	C	T	0.511928	1006
7	rs10254224	G	A	0.055666	1006
7	rs10257218	C	T	0.055666	1006
7	rs28408194	A	G	0.0467197	1006
7	rs28491578	T	G	0.0477137	1006
7	rs76147906	A	C	0.0477137	1006
7	rs3823553	T	G	0.055666	1006
7	rs3823554	A	C	0.055666	1006
7	rs7796821	A	G	0.055666	1006
7	rs10256707	C	G	0.055666	1006
7	rs28634434	G	A	0.0477137	1006
7	rs2617890	G	A	0.441352	1006
7	rs10230788	A	G	0.05666	1006
7	rs116879338	A	C	0.0367793	1006
7	rs10260637	C	T	0.0536779	1006
7	rs6974718	C	T	0.055666	1006
7	rs76182023	C	T	0.0477137	1006
7	rs146447683	A	G	0.0208748	1006
7	rs113163488	G	A	0.0149105	1006
7	rs117105830	G	A	0.0178926	1006
7	rs117476611	C	T	0.00994036	1006
7	rs145485777	C	T	0.0497018	1006
7	rs4732271	C	T	0.0347913	1006
7	rs113903501	G	A	0.0248509	1006
7	rs146833023	C	T	0.0129225	1006
7	rs6978230	G	A	0.0586481	1006
7	rs76416374	T	C	0.0417495	1006
7	rs117588049	G	A	0.0178926	1006
7	rs1871213	C	T	0.0536779	1006
7	rs117303154	C	A	0.055666	1006
7	rs1109272	C	A	0.055666	1006
7	rs1125727	T	C	0.629225	1006
7	rs1478534	T	C	0.605368	1006
7	rs6943538	C	T	0.0576541	1006
7	rs55958814	G	A	0.149105	1006
7	rs79518659	C	T	0.0248509	1006
7	rs75047896	A	G	0.0477137	1006
7	rs1564227	A	T	0.680915	1006
7	rs34546964	T	A	0.0536779	1006
7	rs11769577	T	C	0.681909	1006
7	rs1382397	G	C	0.630219	1006
7	rs117163640	C	A	0.0159046	1006
7	rs7801878	A	G	0.682903	1006
7	rs11767922	C	T	0.0397614	1006
7	rs141618799	T	C	0.0139165	1006
7	rs12531271	A	C	0.626243	1006
7	rs117531595	A	C	0.0248509	1006
7	rs1478535	T	A	0.681909	1006
7	rs11771664	A	C	0.0139165	1006
7	rs10244571	G	C	0.632207	1006
7	rs75351709	T	C	0.0487078	1006
7	rs9690988	C	A	0.681909	1006
7	rs9690995	C	A	0.626243	1006
7	rs77339858	C	T	0.0487078	1006
7	rs78693857	G	A	0.0487078	1006
7	rs75696634	A	G	0.0487078	1006
7	rs12669567	G	A	0.622266	1006
7	rs113399860	G	A	0.0467197	1006
7	rs9642083	C	G	0.684891	1006
7	rs75184417	T	G	0.0477137	1006
7	rs74631640	C	T	0.0467197	1006
7	rs10235475	A	G	0.687873	1006
7	rs7795163	T	G	0.687873	1006
7	rs79446108	G	T	0.0467197	1006
7	rs4732272	A	G	0.686879	1006
7	rs4732273	T	G	0.636183	1006
7	rs7809282	C	A	0.67495	1006
7	rs1020961	T	C	0.641153	1006
7	rs9640912	G	A	0.636183	1006
7	rs2351858	G	A	0.634195	1006
7	rs117811042	T	C	0.0238569	1006
7	rs75588680	T	C	0.0497018	1006
7	rs9757	C	G	0.600398	1006
7	rs75359457	T	C	0.0497018	1006
7	rs113525082	C	A	0.0487078	1006
7	rs77924208	A	G	0.0168986	1006
7	rs3735021	T	C	0.644135	1006
7	rs7783145	C	G	0.71173	1006
7	rs182110092	G	T	0.0149105	1006
7	rs117944233	C	T	0.026839	1006
7	rs146534453	T	C	0.0228628	1006
7	rs6963420	G	A	0.0109344	1006
7	rs6963146	C	T	0.238569	1006
```
