## Supplementary material for "Characterization of shared and ancestry-specific signals driving complex traits using multi-ancestry fine-mapping": s1_ref.bim

```
7	rs2882494	0	136532979	G	A
7	rs4351366	0	136533372	A	G
7	rs140390384	0	136533603	C	G
7	rs7789103	0	136533905	C	T
7	rs1424557	0	136533997	T	G
7	rs78167443	0	136534599	T	A
7	rs9656474	0	136534657	C	T
7	rs74608021	0	136534761	G	A
7	rs78072963	0	136534793	C	T
7	rs9656475	0	136534865	A	C
7	rs6943675	0	136535142	T	A
7	rs149252912	0	136535293	G	C
7	rs1424555	0	136535652	C	G
7	rs6967120	0	136536131	G	C
7	rs2350746	0	136536193	T	G
7	rs6967616	0	136536427	G	A
7	rs148904799	0	136536913	A	G
7	rs75452988	0	136537038	T	C
7	rs1364487	0	136537218	C	T
7	rs1364486	0	136537451	T	G
7	rs1424554	0	136537510	G	A
7	rs142205662	0	136537598	C	A
7	rs137856935	0	136538487	C	G
7	rs142268042	0	136538513	T	G
7	rs17168767	0	136538535	T	C
7	rs1424553	0	136539104	C	T
7	rs117910448	0	136539695	A	G
7	rs12536507	0	136540127	T	C
7	rs12533822	0	136540176	G	T
7	rs78334616	0	136540341	C	A
7	rs10258391	0	136540595	T	G
7	rs17168768	0	136540914	T	C
7	rs10246433	0	136541074	C	T
7	rs143483116	0	136541350	C	T
7	rs10228386	0	136541819	G	A
7	rs10257657	0	136542022	A	T
7	rs144591096	0	136542137	A	T
7	rs10244320	0	136542202	T	C
7	rs10228878	0	136542373	C	T
7	rs7804133	0	136542631	G	T
7	rs150246833	0	136542675	C	T
7	rs12532180	0	136543084	G	A
7	rs149382022	0	136543100	T	C
7	rs78681177	0	136543161	T	G
7	rs79873630	0	136543870	C	T
7	rs17168769	0	136543983	C	T
7	rs79597196	0	136544299	C	G
7	rs17168771	0	136544407	G	A
7	rs75999668	0	136544451	G	A
7	rs13233495	0	136544608	C	T
7	rs117754705	0	136544749	A	C
7	rs36016356	0	136544889	A	C
7	rs56900669	0	136544961	T	C
7	rs73157092	0	136545058	G	A
7	rs13438539	0	136545325	A	C
7	rs143378134	0	136546079	G	A
7	rs6467694	0	136546916	C	T
7	rs78171990	0	136547074	A	G
7	rs75577797	0	136547707	C	T
7	rs7797223	0	136547903	A	T
7	rs140686879	0	136548487	A	C
7	rs1424574	0	136549033	A	G
7	rs149328407	0	136549045	T	C
7	rs12536640	0	136549581	G	A
7	rs12536604	0	136549633	C	G
7	rs12531447	0	136549674	A	T
7	rs34636077	0	136549913	G	A
7	rs35310233	0	136550569	T	G
7	rs6957496	0	136551837	A	G
7	rs67684214	0	136552211	T	C
7	rs13243456	0	136552288	C	T
7	rs188345101	0	136552692	T	C
7	rs13247260	0	136553263	C	A
7	rs28578872	0	136554662	T	C
7	rs28385274	0	136554858	C	T
7	rs12536964	0	136554948	C	G
7	rs146000188	0	136555063	C	G
7	rs62485215	0	136555068	A	C
7	rs11489680	0	136555202	A	G
7	rs12537069	0	136555320	G	A
7	rs2278098	0	136555944	G	A
7	rs61540534	0	136556162	C	T
7	rs71541328	0	136556285	A	C
7	rs12537753	0	136556331	C	G
7	rs12532627	0	136556413	A	G
7	rs12532672	0	136556621	A	G
7	rs12537831	0	136556626	C	T
7	rs10225367	0	136556823	T	C
7	rs12538445	0	136556860	G	C
7	rs12533282	0	136556978	A	G
7	rs13222744	0	136557276	T	C
7	rs13235508	0	136557350	A	G
7	rs13235822	0	136557644	A	C
7	rs13223210	0	136557730	T	G
7	rs17487790	0	136557856	G	T
7	rs34166421	0	136558048	A	G
7	rs34653588	0	136558099	T	A
7	rs3735028	0	136558158	T	C
7	rs10488595	0	136558430	G	A
7	rs10488596	0	136558594	C	T
7	rs62485218	0	136558866	A	G
7	rs148073689	0	136558930	G	C
7	rs6962563	0	136559923	A	C
7	rs11763464	0	136559942	T	A
7	rs10954565	0	136560248	G	A
7	rs10954566	0	136560407	T	C
7	rs35736030	0	136560479	T	C
7	rs1424572	0	136560679	T	C
7	rs10488597	0	136560932	T	C
7	rs34617713	0	136561212	C	T
7	rs13223738	0	136561447	A	G
7	rs17409631	0	136561806	A	G
7	rs13233131	0	136562781	T	A
7	rs12670040	0	136563249	G	C
7	rs79427482	0	136563268	C	T
7	rs35641096	0	136563373	G	A
7	rs17409769	0	136563395	C	T
7	rs71541330	0	136563461	C	A
7	rs11771119	0	136563813	T	C
7	rs78399881	0	136563856	G	A
7	rs79445753	0	136564312	T	C
7	rs17494540	0	136564332	T	C
7	rs17494589	0	136564376	G	A
7	rs12530999	0	136564479	A	C
7	rs148026903	0	136564486	C	T
7	rs1364495	0	136564519	T	A
7	rs73157096	0	136564898	C	T
7	rs1364494	0	136565066	C	G
7	rs1364493	0	136565113	G	T
7	rs36007709	0	136565289	C	T
7	rs13230245	0	136565858	C	T
7	rs2113550	0	136566533	A	G
7	rs62485222	0	136566595	G	A
7	rs117807411	0	136566656	G	A
7	rs62485223	0	136566836	T	C
7	rs113515545	0	136567445	C	A
7	rs77955609	0	136568461	C	G
7	rs7808459	0	136569044	T	G
7	rs79192917	0	136569284	T	C
7	rs1424569	0	136569416	T	C
7	rs62485226	0	136570133	A	G
7	rs17494770	0	136570163	T	A
7	rs6944132	0	136570276	T	A
7	rs17494846	0	136570312	A	G
7	rs7782904	0	136571151	T	A
7	rs11971334	0	136571426	C	A
7	rs10242108	0	136571707	T	C
7	rs7777727	0	136571815	G	C
7	rs62485227	0	136571832	G	T
7	rs1364492	0	136571865	C	T
7	rs10954567	0	136572157	A	T
7	rs6969811	0	136573370	T	C
7	rs6950254	0	136573736	A	G
7	rs118180402	0	136574200	G	A
7	rs12539738	0	136574630	G	C
7	rs13244595	0	136574849	G	A
7	rs12540313	0	136575075	C	T
7	rs4475425	0	136575199	G	A
7	rs73158705	0	136576100	A	G
7	rs76157190	0	136576450	A	G
7	rs889934	0	136577349	C	T
7	rs7458912	0	136577920	A	T
7	rs12537962	0	136579008	A	G
7	rs17495182	0	136579756	T	C
7	rs1424386	0	136580485	G	A
7	rs2350779	0	136581063	A	T
7	rs77158787	0	136581916	T	C
7	rs73158708	0	136581963	A	C
7	rs62485228	0	136582050	T	A
7	rs62485229	0	136582150	C	T
7	rs139004447	0	136582252	T	C
7	rs10228048	0	136582393	G	T
7	rs12707333	0	136582599	C	T
7	rs2278071	0	136583000	T	C
7	rs12537142	0	136583569	A	C
7	rs12535371	0	136584075	T	C
7	rs7457321	0	136584128	T	A
7	rs1364402	0	136584363	T	C
7	rs17495548	0	136586318	T	C
7	rs10488598	0	136587843	T	C
7	rs6963819	0	136588109	G	A
7	rs139771639	0	136588660	T	C
7	rs1364403	0	136588827	T	C
7	rs10488599	0	136589094	C	T
7	rs145253612	0	136589558	T	C
7	rs1424387	0	136589610	G	C
7	rs17495783	0	136590436	T	C
7	rs11976272	0	136592144	C	T
7	rs12707334	0	136592285	C	T
7	rs2350780	0	136592969	G	A
7	rs117959027	0	136593103	T	G
7	rs13246516	0	136593540	C	T
7	rs193142331	0	136594051	A	G
7	rs183528139	0	136595139	T	C
7	rs7810473	0	136596457	A	G
7	rs7811061	0	136596583	G	A
7	rs35217852	0	136596610	G	T
7	rs6945230	0	136597004	C	T
7	rs10267949	0	136597265	C	T
7	rs6945736	0	136597302	C	G
7	rs2350781	0	136597533	A	G
7	rs7799307	0	136597741	T	G
7	rs10271808	0	136597921	C	T
7	rs1364404	0	136598287	C	T
7	rs17168796	0	136598960	C	T
7	rs10250438	0	136599822	A	G
7	rs17411478	0	136600957	C	T
7	rs960677	0	136601015	A	G
7	rs35458626	0	136601135	G	A
7	rs17496259	0	136601343	G	A
7	rs17411561	0	136601369	T	C
7	rs55816133	0	136601378	A	G
7	rs17133376	0	136601663	C	A
7	rs17496363	0	136601677	T	A
7	rs116924286	0	136601752	G	A
7	rs10266430	0	136601821	G	A
7	rs13233064	0	136601833	G	A
7	rs73158724	0	136602131	G	T
7	rs34777519	0	136602147	T	C
7	rs17496543	0	136602180	C	T
7	rs73158726	0	136602339	G	A
7	rs17496575	0	136602629	A	G
7	rs13224113	0	136603026	T	C
7	rs79411205	0	136604030	G	A
7	rs17168799	0	136604098	C	T
7	rs10278959	0	136604964	C	T
7	rs11773196	0	136605308	G	A
7	rs10488600	0	136605458	C	T
7	rs13235468	0	136605823	T	C
7	rs117943725	0	136605865	C	T
7	rs35850868	0	136605957	G	A
7	rs73158732	0	136606172	A	C
7	rs17496844	0	136606435	T	C
7	rs62485234	0	136606575	G	A
7	rs10243944	0	136606909	T	C
7	rs111725152	0	136606999	T	C
7	rs12532092	0	136607898	C	T
7	rs12532094	0	136607925	C	T
7	rs1364405	0	136608159	G	A
7	rs1364406	0	136608268	G	C
7	rs35061417	0	136609613	G	A
7	rs17496997	0	136609781	T	G
7	rs1364407	0	136609925	C	T
7	rs12536267	0	136610169	T	C
7	rs12536293	0	136610249	T	C
7	rs12536315	0	136610367	T	C
7	rs12536341	0	136610434	T	C
7	rs62485236	0	136610784	G	A
7	rs13438626	0	136611010	A	G
7	rs17497143	0	136611501	T	C
7	rs1364408	0	136611929	A	G
7	rs12533847	0	136611936	T	C
7	rs1364409	0	136612033	T	A
7	rs10256854	0	136612314	A	C
7	rs62485237	0	136612480	A	G
7	rs62485238	0	136612501	A	G
7	rs17497261	0	136612588	C	T
7	rs73158738	0	136612670	T	C
7	rs62485239	0	136612691	A	G
7	rs62485240	0	136612708	T	C
7	rs17412549	0	136612817	G	A
7	rs7789847	0	136613084	T	C
7	rs7790583	0	136613557	T	C
7	rs62485241	0	136613849	C	T
7	rs62485242	0	136613858	A	G
7	rs147146551	0	136614012	T	C
7	rs978437	0	136614178	C	T
7	rs17497337	0	136614248	A	G
7	rs17497363	0	136614455	C	T
7	rs62485243	0	136614527	C	T
7	rs73158742	0	136614588	A	G
7	rs73158743	0	136614591	G	T
7	rs62485244	0	136614859	A	G
7	rs62485245	0	136614901	C	T
7	rs62485246	0	136614906	A	G
7	rs62485247	0	136614990	G	A
7	rs62485248	0	136615022	C	A
7	rs6947206	0	136615111	C	G
7	rs55828513	0	136615174	C	T
7	rs10447876	0	136615437	A	G
7	rs10447878	0	136615580	T	C
7	rs10447879	0	136615624	A	G
7	rs10447880	0	136615743	T	C
7	rs7785738	0	136615934	C	A
7	rs111807445	0	136617035	A	G
7	rs4629799	0	136617291	T	C
7	rs7791871	0	136617517	C	T
7	rs55895689	0	136617598	G	A
7	rs7792449	0	136617722	G	A
7	rs10267979	0	136618188	T	A
7	rs11981061	0	136618319	T	C
7	rs62485251	0	136619088	C	A
7	rs62485252	0	136619284	G	T
7	rs11982108	0	136619567	T	C
7	rs62485254	0	136620040	T	C
7	rs7806357	0	136620152	C	T
7	rs10231447	0	136620430	A	T
7	rs17412764	0	136620500	G	A
7	rs17412792	0	136620868	G	A
7	rs1469179	0	136621677	A	T
7	rs79005601	0	136621678	A	G
7	rs71541331	0	136622531	G	T
7	rs11765746	0	136622747	C	G
7	rs67514280	0	136623016	G	A
7	rs36210734	0	136623214	C	A
7	rs79416180	0	136623471	C	T
7	rs36210735	0	136623647	T	C
7	rs11767373	0	136623799	C	T
7	rs7782965	0	136624133	T	C
7	rs7800170	0	136624320	C	A
7	rs17168815	0	136624621	G	T
7	rs10271552	0	136624659	T	C
7	rs142999350	0	136624662	C	A
7	rs73158749	0	136625082	G	A
7	rs12539659	0	136625500	T	A
7	rs111445318	0	136625946	A	G
7	rs58394792	0	136626027	G	A
7	rs17168817	0	136626840	C	T
7	rs73158750	0	136626978	C	A
7	rs35345724	0	136627956	A	G
7	rs17168819	0	136628299	T	C
7	rs116999420	0	136628870	G	C
7	rs28509469	0	136629283	T	C
7	rs6467695	0	136630153	G	A
7	rs6467696	0	136630362	G	A
7	rs10225215	0	136630812	C	A
7	rs1455858	0	136631703	T	C
7	rs1424543	0	136632003	G	C
7	rs1378647	0	136633183	G	A
7	rs1111418	0	136633704	T	C
7	rs138998683	0	136633930	C	A
7	rs148479562	0	136634551	A	T
7	rs142622553	0	136634761	G	A
7	rs1378646	0	136635001	C	T
7	rs1378645	0	136635091	A	G
7	rs28529003	0	136635551	T	A
7	rs6960707	0	136635617	C	T
7	rs112206296	0	136636260	A	C
7	rs1158586	0	136637136	G	A
7	rs1424546	0	136638281	A	C
7	rs62485257	0	136638373	A	G
7	rs139117707	0	136638395	A	T
7	rs147025916	0	136638614	G	A
7	rs144056798	0	136638976	T	C
7	rs6943656	0	136639436	A	G
7	rs1455857	0	136639941	T	C
7	rs35012887	0	136640086	T	C
7	rs17168834	0	136641048	C	T
7	rs2350782	0	136642634	T	C
7	rs2350783	0	136643030	A	T
7	rs1824024	0	136643694	C	A
7	rs141792043	0	136644307	A	T
7	rs62485258	0	136645896	A	G
7	rs77836919	0	136645899	T	A
7	rs6952499	0	136645907	G	A
7	rs6952264	0	136645949	C	T
7	rs12155015	0	136646097	T	C
7	rs324575	0	136647171	T	C
7	rs324576	0	136648122	T	C
7	rs324579	0	136648712	G	A
7	rs324580	0	136648844	T	C
7	rs144894007	0	136649286	T	C
7	rs78973297	0	136649640	C	T
7	rs324581	0	136649827	G	C
7	rs324582	0	136650607	G	A
7	rs324584	0	136650879	G	A
7	rs324585	0	136651299	C	T
7	rs73158758	0	136651425	C	T
7	rs324586	0	136651426	C	G
7	rs324587	0	136651807	T	A
7	rs324588	0	136652138	A	G
7	rs117244355	0	136652349	G	T
7	rs324589	0	136653100	C	A
7	rs324590	0	136653212	C	T
7	rs17498745	0	136653994	C	A
7	rs324591	0	136654613	T	C
7	rs324592	0	136654659	C	T
7	rs324593	0	136655073	C	A
7	rs324594	0	136655323	T	C
7	rs324595	0	136655547	G	A
7	rs324596	0	136655654	A	G
7	rs6960587	0	136656478	T	A
7	rs324611	0	136658415	T	C
7	rs324612	0	136660338	T	C
7	rs77640264	0	136660652	G	A
7	rs2061174	0	136661400	G	A
7	rs2113545	0	136662741	A	G
7	rs324613	0	136663723	C	T
7	rs324614	0	136663974	G	C
7	rs324615	0	136664244	A	G
7	rs324616	0	136664887	C	T
7	rs2216860	0	136665072	G	A
7	rs77093757	0	136665267	C	T
7	rs118021489	0	136665573	C	T
7	rs7808355	0	136666090	A	G
7	rs7809341	0	136666445	G	A
7	rs324617	0	136666809	C	T
7	rs145818763	0	136666824	C	T
7	rs324618	0	136666956	C	T
7	rs324619	0	136667529	T	C
7	rs324620	0	136667845	C	T
7	rs324622	0	136668560	A	G
7	rs324623	0	136668821	T	G
7	rs140533738	0	136669078	G	A
7	rs324624	0	136669236	A	G
7	rs324625	0	136669409	C	T
7	rs324626	0	136669440	G	C
7	rs324627	0	136669651	G	A
7	rs7807871	0	136669771	T	A
7	rs190646382	0	136669949	G	C
7	rs324628	0	136670076	A	G
7	rs12707339	0	136671341	T	C
7	rs7799047	0	136671558	G	C
7	rs1455860	0	136673348	A	G
7	rs78972557	0	136674687	C	T
7	rs324630	0	136674844	C	T
7	rs34908748	0	136674966	T	C
7	rs1549330	0	136675107	G	C
7	rs60161367	0	136675683	T	C
7	rs12707340	0	136675836	C	T
7	rs2350786	0	136676570	A	G
7	rs36210736	0	136676988	T	C
7	rs7785096	0	136677370	T	C
7	rs62487063	0	136677381	C	G
7	rs324631	0	136677839	A	C
7	rs117772287	0	136679671	C	G
7	rs324632	0	136679987	C	T
7	rs6948054	0	136680801	A	G
7	rs56118357	0	136681298	T	A
7	rs73158771	0	136681356	T	C
7	rs324633	0	136681406	A	G
7	rs17414604	0	136682188	C	T
7	rs17168865	0	136683212	T	C
7	rs17168866	0	136683750	C	T
7	rs324634	0	136684195	G	T
7	rs324635	0	136684235	C	A
7	rs144791821	0	136685170	C	G
7	rs181407280	0	136685193	C	A
7	rs34259336	0	136685202	C	A
7	rs34539155	0	136685606	C	T
7	rs17168868	0	136685758	T	C
7	rs1035609	0	136685871	T	C
7	rs10242859	0	136685971	G	A
7	rs324637	0	136686829	A	T
7	rs420817	0	136687403	C	T
7	rs421325	0	136687408	T	C
7	rs556852010	0	136688276	C	T
7	rs117396018	0	136688386	C	T
7	rs324639	0	136688650	G	A
7	rs74461513	0	136688900	C	A
7	rs324640	0	136688996	G	A
7	rs7800093	0	136689381	A	G
7	rs79494124	0	136689691	A	C
7	rs116874722	0	136689822	G	T
7	rs10488602	0	136690503	T	C
7	rs140980960	0	136691144	T	A
7	rs7357341	0	136691453	C	T
7	rs324641	0	136691506	T	C
7	rs324642	0	136691512	A	C
7	rs324643	0	136691666	T	A
7	rs324644	0	136691676	C	T
7	rs324645	0	136691764	G	A
7	rs324646	0	136691895	C	G
7	rs4341110	0	136691962	A	G
7	rs17499892	0	136692467	A	C
7	rs324647	0	136692752	T	C
7	rs117670439	0	136693121	A	G
7	rs78771438	0	136693416	G	A
7	rs324648	0	136693487	A	G
7	rs324649	0	136693509	T	C
7	rs324650	0	136693661	T	A
7	rs76849961	0	136693966	G	T
7	rs74907321	0	136694368	A	G
7	rs55761735	0	136694591	C	T
7	rs117164380	0	136694741	C	T
7	rs62487065	0	136695253	C	T
7	rs143279862	0	136695287	C	G
7	rs17415326	0	136695842	G	C
7	rs77125166	0	136696308	C	T
7	rs6963577	0	136696922	T	A
7	rs1424547	0	136697137	T	C
7	rs10282542	0	136697388	T	C
7	rs73160443	0	136698529	G	A
7	rs17168883	0	136699239	T	C
7	rs324651	0	136699261	G	T
7	rs8191992	0	136701308	T	A
7	rs8191993	0	136701563	G	C
7	rs76518506	0	136701634	C	G
7	rs6962027	0	136701935	T	A
7	rs11984039	0	136702044	T	A
7	rs62487067	0	136703000	G	A
7	rs6967953	0	136703376	T	C
7	rs74460389	0	136703629	C	T
7	rs17500423	0	136704531	T	A
7	rs62487068	0	136705967	C	T
7	rs191433767	0	136706399	T	A
7	rs78897276	0	136706416	C	T
7	rs7780181	0	136706535	T	G
7	rs17506733	0	136707227	G	A
7	rs75137640	0	136707462	G	A
7	rs324654	0	136707742	T	C
7	rs10246819	0	136707968	T	C
7	rs115612730	0	136708592	G	A
7	rs10954568	0	136708850	G	A
7	rs11762896	0	136709168	C	T
7	rs114440691	0	136709194	T	C
7	rs35219717	0	136709228	A	G
7	rs17506824	0	136709513	T	C
7	rs1424548	0	136709760	C	T
7	rs1424549	0	136710122	G	C
7	rs67532040	0	136710666	C	T
7	rs76991107	0	136710977	A	G
7	rs117743149	0	136711493	A	C
7	rs62487070	0	136711626	T	C
7	rs62487071	0	136711733	T	C
7	rs17168896	0	136712058	G	A
7	rs77748170	0	136712101	C	T
7	rs11971309	0	136712155	C	T
7	rs145502259	0	136712586	C	T
7	rs17506977	0	136712733	A	G
7	rs324655	0	136713102	T	C
7	rs324656	0	136714112	T	C
7	rs73160450	0	136714318	G	A
7	rs324657	0	136714572	G	A
7	rs117746341	0	136714657	T	A
7	rs62487072	0	136714701	G	A
7	rs324658	0	136715167	A	C
7	rs7779506	0	136715254	C	T
7	rs7779921	0	136715396	G	T
7	rs7780107	0	136715603	C	T
7	rs7779999	0	136715660	A	G
7	rs183400906	0	136715845	G	A
7	rs11982015	0	136716335	A	C
7	rs10954569	0	136716653	T	C
7	rs77749087	0	136716713	G	C
7	rs324659	0	136716717	C	A
7	rs75583967	0	136717033	G	C
7	rs117448172	0	136717304	A	G
7	rs13229637	0	136717447	T	C
7	rs117032753	0	136718054	C	T
7	rs146412684	0	136718074	A	C
7	rs149201973	0	136718455	C	A
7	rs12540615	0	136718553	A	G
7	rs56659884	0	136719062	C	T
7	rs11971236	0	136719190	A	G
7	rs73447194	0	136720365	T	G
7	rs117938829	0	136720372	T	C
7	rs34084423	0	136720590	T	G
7	rs6978427	0	136721385	G	A
7	rs324661	0	136721505	C	A
7	rs80072186	0	136722029	G	C
7	rs17416406	0	136722275	T	C
7	rs74580742	0	136722794	G	A
7	rs6960754	0	136723381	G	A
7	rs61002121	0	136723462	C	T
7	rs324662	0	136723463	A	G
7	rs13221430	0	136724093	A	T
7	rs34907276	0	136724583	T	C
7	rs324664	0	136724689	C	T
7	rs76530555	0	136725293	C	G
7	rs117795217	0	136725847	G	A
7	rs138055863	0	136726039	G	A
7	rs142558748	0	136726041	C	T
7	rs324665	0	136726088	C	G
7	rs79699825	0	136726777	G	C
7	rs116916562	0	136727011	A	G
7	rs12113365	0	136727136	C	T
7	rs324666	0	136727451	G	A
7	rs35536027	0	136727525	G	C
7	rs117286160	0	136727706	A	G
7	rs62487074	0	136727852	T	C
7	rs324667	0	136728372	T	C
7	rs79816686	0	136728671	G	C
7	rs76600899	0	136729250	G	A
7	rs141017136	0	136729422	T	C
7	rs62487075	0	136729604	T	C
7	rs12113753	0	136729661	C	T
7	rs17507588	0	136729679	C	T
7	rs444116	0	136730758	T	C
7	rs391952	0	136730763	A	G
7	rs143996241	0	136731077	C	T
7	rs78749287	0	136731280	A	C
7	rs324668	0	136732292	C	T
7	rs146735801	0	136732532	A	C
7	rs117848323	0	136732702	G	A
7	rs324669	0	136732759	C	T
7	rs324670	0	136733228	T	C
7	rs324671	0	136733375	A	T
7	rs324672	0	136733729	A	T
7	rs324673	0	136734655	A	T
7	rs324674	0	136735172	G	T
7	rs324675	0	136735311	A	G
7	rs75581732	0	136735359	G	A
7	rs78084707	0	136735471	T	C
7	rs151221682	0	136736058	G	T
7	rs324676	0	136737116	A	G
7	rs77351601	0	136737917	T	C
7	rs74528097	0	136738006	C	A
7	rs324677	0	136738668	C	T
7	rs186246235	0	136738817	T	C
7	rs76997065	0	136739889	G	A
7	rs324678	0	136740623	C	T
7	rs17168916	0	136741686	A	T
7	rs17168918	0	136741857	G	A
7	rs76873459	0	136742291	G	T
7	rs324679	0	136742384	A	G
7	rs79254063	0	136742485	A	G
7	rs324680	0	136742514	C	G
7	rs116372302	0	136743480	A	G
7	rs324681	0	136744011	C	T
7	rs12532458	0	136744239	G	A
7	rs11977730	0	136744954	T	C
7	rs324561	0	136745346	T	C
7	rs324562	0	136745623	G	T
7	rs324563	0	136745939	A	T
7	rs59944674	0	136746054	T	G
7	rs58410439	0	136746055	C	A
7	rs138846524	0	136746211	A	G
7	rs1455859	0	136746607	A	G
7	rs117912817	0	136747988	A	G
7	rs1593207	0	136748416	C	G
7	rs324565	0	136748481	A	G
7	rs73160470	0	136749663	C	T
7	rs6972040	0	136749953	G	A
7	rs6972827	0	136750712	A	G
7	rs62487078	0	136750755	A	C
7	rs1902281	0	136751386	G	A
7	rs73449127	0	136751712	C	T
7	rs75643597	0	136751998	G	A
7	rs115779603	0	136752635	T	C
7	rs10954570	0	136752785	C	T
7	rs76065591	0	136753502	C	T
7	rs77571733	0	136753557	G	A
7	rs66783151	0	136753760	T	A
7	rs71541337	0	136753829	T	C
7	rs36078565	0	136754245	C	T
7	rs117875641	0	136754497	C	A
7	rs78915755	0	136754961	A	G
7	rs71541338	0	136754990	T	G
7	rs55665549	0	136755630	A	G
7	rs55684007	0	136755631	T	A
7	rs61245367	0	136755894	G	A
7	rs11772948	0	136756770	T	C
7	rs77334193	0	136757181	T	C
7	rs2161860	0	136757642	G	A
7	rs62487079	0	136758210	T	A
7	rs324567	0	136758447	G	A
7	rs12673281	0	136758789	G	A
7	rs324568	0	136761961	T	C
7	rs35681063	0	136762206	T	C
7	rs1378648	0	136762819	C	T
7	rs324569	0	136763095	A	G
7	rs117992178	0	136763333	A	G
7	rs324570	0	136764145	C	T
7	rs112603686	0	136764365	C	A
7	rs11971576	0	136764811	A	G
7	rs11771501	0	136764915	T	C
7	rs324571	0	136765453	A	G
7	rs324572	0	136765572	T	C
7	rs73160479	0	136766773	C	T
7	rs78469892	0	136768185	A	G
7	rs13223489	0	136768535	T	C
7	rs1834165	0	136769657	C	G
7	rs118069292	0	136770267	C	T
7	rs918974	0	136770849	A	G
7	rs28562122	0	136771045	G	T
7	rs1345934	0	136772275	A	G
7	rs67870824	0	136772465	T	G
7	rs77303940	0	136773307	T	C
7	rs145541568	0	136774626	A	G
7	rs34649110	0	136775188	A	G
7	rs34634747	0	136775447	G	A
7	rs35568948	0	136775451	C	T
7	rs11773454	0	136775912	G	A
7	rs13246547	0	136776274	G	A
7	rs79574641	0	136776367	T	C
7	rs73727803	0	136776635	C	T
7	rs74640961	0	136776977	A	G
7	rs117939516	0	136777300	G	T
7	rs34093134	0	136777605	T	C
7	rs73160485	0	136777777	G	A
7	rs67526215	0	136778107	C	A
7	rs1424545	0	136778579	C	T
7	rs1834168	0	136779028	G	A
7	rs67888910	0	136780567	C	T
7	rs10242429	0	136780883	C	G
7	rs11974868	0	136782678	T	C
7	rs11761344	0	136782819	C	T
7	rs10215757	0	136782869	A	G
7	rs10215396	0	136782870	T	G
7	rs73449145	0	136783116	A	G
7	rs10081199	0	136783444	C	T
7	rs10081306	0	136783509	A	G
7	rs35319640	0	136784642	A	G
7	rs115018775	0	136784738	C	T
7	rs73727805	0	136785275	C	T
7	rs10270820	0	136786154	A	T
7	rs191887052	0	136786493	T	G
7	rs147590174	0	136788099	C	T
7	rs112393014	0	136788289	C	G
7	rs73449156	0	136788526	G	T
7	rs111977588	0	136788885	G	C
7	rs7798221	0	136789149	C	A
7	rs12375109	0	136789404	T	G
7	rs10228919	0	136790449	A	C
7	rs151331733	0	136791143	G	T
7	rs144489029	0	136791653	C	T
7	rs7786084	0	136791921	A	G
7	rs7786241	0	136792018	A	G
7	rs28810425	0	136792260	A	G
7	rs28590034	0	136792771	T	A
7	rs10277738	0	136792935	A	G
7	rs10248590	0	136792965	G	A
7	rs73727808	0	136793163	A	G
7	rs117927121	0	136793322	C	T
7	rs7792052	0	136793350	C	T
7	rs12674354	0	136794060	A	G
7	rs7796601	0	136794116	A	G
7	rs77369486	0	136794126	G	A
7	rs7779968	0	136794262	T	C
7	rs58899571	0	136794450	G	A
7	rs118057761	0	136794621	A	G
7	rs16874907	0	136794884	A	G
7	rs10260814	0	136795776	G	A
7	rs139800952	0	136796004	G	T
7	rs10954573	0	136797021	G	A
7	rs2113886	0	136797182	A	G
7	rs10236411	0	136797673	A	G
7	rs1972683	0	136798023	C	A
7	rs73160493	0	136798141	A	G
7	rs1035688	0	136798166	A	C
7	rs1964318	0	136798427	G	A
7	rs1035686	0	136798768	C	A
7	rs10244436	0	136799442	A	G
7	rs10273993	0	136799443	C	T
7	rs10274449	0	136799583	G	A
7	rs12539396	0	136799603	C	T
7	rs1425074	0	136800071	A	T
7	rs28452179	0	136800234	G	A
7	rs35609374	0	136800240	A	C
7	rs1425073	0	136800486	A	G
7	rs4732241	0	136800727	A	G
7	rs11560399	0	136800833	C	T
7	rs146154544	0	136800945	C	T
7	rs72611529	0	136801091	T	C
7	rs1364717	0	136801446	G	A
7	rs4391352	0	136801564	T	C
7	rs1425072	0	136801830	C	T
7	rs7793805	0	136802236	T	C
7	rs7810614	0	136802247	C	A
7	rs7793972	0	136802344	T	C
7	rs142342363	0	136802580	A	G
7	rs1582676	0	136803015	T	G
7	rs35738806	0	136803025	T	A
7	rs1477525	0	136804676	A	G
7	rs1364716	0	136804753	T	C
7	rs1477524	0	136804948	A	G
7	rs1477523	0	136805138	C	T
7	rs150022820	0	136805379	C	T
7	rs77614317	0	136805486	C	T
7	rs80280129	0	136806313	C	A
7	rs17417816	0	136807139	C	G
7	rs72611531	0	136807492	C	A
7	rs55707128	0	136807525	G	A
7	rs10230065	0	136808119	C	T
7	rs17168934	0	136808272	T	C
7	rs1981914	0	136808309	C	A
7	rs1425071	0	136808574	C	T
7	rs75715119	0	136808920	G	T
7	rs116939674	0	136809086	T	C
7	rs6467699	0	136809161	G	C
7	rs17417920	0	136809566	T	C
7	rs73450814	0	136810300	C	T
7	rs73450817	0	136810307	C	T
7	rs148158654	0	136810403	C	T
7	rs10254754	0	136810705	T	C
7	rs1425070	0	136811193	G	A
7	rs4732242	0	136811372	C	T
7	rs11978828	0	136811432	T	C
7	rs4732243	0	136811496	A	G
7	rs10258872	0	136811712	T	G
7	rs139259373	0	136811920	C	T
7	rs6965672	0	136812004	G	A
7	rs1425083	0	136812181	C	T
7	rs1425082	0	136812294	C	T
7	rs1425081	0	136812453	C	T
7	rs1425080	0	136812454	A	G
7	rs17430785	0	136812636	C	T
7	rs143470024	0	136813456	T	C
7	rs192453046	0	136814354	A	G
7	rs1425079	0	136814668	G	T
7	rs2113888	0	136814747	T	C
7	rs77971698	0	136815772	G	A
7	rs1593302	0	136815803	A	C
7	rs10808290	0	136816463	A	T
7	rs150624525	0	136816592	A	C
7	rs11982570	0	136817016	A	G
7	rs6975389	0	136817567	T	C
7	rs6955370	0	136817637	A	T
7	rs62487083	0	136817660	A	G
7	rs35695483	0	136817670	A	G
7	rs4090714	0	136817769	C	T
7	rs13244570	0	136817881	G	A
7	rs1364719	0	136818171	A	C
7	rs150447147	0	136818908	A	G
7	rs62487084	0	136818913	G	C
7	rs7781663	0	136819499	T	C
7	rs35825323	0	136819894	T	C
7	rs7802795	0	136819913	C	A
7	rs7803048	0	136819978	G	A
7	rs7804134	0	136820679	G	A
7	rs145491026	0	136821113	G	C
7	rs1725036	0	136824951	T	G
7	rs1880792	0	136825522	T	C
7	rs1425078	0	136825673	C	T
7	rs1425077	0	136825694	A	T
7	rs1425076	0	136825704	C	T
7	rs1425075	0	136825763	A	T
7	rs1593301	0	136825987	C	A
7	rs1593300	0	136826269	A	G
7	rs1593299	0	136826281	G	A
7	rs35655262	0	136826384	A	G
7	rs1593298	0	136826419	A	G
7	rs1593297	0	136826568	A	G
7	rs832954	0	136827325	A	G
7	rs72611532	0	136827437	C	T
7	rs35697264	0	136827876	C	G
7	rs832953	0	136827911	T	C
7	rs832952	0	136827983	T	A
7	rs832951	0	136828433	T	C
7	rs143220205	0	136829058	G	A
7	rs35119148	0	136829311	C	T
7	rs832950	0	136829394	T	C
7	rs832949	0	136829467	A	C
7	rs832948	0	136829948	G	A
7	rs17168947	0	136830478	T	C
7	rs832972	0	136831153	T	C
7	rs832971	0	136831303	T	C
7	rs12707345	0	136831401	G	A
7	rs148401579	0	136831467	G	A
7	rs832970	0	136831622	T	C
7	rs832969	0	136832263	G	A
7	rs832968	0	136832300	C	T
7	rs832967	0	136832667	G	A
7	rs832966	0	136833126	A	C
7	rs67751562	0	136833387	G	A
7	rs832965	0	136833677	C	T
7	rs706552	0	136833922	A	G
7	rs1725039	0	136835282	G	C
7	rs36110794	0	136835778	T	C
7	rs7794481	0	136835977	C	G
7	rs1647752	0	136836442	C	T
7	rs1647751	0	136836634	A	G
7	rs1725014	0	136836731	T	C
7	rs1647750	0	136836850	G	A
7	rs1725016	0	136837577	G	T
7	rs118054567	0	136838112	A	G
7	rs832998	0	136838599	G	T
7	rs832997	0	136838997	C	T
7	rs13244755	0	136839191	T	C
7	rs832996	0	136839209	C	A
7	rs832995	0	136839352	A	G
7	rs832994	0	136839390	G	A
7	rs10488605	0	136839540	A	G
7	rs832993	0	136839586	A	T
7	rs183840159	0	136840068	A	C
7	rs832992	0	136840322	T	C
7	rs1405234	0	136840755	A	C
7	rs832991	0	136841113	A	G
7	rs832990	0	136841372	A	C
7	rs832989	0	136841573	G	C
7	rs11971038	0	136842197	G	C
7	rs832988	0	136842417	A	G
7	rs832987	0	136844260	C	T
7	rs832986	0	136844386	A	G
7	rs75916706	0	136844396	C	T
7	rs1364718	0	136844805	T	C
7	rs62487088	0	136846059	A	C
7	rs73450859	0	136846425	A	G
7	rs832964	0	136846761	C	A
7	rs832963	0	136846928	T	C
7	rs832962	0	136847506	T	C
7	rs113914906	0	136847788	T	A
7	rs832961	0	136848002	A	T
7	rs11980336	0	136848097	T	A
7	rs113473330	0	136849281	C	T
7	rs832960	0	136849386	C	T
7	rs77009554	0	136849730	C	T
7	rs4338046	0	136850227	T	C
7	rs66483613	0	136850339	C	T
7	rs6971259	0	136850752	A	G
7	rs33914231	0	136851039	G	A
7	rs832959	0	136851227	G	T
7	rs832958	0	136851486	A	G
7	rs833013	0	136852147	T	C
7	rs34590530	0	136852313	T	C
7	rs7787277	0	136852631	G	C
7	rs833012	0	136852941	T	C
7	rs1725004	0	136853108	C	T
7	rs833011	0	136853154	T	C
7	rs142328370	0	136854106	T	C
7	rs77151195	0	136854293	G	A
7	rs833010	0	136854910	G	A
7	rs833009	0	136854988	T	G
7	rs706553	0	136855232	C	T
7	rs72611533	0	136855625	C	A
7	rs706554	0	136856037	A	G
7	rs833008	0	136856178	G	A
7	rs706555	0	136856453	G	A
7	rs706556	0	136856635	A	G
7	rs10264746	0	136857012	C	T
7	rs138520475	0	136857945	T	A
7	rs833005	0	136858282	A	G
7	rs833004	0	136858355	T	A
7	rs12539315	0	136859211	G	A
7	rs79447473	0	136860118	G	A
7	rs76657241	0	136860435	A	C
7	rs833003	0	136860587	T	C
7	rs143457815	0	136860861	C	T
7	rs833002	0	136861124	A	T
7	rs117359321	0	136861200	C	T
7	rs1096791	0	136861473	T	A
7	rs833001	0	136861894	T	C
7	rs833000	0	136861929	A	C
7	rs833023	0	136864152	G	T
7	rs17510640	0	136865150	G	A
7	rs11760935	0	136865597	A	T
7	rs73162473	0	136865760	A	C
7	rs833022	0	136865926	G	T
7	rs62487091	0	136866376	C	T
7	rs62487092	0	136866678	G	T
7	rs117484419	0	136867773	G	C
7	rs150865859	0	136868097	G	C
7	rs833018	0	136872377	A	G
7	rs150057131	0	136872468	C	T
7	rs833017	0	136873735	T	C
7	rs34212606	0	136874474	C	T
7	rs833016	0	136874568	G	T
7	rs833015	0	136874686	G	A
7	rs833014	0	136874830	T	C
7	rs117835462	0	136874959	G	A
7	rs75034937	0	136875269	A	C
7	rs77580141	0	136875358	G	A
7	rs1647730	0	136875365	G	A
7	rs12666004	0	136877151	C	G
7	rs117350327	0	136878396	T	G
7	rs62487098	0	136878697	G	A
7	rs832981	0	136878917	C	T
7	rs832980	0	136879650	G	A
7	rs62487099	0	136880529	T	C
7	rs115308313	0	136880668	T	A
7	rs11980852	0	136880693	A	G
7	rs832979	0	136880753	G	T
7	rs11981607	0	136881009	A	G
7	rs74316121	0	136881363	T	G
7	rs143886401	0	136882430	C	A
7	rs832978	0	136882481	C	T
7	rs6965180	0	136882803	C	T
7	rs832977	0	136882822	A	C
7	rs6467700	0	136882925	G	A
7	rs117806312	0	136883250	C	A
7	rs832976	0	136884150	T	A
7	rs11765797	0	136884646	T	C
7	rs12707351	0	136885017	T	C
7	rs117599115	0	136885264	C	T
7	rs114601314	0	136886128	C	T
7	rs832985	0	136886173	C	T
7	rs77514279	0	136886962	G	C
7	rs73162481	0	136888003	T	C
7	rs13243562	0	136888211	A	G
7	rs832984	0	136888610	T	C
7	rs145296967	0	136889326	T	C
7	rs832983	0	136890850	T	A
7	rs6956306	0	136890899	T	C
7	rs117935145	0	136891092	C	T
7	rs13228205	0	136891182	G	A
7	rs4732247	0	136891459	T	G
7	rs139870019	0	136891865	C	A
7	rs12154638	0	136892170	C	T
7	rs67323673	0	136892490	A	G
7	rs117593633	0	136893026	G	A
7	rs34624085	0	136893198	T	A
7	rs1725021	0	136893320	T	C
7	rs1725022	0	136893417	T	A
7	rs11773575	0	136894484	A	G
7	rs10954575	0	136894828	T	C
7	rs2693652	0	136897071	A	T
7	rs35837497	0	136897419	A	G
7	rs12538395	0	136898372	G	A
7	rs149601380	0	136899513	C	T
7	rs34396191	0	136899590	T	G
7	rs74326718	0	136900859	C	T
7	rs75521148	0	136900860	G	A
7	rs118092013	0	136900867	G	T
7	rs145489834	0	136901198	G	A
7	rs67726386	0	136901566	A	G
7	rs832974	0	136901669	G	T
7	rs832973	0	136901743	C	T
7	rs844275	0	136901800	T	C
7	rs35315976	0	136903045	C	T
7	rs117682976	0	136903067	T	A
7	rs79264005	0	136903222	G	A
7	rs12538185	0	136903671	C	T
7	rs117733210	0	136903678	G	A
7	rs2017578	0	136904298	G	A
7	rs1579354	0	136904386	T	C
7	rs6975947	0	136905724	T	G
7	rs13221814	0	136907174	G	T
7	rs1593296	0	136907248	G	T
7	rs1593294	0	136907452	T	G
7	rs72611534	0	136908061	A	G
7	rs33923356	0	136908202	T	G
7	rs10228861	0	136908245	C	A
7	rs832956	0	136908376	G	A
7	rs1376610	0	136908641	A	G
7	rs1376611	0	136908645	T	C
7	rs118091598	0	136908869	T	C
7	rs7808104	0	136908933	C	G
7	rs832955	0	136909656	G	A
7	rs17603400	0	136909846	A	G
7	rs73452923	0	136909945	C	T
7	rs115977518	0	136910016	T	C
7	rs6970141	0	136911814	T	C
7	rs17168987	0	136911966	G	A
7	rs12668115	0	136912038	T	C
7	rs11505752	0	136912903	A	G
7	rs62487101	0	136913001	T	C
7	rs78734830	0	136913061	G	A
7	rs17510996	0	136913148	G	A
7	rs10256915	0	136913223	A	G
7	rs1839780	0	136913425	T	C
7	rs10954576	0	136913769	A	G
7	rs6956523	0	136913885	T	A
7	rs10954577	0	136914815	A	G
7	rs17168990	0	136915059	G	T
7	rs11561959	0	136915362	T	C
7	rs1451528	0	136915408	A	C
7	rs17168991	0	136916392	C	T
7	rs182519554	0	136916460	T	C
7	rs73162490	0	136916650	G	A
7	rs17168993	0	136916751	G	C
7	rs10488606	0	136916976	T	C
7	rs727184	0	136917794	C	T
7	rs727185	0	136917806	T	C
7	rs75611580	0	136918167	C	T
7	rs28489068	0	136919923	G	A
7	rs17168999	0	136920041	C	T
7	rs10488607	0	136920168	C	G
7	rs721239	0	136920364	A	C
7	rs116953599	0	136920870	T	G
7	rs322295	0	136921062	C	T
7	rs322294	0	136921270	T	C
7	rs72611535	0	136921667	G	C
7	rs13242861	0	136921761	T	C
7	rs117640371	0	136922629	C	G
7	rs891587	0	136923508	T	C
7	rs891586	0	136923730	T	C
7	rs184504803	0	136924174	T	A
7	rs144487135	0	136924226	C	T
7	rs77063876	0	136924846	C	T
7	rs4142090	0	136925134	C	G
7	rs864428	0	136925471	C	T
7	rs62487104	0	136926257	T	C
7	rs1864609	0	136926419	A	C
7	rs77997292	0	136926447	T	C
7	rs706557	0	136926814	T	C
7	rs72611536	0	136927464	C	G
7	rs143505956	0	136927747	G	A
7	rs111353739	0	136927840	C	T
7	rs4732250	0	136928381	T	A
7	rs75507813	0	136928501	C	A
7	rs6946427	0	136928616	G	C
7	rs844287	0	136928699	C	G
7	rs77912591	0	136928959	G	A
7	rs111342824	0	136929296	A	G
7	rs11772540	0	136930355	G	C
7	rs80256570	0	136930512	C	G
7	rs62487105	0	136930539	C	G
7	rs71541344	0	136930571	A	T
7	rs80078783	0	136930605	A	G
7	rs322303	0	136930828	T	G
7	rs73162494	0	136931076	T	C
7	rs322302	0	136931552	C	T
7	rs111963631	0	136932182	T	C
7	rs322301	0	136932185	A	C
7	rs13229687	0	136932212	G	A
7	rs13244002	0	136932281	T	C
7	rs13229790	0	136932296	G	C
7	rs75827317	0	136932390	C	T
7	rs118154907	0	136932621	C	T
7	rs11763248	0	136933042	A	C
7	rs322300	0	136933065	G	T
7	rs322299	0	136933313	G	A
7	rs141567772	0	136933401	C	T
7	rs34744645	0	136933524	A	T
7	rs322298	0	136933670	C	T
7	rs79918986	0	136933927	C	T
7	rs13224059	0	136933948	T	G
7	rs1367596	0	136934388	T	C
7	rs17133397	0	136934529	A	G
7	rs11772240	0	136935298	G	C
7	rs322297	0	136935459	T	G
7	rs56280054	0	136935639	T	C
7	rs322296	0	136937189	A	G
7	rs12535816	0	136937427	A	C
7	rs12111796	0	136937966	G	C
7	rs117935486	0	136939027	A	G
7	rs4732251	0	136940099	C	T
7	rs17169007	0	136940418	C	G
7	rs322323	0	136940560	T	C
7	rs322322	0	136940579	C	T
7	rs10435425	0	136940800	T	C
7	rs322321	0	136940922	T	C
7	rs322320	0	136940931	A	T
7	rs322319	0	136940966	A	G
7	rs322318	0	136941370	C	A
7	rs322317	0	136941489	C	T
7	rs78535983	0	136942070	G	A
7	rs322316	0	136942629	A	G
7	rs190664163	0	136942656	C	T
7	rs7797731	0	136942707	G	A
7	rs10435428	0	136942867	C	G
7	rs112322339	0	136943428	T	C
7	rs322315	0	136943458	G	C
7	rs17169015	0	136944232	C	T
7	rs17169016	0	136944321	T	C
7	rs74575637	0	136944462	T	C
7	rs144047971	0	136944878	T	C
7	rs16874924	0	136945024	G	C
7	rs322314	0	136945107	T	C
7	rs117590518	0	136945151	C	A
7	rs1880788	0	136945373	T	C
7	rs78913041	0	136946347	G	A
7	rs322313	0	136946672	A	G
7	rs113140832	0	136946781	T	G
7	rs225137	0	136946906	A	G
7	rs322312	0	136947398	G	A
7	rs167718	0	136947407	C	T
7	rs72611537	0	136948782	A	G
7	rs35298418	0	136948786	T	C
7	rs322311	0	136948804	T	A
7	rs322310	0	136949361	A	C
7	rs322309	0	136949482	C	T
7	rs139319643	0	136949576	T	C
7	rs322308	0	136949706	A	G
7	rs182502505	0	136949941	C	T
7	rs117005738	0	136949967	C	T
7	rs72611538	0	136950272	C	T
7	rs57537216	0	136950362	C	T
7	rs322307	0	136950581	C	T
7	rs56926299	0	136950770	A	C
7	rs145484105	0	136951005	G	A
7	rs322306	0	136951254	C	G
7	rs322305	0	136951295	T	A
7	rs11764598	0	136951940	C	T
7	rs112786750	0	136952150	G	A
7	rs77201625	0	136952328	G	A
7	rs833388	0	136952669	T	C
7	rs78086971	0	136952882	G	C
7	rs150207576	0	136953186	T	C
7	rs55862641	0	136953683	T	C
7	rs17169018	0	136953783	T	C
7	rs12535403	0	136954555	C	T
7	rs322236	0	136954899	A	G
7	rs117535511	0	136955496	G	C
7	rs322237	0	136955896	G	A
7	rs322238	0	136956132	G	C
7	rs139479781	0	136956492	T	C
7	rs322239	0	136956607	C	A
7	rs10215890	0	136956931	C	A
7	rs322240	0	136956990	C	A
7	rs322241	0	136957654	T	A
7	rs10264510	0	136957727	G	A
7	rs76960820	0	136958119	A	G
7	rs322243	0	136958339	A	G
7	rs72611539	0	136959120	T	A
7	rs111553270	0	136959268	C	T
7	rs322245	0	136959376	G	A
7	rs322246	0	136960167	A	G
7	rs72611540	0	136960380	G	T
7	rs181076697	0	136960397	A	T
7	rs72611541	0	136960430	G	A
7	rs17169022	0	136960590	C	G
7	rs72611542	0	136961189	T	G
7	rs75332769	0	136961437	T	C
7	rs77898822	0	136961438	G	A
7	rs13246065	0	136961439	C	T
7	rs322249	0	136961607	G	C
7	rs188915	0	136962095	A	G
7	rs61525640	0	136963233	T	C
7	rs62487108	0	136963344	A	C
7	rs74586609	0	136964503	A	G
7	rs78275150	0	136964955	T	C
7	rs17603449	0	136965293	G	A
7	rs111355467	0	136965326	C	T
7	rs138392184	0	136965366	C	T
7	rs17603498	0	136965735	T	C
7	rs1880791	0	136965864	G	T
7	rs1882066	0	136966058	T	C
7	rs1880790	0	136966278	T	C
7	rs6970530	0	136966331	G	A
7	rs6970674	0	136966439	G	T
7	rs9969157	0	136966986	G	A
7	rs17169033	0	136968621	T	C
7	rs12112313	0	136968812	G	C
7	rs12113527	0	136969109	A	G
7	rs7782295	0	136969496	C	T
7	rs7786318	0	136969917	A	G
7	rs111593695	0	136970513	A	T
7	rs17169038	0	136971039	G	C
7	rs3959914	0	136971101	C	T
7	rs3959915	0	136971270	C	T
7	rs7792298	0	136971415	A	G
7	rs6467703	0	136971908	C	T
7	rs12536916	0	136972003	A	C
7	rs11765480	0	136972027	T	C
7	rs17661392	0	136972378	G	A
7	rs76370532	0	136972794	C	T
7	rs6979228	0	136972966	G	T
7	rs62487109	0	136972986	A	G
7	rs6961235	0	136973027	T	C
7	rs78428127	0	136973189	T	C
7	rs17169047	0	136974025	C	T
7	rs322256	0	136974184	G	A
7	rs322257	0	136974976	T	C
7	rs74465323	0	136975595	A	T
7	rs17169050	0	136975678	G	A
7	rs10247519	0	136975874	G	T
7	rs17169051	0	136976382	G	T
7	rs10248429	0	136976713	C	T
7	rs1835534	0	136977138	A	G
7	rs1835536	0	136977203	A	G
7	rs73728260	0	136978198	T	A
7	rs6950835	0	136978529	T	C
7	rs17169053	0	136978885	T	A
7	rs12671280	0	136979249	C	T
7	rs1367590	0	136979849	C	T
7	rs13230752	0	136980031	A	G
7	rs919581	0	136980174	A	G
7	rs56027748	0	136980778	T	C
7	rs60901799	0	136981073	C	T
7	rs10268741	0	136981223	G	A
7	rs75613360	0	136981593	A	C
7	rs1431097	0	136982470	C	T
7	rs6961948	0	136982500	G	T
7	rs10500126	0	136982746	G	A
7	rs76629505	0	136984385	T	C
7	rs17169059	0	136984520	G	A
7	rs16874934	0	136984564	C	G
7	rs6972523	0	136984631	C	T
7	rs16874937	0	136984716	C	T
7	rs10262764	0	136984795	G	A
7	rs17169061	0	136984846	G	A
7	rs17169062	0	136984858	G	C
7	rs6977819	0	136985342	G	A
7	rs6977749	0	136985504	C	T
7	rs6943993	0	136985916	A	G
7	rs77925462	0	136985921	A	G
7	rs55808866	0	136987235	G	A
7	rs7788394	0	136988001	C	T
7	rs112699437	0	136988448	T	C
7	rs58439678	0	136988541	G	A
7	rs1473355	0	136988572	C	T
7	rs17169064	0	136988804	G	T
7	rs13245564	0	136989304	G	A
7	rs322349	0	136989441	A	G
7	rs13245911	0	136989606	G	A
7	rs78696049	0	136990648	C	T
7	rs1731954	0	136990665	A	G
7	rs12666148	0	136990721	C	T
7	rs115117047	0	136992947	C	T
7	rs322347	0	136993184	G	A
7	rs322346	0	136993461	C	T
7	rs322345	0	136994013	A	G
7	rs2882589	0	136994998	G	A
7	rs322343	0	136995126	C	G
7	rs322341	0	136995962	G	T
7	rs322340	0	136996149	T	C
7	rs75193610	0	136996938	T	A
7	rs322339	0	136997283	T	C
7	rs322337	0	136998483	A	T
7	rs322336	0	136998548	C	G
7	rs78038519	0	136999883	G	A
7	rs147767078	0	136999926	G	A
7	rs141856512	0	137001565	G	A
7	rs78813592	0	137001889	T	A
7	rs322335	0	137003404	T	C
7	rs1616000	0	137003949	T	C
7	rs322334	0	137004109	T	C
7	rs12668246	0	137004444	G	A
7	rs2242045	0	137005808	G	A
7	rs322332	0	137005911	T	C
7	rs10251438	0	137006969	C	A
7	rs12535439	0	137007159	G	A
7	rs322331	0	137007920	A	G
7	rs74299047	0	137009221	A	G
7	rs151037290	0	137009801	A	G
7	rs2290268	0	137010589	A	C
7	rs10268599	0	137011207	G	T
7	rs1431095	0	137011403	C	T
7	rs10250267	0	137011782	G	A
7	rs76745761	0	137012561	A	G
7	rs144652687	0	137012994	A	G
7	rs10255150	0	137013466	G	A
7	rs10233933	0	137015603	A	T
7	rs10282363	0	137015838	T	G
7	rs1431093	0	137016297	C	A
7	rs1431091	0	137016311	A	C
7	rs139830974	0	137016788	A	G
7	rs1431090	0	137016791	G	A
7	rs10241448	0	137016931	A	C
7	rs10227966	0	137017100	T	C
7	rs10271620	0	137017202	G	A
7	rs73165715	0	137017209	T	C
7	rs7807025	0	137017876	T	C
7	rs13228711	0	137018329	T	A
7	rs322329	0	137018456	C	G
7	rs183418598	0	137020036	G	A
7	rs78469211	0	137020408	C	G
7	rs28507322	0	137020675	T	C
7	rs67907798	0	137020726	C	T
7	rs13240024	0	137021176	T	G
7	rs320715	0	137021485	G	A
7	rs161093	0	137021661	T	A
7	rs320716	0	137021740	A	T
7	rs76526947	0	137023278	T	C
7	rs320719	0	137023509	G	A
7	rs320720	0	137024149	C	T
7	rs140888890	0	137024728	G	A
7	rs320721	0	137025020	T	C
7	rs320722	0	137025827	G	C
7	rs320723	0	137026136	T	A
7	rs320725	0	137026637	A	C
7	rs76825787	0	137026836	T	C
7	rs320726	0	137027042	C	A
7	rs321198	0	137029838	T	C
7	rs161335	0	137030345	C	T
7	rs79782835	0	137030539	A	G
7	rs13230665	0	137030928	T	A
7	rs6955790	0	137032174	T	C
7	rs17527721	0	137032426	C	T
7	rs117865485	0	137032473	G	A
7	rs321199	0	137032717	T	C
7	rs161094	0	137037140	A	G
7	rs161095	0	137037202	A	G
7	rs321200	0	137037689	T	C
7	rs320682	0	137038092	T	C
7	rs76979124	0	137038733	C	T
7	rs320683	0	137039328	C	T
7	rs320684	0	137040466	A	G
7	rs320686	0	137040948	A	G
7	rs141189820	0	137041500	G	C
7	rs192935	0	137041561	T	C
7	rs161340	0	137041669	T	G
7	rs178612	0	137041731	A	G
7	rs320687	0	137041777	A	C
7	rs111317532	0	137042085	G	A
7	rs320688	0	137042224	A	C
7	rs320689	0	137042622	G	A
7	rs320690	0	137042768	A	G
7	rs320691	0	137043253	G	C
7	rs161342	0	137043324	A	T
7	rs320692	0	137043484	A	C
7	rs320693	0	137043868	G	C
7	rs167668	0	137044532	C	T
7	rs320694	0	137044709	G	C
7	rs67715298	0	137044765	A	T
7	rs11972876	0	137044785	A	C
7	rs192936	0	137045186	C	T
7	rs1367593	0	137045382	C	G
7	rs725838	0	137045385	G	A
7	rs76986642	0	137045691	G	C
7	rs161344	0	137045731	C	A
7	rs161345	0	137045777	T	A
7	rs320695	0	137046434	G	T
7	rs62487113	0	137046972	G	A
7	rs145923250	0	137046983	G	A
7	rs320696	0	137047137	A	C
7	rs10954579	0	137047182	C	G
7	rs1594450	0	137047645	C	G
7	rs161346	0	137048159	T	C
7	rs320697	0	137048213	G	A
7	rs142302567	0	137048428	G	A
7	rs320700	0	137049477	G	A
7	rs320701	0	137049517	C	T
7	rs77844828	0	137050649	T	A
7	rs320703	0	137050827	C	T
7	rs320704	0	137051175	C	T
7	rs1431098	0	137051371	T	A
7	rs320705	0	137051382	G	T
7	rs161336	0	137052399	G	A
7	rs161337	0	137052616	G	C
7	rs320706	0	137052670	G	A
7	rs320707	0	137053273	A	C
7	rs111237915	0	137053437	T	C
7	rs161338	0	137053658	A	G
7	rs320708	0	137053704	T	C
7	rs78414417	0	137053814	G	A
7	rs320709	0	137053934	C	T
7	rs161339	0	137055525	A	G
7	rs117119593	0	137056677	G	A
7	rs7807803	0	137057445	G	T
7	rs320713	0	137057629	A	G
7	rs320714	0	137058206	T	C
7	rs1669018	0	137058809	C	T
7	rs1669019	0	137059063	G	A
7	rs1731934	0	137059107	A	C
7	rs2599357	0	137059287	C	T
7	rs2599358	0	137059416	A	G
7	rs4571681	0	137059489	T	C
7	rs1647172	0	137059537	T	C
7	rs2161879	0	137059640	G	A
7	rs7782162	0	137059710	C	T
7	rs7804988	0	137059860	T	C
7	rs1669020	0	137059921	G	A
7	rs11983272	0	137061027	A	T
7	rs1647173	0	137061321	A	G
7	rs11976623	0	137061330	C	G
7	rs1669022	0	137061472	C	T
7	rs1731952	0	137061524	G	C
7	rs1584663	0	137062363	C	T
7	rs34911885	0	137062423	T	A
7	rs11771579	0	137062785	C	A
7	rs56361933	0	137064062	A	G
7	rs117526360	0	137064521	A	T
7	rs1647175	0	137066363	T	C
7	rs34997884	0	137066364	G	A
7	rs12534625	0	137067616	T	G
7	rs13234894	0	137068835	G	A
7	rs2351136	0	137068963	C	T
7	rs1669025	0	137069055	A	G
7	rs1647176	0	137069166	A	T
7	rs113585619	0	137069449	T	C
7	rs321187	0	137070042	A	T
7	rs1669026	0	137070066	T	A
7	rs983708	0	137070207	C	T
7	rs7785663	0	137070298	G	A
7	rs4518583	0	137071144	T	C
7	rs4613918	0	137071264	G	A
7	rs4283969	0	137071327	T	G
7	rs2351137	0	137071339	C	T
7	rs2351138	0	137071390	C	T
7	rs4728408	0	137072096	T	C
7	rs4732253	0	137072151	A	G
7	rs728054	0	137072364	G	A
7	rs728055	0	137072531	T	A
7	rs2278829	0	137072931	A	C
7	rs13230189	0	137073259	C	T
7	rs118123572	0	137074132	G	C
7	rs7779548	0	137074540	G	A
7	rs78533664	0	137074643	T	C
7	rs1376607	0	137074760	A	G
7	rs1376608	0	137074761	T	C
7	rs3735026	0	137074839	T	C
7	rs3735025	0	137074844	T	C
7	rs118161928	0	137075814	C	T
7	rs1731951	0	137075847	T	A
7	rs10954580	0	137076712	A	G
7	rs55744241	0	137076803	G	A
7	rs11766321	0	137076903	G	T
7	rs12540417	0	137077103	A	C
7	rs12538697	0	137078040	T	C
7	rs13236574	0	137078142	T	C
7	rs13222414	0	137078190	G	C
7	rs17529963	0	137079172	T	C
7	rs17530005	0	137079284	G	C
7	rs16874961	0	137079949	A	C
7	rs1647181	0	137080046	C	T
7	rs321188	0	137080131	A	G
7	rs7792568	0	137080244	T	G
7	rs74372823	0	137080711	T	C
7	rs2278101	0	137080712	G	A
7	rs1451526	0	137081223	A	G
7	rs1731947	0	137081525	A	G
7	rs116974120	0	137081750	A	G
7	rs117279706	0	137081903	C	T
7	rs142305422	0	137081979	C	T
7	rs2241443	0	137082039	T	C
7	rs7776538	0	137082729	T	C
7	rs12530512	0	137083280	A	G
7	rs117823435	0	137085159	C	T
7	rs980796	0	137085250	A	G
7	rs113917354	0	137086750	G	A
7	rs11760855	0	137086826	T	C
7	rs117800896	0	137087734	G	A
7	rs17169136	0	137089239	G	A
7	rs1156142	0	137089307	C	T
7	rs1156143	0	137089537	C	T
7	rs10224080	0	137090425	C	T
7	rs4728409	0	137090469	T	C
7	rs1863037	0	137090935	T	C
7	rs7800454	0	137092781	T	C
7	rs2278102	0	137093065	G	T
7	rs11771790	0	137093448	G	A
7	rs11771895	0	137093743	G	C
7	rs1647183	0	137094378	C	T
7	rs1647184	0	137094379	A	G
7	rs2351139	0	137095230	G	T
7	rs12670144	0	137095607	A	T
7	rs4732254	0	137097262	C	T
7	rs7384613	0	137097680	T	A
7	rs2882591	0	137098085	T	C
7	rs4732255	0	137098995	C	T
7	rs1731968	0	137100832	A	G
7	rs76824375	0	137101849	A	T
7	rs7805150	0	137102557	G	A
7	rs2113580	0	137102686	C	A
7	rs2113581	0	137102787	G	A
7	rs1559540	0	137103111	C	T
7	rs1559541	0	137103157	A	G
7	rs1559542	0	137103166	G	T
7	rs1559543	0	137103423	A	G
7	rs10808291	0	137103534	A	G
7	rs10808292	0	137103538	C	T
7	rs1731976	0	137103539	G	A
7	rs1016832	0	137104309	T	C
7	rs10253968	0	137104553	T	C
7	rs114266362	0	137105031	G	A
7	rs17534641	0	137105422	T	C
7	rs141104048	0	137105598	C	T
7	rs56411254	0	137105633	T	C
7	rs12535157	0	137106947	C	A
7	rs1647193	0	137107129	A	G
7	rs112975259	0	137107558	G	C
7	rs143229749	0	137108099	C	T
7	rs17169163	0	137108560	G	C
7	rs10954581	0	137108591	A	C
7	rs12539348	0	137108792	T	C
7	rs10274056	0	137108881	T	C
7	rs117919897	0	137109163	C	A
7	rs10274468	0	137109203	T	C
7	rs10258843	0	137109305	C	G
7	rs10229608	0	137109519	A	G
7	rs9886331	0	137115392	T	C
7	rs12707357	0	137115601	A	G
7	rs4728412	0	137115766	T	C
7	rs918892	0	137116285	C	T
7	rs6943070	0	137116476	A	G
7	rs150513388	0	137116573	G	T
7	rs28367883	0	137116648	G	A
7	rs28493510	0	137116689	A	T
7	rs62487736	0	137116928	G	A
7	rs1731907	0	137116963	C	T
7	rs28637057	0	137116989	G	A
7	rs6968489	0	137117399	T	A
7	rs6948529	0	137117502	C	T
7	rs6949081	0	137117646	G	A
7	rs56410205	0	137118183	T	C
7	rs1618183	0	137118690	A	C
7	rs2011937	0	137118726	A	G
7	rs10234672	0	137118980	T	C
7	rs4728413	0	137119101	A	G
7	rs4728414	0	137119369	T	C
7	rs4728415	0	137119433	A	G
7	rs4728416	0	137119443	G	A
7	rs6960130	0	137119803	G	C
7	rs1528103	0	137120111	A	G
7	rs1528102	0	137120206	C	T
7	rs1731910	0	137120448	T	C
7	rs10228240	0	137121556	C	T
7	rs10244101	0	137121760	T	C
7	rs10268491	0	137121785	G	A
7	rs10268638	0	137121951	G	A
7	rs79931145	0	137122009	C	T
7	rs1035617	0	137122405	C	A
7	rs28792453	0	137123233	A	G
7	rs1731913	0	137124915	T	C
7	rs1882065	0	137125201	C	T
7	rs12531044	0	137126094	G	A
7	rs997488	0	137127034	T	G
7	rs59658886	0	137127509	C	A
7	rs17169179	0	137127689	T	C
7	rs117904801	0	137127955	A	G
7	rs11980106	0	137128086	A	C
7	rs10488608	0	137128207	T	C
7	rs10488609	0	137128390	C	T
7	rs2288144	0	137128472	C	T
7	rs73169826	0	137128476	A	C
7	rs2288145	0	137128495	A	T
7	rs2288146	0	137128529	T	C
7	rs78999345	0	137128574	A	G
7	rs1918837	0	137128830	T	C
7	rs2030968	0	137129484	A	G
7	rs116963823	0	137129675	T	A
7	rs2030969	0	137129694	C	T
7	rs2030970	0	137129833	A	G
7	rs117859639	0	137129977	G	C
7	rs2113578	0	137130197	C	T
7	rs2113579	0	137130232	G	A
7	rs28687532	0	137130450	A	C
7	rs28678824	0	137130697	T	C
7	rs28602983	0	137130766	C	A
7	rs12155075	0	137131235	T	C
7	rs1918838	0	137131433	T	C
7	rs1918839	0	137131588	A	G
7	rs2059384	0	137131592	G	C
7	rs117897761	0	137131947	C	A
7	rs2059385	0	137132091	A	C
7	rs12707359	0	137132243	T	C
7	rs28670044	0	137132449	T	G
7	rs7804771	0	137132593	C	G
7	rs10233122	0	137132859	C	T
7	rs12171583	0	137133962	C	T
7	rs149058503	0	137135468	C	T
7	rs145148584	0	137136250	G	C
7	rs1528104	0	137136419	C	T
7	rs10262233	0	137136618	T	A
7	rs7793852	0	137137056	G	C
7	rs1161937	0	137138736	C	G
7	rs975965	0	137139529	G	A
7	rs4728417	0	137139930	C	A
7	rs4728418	0	137140222	G	A
7	rs2351385	0	137140498	G	A
7	rs1406089	0	137140515	G	A
7	rs2351386	0	137140536	G	A
7	rs1406090	0	137140736	C	T
7	rs111450940	0	137141210	T	C
7	rs7797211	0	137141244	T	C
7	rs71541350	0	137142586	A	G
7	rs113981543	0	137142622	G	A
7	rs139194869	0	137142811	T	C
7	rs36071642	0	137143406	T	C
7	rs34061919	0	137143465	A	G
7	rs35761356	0	137143505	C	T
7	rs76993033	0	137143968	G	A
7	rs13224598	0	137143980	G	A
7	rs62490461	0	137144462	C	T
7	rs71541351	0	137144711	G	A
7	rs58342329	0	137144835	G	A
7	rs13228382	0	137145089	C	A
7	rs79078480	0	137145138	C	A
7	rs13243008	0	137145352	T	A
7	rs34401430	0	137145586	C	T
7	rs35448275	0	137145993	G	T
7	rs6942907	0	137146452	A	G
7	rs6963562	0	137146625	T	A
7	rs71533750	0	137146685	T	C
7	rs73443783	0	137147381	C	T
7	rs34837511	0	137147828	C	A
7	rs117930248	0	137147988	G	A
7	rs34826389	0	137148067	G	C
7	rs77569617	0	137149444	C	T
7	rs34384461	0	137149771	A	G
7	rs35494361	0	137149840	T	C
7	rs6963610	0	137149912	A	G
7	rs35217200	0	137149947	A	T
7	rs13247935	0	137150382	C	T
7	rs10223988	0	137150549	C	T
7	rs2293545	0	137150695	T	C
7	rs1528097	0	137150937	A	G
7	rs1528098	0	137151096	G	A
7	rs117289940	0	137151200	T	C
7	rs71541352	0	137151732	T	C
7	rs35381443	0	137151933	C	A
7	rs35172470	0	137152148	T	A
7	rs71541353	0	137152344	G	A
7	rs75435968	0	137152383	C	T
7	rs68124742	0	137154001	G	A
7	rs71550670	0	137154049	C	A
7	rs28573283	0	137154943	G	C
7	rs71541354	0	137155886	T	C
7	rs6967642	0	137156054	C	T
7	rs6467704	0	137156237	A	C
7	rs113317509	0	137157690	C	T
7	rs28581795	0	137158472	A	T
7	rs10250999	0	137158693	T	G
7	rs10235650	0	137158740	G	C
7	rs76676071	0	137158816	A	G
7	rs76835711	0	137159094	G	A
7	rs36076622	0	137160446	A	G
7	rs35080869	0	137160466	T	C
7	rs34395849	0	137160933	C	T
7	rs7779526	0	137162388	G	T
7	rs12707360	0	137162926	T	A
7	rs35366641	0	137163676	C	T
7	rs10276002	0	137164074	C	T
7	rs78874932	0	137164113	G	A
7	rs73169836	0	137164620	T	C
7	rs36016986	0	137165185	T	A
7	rs35481034	0	137165940	C	T
7	rs74549375	0	137166323	T	C
7	rs7788161	0	137167570	T	C
7	rs1528099	0	137167984	G	A
7	rs79054069	0	137168155	G	A
7	rs10249961	0	137168596	T	C
7	rs28434741	0	137170049	A	G
7	rs6950579	0	137170437	C	T
7	rs6950770	0	137170576	C	T
7	rs6951059	0	137170583	G	C
7	rs112070284	0	137170622	G	A
7	rs6971080	0	137170734	T	C
7	rs1528100	0	137171716	G	A
7	rs7802865	0	137172245	A	T
7	rs10228926	0	137172649	C	T
7	rs75803366	0	137172754	C	A
7	rs7807425	0	137172857	C	A
7	rs34551407	0	137173008	T	C
7	rs117622976	0	137173419	G	A
7	rs111761453	0	137173666	G	T
7	rs10236885	0	137174268	C	G
7	rs10480523	0	137175198	C	T
7	rs1406088	0	137175737	A	G
7	rs6467705	0	137176285	C	T
7	rs6467706	0	137176475	A	C
7	rs6467707	0	137176498	C	A
7	rs141447009	0	137176939	A	G
7	rs10264765	0	137177213	T	A
7	rs36125942	0	137177649	A	G
7	rs67112765	0	137177728	C	T
7	rs117484175	0	137178027	C	A
7	rs10268873	0	137178078	T	C
7	rs10268889	0	137178112	T	C
7	rs10257221	0	137178812	G	A
7	rs1852641	0	137179448	T	C
7	rs7341469	0	137180498	T	C
7	rs7341533	0	137180595	C	T
7	rs145311766	0	137181247	G	A
7	rs10236626	0	137181407	A	C
7	rs4732260	0	137182446	G	T
7	rs11977491	0	137183507	C	A
7	rs143850575	0	137184027	C	T
7	rs2178148	0	137184442	C	G
7	rs62490463	0	137184552	T	C
7	rs28491569	0	137184708	A	T
7	rs13242243	0	137185538	T	C
7	rs79858331	0	137186346	C	T
7	rs13231997	0	137186602	G	A
7	rs7781490	0	137187798	G	A
7	rs10272788	0	137188018	C	T
7	rs12707361	0	137188905	T	A
7	rs10277326	0	137189126	G	A
7	rs114373574	0	137189980	G	A
7	rs10480524	0	137190434	C	T
7	rs59388471	0	137191726	T	C
7	rs35017696	0	137191823	C	T
7	rs75685752	0	137192810	A	G
7	rs180673912	0	137192836	T	C
7	rs1528101	0	137193485	C	T
7	rs117685504	0	137194466	G	C
7	rs77953737	0	137197226	C	T
7	rs137879715	0	137197234	C	T
7	rs7787693	0	137197402	T	C
7	rs117746920	0	137197829	T	C
7	rs10249241	0	137198092	T	G
7	rs10254089	0	137199692	T	C
7	rs117450102	0	137200106	A	G
7	rs34525125	0	137200235	A	G
7	rs28690097	0	137201164	T	C
7	rs117406055	0	137201235	C	T
7	rs4412317	0	137201792	G	A
7	rs2049679	0	137203186	T	G
7	rs6467709	0	137203467	C	T
7	rs6467710	0	137203819	G	C
7	rs75167958	0	137204338	T	C
7	rs28653652	0	137204683	A	T
7	rs28431025	0	137205717	C	T
7	rs883222	0	137205851	G	A
7	rs834093	0	137210014	T	C
7	rs10262297	0	137210637	G	A
7	rs1997033	0	137211828	T	A
7	rs10263289	0	137212098	T	G
7	rs117780624	0	137212261	T	A
7	rs117203329	0	137212361	T	G
7	rs834088	0	137212955	T	C
7	rs74580073	0	137213974	C	T
7	rs183892003	0	137214100	C	T
7	rs834085	0	137215159	T	C
7	rs17169223	0	137217391	T	C
7	rs71541358	0	137217660	T	C
7	rs834079	0	137217909	A	C
7	rs834075	0	137218654	C	T
7	rs6977097	0	137219055	T	C
7	rs118170910	0	137219478	A	C
7	rs10237813	0	137220139	T	C
7	rs834067	0	137221292	A	G
7	rs7778800	0	137222100	G	A
7	rs116870434	0	137223771	G	A
7	rs11978861	0	137227140	A	T
7	rs834063	0	137227544	A	G
7	rs864434	0	137229428	G	T
7	rs834060	0	137229734	T	C
7	rs834059	0	137229997	G	A
7	rs34517400	0	137230428	T	C
7	rs188279815	0	137233348	G	A
7	rs13229274	0	137233750	C	T
7	rs834053	0	137234703	G	A
7	rs116866527	0	137236400	G	T
7	rs1525048	0	137238622	A	T
7	rs117724244	0	137240229	G	A
7	rs17372605	0	137240367	G	A
7	rs117854651	0	137240557	G	A
7	rs10236148	0	137241249	A	C
7	rs1723108	0	137241511	T	C
7	rs117406264	0	137241832	C	G
7	rs147786818	0	137242228	A	G
7	rs141129498	0	137242460	G	A
7	rs28572065	0	137244117	T	C
7	rs149962941	0	137244478	T	C
7	rs10276067	0	137245278	T	A
7	rs10276225	0	137245417	T	C
7	rs112391251	0	137245499	G	A
7	rs116846885	0	137246026	C	T
7	rs1632142	0	137246871	G	A
7	rs28559937	0	137247109	T	C
7	rs184662663	0	137247711	G	A
7	rs28561942	0	137249389	T	G
7	rs28695936	0	137249576	G	A
7	rs79286254	0	137250085	A	T
7	rs17169273	0	137251083	A	T
7	rs2691998	0	137251879	G	A
7	rs1728453	0	137252408	C	T
7	rs10267688	0	137252528	C	A
7	rs1627230	0	137252915	A	G
7	rs17169278	0	137253082	G	A
7	rs28656777	0	137253171	T	A
7	rs191258638	0	137253677	C	A
7	rs7784757	0	137253784	G	A
7	rs1646403	0	137254002	T	C
7	rs117238291	0	137254056	C	T
7	rs1728451	0	137254343	T	C
7	rs13241720	0	137254367	C	T
7	rs1728450	0	137254821	G	A
7	rs10280229	0	137255317	G	C
7	rs834447	0	137255333	A	G
7	rs834446	0	137255905	C	T
7	rs863082	0	137255996	A	T
7	rs834445	0	137256176	G	A
7	rs834444	0	137256279	C	T
7	rs834443	0	137256540	G	A
7	rs834442	0	137258440	T	C
7	rs834441	0	137258446	T	C
7	rs834439	0	137259346	G	T
7	rs834438	0	137260004	C	T
7	rs834437	0	137260231	T	C
7	rs834436	0	137260639	C	T
7	rs834435	0	137260677	A	C
7	rs10261216	0	137260966	T	A
7	rs834433	0	137261503	T	C
7	rs834432	0	137261753	T	C
7	rs77261098	0	137261899	G	T
7	rs834431	0	137261940	T	G
7	rs149183562	0	137262446	C	T
7	rs74606992	0	137262756	A	T
7	rs10270097	0	137262814	C	A
7	rs10226880	0	137262848	T	C
7	rs834100	0	137263481	C	T
7	rs834099	0	137263544	T	C
7	rs28513274	0	137264814	G	A
7	rs117565264	0	137266081	C	T
7	rs17262773	0	137267554	C	T
7	rs77534817	0	137267714	G	T
7	rs706558	0	137267808	C	T
7	rs62490467	0	137267964	T	G
7	rs17169310	0	137268564	G	C
7	rs71541360	0	137271048	C	G
7	rs74760720	0	137271152	G	A
7	rs697596	0	137272225	C	A
7	rs7456122	0	137272621	T	C
7	rs74851450	0	137272754	T	C
7	rs7807128	0	137273512	G	A
7	rs17169321	0	137274705	A	C
7	rs706560	0	137275054	T	G
7	rs706562	0	137276670	G	C
7	rs10081292	0	137278924	C	A
7	rs139804693	0	137279406	A	C
7	rs62490468	0	137281800	G	A
7	rs28457245	0	137282073	T	C
7	rs706567	0	137283212	T	C
7	rs6966683	0	137284138	C	T
7	rs6949094	0	137284359	T	C
7	rs706568	0	137284480	T	A
7	rs17263177	0	137284511	A	C
7	rs62490469	0	137284709	T	G
7	rs117689512	0	137286102	T	C
7	rs117922725	0	137287454	G	T
7	rs706578	0	137298910	G	A
7	rs74731312	0	137304041	T	G
7	rs6946790	0	137305282	C	T
7	rs367940051	0	137306819	A	T
7	rs73152508	0	137311923	T	A
7	rs860640	0	137314966	C	T
7	rs139339254	0	137317338	C	T
7	rs834425	0	137317401	G	A
7	rs145511634	0	137319161	G	A
7	rs62490472	0	137319162	C	T
7	rs77875470	0	137321085	C	G
7	rs706579	0	137322018	G	A
7	rs182710927	0	137322581	C	A
7	rs149726717	0	137324578	T	C
7	rs56203088	0	137331446	A	G
7	rs270891	0	137332959	G	T
7	rs71541363	0	137335270	G	T
7	rs117016767	0	137335289	T	G
7	rs74890512	0	137339786	T	C
7	rs146166303	0	137340724	T	C
7	rs76980225	0	137342790	G	A
7	rs10255234	0	137344603	C	T
7	rs117069492	0	137345782	C	T
7	rs139961705	0	137348681	G	A
7	rs149905230	0	137349034	G	A
7	rs117684193	0	137350016	G	A
7	rs142611388	0	137352538	A	T
7	rs55677286	0	137352623	T	C
7	rs270905	0	137352806	C	G
7	rs75502328	0	137354445	C	T
7	rs270904	0	137356651	C	T
7	rs270903	0	137357802	A	C
7	rs270902	0	137357826	C	A
7	rs270901	0	137357845	C	G
7	rs270900	0	137359961	G	T
7	rs1622443	0	137360167	A	G
7	rs1723069	0	137360168	T	C
7	rs270899	0	137360576	A	G
7	rs270898	0	137362637	G	A
7	rs79937540	0	137363062	T	A
7	rs112558836	0	137364307	C	T
7	rs270897	0	137364486	C	T
7	rs270896	0	137366467	C	T
7	rs79087765	0	137366590	C	T
7	rs1646342	0	137366755	C	T
7	rs1646508	0	137366760	G	T
7	rs270895	0	137366798	C	T
7	rs270894	0	137366930	C	G
7	rs76771190	0	137367259	G	C
7	rs151060484	0	137367474	C	T
7	rs270893	0	137367947	G	C
7	rs6980004	0	137369402	G	A
7	rs1019583	0	137370569	A	G
7	rs3778797	0	137371441	A	G
7	rs6948537	0	137371830	T	C
7	rs3778798	0	137372136	A	C
7	rs76058922	0	137372768	C	A
7	rs56076414	0	137374575	T	C
7	rs3800624	0	137375415	T	C
7	rs724970	0	137375737	C	T
7	rs77095172	0	137376257	C	T
7	rs117898879	0	137376763	C	T
7	rs3800626	0	137378117	A	G
7	rs3800627	0	137378256	T	C
7	rs4728420	0	137379134	C	T
7	rs17179653	0	137380266	T	C
7	rs117386073	0	137380544	G	A
7	rs79580636	0	137380790	G	A
7	rs6976725	0	137380919	A	G
7	rs113442902	0	137382045	T	C
7	rs1834143	0	137383328	C	G
7	rs7457119	0	137383606	C	T
7	rs3778799	0	137385075	G	A
7	rs111527311	0	137385474	A	C
7	rs4732263	0	137387481	C	T
7	rs79863034	0	137387633	T	C
7	rs6943970	0	137387790	A	T
7	rs117247087	0	137389039	G	C
7	rs2882781	0	137389839	C	T
7	rs12707364	0	137390440	T	C
7	rs3800628	0	137390866	G	A
7	rs3800629	0	137391830	G	A
7	rs2113428	0	137392687	T	C
7	rs6947666	0	137393735	A	C
7	rs6971978	0	137394009	T	G
7	rs79209632	0	137394358	A	G
7	rs4732264	0	137394423	A	G
7	rs12707367	0	137395077	G	C
7	rs1424370	0	137395659	A	C
7	rs1424371	0	137395715	C	T
7	rs3800630	0	137397058	T	G
7	rs1991084	0	137398354	A	G
7	rs142565365	0	137398384	A	T
7	rs150957011	0	137398583	C	T
7	rs7806658	0	137398659	A	G
7	rs7806810	0	137398719	C	G
7	rs12056089	0	137399820	T	C
7	rs12707372	0	137400573	T	G
7	rs117371885	0	137400576	G	A
7	rs3823552	0	137400609	T	C
7	rs73152517	0	137400816	G	T
7	rs3800631	0	137401641	G	A
7	rs34269856	0	137401999	C	T
7	rs149507741	0	137402367	T	A
7	rs73152518	0	137402685	C	G
7	rs3800636	0	137402718	T	C
7	rs3778802	0	137403232	C	T
7	rs3800637	0	137403432	T	C
7	rs3800638	0	137404068	A	G
7	rs10234581	0	137404781	C	T
7	rs34025316	0	137405295	C	T
7	rs33916081	0	137405383	T	C
7	rs13234743	0	137405605	G	C
7	rs73460689	0	137405634	C	T
7	rs57957290	0	137406740	G	A
7	rs55953418	0	137409707	G	A
7	rs10262883	0	137410975	G	C
7	rs10263086	0	137411107	G	C
7	rs73152519	0	137411776	C	T
7	rs3778803	0	137412542	T	G
7	rs118166437	0	137412964	C	T
7	rs3778804	0	137413333	G	A
7	rs73152520	0	137413492	C	T
7	rs73152521	0	137413549	A	C
7	rs149486895	0	137413793	A	T
7	rs3800639	0	137413817	G	A
7	rs1424372	0	137414396	T	C
7	rs6947733	0	137414671	T	C
7	rs10257746	0	137415173	G	A
7	rs7803175	0	137415333	G	A
7	rs4366029	0	137416078	C	A
7	rs1364396	0	137416233	C	T
7	rs3800640	0	137416971	C	A
7	rs10269716	0	137417793	C	T
7	rs10240406	0	137418008	A	G
7	rs6467715	0	137418944	G	T
7	rs7806517	0	137419430	T	C
7	rs34823797	0	137419452	C	T
7	rs57538683	0	137419912	G	T
7	rs3800642	0	137420389	A	C
7	rs3800643	0	137420649	C	T
7	rs7779850	0	137420840	T	C
7	rs35383906	0	137421100	G	C
7	rs3800644	0	137421386	T	C
7	rs3800645	0	137421832	T	C
7	rs9784934	0	137422145	A	T
7	rs150647742	0	137422487	T	G
7	rs7795269	0	137422664	T	A
7	rs7795441	0	137422761	T	C
7	rs1345918	0	137423591	A	T
7	rs3800648	0	137424336	C	T
7	rs3800649	0	137424509	G	A
7	rs2059320	0	137424771	C	T
7	rs6957797	0	137425301	C	T
7	rs1025085	0	137426568	C	T
7	rs1025086	0	137426746	A	T
7	rs1025087	0	137427096	A	C
7	rs1559489	0	137427234	C	A
7	rs10215033	0	137427755	C	T
7	rs117910633	0	137427946	T	C
7	rs4329223	0	137428557	G	A
7	rs2113425	0	137428587	G	A
7	rs7811169	0	137429151	G	T
7	rs78102807	0	137429326	G	C
7	rs1547995	0	137429535	A	T
7	rs17169427	0	137429960	C	T
7	rs13235392	0	137430503	A	C
7	rs73152524	0	137430648	T	A
7	rs6947142	0	137430705	C	G
7	rs3800652	0	137431422	C	T
7	rs138375385	0	137432595	A	G
7	rs78711228	0	137433161	T	C
7	rs6944527	0	137434853	G	C
7	rs10215980	0	137435004	A	G
7	rs35755593	0	137435008	A	G
7	rs11521066	0	137435053	T	C
7	rs11974351	0	137435711	G	A
7	rs11974293	0	137435717	C	A
7	rs7802342	0	137435925	T	G
7	rs73152525	0	137436304	T	C
7	rs76996652	0	137436514	T	C
7	rs58701346	0	137436559	T	G
7	rs3800653	0	137436980	C	T
7	rs11976083	0	137437140	C	T
7	rs11976084	0	137437156	C	T
7	rs71541365	0	137437228	A	T
7	rs56981573	0	137438843	A	G
7	rs3800654	0	137439592	C	A
7	rs36079840	0	137440237	T	C
7	rs11982601	0	137440578	T	C
7	rs2113426	0	137442500	G	A
7	rs2113427	0	137442693	C	T
7	rs2351856	0	137443237	G	A
7	rs7792539	0	137443274	A	C
7	rs13244637	0	137443549	C	T
7	rs57370627	0	137444018	C	T
7	rs7797147	0	137444029	A	G
7	rs13221354	0	137444447	C	A
7	rs13235694	0	137444461	T	C
7	rs3800659	0	137444702	C	T
7	rs3800660	0	137444963	A	G
7	rs6970510	0	137445500	C	A
7	rs62490509	0	137445775	C	A
7	rs3778810	0	137445794	G	A
7	rs56308190	0	137445938	T	C
7	rs10261368	0	137445982	C	A
7	rs10277480	0	137446264	T	C
7	rs73462645	0	137446717	T	C
7	rs3778811	0	137446778	C	T
7	rs3778812	0	137447398	G	A
7	rs74637818	0	137447609	A	G
7	rs59328875	0	137447750	T	G
7	rs10156124	0	137447854	C	G
7	rs73152535	0	137448096	G	A
7	rs3778813	0	137448775	A	C
7	rs3778815	0	137448815	A	G
7	rs61344088	0	137448892	C	T
7	rs113613072	0	137449306	T	C
7	rs58113709	0	137450459	G	A
7	rs59512157	0	137450461	C	T
7	rs57690174	0	137450501	A	G
7	rs3800661	0	137450543	G	A
7	rs118015191	0	137450754	T	C
7	rs61190658	0	137452580	A	G
7	rs6467717	0	137453147	C	T
7	rs59490500	0	137453553	G	A
7	rs57750904	0	137453903	C	T
7	rs10229376	0	137453931	T	G
7	rs57189840	0	137453978	G	A
7	rs2009990	0	137453994	T	C
7	rs60594385	0	137454049	A	T
7	rs117181764	0	137455683	C	T
7	rs1963844	0	137456003	A	C
7	rs117592476	0	137456365	A	G
7	rs17169433	0	137456458	A	G
7	rs4732267	0	137457120	G	C
7	rs73462663	0	137457165	A	G
7	rs3800662	0	137459865	T	A
7	rs3800663	0	137459882	C	T
7	rs75967976	0	137461416	G	A
7	rs7785642	0	137461581	C	A
7	rs6978836	0	137462651	C	T
7	rs7802987	0	137464023	T	C
7	rs62490511	0	137464456	A	T
7	rs1424365	0	137466515	G	A
7	rs10281320	0	137466781	G	C
7	rs75127001	0	137467340	C	G
7	rs2351857	0	137467829	T	C
7	rs35571756	0	137468635	T	C
7	rs79477588	0	137468992	C	T
7	rs10954585	0	137469091	C	T
7	rs12532360	0	137469108	C	T
7	rs58792104	0	137469157	A	G
7	rs10954586	0	137469184	G	A
7	rs35868402	0	137469783	C	T
7	rs60672754	0	137470317	T	C
7	rs113038285	0	137471881	C	A
7	rs958549	0	137472417	C	T
7	rs9690172	0	137472935	C	G
7	rs889867	0	137474052	T	A
7	rs73152544	0	137474174	T	A
7	rs889868	0	137474874	G	A
7	rs4728421	0	137475404	G	A
7	rs3800665	0	137476571	C	T
7	rs4732268	0	137477363	G	A
7	rs1559490	0	137477912	C	T
7	rs1895581	0	137478069	C	T
7	rs7792693	0	137478247	A	G
7	rs62490515	0	137478951	G	C
7	rs3778818	0	137479043	T	C
7	rs1559491	0	137479825	A	G
7	rs74482009	0	137480792	C	T
7	rs75309407	0	137480866	T	C
7	rs1424366	0	137482296	G	C
7	rs7790958	0	137482904	G	T
7	rs13243717	0	137483664	A	C
7	rs13223620	0	137485153	A	G
7	rs748260	0	137486068	A	G
7	rs79020676	0	137486254	T	C
7	rs10954587	0	137486709	T	C
7	rs75546197	0	137487237	A	T
7	rs55765711	0	137488593	T	G
7	rs73152547	0	137490722	A	G
7	rs7810652	0	137490778	T	C
7	rs60959469	0	137491469	G	A
7	rs3800669	0	137491932	C	T
7	rs76675337	0	137492254	G	A
7	rs6944671	0	137492832	C	T
7	rs10267736	0	137493265	C	T
7	rs76954340	0	137493711	C	T
7	rs12707373	0	137494908	T	C
7	rs7789508	0	137495345	C	T
7	rs7808530	0	137495356	T	C
7	rs7789830	0	137495594	C	A
7	rs7808994	0	137495701	T	C
7	rs6961920	0	137496607	A	T
7	rs6966474	0	137496871	G	A
7	rs6966888	0	137497157	G	A
7	rs192550100	0	137497273	C	T
7	rs73152549	0	137497570	G	A
7	rs6467720	0	137497958	G	T
7	rs112717664	0	137499360	C	T
7	rs77232710	0	137499502	C	T
7	rs73152550	0	137502606	T	C
7	rs2246546	0	137503480	A	G
7	rs138074985	0	137504678	T	C
7	rs73152551	0	137505111	T	C
7	rs113184386	0	137505559	G	A
7	rs2551366	0	137505720	G	A
7	rs889869	0	137506041	G	A
7	rs4728422	0	137506939	G	C
7	rs145272806	0	137508659	A	G
7	rs28721365	0	137509091	C	T
7	rs10254224	0	137509653	G	A
7	rs10257218	0	137509967	C	T
7	rs28408194	0	137510963	A	G
7	rs28491578	0	137512938	T	G
7	rs76147906	0	137513679	A	C
7	rs3823553	0	137514006	T	G
7	rs3823554	0	137514007	A	C
7	rs7796821	0	137514791	A	G
7	rs10256707	0	137515502	C	G
7	rs28634434	0	137515607	G	A
7	rs2617890	0	137515613	G	A
7	rs10230788	0	137515993	A	G
7	rs116879338	0	137516195	A	C
7	rs10260637	0	137516329	C	T
7	rs6974718	0	137516710	C	T
7	rs76182023	0	137518545	C	T
7	rs146447683	0	137518712	A	G
7	rs113163488	0	137519062	G	A
7	rs117105830	0	137519767	G	A
7	rs117476611	0	137521579	C	T
7	rs145485777	0	137522834	C	T
7	rs4732271	0	137523085	C	T
7	rs113903501	0	137523187	G	A
7	rs146833023	0	137529017	C	T
7	rs6978230	0	137529578	G	A
7	rs76416374	0	137529713	T	C
7	rs117588049	0	137530014	G	A
7	rs1871213	0	137530583	C	T
7	rs117303154	0	137531697	C	A
7	rs1109272	0	137532199	C	A
7	rs1125727	0	137534627	T	C
7	rs1478534	0	137534996	T	C
7	rs6943538	0	137535454	C	T
7	rs55958814	0	137535706	G	A
7	rs79518659	0	137536270	C	T
7	rs75047896	0	137536518	A	G
7	rs1564227	0	137537526	A	T
7	rs34546964	0	137537764	T	A
7	rs11769577	0	137537886	T	C
7	rs1382397	0	137538467	G	C
7	rs117163640	0	137538568	C	A
7	rs7801878	0	137539840	A	G
7	rs11767922	0	137540079	C	T
7	rs141618799	0	137540133	T	C
7	rs12531271	0	137540270	A	C
7	rs117531595	0	137540931	A	C
7	rs1478535	0	137541803	T	A
7	rs11771664	0	137542192	A	C
7	rs10244571	0	137542635	G	C
7	rs75351709	0	137542744	T	C
7	rs9690988	0	137542806	C	A
7	rs9690995	0	137542900	C	A
7	rs77339858	0	137543181	C	T
7	rs78693857	0	137543344	G	A
7	rs75696634	0	137543577	A	G
7	rs12669567	0	137543584	G	A
7	rs113399860	0	137544453	G	A
7	rs9642083	0	137546551	C	G
7	rs75184417	0	137546567	T	G
7	rs74631640	0	137546753	C	T
7	rs10235475	0	137547586	A	G
7	rs7795163	0	137547800	T	G
7	rs79446108	0	137548688	G	T
7	rs4732272	0	137548919	A	G
7	rs4732273	0	137549191	T	G
7	rs7809282	0	137552005	C	A
7	rs1020961	0	137553110	T	C
7	rs9640912	0	137553558	G	A
7	rs2351858	0	137554435	G	A
7	rs117811042	0	137557021	T	C
7	rs75588680	0	137557928	T	C
7	rs9757	0	137560697	C	G
7	rs75359457	0	137561818	T	C
7	rs113525082	0	137562021	C	A
7	rs77924208	0	137562583	A	G
7	rs3735021	0	137563434	T	C
7	rs7783145	0	137564501	C	G
7	rs182110092	0	137564884	G	T
7	rs117944233	0	137569181	C	T
7	rs146534453	0	137571601	T	C
7	rs6963420	0	137571923	G	A
7	rs6963146	0	137571931	C	T
```
