## Supplementary material for "Characterization of shared and ancestry-specific signals driving complex traits using multi-ancestry fine-mapping": s1_snps.txt

```
rs2882494
rs4351366
rs140390384
rs7789103
rs1424557
rs78167443
rs9656474
rs74608021
rs78072963
rs9656475
rs6943675
rs149252912
rs1424555
rs6967120
rs2350746
rs6967616
rs148904799
rs75452988
rs1364487
rs1364486
rs1424554
rs142205662
rs137856935
rs142268042
rs17168767
rs1424553
rs117910448
rs12536507
rs12533822
rs78334616
rs10258391
rs17168768
rs10246433
rs143483116
rs10228386
rs10257657
rs144591096
rs10244320
rs10228878
rs7804133
rs150246833
rs12532180
rs149382022
rs78681177
rs79873630
rs17168769
rs79597196
rs17168771
rs75999668
rs13233495
rs117754705
rs36016356
rs56900669
rs73157092
rs13438539
rs143378134
rs6467694
rs78171990
rs75577797
rs7797223
rs140686879
rs1424574
rs149328407
rs12536640
rs12536604
rs12531447
rs34636077
rs35310233
rs6957496
rs67684214
rs13243456
rs188345101
rs13247260
rs28578872
rs28385274
rs12536964
rs146000188
rs62485215
rs11489680
rs12537069
rs2278098
rs61540534
rs71541328
rs12537753
rs12532627
rs12532672
rs12537831
rs10225367
rs12538445
rs12533282
rs13222744
rs13235508
rs13235822
rs13223210
rs17487790
rs34166421
rs34653588
rs3735028
rs10488595
rs10488596
rs62485218
rs148073689
rs6962563
rs11763464
rs10954565
rs10954566
rs35736030
rs1424572
rs10488597
rs34617713
rs13223738
rs17409631
rs13233131
rs12670040
rs79427482
rs35641096
rs17409769
rs71541330
rs11771119
rs78399881
rs79445753
rs17494540
rs17494589
rs12530999
rs148026903
rs1364495
rs73157096
rs1364494
rs1364493
rs36007709
rs13230245
rs2113550
rs62485222
rs117807411
rs62485223
rs113515545
rs77955609
rs7808459
rs79192917
rs1424569
rs62485226
rs17494770
rs6944132
rs17494846
rs7782904
rs11971334
rs10242108
rs7777727
rs62485227
rs1364492
rs10954567
rs6969811
rs6950254
rs118180402
rs12539738
rs13244595
rs12540313
rs4475425
rs73158705
rs76157190
rs889934
rs7458912
rs12537962
rs17495182
rs1424386
rs2350779
rs77158787
rs73158708
rs62485228
rs62485229
rs139004447
rs10228048
rs12707333
rs2278071
rs12537142
rs12535371
rs7457321
rs1364402
rs17495548
rs10488598
rs6963819
rs139771639
rs1364403
rs10488599
rs145253612
rs1424387
rs17495783
rs11976272
rs12707334
rs2350780
rs117959027
rs13246516
rs193142331
rs183528139
rs7810473
rs7811061
rs35217852
rs6945230
rs10267949
rs6945736
rs2350781
rs7799307
rs10271808
rs1364404
rs17168796
rs10250438
rs17411478
rs960677
rs35458626
rs17496259
rs17411561
rs55816133
rs17133376
rs17496363
rs116924286
rs10266430
rs13233064
rs73158724
rs34777519
rs17496543
rs73158726
rs17496575
rs13224113
rs79411205
rs17168799
rs10278959
rs11773196
rs10488600
rs13235468
rs117943725
rs35850868
rs73158732
rs17496844
rs62485234
rs10243944
rs111725152
rs12532092
rs12532094
rs1364405
rs1364406
rs35061417
rs17496997
rs1364407
rs12536267
rs12536293
rs12536315
rs12536341
rs62485236
rs13438626
rs17497143
rs1364408
rs12533847
rs1364409
rs10256854
rs62485237
rs62485238
rs17497261
rs73158738
rs62485239
rs62485240
rs17412549
rs7789847
rs7790583
rs62485241
rs62485242
rs147146551
rs978437
rs17497337
rs17497363
rs62485243
rs73158742
rs73158743
rs62485244
rs62485245
rs62485246
rs62485247
rs62485248
rs6947206
rs55828513
rs10447876
rs10447878
rs10447879
rs10447880
rs7785738
rs111807445
rs4629799
rs7791871
rs55895689
rs7792449
rs10267979
rs11981061
rs62485251
rs62485252
rs11982108
rs62485254
rs7806357
rs10231447
rs17412764
rs17412792
rs1469179
rs79005601
rs71541331
rs11765746
rs67514280
rs36210734
rs79416180
rs36210735
rs11767373
rs7782965
rs7800170
rs17168815
rs10271552
rs142999350
rs73158749
rs12539659
rs111445318
rs58394792
rs17168817
rs73158750
rs35345724
rs17168819
rs116999420
rs28509469
rs6467695
rs6467696
rs10225215
rs1455858
rs1424543
rs1378647
rs1111418
rs138998683
rs148479562
rs142622553
rs1378646
rs1378645
rs28529003
rs6960707
rs112206296
rs1158586
rs1424546
rs62485257
rs139117707
rs147025916
rs144056798
rs6943656
rs1455857
rs35012887
rs17168834
rs2350782
rs2350783
rs1824024
rs141792043
rs62485258
rs77836919
rs6952499
rs6952264
rs12155015
rs324575
rs324576
rs324579
rs324580
rs144894007
rs78973297
rs324581
rs324582
rs324584
rs324585
rs73158758
rs324586
rs324587
rs324588
rs117244355
rs324589
rs324590
rs17498745
rs324591
rs324592
rs324593
rs324594
rs324595
rs324596
rs6960587
rs324611
rs324612
rs77640264
rs2061174
rs2113545
rs324613
rs324614
rs324615
rs324616
rs2216860
rs77093757
rs118021489
rs7808355
rs7809341
rs324617
rs145818763
rs324618
rs324619
rs324620
rs324622
rs324623
rs140533738
rs324624
rs324625
rs324626
rs324627
rs7807871
rs190646382
rs324628
rs12707339
rs7799047
rs1455860
rs78972557
rs324630
rs34908748
rs1549330
rs60161367
rs12707340
rs2350786
rs36210736
rs7785096
rs62487063
rs324631
rs117772287
rs324632
rs6948054
rs56118357
rs73158771
rs324633
rs17414604
rs17168865
rs17168866
rs324634
rs324635
rs144791821
rs181407280
rs34259336
rs34539155
rs17168868
rs1035609
rs10242859
rs324637
rs420817
rs421325
rs556852010
rs117396018
rs324639
rs74461513
rs324640
rs7800093
rs79494124
rs116874722
rs10488602
rs140980960
rs7357341
rs324641
rs324642
rs324643
rs324644
rs324645
rs324646
rs4341110
rs17499892
rs324647
rs117670439
rs78771438
rs324648
rs324649
rs324650
rs76849961
rs74907321
rs55761735
rs117164380
rs62487065
rs143279862
rs17415326
rs77125166
rs6963577
rs1424547
rs10282542
rs73160443
rs17168883
rs324651
rs8191992
rs8191993
rs76518506
rs6962027
rs11984039
rs62487067
rs6967953
rs74460389
rs17500423
rs62487068
rs191433767
rs78897276
rs7780181
rs17506733
rs75137640
rs324654
rs10246819
rs115612730
rs10954568
rs11762896
rs114440691
rs35219717
rs17506824
rs1424548
rs1424549
rs67532040
rs76991107
rs117743149
rs62487070
rs62487071
rs17168896
rs77748170
rs11971309
rs145502259
rs17506977
rs324655
rs324656
rs73160450
rs324657
rs117746341
rs62487072
rs324658
rs7779506
rs7779921
rs7780107
rs7779999
rs183400906
rs11982015
rs10954569
rs77749087
rs324659
rs75583967
rs117448172
rs13229637
rs117032753
rs146412684
rs149201973
rs12540615
rs56659884
rs11971236
rs73447194
rs117938829
rs34084423
rs6978427
rs324661
rs80072186
rs17416406
rs74580742
rs6960754
rs61002121
rs324662
rs13221430
rs34907276
rs324664
rs76530555
rs117795217
rs138055863
rs142558748
rs324665
rs79699825
rs116916562
rs12113365
rs324666
rs35536027
rs117286160
rs62487074
rs324667
rs79816686
rs76600899
rs141017136
rs62487075
rs12113753
rs17507588
rs444116
rs391952
rs143996241
rs78749287
rs324668
rs146735801
rs117848323
rs324669
rs324670
rs324671
rs324672
rs324673
rs324674
rs324675
rs75581732
rs78084707
rs151221682
rs324676
rs77351601
rs74528097
rs324677
rs186246235
rs76997065
rs324678
rs17168916
rs17168918
rs76873459
rs324679
rs79254063
rs324680
rs116372302
rs324681
rs12532458
rs11977730
rs324561
rs324562
rs324563
rs59944674
rs58410439
rs138846524
rs1455859
rs117912817
rs1593207
rs324565
rs73160470
rs6972040
rs6972827
rs62487078
rs1902281
rs73449127
rs75643597
rs115779603
rs10954570
rs76065591
rs77571733
rs66783151
rs71541337
rs36078565
rs117875641
rs78915755
rs71541338
rs55665549
rs55684007
rs61245367
rs11772948
rs77334193
rs2161860
rs62487079
rs324567
rs12673281
rs324568
rs35681063
rs1378648
rs324569
rs117992178
rs324570
rs112603686
rs11971576
rs11771501
rs324571
rs324572
rs73160479
rs78469892
rs13223489
rs1834165
rs118069292
rs918974
rs28562122
rs1345934
rs67870824
rs77303940
rs145541568
rs34649110
rs34634747
rs35568948
rs11773454
rs13246547
rs79574641
rs73727803
rs74640961
rs117939516
rs34093134
rs73160485
rs67526215
rs1424545
rs1834168
rs67888910
rs10242429
rs11974868
rs11761344
rs10215757
rs10215396
rs73449145
rs10081199
rs10081306
rs35319640
rs115018775
rs73727805
rs10270820
rs191887052
rs147590174
rs112393014
rs73449156
rs111977588
rs7798221
rs12375109
rs10228919
rs151331733
rs144489029
rs7786084
rs7786241
rs28810425
rs28590034
rs10277738
rs10248590
rs73727808
rs117927121
rs7792052
rs12674354
rs7796601
rs77369486
rs7779968
rs58899571
rs118057761
rs16874907
rs10260814
rs139800952
rs10954573
rs2113886
rs10236411
rs1972683
rs73160493
rs1035688
rs1964318
rs1035686
rs10244436
rs10273993
rs10274449
rs12539396
rs1425074
rs28452179
rs35609374
rs1425073
rs4732241
rs11560399
rs146154544
rs72611529
rs1364717
rs4391352
rs1425072
rs7793805
rs7810614
rs7793972
rs142342363
rs1582676
rs35738806
rs1477525
rs1364716
rs1477524
rs1477523
rs150022820
rs77614317
rs80280129
rs17417816
rs72611531
rs55707128
rs10230065
rs17168934
rs1981914
rs1425071
rs75715119
rs116939674
rs6467699
rs17417920
rs73450814
rs73450817
rs148158654
rs10254754
rs1425070
rs4732242
rs11978828
rs4732243
rs10258872
rs139259373
rs6965672
rs1425083
rs1425082
rs1425081
rs1425080
rs17430785
rs143470024
rs192453046
rs1425079
rs2113888
rs77971698
rs1593302
rs10808290
rs150624525
rs11982570
rs6975389
rs6955370
rs62487083
rs35695483
rs4090714
rs13244570
rs1364719
rs150447147
rs62487084
rs7781663
rs35825323
rs7802795
rs7803048
rs7804134
rs145491026
rs1725036
rs1880792
rs1425078
rs1425077
rs1425076
rs1425075
rs1593301
rs1593300
rs1593299
rs35655262
rs1593298
rs1593297
rs832954
rs72611532
rs35697264
rs832953
rs832952
rs832951
rs143220205
rs35119148
rs832950
rs832949
rs832948
rs17168947
rs832972
rs832971
rs12707345
rs148401579
rs832970
rs832969
rs832968
rs832967
rs832966
rs67751562
rs832965
rs706552
rs1725039
rs36110794
rs7794481
rs1647752
rs1647751
rs1725014
rs1647750
rs1725016
rs118054567
rs832998
rs832997
rs13244755
rs832996
rs832995
rs832994
rs10488605
rs832993
rs183840159
rs832992
rs1405234
rs832991
rs832990
rs832989
rs11971038
rs832988
rs832987
rs832986
rs75916706
rs1364718
rs62487088
rs73450859
rs832964
rs832963
rs832962
rs113914906
rs832961
rs11980336
rs113473330
rs832960
rs77009554
rs4338046
rs66483613
rs6971259
rs33914231
rs832959
rs832958
rs833013
rs34590530
rs7787277
rs833012
rs1725004
rs833011
rs142328370
rs77151195
rs833010
rs833009
rs706553
rs72611533
rs706554
rs833008
rs706555
rs706556
rs10264746
rs138520475
rs833005
rs833004
rs12539315
rs79447473
rs76657241
rs833003
rs143457815
rs833002
rs117359321
rs1096791
rs833001
rs833000
rs833023
rs17510640
rs11760935
rs73162473
rs833022
rs62487091
rs62487092
rs117484419
rs150865859
rs833018
rs150057131
rs833017
rs34212606
rs833016
rs833015
rs833014
rs117835462
rs75034937
rs77580141
rs1647730
rs12666004
rs117350327
rs62487098
rs832981
rs832980
rs62487099
rs115308313
rs11980852
rs832979
rs11981607
rs74316121
rs143886401
rs832978
rs6965180
rs832977
rs6467700
rs117806312
rs832976
rs11765797
rs12707351
rs117599115
rs114601314
rs832985
rs77514279
rs73162481
rs13243562
rs832984
rs145296967
rs832983
rs6956306
rs117935145
rs13228205
rs4732247
rs139870019
rs12154638
rs67323673
rs117593633
rs34624085
rs1725021
rs1725022
rs11773575
rs10954575
rs2693652
rs35837497
rs12538395
rs149601380
rs34396191
rs74326718
rs75521148
rs118092013
rs145489834
rs67726386
rs832974
rs832973
rs844275
rs35315976
rs117682976
rs79264005
rs12538185
rs117733210
rs2017578
rs1579354
rs6975947
rs13221814
rs1593296
rs1593294
rs72611534
rs33923356
rs10228861
rs832956
rs1376610
rs1376611
rs118091598
rs7808104
rs832955
rs17603400
rs73452923
rs115977518
rs6970141
rs17168987
rs12668115
rs11505752
rs62487101
rs78734830
rs17510996
rs10256915
rs1839780
rs10954576
rs6956523
rs10954577
rs17168990
rs11561959
rs1451528
rs17168991
rs182519554
rs73162490
rs17168993
rs10488606
rs727184
rs727185
rs75611580
rs28489068
rs17168999
rs10488607
rs721239
rs116953599
rs322295
rs322294
rs72611535
rs13242861
rs117640371
rs891587
rs891586
rs184504803
rs144487135
rs77063876
rs4142090
rs864428
rs62487104
rs1864609
rs77997292
rs706557
rs72611536
rs143505956
rs111353739
rs4732250
rs75507813
rs6946427
rs844287
rs77912591
rs111342824
rs11772540
rs80256570
rs62487105
rs71541344
rs80078783
rs322303
rs73162494
rs322302
rs111963631
rs322301
rs13229687
rs13244002
rs13229790
rs75827317
rs118154907
rs11763248
rs322300
rs322299
rs141567772
rs34744645
rs322298
rs79918986
rs13224059
rs1367596
rs17133397
rs11772240
rs322297
rs56280054
rs322296
rs12535816
rs12111796
rs117935486
rs4732251
rs17169007
rs322323
rs322322
rs10435425
rs322321
rs322320
rs322319
rs322318
rs322317
rs78535983
rs322316
rs190664163
rs7797731
rs10435428
rs112322339
rs322315
rs17169015
rs17169016
rs74575637
rs144047971
rs16874924
rs322314
rs117590518
rs1880788
rs78913041
rs322313
rs113140832
rs225137
rs322312
rs167718
rs72611537
rs35298418
rs322311
rs322310
rs322309
rs139319643
rs322308
rs182502505
rs117005738
rs72611538
rs57537216
rs322307
rs56926299
rs145484105
rs322306
rs322305
rs11764598
rs112786750
rs77201625
rs833388
rs78086971
rs150207576
rs55862641
rs17169018
rs12535403
rs322236
rs117535511
rs322237
rs322238
rs139479781
rs322239
rs10215890
rs322240
rs322241
rs10264510
rs76960820
rs322243
rs72611539
rs111553270
rs322245
rs322246
rs72611540
rs181076697
rs72611541
rs17169022
rs72611542
rs75332769
rs77898822
rs13246065
rs322249
rs188915
rs61525640
rs62487108
rs74586609
rs78275150
rs17603449
rs111355467
rs138392184
rs17603498
rs1880791
rs1882066
rs1880790
rs6970530
rs6970674
rs9969157
rs17169033
rs12112313
rs12113527
rs7782295
rs7786318
rs111593695
rs17169038
rs3959914
rs3959915
rs7792298
rs6467703
rs12536916
rs11765480
rs17661392
rs76370532
rs6979228
rs62487109
rs6961235
rs78428127
rs17169047
rs322256
rs322257
rs74465323
rs17169050
rs10247519
rs17169051
rs10248429
rs1835534
rs1835536
rs73728260
rs6950835
rs17169053
rs12671280
rs1367590
rs13230752
rs919581
rs56027748
rs60901799
rs10268741
rs75613360
rs1431097
rs6961948
rs10500126
rs76629505
rs17169059
rs16874934
rs6972523
rs16874937
rs10262764
rs17169061
rs17169062
rs6977819
rs6977749
rs6943993
rs77925462
rs55808866
rs7788394
rs112699437
rs58439678
rs1473355
rs17169064
rs13245564
rs322349
rs13245911
rs78696049
rs1731954
rs12666148
rs115117047
rs322347
rs322346
rs322345
rs2882589
rs322343
rs322341
rs322340
rs75193610
rs322339
rs322337
rs322336
rs78038519
rs147767078
rs141856512
rs78813592
rs322335
rs1616000
rs322334
rs12668246
rs2242045
rs322332
rs10251438
rs12535439
rs322331
rs74299047
rs151037290
rs2290268
rs10268599
rs1431095
rs10250267
rs76745761
rs144652687
rs10255150
rs10233933
rs10282363
rs1431093
rs1431091
rs139830974
rs1431090
rs10241448
rs10227966
rs10271620
rs73165715
rs7807025
rs13228711
rs322329
rs183418598
rs78469211
rs28507322
rs67907798
rs13240024
rs320715
rs161093
rs320716
rs76526947
rs320719
rs320720
rs140888890
rs320721
rs320722
rs320723
rs320725
rs76825787
rs320726
rs321198
rs161335
rs79782835
rs13230665
rs6955790
rs17527721
rs117865485
rs321199
rs161094
rs161095
rs321200
rs320682
rs76979124
rs320683
rs320684
rs320686
rs141189820
rs192935
rs161340
rs178612
rs320687
rs111317532
rs320688
rs320689
rs320690
rs320691
rs161342
rs320692
rs320693
rs167668
rs320694
rs67715298
rs11972876
rs192936
rs1367593
rs725838
rs76986642
rs161344
rs161345
rs320695
rs62487113
rs145923250
rs320696
rs10954579
rs1594450
rs161346
rs320697
rs142302567
rs320700
rs320701
rs77844828
rs320703
rs320704
rs1431098
rs320705
rs161336
rs161337
rs320706
rs320707
rs111237915
rs161338
rs320708
rs78414417
rs320709
rs161339
rs117119593
rs7807803
rs320713
rs320714
rs1669018
rs1669019
rs1731934
rs2599357
rs2599358
rs4571681
rs1647172
rs2161879
rs7782162
rs7804988
rs1669020
rs11983272
rs1647173
rs11976623
rs1669022
rs1731952
rs1584663
rs34911885
rs11771579
rs56361933
rs117526360
rs1647175
rs34997884
rs12534625
rs13234894
rs2351136
rs1669025
rs1647176
rs113585619
rs321187
rs1669026
rs983708
rs7785663
rs4518583
rs4613918
rs4283969
rs2351137
rs2351138
rs4728408
rs4732253
rs728054
rs728055
rs2278829
rs13230189
rs118123572
rs7779548
rs78533664
rs1376607
rs1376608
rs3735026
rs3735025
rs118161928
rs1731951
rs10954580
rs55744241
rs11766321
rs12540417
rs12538697
rs13236574
rs13222414
rs17529963
rs17530005
rs16874961
rs1647181
rs321188
rs7792568
rs74372823
rs2278101
rs1451526
rs1731947
rs116974120
rs117279706
rs142305422
rs2241443
rs7776538
rs12530512
rs117823435
rs980796
rs113917354
rs11760855
rs117800896
rs17169136
rs1156142
rs1156143
rs10224080
rs4728409
rs1863037
rs7800454
rs2278102
rs11771790
rs11771895
rs1647183
rs1647184
rs2351139
rs12670144
rs4732254
rs7384613
rs2882591
rs4732255
rs1731968
rs76824375
rs7805150
rs2113580
rs2113581
rs1559540
rs1559541
rs1559542
rs1559543
rs10808291
rs10808292
rs1731976
rs1016832
rs10253968
rs114266362
rs17534641
rs141104048
rs56411254
rs12535157
rs1647193
rs112975259
rs143229749
rs17169163
rs10954581
rs12539348
rs10274056
rs117919897
rs10274468
rs10258843
rs10229608
rs9886331
rs12707357
rs4728412
rs918892
rs6943070
rs150513388
rs28367883
rs28493510
rs62487736
rs1731907
rs28637057
rs6968489
rs6948529
rs6949081
rs56410205
rs1618183
rs2011937
rs10234672
rs4728413
rs4728414
rs4728415
rs4728416
rs6960130
rs1528103
rs1528102
rs1731910
rs10228240
rs10244101
rs10268491
rs10268638
rs79931145
rs1035617
rs28792453
rs1731913
rs1882065
rs12531044
rs997488
rs59658886
rs17169179
rs117904801
rs11980106
rs10488608
rs10488609
rs2288144
rs73169826
rs2288145
rs2288146
rs78999345
rs1918837
rs2030968
rs116963823
rs2030969
rs2030970
rs117859639
rs2113578
rs2113579
rs28687532
rs28678824
rs28602983
rs12155075
rs1918838
rs1918839
rs2059384
rs117897761
rs2059385
rs12707359
rs28670044
rs7804771
rs10233122
rs12171583
rs149058503
rs145148584
rs1528104
rs10262233
rs7793852
rs1161937
rs975965
rs4728417
rs4728418
rs2351385
rs1406089
rs2351386
rs1406090
rs111450940
rs7797211
rs71541350
rs113981543
rs139194869
rs36071642
rs34061919
rs35761356
rs76993033
rs13224598
rs62490461
rs71541351
rs58342329
rs13228382
rs79078480
rs13243008
rs34401430
rs35448275
rs6942907
rs6963562
rs71533750
rs73443783
rs34837511
rs117930248
rs34826389
rs77569617
rs34384461
rs35494361
rs6963610
rs35217200
rs13247935
rs10223988
rs2293545
rs1528097
rs1528098
rs117289940
rs71541352
rs35381443
rs35172470
rs71541353
rs75435968
rs68124742
rs71550670
rs28573283
rs71541354
rs6967642
rs6467704
rs113317509
rs28581795
rs10250999
rs10235650
rs76676071
rs76835711
rs36076622
rs35080869
rs34395849
rs7779526
rs12707360
rs35366641
rs10276002
rs78874932
rs73169836
rs36016986
rs35481034
rs74549375
rs7788161
rs1528099
rs79054069
rs10249961
rs28434741
rs6950579
rs6950770
rs6951059
rs112070284
rs6971080
rs1528100
rs7802865
rs10228926
rs75803366
rs7807425
rs34551407
rs117622976
rs111761453
rs10236885
rs10480523
rs1406088
rs6467705
rs6467706
rs6467707
rs141447009
rs10264765
rs36125942
rs67112765
rs117484175
rs10268873
rs10268889
rs10257221
rs1852641
rs7341469
rs7341533
rs145311766
rs10236626
rs4732260
rs11977491
rs143850575
rs2178148
rs62490463
rs28491569
rs13242243
rs79858331
rs13231997
rs7781490
rs10272788
rs12707361
rs10277326
rs114373574
rs10480524
rs59388471
rs35017696
rs75685752
rs180673912
rs1528101
rs117685504
rs77953737
rs137879715
rs7787693
rs117746920
rs10249241
rs10254089
rs117450102
rs34525125
rs28690097
rs117406055
rs4412317
rs2049679
rs6467709
rs6467710
rs75167958
rs28653652
rs28431025
rs883222
rs834093
rs10262297
rs1997033
rs10263289
rs117780624
rs117203329
rs834088
rs74580073
rs183892003
rs834085
rs17169223
rs71541358
rs834079
rs834075
rs6977097
rs118170910
rs10237813
rs834067
rs7778800
rs116870434
rs11978861
rs834063
rs864434
rs834060
rs834059
rs34517400
rs188279815
rs13229274
rs834053
rs116866527
rs1525048
rs117724244
rs17372605
rs117854651
rs10236148
rs1723108
rs117406264
rs147786818
rs141129498
rs28572065
rs149962941
rs10276067
rs10276225
rs112391251
rs116846885
rs1632142
rs28559937
rs184662663
rs28561942
rs28695936
rs79286254
rs17169273
rs2691998
rs1728453
rs10267688
rs1627230
rs17169278
rs28656777
rs191258638
rs7784757
rs1646403
rs117238291
rs1728451
rs13241720
rs1728450
rs10280229
rs834447
rs834446
rs863082
rs834445
rs834444
rs834443
rs834442
rs834441
rs834439
rs834438
rs834437
rs834436
rs834435
rs10261216
rs834433
rs834432
rs77261098
rs834431
rs149183562
rs74606992
rs10270097
rs10226880
rs834100
rs834099
rs28513274
rs117565264
rs17262773
rs77534817
rs706558
rs62490467
rs17169310
rs71541360
rs74760720
rs697596
rs7456122
rs74851450
rs7807128
rs17169321
rs706560
rs706562
rs10081292
rs139804693
rs62490468
rs28457245
rs706567
rs6966683
rs6949094
rs706568
rs17263177
rs62490469
rs117689512
rs117922725
rs706578
rs74731312
rs6946790
rs367940051
rs73152508
rs860640
rs139339254
rs834425
rs145511634
rs62490472
rs77875470
rs706579
rs182710927
rs149726717
rs56203088
rs270891
rs71541363
rs117016767
rs74890512
rs146166303
rs76980225
rs10255234
rs117069492
rs139961705
rs149905230
rs117684193
rs142611388
rs55677286
rs270905
rs75502328
rs270904
rs270903
rs270902
rs270901
rs270900
rs1622443
rs1723069
rs270899
rs270898
rs79937540
rs112558836
rs270897
rs270896
rs79087765
rs1646342
rs1646508
rs270895
rs270894
rs76771190
rs151060484
rs270893
rs6980004
rs1019583
rs3778797
rs6948537
rs3778798
rs76058922
rs56076414
rs3800624
rs724970
rs77095172
rs117898879
rs3800626
rs3800627
rs4728420
rs17179653
rs117386073
rs79580636
rs6976725
rs113442902
rs1834143
rs7457119
rs3778799
rs111527311
rs4732263
rs79863034
rs6943970
rs117247087
rs2882781
rs12707364
rs3800628
rs3800629
rs2113428
rs6947666
rs6971978
rs79209632
rs4732264
rs12707367
rs1424370
rs1424371
rs3800630
rs1991084
rs142565365
rs150957011
rs7806658
rs7806810
rs12056089
rs12707372
rs117371885
rs3823552
rs73152517
rs3800631
rs34269856
rs149507741
rs73152518
rs3800636
rs3778802
rs3800637
rs3800638
rs10234581
rs34025316
rs33916081
rs13234743
rs73460689
rs57957290
rs55953418
rs10262883
rs10263086
rs73152519
rs3778803
rs118166437
rs3778804
rs73152520
rs73152521
rs149486895
rs3800639
rs1424372
rs6947733
rs10257746
rs7803175
rs4366029
rs1364396
rs3800640
rs10269716
rs10240406
rs6467715
rs7806517
rs34823797
rs57538683
rs3800642
rs3800643
rs7779850
rs35383906
rs3800644
rs3800645
rs9784934
rs150647742
rs7795269
rs7795441
rs1345918
rs3800648
rs3800649
rs2059320
rs6957797
rs1025085
rs1025086
rs1025087
rs1559489
rs10215033
rs117910633
rs4329223
rs2113425
rs7811169
rs78102807
rs1547995
rs17169427
rs13235392
rs73152524
rs6947142
rs3800652
rs138375385
rs78711228
rs6944527
rs10215980
rs35755593
rs11521066
rs11974351
rs11974293
rs7802342
rs73152525
rs76996652
rs58701346
rs3800653
rs11976083
rs11976084
rs71541365
rs56981573
rs3800654
rs36079840
rs11982601
rs2113426
rs2113427
rs2351856
rs7792539
rs13244637
rs57370627
rs7797147
rs13221354
rs13235694
rs3800659
rs3800660
rs6970510
rs62490509
rs3778810
rs56308190
rs10261368
rs10277480
rs73462645
rs3778811
rs3778812
rs74637818
rs59328875
rs10156124
rs73152535
rs3778813
rs3778815
rs61344088
rs113613072
rs58113709
rs59512157
rs57690174
rs3800661
rs118015191
rs61190658
rs6467717
rs59490500
rs57750904
rs10229376
rs57189840
rs2009990
rs60594385
rs117181764
rs1963844
rs117592476
rs17169433
rs4732267
rs73462663
rs3800662
rs3800663
rs75967976
rs7785642
rs6978836
rs7802987
rs62490511
rs1424365
rs10281320
rs75127001
rs2351857
rs35571756
rs79477588
rs10954585
rs12532360
rs58792104
rs10954586
rs35868402
rs60672754
rs113038285
rs958549
rs9690172
rs889867
rs73152544
rs889868
rs4728421
rs3800665
rs4732268
rs1559490
rs1895581
rs7792693
rs62490515
rs3778818
rs1559491
rs74482009
rs75309407
rs1424366
rs7790958
rs13243717
rs13223620
rs748260
rs79020676
rs10954587
rs75546197
rs55765711
rs73152547
rs7810652
rs60959469
rs3800669
rs76675337
rs6944671
rs10267736
rs76954340
rs12707373
rs7789508
rs7808530
rs7789830
rs7808994
rs6961920
rs6966474
rs6966888
rs192550100
rs73152549
rs6467720
rs112717664
rs77232710
rs73152550
rs2246546
rs138074985
rs73152551
rs113184386
rs2551366
rs889869
rs4728422
rs145272806
rs28721365
rs10254224
rs10257218
rs28408194
rs28491578
rs76147906
rs3823553
rs3823554
rs7796821
rs10256707
rs28634434
rs2617890
rs10230788
rs116879338
rs10260637
rs6974718
rs76182023
rs146447683
rs113163488
rs117105830
rs117476611
rs145485777
rs4732271
rs113903501
rs146833023
rs6978230
rs76416374
rs117588049
rs1871213
rs117303154
rs1109272
rs1125727
rs1478534
rs6943538
rs55958814
rs79518659
rs75047896
rs1564227
rs34546964
rs11769577
rs1382397
rs117163640
rs7801878
rs11767922
rs141618799
rs12531271
rs117531595
rs1478535
rs11771664
rs10244571
rs75351709
rs9690988
rs9690995
rs77339858
rs78693857
rs75696634
rs12669567
rs113399860
rs9642083
rs75184417
rs74631640
rs10235475
rs7795163
rs79446108
rs4732272
rs4732273
rs7809282
rs1020961
rs9640912
rs2351858
rs117811042
rs75588680
rs9757
rs75359457
rs113525082
rs77924208
rs3735021
rs7783145
rs182110092
rs117944233
rs146534453
rs6963420
rs6963146
```
