## Supplementary material for "Characterization of shared and ancestry-specific signals driving complex traits using multi-ancestry fine-mapping": s2.afreq

```
#CHROM	ID	REF	ALT	ALT_FREQS	OBS_CT
7	rs1424557	T	G	0.858135	1008
7	rs6943675	T	A	0.0119048	1008
7	rs6967120	G	C	0.0119048	1008
7	rs6967616	G	A	0.0168651	1008
7	rs149783976	G	C	0.00793651	1008
7	rs1424554	G	A	0.0119048	1008
7	rs1424553	C	T	0.114087	1008
7	rs12536507	T	C	0.0168651	1008
7	rs12533822	G	T	0.0168651	1008
7	rs10258391	T	G	0.0168651	1008
7	rs17168768	T	C	0.116071	1008
7	rs10246433	C	T	0.0168651	1008
7	rs10228386	G	A	0.0168651	1008
7	rs10257657	A	T	0.0168651	1008
7	rs10228878	C	T	0.0168651	1008
7	rs7804133	G	T	0.130952	1008
7	rs12532180	G	A	0.0168651	1008
7	rs17168771	G	A	0.115079	1008
7	rs36016356	A	C	0.0168651	1008
7	rs13438539	A	C	0.0168651	1008
7	rs143378134	G	A	0.00198413	1008
7	rs6467694	C	T	0.852183	1008
7	rs7797223	A	T	0.0119048	1008
7	rs12536640	G	A	0.0119048	1008
7	rs12536604	C	G	0.0119048	1008
7	rs12531447	A	T	0.0119048	1008
7	rs34636077	G	A	0.0119048	1008
7	rs67684214	T	C	0.00496032	1008
7	rs13247260	C	A	0.132937	1008
7	rs77128879	C	T	0.138889	1008
7	rs28578872	T	C	0.134921	1008
7	rs11489680	A	G	0.0734127	1008
7	rs2278098	G	A	0.116071	1008
7	rs61540534	C	T	0.00496032	1008
7	rs10225367	T	C	0.0684524	1008
7	rs142533557	C	G	0.030754	1008
7	rs3735028	T	C	0.117063	1008
7	rs6962563	A	C	0.00496032	1008
7	rs117880062	C	T	0.0337302	1008
7	rs35736030	T	C	0.111111	1008
7	rs1424572	T	C	0.66369	1008
7	rs12670040	G	C	0.0188492	1008
7	rs1364495	T	A	0.108135	1008
7	rs1364494	C	G	0.113095	1008
7	rs1364493	G	T	0.108135	1008
7	rs2113550	A	G	0.115079	1008
7	rs75029751	A	G	0.0327381	1008
7	rs116965173	A	T	0.0178571	1008
7	rs7808459	T	G	0.0823413	1008
7	rs1424569	T	C	0.125	1008
7	rs17494770	T	A	0.00198413	1008
7	rs6944132	T	A	0.401786	1008
7	rs17494846	A	G	0.014881	1008
7	rs7782904	T	A	0.441468	1008
7	rs11971334	C	A	0.031746	1008
7	rs10242108	T	C	0.477183	1008
7	rs7777727	G	C	0.444444	1008
7	rs10954567	A	T	0.031746	1008
7	rs6969811	T	C	0.446429	1008
7	rs117629225	A	G	0.0347222	1008
7	rs12539738	G	C	0.031746	1008
7	rs13244595	G	A	0.0327381	1008
7	rs118074269	G	A	0.031746	1008
7	rs12540313	C	T	0.031746	1008
7	rs4475425	G	A	0.438492	1008
7	rs73158705	A	G	0.44246	1008
7	rs7458912	A	T	0.0327381	1008
7	rs12537962	A	G	0.0327381	1008
7	rs184334560	G	A	0.00992063	1008
7	rs17495182	T	C	0.0327381	1008
7	rs1424386	G	A	0.469246	1008
7	rs2350779	A	T	0.25	1008
7	rs73158708	A	C	0.0347222	1008
7	rs62485228	T	A	0.0347222	1008
7	rs62485229	C	T	0.0347222	1008
7	rs10228048	G	T	0.435516	1008
7	rs146362174	G	A	0.0238095	1008
7	rs12707333	C	T	0.0347222	1008
7	rs2278071	T	C	0.0367063	1008
7	rs12537142	A	C	0.0357143	1008
7	rs12535371	T	C	0.0357143	1008
7	rs7457321	T	A	0.0347222	1008
7	rs74390767	T	C	0.030754	1008
7	rs145798929	C	T	0.0297619	1008
7	rs17495548	T	C	0.0367063	1008
7	rs117312099	C	T	0.015873	1008
7	rs10488598	T	C	0.0357143	1008
7	rs6963819	G	A	0.473214	1008
7	rs1364403	T	C	0.748016	1008
7	rs10488599	C	T	0.435516	1008
7	rs75711801	T	C	0.031746	1008
7	rs1424387	G	C	0.0357143	1008
7	rs17495783	T	C	0.0367063	1008
7	rs11976272	C	T	0.0357143	1008
7	rs12707334	C	T	0.0367063	1008
7	rs2350780	G	A	0.46627	1008
7	rs13246516	C	T	0.0357143	1008
7	rs7810473	A	G	0.0376984	1008
7	rs7811061	G	A	0.0367063	1008
7	rs6945230	C	T	0.464286	1008
7	rs6945736	C	G	0.434524	1008
7	rs2350781	A	G	0.0367063	1008
7	rs7799307	T	G	0.0367063	1008
7	rs1364404	C	T	0.0367063	1008
7	rs17411478	C	T	0.0357143	1008
7	rs960677	A	G	0.427579	1008
7	rs35458626	G	A	0.0357143	1008
7	rs17496259	G	A	0.0357143	1008
7	rs17411561	T	C	0.0357143	1008
7	rs55816133	A	G	0.0357143	1008
7	rs17496363	T	A	0.0357143	1008
7	rs73158724	G	T	0.427579	1008
7	rs34777519	T	C	0.0357143	1008
7	rs17496543	C	T	0.0357143	1008
7	rs17496575	A	G	0.0357143	1008
7	rs13224113	T	C	0.0357143	1008
7	rs10488600	C	T	0.395833	1008
7	rs13235468	T	C	0.0376984	1008
7	rs35850868	G	A	0.0386905	1008
7	rs73158732	A	C	0.397817	1008
7	rs17496844	T	C	0.0386905	1008
7	rs62485234	G	A	0.0386905	1008
7	rs10243944	T	C	0.0386905	1008
7	rs12532092	C	T	0.0386905	1008
7	rs12532094	C	T	0.0386905	1008
7	rs1364405	G	A	0.0396825	1008
7	rs1364406	G	C	0.0228175	1008
7	rs149469175	A	G	0.015873	1008
7	rs145633279	T	A	0.0367063	1008
7	rs17496997	T	G	0.0386905	1008
7	rs1364407	C	T	0.433532	1008
7	rs12536267	T	C	0.0386905	1008
7	rs12536293	T	C	0.0386905	1008
7	rs12536315	T	C	0.0386905	1008
7	rs12536341	T	C	0.0386905	1008
7	rs62485236	G	A	0.0386905	1008
7	rs17497143	T	C	0.0386905	1008
7	rs1364408	A	G	0.397817	1008
7	rs12533847	T	C	0.0386905	1008
7	rs1364409	T	A	0.436508	1008
7	rs62485237	A	G	0.0386905	1008
7	rs62485238	A	G	0.0386905	1008
7	rs17497261	C	T	0.0386905	1008
7	rs73158738	T	C	0.0386905	1008
7	rs62485239	A	G	0.0386905	1008
7	rs62485240	T	C	0.0386905	1008
7	rs17412549	G	A	0.0386905	1008
7	rs7789847	T	C	0.0228175	1008
7	rs7790583	T	C	0.0386905	1008
7	rs62485241	C	T	0.0386905	1008
7	rs62485242	A	G	0.0386905	1008
7	rs978437	C	T	0.435516	1008
7	rs17497337	A	G	0.0386905	1008
7	rs17497363	C	T	0.0386905	1008
7	rs62485243	C	T	0.0396825	1008
7	rs73158742	A	G	0.396825	1008
7	rs73158743	G	T	0.396825	1008
7	rs62485244	A	G	0.0396825	1008
7	rs62485245	C	T	0.0396825	1008
7	rs62485246	A	G	0.0396825	1008
7	rs62485247	G	A	0.0396825	1008
7	rs62485248	C	A	0.0386905	1008
7	rs6947206	C	G	0.0386905	1008
7	rs55828513	C	T	0.0386905	1008
7	rs10447876	A	G	0.0386905	1008
7	rs10447878	T	C	0.0386905	1008
7	rs10447879	A	G	0.0386905	1008
7	rs10447880	T	C	0.0228175	1008
7	rs77144470	A	T	0.0763889	1008
7	rs4629799	T	C	0.0386905	1008
7	rs55895689	G	A	0.0386905	1008
7	rs185662453	A	C	0.0456349	1008
7	rs7792449	G	A	0.4375	1008
7	rs10267979	T	A	0.397817	1008
7	rs11981061	T	C	0.0386905	1008
7	rs62485252	G	T	0.0228175	1008
7	rs11982108	T	C	0.0386905	1008
7	rs62485254	T	C	0.0386905	1008
7	rs7806357	C	T	0.396825	1008
7	rs76500747	C	G	0.0257937	1008
7	rs17412764	G	A	0.0386905	1008
7	rs17412792	G	A	0.0386905	1008
7	rs1469179	A	T	0.0386905	1008
7	rs36210735	T	C	0.0406746	1008
7	rs7782965	T	C	0.436508	1008
7	rs7800170	C	A	0.0386905	1008
7	rs17168815	G	T	0.396825	1008
7	rs117758348	T	G	0.0515873	1008
7	rs73158749	G	A	0.396825	1008
7	rs12539659	T	A	0.0386905	1008
7	rs58394792	G	A	0.396825	1008
7	rs73158750	C	A	0.395833	1008
7	rs117825778	C	T	0.0416667	1008
7	rs17168819	T	C	0.396825	1008
7	rs6467695	G	A	0.480159	1008
7	rs6467696	G	A	0.481151	1008
7	rs10225215	C	A	0.459325	1008
7	rs1455858	T	C	0.481151	1008
7	rs1424543	G	C	0.0208333	1008
7	rs74462926	T	C	0.030754	1008
7	rs1378647	G	A	0.475198	1008
7	rs1111418	T	C	0.447421	1008
7	rs1378646	C	T	0.47619	1008
7	rs1378645	A	G	0.477183	1008
7	rs28529003	T	A	0.46627	1008
7	rs6960707	C	T	0.465278	1008
7	rs117420092	C	T	0.014881	1008
7	rs1158586	G	A	0.47619	1008
7	rs117958524	C	A	0.047619	1008
7	rs1424546	A	C	0.450397	1008
7	rs62485257	A	G	0.0228175	1008
7	rs138090564	T	C	0.0267857	1008
7	rs6943656	A	G	0.409722	1008
7	rs1455857	T	C	0.446429	1008
7	rs2350782	T	C	0.395833	1008
7	rs2350783	A	T	0.434524	1008
7	rs1824024	C	A	0.421627	1008
7	rs142425580	C	T	0.0277778	1008
7	rs62485258	A	G	0.0257937	1008
7	rs6952499	G	A	0.393849	1008
7	rs6952264	C	T	0.43254	1008
7	rs12155015	T	C	0.43254	1008
7	rs324575	T	C	0.709325	1008
7	rs76771628	G	C	0.0486111	1008
7	rs324576	T	C	0.707341	1008
7	rs324579	G	A	0.696429	1008
7	rs324580	T	C	0.696429	1008
7	rs324581	G	C	0.697421	1008
7	rs324582	G	A	0.702381	1008
7	rs324584	G	A	0.713294	1008
7	rs324585	C	T	0.708333	1008
7	rs324586	C	G	0.697421	1008
7	rs324587	T	A	0.708333	1008
7	rs324588	A	G	0.702381	1008
7	rs324589	C	A	0.696429	1008
7	rs324590	C	T	0.707341	1008
7	rs17498745	C	A	0.030754	1008
7	rs324591	T	C	0.697421	1008
7	rs324592	C	T	0.697421	1008
7	rs324593	C	A	0.696429	1008
7	rs324594	T	C	0.322421	1008
7	rs324595	G	A	0.702381	1008
7	rs324596	A	G	0.702381	1008
7	rs6960587	T	A	0.349206	1008
7	rs324611	T	C	0.701389	1008
7	rs324612	T	C	0.715278	1008
7	rs2061174	G	A	0.381944	1008
7	rs2113545	A	G	0.385913	1008
7	rs324613	C	T	0.707341	1008
7	rs324614	G	C	0.313492	1008
7	rs146350491	T	C	0.0525794	1008
7	rs324615	A	G	0.714286	1008
7	rs324616	C	T	0.695437	1008
7	rs2216860	G	A	0.378968	1008
7	rs77093757	C	T	0.37996	1008
7	rs7808355	A	G	0.356151	1008
7	rs7809341	G	A	0.383929	1008
7	rs324617	C	T	0.705357	1008
7	rs324618	C	T	0.705357	1008
7	rs324619	T	C	0.694444	1008
7	rs324620	C	T	0.694444	1008
7	rs324622	A	G	0.712302	1008
7	rs324623	T	G	0.713294	1008
7	rs324624	A	G	0.701389	1008
7	rs324625	C	T	0.700397	1008
7	rs324626	G	C	0.31746	1008
7	rs324627	G	A	0.701389	1008
7	rs7807871	T	A	0.385913	1008
7	rs324628	A	G	0.71131	1008
7	rs144688495	A	C	0.0327381	1008
7	rs7799047	G	C	0.383929	1008
7	rs1455860	A	G	0.389881	1008
7	rs324630	C	T	0.704365	1008
7	rs1549330	G	C	0.387897	1008
7	rs12707340	C	T	0.382937	1008
7	rs2350786	A	G	0.405754	1008
7	rs7785096	T	C	0.404762	1008
7	rs62487063	C	G	0.0327381	1008
7	rs324631	A	C	0.713294	1008
7	rs324632	C	T	0.706349	1008
7	rs6948054	A	G	0.400794	1008
7	rs73158771	T	C	0.371032	1008
7	rs324633	A	G	0.305556	1008
7	rs17414604	C	T	0.0585317	1008
7	rs17168865	T	C	0.0188492	1008
7	rs17168866	C	T	0.0178571	1008
7	rs324635	C	A	0.0585317	1008
7	rs17168868	T	C	0.0178571	1008
7	rs1035609	T	C	0.015873	1008
7	rs324637	A	T	0.0585317	1008
7	rs420817	C	T	0.0585317	1008
7	rs421325	T	C	0.077381	1008
7	rs324639	G	A	0.0763889	1008
7	rs324640	G	A	0.0763889	1008
7	rs10488602	T	C	0.418651	1008
7	rs7357341	C	T	0.015873	1008
7	rs324642	A	C	0.0763889	1008
7	rs324643	T	A	0.0763889	1008
7	rs324644	C	T	0.0763889	1008
7	rs140046555	C	T	0.030754	1008
7	rs324645	G	A	0.0763889	1008
7	rs4341110	A	G	0.015873	1008
7	rs17499892	A	C	0.015873	1008
7	rs324647	T	C	0.0565476	1008
7	rs324648	A	G	0.0565476	1008
7	rs324649	T	C	0.0962302	1008
7	rs324650	T	A	0.0952381	1008
7	rs62487065	C	T	0.0218254	1008
7	rs6963577	T	A	0.0208333	1008
7	rs1424547	T	C	0.0168651	1008
7	rs75949940	T	C	0.0267857	1008
7	rs324651	G	T	0.0555556	1008
7	rs146328962	A	T	0.0277778	1008
7	rs60372903	A	G	0.0347222	1008
7	rs8191992	T	A	0.107143	1008
7	rs8191993	G	C	0.46627	1008
7	rs6962027	T	A	0.111111	1008
7	rs11984039	T	A	0.0109127	1008
7	rs62487067	G	A	0.0109127	1008
7	rs6967953	T	C	0.112103	1008
7	rs17500423	T	A	0.0109127	1008
7	rs142122184	A	C	0.0357143	1008
7	rs62487068	C	T	0.0119048	1008
7	rs117869135	A	C	0.0218254	1008
7	rs139710436	C	T	0.0218254	1008
7	rs7780181	T	G	0.112103	1008
7	rs117575418	C	T	0.0198413	1008
7	rs17506733	G	A	0.0119048	1008
7	rs324654	T	C	0.757937	1008
7	rs10246819	T	C	0.112103	1008
7	rs10954568	G	A	0.355159	1008
7	rs10235284	C	G	0.0218254	1008
7	rs11762896	C	T	0.0119048	1008
7	rs17506824	T	C	0.114087	1008
7	rs1424548	C	T	0.0119048	1008
7	rs1424549	G	C	0.0119048	1008
7	rs67532040	C	T	0.078373	1008
7	rs75484829	A	G	0.0218254	1008
7	rs62487070	T	C	0.0109127	1008
7	rs62487071	T	C	0.0902778	1008
7	rs11971309	C	T	0.014881	1008
7	rs17506977	A	G	0.0902778	1008
7	rs324655	T	C	0.758929	1008
7	rs324656	T	C	0.647817	1008
7	rs324657	G	A	0.646825	1008
7	rs62487072	G	A	0.0109127	1008
7	rs324658	A	C	0.725198	1008
7	rs7779506	C	T	0.0119048	1008
7	rs7779921	G	T	0.0109127	1008
7	rs7779999	A	G	0.0109127	1008
7	rs116841894	T	C	0.0218254	1008
7	rs147023411	G	A	0.0119048	1008
7	rs11982015	A	C	0.0138889	1008
7	rs10954569	T	C	0.0922619	1008
7	rs324659	C	A	0.642857	1008
7	rs148672262	A	T	0.0218254	1008
7	rs139071411	C	T	0.0218254	1008
7	rs145405513	G	C	0.078373	1008
7	rs12540615	A	G	0.0109127	1008
7	rs151274343	A	T	0.0218254	1008
7	rs11971236	A	G	0.0128968	1008
7	rs73447194	T	G	0.0793651	1008
7	rs34084423	T	G	0.0109127	1008
7	rs6978427	G	A	0.0109127	1008
7	rs324661	C	A	0.644841	1008
7	rs74580742	G	A	0.123016	1008
7	rs6960754	G	A	0.0109127	1008
7	rs324662	A	G	0.758929	1008
7	rs145479433	T	C	0.0347222	1008
7	rs13221430	A	T	0.0912698	1008
7	rs34907276	T	C	0.0793651	1008
7	rs324664	C	T	0.757937	1008
7	rs324665	C	G	0.758929	1008
7	rs145981269	G	T	0.0218254	1008
7	rs79699825	G	C	0.0744048	1008
7	rs11980566	C	T	0.0218254	1008
7	rs12113365	C	T	0.0882937	1008
7	rs324666	G	A	0.737103	1008
7	rs35536027	G	C	0.0882937	1008
7	rs17168910	T	C	0.0327381	1008
7	rs62487074	T	C	0.0128968	1008
7	rs324667	T	C	0.646825	1008
7	rs62487075	T	C	0.0128968	1008
7	rs17507588	C	T	0.0128968	1008
7	rs444116	T	C	0.71627	1008
7	rs391952	A	G	0.71627	1008
7	rs118125061	G	A	0.0525794	1008
7	rs78749287	A	C	0.104167	1008
7	rs79724467	G	A	0.0525794	1008
7	rs324668	C	T	0.295635	1008
7	rs141082905	C	T	0.0525794	1008
7	rs324669	C	T	0.295635	1008
7	rs324670	T	C	0.71131	1008
7	rs324671	A	T	0.71131	1008
7	rs17168911	G	T	0.0525794	1008
7	rs324672	A	T	0.71131	1008
7	rs16874896	C	T	0.0525794	1008
7	rs324673	A	T	0.764881	1008
7	rs324674	G	T	0.295635	1008
7	rs73449114	A	C	0.0902778	1008
7	rs324675	A	G	0.766865	1008
7	rs75581732	G	A	0.00496032	1008
7	rs116957750	T	C	0.0525794	1008
7	rs74585430	C	T	0.0902778	1008
7	rs324676	A	G	0.714286	1008
7	rs324677	C	T	0.296627	1008
7	rs76997065	G	A	0.324405	1008
7	rs324678	C	T	0.297619	1008
7	rs17168914	C	T	0.0525794	1008
7	rs75924260	T	G	0.0525794	1008
7	rs17168918	G	A	0.322421	1008
7	rs76873459	G	T	0.0535714	1008
7	rs324679	A	G	0.297619	1008
7	rs79254063	A	G	0.0535714	1008
7	rs324680	C	G	0.674603	1008
7	rs75346254	A	G	0.0515873	1008
7	rs182047408	C	T	0.0525794	1008
7	rs117411159	C	T	0.0525794	1008
7	rs324681	C	T	0.295635	1008
7	rs12532458	G	A	0.320437	1008
7	rs11977730	T	C	0.0922619	1008
7	rs324561	T	C	0.296627	1008
7	rs324562	G	T	0.296627	1008
7	rs201937794	C	A	0.015873	1008
7	rs324563	A	T	0.763889	1008
7	rs59944674	T	G	0.321429	1008
7	rs58410439	C	A	0.321429	1008
7	rs79140211	A	G	0.0188492	1008
7	rs1455859	A	G	0.0922619	1008
7	rs118140266	A	G	0.0525794	1008
7	rs77695586	T	C	0.0912698	1008
7	rs1593207	C	G	0.325397	1008
7	rs324565	A	G	0.765873	1008
7	rs73160470	C	T	0.0902778	1008
7	rs6972040	G	A	0.414683	1008
7	rs146633559	C	T	0.0515873	1008
7	rs73449125	G	A	0.0902778	1008
7	rs1902281	G	A	0.323413	1008
7	rs73449127	C	T	0.0912698	1008
7	rs78201820	T	A	0.0505952	1008
7	rs75643597	G	A	0.0525794	1008
7	rs117590333	C	G	0.0505952	1008
7	rs117199368	G	A	0.0525794	1008
7	rs115779603	T	C	0.0525794	1008
7	rs10954570	C	T	0.465278	1008
7	rs77571733	G	A	0.0525794	1008
7	rs66783151	T	A	0.0922619	1008
7	rs78981487	C	A	0.0525794	1008
7	rs78915755	A	G	0.0525794	1008
7	rs75876777	C	T	0.0525794	1008
7	rs55665549	A	G	0.467262	1008
7	rs55684007	T	A	0.467262	1008
7	rs76501630	G	A	0.0525794	1008
7	rs61245367	G	A	0.321429	1008
7	rs150442179	C	A	0.0238095	1008
7	rs138186325	A	G	0.0525794	1008
7	rs2161860	G	A	0.0902778	1008
7	rs324567	G	A	0.295635	1008
7	rs139492242	A	G	0.0208333	1008
7	rs12673281	G	A	0.323413	1008
7	rs146173397	G	A	0.0218254	1008
7	rs144011677	T	C	0.0277778	1008
7	rs324568	T	C	0.296627	1008
7	rs1378648	C	T	0.0892857	1008
7	rs80316389	T	C	0.0376984	1008
7	rs324569	A	G	0.766865	1008
7	rs324570	C	T	0.294643	1008
7	rs140866127	T	A	0.0367063	1008
7	rs11971576	A	G	0.327381	1008
7	rs11771501	T	C	0.327381	1008
7	rs12111770	A	T	0.0962302	1008
7	rs324571	A	G	0.765873	1008
7	rs324572	T	C	0.765873	1008
7	rs73449137	C	T	0.0952381	1008
7	rs184086334	C	T	0.00892857	1008
7	rs78979493	C	T	0.0267857	1008
7	rs1834165	C	G	0.704365	1008
7	rs117851547	T	G	0.0525794	1008
7	rs918974	A	G	0.704365	1008
7	rs144395612	C	T	0.0525794	1008
7	rs28562122	G	T	0.232143	1008
7	rs77787560	C	T	0.0962302	1008
7	rs1345934	A	G	0.554563	1008
7	rs67870824	T	G	0.0972222	1008
7	rs1834167	G	A	0.0525794	1008
7	rs6467698	T	C	0.0525794	1008
7	rs75919282	A	G	0.0525794	1008
7	rs11773454	G	A	0.315476	1008
7	rs79574641	T	C	0.316468	1008
7	rs78188143	A	G	0.0505952	1008
7	rs73727803	C	T	0.316468	1008
7	rs78238352	C	T	0.0525794	1008
7	rs67526215	C	A	0.0972222	1008
7	rs77891427	A	G	0.128968	1008
7	rs1424545	C	T	0.310516	1008
7	rs1834168	G	A	0.699405	1008
7	rs118032855	T	A	0.0208333	1008
7	rs67888910	C	T	0.0972222	1008
7	rs10242429	C	G	0.236111	1008
7	rs11761344	C	T	0.310516	1008
7	rs10215757	A	G	0.696429	1008
7	rs10215396	T	G	0.696429	1008
7	rs73449145	A	G	0.0982143	1008
7	rs10081199	C	T	0.240079	1008
7	rs10081306	A	G	0.240079	1008
7	rs117247558	A	G	0.0525794	1008
7	rs73727805	C	T	0.313492	1008
7	rs145701186	T	G	0.0357143	1008
7	rs10270820	A	T	0.703373	1008
7	rs74877491	G	C	0.0525794	1008
7	rs145196206	G	A	0.0218254	1008
7	rs75141226	G	A	0.0704365	1008
7	rs73449156	G	T	0.0972222	1008
7	rs111977588	G	C	0.0972222	1008
7	rs7798221	C	A	0.703373	1008
7	rs146615240	C	T	0.235119	1008
7	rs150229926	T	C	0.0525794	1008
7	rs7786084	A	G	0.702381	1008
7	rs7786241	A	G	0.320437	1008
7	rs28810425	A	G	0.235119	1008
7	rs28590034	T	A	0.238095	1008
7	rs73727808	A	G	0.290675	1008
7	rs7792052	C	T	0.702381	1008
7	rs12674354	A	G	0.308532	1008
7	rs7796601	A	G	0.697421	1008
7	rs77369486	G	A	0.094246	1008
7	rs7779968	T	C	0.695437	1008
7	rs58899571	G	A	0.289683	1008
7	rs16874907	A	G	0.34127	1008
7	rs116912525	C	G	0.0505952	1008
7	rs10260814	G	A	0.661706	1008
7	rs10954573	G	A	0.298611	1008
7	rs2113886	A	G	0.722222	1008
7	rs76640618	T	A	0.0178571	1008
7	rs10236411	A	G	0.660714	1008
7	rs1972683	C	A	0.235119	1008
7	rs1035688	A	C	0.660714	1008
7	rs1964318	G	A	0.610119	1008
7	rs76497180	C	A	0.0505952	1008
7	rs1035686	C	A	0.610119	1008
7	rs10244436	A	G	0.66369	1008
7	rs10273993	C	T	0.66369	1008
7	rs10274449	G	A	0.613095	1008
7	rs12539396	C	T	0.303571	1008
7	rs1425074	A	T	0.612103	1008
7	rs28452179	G	A	0.3125	1008
7	rs1425073	A	G	0.339286	1008
7	rs4732241	A	G	0.338294	1008
7	rs11560399	C	T	0.314484	1008
7	rs72611529	T	C	0.292659	1008
7	rs1364717	G	A	0.68254	1008
7	rs4391352	T	C	0.0436508	1008
7	rs1425072	C	T	0.68254	1008
7	rs79068552	T	C	0.0396825	1008
7	rs7793805	T	C	0.68254	1008
7	rs7810614	C	A	0.599206	1008
7	rs7793972	T	C	0.68254	1008
7	rs117848279	G	C	0.0396825	1008
7	rs1582676	T	G	0.0436508	1008
7	rs35738806	T	A	0.316468	1008
7	rs1477525	A	G	0.68254	1008
7	rs1364716	T	C	0.0833333	1008
7	rs1477524	A	G	0.68254	1008
7	rs1477523	C	T	0.30754	1008
7	rs76459234	T	A	0.0396825	1008
7	rs150022820	C	T	0.0426587	1008
7	rs57126425	A	G	0.0396825	1008
7	rs17417816	C	G	0.68254	1008
7	rs72611531	C	A	0.599206	1008
7	rs55707128	G	A	0.68254	1008
7	rs117860982	A	C	0.0396825	1008
7	rs10230065	C	T	0.68254	1008
7	rs17168934	T	C	0.0436508	1008
7	rs79566339	C	T	0.0396825	1008
7	rs1981914	C	A	0.68254	1008
7	rs1425071	C	T	0.68254	1008
7	rs6467699	G	C	0.68254	1008
7	rs144748937	T	C	0.0396825	1008
7	rs79499057	G	A	0.0396825	1008
7	rs17417920	T	C	0.0615079	1008
7	rs73450814	C	T	0.0436508	1008
7	rs73450817	C	T	0.0436508	1008
7	rs10254754	T	C	0.68254	1008
7	rs1425070	G	A	0.599206	1008
7	rs4732242	C	T	0.316468	1008
7	rs11978828	T	C	0.0833333	1008
7	rs10258872	T	G	0.599206	1008
7	rs6965672	G	A	0.68254	1008
7	rs1425083	C	T	0.599206	1008
7	rs1425082	C	T	0.599206	1008
7	rs1425081	C	T	0.599206	1008
7	rs1425080	A	G	0.68254	1008
7	rs17430785	C	T	0.316468	1008
7	rs17168941	T	C	0.0396825	1008
7	rs17168942	A	G	0.0396825	1008
7	rs17168943	A	C	0.0396825	1008
7	rs1425079	G	T	0.68254	1008
7	rs2113888	T	C	0.68254	1008
7	rs1593302	A	C	0.68254	1008
7	rs117036088	C	T	0.0188492	1008
7	rs10808290	A	T	0.68254	1008
7	rs11982570	A	G	0.0436508	1008
7	rs117675089	A	C	0.0396825	1008
7	rs6975389	T	C	0.599206	1008
7	rs6955370	A	T	0.642857	1008
7	rs62487083	A	G	0.0595238	1008
7	rs35695483	A	G	0.0436508	1008
7	rs4090714	C	T	0.68254	1008
7	rs148205776	A	G	0.0396825	1008
7	rs1364719	A	C	0.642857	1008
7	rs116866108	A	G	0.0396825	1008
7	rs117196245	G	A	0.0396825	1008
7	rs62487084	G	C	0.0595238	1008
7	rs78693156	T	C	0.0396825	1008
7	rs7781663	T	C	0.68254	1008
7	rs35825323	T	C	0.0833333	1008
7	rs7802795	C	A	0.599206	1008
7	rs7803048	G	A	0.599206	1008
7	rs7804134	G	A	0.0436508	1008
7	rs1725036	T	G	0.68254	1008
7	rs1880792	T	C	0.316468	1008
7	rs1425078	C	T	0.68254	1008
7	rs1425077	A	T	0.599206	1008
7	rs1425076	C	T	0.68254	1008
7	rs1425075	A	T	0.68254	1008
7	rs1593301	C	A	0.68254	1008
7	rs1593300	A	G	0.68254	1008
7	rs1593299	G	A	0.68254	1008
7	rs35655262	A	G	0.0436508	1008
7	rs1593298	A	G	0.68254	1008
7	rs1593297	A	G	0.68254	1008
7	rs75439688	A	G	0.0396825	1008
7	rs832954	A	G	0.681548	1008
7	rs72611532	C	T	0.291667	1008
7	rs75390057	C	T	0.0406746	1008
7	rs832953	T	C	0.600198	1008
7	rs832952	T	A	0.599206	1008
7	rs832951	T	C	0.599206	1008
7	rs79120302	G	A	0.0337302	1008
7	rs138182932	A	G	0.0367063	1008
7	rs35119148	C	T	0.0436508	1008
7	rs832950	T	C	0.68254	1008
7	rs832949	A	C	0.68254	1008
7	rs148295026	G	A	0.0228175	1008
7	rs832948	G	A	0.599206	1008
7	rs17168947	T	C	0.0436508	1008
7	rs832972	T	C	0.68254	1008
7	rs832971	T	C	0.599206	1008
7	rs12707345	G	A	0.0436508	1008
7	rs832970	T	C	0.309524	1008
7	rs832969	G	A	0.638889	1008
7	rs832968	C	T	0.599206	1008
7	rs117616459	T	C	0.0396825	1008
7	rs832967	G	A	0.638889	1008
7	rs832966	A	C	0.68254	1008
7	rs67751562	G	A	0.0436508	1008
7	rs832965	C	T	0.683532	1008
7	rs706552	A	G	0.68254	1008
7	rs17168958	A	C	0.0396825	1008
7	rs117994998	T	C	0.0396825	1008
7	rs36110794	T	C	0.0436508	1008
7	rs7794481	C	G	0.68254	1008
7	rs1647752	C	T	0.599206	1008
7	rs1647751	A	G	0.683532	1008
7	rs1725014	T	C	0.68254	1008
7	rs1647750	G	A	0.68254	1008
7	rs1725016	G	T	0.306548	1008
7	rs118054567	A	G	0.597222	1008
7	rs832998	G	T	0.638889	1008
7	rs74880101	G	A	0.0396825	1008
7	rs832997	C	T	0.68254	1008
7	rs13244755	T	C	0.316468	1008
7	rs832995	A	G	0.68254	1008
7	rs10488605	A	G	0.0436508	1008
7	rs832993	A	T	0.638889	1008
7	rs143110429	A	C	0.0228175	1008
7	rs832992	T	C	0.638889	1008
7	rs139894011	G	A	0.015873	1008
7	rs1405234	A	C	0.316468	1008
7	rs832991	A	G	0.68254	1008
7	rs832990	A	C	0.638889	1008
7	rs832989	G	C	0.68254	1008
7	rs75140969	T	C	0.0396825	1008
7	rs11971038	G	C	0.0436508	1008
7	rs832988	A	G	0.68254	1008
7	rs118107055	G	A	0.0396825	1008
7	rs832987	C	T	0.599206	1008
7	rs832986	A	G	0.599206	1008
7	rs1364718	T	C	0.306548	1008
7	rs62487088	A	C	0.602183	1008
7	rs73450859	A	G	0.0833333	1008
7	rs832964	C	A	0.599206	1008
7	rs832963	T	C	0.599206	1008
7	rs832962	T	C	0.599206	1008
7	rs11980336	T	A	0.0436508	1008
7	rs832960	C	T	0.68254	1008
7	rs79840816	A	G	0.0396825	1008
7	rs4338046	T	C	0.0436508	1008
7	rs66483613	C	T	0.0436508	1008
7	rs6971259	A	G	0.599206	1008
7	rs33914231	G	A	0.0436508	1008
7	rs832959	G	T	0.68254	1008
7	rs832958	A	G	0.68254	1008
7	rs833013	T	C	0.599206	1008
7	rs138557158	C	T	0.0396825	1008
7	rs140117310	C	T	0.0178571	1008
7	rs7787277	G	C	0.313492	1008
7	rs833012	T	C	0.68254	1008
7	rs1725004	C	T	0.330357	1008
7	rs833011	T	C	0.68254	1008
7	rs77151195	G	A	0.0426587	1008
7	rs833010	G	A	0.597222	1008
7	rs833009	T	G	0.597222	1008
7	rs706553	C	T	0.953373	1008
7	rs72611533	C	A	0.292659	1008
7	rs833008	G	A	0.637897	1008
7	rs706555	G	A	0.637897	1008
7	rs706556	A	G	0.637897	1008
7	rs10264746	C	T	0.637897	1008
7	rs144016858	G	A	0.0426587	1008
7	rs833005	A	G	0.598214	1008
7	rs833004	T	A	0.598214	1008
7	rs78682788	C	G	0.0386905	1008
7	rs117692542	A	T	0.0406746	1008
7	rs12539315	G	A	0.316468	1008
7	rs833003	T	C	0.603175	1008
7	rs833002	A	T	0.598214	1008
7	rs78921590	G	A	0.0367063	1008
7	rs833001	T	C	0.598214	1008
7	rs833000	A	C	0.305556	1008
7	rs80124696	T	C	0.0406746	1008
7	rs117794199	G	A	0.00892857	1008
7	rs833023	G	T	0.594246	1008
7	rs76432180	A	G	0.0396825	1008
7	rs2042588	C	T	0.0406746	1008
7	rs17510640	G	A	0.313492	1008
7	rs11760935	A	T	0.291667	1008
7	rs833022	G	T	0.633929	1008
7	rs62487091	C	T	0.00992063	1008
7	rs62487092	G	T	0.315476	1008
7	rs200131685	C	T	0.0386905	1008
7	rs117484419	G	C	0.598214	1008
7	rs201957530	G	C	0.0386905	1008
7	rs199501233	T	G	0.0396825	1008
7	rs181219564	T	G	0.0386905	1008
7	rs200107725	A	G	0.0386905	1008
7	rs116890715	C	T	0.0396825	1008
7	rs833018	A	G	0.600198	1008
7	rs2059450	T	C	0.0396825	1008
7	rs79502418	A	G	0.0396825	1008
7	rs833017	T	C	0.602183	1008
7	rs117699103	G	C	0.0386905	1008
7	rs34212606	C	T	0.0436508	1008
7	rs833016	G	T	0.638889	1008
7	rs833015	G	A	0.638889	1008
7	rs833014	T	C	0.60119	1008
7	rs1647730	G	A	0.634921	1008
7	rs76096371	T	C	0.0238095	1008
7	rs12666004	C	G	0.293651	1008
7	rs62487098	G	A	0.318452	1008
7	rs832981	C	T	0.588294	1008
7	rs832980	G	A	0.588294	1008
7	rs62487099	T	C	0.330357	1008
7	rs11980852	A	G	0.0436508	1008
7	rs832979	G	T	0.309524	1008
7	rs11981607	A	G	0.0922619	1008
7	rs6467700	G	A	0.325397	1008
7	rs74467487	G	A	0.0396825	1008
7	rs832976	T	A	0.678571	1008
7	rs11765797	T	C	0.27877	1008
7	rs118047789	T	A	0.0406746	1008
7	rs117350824	G	A	0.0436508	1008
7	rs73162481	T	C	0.0128968	1008
7	rs13243562	A	G	0.328373	1008
7	rs832984	T	C	0.673611	1008
7	rs78696399	C	G	0.0396825	1008
7	rs79876785	G	A	0.0228175	1008
7	rs137885294	G	T	0.0396825	1008
7	rs832983	T	A	0.58631	1008
7	rs181357233	G	A	0.0178571	1008
7	rs4732247	T	G	0.330357	1008
7	rs139870019	C	A	0.0436508	1008
7	rs67323673	A	G	0.0456349	1008
7	rs34624085	T	A	0.0456349	1008
7	rs1725021	T	C	0.676587	1008
7	rs1725022	T	A	0.59127	1008
7	rs116972559	G	T	0.0367063	1008
7	rs75351778	C	T	0.0406746	1008
7	rs11773575	A	G	0.280754	1008
7	rs10954575	T	C	0.326389	1008
7	rs190383509	T	C	0.0396825	1008
7	rs2693652	A	T	0.592262	1008
7	rs35837497	A	G	0.0456349	1008
7	rs75142135	G	A	0.0386905	1008
7	rs12538395	G	A	0.322421	1008
7	rs34396191	T	G	0.046627	1008
7	rs67726386	A	G	0.0436508	1008
7	rs832974	G	T	0.680556	1008
7	rs832973	C	T	0.316468	1008
7	rs844275	T	C	0.322421	1008
7	rs147558837	C	T	0.0615079	1008
7	rs147114093	G	T	0.0138889	1008
7	rs35315976	C	T	0.0833333	1008
7	rs117251165	G	A	0.0188492	1008
7	rs12538185	C	T	0.0128968	1008
7	rs117031566	G	A	0.0188492	1008
7	rs2017578	G	A	0.0426587	1008
7	rs1579354	T	C	0.600198	1008
7	rs6975947	T	G	0.680556	1008
7	rs78740248	T	G	0.0386905	1008
7	rs17168983	A	G	0.0406746	1008
7	rs13221814	G	T	0.0426587	1008
7	rs1593296	G	T	0.0833333	1008
7	rs1593294	T	G	0.0446429	1008
7	rs72611534	A	G	0.296627	1008
7	rs33923356	T	G	0.342262	1008
7	rs10228861	C	A	0.0823413	1008
7	rs1376610	A	G	0.603175	1008
7	rs1376611	T	C	0.603175	1008
7	rs17603400	A	G	0.00297619	1008
7	rs73452923	C	T	0.0813492	1008
7	rs142719569	T	G	0.0367063	1008
7	rs6970141	T	C	0.0436508	1008
7	rs17168987	G	A	0.308532	1008
7	rs12668115	T	C	0.308532	1008
7	rs11505752	A	G	0.610119	1008
7	rs62487101	T	C	0.00297619	1008
7	rs78464810	C	G	0.0406746	1008
7	rs10256915	A	G	0.694444	1008
7	rs1839780	T	C	0.0456349	1008
7	rs10954576	A	G	0.340278	1008
7	rs6956523	T	A	0.0456349	1008
7	rs10954577	A	G	0.611111	1008
7	rs17168990	G	T	0.0426587	1008
7	rs11561959	T	C	0.299603	1008
7	rs1451528	A	C	0.69246	1008
7	rs17168991	C	T	0.306548	1008
7	rs17168993	G	C	0.60119	1008
7	rs138041517	C	A	0.00793651	1008
7	rs10488606	T	C	0.0456349	1008
7	rs727184	C	T	0.0436508	1008
7	rs727185	T	C	0.0456349	1008
7	rs28489068	G	A	0.350198	1008
7	rs17168999	C	T	0.303571	1008
7	rs10488607	C	G	0.0644841	1008
7	rs721239	A	C	0.688492	1008
7	rs143709564	C	T	0.0228175	1008
7	rs116953599	T	G	0.046627	1008
7	rs322295	C	T	0.665675	1008
7	rs117769054	A	T	0.0386905	1008
7	rs322294	T	C	0.66369	1008
7	rs72611535	G	C	0.249008	1008
7	rs13242861	T	C	0.37996	1008
7	rs891588	G	A	0.0416667	1008
7	rs891587	T	C	0.305556	1008
7	rs891586	T	C	0.306548	1008
7	rs144487135	C	T	0.0714286	1008
7	rs4142090	C	G	0.303571	1008
7	rs864428	C	T	0.375	1008
7	rs117940019	C	A	0.0396825	1008
7	rs72611536	C	G	0.301587	1008
7	rs4732250	T	A	0.00198413	1008
7	rs111342824	A	G	0.0714286	1008
7	rs11772540	G	C	0.373016	1008
7	rs62487105	C	G	0.0694444	1008
7	rs116903398	G	A	0.0396825	1008
7	rs322301	A	C	0.386905	1008
7	rs13229687	G	A	0.0674603	1008
7	rs75827317	C	T	0.0694444	1008
7	rs11763248	A	C	0.269841	1008
7	rs34744645	A	T	0.0714286	1008
7	rs322298	C	T	0.37996	1008
7	rs79918986	C	T	0.0714286	1008
7	rs1367596	T	C	0.37996	1008
7	rs17133397	A	G	0.0734127	1008
7	rs11772240	G	C	0.265873	1008
7	rs56280054	T	C	0.305556	1008
7	rs12111796	G	C	0.0714286	1008
7	rs17169007	C	G	0.0714286	1008
7	rs322323	T	C	0.347222	1008
7	rs10435425	T	C	0.272817	1008
7	rs322319	A	G	0.349206	1008
7	rs322317	C	T	0.343254	1008
7	rs150486827	A	G	0.0109127	1008
7	rs322316	A	G	0.345238	1008
7	rs7797731	G	A	0.0694444	1008
7	rs10435428	C	G	0.275794	1008
7	rs322315	G	C	0.35119	1008
7	rs76935602	G	T	0.0188492	1008
7	rs17169015	C	T	0.0704365	1008
7	rs17169016	T	C	0.27381	1008
7	rs16874924	G	C	0.269841	1008
7	rs1880788	T	C	0.0724206	1008
7	rs322313	A	G	0.357143	1008
7	rs225137	A	G	0.356151	1008
7	rs167718	C	T	0.347222	1008
7	rs72611537	A	G	0.27381	1008
7	rs35298418	T	C	0.0724206	1008
7	rs322311	T	A	0.34623	1008
7	rs322310	A	C	0.349206	1008
7	rs322309	C	T	0.34127	1008
7	rs117005738	C	T	0.0704365	1008
7	rs72611538	C	T	0.265873	1008
7	rs57537216	C	T	0.265873	1008
7	rs56926299	A	C	0.271825	1008
7	rs145484105	G	A	0.0357143	1008
7	rs322306	C	G	0.0803571	1008
7	rs322305	T	A	0.0803571	1008
7	rs11764598	C	T	0.194444	1008
7	rs112786750	G	A	0.140873	1008
7	rs77201625	G	A	0.18254	1008
7	rs833388	T	C	0.375	1008
7	rs78086971	G	C	0.224206	1008
7	rs55862641	T	C	0.225198	1008
7	rs17169018	T	C	0.0406746	1008
7	rs322236	A	G	0.0724206	1008
7	rs117535511	G	C	0.0376984	1008
7	rs322237	G	A	0.925595	1008
7	rs322238	G	C	0.664683	1008
7	rs322239	C	A	0.982143	1008
7	rs322240	C	A	0.693452	1008
7	rs10264510	G	A	0.242063	1008
7	rs72611539	T	A	0.212302	1008
7	rs322245	G	A	0.752976	1008
7	rs322246	A	G	0.753968	1008
7	rs72611540	G	T	0.21131	1008
7	rs181076697	A	T	0.212302	1008
7	rs72611541	G	A	0.21131	1008
7	rs17169022	C	G	0.21131	1008
7	rs72611542	T	G	0.210317	1008
7	rs75332769	T	C	0.210317	1008
7	rs77898822	G	A	0.210317	1008
7	rs13246065	C	T	0.0327381	1008
7	rs74936821	C	A	0.126984	1008
7	rs188915	A	G	0.75496	1008
7	rs117112690	G	A	0.014881	1008
7	rs61525640	T	C	0.212302	1008
7	rs62487108	A	C	0.0347222	1008
7	rs76198054	A	C	0.030754	1008
7	rs1880791	G	T	0.1875	1008
7	rs1882066	T	C	0.503968	1008
7	rs1880790	T	C	0.484127	1008
7	rs6970674	G	T	0.500992	1008
7	rs17169031	C	T	0.0823413	1008
7	rs9969157	G	A	0.477183	1008
7	rs17169033	T	C	0.297619	1008
7	rs7782295	C	T	0.497024	1008
7	rs17169038	G	C	0.015873	1008
7	rs3959914	C	T	0.480159	1008
7	rs3959915	C	T	0.496032	1008
7	rs6467703	C	T	0.015873	1008
7	rs11765480	T	C	0.485119	1008
7	rs137900432	A	G	0.0575397	1008
7	rs78428127	T	C	0.0168651	1008
7	rs17169047	C	T	0.181548	1008
7	rs322256	G	A	0.497024	1008
7	rs322257	T	C	0.50496	1008
7	rs74465323	A	T	0.295635	1008
7	rs17169050	G	A	0.219246	1008
7	rs10247519	G	T	0.298611	1008
7	rs10248429	C	T	0.015873	1008
7	rs1835534	A	G	0.490079	1008
7	rs73728260	T	A	0.015873	1008
7	rs6950835	T	C	0.505952	1008
7	rs12671280	C	T	0.294643	1008
7	rs1367590	C	T	0.485119	1008
7	rs919581	A	G	0.188492	1008
7	rs56027748	T	C	0.015873	1008
7	rs60901799	C	T	0.015873	1008
7	rs10268741	G	A	0.481151	1008
7	rs75613360	A	C	0.295635	1008
7	rs147257527	G	C	0.0565476	1008
7	rs6961948	G	T	0.0168651	1008
7	rs16874934	C	G	0.184524	1008
7	rs6972523	C	T	0.481151	1008
7	rs16874937	C	T	0.185516	1008
7	rs10262764	G	A	0.0168651	1008
7	rs17169062	G	C	0.185516	1008
7	rs6977819	G	A	0.296627	1008
7	rs6977749	C	T	0.296627	1008
7	rs6943993	A	G	0.508929	1008
7	rs77925462	A	G	0.189484	1008
7	rs76644782	C	T	0.047619	1008
7	rs58439678	G	A	0.184524	1008
7	rs1473355	C	T	0.482143	1008
7	rs116940505	T	C	0.0198413	1008
7	rs17169064	G	T	0.185516	1008
7	rs13245564	G	A	0.309524	1008
7	rs322349	A	G	0.581349	1008
7	rs13245911	G	A	0.470238	1008
7	rs1731954	A	G	0.459325	1008
7	rs12666148	C	T	0.282738	1008
7	rs322348	T	G	0.958333	1008
7	rs322347	G	A	0.458333	1008
7	rs322346	C	T	0.775794	1008
7	rs322345	A	G	0.748016	1008
7	rs149904624	C	T	0.0267857	1008
7	rs58644717	A	T	0.0267857	1008
7	rs2882589	G	A	0.284722	1008
7	rs322343	C	G	0.462302	1008
7	rs77869881	A	T	0.0267857	1008
7	rs73452984	C	T	0.0267857	1008
7	rs322341	G	T	0.459325	1008
7	rs322340	T	C	0.774802	1008
7	rs322339	T	C	0.459325	1008
7	rs73452985	C	A	0.0277778	1008
7	rs322337	A	T	0.748016	1008
7	rs322336	C	G	0.748016	1008
7	rs78038519	G	A	0.170635	1008
7	rs141062251	C	A	0.0267857	1008
7	rs78813592	T	A	0.173611	1008
7	rs322335	T	C	0.787698	1008
7	rs10238974	G	A	0.0287698	1008
7	rs1616000	T	C	0.787698	1008
7	rs322334	T	C	0.472222	1008
7	rs12668246	G	A	0.287698	1008
7	rs2242045	G	A	0.287698	1008
7	rs322332	T	C	0.795635	1008
7	rs10251438	C	A	0.286706	1008
7	rs12535439	G	A	0.286706	1008
7	rs322331	A	G	0.797619	1008
7	rs56701854	A	T	0.0376984	1008
7	rs10256297	C	T	0.0267857	1008
7	rs74299047	A	G	0.161706	1008
7	rs12674065	T	A	0.078373	1008
7	rs2290268	A	C	0.478175	1008
7	rs10268599	G	T	0.35119	1008
7	rs1431095	C	T	0.444444	1008
7	rs10250267	G	A	0.448413	1008
7	rs10255150	G	A	0.438492	1008
7	rs10233933	A	T	0.439484	1008
7	rs10282363	T	G	0.439484	1008
7	rs1431093	C	A	0.439484	1008
7	rs1431091	A	C	0.439484	1008
7	rs1431090	G	A	0.4375	1008
7	rs10241448	A	C	0.439484	1008
7	rs10227966	T	C	0.439484	1008
7	rs10271620	G	A	0.440476	1008
7	rs7807025	T	C	0.445437	1008
7	rs13228711	T	A	0.16369	1008
7	rs322329	C	G	0.579365	1008
7	rs28507322	T	C	0.37004	1008
7	rs67907798	C	T	0.077381	1008
7	rs13240024	T	G	0.174603	1008
7	rs320715	G	A	0.407738	1008
7	rs161093	T	A	0.407738	1008
7	rs320716	A	T	0.407738	1008
7	rs320719	G	A	0.409722	1008
7	rs320720	C	T	0.409722	1008
7	rs142083594	C	A	0.0238095	1008
7	rs320721	T	C	0.40873	1008
7	rs78708936	G	T	0.047619	1008
7	rs320722	G	C	0.419643	1008
7	rs320723	T	A	0.420635	1008
7	rs320725	A	C	0.421627	1008
7	rs320726	C	A	0.419643	1008
7	rs321198	T	C	0.594246	1008
7	rs161335	C	T	0.371032	1008
7	rs6955790	T	C	0.22123	1008
7	rs321199	T	C	0.372024	1008
7	rs161094	A	G	0.422619	1008
7	rs161095	A	G	0.419643	1008
7	rs321200	T	C	0.421627	1008
7	rs320682	T	C	0.419643	1008
7	rs76979124	C	T	0.122024	1008
7	rs320683	C	T	0.338294	1008
7	rs320684	A	G	0.384921	1008
7	rs320686	A	G	0.374008	1008
7	rs192935	T	C	0.375	1008
7	rs161340	T	G	0.374008	1008
7	rs178612	A	G	0.374008	1008
7	rs320687	A	C	0.374008	1008
7	rs111317532	G	A	0.374008	1008
7	rs320688	A	C	0.688492	1008
7	rs320689	G	A	0.374008	1008
7	rs320690	A	G	0.374008	1008
7	rs320691	G	C	0.383929	1008
7	rs161342	A	T	0.374008	1008
7	rs320692	A	C	0.374008	1008
7	rs320693	G	C	0.373016	1008
7	rs167668	C	T	0.373016	1008
7	rs320694	G	C	0.373016	1008
7	rs67715298	A	T	0.0922619	1008
7	rs11972876	A	C	0.3125	1008
7	rs192936	C	T	0.373016	1008
7	rs1367593	C	G	0.374008	1008
7	rs725838	G	A	0.374008	1008
7	rs161344	C	A	0.373016	1008
7	rs161345	T	A	0.373016	1008
7	rs320695	G	T	0.373016	1008
7	rs320696	A	C	0.685516	1008
7	rs10954579	C	G	0.314484	1008
7	rs1594450	C	G	0.309524	1008
7	rs117644077	A	T	0.0228175	1008
7	rs161346	T	C	0.686508	1008
7	rs320697	G	A	0.375992	1008
7	rs320700	G	A	0.685516	1008
7	rs320701	C	T	0.685516	1008
7	rs320703	C	T	0.685516	1008
7	rs320704	C	T	0.685516	1008
7	rs1431098	T	A	0.314484	1008
7	rs320705	G	T	0.685516	1008
7	rs161336	G	A	0.685516	1008
7	rs161337	G	C	0.685516	1008
7	rs320706	G	A	0.685516	1008
7	rs320707	A	C	0.686508	1008
7	rs161338	A	G	0.297619	1008
7	rs320708	T	C	0.377976	1008
7	rs320709	C	T	0.377976	1008
7	rs117129412	G	A	0.0277778	1008
7	rs161339	A	G	0.294643	1008
7	rs7807803	G	T	0.298611	1008
7	rs320713	A	G	0.701389	1008
7	rs320714	T	C	0.701389	1008
7	rs1669018	C	T	0.701389	1008
7	rs1669019	G	A	0.701389	1008
7	rs1731934	A	C	0.700397	1008
7	rs2599357	C	T	0.701389	1008
7	rs2599358	A	G	0.701389	1008
7	rs4571681	T	C	0.701389	1008
7	rs1647172	T	C	0.701389	1008
7	rs7782162	C	T	0.321429	1008
7	rs7804988	T	C	0.321429	1008
7	rs1669020	G	A	0.690476	1008
7	rs74382036	C	A	0.046627	1008
7	rs11983272	A	T	0.309524	1008
7	rs1647173	A	G	0.690476	1008
7	rs11976623	C	G	0.298611	1008
7	rs1669022	C	T	0.375992	1008
7	rs1731952	G	C	0.690476	1008
7	rs1584663	C	T	0.368056	1008
7	rs34911885	T	A	0.309524	1008
7	rs11771579	C	A	0.321429	1008
7	rs76244705	C	T	0.119048	1008
7	rs56361933	A	G	0.322421	1008
7	rs1647175	T	C	0.690476	1008
7	rs34997884	G	A	0.319444	1008
7	rs12534625	T	G	0.321429	1008
7	rs13234894	G	A	0.291667	1008
7	rs2351136	C	T	0.297619	1008
7	rs1669025	A	G	0.381944	1008
7	rs1647176	A	T	0.702381	1008
7	rs146240708	A	C	0.0168651	1008
7	rs321187	A	T	0.00198413	1008
7	rs1669026	T	A	0.673611	1008
7	rs983708	C	T	0.289683	1008
7	rs7785663	G	A	0.289683	1008
7	rs4518583	T	C	0.290675	1008
7	rs4613918	G	A	0.289683	1008
7	rs4283969	T	G	0.290675	1008
7	rs2351137	C	T	0.289683	1008
7	rs2351138	C	T	0.290675	1008
7	rs4728408	T	C	0.290675	1008
7	rs17169116	T	C	0.015873	1008
7	rs4732253	A	G	0.284722	1008
7	rs728054	G	A	0.28373	1008
7	rs728055	T	A	0.284722	1008
7	rs2278829	A	C	0.290675	1008
7	rs13230189	C	T	0.289683	1008
7	rs117317993	C	A	0.119048	1008
7	rs7779548	G	A	0.291667	1008
7	rs1376607	A	G	0.321429	1008
7	rs1376608	T	C	0.321429	1008
7	rs3735026	T	C	0.321429	1008
7	rs3735025	T	C	0.321429	1008
7	rs1731951	T	A	0.389881	1008
7	rs117352289	C	T	0.0128968	1008
7	rs10954580	A	G	0.30754	1008
7	rs11766321	G	T	0.276786	1008
7	rs12540417	A	C	0.27877	1008
7	rs140415130	C	T	0.0188492	1008
7	rs12538697	T	C	0.290675	1008
7	rs13236574	T	C	0.290675	1008
7	rs13222414	G	C	0.291667	1008
7	rs17529963	T	C	0.290675	1008
7	rs17530005	G	C	0.290675	1008
7	rs17169125	A	G	0.0684524	1008
7	rs16874961	A	C	0.291667	1008
7	rs1647181	C	T	0.710317	1008
7	rs7792568	T	G	0.219246	1008
7	rs2278101	G	A	0.301587	1008
7	rs1451526	A	G	0.302579	1008
7	rs1731947	A	G	0.383929	1008
7	rs142305422	C	T	0.00396825	1008
7	rs2241443	T	C	0.290675	1008
7	rs7776538	T	C	0.292659	1008
7	rs12530512	A	G	0.322421	1008
7	rs980796	A	G	0.684524	1008
7	rs11760855	T	C	0.189484	1008
7	rs76342357	G	A	0.0515873	1008
7	rs17169136	G	A	0.0833333	1008
7	rs1156142	C	T	0.399802	1008
7	rs1156143	C	T	0.31746	1008
7	rs10224080	C	T	0.0853175	1008
7	rs4728409	T	C	0.277778	1008
7	rs1863037	T	C	0.707341	1008
7	rs17169137	T	C	0.0863095	1008
7	rs145269601	T	C	0.0188492	1008
7	rs7800454	T	C	0.722222	1008
7	rs2278102	G	T	0.447421	1008
7	rs11771895	G	C	0.267857	1008
7	rs2351139	G	T	0.644841	1008
7	rs12670144	A	T	0.646825	1008
7	rs1559544	C	A	0.112103	1008
7	rs4732254	C	T	0.646825	1008
7	rs142141250	C	A	0.0188492	1008
7	rs113140050	G	A	0.111111	1008
7	rs2882591	T	C	0.652778	1008
7	rs4732255	C	T	0.660714	1008
7	rs1731968	A	G	0.236111	1008
7	rs2113580	C	A	0.763889	1008
7	rs2113581	G	A	0.763889	1008
7	rs1559540	C	T	0.236111	1008
7	rs1559541	A	G	0.236111	1008
7	rs1559542	G	T	0.763889	1008
7	rs1559543	A	G	0.66369	1008
7	rs10808291	A	G	0.765873	1008
7	rs10808292	C	T	0.765873	1008
7	rs1731976	G	A	0.234127	1008
7	rs1016832	T	C	0.766865	1008
7	rs10253968	T	C	0.765873	1008
7	rs17534641	T	C	0.665675	1008
7	rs56411254	T	C	0.766865	1008
7	rs12535157	C	A	0.664683	1008
7	rs1647193	A	G	0.233135	1008
7	rs17169160	T	C	0.102183	1008
7	rs10954581	A	C	0.766865	1008
7	rs12539348	T	C	0.766865	1008
7	rs10274056	T	C	0.664683	1008
7	rs10274468	T	C	0.766865	1008
7	rs10258843	C	G	0.766865	1008
7	rs146496471	C	T	0.0664683	1008
7	rs10229608	A	G	0.766865	1008
7	rs142615252	C	G	0.276786	1008
7	rs61633898	A	G	0.102183	1008
7	rs199750214	A	G	0.102183	1008
7	rs111747198	T	C	0.102183	1008
7	rs142565901	C	A	0.102183	1008
7	rs111253664	T	A	0.102183	1008
7	rs199934522	C	G	0.0138889	1008
7	rs199609762	G	A	0.0873016	1008
7	rs57288316	A	G	0.102183	1008
7	rs113700601	T	C	0.102183	1008
7	rs73459152	G	C	0.102183	1008
7	rs12707357	A	G	0.0565476	1008
7	rs4728412	T	C	0.66369	1008
7	rs918892	C	T	0.765873	1008
7	rs6943070	A	G	0.765873	1008
7	rs28367883	G	A	0.66369	1008
7	rs28493510	A	T	0.765873	1008
7	rs73459162	G	C	0.102183	1008
7	rs56941479	G	A	0.102183	1008
7	rs62487736	G	A	0.316468	1008
7	rs57992794	C	A	0.102183	1008
7	rs1731907	C	T	0.765873	1008
7	rs28637057	G	A	0.765873	1008
7	rs6968489	T	A	0.765873	1008
7	rs6948529	C	T	0.765873	1008
7	rs6949081	G	A	0.66369	1008
7	rs17169174	A	C	0.102183	1008
7	rs56410205	T	C	0.664683	1008
7	rs1618183	A	C	0.766865	1008
7	rs2011937	A	G	0.766865	1008
7	rs57201647	T	G	0.102183	1008
7	rs10234672	T	C	0.766865	1008
7	rs4728413	A	G	0.766865	1008
7	rs58062043	A	G	0.102183	1008
7	rs4728414	T	C	0.766865	1008
7	rs4728415	A	G	0.766865	1008
7	rs4728416	G	A	0.766865	1008
7	rs6960130	G	C	0.766865	1008
7	rs17169175	A	G	0.102183	1008
7	rs1528103	A	G	0.765873	1008
7	rs1528102	C	T	0.765873	1008
7	rs73459179	G	C	0.10119	1008
7	rs1731910	T	C	0.765873	1008
7	rs113172336	C	T	0.10119	1008
7	rs10228240	C	T	0.762897	1008
7	rs10244101	T	C	0.762897	1008
7	rs10268638	G	A	0.762897	1008
7	rs79931145	C	T	0.00793651	1008
7	rs1035617	C	A	0.762897	1008
7	rs61023377	T	A	0.102183	1008
7	rs73459194	T	C	0.102183	1008
7	rs73459195	C	A	0.10119	1008
7	rs1731913	T	C	0.767857	1008
7	rs1882065	C	T	0.664683	1008
7	rs112672606	G	A	0.10119	1008
7	rs113032875	C	T	0.10119	1008
7	rs12531044	G	A	0.661706	1008
7	rs73443759	A	G	0.10119	1008
7	rs997487	G	A	0.10119	1008
7	rs997176	G	A	0.10119	1008
7	rs997488	T	G	0.763889	1008
7	rs59658886	C	A	0.662698	1008
7	rs17169179	T	C	0.662698	1008
7	rs11980106	A	C	0.662698	1008
7	rs10488608	T	C	0.662698	1008
7	rs10488609	C	T	0.662698	1008
7	rs2288144	C	T	0.662698	1008
7	rs2288145	A	T	0.662698	1008
7	rs2288146	T	C	0.763889	1008
7	rs1918837	T	C	0.662698	1008
7	rs2030968	A	G	0.763889	1008
7	rs2030969	C	T	0.644841	1008
7	rs2030970	A	G	0.644841	1008
7	rs2113578	C	T	0.641865	1008
7	rs79358859	C	T	0.121032	1008
7	rs2113579	G	A	0.640873	1008
7	rs28687532	A	C	0.668651	1008
7	rs28678824	T	C	0.650794	1008
7	rs28602983	C	A	0.649802	1008
7	rs12155075	T	C	0.65377	1008
7	rs1918838	T	C	0.0545635	1008
7	rs1918839	A	G	0.707341	1008
7	rs2059384	G	C	0.670635	1008
7	rs12707359	T	C	0.0565476	1008
7	rs28670044	T	G	0.665675	1008
7	rs7804771	C	G	0.704365	1008
7	rs10233122	C	T	0.656746	1008
7	rs116991132	T	C	0.0823413	1008
7	rs77869291	T	C	0.0952381	1008
7	rs1528104	C	T	0.0367063	1008
7	rs7793852	G	C	0.0446429	1008
7	rs1161937	C	G	0.356151	1008
7	rs975965	G	A	0.72619	1008
7	rs4728417	C	A	0.509921	1008
7	rs4728418	G	A	0.475198	1008
7	rs2351385	G	A	0.630952	1008
7	rs1406089	G	A	0.630952	1008
7	rs2351386	G	A	0.62996	1008
7	rs1406090	C	T	0.624008	1008
7	rs7778326	G	C	0.118056	1008
7	rs7778455	G	A	0.118056	1008
7	rs7797211	T	C	0.119048	1008
7	rs7778621	G	A	0.12004	1008
7	rs79581613	C	G	0.115079	1008
7	rs75520742	G	C	0.118056	1008
7	rs7792957	G	A	0.118056	1008
7	rs1918840	C	A	0.118056	1008
7	rs1918841	C	T	0.118056	1008
7	rs77657641	C	A	0.118056	1008
7	rs116429355	G	T	0.119048	1008
7	rs117514127	G	A	0.030754	1008
7	rs7800431	T	G	0.119048	1008
7	rs34837511	C	A	0.12004	1008
7	rs117930248	G	A	0.0128968	1008
7	rs6958453	C	T	0.119048	1008
7	rs34384461	A	G	0.121032	1008
7	rs35494361	T	C	0.12004	1008
7	rs6963610	A	G	0.12004	1008
7	rs35217200	A	T	0.12004	1008
7	rs13247935	C	T	0.119048	1008
7	rs10223988	C	T	0.119048	1008
7	rs2293545	T	C	0.119048	1008
7	rs1528096	G	A	0.118056	1008
7	rs1528097	A	G	0.119048	1008
7	rs1528098	G	A	0.119048	1008
7	rs71541352	T	C	0.118056	1008
7	rs35381443	C	A	0.117063	1008
7	rs35172470	T	A	0.118056	1008
7	rs79176474	T	C	0.123016	1008
7	rs148747163	C	T	0.0654762	1008
7	rs2293546	T	C	0.890873	1008
7	rs73730628	C	T	0.110119	1008
7	rs149277787	T	C	0.0267857	1008
7	rs78039529	C	T	0.110119	1008
7	rs6467704	A	C	0.111111	1008
7	rs75592028	T	C	0.0436508	1008
7	rs57998109	T	C	0.110119	1008
7	rs10235650	G	C	0.111111	1008
7	rs78668568	A	T	0.110119	1008
7	rs76835711	G	A	0.0208333	1008
7	rs77792262	T	C	0.0119048	1008
7	rs76650527	T	C	0.111111	1008
7	rs35080869	T	C	0.112103	1008
7	rs34395849	C	T	0.112103	1008
7	rs7779526	G	T	0.111111	1008
7	rs12707360	T	A	0.111111	1008
7	rs78278617	A	G	0.110119	1008
7	rs76299602	G	A	0.110119	1008
7	rs75141897	G	A	0.110119	1008
7	rs10276002	C	T	0.112103	1008
7	rs140539950	C	T	0.00992063	1008
7	rs28434741	A	G	0.112103	1008
7	rs6950770	C	T	0.112103	1008
7	rs74562612	G	C	0.111111	1008
7	rs75274833	C	T	0.111111	1008
7	rs6467708	G	A	0.824405	1008
7	rs79979646	G	A	0.110119	1008
7	rs77457601	C	T	0.109127	1008
7	rs117199027	A	G	0.0367063	1008
7	rs4732260	G	T	0.545635	1008
7	rs79288175	C	T	0.0763889	1008
7	rs78004029	C	T	0.111111	1008
7	rs78699699	T	C	0.111111	1008
7	rs13242243	T	C	0.112103	1008
7	rs78648840	G	A	0.109127	1008
7	rs7781327	G	A	0.0218254	1008
7	rs7800321	T	C	0.0218254	1008
7	rs7781490	G	A	0.110119	1008
7	rs76095330	C	G	0.0912698	1008
7	rs6957428	C	G	0.0912698	1008
7	rs78314399	A	T	0.0912698	1008
7	rs10277999	G	A	0.863095	1008
7	rs10480524	C	T	0.0912698	1008
7	rs75685752	A	G	0.0922619	1008
7	rs75149043	A	G	0.093254	1008
7	rs148840192	A	G	0.015873	1008
7	rs75723945	G	A	0.0922619	1008
7	rs75095338	T	C	0.0922619	1008
7	rs10249241	T	G	0.0922619	1008
7	rs139552038	G	A	0.0922619	1008
7	rs13437885	G	A	0.0922619	1008
7	rs28690097	T	C	0.116071	1008
7	rs4412317	G	A	0.116071	1008
7	rs75956322	T	C	0.0922619	1008
7	rs10261618	A	C	0.0228175	1008
7	rs79355316	T	C	0.0922619	1008
7	rs6467709	C	T	0.116071	1008
7	rs6467710	G	C	0.0922619	1008
7	rs28521198	C	T	0.0228175	1008
7	rs28653652	A	T	0.115079	1008
7	rs3857867	G	T	0.0922619	1008
7	rs1358447	G	A	0.115079	1008
7	rs883222	G	A	0.115079	1008
7	rs1358446	A	C	0.115079	1008
7	rs10260210	T	A	0.115079	1008
7	rs1358445	C	G	0.115079	1008
7	rs2293549	G	A	0.0922619	1008
7	rs2293548	A	G	0.115079	1008
7	rs2293547	A	G	0.115079	1008
7	rs28401380	A	C	0.115079	1008
7	rs79898820	G	A	0.0922619	1008
7	rs28758372	A	G	0.0228175	1008
7	rs28711988	C	T	0.115079	1008
7	rs76746384	C	T	0.0922619	1008
7	rs79024002	A	G	0.0922619	1008
7	rs78612597	G	T	0.0922619	1008
7	rs6963894	A	G	0.115079	1008
7	rs6946246	T	A	0.115079	1008
7	rs6964439	G	A	0.115079	1008
7	rs6964340	C	T	0.0922619	1008
7	rs6964837	C	T	0.116071	1008
7	rs73449424	T	C	0.0228175	1008
7	rs74819285	T	C	0.0922619	1008
7	rs80291769	C	G	0.0922619	1008
7	rs834094	G	A	0.0922619	1008
7	rs834093	T	C	0.115079	1008
7	rs834092	C	T	0.0922619	1008
7	rs834091	A	G	0.0922619	1008
7	rs1997033	T	A	0.607143	1008
7	rs1097033	C	T	0.0922619	1008
7	rs834090	T	A	0.0922619	1008
7	rs834089	G	T	0.0922619	1008
7	rs1728476	A	G	0.115079	1008
7	rs834088	T	C	0.116071	1008
7	rs6945142	T	C	0.0228175	1008
7	rs6945473	T	C	0.0228175	1008
7	rs10252668	G	T	0.0228175	1008
7	rs834087	G	A	0.0922619	1008
7	rs59024585	A	G	0.0228175	1008
7	rs75391562	G	A	0.0922619	1008
7	rs76098077	C	T	0.0922619	1008
7	rs834086	G	A	0.115079	1008
7	rs834085	T	C	0.741071	1008
7	rs967592	G	C	0.0922619	1008
7	rs73449434	A	G	0.0228175	1008
7	rs10264172	G	A	0.0228175	1008
7	rs834084	A	T	0.0922619	1008
7	rs834083	T	C	0.0922619	1008
7	rs78783484	G	A	0.0922619	1008
7	rs834082	T	C	0.0922619	1008
7	rs834081	C	A	0.0922619	1008
7	rs834079	A	C	0.116071	1008
7	rs834078	T	C	0.115079	1008
7	rs834077	T	C	0.115079	1008
7	rs834076	A	C	0.0922619	1008
7	rs834075	C	T	0.116071	1008
7	rs10233537	T	C	0.0228175	1008
7	rs834074	G	A	0.0922619	1008
7	rs834073	A	C	0.0922619	1008
7	rs834071	C	T	0.0922619	1008
7	rs10281244	G	A	0.0228175	1008
7	rs834070	G	T	0.0922619	1008
7	rs834069	C	T	0.112103	1008
7	rs834068	A	G	0.0892857	1008
7	rs10238276	T	A	0.0228175	1008
7	rs834067	A	G	0.116071	1008
7	rs834066	A	G	0.0922619	1008
7	rs77153929	A	G	0.0892857	1008
7	rs76964687	C	A	0.0892857	1008
7	rs73449444	G	A	0.0228175	1008
7	rs28736349	T	A	0.0228175	1008
7	rs76092049	G	C	0.0892857	1008
7	rs10246829	A	C	0.0228175	1008
7	rs10246952	A	G	0.0228175	1008
7	rs10279489	C	T	0.0228175	1008
7	rs1646364	A	G	0.112103	1008
7	rs1646366	C	A	0.0892857	1008
7	rs73451467	T	C	0.0228175	1008
7	rs10229086	G	A	0.0228175	1008
7	rs11978861	A	T	0.0138889	1008
7	rs77189881	C	T	0.0892857	1008
7	rs834062	T	C	0.0882937	1008
7	rs10081252	T	C	0.0228175	1008
7	rs834061	T	C	0.0892857	1008
7	rs17169237	A	C	0.0416667	1008
7	rs864434	G	T	0.0902778	1008
7	rs10238305	G	A	0.0416667	1008
7	rs834060	T	C	0.0902778	1008
7	rs834059	G	A	0.12996	1008
7	rs148585129	T	C	0.0228175	1008
7	rs78220654	G	A	0.0873016	1008
7	rs116960080	G	A	0.0168651	1008
7	rs10246490	C	T	0.128968	1008
7	rs865021	T	C	0.128968	1008
7	rs75602706	T	C	0.0873016	1008
7	rs834058	C	T	0.109127	1008
7	rs10232182	C	T	0.0228175	1008
7	rs834057	T	C	0.110119	1008
7	rs834056	C	A	0.110119	1008
7	rs13229274	C	T	0.015873	1008
7	rs834055	G	T	0.110119	1008
7	rs834054	C	T	0.113095	1008
7	rs834053	G	A	0.733135	1008
7	rs834052	G	A	0.112103	1008
7	rs834051	C	T	0.112103	1008
7	rs1728443	C	T	0.112103	1008
7	rs1728442	C	G	0.112103	1008
7	rs1728441	C	G	0.112103	1008
7	rs1646371	T	C	0.112103	1008
7	rs61757213	G	A	0.0545635	1008
7	rs1646372	T	C	0.112103	1008
7	rs1646373	A	G	0.112103	1008
7	rs2692003	T	A	0.112103	1008
7	rs1646374	A	C	0.109127	1008
7	rs1723123	C	T	0.112103	1008
7	rs1723122	G	A	0.112103	1008
7	rs1525049	A	T	0.112103	1008
7	rs1646375	A	G	0.112103	1008
7	rs1646376	T	C	0.112103	1008
7	rs1646377	A	G	0.112103	1008
7	rs1646378	T	C	0.112103	1008
7	rs28755996	C	T	0.0228175	1008
7	rs1525048	A	T	0.113095	1008
7	rs1525047	G	A	0.112103	1008
7	rs1614024	T	C	0.112103	1008
7	rs1525046	G	T	0.112103	1008
7	rs2692008	T	C	0.112103	1008
7	rs2692007	G	C	0.112103	1008
7	rs2692006	T	C	0.112103	1008
7	rs1615692	A	C	0.112103	1008
7	rs28572056	T	C	0.0228175	1008
7	rs1723120	C	T	0.112103	1008
7	rs1723119	C	T	0.112103	1008
7	rs1646379	T	C	0.112103	1008
7	rs1646380	C	T	0.112103	1008
7	rs111830044	T	C	0.112103	1008
7	rs140030314	T	C	0.0208333	1008
7	rs73453511	G	T	0.0228175	1008
7	rs146770991	A	G	0.0208333	1008
7	rs77272269	G	A	0.113095	1008
7	rs73453514	G	T	0.113095	1008
7	rs114556386	C	T	0.113095	1008
7	rs114959691	G	A	0.113095	1008
7	rs17169262	G	T	0.112103	1008
7	rs77769609	G	T	0.112103	1008
7	rs73728712	G	A	0.112103	1008
7	rs73728713	G	A	0.112103	1008
7	rs2550981	G	T	0.112103	1008
7	rs2692002	T	C	0.112103	1008
7	rs1646381	T	G	0.112103	1008
7	rs1646382	C	G	0.112103	1008
7	rs1728491	C	T	0.112103	1008
7	rs1646383	A	G	0.112103	1008
7	rs140814417	G	A	0.0277778	1008
7	rs1723109	T	C	0.112103	1008
7	rs1723108	T	C	0.112103	1008
7	rs1646384	G	A	0.112103	1008
7	rs1646385	T	G	0.112103	1008
7	rs1646386	A	G	0.112103	1008
7	rs1646387	A	T	0.112103	1008
7	rs1646388	C	T	0.112103	1008
7	rs1646389	C	T	0.112103	1008
7	rs1646390	G	A	0.112103	1008
7	rs1525045	T	C	0.0892857	1008
7	rs1525044	G	A	0.112103	1008
7	rs1525043	C	T	0.112103	1008
7	rs1723107	T	C	0.112103	1008
7	rs1646393	A	G	0.112103	1008
7	rs1723106	C	T	0.112103	1008
7	rs111964424	T	C	0.112103	1008
7	rs2550979	G	A	0.112103	1008
7	rs2550978	C	T	0.112103	1008
7	rs2692001	T	C	0.111111	1008
7	rs2550977	G	A	0.111111	1008
7	rs1364367	C	A	0.112103	1008
7	rs1728494	C	T	0.0892857	1008
7	rs1723103	T	C	0.112103	1008
7	rs1646397	A	G	0.112103	1008
7	rs1728495	A	T	0.112103	1008
7	rs1728496	G	A	0.113095	1008
7	rs10260089	C	T	0.111111	1008
7	rs1723102	G	C	0.111111	1008
7	rs1723101	A	G	0.112103	1008
7	rs1728497	G	A	0.112103	1008
7	rs1728498	C	G	0.112103	1008
7	rs1723100	T	C	0.0892857	1008
7	rs10260958	G	A	0.0228175	1008
7	rs10234462	A	T	0.0228175	1008
7	rs1723099	G	C	0.0892857	1008
7	rs1723098	G	C	0.0892857	1008
7	rs10264413	G	A	0.0228175	1008
7	rs1646398	G	A	0.0892857	1008
7	rs1628676	C	G	0.0892857	1008
7	rs1629172	A	G	0.112103	1008
7	rs1632142	G	A	0.113095	1008
7	rs10268521	G	A	0.0228175	1008
7	rs138303182	C	T	0.00992063	1008
7	rs1646399	C	T	0.0892857	1008
7	rs1723096	A	G	0.112103	1008
7	rs1723095	A	G	0.112103	1008
7	rs10242747	A	T	0.0228175	1008
7	rs1723094	A	C	0.112103	1008
7	rs1723093	A	G	0.0892857	1008
7	rs10273321	C	A	0.0228175	1008
7	rs1723092	C	T	0.0892857	1008
7	rs1646400	T	A	0.112103	1008
7	rs1723091	C	A	0.112103	1008
7	rs1723090	G	A	0.112103	1008
7	rs1646401	T	C	0.112103	1008
7	rs1723089	A	T	0.112103	1008
7	rs1723088	T	C	0.112103	1008
7	rs10277872	G	A	0.0228175	1008
7	rs1646402	A	G	0.0892857	1008
7	rs1723087	A	G	0.0892857	1008
7	rs1723086	T	G	0.112103	1008
7	rs58048755	C	T	0.0228175	1008
7	rs10255388	A	T	0.0228175	1008
7	rs10242081	T	C	0.0228175	1008
7	rs10255937	A	G	0.0228175	1008
7	rs2691999	C	T	0.0892857	1008
7	rs10242488	T	C	0.0228175	1008
7	rs10226970	C	A	0.0228175	1008
7	rs142061109	A	C	0.0892857	1008
7	rs10237704	A	C	0.0228175	1008
7	rs1728453	C	T	0.0238095	1008
7	rs10267688	C	A	0.0248016	1008
7	rs1627230	A	G	0.114087	1008
7	rs1723085	G	A	0.0892857	1008
7	rs73728732	G	A	0.0238095	1008
7	rs1728452	C	T	0.0892857	1008
7	rs1646403	T	C	0.114087	1008
7	rs57226761	C	T	0.0228175	1008
7	rs1728451	T	C	0.114087	1008
7	rs1728450	G	A	0.0238095	1008
7	rs10280229	G	C	0.0238095	1008
7	rs834447	A	G	0.0238095	1008
7	rs17169284	T	C	0.0238095	1008
7	rs834446	C	T	0.0238095	1008
7	rs863082	A	T	0.0238095	1008
7	rs834445	G	A	0.113095	1008
7	rs834444	C	T	0.0238095	1008
7	rs3823545	T	C	0.0228175	1008
7	rs834443	G	A	0.0238095	1008
7	rs78618253	T	C	0.0882937	1008
7	rs147011481	C	T	0.0535714	1008
7	rs834442	T	C	0.112103	1008
7	rs834441	T	C	0.112103	1008
7	rs3800605	C	T	0.0238095	1008
7	rs3800606	T	C	0.0992063	1008
7	rs834439	G	T	0.0228175	1008
7	rs6969227	T	C	0.0238095	1008
7	rs6969358	T	G	0.0238095	1008
7	rs834438	C	T	0.0238095	1008
7	rs6949210	A	C	0.0238095	1008
7	rs3823547	T	C	0.0238095	1008
7	rs834437	T	C	0.113095	1008
7	rs6949568	A	G	0.0238095	1008
7	rs28451058	A	G	0.0238095	1008
7	rs834436	C	T	0.113095	1008
7	rs834435	A	C	0.113095	1008
7	rs17169298	T	C	0.0238095	1008
7	rs834433	T	C	0.114087	1008
7	rs834432	T	C	0.114087	1008
7	rs834431	T	G	0.114087	1008
7	rs10226880	T	C	0.0902778	1008
7	rs834100	C	T	0.0238095	1008
7	rs834099	T	C	0.0238095	1008
7	rs73453579	C	T	0.0228175	1008
7	rs17169313	T	C	0.0238095	1008
7	rs834095	T	C	0.0238095	1008
7	rs73453584	C	T	0.0228175	1008
7	rs10274702	A	G	0.0228175	1008
7	rs10245413	C	T	0.0228175	1008
7	rs697596	C	A	0.0228175	1008
7	rs17169321	A	C	0.136905	1008
7	rs706560	T	G	0.0238095	1008
7	rs3800609	G	A	0.0228175	1008
7	rs3800610	T	C	0.0238095	1008
7	rs706562	G	C	0.0248016	1008
7	rs17169324	T	C	0.0228175	1008
7	rs3800611	G	A	0.0228175	1008
7	rs28683654	C	T	0.0228175	1008
7	rs73453598	A	G	0.0228175	1008
7	rs706567	T	C	0.0257937	1008
7	rs706568	T	A	0.0257937	1008
7	rs10271043	T	G	0.0238095	1008
7	rs10274366	T	C	0.0238095	1008
7	rs3823549	T	C	0.078373	1008
7	rs73455308	G	A	0.0337302	1008
7	rs706578	G	A	0.542659	1008
7	rs117234403	T	C	0.0496032	1008
7	rs73455324	G	C	0.0337302	1008
7	rs75566162	A	T	0.0337302	1008
7	rs75654375	G	A	0.108135	1008
7	rs183320241	C	T	0.00496032	1008
7	rs73461023	T	C	0.0357143	1008
7	rs58245080	C	T	0.0376984	1008
7	rs59626548	C	A	0.0376984	1008
7	rs28787723	T	C	0.0376984	1008
7	rs7788632	C	T	0.0376984	1008
7	rs11982810	C	T	0.0436508	1008
7	rs73461041	T	C	0.0376984	1008
7	rs3778784	C	T	0.0376984	1008
7	rs3778785	A	T	0.0376984	1008
7	rs3778786	A	G	0.0376984	1008
7	rs3778787	G	A	0.0376984	1008
7	rs3778788	T	C	0.031746	1008
7	rs3778789	A	G	0.0376984	1008
7	rs11971016	C	G	0.0376984	1008
7	rs11971088	G	C	0.0376984	1008
7	rs73461053	A	G	0.0376984	1008
7	rs73461054	G	A	0.0376984	1008
7	rs6467712	C	T	0.0376984	1008
7	rs148676973	G	C	0.0128968	1008
7	rs6947756	A	G	0.0376984	1008
7	rs59811187	G	A	0.0376984	1008
7	rs10275097	C	T	0.0376984	1008
7	rs73461063	C	T	0.0376984	1008
7	rs6979919	T	C	0.0376984	1008
7	rs74390875	C	G	0.0496032	1008
7	rs7797692	C	T	0.031746	1008
7	rs2037677	G	A	0.0337302	1008
7	rs11971888	C	T	0.031746	1008
7	rs7803200	A	G	0.0337302	1008
7	rs3800616	G	A	0.031746	1008
7	rs3800617	A	G	0.030754	1008
7	rs73444503	T	C	0.0287698	1008
7	rs73444506	G	C	0.0287698	1008
7	rs36002118	C	T	0.0287698	1008
7	rs3800618	C	T	0.0287698	1008
7	rs6467713	C	T	0.0287698	1008
7	rs7786978	C	T	0.0287698	1008
7	rs7787201	A	T	0.030754	1008
7	rs28713573	G	A	0.0287698	1008
7	rs11975858	C	T	0.0287698	1008
7	rs11978263	A	C	0.0287698	1008
7	rs7801047	C	T	0.030754	1008
7	rs28509418	A	C	0.0287698	1008
7	rs10155936	T	A	0.0287698	1008
7	rs10155828	C	T	0.030754	1008
7	rs10155832	C	T	0.030754	1008
7	rs270891	G	T	0.450397	1008
7	rs10156042	A	G	0.030754	1008
7	rs7806701	G	A	0.030754	1008
7	rs7806721	G	A	0.030754	1008
7	rs7789901	T	G	0.030754	1008
7	rs28625107	C	T	0.030754	1008
7	rs10156007	T	G	0.030754	1008
7	rs6946901	G	A	0.030754	1008
7	rs6946782	C	T	0.030754	1008
7	rs6947070	G	A	0.030754	1008
7	rs58551805	A	G	0.0337302	1008
7	rs56704414	G	C	0.031746	1008
7	rs10273400	A	G	0.0337302	1008
7	rs6957431	A	G	0.0337302	1008
7	rs59189421	G	A	0.0337302	1008
7	rs12670067	C	G	0.015873	1008
7	rs57306865	C	T	0.030754	1008
7	rs59893286	T	A	0.030754	1008
7	rs60179999	G	A	0.030754	1008
7	rs146159043	C	A	0.0267857	1008
7	rs6973534	G	A	0.030754	1008
7	rs60180583	C	T	0.030754	1008
7	rs79417000	A	G	0.0238095	1008
7	rs6948268	T	A	0.030754	1008
7	rs10255234	C	T	0.274802	1008
7	rs113874915	G	A	0.0287698	1008
7	rs3800619	C	A	0.0416667	1008
7	rs3800620	C	T	0.031746	1008
7	rs3823550	G	C	0.030754	1008
7	rs10267021	G	A	0.030754	1008
7	rs13438479	G	A	0.0297619	1008
7	rs57826418	T	C	0.0297619	1008
7	rs3778791	G	T	0.0297619	1008
7	rs10216163	G	A	0.0297619	1008
7	rs10276318	C	G	0.0297619	1008
7	rs10235991	T	C	0.0297619	1008
7	rs59473559	G	C	0.0277778	1008
7	rs10235994	T	G	0.0297619	1008
7	rs3778792	G	T	0.0297619	1008
7	rs3778793	T	C	0.0297619	1008
7	rs3778794	C	G	0.0297619	1008
7	rs80239009	G	C	0.0277778	1008
7	rs116868777	A	C	0.0287698	1008
7	rs3800621	A	G	0.030754	1008
7	rs56755769	G	A	0.0277778	1008
7	rs1424367	C	A	0.0277778	1008
7	rs35323708	G	A	0.0277778	1008
7	rs78244317	T	G	0.0257937	1008
7	rs144060767	A	G	0.0257937	1008
7	rs60053545	C	A	0.0257937	1008
7	rs270904	C	T	0.409722	1008
7	rs73730089	T	G	0.0267857	1008
7	rs73730092	G	C	0.0267857	1008
7	rs79480898	C	T	0.0267857	1008
7	rs270902	C	A	0.41369	1008
7	rs270901	C	G	0.44246	1008
7	rs145079424	G	A	0.0248016	1008
7	rs1424368	C	T	0.0257937	1008
7	rs270900	G	T	0.410714	1008
7	rs1622443	A	G	0.414683	1008
7	rs1723069	T	C	0.44246	1008
7	rs270899	A	G	0.440476	1008
7	rs73730095	G	A	0.0257937	1008
7	rs270898	G	A	0.435516	1008
7	rs73730098	C	T	0.0267857	1008
7	rs10268869	C	G	0.030754	1008
7	rs10269622	C	A	0.0287698	1008
7	rs10270098	G	C	0.0287698	1008
7	rs10273283	G	T	0.0287698	1008
7	rs73731004	C	T	0.0277778	1008
7	rs28735762	C	G	0.0287698	1008
7	rs28633970	C	T	0.0287698	1008
7	rs1424369	C	T	0.0287698	1008
7	rs270897	C	T	0.377976	1008
7	rs138082493	C	T	0.0287698	1008
7	rs7458662	T	C	0.0287698	1008
7	rs7459099	T	A	0.0287698	1008
7	rs61140981	T	C	0.0287698	1008
7	rs10248705	A	G	0.0287698	1008
7	rs117393713	G	A	0.0277778	1008
7	rs270896	C	T	0.406746	1008
7	rs270895	C	T	0.376984	1008
7	rs270894	C	G	0.407738	1008
7	rs270893	G	C	0.407738	1008
7	rs191418321	C	T	0.0396825	1008
7	rs1019583	A	G	0.434524	1008
7	rs142306631	G	A	0.0119048	1008
7	rs3778797	A	G	0.440476	1008
7	rs6948537	T	C	0.440476	1008
7	rs3778798	A	C	0.418651	1008
7	rs56076414	T	C	0.0218254	1008
7	rs3800624	T	C	0.417659	1008
7	rs3800625	A	G	0.0208333	1008
7	rs3800626	A	G	0.418651	1008
7	rs3800627	T	C	0.0218254	1008
7	rs4728420	C	T	0.439484	1008
7	rs6976725	A	G	0.441468	1008
7	rs58813961	G	A	0.0188492	1008
7	rs1834143	C	G	0.441468	1008
7	rs181922206	A	G	0.0287698	1008
7	rs7457119	C	T	0.418651	1008
7	rs78509225	G	A	0.0277778	1008
7	rs3778799	G	A	0.449405	1008
7	rs147259663	C	T	0.0198413	1008
7	rs4732263	C	T	0.427579	1008
7	rs77753738	G	C	0.0208333	1008
7	rs10227387	T	C	0.0208333	1008
7	rs76605148	T	G	0.0208333	1008
7	rs2882781	C	T	0.426587	1008
7	rs12707364	T	C	0.426587	1008
7	rs60207538	A	G	0.0208333	1008
7	rs3800628	G	A	0.428571	1008
7	rs3800629	G	A	0.286706	1008
7	rs3823551	C	A	0.0376984	1008
7	rs139938983	C	T	0.0128968	1008
7	rs143356990	A	G	0.0416667	1008
7	rs2113428	T	C	0.443452	1008
7	rs3778801	A	G	0.0208333	1008
7	rs73460667	G	C	0.093254	1008
7	rs6947666	A	C	0.0228175	1008
7	rs6971978	T	G	0.450397	1008
7	rs4732264	A	G	0.426587	1008
7	rs77667791	T	G	0.0208333	1008
7	rs12707367	G	C	0.426587	1008
7	rs1424370	A	C	0.426587	1008
7	rs1424371	C	T	0.427579	1008
7	rs58290352	T	C	0.0208333	1008
7	rs3800630	T	G	0.427579	1008
7	rs1991084	A	G	0.447421	1008
7	rs7806658	A	G	0.447421	1008
7	rs7806810	C	G	0.426587	1008
7	rs28419330	T	G	0.0208333	1008
7	rs12056089	T	C	0.448413	1008
7	rs80051425	T	C	0.0327381	1008
7	rs12707372	T	G	0.428571	1008
7	rs3823552	T	C	0.450397	1008
7	rs3800631	G	A	0.138889	1008
7	rs3800632	G	C	0.0188492	1008
7	rs3800633	T	C	0.094246	1008
7	rs34269856	C	T	0.014881	1008
7	rs3800634	A	C	0.0952381	1008
7	rs80250791	G	A	0.0486111	1008
7	rs3800636	T	C	0.448413	1008
7	rs3778802	C	T	0.249008	1008
7	rs151323185	C	T	0.0119048	1008
7	rs3800637	T	C	0.448413	1008
7	rs3800638	A	G	0.248016	1008
7	rs10234581	C	T	0.507937	1008
7	rs149873686	G	A	0.136905	1008
7	rs34025316	C	T	0.428571	1008
7	rs33916081	T	C	0.428571	1008
7	rs13234743	G	C	0.428571	1008
7	rs73460689	C	T	0.223214	1008
7	rs57957290	G	A	0.223214	1008
7	rs55953418	G	A	0.218254	1008
7	rs78166890	G	A	0.0128968	1008
7	rs10262883	G	C	0.220238	1008
7	rs10263086	G	C	0.219246	1008
7	rs3778803	T	G	0.208333	1008
7	rs3778804	G	A	0.220238	1008
7	rs3778805	T	A	0.133929	1008
7	rs73152520	C	T	0.15377	1008
7	rs73152521	A	C	0.15377	1008
7	rs3800639	G	A	0.220238	1008
7	rs1424372	T	C	0.427579	1008
7	rs10257746	G	A	0.220238	1008
7	rs7803175	G	A	0.220238	1008
7	rs4366029	C	A	0.0138889	1008
7	rs1364396	C	T	0.205357	1008
7	rs3800640	C	A	0.219246	1008
7	rs10269716	C	T	0.220238	1008
7	rs10240406	A	G	0.220238	1008
7	rs6467715	G	T	0.219246	1008
7	rs7806517	T	C	0.775794	1008
7	rs34823797	C	T	0.047619	1008
7	rs57538683	G	T	0.209325	1008
7	rs3800642	A	C	0.223214	1008
7	rs3800643	C	T	0.222222	1008
7	rs7779850	T	C	0.222222	1008
7	rs35383906	G	C	0.208333	1008
7	rs3800644	T	C	0.431548	1008
7	rs148150946	T	A	0.0664683	1008
7	rs3800645	T	C	0.208333	1008
7	rs9784934	A	T	0.417659	1008
7	rs7795269	T	A	0.208333	1008
7	rs7795441	T	C	0.208333	1008
7	rs1345918	A	T	0.430556	1008
7	rs3800648	C	T	0.0753968	1008
7	rs3800649	G	A	0.208333	1008
7	rs2059320	C	T	0.208333	1008
7	rs6957797	C	T	0.415675	1008
7	rs1025085	C	T	0.415675	1008
7	rs1025086	A	T	0.210317	1008
7	rs1025087	A	C	0.417659	1008
7	rs1559489	C	A	0.195437	1008
7	rs10215033	C	T	0.194444	1008
7	rs117910633	T	C	0.0753968	1008
7	rs4329223	G	A	0.222222	1008
7	rs2113425	G	A	0.194444	1008
7	rs59236934	G	A	0.119048	1008
7	rs7811169	G	T	0.222222	1008
7	rs1547995	A	T	0.220238	1008
7	rs79889114	C	T	0.160714	1008
7	rs17169427	C	T	0.197421	1008
7	rs13235392	A	C	0.22123	1008
7	rs6947142	C	G	0.219246	1008
7	rs3800652	C	T	0.194444	1008
7	rs12670558	A	T	0.119048	1008
7	rs76056262	T	C	0.0406746	1008
7	rs10249007	T	G	0.131944	1008
7	rs6944527	G	C	0.416667	1008
7	rs10215980	A	G	0.43254	1008
7	rs35755593	A	G	0.224206	1008
7	rs11521066	T	C	0.223214	1008
7	rs11974351	G	A	0.207341	1008
7	rs11974293	C	A	0.220238	1008
7	rs7802342	T	G	0.222222	1008
7	rs76996652	T	C	0.0753968	1008
7	rs141784611	G	A	0.0128968	1008
7	rs3800653	C	T	0.207341	1008
7	rs11976083	C	T	0.207341	1008
7	rs11976084	C	T	0.207341	1008
7	rs56981573	A	G	0.0545635	1008
7	rs12672736	T	G	0.112103	1008
7	rs3800654	C	A	0.243056	1008
7	rs192517236	A	G	0.00793651	1008
7	rs3800656	G	A	0.0694444	1008
7	rs117997020	C	T	0.0714286	1008
7	rs2113426	G	A	0.242063	1008
7	rs76938089	T	C	0.0714286	1008
7	rs2113427	C	T	0.352183	1008
7	rs75995291	T	G	0.0257937	1008
7	rs2351856	G	A	0.244048	1008
7	rs7792539	A	C	0.108135	1008
7	rs57370627	C	T	0.24504	1008
7	rs7797147	A	G	0.24504	1008
7	rs112529790	T	C	0.0714286	1008
7	rs13221354	C	A	0.237103	1008
7	rs13235694	T	C	0.237103	1008
7	rs3800659	C	T	0.34623	1008
7	rs76680338	G	A	0.0376984	1008
7	rs3800660	A	G	0.420635	1008
7	rs6970510	C	A	0.110119	1008
7	rs3778810	G	A	0.420635	1008
7	rs56308190	T	C	0.181548	1008
7	rs10261368	C	A	0.239087	1008
7	rs10277480	T	C	0.35119	1008
7	rs3778811	C	T	0.237103	1008
7	rs3778812	G	A	0.34623	1008
7	rs10156124	C	G	0.111111	1008
7	rs73152535	G	A	0.0545635	1008
7	rs3778813	A	C	0.360119	1008
7	rs3778815	A	G	0.359127	1008
7	rs3800661	G	A	0.229167	1008
7	rs118015191	T	C	0.00297619	1008
7	rs61190658	A	G	0.0724206	1008
7	rs6467717	C	T	0.415675	1008
7	rs140086788	A	G	0.030754	1008
7	rs10229376	T	G	0.110119	1008
7	rs2009990	T	C	0.234127	1008
7	rs1963844	A	C	0.232143	1008
7	rs4732267	G	C	0.338294	1008
7	rs78840342	G	A	0.0744048	1008
7	rs141620546	T	C	0.0297619	1008
7	rs3778817	C	T	0.0714286	1008
7	rs139771773	G	T	0.0119048	1008
7	rs77897164	G	T	0.0595238	1008
7	rs3800662	T	A	0.252976	1008
7	rs3800663	C	T	0.250992	1008
7	rs7785642	C	A	0.389881	1008
7	rs6978836	C	T	0.134921	1008
7	rs7802987	T	C	0.257937	1008
7	rs1424365	G	A	0.603175	1008
7	rs10281320	G	C	0.256944	1008
7	rs75127001	C	G	0.0615079	1008
7	rs2351857	T	C	0.401786	1008
7	rs35571756	T	C	0.134921	1008
7	rs79477588	C	T	0.0615079	1008
7	rs10954585	C	T	0.599206	1008
7	rs12532360	C	T	0.865079	1008
7	rs58792104	A	G	0.265873	1008
7	rs10954586	G	A	0.599206	1008
7	rs35868402	C	T	0.135913	1008
7	rs60672754	T	C	0.197421	1008
7	rs113038285	C	A	0.0575397	1008
7	rs958549	C	T	0.391865	1008
7	rs9690172	C	G	0.12004	1008
7	rs889867	T	A	0.124008	1008
7	rs889868	G	A	0.875	1008
7	rs4728421	G	A	0.380952	1008
7	rs3800665	C	T	0.252976	1008
7	rs4732268	G	A	0.124008	1008
7	rs1559490	C	T	0.121032	1008
7	rs1895581	C	T	0.584325	1008
7	rs7792693	A	G	0.227183	1008
7	rs3778818	T	C	0.293651	1008
7	rs1559491	A	G	0.418651	1008
7	rs74482009	C	T	0.0605159	1008
7	rs75309407	T	C	0.0625	1008
7	rs75818856	C	T	0.0724206	1008
7	rs77973261	C	A	0.0287698	1008
7	rs1424366	G	C	0.122024	1008
7	rs7790958	G	T	0.286706	1008
7	rs13243717	A	C	0.125	1008
7	rs748260	A	G	0.417659	1008
7	rs79020676	T	C	0.0644841	1008
7	rs10954587	T	C	0.123016	1008
7	rs7810652	T	C	0.426587	1008
7	rs3800669	C	T	0.0714286	1008
7	rs6944671	C	T	0.146825	1008
7	rs10238027	A	T	0.0753968	1008
7	rs10267736	C	T	0.0704365	1008
7	rs3778819	C	T	0.0753968	1008
7	rs57115507	A	T	0.0763889	1008
7	rs12707373	T	C	0.0724206	1008
7	rs7789508	C	T	0.147817	1008
7	rs7808530	T	C	0.0714286	1008
7	rs7789830	C	A	0.0694444	1008
7	rs7808994	T	C	0.147817	1008
7	rs6961920	A	T	0.147817	1008
7	rs6966474	G	A	0.0714286	1008
7	rs6966928	G	C	0.0763889	1008
7	rs6467720	G	T	0.0714286	1008
7	rs60644777	A	G	0.0763889	1008
7	rs142955400	A	C	0.0238095	1008
7	rs2882782	T	A	0.270833	1008
7	rs2246546	A	G	0.172619	1008
7	rs3778821	T	G	0.0753968	1008
7	rs2551366	G	A	0.0753968	1008
7	rs889869	G	A	0.147817	1008
7	rs77079752	G	A	0.0267857	1008
7	rs28721365	C	T	0.141865	1008
7	rs150120785	C	A	0.0109127	1008
7	rs10254224	G	A	0.0922619	1008
7	rs10257218	C	T	0.104167	1008
7	rs3823553	T	G	0.115079	1008
7	rs3823554	A	C	0.115079	1008
7	rs7796821	A	G	0.125	1008
7	rs10256707	C	G	0.125	1008
7	rs2617890	G	A	0.0952381	1008
7	rs10230788	A	G	0.125	1008
7	rs10260637	C	T	0.105159	1008
7	rs6974718	C	T	0.0982143	1008
7	rs11980215	G	A	0.0982143	1008
7	rs28892326	G	T	0.0982143	1008
7	rs10277821	C	T	0.10119	1008
7	rs3800672	A	T	0.115079	1008
7	rs6978230	G	A	0.0545635	1008
7	rs117136150	G	A	0.0297619	1008
7	rs1871213	C	T	0.0565476	1008
7	rs142433066	G	T	0.0535714	1008
7	rs117303154	C	A	0.0535714	1008
7	rs180733336	A	G	0.0119048	1008
7	rs1109272	C	A	0.0545635	1008
7	rs881505	C	G	0.196429	1008
7	rs1125727	T	C	0.90377	1008
7	rs1478534	T	C	0.483135	1008
7	rs6943538	C	T	0.194444	1008
7	rs11975719	G	A	0.191468	1008
7	rs1564227	A	T	0.90377	1008
7	rs11769577	T	C	0.90377	1008
7	rs1382397	G	C	0.90377	1008
7	rs7801878	A	G	0.90377	1008
7	rs12531271	A	C	0.712302	1008
7	rs1478535	T	A	0.90377	1008
7	rs10244571	G	C	0.90377	1008
7	rs9690988	C	A	0.90377	1008
7	rs9690995	C	A	0.901786	1008
7	rs12669567	G	A	0.902778	1008
7	rs61640672	G	A	0.191468	1008
7	rs9642083	C	G	0.905754	1008
7	rs10235475	A	G	0.905754	1008
7	rs7795163	T	G	0.905754	1008
7	rs4732272	A	G	0.904762	1008
7	rs4732273	T	G	0.904762	1008
7	rs6467721	G	A	0.190476	1008
7	rs28557384	T	G	0.0208333	1008
7	rs7809282	C	A	0.902778	1008
7	rs28421417	C	T	0.0198413	1008
7	rs10267096	C	T	0.0198413	1008
7	rs10223970	T	C	0.0198413	1008
7	rs1020961	T	C	0.925595	1008
7	rs74299062	G	A	0.0208333	1008
7	rs9640912	G	A	0.901786	1008
7	rs180721040	T	A	0.0198413	1008
7	rs57402658	G	A	0.0178571	1008
7	rs2351858	G	A	0.923611	1008
7	rs10275839	C	T	0.0178571	1008
7	rs10250405	A	G	0.213294	1008
7	rs769037	T	C	0.209325	1008
7	rs769038	C	T	0.207341	1008
7	rs10241560	T	C	0.0178571	1008
7	rs6971738	G	A	0.206349	1008
7	rs10229562	G	C	0.0178571	1008
7	rs10229720	C	T	0.0178571	1008
7	rs6972144	A	G	0.0178571	1008
7	rs6976638	C	T	0.214286	1008
7	rs3735015	C	T	0.232143	1008
7	rs3735016	T	C	0.213294	1008
7	rs6977828	A	C	0.195437	1008
7	rs73729083	T	C	0.0178571	1008
7	rs57979055	G	A	0.0178571	1008
7	rs9757	C	G	0.449405	1008
7	rs10954590	G	A	0.206349	1008
7	rs73729085	A	G	0.0178571	1008
7	rs6958842	T	G	0.193452	1008
7	rs6959012	T	C	0.21131	1008
7	rs6976928	C	T	0.21131	1008
7	rs73729087	T	C	0.0178571	1008
7	rs3735018	G	C	0.0178571	1008
7	rs3735019	C	T	0.189484	1008
7	rs3735020	T	C	0.21131	1008
7	rs3735021	T	C	0.482143	1008
7	rs7783145	C	G	0.922619	1008
7	rs17169441	G	T	0.110119	1008
7	rs7788967	G	A	0.106151	1008
7	rs145537384	C	T	0.0248016	1008
7	rs12673967	G	A	0.107143	1008
7	rs6980335	T	C	0.107143	1008
7	rs6960308	C	T	0.107143	1008
7	rs6960313	C	T	0.107143	1008
7	rs3778823	A	G	0.128968	1008
7	rs73729089	C	T	0.0178571	1008
7	rs55960820	C	A	0.0178571	1008
7	rs55868765	C	T	0.0178571	1008
7	rs10228244	G	T	0.298611	1008
7	rs60050341	C	A	0.0376984	1008
7	rs117944233	C	T	0.177579	1008
7	rs6963420	G	A	0.100198	1008
7	rs6963146	C	T	0.329365	1008
7	rs182595877	C	T	0.0367063	1008
```
