## Supplementary material for "Characterization of shared and ancestry-specific signals driving complex traits using multi-ancestry fine-mapping": s2_ref.bim

```
7	rs1424557	0	136533997	T	G
7	rs6943675	0	136535142	T	A
7	rs6967120	0	136536131	G	C
7	rs6967616	0	136536427	G	A
7	rs149783976	0	136536709	G	C
7	rs1424554	0	136537510	G	A
7	rs1424553	0	136539104	C	T
7	rs12536507	0	136540127	T	C
7	rs12533822	0	136540176	G	T
7	rs10258391	0	136540595	T	G
7	rs17168768	0	136540914	T	C
7	rs10246433	0	136541074	C	T
7	rs10228386	0	136541819	G	A
7	rs10257657	0	136542022	A	T
7	rs10228878	0	136542373	C	T
7	rs7804133	0	136542631	G	T
7	rs12532180	0	136543084	G	A
7	rs17168771	0	136544407	G	A
7	rs36016356	0	136544889	A	C
7	rs13438539	0	136545325	A	C
7	rs143378134	0	136546079	G	A
7	rs6467694	0	136546916	C	T
7	rs7797223	0	136547903	A	T
7	rs12536640	0	136549581	G	A
7	rs12536604	0	136549633	C	G
7	rs12531447	0	136549674	A	T
7	rs34636077	0	136549913	G	A
7	rs67684214	0	136552211	T	C
7	rs13247260	0	136553263	C	A
7	rs77128879	0	136554160	C	T
7	rs28578872	0	136554662	T	C
7	rs11489680	0	136555202	A	G
7	rs2278098	0	136555944	G	A
7	rs61540534	0	136556162	C	T
7	rs10225367	0	136556823	T	C
7	rs142533557	0	136556937	C	G
7	rs3735028	0	136558158	T	C
7	rs6962563	0	136559923	A	C
7	rs117880062	0	136560234	C	T
7	rs35736030	0	136560479	T	C
7	rs1424572	0	136560679	T	C
7	rs12670040	0	136563249	G	C
7	rs1364495	0	136564519	T	A
7	rs1364494	0	136565066	C	G
7	rs1364493	0	136565113	G	T
7	rs2113550	0	136566533	A	G
7	rs75029751	0	136567266	A	G
7	rs116965173	0	136567808	A	T
7	rs7808459	0	136569044	T	G
7	rs1424569	0	136569416	T	C
7	rs17494770	0	136570163	T	A
7	rs6944132	0	136570276	T	A
7	rs17494846	0	136570312	A	G
7	rs7782904	0	136571151	T	A
7	rs11971334	0	136571426	C	A
7	rs10242108	0	136571707	T	C
7	rs7777727	0	136571815	G	C
7	rs10954567	0	136572157	A	T
7	rs6969811	0	136573370	T	C
7	rs117629225	0	136573505	A	G
7	rs12539738	0	136574630	G	C
7	rs13244595	0	136574849	G	A
7	rs118074269	0	136575020	G	A
7	rs12540313	0	136575075	C	T
7	rs4475425	0	136575199	G	A
7	rs73158705	0	136576100	A	G
7	rs7458912	0	136577920	A	T
7	rs12537962	0	136579008	A	G
7	rs184334560	0	136579366	G	A
7	rs17495182	0	136579756	T	C
7	rs1424386	0	136580485	G	A
7	rs2350779	0	136581063	A	T
7	rs73158708	0	136581963	A	C
7	rs62485228	0	136582050	T	A
7	rs62485229	0	136582150	C	T
7	rs10228048	0	136582393	G	T
7	rs146362174	0	136582409	G	A
7	rs12707333	0	136582599	C	T
7	rs2278071	0	136583000	T	C
7	rs12537142	0	136583569	A	C
7	rs12535371	0	136584075	T	C
7	rs7457321	0	136584128	T	A
7	rs74390767	0	136584800	T	C
7	rs145798929	0	136585919	C	T
7	rs17495548	0	136586318	T	C
7	rs117312099	0	136587324	C	T
7	rs10488598	0	136587843	T	C
7	rs6963819	0	136588109	G	A
7	rs1364403	0	136588827	T	C
7	rs10488599	0	136589094	C	T
7	rs75711801	0	136589548	T	C
7	rs1424387	0	136589610	G	C
7	rs17495783	0	136590436	T	C
7	rs11976272	0	136592144	C	T
7	rs12707334	0	136592285	C	T
7	rs2350780	0	136592969	G	A
7	rs13246516	0	136593540	C	T
7	rs7810473	0	136596457	A	G
7	rs7811061	0	136596583	G	A
7	rs6945230	0	136597004	C	T
7	rs6945736	0	136597302	C	G
7	rs2350781	0	136597533	A	G
7	rs7799307	0	136597741	T	G
7	rs1364404	0	136598287	C	T
7	rs17411478	0	136600957	C	T
7	rs960677	0	136601015	A	G
7	rs35458626	0	136601135	G	A
7	rs17496259	0	136601343	G	A
7	rs17411561	0	136601369	T	C
7	rs55816133	0	136601378	A	G
7	rs17496363	0	136601677	T	A
7	rs73158724	0	136602131	G	T
7	rs34777519	0	136602147	T	C
7	rs17496543	0	136602180	C	T
7	rs17496575	0	136602629	A	G
7	rs13224113	0	136603026	T	C
7	rs10488600	0	136605458	C	T
7	rs13235468	0	136605823	T	C
7	rs35850868	0	136605957	G	A
7	rs73158732	0	136606172	A	C
7	rs17496844	0	136606435	T	C
7	rs62485234	0	136606575	G	A
7	rs10243944	0	136606909	T	C
7	rs12532092	0	136607898	C	T
7	rs12532094	0	136607925	C	T
7	rs1364405	0	136608159	G	A
7	rs1364406	0	136608268	G	C
7	rs149469175	0	136608773	A	G
7	rs145633279	0	136609215	T	A
7	rs17496997	0	136609781	T	G
7	rs1364407	0	136609925	C	T
7	rs12536267	0	136610169	T	C
7	rs12536293	0	136610249	T	C
7	rs12536315	0	136610367	T	C
7	rs12536341	0	136610434	T	C
7	rs62485236	0	136610784	G	A
7	rs17497143	0	136611501	T	C
7	rs1364408	0	136611929	A	G
7	rs12533847	0	136611936	T	C
7	rs1364409	0	136612033	T	A
7	rs62485237	0	136612480	A	G
7	rs62485238	0	136612501	A	G
7	rs17497261	0	136612588	C	T
7	rs73158738	0	136612670	T	C
7	rs62485239	0	136612691	A	G
7	rs62485240	0	136612708	T	C
7	rs17412549	0	136612817	G	A
7	rs7789847	0	136613084	T	C
7	rs7790583	0	136613557	T	C
7	rs62485241	0	136613849	C	T
7	rs62485242	0	136613858	A	G
7	rs978437	0	136614178	C	T
7	rs17497337	0	136614248	A	G
7	rs17497363	0	136614455	C	T
7	rs62485243	0	136614527	C	T
7	rs73158742	0	136614588	A	G
7	rs73158743	0	136614591	G	T
7	rs62485244	0	136614859	A	G
7	rs62485245	0	136614901	C	T
7	rs62485246	0	136614906	A	G
7	rs62485247	0	136614990	G	A
7	rs62485248	0	136615022	C	A
7	rs6947206	0	136615111	C	G
7	rs55828513	0	136615174	C	T
7	rs10447876	0	136615437	A	G
7	rs10447878	0	136615580	T	C
7	rs10447879	0	136615624	A	G
7	rs10447880	0	136615743	T	C
7	rs77144470	0	136616210	A	T
7	rs4629799	0	136617291	T	C
7	rs55895689	0	136617598	G	A
7	rs185662453	0	136617673	A	C
7	rs7792449	0	136617722	G	A
7	rs10267979	0	136618188	T	A
7	rs11981061	0	136618319	T	C
7	rs62485252	0	136619284	G	T
7	rs11982108	0	136619567	T	C
7	rs62485254	0	136620040	T	C
7	rs7806357	0	136620152	C	T
7	rs76500747	0	136620369	C	G
7	rs17412764	0	136620500	G	A
7	rs17412792	0	136620868	G	A
7	rs1469179	0	136621677	A	T
7	rs36210735	0	136623647	T	C
7	rs7782965	0	136624133	T	C
7	rs7800170	0	136624320	C	A
7	rs17168815	0	136624621	G	T
7	rs117758348	0	136624847	T	G
7	rs73158749	0	136625082	G	A
7	rs12539659	0	136625500	T	A
7	rs58394792	0	136626027	G	A
7	rs73158750	0	136626978	C	A
7	rs117825778	0	136627642	C	T
7	rs17168819	0	136628299	T	C
7	rs6467695	0	136630153	G	A
7	rs6467696	0	136630362	G	A
7	rs10225215	0	136630812	C	A
7	rs1455858	0	136631703	T	C
7	rs1424543	0	136632003	G	C
7	rs74462926	0	136632931	T	C
7	rs1378647	0	136633183	G	A
7	rs1111418	0	136633704	T	C
7	rs1378646	0	136635001	C	T
7	rs1378645	0	136635091	A	G
7	rs28529003	0	136635551	T	A
7	rs6960707	0	136635617	C	T
7	rs117420092	0	136636933	C	T
7	rs1158586	0	136637136	G	A
7	rs117958524	0	136637190	C	A
7	rs1424546	0	136638281	A	C
7	rs62485257	0	136638373	A	G
7	rs138090564	0	136638700	T	C
7	rs6943656	0	136639436	A	G
7	rs1455857	0	136639941	T	C
7	rs2350782	0	136642634	T	C
7	rs2350783	0	136643030	A	T
7	rs1824024	0	136643694	C	A
7	rs142425580	0	136644799	C	T
7	rs62485258	0	136645896	A	G
7	rs6952499	0	136645907	G	A
7	rs6952264	0	136645949	C	T
7	rs12155015	0	136646097	T	C
7	rs324575	0	136647171	T	C
7	rs76771628	0	136647747	G	C
7	rs324576	0	136648122	T	C
7	rs324579	0	136648712	G	A
7	rs324580	0	136648844	T	C
7	rs324581	0	136649827	G	C
7	rs324582	0	136650607	G	A
7	rs324584	0	136650879	G	A
7	rs324585	0	136651299	C	T
7	rs324586	0	136651426	C	G
7	rs324587	0	136651807	T	A
7	rs324588	0	136652138	A	G
7	rs324589	0	136653100	C	A
7	rs324590	0	136653212	C	T
7	rs17498745	0	136653994	C	A
7	rs324591	0	136654613	T	C
7	rs324592	0	136654659	C	T
7	rs324593	0	136655073	C	A
7	rs324594	0	136655323	T	C
7	rs324595	0	136655547	G	A
7	rs324596	0	136655654	A	G
7	rs6960587	0	136656478	T	A
7	rs324611	0	136658415	T	C
7	rs324612	0	136660338	T	C
7	rs2061174	0	136661400	G	A
7	rs2113545	0	136662741	A	G
7	rs324613	0	136663723	C	T
7	rs324614	0	136663974	G	C
7	rs146350491	0	136664113	T	C
7	rs324615	0	136664244	A	G
7	rs324616	0	136664887	C	T
7	rs2216860	0	136665072	G	A
7	rs77093757	0	136665267	C	T
7	rs7808355	0	136666090	A	G
7	rs7809341	0	136666445	G	A
7	rs324617	0	136666809	C	T
7	rs324618	0	136666956	C	T
7	rs324619	0	136667529	T	C
7	rs324620	0	136667845	C	T
7	rs324622	0	136668560	A	G
7	rs324623	0	136668821	T	G
7	rs324624	0	136669236	A	G
7	rs324625	0	136669409	C	T
7	rs324626	0	136669440	G	C
7	rs324627	0	136669651	G	A
7	rs7807871	0	136669771	T	A
7	rs324628	0	136670076	A	G
7	rs144688495	0	136671531	A	C
7	rs7799047	0	136671558	G	C
7	rs1455860	0	136673348	A	G
7	rs324630	0	136674844	C	T
7	rs1549330	0	136675107	G	C
7	rs12707340	0	136675836	C	T
7	rs2350786	0	136676570	A	G
7	rs7785096	0	136677370	T	C
7	rs62487063	0	136677381	C	G
7	rs324631	0	136677839	A	C
7	rs324632	0	136679987	C	T
7	rs6948054	0	136680801	A	G
7	rs73158771	0	136681356	T	C
7	rs324633	0	136681406	A	G
7	rs17414604	0	136682188	C	T
7	rs17168865	0	136683212	T	C
7	rs17168866	0	136683750	C	T
7	rs324635	0	136684235	C	A
7	rs17168868	0	136685758	T	C
7	rs1035609	0	136685871	T	C
7	rs324637	0	136686829	A	T
7	rs420817	0	136687403	C	T
7	rs421325	0	136687408	T	C
7	rs324639	0	136688650	G	A
7	rs324640	0	136688996	G	A
7	rs10488602	0	136690503	T	C
7	rs7357341	0	136691453	C	T
7	rs324642	0	136691512	A	C
7	rs324643	0	136691666	T	A
7	rs324644	0	136691676	C	T
7	rs140046555	0	136691763	C	T
7	rs324645	0	136691764	G	A
7	rs4341110	0	136691962	A	G
7	rs17499892	0	136692467	A	C
7	rs324647	0	136692752	T	C
7	rs324648	0	136693487	A	G
7	rs324649	0	136693509	T	C
7	rs324650	0	136693661	T	A
7	rs62487065	0	136695253	C	T
7	rs6963577	0	136696922	T	A
7	rs1424547	0	136697137	T	C
7	rs75949940	0	136697624	T	C
7	rs324651	0	136699261	G	T
7	rs146328962	0	136700603	A	T
7	rs60372903	0	136700662	A	G
7	rs8191992	0	136701308	T	A
7	rs8191993	0	136701563	G	C
7	rs6962027	0	136701935	T	A
7	rs11984039	0	136702044	T	A
7	rs62487067	0	136703000	G	A
7	rs6967953	0	136703376	T	C
7	rs17500423	0	136704531	T	A
7	rs142122184	0	136704811	A	C
7	rs62487068	0	136705967	C	T
7	rs117869135	0	136705999	A	C
7	rs139710436	0	136706414	C	T
7	rs7780181	0	136706535	T	G
7	rs117575418	0	136707006	C	T
7	rs17506733	0	136707227	G	A
7	rs324654	0	136707742	T	C
7	rs10246819	0	136707968	T	C
7	rs10954568	0	136708850	G	A
7	rs10235284	0	136708890	C	G
7	rs11762896	0	136709168	C	T
7	rs17506824	0	136709513	T	C
7	rs1424548	0	136709760	C	T
7	rs1424549	0	136710122	G	C
7	rs67532040	0	136710666	C	T
7	rs75484829	0	136710741	A	G
7	rs62487070	0	136711626	T	C
7	rs62487071	0	136711733	T	C
7	rs11971309	0	136712155	C	T
7	rs17506977	0	136712733	A	G
7	rs324655	0	136713102	T	C
7	rs324656	0	136714112	T	C
7	rs324657	0	136714572	G	A
7	rs62487072	0	136714701	G	A
7	rs324658	0	136715167	A	C
7	rs7779506	0	136715254	C	T
7	rs7779921	0	136715396	G	T
7	rs7779999	0	136715660	A	G
7	rs116841894	0	136715674	T	C
7	rs147023411	0	136716192	G	A
7	rs11982015	0	136716335	A	C
7	rs10954569	0	136716653	T	C
7	rs324659	0	136716717	C	A
7	rs148672262	0	136717131	A	T
7	rs139071411	0	136717332	C	T
7	rs145405513	0	136718430	G	C
7	rs12540615	0	136718553	A	G
7	rs151274343	0	136718846	A	T
7	rs11971236	0	136719190	A	G
7	rs73447194	0	136720365	T	G
7	rs34084423	0	136720590	T	G
7	rs6978427	0	136721385	G	A
7	rs324661	0	136721505	C	A
7	rs74580742	0	136722794	G	A
7	rs6960754	0	136723381	G	A
7	rs324662	0	136723463	A	G
7	rs145479433	0	136723672	T	C
7	rs13221430	0	136724093	A	T
7	rs34907276	0	136724583	T	C
7	rs324664	0	136724689	C	T
7	rs324665	0	136726088	C	G
7	rs145981269	0	136726093	G	T
7	rs79699825	0	136726777	G	C
7	rs11980566	0	136726850	C	T
7	rs12113365	0	136727136	C	T
7	rs324666	0	136727451	G	A
7	rs35536027	0	136727525	G	C
7	rs17168910	0	136727764	T	C
7	rs62487074	0	136727852	T	C
7	rs324667	0	136728372	T	C
7	rs62487075	0	136729604	T	C
7	rs17507588	0	136729679	C	T
7	rs444116	0	136730758	T	C
7	rs391952	0	136730763	A	G
7	rs118125061	0	136731136	G	A
7	rs78749287	0	136731280	A	C
7	rs79724467	0	136731886	G	A
7	rs324668	0	136732292	C	T
7	rs141082905	0	136732467	C	T
7	rs324669	0	136732759	C	T
7	rs324670	0	136733228	T	C
7	rs324671	0	136733375	A	T
7	rs17168911	0	136733594	G	T
7	rs324672	0	136733729	A	T
7	rs16874896	0	136734274	C	T
7	rs324673	0	136734655	A	T
7	rs324674	0	136735172	G	T
7	rs73449114	0	136735235	A	C
7	rs324675	0	136735311	A	G
7	rs75581732	0	136735359	G	A
7	rs116957750	0	136735736	T	C
7	rs74585430	0	136736336	C	T
7	rs324676	0	136737116	A	G
7	rs324677	0	136738668	C	T
7	rs76997065	0	136739889	G	A
7	rs324678	0	136740623	C	T
7	rs17168914	0	136741665	C	T
7	rs75924260	0	136741789	T	G
7	rs17168918	0	136741857	G	A
7	rs76873459	0	136742291	G	T
7	rs324679	0	136742384	A	G
7	rs79254063	0	136742485	A	G
7	rs324680	0	136742514	C	G
7	rs75346254	0	136742972	A	G
7	rs182047408	0	136743432	C	T
7	rs117411159	0	136743473	C	T
7	rs324681	0	136744011	C	T
7	rs12532458	0	136744239	G	A
7	rs11977730	0	136744954	T	C
7	rs324561	0	136745346	T	C
7	rs324562	0	136745623	G	T
7	rs201937794	0	136745909	C	A
7	rs324563	0	136745939	A	T
7	rs59944674	0	136746054	T	G
7	rs58410439	0	136746055	C	A
7	rs79140211	0	136746062	A	G
7	rs1455859	0	136746607	A	G
7	rs118140266	0	136746855	A	G
7	rs77695586	0	136747349	T	C
7	rs1593207	0	136748416	C	G
7	rs324565	0	136748481	A	G
7	rs73160470	0	136749663	C	T
7	rs6972040	0	136749953	G	A
7	rs146633559	0	136750772	C	T
7	rs73449125	0	136751355	G	A
7	rs1902281	0	136751386	G	A
7	rs73449127	0	136751712	C	T
7	rs78201820	0	136751994	T	A
7	rs75643597	0	136751998	G	A
7	rs117590333	0	136752110	C	G
7	rs117199368	0	136752584	G	A
7	rs115779603	0	136752635	T	C
7	rs10954570	0	136752785	C	T
7	rs77571733	0	136753557	G	A
7	rs66783151	0	136753760	T	A
7	rs78981487	0	136754769	C	A
7	rs78915755	0	136754961	A	G
7	rs75876777	0	136755242	C	T
7	rs55665549	0	136755630	A	G
7	rs55684007	0	136755631	T	A
7	rs76501630	0	136755718	G	A
7	rs61245367	0	136755894	G	A
7	rs150442179	0	136756539	C	A
7	rs138186325	0	136756575	A	G
7	rs2161860	0	136757642	G	A
7	rs324567	0	136758447	G	A
7	rs139492242	0	136758781	A	G
7	rs12673281	0	136758789	G	A
7	rs146173397	0	136759389	G	A
7	rs144011677	0	136761574	T	C
7	rs324568	0	136761961	T	C
7	rs1378648	0	136762819	C	T
7	rs80316389	0	136762882	T	C
7	rs324569	0	136763095	A	G
7	rs324570	0	136764145	C	T
7	rs140866127	0	136764547	T	A
7	rs11971576	0	136764811	A	G
7	rs11771501	0	136764915	T	C
7	rs12111770	0	136765425	A	T
7	rs324571	0	136765453	A	G
7	rs324572	0	136765572	T	C
7	rs73449137	0	136766986	C	T
7	rs184086334	0	136767898	C	T
7	rs78979493	0	136769580	C	T
7	rs1834165	0	136769657	C	G
7	rs117851547	0	136770269	T	G
7	rs918974	0	136770849	A	G
7	rs144395612	0	136770970	C	T
7	rs28562122	0	136771045	G	T
7	rs77787560	0	136772181	C	T
7	rs1345934	0	136772275	A	G
7	rs67870824	0	136772465	T	G
7	rs1834167	0	136774260	G	A
7	rs6467698	0	136774599	T	C
7	rs75919282	0	136775077	A	G
7	rs11773454	0	136775912	G	A
7	rs79574641	0	136776367	T	C
7	rs78188143	0	136776377	A	G
7	rs73727803	0	136776635	C	T
7	rs78238352	0	136777258	C	T
7	rs67526215	0	136778107	C	A
7	rs77891427	0	136778349	A	G
7	rs1424545	0	136778579	C	T
7	rs1834168	0	136779028	G	A
7	rs118032855	0	136779371	T	A
7	rs67888910	0	136780567	C	T
7	rs10242429	0	136780883	C	G
7	rs11761344	0	136782819	C	T
7	rs10215757	0	136782869	A	G
7	rs10215396	0	136782870	T	G
7	rs73449145	0	136783116	A	G
7	rs10081199	0	136783444	C	T
7	rs10081306	0	136783509	A	G
7	rs117247558	0	136783864	A	G
7	rs73727805	0	136785275	C	T
7	rs145701186	0	136786028	T	G
7	rs10270820	0	136786154	A	T
7	rs74877491	0	136787004	G	C
7	rs145196206	0	136787912	G	A
7	rs75141226	0	136787932	G	A
7	rs73449156	0	136788526	G	T
7	rs111977588	0	136788885	G	C
7	rs7798221	0	136789149	C	A
7	rs146615240	0	136791731	C	T
7	rs150229926	0	136791903	T	C
7	rs7786084	0	136791921	A	G
7	rs7786241	0	136792018	A	G
7	rs28810425	0	136792260	A	G
7	rs28590034	0	136792771	T	A
7	rs73727808	0	136793163	A	G
7	rs7792052	0	136793350	C	T
7	rs12674354	0	136794060	A	G
7	rs7796601	0	136794116	A	G
7	rs77369486	0	136794126	G	A
7	rs7779968	0	136794262	T	C
7	rs58899571	0	136794450	G	A
7	rs16874907	0	136794884	A	G
7	rs116912525	0	136795748	C	G
7	rs10260814	0	136795776	G	A
7	rs10954573	0	136797021	G	A
7	rs2113886	0	136797182	A	G
7	rs76640618	0	136797299	T	A
7	rs10236411	0	136797673	A	G
7	rs1972683	0	136798023	C	A
7	rs1035688	0	136798166	A	C
7	rs1964318	0	136798427	G	A
7	rs76497180	0	136798502	C	A
7	rs1035686	0	136798768	C	A
7	rs10244436	0	136799442	A	G
7	rs10273993	0	136799443	C	T
7	rs10274449	0	136799583	G	A
7	rs12539396	0	136799603	C	T
7	rs1425074	0	136800071	A	T
7	rs28452179	0	136800234	G	A
7	rs1425073	0	136800486	A	G
7	rs4732241	0	136800727	A	G
7	rs11560399	0	136800833	C	T
7	rs72611529	0	136801091	T	C
7	rs1364717	0	136801446	G	A
7	rs4391352	0	136801564	T	C
7	rs1425072	0	136801830	C	T
7	rs79068552	0	136802108	T	C
7	rs7793805	0	136802236	T	C
7	rs7810614	0	136802247	C	A
7	rs7793972	0	136802344	T	C
7	rs117848279	0	136802974	G	C
7	rs1582676	0	136803015	T	G
7	rs35738806	0	136803025	T	A
7	rs1477525	0	136804676	A	G
7	rs1364716	0	136804753	T	C
7	rs1477524	0	136804948	A	G
7	rs1477523	0	136805138	C	T
7	rs76459234	0	136805316	T	A
7	rs150022820	0	136805379	C	T
7	rs57126425	0	136805636	A	G
7	rs17417816	0	136807139	C	G
7	rs72611531	0	136807492	C	A
7	rs55707128	0	136807525	G	A
7	rs117860982	0	136807610	A	C
7	rs10230065	0	136808119	C	T
7	rs17168934	0	136808272	T	C
7	rs79566339	0	136808284	C	T
7	rs1981914	0	136808309	C	A
7	rs1425071	0	136808574	C	T
7	rs6467699	0	136809161	G	C
7	rs144748937	0	136809295	T	C
7	rs79499057	0	136809377	G	A
7	rs17417920	0	136809566	T	C
7	rs73450814	0	136810300	C	T
7	rs73450817	0	136810307	C	T
7	rs10254754	0	136810705	T	C
7	rs1425070	0	136811193	G	A
7	rs4732242	0	136811372	C	T
7	rs11978828	0	136811432	T	C
7	rs10258872	0	136811712	T	G
7	rs6965672	0	136812004	G	A
7	rs1425083	0	136812181	C	T
7	rs1425082	0	136812294	C	T
7	rs1425081	0	136812453	C	T
7	rs1425080	0	136812454	A	G
7	rs17430785	0	136812636	C	T
7	rs17168941	0	136813089	T	C
7	rs17168942	0	136813494	A	G
7	rs17168943	0	136813766	A	C
7	rs1425079	0	136814668	G	T
7	rs2113888	0	136814747	T	C
7	rs1593302	0	136815803	A	C
7	rs117036088	0	136815893	C	T
7	rs10808290	0	136816463	A	T
7	rs11982570	0	136817016	A	G
7	rs117675089	0	136817065	A	C
7	rs6975389	0	136817567	T	C
7	rs6955370	0	136817637	A	T
7	rs62487083	0	136817660	A	G
7	rs35695483	0	136817670	A	G
7	rs4090714	0	136817769	C	T
7	rs148205776	0	136818134	A	G
7	rs1364719	0	136818171	A	C
7	rs116866108	0	136818308	A	G
7	rs117196245	0	136818366	G	A
7	rs62487084	0	136818913	G	C
7	rs78693156	0	136819284	T	C
7	rs7781663	0	136819499	T	C
7	rs35825323	0	136819894	T	C
7	rs7802795	0	136819913	C	A
7	rs7803048	0	136819978	G	A
7	rs7804134	0	136820679	G	A
7	rs1725036	0	136824951	T	G
7	rs1880792	0	136825522	T	C
7	rs1425078	0	136825673	C	T
7	rs1425077	0	136825694	A	T
7	rs1425076	0	136825704	C	T
7	rs1425075	0	136825763	A	T
7	rs1593301	0	136825987	C	A
7	rs1593300	0	136826269	A	G
7	rs1593299	0	136826281	G	A
7	rs35655262	0	136826384	A	G
7	rs1593298	0	136826419	A	G
7	rs1593297	0	136826568	A	G
7	rs75439688	0	136827140	A	G
7	rs832954	0	136827325	A	G
7	rs72611532	0	136827437	C	T
7	rs75390057	0	136827582	C	T
7	rs832953	0	136827911	T	C
7	rs832952	0	136827983	T	A
7	rs832951	0	136828433	T	C
7	rs79120302	0	136828548	G	A
7	rs138182932	0	136828619	A	G
7	rs35119148	0	136829311	C	T
7	rs832950	0	136829394	T	C
7	rs832949	0	136829467	A	C
7	rs148295026	0	136829888	G	A
7	rs832948	0	136829948	G	A
7	rs17168947	0	136830478	T	C
7	rs832972	0	136831153	T	C
7	rs832971	0	136831303	T	C
7	rs12707345	0	136831401	G	A
7	rs832970	0	136831622	T	C
7	rs832969	0	136832263	G	A
7	rs832968	0	136832300	C	T
7	rs117616459	0	136832342	T	C
7	rs832967	0	136832667	G	A
7	rs832966	0	136833126	A	C
7	rs67751562	0	136833387	G	A
7	rs832965	0	136833677	C	T
7	rs706552	0	136833922	A	G
7	rs17168958	0	136835513	A	C
7	rs117994998	0	136835741	T	C
7	rs36110794	0	136835778	T	C
7	rs7794481	0	136835977	C	G
7	rs1647752	0	136836442	C	T
7	rs1647751	0	136836634	A	G
7	rs1725014	0	136836731	T	C
7	rs1647750	0	136836850	G	A
7	rs1725016	0	136837577	G	T
7	rs118054567	0	136838112	A	G
7	rs832998	0	136838599	G	T
7	rs74880101	0	136838872	G	A
7	rs832997	0	136838997	C	T
7	rs13244755	0	136839191	T	C
7	rs832995	0	136839352	A	G
7	rs10488605	0	136839540	A	G
7	rs832993	0	136839586	A	T
7	rs143110429	0	136839989	A	C
7	rs832992	0	136840322	T	C
7	rs139894011	0	136840602	G	A
7	rs1405234	0	136840755	A	C
7	rs832991	0	136841113	A	G
7	rs832990	0	136841372	A	C
7	rs832989	0	136841573	G	C
7	rs75140969	0	136841625	T	C
7	rs11971038	0	136842197	G	C
7	rs832988	0	136842417	A	G
7	rs118107055	0	136843651	G	A
7	rs832987	0	136844260	C	T
7	rs832986	0	136844386	A	G
7	rs1364718	0	136844805	T	C
7	rs62487088	0	136846059	A	C
7	rs73450859	0	136846425	A	G
7	rs832964	0	136846761	C	A
7	rs832963	0	136846928	T	C
7	rs832962	0	136847506	T	C
7	rs11980336	0	136848097	T	A
7	rs832960	0	136849386	C	T
7	rs79840816	0	136849757	A	G
7	rs4338046	0	136850227	T	C
7	rs66483613	0	136850339	C	T
7	rs6971259	0	136850752	A	G
7	rs33914231	0	136851039	G	A
7	rs832959	0	136851227	G	T
7	rs832958	0	136851486	A	G
7	rs833013	0	136852147	T	C
7	rs138557158	0	136852167	C	T
7	rs140117310	0	136852420	C	T
7	rs7787277	0	136852631	G	C
7	rs833012	0	136852941	T	C
7	rs1725004	0	136853108	C	T
7	rs833011	0	136853154	T	C
7	rs77151195	0	136854293	G	A
7	rs833010	0	136854910	G	A
7	rs833009	0	136854988	T	G
7	rs706553	0	136855232	C	T
7	rs72611533	0	136855625	C	A
7	rs833008	0	136856178	G	A
7	rs706555	0	136856453	G	A
7	rs706556	0	136856635	A	G
7	rs10264746	0	136857012	C	T
7	rs144016858	0	136857956	G	A
7	rs833005	0	136858282	A	G
7	rs833004	0	136858355	T	A
7	rs78682788	0	136859006	C	G
7	rs117692542	0	136859133	A	T
7	rs12539315	0	136859211	G	A
7	rs833003	0	136860587	T	C
7	rs833002	0	136861124	A	T
7	rs78921590	0	136861478	G	A
7	rs833001	0	136861894	T	C
7	rs833000	0	136861929	A	C
7	rs80124696	0	136862091	T	C
7	rs117794199	0	136862133	G	A
7	rs833023	0	136864152	G	T
7	rs76432180	0	136864577	A	G
7	rs2042588	0	136865149	C	T
7	rs17510640	0	136865150	G	A
7	rs11760935	0	136865597	A	T
7	rs833022	0	136865926	G	T
7	rs62487091	0	136866376	C	T
7	rs62487092	0	136866678	G	T
7	rs200131685	0	136867407	C	T
7	rs117484419	0	136867773	G	C
7	rs201957530	0	136869048	G	C
7	rs199501233	0	136870705	T	G
7	rs181219564	0	136871566	T	G
7	rs200107725	0	136871575	A	G
7	rs116890715	0	136872358	C	T
7	rs833018	0	136872377	A	G
7	rs2059450	0	136872987	T	C
7	rs79502418	0	136873434	A	G
7	rs833017	0	136873735	T	C
7	rs117699103	0	136874038	G	C
7	rs34212606	0	136874474	C	T
7	rs833016	0	136874568	G	T
7	rs833015	0	136874686	G	A
7	rs833014	0	136874830	T	C
7	rs1647730	0	136875365	G	A
7	rs76096371	0	136876142	T	C
7	rs12666004	0	136877151	C	G
7	rs62487098	0	136878697	G	A
7	rs832981	0	136878917	C	T
7	rs832980	0	136879650	G	A
7	rs62487099	0	136880529	T	C
7	rs11980852	0	136880693	A	G
7	rs832979	0	136880753	G	T
7	rs11981607	0	136881009	A	G
7	rs6467700	0	136882925	G	A
7	rs74467487	0	136883304	G	A
7	rs832976	0	136884150	T	A
7	rs11765797	0	136884646	T	C
7	rs118047789	0	136885528	T	A
7	rs117350824	0	136886929	G	A
7	rs73162481	0	136888003	T	C
7	rs13243562	0	136888211	A	G
7	rs832984	0	136888610	T	C
7	rs78696399	0	136889015	C	G
7	rs79876785	0	136889502	G	A
7	rs137885294	0	136890593	G	T
7	rs832983	0	136890850	T	A
7	rs181357233	0	136891311	G	A
7	rs4732247	0	136891459	T	G
7	rs139870019	0	136891865	C	A
7	rs67323673	0	136892490	A	G
7	rs34624085	0	136893198	T	A
7	rs1725021	0	136893320	T	C
7	rs1725022	0	136893417	T	A
7	rs116972559	0	136893745	G	T
7	rs75351778	0	136894260	C	T
7	rs11773575	0	136894484	A	G
7	rs10954575	0	136894828	T	C
7	rs190383509	0	136896082	T	C
7	rs2693652	0	136897071	A	T
7	rs35837497	0	136897419	A	G
7	rs75142135	0	136898326	G	A
7	rs12538395	0	136898372	G	A
7	rs34396191	0	136899590	T	G
7	rs67726386	0	136901566	A	G
7	rs832974	0	136901669	G	T
7	rs832973	0	136901743	C	T
7	rs844275	0	136901800	T	C
7	rs147558837	0	136901830	C	T
7	rs147114093	0	136902396	G	T
7	rs35315976	0	136903045	C	T
7	rs117251165	0	136903577	G	A
7	rs12538185	0	136903671	C	T
7	rs117031566	0	136903741	G	A
7	rs2017578	0	136904298	G	A
7	rs1579354	0	136904386	T	C
7	rs6975947	0	136905724	T	G
7	rs78740248	0	136906523	T	G
7	rs17168983	0	136906843	A	G
7	rs13221814	0	136907174	G	T
7	rs1593296	0	136907248	G	T
7	rs1593294	0	136907452	T	G
7	rs72611534	0	136908061	A	G
7	rs33923356	0	136908202	T	G
7	rs10228861	0	136908245	C	A
7	rs1376610	0	136908641	A	G
7	rs1376611	0	136908645	T	C
7	rs17603400	0	136909846	A	G
7	rs73452923	0	136909945	C	T
7	rs142719569	0	136910277	T	G
7	rs6970141	0	136911814	T	C
7	rs17168987	0	136911966	G	A
7	rs12668115	0	136912038	T	C
7	rs11505752	0	136912903	A	G
7	rs62487101	0	136913001	T	C
7	rs78464810	0	136913006	C	G
7	rs10256915	0	136913223	A	G
7	rs1839780	0	136913425	T	C
7	rs10954576	0	136913769	A	G
7	rs6956523	0	136913885	T	A
7	rs10954577	0	136914815	A	G
7	rs17168990	0	136915059	G	T
7	rs11561959	0	136915362	T	C
7	rs1451528	0	136915408	A	C
7	rs17168991	0	136916392	C	T
7	rs17168993	0	136916751	G	C
7	rs138041517	0	136916892	C	A
7	rs10488606	0	136916976	T	C
7	rs727184	0	136917794	C	T
7	rs727185	0	136917806	T	C
7	rs28489068	0	136919923	G	A
7	rs17168999	0	136920041	C	T
7	rs10488607	0	136920168	C	G
7	rs721239	0	136920364	A	C
7	rs143709564	0	136920724	C	T
7	rs116953599	0	136920870	T	G
7	rs322295	0	136921062	C	T
7	rs117769054	0	136921127	A	T
7	rs322294	0	136921270	T	C
7	rs72611535	0	136921667	G	C
7	rs13242861	0	136921761	T	C
7	rs891588	0	136923337	G	A
7	rs891587	0	136923508	T	C
7	rs891586	0	136923730	T	C
7	rs144487135	0	136924226	C	T
7	rs4142090	0	136925134	C	G
7	rs864428	0	136925471	C	T
7	rs117940019	0	136926433	C	A
7	rs72611536	0	136927464	C	G
7	rs4732250	0	136928381	T	A
7	rs111342824	0	136929296	A	G
7	rs11772540	0	136930355	G	C
7	rs62487105	0	136930539	C	G
7	rs116903398	0	136932027	G	A
7	rs322301	0	136932185	A	C
7	rs13229687	0	136932212	G	A
7	rs75827317	0	136932390	C	T
7	rs11763248	0	136933042	A	C
7	rs34744645	0	136933524	A	T
7	rs322298	0	136933670	C	T
7	rs79918986	0	136933927	C	T
7	rs1367596	0	136934388	T	C
7	rs17133397	0	136934529	A	G
7	rs11772240	0	136935298	G	C
7	rs56280054	0	136935639	T	C
7	rs12111796	0	136937966	G	C
7	rs17169007	0	136940418	C	G
7	rs322323	0	136940560	T	C
7	rs10435425	0	136940800	T	C
7	rs322319	0	136940966	A	G
7	rs322317	0	136941489	C	T
7	rs150486827	0	136941742	A	G
7	rs322316	0	136942629	A	G
7	rs7797731	0	136942707	G	A
7	rs10435428	0	136942867	C	G
7	rs322315	0	136943458	G	C
7	rs76935602	0	136944051	G	T
7	rs17169015	0	136944232	C	T
7	rs17169016	0	136944321	T	C
7	rs16874924	0	136945024	G	C
7	rs1880788	0	136945373	T	C
7	rs322313	0	136946672	A	G
7	rs225137	0	136946906	A	G
7	rs167718	0	136947407	C	T
7	rs72611537	0	136948782	A	G
7	rs35298418	0	136948786	T	C
7	rs322311	0	136948804	T	A
7	rs322310	0	136949361	A	C
7	rs322309	0	136949482	C	T
7	rs117005738	0	136949967	C	T
7	rs72611538	0	136950272	C	T
7	rs57537216	0	136950362	C	T
7	rs56926299	0	136950770	A	C
7	rs145484105	0	136951005	G	A
7	rs322306	0	136951254	C	G
7	rs322305	0	136951295	T	A
7	rs11764598	0	136951940	C	T
7	rs112786750	0	136952150	G	A
7	rs77201625	0	136952328	G	A
7	rs833388	0	136952669	T	C
7	rs78086971	0	136952882	G	C
7	rs55862641	0	136953683	T	C
7	rs17169018	0	136953783	T	C
7	rs322236	0	136954899	A	G
7	rs117535511	0	136955496	G	C
7	rs322237	0	136955896	G	A
7	rs322238	0	136956132	G	C
7	rs322239	0	136956607	C	A
7	rs322240	0	136956990	C	A
7	rs10264510	0	136957727	G	A
7	rs72611539	0	136959120	T	A
7	rs322245	0	136959376	G	A
7	rs322246	0	136960167	A	G
7	rs72611540	0	136960380	G	T
7	rs181076697	0	136960397	A	T
7	rs72611541	0	136960430	G	A
7	rs17169022	0	136960590	C	G
7	rs72611542	0	136961189	T	G
7	rs75332769	0	136961437	T	C
7	rs77898822	0	136961438	G	A
7	rs13246065	0	136961439	C	T
7	rs74936821	0	136961872	C	A
7	rs188915	0	136962095	A	G
7	rs117112690	0	136962460	G	A
7	rs61525640	0	136963233	T	C
7	rs62487108	0	136963344	A	C
7	rs76198054	0	136965539	A	C
7	rs1880791	0	136965864	G	T
7	rs1882066	0	136966058	T	C
7	rs1880790	0	136966278	T	C
7	rs6970674	0	136966439	G	T
7	rs17169031	0	136966907	C	T
7	rs9969157	0	136966986	G	A
7	rs17169033	0	136968621	T	C
7	rs7782295	0	136969496	C	T
7	rs17169038	0	136971039	G	C
7	rs3959914	0	136971101	C	T
7	rs3959915	0	136971270	C	T
7	rs6467703	0	136971908	C	T
7	rs11765480	0	136972027	T	C
7	rs137900432	0	136972564	A	G
7	rs78428127	0	136973189	T	C
7	rs17169047	0	136974025	C	T
7	rs322256	0	136974184	G	A
7	rs322257	0	136974976	T	C
7	rs74465323	0	136975595	A	T
7	rs17169050	0	136975678	G	A
7	rs10247519	0	136975874	G	T
7	rs10248429	0	136976713	C	T
7	rs1835534	0	136977138	A	G
7	rs73728260	0	136978198	T	A
7	rs6950835	0	136978529	T	C
7	rs12671280	0	136979249	C	T
7	rs1367590	0	136979849	C	T
7	rs919581	0	136980174	A	G
7	rs56027748	0	136980778	T	C
7	rs60901799	0	136981073	C	T
7	rs10268741	0	136981223	G	A
7	rs75613360	0	136981593	A	C
7	rs147257527	0	136982494	G	C
7	rs6961948	0	136982500	G	T
7	rs16874934	0	136984564	C	G
7	rs6972523	0	136984631	C	T
7	rs16874937	0	136984716	C	T
7	rs10262764	0	136984795	G	A
7	rs17169062	0	136984858	G	C
7	rs6977819	0	136985342	G	A
7	rs6977749	0	136985504	C	T
7	rs6943993	0	136985916	A	G
7	rs77925462	0	136985921	A	G
7	rs76644782	0	136988493	C	T
7	rs58439678	0	136988541	G	A
7	rs1473355	0	136988572	C	T
7	rs116940505	0	136988649	T	C
7	rs17169064	0	136988804	G	T
7	rs13245564	0	136989304	G	A
7	rs322349	0	136989441	A	G
7	rs13245911	0	136989606	G	A
7	rs1731954	0	136990665	A	G
7	rs12666148	0	136990721	C	T
7	rs322348	0	136992106	T	G
7	rs322347	0	136993184	G	A
7	rs322346	0	136993461	C	T
7	rs322345	0	136994013	A	G
7	rs149904624	0	136994723	C	T
7	rs58644717	0	136994970	A	T
7	rs2882589	0	136994998	G	A
7	rs322343	0	136995126	C	G
7	rs77869881	0	136995167	A	T
7	rs73452984	0	136995457	C	T
7	rs322341	0	136995962	G	T
7	rs322340	0	136996149	T	C
7	rs322339	0	136997283	T	C
7	rs73452985	0	136997382	C	A
7	rs322337	0	136998483	A	T
7	rs322336	0	136998548	C	G
7	rs78038519	0	136999883	G	A
7	rs141062251	0	137000028	C	A
7	rs78813592	0	137001889	T	A
7	rs322335	0	137003404	T	C
7	rs10238974	0	137003857	G	A
7	rs1616000	0	137003949	T	C
7	rs322334	0	137004109	T	C
7	rs12668246	0	137004444	G	A
7	rs2242045	0	137005808	G	A
7	rs322332	0	137005911	T	C
7	rs10251438	0	137006969	C	A
7	rs12535439	0	137007159	G	A
7	rs322331	0	137007920	A	G
7	rs56701854	0	137008349	A	T
7	rs10256297	0	137008579	C	T
7	rs74299047	0	137009221	A	G
7	rs12674065	0	137010357	T	A
7	rs2290268	0	137010589	A	C
7	rs10268599	0	137011207	G	T
7	rs1431095	0	137011403	C	T
7	rs10250267	0	137011782	G	A
7	rs10255150	0	137013466	G	A
7	rs10233933	0	137015603	A	T
7	rs10282363	0	137015838	T	G
7	rs1431093	0	137016297	C	A
7	rs1431091	0	137016311	A	C
7	rs1431090	0	137016791	G	A
7	rs10241448	0	137016931	A	C
7	rs10227966	0	137017100	T	C
7	rs10271620	0	137017202	G	A
7	rs7807025	0	137017876	T	C
7	rs13228711	0	137018329	T	A
7	rs322329	0	137018456	C	G
7	rs28507322	0	137020675	T	C
7	rs67907798	0	137020726	C	T
7	rs13240024	0	137021176	T	G
7	rs320715	0	137021485	G	A
7	rs161093	0	137021661	T	A
7	rs320716	0	137021740	A	T
7	rs320719	0	137023509	G	A
7	rs320720	0	137024149	C	T
7	rs142083594	0	137024893	C	A
7	rs320721	0	137025020	T	C
7	rs78708936	0	137025091	G	T
7	rs320722	0	137025827	G	C
7	rs320723	0	137026136	T	A
7	rs320725	0	137026637	A	C
7	rs320726	0	137027042	C	A
7	rs321198	0	137029838	T	C
7	rs161335	0	137030345	C	T
7	rs6955790	0	137032174	T	C
7	rs321199	0	137032717	T	C
7	rs161094	0	137037140	A	G
7	rs161095	0	137037202	A	G
7	rs321200	0	137037689	T	C
7	rs320682	0	137038092	T	C
7	rs76979124	0	137038733	C	T
7	rs320683	0	137039328	C	T
7	rs320684	0	137040466	A	G
7	rs320686	0	137040948	A	G
7	rs192935	0	137041561	T	C
7	rs161340	0	137041669	T	G
7	rs178612	0	137041731	A	G
7	rs320687	0	137041777	A	C
7	rs111317532	0	137042085	G	A
7	rs320688	0	137042224	A	C
7	rs320689	0	137042622	G	A
7	rs320690	0	137042768	A	G
7	rs320691	0	137043253	G	C
7	rs161342	0	137043324	A	T
7	rs320692	0	137043484	A	C
7	rs320693	0	137043868	G	C
7	rs167668	0	137044532	C	T
7	rs320694	0	137044709	G	C
7	rs67715298	0	137044765	A	T
7	rs11972876	0	137044785	A	C
7	rs192936	0	137045186	C	T
7	rs1367593	0	137045382	C	G
7	rs725838	0	137045385	G	A
7	rs161344	0	137045731	C	A
7	rs161345	0	137045777	T	A
7	rs320695	0	137046434	G	T
7	rs320696	0	137047137	A	C
7	rs10954579	0	137047182	C	G
7	rs1594450	0	137047645	C	G
7	rs117644077	0	137047741	A	T
7	rs161346	0	137048159	T	C
7	rs320697	0	137048213	G	A
7	rs320700	0	137049477	G	A
7	rs320701	0	137049517	C	T
7	rs320703	0	137050827	C	T
7	rs320704	0	137051175	C	T
7	rs1431098	0	137051371	T	A
7	rs320705	0	137051382	G	T
7	rs161336	0	137052399	G	A
7	rs161337	0	137052616	G	C
7	rs320706	0	137052670	G	A
7	rs320707	0	137053273	A	C
7	rs161338	0	137053658	A	G
7	rs320708	0	137053704	T	C
7	rs320709	0	137053934	C	T
7	rs117129412	0	137054571	G	A
7	rs161339	0	137055525	A	G
7	rs7807803	0	137057445	G	T
7	rs320713	0	137057629	A	G
7	rs320714	0	137058206	T	C
7	rs1669018	0	137058809	C	T
7	rs1669019	0	137059063	G	A
7	rs1731934	0	137059107	A	C
7	rs2599357	0	137059287	C	T
7	rs2599358	0	137059416	A	G
7	rs4571681	0	137059489	T	C
7	rs1647172	0	137059537	T	C
7	rs7782162	0	137059710	C	T
7	rs7804988	0	137059860	T	C
7	rs1669020	0	137059921	G	A
7	rs74382036	0	137060348	C	A
7	rs11983272	0	137061027	A	T
7	rs1647173	0	137061321	A	G
7	rs11976623	0	137061330	C	G
7	rs1669022	0	137061472	C	T
7	rs1731952	0	137061524	G	C
7	rs1584663	0	137062363	C	T
7	rs34911885	0	137062423	T	A
7	rs11771579	0	137062785	C	A
7	rs76244705	0	137063161	C	T
7	rs56361933	0	137064062	A	G
7	rs1647175	0	137066363	T	C
7	rs34997884	0	137066364	G	A
7	rs12534625	0	137067616	T	G
7	rs13234894	0	137068835	G	A
7	rs2351136	0	137068963	C	T
7	rs1669025	0	137069055	A	G
7	rs1647176	0	137069166	A	T
7	rs146240708	0	137069906	A	C
7	rs321187	0	137070042	A	T
7	rs1669026	0	137070066	T	A
7	rs983708	0	137070207	C	T
7	rs7785663	0	137070298	G	A
7	rs4518583	0	137071144	T	C
7	rs4613918	0	137071264	G	A
7	rs4283969	0	137071327	T	G
7	rs2351137	0	137071339	C	T
7	rs2351138	0	137071390	C	T
7	rs4728408	0	137072096	T	C
7	rs17169116	0	137072125	T	C
7	rs4732253	0	137072151	A	G
7	rs728054	0	137072364	G	A
7	rs728055	0	137072531	T	A
7	rs2278829	0	137072931	A	C
7	rs13230189	0	137073259	C	T
7	rs117317993	0	137073962	C	A
7	rs7779548	0	137074540	G	A
7	rs1376607	0	137074760	A	G
7	rs1376608	0	137074761	T	C
7	rs3735026	0	137074839	T	C
7	rs3735025	0	137074844	T	C
7	rs1731951	0	137075847	T	A
7	rs117352289	0	137075939	C	T
7	rs10954580	0	137076712	A	G
7	rs11766321	0	137076903	G	T
7	rs12540417	0	137077103	A	C
7	rs140415130	0	137077440	C	T
7	rs12538697	0	137078040	T	C
7	rs13236574	0	137078142	T	C
7	rs13222414	0	137078190	G	C
7	rs17529963	0	137079172	T	C
7	rs17530005	0	137079284	G	C
7	rs17169125	0	137079729	A	G
7	rs16874961	0	137079949	A	C
7	rs1647181	0	137080046	C	T
7	rs7792568	0	137080244	T	G
7	rs2278101	0	137080712	G	A
7	rs1451526	0	137081223	A	G
7	rs1731947	0	137081525	A	G
7	rs142305422	0	137081979	C	T
7	rs2241443	0	137082039	T	C
7	rs7776538	0	137082729	T	C
7	rs12530512	0	137083280	A	G
7	rs980796	0	137085250	A	G
7	rs11760855	0	137086826	T	C
7	rs76342357	0	137088010	G	A
7	rs17169136	0	137089239	G	A
7	rs1156142	0	137089307	C	T
7	rs1156143	0	137089537	C	T
7	rs10224080	0	137090425	C	T
7	rs4728409	0	137090469	T	C
7	rs1863037	0	137090935	T	C
7	rs17169137	0	137091094	T	C
7	rs145269601	0	137091345	T	C
7	rs7800454	0	137092781	T	C
7	rs2278102	0	137093065	G	T
7	rs11771895	0	137093743	G	C
7	rs2351139	0	137095230	G	T
7	rs12670144	0	137095607	A	T
7	rs1559544	0	137095766	C	A
7	rs4732254	0	137097262	C	T
7	rs142141250	0	137097968	C	A
7	rs113140050	0	137097991	G	A
7	rs2882591	0	137098085	T	C
7	rs4732255	0	137098995	C	T
7	rs1731968	0	137100832	A	G
7	rs2113580	0	137102686	C	A
7	rs2113581	0	137102787	G	A
7	rs1559540	0	137103111	C	T
7	rs1559541	0	137103157	A	G
7	rs1559542	0	137103166	G	T
7	rs1559543	0	137103423	A	G
7	rs10808291	0	137103534	A	G
7	rs10808292	0	137103538	C	T
7	rs1731976	0	137103539	G	A
7	rs1016832	0	137104309	T	C
7	rs10253968	0	137104553	T	C
7	rs17534641	0	137105422	T	C
7	rs56411254	0	137105633	T	C
7	rs12535157	0	137106947	C	A
7	rs1647193	0	137107129	A	G
7	rs17169160	0	137107651	T	C
7	rs10954581	0	137108591	A	C
7	rs12539348	0	137108792	T	C
7	rs10274056	0	137108881	T	C
7	rs10274468	0	137109203	T	C
7	rs10258843	0	137109305	C	G
7	rs146496471	0	137109509	C	T
7	rs10229608	0	137109519	A	G
7	rs142615252	0	137109963	C	G
7	rs61633898	0	137110541	A	G
7	rs199750214	0	137110616	A	G
7	rs111747198	0	137110729	T	C
7	rs142565901	0	137110984	C	A
7	rs111253664	0	137111269	T	A
7	rs199934522	0	137111631	C	G
7	rs199609762	0	137114753	G	A
7	rs57288316	0	137115061	A	G
7	rs113700601	0	137115324	T	C
7	rs73459152	0	137115522	G	C
7	rs12707357	0	137115601	A	G
7	rs4728412	0	137115766	T	C
7	rs918892	0	137116285	C	T
7	rs6943070	0	137116476	A	G
7	rs28367883	0	137116648	G	A
7	rs28493510	0	137116689	A	T
7	rs73459162	0	137116755	G	C
7	rs56941479	0	137116884	G	A
7	rs62487736	0	137116928	G	A
7	rs57992794	0	137116953	C	A
7	rs1731907	0	137116963	C	T
7	rs28637057	0	137116989	G	A
7	rs6968489	0	137117399	T	A
7	rs6948529	0	137117502	C	T
7	rs6949081	0	137117646	G	A
7	rs17169174	0	137117796	A	C
7	rs56410205	0	137118183	T	C
7	rs1618183	0	137118690	A	C
7	rs2011937	0	137118726	A	G
7	rs57201647	0	137118947	T	G
7	rs10234672	0	137118980	T	C
7	rs4728413	0	137119101	A	G
7	rs58062043	0	137119352	A	G
7	rs4728414	0	137119369	T	C
7	rs4728415	0	137119433	A	G
7	rs4728416	0	137119443	G	A
7	rs6960130	0	137119803	G	C
7	rs17169175	0	137119980	A	G
7	rs1528103	0	137120111	A	G
7	rs1528102	0	137120206	C	T
7	rs73459179	0	137120320	G	C
7	rs1731910	0	137120448	T	C
7	rs113172336	0	137120558	C	T
7	rs10228240	0	137121556	C	T
7	rs10244101	0	137121760	T	C
7	rs10268638	0	137121951	G	A
7	rs79931145	0	137122009	C	T
7	rs1035617	0	137122405	C	A
7	rs61023377	0	137123100	T	A
7	rs73459194	0	137124464	T	C
7	rs73459195	0	137124609	C	A
7	rs1731913	0	137124915	T	C
7	rs1882065	0	137125201	C	T
7	rs112672606	0	137125889	G	A
7	rs113032875	0	137125982	C	T
7	rs12531044	0	137126094	G	A
7	rs73443759	0	137126220	A	G
7	rs997487	0	137126814	G	A
7	rs997176	0	137126888	G	A
7	rs997488	0	137127034	T	G
7	rs59658886	0	137127509	C	A
7	rs17169179	0	137127689	T	C
7	rs11980106	0	137128086	A	C
7	rs10488608	0	137128207	T	C
7	rs10488609	0	137128390	C	T
7	rs2288144	0	137128472	C	T
7	rs2288145	0	137128495	A	T
7	rs2288146	0	137128529	T	C
7	rs1918837	0	137128830	T	C
7	rs2030968	0	137129484	A	G
7	rs2030969	0	137129694	C	T
7	rs2030970	0	137129833	A	G
7	rs2113578	0	137130197	C	T
7	rs79358859	0	137130224	C	T
7	rs2113579	0	137130232	G	A
7	rs28687532	0	137130450	A	C
7	rs28678824	0	137130697	T	C
7	rs28602983	0	137130766	C	A
7	rs12155075	0	137131235	T	C
7	rs1918838	0	137131433	T	C
7	rs1918839	0	137131588	A	G
7	rs2059384	0	137131592	G	C
7	rs12707359	0	137132243	T	C
7	rs28670044	0	137132449	T	G
7	rs7804771	0	137132593	C	G
7	rs10233122	0	137132859	C	T
7	rs116991132	0	137134315	T	C
7	rs77869291	0	137136347	T	C
7	rs1528104	0	137136419	C	T
7	rs7793852	0	137137056	G	C
7	rs1161937	0	137138736	C	G
7	rs975965	0	137139529	G	A
7	rs4728417	0	137139930	C	A
7	rs4728418	0	137140222	G	A
7	rs2351385	0	137140498	G	A
7	rs1406089	0	137140515	G	A
7	rs2351386	0	137140536	G	A
7	rs1406090	0	137140736	C	T
7	rs7778326	0	137141150	G	C
7	rs7778455	0	137141231	G	A
7	rs7797211	0	137141244	T	C
7	rs7778621	0	137141356	G	A
7	rs79581613	0	137142005	C	G
7	rs75520742	0	137142081	G	C
7	rs7792957	0	137142442	G	A
7	rs1918840	0	137142841	C	A
7	rs1918841	0	137142871	C	T
7	rs77657641	0	137143670	C	A
7	rs116429355	0	137145845	G	T
7	rs117514127	0	137145894	G	A
7	rs7800431	0	137146993	T	G
7	rs34837511	0	137147828	C	A
7	rs117930248	0	137147988	G	A
7	rs6958453	0	137148927	C	T
7	rs34384461	0	137149771	A	G
7	rs35494361	0	137149840	T	C
7	rs6963610	0	137149912	A	G
7	rs35217200	0	137149947	A	T
7	rs13247935	0	137150382	C	T
7	rs10223988	0	137150549	C	T
7	rs2293545	0	137150695	T	C
7	rs1528096	0	137150864	G	A
7	rs1528097	0	137150937	A	G
7	rs1528098	0	137151096	G	A
7	rs71541352	0	137151732	T	C
7	rs35381443	0	137151933	C	A
7	rs35172470	0	137152148	T	A
7	rs79176474	0	137153809	T	C
7	rs148747163	0	137154570	C	T
7	rs2293546	0	137154572	T	C
7	rs73730628	0	137154866	C	T
7	rs149277787	0	137155797	T	C
7	rs78039529	0	137156126	C	T
7	rs6467704	0	137156237	A	C
7	rs75592028	0	137156511	T	C
7	rs57998109	0	137157360	T	C
7	rs10235650	0	137158740	G	C
7	rs78668568	0	137158878	A	T
7	rs76835711	0	137159094	G	A
7	rs77792262	0	137159096	T	C
7	rs76650527	0	137159714	T	C
7	rs35080869	0	137160466	T	C
7	rs34395849	0	137160933	C	T
7	rs7779526	0	137162388	G	T
7	rs12707360	0	137162926	T	A
7	rs78278617	0	137162991	A	G
7	rs76299602	0	137163332	G	A
7	rs75141897	0	137163547	G	A
7	rs10276002	0	137164074	C	T
7	rs140539950	0	137167983	C	T
7	rs28434741	0	137170049	A	G
7	rs6950770	0	137170576	C	T
7	rs74562612	0	137172823	G	C
7	rs75274833	0	137174896	C	T
7	rs6467708	0	137179043	G	A
7	rs79979646	0	137179583	G	A
7	rs77457601	0	137179778	C	T
7	rs117199027	0	137180586	A	G
7	rs4732260	0	137182446	G	T
7	rs79288175	0	137182746	C	T
7	rs78004029	0	137183081	C	T
7	rs78699699	0	137184774	T	C
7	rs13242243	0	137185538	T	C
7	rs78648840	0	137186443	G	A
7	rs7781327	0	137187681	G	A
7	rs7800321	0	137187739	T	C
7	rs7781490	0	137187798	G	A
7	rs76095330	0	137188951	C	G
7	rs6957428	0	137189125	C	G
7	rs78314399	0	137189383	A	T
7	rs10277999	0	137189632	G	A
7	rs10480524	0	137190434	C	T
7	rs75685752	0	137192810	A	G
7	rs75149043	0	137194531	A	G
7	rs148840192	0	137196083	A	G
7	rs75723945	0	137196351	G	A
7	rs75095338	0	137198040	T	C
7	rs10249241	0	137198092	T	G
7	rs139552038	0	137198602	G	A
7	rs13437885	0	137198857	G	A
7	rs28690097	0	137201164	T	C
7	rs4412317	0	137201792	G	A
7	rs75956322	0	137202475	T	C
7	rs10261618	0	137203122	A	C
7	rs79355316	0	137203403	T	C
7	rs6467709	0	137203467	C	T
7	rs6467710	0	137203819	G	C
7	rs28521198	0	137204669	C	T
7	rs28653652	0	137204683	A	T
7	rs3857867	0	137205406	G	T
7	rs1358447	0	137205718	G	A
7	rs883222	0	137205851	G	A
7	rs1358446	0	137205914	A	C
7	rs10260210	0	137205963	T	A
7	rs1358445	0	137206027	C	G
7	rs2293549	0	137206307	G	A
7	rs2293548	0	137206924	A	G
7	rs2293547	0	137206935	A	G
7	rs28401380	0	137207153	A	C
7	rs79898820	0	137207353	G	A
7	rs28758372	0	137207386	A	G
7	rs28711988	0	137207421	C	T
7	rs76746384	0	137207440	C	T
7	rs79024002	0	137207534	A	G
7	rs78612597	0	137207642	G	T
7	rs6963894	0	137207864	A	G
7	rs6946246	0	137207958	T	A
7	rs6964439	0	137207971	G	A
7	rs6964340	0	137208054	C	T
7	rs6964837	0	137208391	C	T
7	rs73449424	0	137209435	T	C
7	rs74819285	0	137209587	T	C
7	rs80291769	0	137209683	C	G
7	rs834094	0	137209964	G	A
7	rs834093	0	137210014	T	C
7	rs834092	0	137210715	C	T
7	rs834091	0	137210994	A	G
7	rs1997033	0	137211828	T	A
7	rs1097033	0	137212010	C	T
7	rs834090	0	137212327	T	A
7	rs834089	0	137212462	G	T
7	rs1728476	0	137212904	A	G
7	rs834088	0	137212955	T	C
7	rs6945142	0	137213230	T	C
7	rs6945473	0	137213408	T	C
7	rs10252668	0	137213552	G	T
7	rs834087	0	137214122	G	A
7	rs59024585	0	137214181	A	G
7	rs75391562	0	137214326	G	A
7	rs76098077	0	137214913	C	T
7	rs834086	0	137215087	G	A
7	rs834085	0	137215159	T	C
7	rs967592	0	137215507	G	C
7	rs73449434	0	137215523	A	G
7	rs10264172	0	137215826	G	A
7	rs834084	0	137215837	A	T
7	rs834083	0	137215912	T	C
7	rs78783484	0	137215951	G	A
7	rs834082	0	137216514	T	C
7	rs834081	0	137216641	C	A
7	rs834079	0	137217909	A	C
7	rs834078	0	137217919	T	C
7	rs834077	0	137218198	T	C
7	rs834076	0	137218361	A	C
7	rs834075	0	137218654	C	T
7	rs10233537	0	137219075	T	C
7	rs834074	0	137219174	G	A
7	rs834073	0	137219288	A	C
7	rs834071	0	137220045	C	T
7	rs10281244	0	137220061	G	A
7	rs834070	0	137220339	G	T
7	rs834069	0	137220451	C	T
7	rs834068	0	137220458	A	G
7	rs10238276	0	137220493	T	A
7	rs834067	0	137221292	A	G
7	rs834066	0	137222400	A	G
7	rs77153929	0	137223540	A	G
7	rs76964687	0	137223632	C	A
7	rs73449444	0	137223767	G	A
7	rs28736349	0	137224052	T	A
7	rs76092049	0	137224383	G	C
7	rs10246829	0	137224590	A	C
7	rs10246952	0	137224713	A	G
7	rs10279489	0	137224790	C	T
7	rs1646364	0	137225800	A	G
7	rs1646366	0	137225923	C	A
7	rs73451467	0	137225988	T	C
7	rs10229086	0	137226790	G	A
7	rs11978861	0	137227140	A	T
7	rs77189881	0	137227332	C	T
7	rs834062	0	137227650	T	C
7	rs10081252	0	137227667	T	C
7	rs834061	0	137228655	T	C
7	rs17169237	0	137228885	A	C
7	rs864434	0	137229428	G	T
7	rs10238305	0	137229516	G	A
7	rs834060	0	137229734	T	C
7	rs834059	0	137229997	G	A
7	rs148585129	0	137230008	T	C
7	rs78220654	0	137230947	G	A
7	rs116960080	0	137230979	G	A
7	rs10246490	0	137231525	C	T
7	rs865021	0	137231978	T	C
7	rs75602706	0	137232103	T	C
7	rs834058	0	137232894	C	T
7	rs10232182	0	137233129	C	T
7	rs834057	0	137233225	T	C
7	rs834056	0	137233488	C	A
7	rs13229274	0	137233750	C	T
7	rs834055	0	137233880	G	T
7	rs834054	0	137234683	C	T
7	rs834053	0	137234703	G	A
7	rs834052	0	137235122	G	A
7	rs834051	0	137235197	C	T
7	rs1728443	0	137236703	C	T
7	rs1728442	0	137236789	C	G
7	rs1728441	0	137237000	C	G
7	rs1646371	0	137237004	T	C
7	rs61757213	0	137237180	G	A
7	rs1646372	0	137237356	T	C
7	rs1646373	0	137237421	A	G
7	rs2692003	0	137237440	T	A
7	rs1646374	0	137237499	A	C
7	rs1723123	0	137237575	C	T
7	rs1723122	0	137237674	G	A
7	rs1525049	0	137238088	A	T
7	rs1646375	0	137238209	A	G
7	rs1646376	0	137238315	T	C
7	rs1646377	0	137238343	A	G
7	rs1646378	0	137238422	T	C
7	rs28755996	0	137238501	C	T
7	rs1525048	0	137238622	A	T
7	rs1525047	0	137238813	G	A
7	rs1614024	0	137239066	T	C
7	rs1525046	0	137239086	G	T
7	rs2692008	0	137239170	T	C
7	rs2692007	0	137239194	G	C
7	rs2692006	0	137239214	T	C
7	rs1615692	0	137239240	A	C
7	rs28572056	0	137239264	T	C
7	rs1723120	0	137239360	C	T
7	rs1723119	0	137239545	C	T
7	rs1646379	0	137239765	T	C
7	rs1646380	0	137239784	C	T
7	rs111830044	0	137239811	T	C
7	rs140030314	0	137239842	T	C
7	rs73453511	0	137239868	G	T
7	rs146770991	0	137239982	A	G
7	rs77272269	0	137240170	G	A
7	rs73453514	0	137240185	G	T
7	rs114556386	0	137240209	C	T
7	rs114959691	0	137240211	G	A
7	rs17169262	0	137240352	G	T
7	rs77769609	0	137240394	G	T
7	rs73728712	0	137240413	G	A
7	rs73728713	0	137240416	G	A
7	rs2550981	0	137240503	G	T
7	rs2692002	0	137240550	T	C
7	rs1646381	0	137240850	T	G
7	rs1646382	0	137241082	C	G
7	rs1728491	0	137241197	C	T
7	rs1646383	0	137241260	A	G
7	rs140814417	0	137241378	G	A
7	rs1723109	0	137241444	T	C
7	rs1723108	0	137241511	T	C
7	rs1646384	0	137241602	G	A
7	rs1646385	0	137241641	T	G
7	rs1646386	0	137241760	A	G
7	rs1646387	0	137241894	A	T
7	rs1646388	0	137242144	C	T
7	rs1646389	0	137242194	C	T
7	rs1646390	0	137242209	G	A
7	rs1525045	0	137242371	T	C
7	rs1525044	0	137242411	G	A
7	rs1525043	0	137242495	C	T
7	rs1723107	0	137242728	T	C
7	rs1646393	0	137242843	A	G
7	rs1723106	0	137242960	C	T
7	rs111964424	0	137242997	T	C
7	rs2550979	0	137243095	G	A
7	rs2550978	0	137243168	C	T
7	rs2692001	0	137243203	T	C
7	rs2550977	0	137243230	G	A
7	rs1364367	0	137244615	C	A
7	rs1728494	0	137244895	C	T
7	rs1723103	0	137244900	T	C
7	rs1646397	0	137244935	A	G
7	rs1728495	0	137244966	A	T
7	rs1728496	0	137245012	G	A
7	rs10260089	0	137245160	C	T
7	rs1723102	0	137245166	G	C
7	rs1723101	0	137245172	A	G
7	rs1728497	0	137245203	G	A
7	rs1728498	0	137245215	C	G
7	rs1723100	0	137245621	T	C
7	rs10260958	0	137245640	G	A
7	rs10234462	0	137245947	A	T
7	rs1723099	0	137246040	G	C
7	rs1723098	0	137246062	G	C
7	rs10264413	0	137246088	G	A
7	rs1646398	0	137246273	G	A
7	rs1628676	0	137246424	C	G
7	rs1629172	0	137246531	A	G
7	rs1632142	0	137246871	G	A
7	rs10268521	0	137247006	G	A
7	rs138303182	0	137247019	C	T
7	rs1646399	0	137247138	C	T
7	rs1723096	0	137247697	A	G
7	rs1723095	0	137247744	A	G
7	rs10242747	0	137247862	A	T
7	rs1723094	0	137247863	A	C
7	rs1723093	0	137248272	A	G
7	rs10273321	0	137248612	C	A
7	rs1723092	0	137248627	C	T
7	rs1646400	0	137248683	T	A
7	rs1723091	0	137248701	C	A
7	rs1723090	0	137248913	G	A
7	rs1646401	0	137249308	T	C
7	rs1723089	0	137249406	A	T
7	rs1723088	0	137249643	T	C
7	rs10277872	0	137249748	G	A
7	rs1646402	0	137249883	A	G
7	rs1723087	0	137250035	A	G
7	rs1723086	0	137250205	T	G
7	rs58048755	0	137250332	C	T
7	rs10255388	0	137251031	A	T
7	rs10242081	0	137251267	T	C
7	rs10255937	0	137251457	A	G
7	rs2691999	0	137251562	C	T
7	rs10242488	0	137251629	T	C
7	rs10226970	0	137251645	C	A
7	rs142061109	0	137251922	A	C
7	rs10237704	0	137252117	A	C
7	rs1728453	0	137252408	C	T
7	rs10267688	0	137252528	C	A
7	rs1627230	0	137252915	A	G
7	rs1723085	0	137253418	G	A
7	rs73728732	0	137253625	G	A
7	rs1728452	0	137253989	C	T
7	rs1646403	0	137254002	T	C
7	rs57226761	0	137254172	C	T
7	rs1728451	0	137254343	T	C
7	rs1728450	0	137254821	G	A
7	rs10280229	0	137255317	G	C
7	rs834447	0	137255333	A	G
7	rs17169284	0	137255802	T	C
7	rs834446	0	137255905	C	T
7	rs863082	0	137255996	A	T
7	rs834445	0	137256176	G	A
7	rs834444	0	137256279	C	T
7	rs3823545	0	137256316	T	C
7	rs834443	0	137256540	G	A
7	rs78618253	0	137257904	T	C
7	rs147011481	0	137258339	C	T
7	rs834442	0	137258440	T	C
7	rs834441	0	137258446	T	C
7	rs3800605	0	137258713	C	T
7	rs3800606	0	137258724	T	C
7	rs834439	0	137259346	G	T
7	rs6969227	0	137259877	T	C
7	rs6969358	0	137259913	T	G
7	rs834438	0	137260004	C	T
7	rs6949210	0	137260010	A	C
7	rs3823547	0	137260211	T	C
7	rs834437	0	137260231	T	C
7	rs6949568	0	137260232	A	G
7	rs28451058	0	137260554	A	G
7	rs834436	0	137260639	C	T
7	rs834435	0	137260677	A	C
7	rs17169298	0	137261144	T	C
7	rs834433	0	137261503	T	C
7	rs834432	0	137261753	T	C
7	rs834431	0	137261940	T	G
7	rs10226880	0	137262848	T	C
7	rs834100	0	137263481	C	T
7	rs834099	0	137263544	T	C
7	rs73453579	0	137267199	C	T
7	rs17169313	0	137268940	T	C
7	rs834095	0	137270853	T	C
7	rs73453584	0	137271042	C	T
7	rs10274702	0	137271420	A	G
7	rs10245413	0	137271543	C	T
7	rs697596	0	137272225	C	A
7	rs17169321	0	137274705	A	C
7	rs706560	0	137275054	T	G
7	rs3800609	0	137275145	G	A
7	rs3800610	0	137275893	T	C
7	rs706562	0	137276670	G	C
7	rs17169324	0	137279155	T	C
7	rs3800611	0	137279482	G	A
7	rs28683654	0	137280247	C	T
7	rs73453598	0	137280310	A	G
7	rs706567	0	137283212	T	C
7	rs706568	0	137284480	T	A
7	rs10271043	0	137284524	T	G
7	rs10274366	0	137284795	T	C
7	rs3823549	0	137292322	T	C
7	rs73455308	0	137293058	G	A
7	rs706578	0	137298910	G	A
7	rs117234403	0	137302370	T	C
7	rs73455324	0	137303301	G	C
7	rs75566162	0	137303390	A	T
7	rs75654375	0	137306290	G	A
7	rs183320241	0	137315356	C	T
7	rs73461023	0	137317021	T	C
7	rs58245080	0	137317475	C	T
7	rs59626548	0	137317785	C	A
7	rs28787723	0	137318413	T	C
7	rs7788632	0	137319101	C	T
7	rs11982810	0	137319214	C	T
7	rs73461041	0	137320339	T	C
7	rs3778784	0	137320542	C	T
7	rs3778785	0	137320564	A	T
7	rs3778786	0	137320566	A	G
7	rs3778787	0	137320644	G	A
7	rs3778788	0	137320695	T	C
7	rs3778789	0	137320805	A	G
7	rs11971016	0	137320949	C	G
7	rs11971088	0	137320979	G	C
7	rs73461053	0	137321285	A	G
7	rs73461054	0	137321799	G	A
7	rs6467712	0	137322292	C	T
7	rs148676973	0	137322368	G	C
7	rs6947756	0	137322810	A	G
7	rs59811187	0	137323085	G	A
7	rs10275097	0	137324640	C	T
7	rs73461063	0	137324878	C	T
7	rs6979919	0	137325468	T	C
7	rs74390875	0	137325599	C	G
7	rs7797692	0	137326378	C	T
7	rs2037677	0	137327157	G	A
7	rs11971888	0	137327526	C	T
7	rs7803200	0	137327780	A	G
7	rs3800616	0	137328375	G	A
7	rs3800617	0	137329148	A	G
7	rs73444503	0	137329455	T	C
7	rs73444506	0	137329551	G	C
7	rs36002118	0	137330120	C	T
7	rs3800618	0	137330699	C	T
7	rs6467713	0	137330933	C	T
7	rs7786978	0	137331225	C	T
7	rs7787201	0	137331500	A	T
7	rs28713573	0	137331620	G	A
7	rs11975858	0	137331718	C	T
7	rs11978263	0	137332080	A	C
7	rs7801047	0	137332201	C	T
7	rs28509418	0	137332274	A	C
7	rs10155936	0	137332484	T	A
7	rs10155828	0	137332618	C	T
7	rs10155832	0	137332745	C	T
7	rs270891	0	137332959	G	T
7	rs10156042	0	137332977	A	G
7	rs7806701	0	137333429	G	A
7	rs7806721	0	137333467	G	A
7	rs7789901	0	137333622	T	G
7	rs28625107	0	137334558	C	T
7	rs10156007	0	137335018	T	G
7	rs6946901	0	137335279	G	A
7	rs6946782	0	137335356	C	T
7	rs6947070	0	137335406	G	A
7	rs58551805	0	137335996	A	G
7	rs56704414	0	137336535	G	C
7	rs10273400	0	137336572	A	G
7	rs6957431	0	137337279	A	G
7	rs59189421	0	137337884	G	A
7	rs12670067	0	137338238	C	G
7	rs57306865	0	137338384	C	T
7	rs59893286	0	137338713	T	A
7	rs60179999	0	137339150	G	A
7	rs146159043	0	137339236	C	A
7	rs6973534	0	137340146	G	A
7	rs60180583	0	137341480	C	T
7	rs79417000	0	137343370	A	G
7	rs6948268	0	137344014	T	A
7	rs10255234	0	137344603	C	T
7	rs113874915	0	137344634	G	A
7	rs3800619	0	137345026	C	A
7	rs3800620	0	137345592	C	T
7	rs3823550	0	137346102	G	C
7	rs10267021	0	137346927	G	A
7	rs13438479	0	137347180	G	A
7	rs57826418	0	137347771	T	C
7	rs3778791	0	137348480	G	T
7	rs10216163	0	137349017	G	A
7	rs10276318	0	137349737	C	G
7	rs10235991	0	137349814	T	C
7	rs59473559	0	137349815	G	C
7	rs10235994	0	137349827	T	G
7	rs3778792	0	137350162	G	T
7	rs3778793	0	137350234	T	C
7	rs3778794	0	137350242	C	G
7	rs80239009	0	137350383	G	C
7	rs116868777	0	137351207	A	C
7	rs3800621	0	137351769	A	G
7	rs56755769	0	137352879	G	A
7	rs1424367	0	137352991	C	A
7	rs35323708	0	137353460	G	A
7	rs78244317	0	137353724	T	G
7	rs144060767	0	137356275	A	G
7	rs60053545	0	137356415	C	A
7	rs270904	0	137356651	C	T
7	rs73730089	0	137356965	T	G
7	rs73730092	0	137357255	G	C
7	rs79480898	0	137357683	C	T
7	rs270902	0	137357826	C	A
7	rs270901	0	137357845	C	G
7	rs145079424	0	137357978	G	A
7	rs1424368	0	137359182	C	T
7	rs270900	0	137359961	G	T
7	rs1622443	0	137360167	A	G
7	rs1723069	0	137360168	T	C
7	rs270899	0	137360576	A	G
7	rs73730095	0	137361225	G	A
7	rs270898	0	137362637	G	A
7	rs73730098	0	137362811	C	T
7	rs10268869	0	137362939	C	G
7	rs10269622	0	137363553	C	A
7	rs10270098	0	137363697	G	C
7	rs10273283	0	137363900	G	T
7	rs73731004	0	137363965	C	T
7	rs28735762	0	137364083	C	G
7	rs28633970	0	137364097	C	T
7	rs1424369	0	137364173	C	T
7	rs270897	0	137364486	C	T
7	rs138082493	0	137364608	C	T
7	rs7458662	0	137364812	T	C
7	rs7459099	0	137364894	T	A
7	rs61140981	0	137364967	T	C
7	rs10248705	0	137365694	A	G
7	rs117393713	0	137365787	G	A
7	rs270896	0	137366467	C	T
7	rs270895	0	137366798	C	T
7	rs270894	0	137366930	C	G
7	rs270893	0	137367947	G	C
7	rs191418321	0	137368235	C	T
7	rs1019583	0	137370569	A	G
7	rs142306631	0	137371163	G	A
7	rs3778797	0	137371441	A	G
7	rs6948537	0	137371830	T	C
7	rs3778798	0	137372136	A	C
7	rs56076414	0	137374575	T	C
7	rs3800624	0	137375415	T	C
7	rs3800625	0	137377608	A	G
7	rs3800626	0	137378117	A	G
7	rs3800627	0	137378256	T	C
7	rs4728420	0	137379134	C	T
7	rs6976725	0	137380919	A	G
7	rs58813961	0	137381559	G	A
7	rs1834143	0	137383328	C	G
7	rs181922206	0	137383603	A	G
7	rs7457119	0	137383606	C	T
7	rs78509225	0	137384760	G	A
7	rs3778799	0	137385075	G	A
7	rs147259663	0	137385426	C	T
7	rs4732263	0	137387481	C	T
7	rs77753738	0	137387632	G	C
7	rs10227387	0	137388482	T	C
7	rs76605148	0	137388670	T	G
7	rs2882781	0	137389839	C	T
7	rs12707364	0	137390440	T	C
7	rs60207538	0	137390455	A	G
7	rs3800628	0	137390866	G	A
7	rs3800629	0	137391830	G	A
7	rs3823551	0	137392128	C	A
7	rs139938983	0	137392274	C	T
7	rs143356990	0	137392456	A	G
7	rs2113428	0	137392687	T	C
7	rs3778801	0	137393082	A	G
7	rs73460667	0	137393581	G	C
7	rs6947666	0	137393735	A	C
7	rs6971978	0	137394009	T	G
7	rs4732264	0	137394423	A	G
7	rs77667791	0	137394527	T	G
7	rs12707367	0	137395077	G	C
7	rs1424370	0	137395659	A	C
7	rs1424371	0	137395715	C	T
7	rs58290352	0	137396607	T	C
7	rs3800630	0	137397058	T	G
7	rs1991084	0	137398354	A	G
7	rs7806658	0	137398659	A	G
7	rs7806810	0	137398719	C	G
7	rs28419330	0	137398766	T	G
7	rs12056089	0	137399820	T	C
7	rs80051425	0	137400297	T	C
7	rs12707372	0	137400573	T	G
7	rs3823552	0	137400609	T	C
7	rs3800631	0	137401641	G	A
7	rs3800632	0	137401812	G	C
7	rs3800633	0	137401841	T	C
7	rs34269856	0	137401999	C	T
7	rs3800634	0	137402050	A	C
7	rs80250791	0	137402708	G	A
7	rs3800636	0	137402718	T	C
7	rs3778802	0	137403232	C	T
7	rs151323185	0	137403284	C	T
7	rs3800637	0	137403432	T	C
7	rs3800638	0	137404068	A	G
7	rs10234581	0	137404781	C	T
7	rs149873686	0	137405097	G	A
7	rs34025316	0	137405295	C	T
7	rs33916081	0	137405383	T	C
7	rs13234743	0	137405605	G	C
7	rs73460689	0	137405634	C	T
7	rs57957290	0	137406740	G	A
7	rs55953418	0	137409707	G	A
7	rs78166890	0	137409771	G	A
7	rs10262883	0	137410975	G	C
7	rs10263086	0	137411107	G	C
7	rs3778803	0	137412542	T	G
7	rs3778804	0	137413333	G	A
7	rs3778805	0	137413354	T	A
7	rs73152520	0	137413492	C	T
7	rs73152521	0	137413549	A	C
7	rs3800639	0	137413817	G	A
7	rs1424372	0	137414396	T	C
7	rs10257746	0	137415173	G	A
7	rs7803175	0	137415333	G	A
7	rs4366029	0	137416078	C	A
7	rs1364396	0	137416233	C	T
7	rs3800640	0	137416971	C	A
7	rs10269716	0	137417793	C	T
7	rs10240406	0	137418008	A	G
7	rs6467715	0	137418944	G	T
7	rs7806517	0	137419430	T	C
7	rs34823797	0	137419452	C	T
7	rs57538683	0	137419912	G	T
7	rs3800642	0	137420389	A	C
7	rs3800643	0	137420649	C	T
7	rs7779850	0	137420840	T	C
7	rs35383906	0	137421100	G	C
7	rs3800644	0	137421386	T	C
7	rs148150946	0	137421582	T	A
7	rs3800645	0	137421832	T	C
7	rs9784934	0	137422145	A	T
7	rs7795269	0	137422664	T	A
7	rs7795441	0	137422761	T	C
7	rs1345918	0	137423591	A	T
7	rs3800648	0	137424336	C	T
7	rs3800649	0	137424509	G	A
7	rs2059320	0	137424771	C	T
7	rs6957797	0	137425301	C	T
7	rs1025085	0	137426568	C	T
7	rs1025086	0	137426746	A	T
7	rs1025087	0	137427096	A	C
7	rs1559489	0	137427234	C	A
7	rs10215033	0	137427755	C	T
7	rs117910633	0	137427946	T	C
7	rs4329223	0	137428557	G	A
7	rs2113425	0	137428587	G	A
7	rs59236934	0	137428705	G	A
7	rs7811169	0	137429151	G	T
7	rs1547995	0	137429535	A	T
7	rs79889114	0	137429590	C	T
7	rs17169427	0	137429960	C	T
7	rs13235392	0	137430503	A	C
7	rs6947142	0	137430705	C	G
7	rs3800652	0	137431422	C	T
7	rs12670558	0	137432633	A	T
7	rs76056262	0	137432694	T	C
7	rs10249007	0	137433788	T	G
7	rs6944527	0	137434853	G	C
7	rs10215980	0	137435004	A	G
7	rs35755593	0	137435008	A	G
7	rs11521066	0	137435053	T	C
7	rs11974351	0	137435711	G	A
7	rs11974293	0	137435717	C	A
7	rs7802342	0	137435925	T	G
7	rs76996652	0	137436514	T	C
7	rs141784611	0	137436587	G	A
7	rs3800653	0	137436980	C	T
7	rs11976083	0	137437140	C	T
7	rs11976084	0	137437156	C	T
7	rs56981573	0	137438843	A	G
7	rs12672736	0	137439457	T	G
7	rs3800654	0	137439592	C	A
7	rs192517236	0	137441195	A	G
7	rs3800656	0	137441248	G	A
7	rs117997020	0	137442026	C	T
7	rs2113426	0	137442500	G	A
7	rs76938089	0	137442543	T	C
7	rs2113427	0	137442693	C	T
7	rs75995291	0	137443028	T	G
7	rs2351856	0	137443237	G	A
7	rs7792539	0	137443274	A	C
7	rs57370627	0	137444018	C	T
7	rs7797147	0	137444029	A	G
7	rs112529790	0	137444442	T	C
7	rs13221354	0	137444447	C	A
7	rs13235694	0	137444461	T	C
7	rs3800659	0	137444702	C	T
7	rs76680338	0	137444873	G	A
7	rs3800660	0	137444963	A	G
7	rs6970510	0	137445500	C	A
7	rs3778810	0	137445794	G	A
7	rs56308190	0	137445938	T	C
7	rs10261368	0	137445982	C	A
7	rs10277480	0	137446264	T	C
7	rs3778811	0	137446778	C	T
7	rs3778812	0	137447398	G	A
7	rs10156124	0	137447854	C	G
7	rs73152535	0	137448096	G	A
7	rs3778813	0	137448775	A	C
7	rs3778815	0	137448815	A	G
7	rs3800661	0	137450543	G	A
7	rs118015191	0	137450754	T	C
7	rs61190658	0	137452580	A	G
7	rs6467717	0	137453147	C	T
7	rs140086788	0	137453741	A	G
7	rs10229376	0	137453931	T	G
7	rs2009990	0	137453994	T	C
7	rs1963844	0	137456003	A	C
7	rs4732267	0	137457120	G	C
7	rs78840342	0	137457352	G	A
7	rs141620546	0	137457859	T	C
7	rs3778817	0	137458036	C	T
7	rs139771773	0	137458117	G	T
7	rs77897164	0	137459246	G	T
7	rs3800662	0	137459865	T	A
7	rs3800663	0	137459882	C	T
7	rs7785642	0	137461581	C	A
7	rs6978836	0	137462651	C	T
7	rs7802987	0	137464023	T	C
7	rs1424365	0	137466515	G	A
7	rs10281320	0	137466781	G	C
7	rs75127001	0	137467340	C	G
7	rs2351857	0	137467829	T	C
7	rs35571756	0	137468635	T	C
7	rs79477588	0	137468992	C	T
7	rs10954585	0	137469091	C	T
7	rs12532360	0	137469108	C	T
7	rs58792104	0	137469157	A	G
7	rs10954586	0	137469184	G	A
7	rs35868402	0	137469783	C	T
7	rs60672754	0	137470317	T	C
7	rs113038285	0	137471881	C	A
7	rs958549	0	137472417	C	T
7	rs9690172	0	137472935	C	G
7	rs889867	0	137474052	T	A
7	rs889868	0	137474874	G	A
7	rs4728421	0	137475404	G	A
7	rs3800665	0	137476571	C	T
7	rs4732268	0	137477363	G	A
7	rs1559490	0	137477912	C	T
7	rs1895581	0	137478069	C	T
7	rs7792693	0	137478247	A	G
7	rs3778818	0	137479043	T	C
7	rs1559491	0	137479825	A	G
7	rs74482009	0	137480792	C	T
7	rs75309407	0	137480866	T	C
7	rs75818856	0	137481455	C	T
7	rs77973261	0	137482051	C	A
7	rs1424366	0	137482296	G	C
7	rs7790958	0	137482904	G	T
7	rs13243717	0	137483664	A	C
7	rs748260	0	137486068	A	G
7	rs79020676	0	137486254	T	C
7	rs10954587	0	137486709	T	C
7	rs7810652	0	137490778	T	C
7	rs3800669	0	137491932	C	T
7	rs6944671	0	137492832	C	T
7	rs10238027	0	137493074	A	T
7	rs10267736	0	137493265	C	T
7	rs3778819	0	137493809	C	T
7	rs57115507	0	137494362	A	T
7	rs12707373	0	137494908	T	C
7	rs7789508	0	137495345	C	T
7	rs7808530	0	137495356	T	C
7	rs7789830	0	137495594	C	A
7	rs7808994	0	137495701	T	C
7	rs6961920	0	137496607	A	T
7	rs6966474	0	137496871	G	A
7	rs6966928	0	137497228	G	C
7	rs6467720	0	137497958	G	T
7	rs60644777	0	137498500	A	G
7	rs142955400	0	137499643	A	C
7	rs2882782	0	137503393	T	A
7	rs2246546	0	137503480	A	G
7	rs3778821	0	137504062	T	G
7	rs2551366	0	137505720	G	A
7	rs889869	0	137506041	G	A
7	rs77079752	0	137506433	G	A
7	rs28721365	0	137509091	C	T
7	rs150120785	0	137509176	C	A
7	rs10254224	0	137509653	G	A
7	rs10257218	0	137509967	C	T
7	rs3823553	0	137514006	T	G
7	rs3823554	0	137514007	A	C
7	rs7796821	0	137514791	A	G
7	rs10256707	0	137515502	C	G
7	rs2617890	0	137515613	G	A
7	rs10230788	0	137515993	A	G
7	rs10260637	0	137516329	C	T
7	rs6974718	0	137516710	C	T
7	rs11980215	0	137516941	G	A
7	rs28892326	0	137517354	G	T
7	rs10277821	0	137520618	C	T
7	rs3800672	0	137521033	A	T
7	rs6978230	0	137529578	G	A
7	rs117136150	0	137530122	G	A
7	rs1871213	0	137530583	C	T
7	rs142433066	0	137531546	G	T
7	rs117303154	0	137531697	C	A
7	rs180733336	0	137532115	A	G
7	rs1109272	0	137532199	C	A
7	rs881505	0	137533216	C	G
7	rs1125727	0	137534627	T	C
7	rs1478534	0	137534996	T	C
7	rs6943538	0	137535454	C	T
7	rs11975719	0	137536895	G	A
7	rs1564227	0	137537526	A	T
7	rs11769577	0	137537886	T	C
7	rs1382397	0	137538467	G	C
7	rs7801878	0	137539840	A	G
7	rs12531271	0	137540270	A	C
7	rs1478535	0	137541803	T	A
7	rs10244571	0	137542635	G	C
7	rs9690988	0	137542806	C	A
7	rs9690995	0	137542900	C	A
7	rs12669567	0	137543584	G	A
7	rs61640672	0	137544242	G	A
7	rs9642083	0	137546551	C	G
7	rs10235475	0	137547586	A	G
7	rs7795163	0	137547800	T	G
7	rs4732272	0	137548919	A	G
7	rs4732273	0	137549191	T	G
7	rs6467721	0	137549922	G	A
7	rs28557384	0	137550565	T	G
7	rs7809282	0	137552005	C	A
7	rs28421417	0	137552259	C	T
7	rs10267096	0	137552904	C	T
7	rs10223970	0	137552953	T	C
7	rs1020961	0	137553110	T	C
7	rs74299062	0	137553417	G	A
7	rs9640912	0	137553558	G	A
7	rs180721040	0	137553859	T	A
7	rs57402658	0	137554098	G	A
7	rs2351858	0	137554435	G	A
7	rs10275839	0	137555101	C	T
7	rs10250405	0	137556148	A	G
7	rs769037	0	137557087	T	C
7	rs769038	0	137557122	C	T
7	rs10241560	0	137557711	T	C
7	rs6971738	0	137558098	G	A
7	rs10229562	0	137558103	G	C
7	rs10229720	0	137558401	C	T
7	rs6972144	0	137558569	A	G
7	rs6976638	0	137558911	C	T
7	rs3735015	0	137559356	C	T
7	rs3735016	0	137559455	T	C
7	rs6977828	0	137559690	A	C
7	rs73729083	0	137559799	T	C
7	rs57979055	0	137560320	G	A
7	rs9757	0	137560697	C	G
7	rs10954590	0	137561273	G	A
7	rs73729085	0	137561861	A	G
7	rs6958842	0	137562397	T	G
7	rs6959012	0	137562504	T	C
7	rs6976928	0	137562607	C	T
7	rs73729087	0	137562668	T	C
7	rs3735018	0	137562744	G	C
7	rs3735019	0	137562798	C	T
7	rs3735020	0	137562834	T	C
7	rs3735021	0	137563434	T	C
7	rs7783145	0	137564501	C	G
7	rs17169441	0	137564766	G	T
7	rs7788967	0	137565799	G	A
7	rs145537384	0	137566081	C	T
7	rs12673967	0	137566255	G	A
7	rs6980335	0	137566421	T	C
7	rs6960308	0	137566506	C	T
7	rs6960313	0	137566523	C	T
7	rs3778823	0	137566782	A	G
7	rs73729089	0	137566843	C	T
7	rs55960820	0	137567012	C	A
7	rs55868765	0	137567086	C	T
7	rs10228244	0	137567807	G	T
7	rs60050341	0	137568713	C	A
7	rs117944233	0	137569181	C	T
7	rs6963420	0	137571923	G	A
7	rs6963146	0	137571931	C	T
7	rs182595877	0	137572122	C	T
```
