## Supplementary material for "Characterization of shared and ancestry-specific signals driving complex traits using multi-ancestry fine-mapping": susiex_nc3.cs80.cs

```
CS_ID	SNP	BP	REF_ALLELE	ALT_ALLELE	REF_FRQ	BETA	SE	-LOG10P	CS_PIP	OVRL_PIP
1	rs13230189	137073259	T,T	C,C	0.642147,0.710317	-0.0305221,-0.0476196	0.00412449,0.00942357	12.8666,6.36215	0.0889545	0.088968
1	rs4283969	137071327	G,G	T,T	0.642147,0.709325	-0.0300631,-0.0484802	0.00412449,0.00941405	12.5053,6.58367	0.0633344	0.0633482
1	rs728055	137072531	A,A	T,T	0.642147,0.715278	-0.0308864,-0.0457903	0.00412449,0.00947229	13.1571,5.87376	0.061908	0.0619217
1	rs2278829	137072931	C,C	A,A	0.640159,0.709325	-0.0304849,-0.0470196	0.00411946,0.00941405	12.8666,6.22949	0.050513	0.0505265
1	rs4613918	137071264	A,A	G,G	0.642147,0.710317	-0.0300159,-0.0482774	0.00412449,0.00942357	12.4684,6.52196	0.0501324	0.050146
1	rs12538697	137078040	C,C	T,T	0.641153,0.709325	-0.030486,-0.0460227	0.00412196,0.00941405	12.8527,5.99357	0.0337645	0.033778
1	rs2351137	137071339	T,T	C,C	0.642147,0.710317	-0.0297795,-0.0482774	0.00412449,0.00942357	12.2846,6.52196	0.0332588	0.0332724
1	rs11766321	137076903	T,T	G,G	0.641153,0.723214	-0.0303928,-0.046916	0.00412196,0.00955427	12.779,6.04165	0.0321168	0.0321306
1	rs13236574	137078142	C,C	T,T	0.640159,0.709325	-0.0304675,-0.0461226	0.00411946,0.00941405	12.8527,6.017	0.0309967	0.0310101
1	rs12540417	137077103	C,C	A,A	0.641153,0.72123	-0.0306215,-0.0459118	0.00412196,0.0095333	12.9604,5.83415	0.0295877	0.0296016
1	rs4728408	137072096	C,C	T,T	0.641153,0.709325	-0.0300447,-0.0470196	0.00412196,0.00941405	12.5053,6.22949	0.0258577	0.025871
1	rs10954580	137076712	G,G	A,A	0.641153,0.69246	-0.0303928,-0.0447291	0.00412196,0.00926307	12.779,5.86204	0.0255956	0.0256105
1	rs13222414	137078190	C,C	G,G	0.640159,0.708333	-0.0303743,-0.0458767	0.00411946,0.00940461	12.779,5.97018	0.0235175	0.0235308
1	rs7785663	137070298	A,A	G,G	0.642147,0.710317	-0.0298786,-0.0472685	0.00412449,0.00942357	12.3615,6.27768	0.023294	0.0233073
1	rs7779548	137074540	A,A	G,G	0.641153,0.708333	-0.030182,-0.0463169	0.00412196,0.00940461	12.6128,6.07367	0.0221338	0.0221469
1	rs4518583	137071144	C,C	T,T	0.641153,0.709325	-0.0298174,-0.0474733	0.00412196,0.00941405	12.3281,6.33843	0.0220363	0.0220496
1	rs320688	137042224	C,C	A,A	0.352883,0.311508	0.0286408,0.050091	0.00413745,0.00923037	11.3524,7.2412	0.0217745	0.0217973
1	rs1376608	137074761	C,C	T,T	0.640159,0.678571	-0.0304378,-0.0438338	0.00411946,0.00915299	12.8292,5.77572	0.0209236	0.0209376
1	rs728054	137072364	A,A	G,G	0.642147,0.71627	-0.0304278,-0.0451429	0.00412449,0.00948227	12.7919,5.71476	0.0196287	0.019642
1	rs1376607	137074760	G,G	A,A	0.640159,0.678571	-0.0304378,-0.0436889	0.00411946,0.00915299	12.8292,5.74151	0.0194291	0.019443
1	rs3735025	137074844	C,C	T,T	0.640159,0.678571	-0.0303008,-0.0440828	0.00411946,0.00915299	12.7208,5.83474	0.0186825	0.0186964
1	rs17530005	137079284	C,C	G,G	0.640159,0.709325	-0.0303743,-0.0453873	0.00411946,0.00941405	12.779,5.84564	0.0181934	0.0182066
1	rs983708	137070207	T,T	C,C	0.642147,0.710317	-0.0297328,-0.0472685	0.00412449,0.00942357	12.2485,6.27768	0.0181014	0.0181146
1	rs2351138	137071390	T,T	C,C	0.642147,0.709325	-0.0297328,-0.0471205	0.00412449,0.00941405	12.2485,6.25365	0.0174898	0.0175029
1	rs10954579	137047182	G,G	C,C	0.649105,0.685516	-0.0289534,-0.0485482	0.0041428,0.00920651	11.5573,6.87279	0.0172655	0.0172849
1	rs11771579	137062785	A,A	C,C	0.649105,0.678571	-0.0293207,-0.0472158	0.0041428,0.00915299	11.8334,6.60393	0.0172471	0.017264
2	rs12707357	137115601	G,G	A,A	0.464215,0.943452	0.0128944,0.0527805	0.00396447,0.018507	2.94157,2.36195	0.0532207	0.0532207
2	rs56118357	136681298	A,NA	T,NA	0.923459,NA	0.0267813,NA	0.00743677,NA	3.49927,NA	0.0318191	0.0318191
2	rs73160479	136766773	T,NA	C,NA	0.922465,NA	0.0224123,NA	0.00739292,NA	2.61391,NA	0.0289101	0.0289101
2	rs10808292	137103538	T,T	C,C	0.628231,0.234127	-0.0170455,-0.0318753	0.00409113,0.0100948	4.50951,2.79839	0.0151134	0.0151134
2	rs10808291	137103534	G,G	A,A	0.628231,0.234127	-0.0169097,-0.0319235	0.00409113,0.0100948	4.44656,2.8055	0.0140554	0.0140554
2	rs1731976	137103539	A,A	G,G	0.372763,0.765873	0.016992,0.0317721	0.00408891,0.0100948	4.48895,2.78318	0.0140103	0.0140103
2	rs2113581	137102787	A,A	G,G	0.625249,0.236111	-0.0164275,-0.0320458	0.00408453,0.0100654	4.23856,2.83752	0.0133385	0.0133385
2	rs56411254	137105633	C,C	T,T	0.624254,0.233135	-0.0166462,-0.0317216	0.00408236,0.0101097	4.34194,2.76889	0.0133238	0.0133238
2	rs1016832	137104309	C,C	T,T	0.625249,0.233135	-0.016655,-0.031775	0.00408453,0.0101097	4.34194,2.77671	0.0129691	0.0129691
2	rs1647183	137094378	T,NA	C,NA	0.182903,NA	-0.0138578,NA	0.00511437,NA	2.17155,NA	0.0127447	0.0127447
2	rs2113580	137102686	A,A	C,C	0.625249,0.236111	-0.0164275,-0.0318303	0.00408453,0.0100654	4.23856,2.8055	0.0125845	0.0125845
2	rs1559542	137103166	T,T	G,G	0.625249,0.236111	-0.0163399,-0.0319839	0.00408453,0.0100654	4.19912,2.82831	0.0124323	0.0124323
2	rs1647193	137107129	G,G	A,A	0.377734,0.766865	0.0165381,0.0314588	0.00407811,0.0101097	4.30049,2.7305	0.0119234	0.0119234
2	rs1731968	137100832	G,G	A,A	0.374751,0.763889	0.0165218,0.0315272	0.00408453,0.0100654	4.28124,2.76076	0.0114914	0.0114914
2	rs73160493	136798141	G,NA	A,NA	0.934394,NA	0.0231557,NA	0.00798549,NA	2.42772,NA	0.0112961	0.0112961
2	rs1559541	137103157	G,G	A,A	0.375746,0.763889	0.0162403,0.0318316	0.00408236,0.0100654	4.15831,2.80569	0.0110664	0.0110664
2	rs1559540	137103111	T,T	C,C	0.375746,0.763889	0.0162826,0.0317283	0.00408236,0.0100654	4.17726,2.7904	0.0110423	0.0110423
2	rs10954581	137108591	C,C	A,A	0.62326,0.233135	-0.0164583,-0.0312558	0.00408022,0.0101097	4.26032,2.70105	0.0109668	0.0109668
2	rs12539348	137108792	C,C	T,T	0.624254,0.233135	-0.0164669,-0.0312558	0.00408236,0.0101097	4.26032,2.70105	0.0105429	0.0105429
2	rs10274468	137109203	C,C	T,T	0.624254,0.233135	-0.0164669,-0.0311538	0.00408236,0.0101097	4.26032,2.68631	0.0102687	0.0102687
2	rs10258843	137109305	G,G	C,C	0.624254,0.233135	-0.0164669,-0.0310519	0.00408236,0.0101097	4.26032,2.67162	0.0100026	0.0100026
2	rs10229608	137109519	G,G	A,A	0.624254,0.233135	-0.0164669,-0.0309984	0.00408236,0.0101097	4.26032,2.66394	0.00986635	0.00986635
2	rs117772287	136679671	G,NA	C,NA	0.956262,NA	0.0355119,NA	0.00966771,NA	3.62073,NA	0.00929911	0.00929911
2	rs918892	137116285	T,T	C,C	0.622266,0.234127	-0.0160869,-0.0301307	0.00407811,0.0100948	4.09745,2.54699	0.00757961	0.00757961
2	rs6943070	137116476	G,G	A,A	0.622266,0.234127	-0.0160869,-0.0299206	0.00407811,0.0100948	4.09745,2.51754	0.007191	0.007191
2	rs28493510	137116689	T,T	A,A	0.622266,0.234127	-0.0160388,-0.0298717	0.00407811,0.0100948	4.0761,2.51071	0.00689871	0.00689871
2	rs12707359	137132243	C,C	T,T	0.480119,0.943452	0.00906658,0.0491797	0.00395743,0.018507	1.65833,2.10372	0.00659281	0.00659281
2	rs6968489	137117399	A,A	T,T	0.622266,0.234127	-0.0159513,-0.0296616	0.00407811,0.0100948	4.03742,2.48145	0.0062105	0.0062105
2	rs1918838	137131433	C,C	T,T	0.480119,0.945437	0.00906658,0.049702	0.00395743,0.0188207	1.65833,2.08246	0.00611363	0.00611363
2	rs28637057	137116989	A,A	G,G	0.622266,0.234127	-0.0158594,-0.0297154	0.00407811,0.0100948	3.99701,2.48892	0.0059561	0.0059561
2	rs77063876	136924846	T,NA	C,NA	0.977137,NA	0.0400359,NA	0.0132281,NA	2.60672,NA	0.00586073	0.00586073
2	rs6948529	137117502	T,T	C,C	0.622266,0.234127	-0.0158157,-0.0297154	0.00407811,0.0100948	3.97783,2.48892	0.00580277	0.00580277
2	rs1731907	137116963	T,T	C,C	0.621272,0.234127	-0.0160305,-0.0292524	0.00407601,0.0100948	4.0761,2.425	0.00580234	0.00580234
2	rs1618183	137118690	C,C	A,A	0.619284,0.233135	-0.0159269,-0.0292401	0.00407187,0.0101097	4.03742,2.4174	0.00524093	0.00524093
2	rs2011937	137118726	G,G	A,A	0.621272,0.233135	-0.015895,-0.0293969	0.00407601,0.0101097	4.01623,2.43889	0.00521097	0.00521097
2	rs6946790	137305282	T,NA	C,NA	0.973161,NA	0.0449768,NA	0.0122339,NA	3.6261,NA	0.00504844	0.00504844
2	rs4728413	137119101	G,G	A,A	0.621272,0.233135	-0.0158513,-0.029343	0.00407601,0.0101097	3.99701,2.43149	0.00501042	0.00501042
2	rs10234672	137118980	C,C	T,T	0.621272,0.233135	-0.0158075,-0.0293969	0.00407601,0.0101097	3.97783,2.43889	0.00494398	0.00494398
2	rs77912591	136928959	A,NA	G,NA	0.977137,NA	0.0391152,NA	0.0132281,NA	2.5077,NA	0.00478335	0.00478335
2	rs4728414	137119369	C,C	T,T	0.621272,0.233135	-0.0157594,-0.029343	0.00407601,0.0101097	3.9568,2.43149	0.00474238	0.00474238
2	rs4728415	137119433	G,G	A,A	0.621272,0.233135	-0.015895,-0.0289803	0.00407601,0.0101097	4.01623,2.38201	0.00472009	0.00472009
2	rs71541363	137335270	T,NA	G,NA	0.967197,NA	0.0202846,NA	0.0111,NA	1.16983,NA	0.00468724	0.00468724
2	rs4728416	137119443	A,A	G,G	0.621272,0.233135	-0.0158513,-0.0289313	0.00407601,0.0101097	3.99701,2.37536	0.00454459	0.00454459
2	rs80078783	136930605	G,NA	A,NA	0.977137,NA	0.0387238,NA	0.0132281,NA	2.46621,NA	0.00439398	0.00439398
2	rs6960130	137119803	C,C	G,G	0.622266,0.233135	-0.0157238,-0.0290833	0.00407811,0.0101097	3.93772,2.396	0.00411826	0.00411826
2	rs1528103	137120111	G,G	A,A	0.622266,0.234127	-0.0157675,-0.0288886	0.00407811,0.0100948	3.9568,2.37536	0.00404868	0.00404868
2	rs1528102	137120206	T,T	C,C	0.622266,0.234127	-0.01568,-0.0288886	0.00407811,0.0100948	3.91869,2.37536	0.00384567	0.00384567
2	rs1731910	137120448	C,C	T,T	0.620278,0.234127	-0.0157077,-0.0285752	0.00407393,0.0100948	3.93772,2.33302	0.0037182	0.0037182
2	rs73160485	136777777	A,NA	G,NA	0.93837,NA	0.0208088,NA	0.00822159,NA	1.94409,NA	0.00344791	0.00344791
2	rs2161860	136757642	A,A	G,G	0.921471,0.909722	0.0215358,-0.00895091	0.00734995,0.0149162	2.46994,0.26086	0.00337815	0.00337815
2	rs17498745	136653994	A,A	C,C	0.657058,0.969246	0.0106778,0.0274406	0.00416512,0.0247591	1.9847,0.572301	0.00335431	0.00335431
2	rs67526215	136778107	A,A	C,C	0.920477,0.902778	0.0207597,-0.0102021	0.0073078,0.0144288	2.34673,0.31919	0.00303918	0.00303918
2	rs151331733	136791143	T,NA	G,NA	0.980119,NA	-0.0511372,NA	0.0141639,NA	3.51464,NA	0.00295775	0.00295775
2	rs1647184	137094379	G,NA	A,NA	0.17495,NA	-0.012068,NA	0.00520406,NA	1.69044,NA	0.00289531	0.00289531
2	rs67888910	136780567	T,T	C,C	0.920477,0.902778	0.0204824,-0.0112146	0.0073078,0.0144288	2.29534,0.359498	0.00281689	0.00281689
2	rs73160470	136749663	T,T	C,C	0.921471,0.909722	0.0212942,-0.00600398	0.00734995,0.0149162	2.42421,0.16285	0.00276809	0.00276809
2	rs997488	137127034	G,G	T,T	0.621272,0.236111	-0.0159431,-0.0265706	0.00407601,0.0100654	4.03742,2.08116	0.00273455	0.00273455
2	rs73449127	136751712	T,T	C,C	0.921471,0.90873	0.0212942,-0.00497752	0.00734995,0.014843	2.42421,0.132317	0.00272024	0.00272024
2	rs3823549	137292322	NA,C	NA,T	NA,0.921627	NA,0.0470757	NA,0.0159053	NA,2.5116	0.00257579	0.00257579
2	rs11977730	136744954	C,C	T,T	0.921471,0.907738	0.0211069,-0.00486423	0.00734995,0.0147711	2.38906,0.129641	0.00252036	0.00252036
2	rs10253968	137104553	C,C	T,T	0.654076,0.234127	-0.0164889,-0.0275183	0.00415657,0.0100948	4.13786,2.19307	0.00244989	0.00244989
2	rs2030968	137129484	G,G	A,A	0.62326,0.236111	-0.0160952,-0.026026	0.00408022,0.0100654	4.09745,2.01241	0.00244748	0.00244748
2	rs144489029	136791653	T,NA	C,NA	0.981113,NA	-0.0483421,NA	0.0145245,NA	3.05861,NA	0.00241489	0.00241489
2	rs1731913	137124915	C,C	T,T	0.620278,0.232143	-0.0154365,-0.0274977	0.00407393,0.0101248	3.82046,2.1798	0.00234303	0.00234303
2	rs62487063	136677381	G,G	C,C	0.642147,0.967262	0.00950569,0.0184576	0.00412449,0.0240217	1.674,0.354316	0.00233529	0.00233529
2	rs322249	136961607	C,NA	G,NA	0.176938,NA	-0.0143573,NA	0.00518099,NA	2.2529,NA	0.00227874	0.00227874
2	rs62485252	136619284	T,T	G,G	0.637177,0.977182	0.0106454,0.0268541	0.00411209,0.0286274	2.01634,0.458154	0.0021892	0.0021892
2	rs111977588	136788885	C,C	G,G	0.919483,0.902778	0.0198542,-0.0105093	0.00726648,0.0144288	2.20139,0.331245	0.00214316	0.00214316
2	rs73449145	136783116	G,G	A,A	0.919483,0.901786	0.0195635,-0.0110001	0.00726648,0.0143636	2.14897,0.352833	0.00210364	0.00210364
2	rs1378648	136762819	T,T	C,C	0.921471,0.910714	0.0203536,-0.0103381	0.00734995,0.0149907	2.25033,0.309428	0.00210274	0.00210274
2	rs151221682	136736058	T,NA	G,NA	0.978131,NA	-0.0449594,NA	0.0135185,NA	3.05466,NA	0.00204104	0.00204104
2	rs145537384	137566081	NA,T	NA,C	NA,0.975198	NA,0.0678439	NA,0.0274863	NA,1.86721	0.00203606	0.00203606
2	rs1364406	136608268	C,C	G,G	0.634195,0.977182	0.0108557,0.0252449	0.00410491,0.0286274	2.08726,0.422669	0.00198711	0.00198711
2	rs73449156	136788526	T,T	G,G	0.920477,0.902778	0.0196902,-0.0106816	0.0073078,0.0144288	2.15173,0.338074	0.00195173	0.00195173
2	rs62485257	136638373	G,G	A,A	0.62326,0.977182	0.00954824,0.0184524	0.00408022,0.0286274	1.71495,0.284662	0.00193226	0.00193226
2	rs7789847	136613084	C,C	T,T	0.632207,0.977182	0.01075,0.0252956	0.00410023,0.0286274	2.05816,0.423771	0.00190688	0.00190688
2	rs62485258	136645896	G,G	A,A	0.627237,0.974206	0.00934829,0.0200649	0.00408891,0.0269663	1.65288,0.340243	0.00188759	0.00188759
2	rs1035617	137122405	A,A	C,C	0.637177,0.237103	-0.0152586,-0.0265938	0.00411209,0.0100508	3.68465,2.08903	0.00187058	0.00187058
2	rs181922206	137383603	NA,G	NA,A	NA,0.97123	NA,0.0643607	NA,0.0255725	NA,1.92654	0.00179396	0.00179396
2	rs10228240	137121556	T,T	C,C	0.636183,0.237103	-0.0148593,-0.0271614	0.00410967,0.0100508	3.52352,2.16215	0.00178391	0.00178391
2	rs142955400	137499643	NA,C	NA,A	NA,0.97619	NA,0.0655408	NA,0.0280389	NA,1.7119	0.00165688	0.00165688
2	rs11974868	136782678	C,NA	T,NA	0.983101,NA	0.0338915,NA	0.0153396,NA	1.56629,NA	0.00165615	0.00165615
2	rs320682	137038092	C,C	T,T	0.563618,0.580357	0.0172766,0.0420097	0.0039867,0.00866195	4.83349,5.90828	0.00161902	0.00161902
2	rs73158738	136612670	C,C	T,T	0.635189,0.96131	0.0108304,0.00332564	0.00410728,0.0221651	2.07742,0.0551556	0.00161757	0.00161757
2	rs62485239	136612691	G,G	A,A	0.635189,0.96131	0.0108304,0.00332564	0.00410728,0.0221651	2.07742,0.0551556	0.00161757	0.00161757
2	rs321200	137037689	C,C	T,T	0.563618,0.578373	0.0170482,0.0422329	0.0039867,0.00865635	4.72113,5.97178	0.00161475	0.00161475
2	rs161095	137037202	G,G	A,A	0.563618,0.580357	0.0170482,0.0422057	0.0039867,0.00866195	4.72113,5.95794	0.00160943	0.00160943
2	rs10244101	137121760	C,C	T,T	0.636183,0.237103	-0.0147238,-0.0270097	0.00410967,0.0100508	3.46847,2.1425	0.0016064	0.0016064
2	rs67870824	136772465	G,G	T,T	0.920477,0.902778	0.0191572,-0.0113168	0.0073078,0.0144288	2.05774,0.363661	0.00160359	0.00160359
2	rs12532094	136607925	T,T	C,C	0.636183,0.96131	0.0109571,0.00424838	0.00410967,0.0221651	2.1151,0.0716037	0.0015876	0.0015876
2	rs62485241	136613849	T,T	C,C	0.633201,0.96131	0.0110782,0.00435045	0.00410256,0.0221651	2.15945,0.0734544	0.00157353	0.00157353
2	rs12532092	136607898	T,T	C,C	0.636183,0.96131	0.010915,0.00424838	0.00410967,0.0221651	2.10189,0.0716037	0.00153848	0.00153848
2	rs10268638	137121951	A,A	G,G	0.637177,0.237103	-0.0147324,-0.026907	0.00411209,0.0100508	3.46847,2.12923	0.00151823	0.00151823
2	rs142565365	137398384	T,NA	A,NA	0.983101,NA	-0.038114,NA	0.0153396,NA	1.88716,NA	0.00151785	0.00151785
2	rs17412764	136620500	A,A	G,G	0.632207,0.96131	0.010708,0.00518636	0.00410023,0.0221651	2.04513,0.0888453	0.00149486	0.00149486
2	rs62487065	136695253	T,T	C,C	0.638171,0.978175	0.00872412,0.0154026	0.00411452,0.0292559	1.46879,0.222896	0.00147666	0.00147666
2	rs62485242	136613858	G,G	A,A	0.633201,0.96131	0.0109848,0.0045036	0.00410256,0.0221651	2.12983,0.0762428	0.00147231	0.00147231
2	rs182110092	137564884	T,NA	G,NA	0.985089,NA	0.0281114,NA	0.0163138,NA	1.0713,NA	0.00146871	0.00146871
2	rs55895689	136617598	A,A	G,G	0.635189,0.96131	0.0107685,0.00449334	0.00410728,0.0221651	2.05816,0.0760556	0.00145647	0.00145647
2	rs62485236	136610784	A,A	G,G	0.634195,0.96131	0.010809,0.00369244	0.00410491,0.0221651	2.07268,0.0616333	0.0014564	0.0014564
2	rs77924208	137562583	G,NA	A,NA	0.983101,NA	0.0310181,NA	0.0153396,NA	1.36485,NA	0.00144198	0.00144198
2	rs62485254	136620040	C,C	T,T	0.635189,0.96131	0.0107264,0.00550299	0.00410728,0.0221651	2.04513,0.0947854	0.00142321	0.00142321
2	rs12536341	136610434	C,C	T,T	0.634195,0.96131	0.0107623,0.0037944	0.00410491,0.0221651	2.05816,0.0634481	0.00140958	0.00140958
2	rs12536267	136610169	C,C	T,T	0.634195,0.96131	0.0107623,0.0037944	0.00410491,0.0221651	2.05816,0.0634481	0.00140958	0.00140958
2	rs12536315	136610367	C,C	T,T	0.634195,0.96131	0.0107623,0.0037944	0.00410491,0.0221651	2.05816,0.0634481	0.00140958	0.00140958
2	rs12536293	136610249	C,C	T,T	0.634195,0.96131	0.0107623,0.0037944	0.00410491,0.0221651	2.05816,0.0634481	0.00140958	0.00140958
2	rs1364405	136608159	A,A	G,G	0.636183,0.960318	0.0108215,0.00415174	0.00410967,0.0218976	2.07268,0.0707731	0.00140198	0.00140198
2	rs12535403	136954555	T,NA	C,NA	0.976143,NA	0.0324766,NA	0.0129561,NA	1.91407,NA	0.00139844	0.00139844
2	rs11982108	136619567	C,C	T,T	0.635189,0.96131	0.0106797,0.00545195	0.00410728,0.0221651	2.03071,0.0938238	0.0013735	0.0013735
2	rs161094	137037140	G,G	A,A	0.563618,0.577381	0.0170007,0.0415669	0.0039867,0.00865361	4.6979,5.80692	0.0013456	0.0013456
2	rs117800896	137087734	A,NA	G,NA	0.983101,NA	-0.0625232,NA	0.0153396,NA	4.33883,NA	0.00134345	0.00134345
2	rs7357341	136691453	T,T	C,C	0.634195,0.984127	0.00834498,0.0256084	0.00410491,0.0342017	1.37613,0.342934	0.00133285	0.00133285
2	rs17412549	136612817	A,A	G,G	0.632207,0.96131	0.0107966,0.00460573	0.00410023,0.0221651	2.07268,0.07811	0.00132985	0.00132985
2	rs1424543	136632003	C,C	G,G	0.632207,0.979167	0.0100463,0.0209915	0.00410023,0.0299292	1.84533,0.315988	0.00132828	0.00132828
2	rs6963577	136696922	A,A	T,T	0.638171,0.979167	0.00854439,0.0193334	0.00411452,0.0299292	1.42211,0.28542	0.00132735	0.00132735
2	rs12537142	136583569	C,C	A,A	0.654076,0.964286	0.00966732,-0.00183015	0.00415657,0.0230345	1.69833,0.0284121	0.00131751	0.00131751
2	rs62485240	136612708	C,C	T,T	0.632207,0.96131	0.0108118,0.00332564	0.00410023,0.0221651	2.07742,0.0551556	0.00131137	0.00131137
2	rs79937540	137363062	A,NA	T,NA	0.983101,NA	0.0389859,NA	0.0153396,NA	1.95714,NA	0.00130621	0.00130621
2	rs78897276	136706416	T,NA	C,NA	0.966203,NA	0.0275215,NA	0.0109412,NA	1.92483,NA	0.00128631	0.00128631
2	rs7790583	136613557	C,C	T,T	0.633201,0.96131	0.0108028,0.0044015	0.00410256,0.0221651	2.07268,0.0743822	0.00128458	0.00128458
2	rs55828513	136615174	T,T	C,C	0.634195,0.96131	0.010809,0.00410041	0.00410491,0.0221651	2.07268,0.068932	0.00128303	0.00128303
2	rs17497337	136614248	G,G	A,A	0.633201,0.96131	0.0108028,0.00404939	0.00410256,0.0221651	2.07268,0.0680139	0.00127549	0.00127549
2	rs17496997	136609781	G,G	T,T	0.633201,0.96131	0.0107561,0.00384539	0.00410256,0.0221651	2.05816,0.064358	0.00127167	0.00127167
2	rs62485244	136614859	G,G	A,A	0.634195,0.960318	0.010809,0.00155224	0.00410491,0.0218976	2.07268,0.0252635	0.00127115	0.00127115
2	rs62485247	136614990	A,A	G,G	0.634195,0.960318	0.010809,0.00150209	0.00410491,0.0218976	2.07268,0.0244252	0.00126993	0.00126993
2	rs62485246	136614906	G,G	A,A	0.634195,0.960318	0.010809,0.00150209	0.00410491,0.0218976	2.07268,0.0244252	0.00126993	0.00126993
2	rs62485245	136614901	T,T	C,C	0.634195,0.960318	0.010809,0.00150209	0.00410491,0.0218976	2.07268,0.0244252	0.00126993	0.00126993
2	rs17497261	136612588	T,T	C,C	0.632207,0.96131	0.01075,0.00400753	0.00410023,0.0221651	2.05816,0.0672617	0.00126958	0.00126958
2	rs62485237	136612480	G,G	A,A	0.632207,0.96131	0.01075,0.00380308	0.00410023,0.0221651	2.05816,0.063603	0.00126452	0.00126452
2	rs62485238	136612501	G,G	A,A	0.632207,0.96131	0.01075,0.00380308	0.00410023,0.0221651	2.05816,0.063603	0.00126452	0.00126452
2	rs12533847	136611936	C,C	T,T	0.632207,0.96131	0.01075,0.0037944	0.00410023,0.0221651	2.05816,0.0634481	0.0012643	0.0012643
2	rs17497143	136611501	C,C	T,T	0.632207,0.96131	0.01075,0.00374342	0.00410023,0.0221651	2.05816,0.0625399	0.00126306	0.00126306
2	rs17412792	136620868	A,A	G,G	0.636183,0.96131	0.0106859,0.00262725	0.00410967,0.0221651	2.03071,0.0430411	0.00126033	0.00126033
2	rs55816133	136601378	G,G	A,A	0.658052,0.964286	0.0100134,-0.0110778	0.00416802,0.0230345	1.78819,0.200266	0.00125715	0.00125715
2	rs7457321	136584128	A,A	T,T	0.659046,0.965278	0.00997409,-0.00273891	0.00417094,0.0233493	1.77502,0.0425743	0.00125557	0.00125557
2	rs10447878	136615580	C,C	T,T	0.634195,0.96131	0.0107623,0.00449334	0.00410491,0.0221651	2.05816,0.0760556	0.00124992	0.00124992
2	rs4629799	136617291	C,C	T,T	0.634195,0.96131	0.0107623,0.00434054	0.00410491,0.0221651	2.05816,0.0732745	0.001246	0.001246
2	rs17497363	136614455	T,T	C,C	0.633201,0.96131	0.0107561,0.00404939	0.00410256,0.0221651	2.05816,0.0680139	0.00123271	0.00123271
2	rs4341110	136691962	G,G	A,A	0.633201,0.984127	0.00829843,0.0282295	0.00410256,0.0342017	1.36553,0.388112	0.00123239	0.00123239
2	rs17411478	136600957	T,T	C,C	0.659046,0.964286	0.00988141,-0.0123724	0.00417094,0.0230345	1.74883,0.228279	0.00122723	0.00122723
2	rs74760720	137271152	A,NA	G,NA	0.977137,NA	0.0298109,NA	0.0132281,NA	1.61581,NA	0.00121276	0.00121276
2	rs79816686	136728671	C,NA	G,NA	0.965209,NA	0.0273556,NA	0.0107893,NA	1.94959,NA	0.00121222	0.00121222
2	rs12707334	136592285	T,T	C,C	0.656064,0.963294	0.0098192,-0.0100462	0.00416224,0.0227328	1.73711,0.181416	0.00120906	0.00120906
2	rs11976272	136592144	T,T	C,C	0.659046,0.964286	0.00988141,-0.0109927	0.00417094,0.0230345	1.74883,0.198459	0.00120569	0.00120569
2	rs1035609	136685871	C,C	T,T	0.632207,0.984127	0.0080618,0.0329806	0.00410023,0.0342017	1.30735,0.475088	0.00120095	0.00120095
2	rs1364404	136598287	T,T	C,C	0.65507,0.963294	0.00972008,-0.0132261	0.0041594,0.0227328	1.7112,0.251272	0.00119903	0.00119903
2	rs2288146	137128529	C,C	T,T	0.634195,0.236111	-0.0150646,-0.0249869	0.00410491,0.0100654	3.61503,1.88446	0.0011956	0.0011956
2	rs17411561	136601369	C,C	T,T	0.658052,0.964286	0.00992079,-0.0117482	0.00416802,0.0230345	1.7619,0.214646	0.00118562	0.00118562
2	rs35458626	136601135	A,A	G,G	0.659046,0.964286	0.00983971,-0.0111783	0.00417094,0.0230345	1.73711,0.202404	0.00117261	0.00117261
2	rs13246516	136593540	T,T	C,C	0.659046,0.964286	0.00983971,-0.0106826	0.00417094,0.0230345	1.73711,0.191914	0.00116597	0.00116597
2	rs112322339	136943428	C,NA	T,NA	0.986084,NA	0.0411,NA	0.0168779,NA	1.82722,NA	0.00115616	0.00115616
2	rs7811061	136596583	A,A	G,G	0.658052,0.963294	0.00974023,-0.0134326	0.00416802,0.0227328	1.7112,0.256024	0.0011362	0.0011362
2	rs62485248	136615022	A,A	C,C	0.634195,0.96131	0.0106735,0.00283168	0.00410491,0.0221651	2.03071,0.0465575	0.00113533	0.00113533
2	rs12537962	136579008	G,G	A,A	0.653082,0.967262	0.00970693,0.0040034	0.00415377,0.0240217	1.7112,0.0616606	0.00112755	0.00112755
2	rs17495182	136579756	C,C	T,T	0.656064,0.967262	0.00977297,0.00457484	0.00416224,0.0240217	1.72413,0.0711129	0.00111378	0.00111378
2	rs12535371	136584075	C,C	T,T	0.65507,0.964286	0.00962771,-0.00172604	0.0041594,0.0230345	1.6855,0.0267482	0.00111118	0.00111118
2	rs17495548	136586318	C,C	T,T	0.656064,0.963294	0.00990706,-0.00440351	0.00416224,0.0227328	1.7619,0.0724216	0.00110943	0.00110943
2	rs62485228	136582050	A,A	T,T	0.659046,0.965278	0.00979338,-0.00199085	0.00417094,0.0233493	1.72413,0.03056	0.00110771	0.00110771
2	rs17414604	136682188	T,T	C,C	0.638171,0.941468	0.008001,0.0189535	0.00411452,0.0182098	1.28545,0.52586	0.00110351	0.00110351
2	rs17495783	136590436	C,C	T,T	0.659046,0.963294	0.00979338,-0.00952795	0.00417094,0.0227328	1.72413,0.170617	0.00110127	0.00110127
2	rs1424387	136589610	C,C	G,G	0.658052,0.964286	0.00974023,-0.00871084	0.00416802,0.0230345	1.7112,0.151621	0.00110092	0.00110092
2	rs2350781	136597533	G,G	A,A	0.656064,0.963294	0.0098192,-0.0141067	0.00416224,0.0227328	1.73711,0.271726	0.00109744	0.00109744
2	rs10447880	136615743	C,C	T,T	0.633201,0.977182	0.0106674,0.00487839	0.00410256,0.0286274	2.03071,0.0631407	0.00109538	0.00109538
2	rs17496363	136601677	A,A	T,T	0.659046,0.964286	0.00974706,-0.0100705	0.00417094,0.0230345	1.7112,0.179159	0.0010842	0.0010842
2	rs62485243	136614527	T,T	C,C	0.633201,0.960318	0.0106208,0.000100228	0.00410256,0.0218976	2.01634,0.00158895	0.00108003	0.00108003
2	rs62485229	136582150	T,T	C,C	0.659046,0.965278	0.00974706,-0.0016816	0.00417094,0.0233493	1.7112,0.0256788	0.00107416	0.00107416
2	rs12707333	136582599	T,T	C,C	0.659046,0.965278	0.00974706,-0.0017339	0.00417094,0.0233493	1.7112,0.0265008	0.00107372	0.00107372
2	rs17496259	136601343	A,A	G,G	0.658052,0.964286	0.00978652,-0.0114408	0.00416802,0.0230345	1.72413,0.20802	0.00107284	0.00107284
2	rs10488598	136587843	C,C	T,T	0.656064,0.964286	0.0098192,-0.00698322	0.00416224,0.0230345	1.73711,0.118179	0.00104295	0.00104295
2	rs7786241	136792018	G,G	A,A	0.846918,0.679563	-0.0210281,-0.00084482	0.00549107,0.00916045	3.89145,0.0331454	0.00104237	0.00104237
2	rs11981061	136618319	C,C	T,T	0.633201,0.96131	0.0105321,0.000759648	0.00410256,0.0221651	1.98919,0.0120389	0.00102766	0.00102766
2	rs2278071	136583000	C,C	T,T	0.658052,0.963294	0.00964766,-0.00283123	0.00416802,0.0227328	1.6855,0.0453306	0.00102764	0.00102764
2	rs146159043	137339236	NA,A	NA,C	NA,0.973214	NA,0.0616993	NA,0.0264757	NA,1.70368	0.00102193	0.00102193
2	rs7458912	136577920	T,T	A,A	0.653082,0.967262	0.00957318,0.00352963	0.00415377,0.0240217	1.674,0.0539491	0.00101701	0.00101701
2	rs7799307	136597741	G,G	T,T	0.653082,0.963294	0.00961468,-0.0127122	0.00415377,0.0227328	1.6855,0.239559	0.000998759	0.000998759
2	rs12539659	136625500	A,A	T,T	0.633201,0.96131	0.0104388,0.00306519	0.00410256,0.0221651	1.96081,0.0506042	0.000996398	0.000996398
2	rs34777519	136602147	C,C	T,T	0.657058,0.964286	0.00977972,-0.00845357	0.00416512,0.0230345	1.72413,0.146532	0.000990182	0.000990182
2	rs4732271	137523085	T,NA	C,NA	0.965209,NA	0.0287403,NA	0.0107893,NA	2.11199,NA	0.000971987	0.000971987
2	rs17496575	136602629	G,G	A,A	0.657058,0.964286	0.00973346,-0.00927414	0.00416512,0.0230345	1.7112,0.162899	0.000964387	0.000964387
2	rs17496543	136602180	T,T	C,C	0.657058,0.964286	0.00973346,-0.00881336	0.00416512,0.0230345	1.7112,0.15366	0.000960839	0.000960839
2	rs13224113	136603026	C,C	T,T	0.654076,0.964286	0.00953349,-0.00795404	0.00415657,0.0230345	1.66127,0.136759	0.000889161	0.000889161
2	rs117644077	137047741	NA,T	NA,A	NA,0.977182	NA,-0.0435139	NA,0.0286274	NA,0.891069	0.000877067	0.000877067
2	rs113140832	136946781	G,NA	T,NA	0.977137,NA	0.0303021,NA	0.0132281,NA	1.658,NA	0.000870812	0.000870812
2	rs12155075	137131235	C,C	T,T	0.632207,0.34623	-0.014642,-0.0218766	0.00410023,0.0089848	3.44904,1.82687	0.000846487	0.000846487
2	rs322349	136989441	G,G	A,A	0.507952,0.418651	-0.0122706,-0.0306964	0.0039548,0.0086648	2.71725,3.40218	0.000833894	0.000833894
2	rs10447876	136615437	G,G	A,A	0.634195,0.96131	0.010081,0.00713479	0.00410491,0.0221651	1.85214,0.126369	0.000819716	0.000819716
2	rs4732255	137098995	T,T	C,C	0.629225,0.339286	-0.0162349,-0.019146	0.00409337,0.00902845	4.13641,1.46913	0.000818215	0.000818215
2	rs12535816	136937427	C,NA	A,NA	0.977137,NA	0.0298484,NA	0.0132281,NA	1.61901,NA	0.000807179	0.000807179
2	rs12540313	136575075	T,T	C,C	0.661034,0.968254	0.009344,-0.00114489	0.00417686,0.0243817	1.59721,0.0165778	0.000774344	0.000774344
2	rs322241	136957654	A,NA	T,NA	0.141153,NA	-0.0127878,NA	0.00567854,NA	1.61394,NA	0.000773962	0.000773962
2	rs1424548	136709760	T,T	C,C	0.590457,0.988095	0.00708159,0.0337504	0.00402064,0.0394133	1.10687,0.406913	0.000767576	0.000767576
2	rs11971334	136571426	A,A	C,C	0.67495,0.968254	0.0101752,-0.00110476	0.00422113,0.0243817	1.79782,0.0159863	0.000759927	0.000759927
2	rs17506733	136707227	A,A	G,G	0.619284,0.988095	0.00791856,0.0333836	0.00407187,0.0394133	1.28557,0.401224	0.000752719	0.000752719
2	rs7793852	137137056	C,C	G,G	0.489066,0.955357	0.0080449,0.0495402	0.00395525,0.0206987	1.37723,1.77746	0.000749199	0.000749199
2	rs11971309	136712155	T,T	C,C	0.588469,0.985119	0.00712276,0.0346564	0.00401769,0.0353055	1.11774,0.486397	0.000748448	0.000748448
2	rs115977518	136910016	C,NA	T,NA	0.976143,NA	0.0300093,NA	0.0129561,NA	1.68727,NA	0.000744727	0.000744727
2	rs7808104	136908933	G,NA	C,NA	0.976143,NA	0.0300093,NA	0.0129561,NA	1.68727,NA	0.000744727	0.000744727
2	rs62487108	136963344	C,C	A,A	0.880716,0.965278	-0.0195558,0.0513076	0.00610001,0.0233493	2.87078,1.55296	0.000731269	0.000731269
2	rs75137640	136707462	A,NA	G,NA	0.982107,NA	-0.048756,NA	0.014915,NA	2.96675,NA	0.000728036	0.000728036
2	rs11984039	136702044	A,A	T,T	0.617296,0.989087	0.00804408,0.028512	0.00406782,0.0411453	1.31889,0.311283	0.000727952	0.000727952
2	rs76960820	136958119	G,NA	A,NA	0.859841,NA	0.0128575,NA	0.00569534,NA	1.62026,NA	0.000725459	0.000725459
2	rs117959027	136593103	G,NA	T,NA	0.952286,NA	0.0240979,NA	0.00927543,NA	2.02799,NA	0.000724261	0.000724261
2	rs78535983	136942070	A,NA	G,NA	0.978131,NA	0.0317188,NA	0.0135185,NA	1.72217,NA	0.000723239	0.000723239
2	rs12535157	137106947	A,A	C,C	0.649105,0.335317	-0.0167511,-0.0194024	0.0041428,0.00905458	4.27837,1.49313	0.00072049	0.00072049
2	rs322243	136958339	G,NA	A,NA	0.140159,NA	-0.0128678,NA	0.00569534,NA	1.62231,NA	0.000720483	0.000720483
2	rs77844828	137050649	A,NA	T,NA	0.984095,NA	0.045243,NA	0.0158037,NA	2.37684,NA	0.000716471	0.000716471
2	rs1528104	137136419	T,T	C,C	0.500994,0.963294	0.0087282,0.0531756	0.00395431,0.0227328	1.56391,1.71383	0.000715712	0.000715712
2	rs148150946	137421582	NA,A	NA,T	NA,0.933532	NA,0.0445182	NA,0.0171606	NA,2.02316	0.000711659	0.000711659
2	rs62487068	136705967	T,T	C,C	0.620278,0.988095	0.00765086,0.0326246	0.00407393,0.0394133	1.2191,0.389543	0.000710778	0.000710778
2	rs149507741	137402367	A,NA	T,NA	0.980119,NA	0.0347263,NA	0.0141639,NA	1.8472,NA	0.000704521	0.000704521
2	rs111353739	136927840	T,NA	C,NA	0.984095,NA	0.0314593,NA	0.0158037,NA	1.33234,NA	0.000704351	0.000704351
2	rs117904801	137127955	G,NA	A,NA	0.991054,NA	0.0406979,NA	0.0209976,NA	1.27904,NA	0.000697589	0.000697589
2	rs11762896	136709168	T,T	C,C	0.591451,0.988095	0.00685683,0.0349372	0.00402215,0.0394133	1.05435,0.425524	0.000694972	0.000694972
2	rs73158708	136581963	C,C	A,A	0.664016,0.965278	0.00932672,-0.00135636	0.00418592,0.0233493	1.58716,0.0205987	0.000687665	0.000687665
2	rs74326718	136900859	T,NA	C,NA	0.965209,NA	0.0253251,NA	0.0107893,NA	1.72324,NA	0.000687166	0.000687166
2	rs36079840	137440237	C,NA	T,NA	0.982107,NA	-0.025794,NA	0.014915,NA	1.07708,NA	0.000674364	0.000674364
2	rs13244595	136574849	A,A	G,G	0.659046,0.967262	0.00923919,-0.000561902	0.00417094,0.0240217	1.57266,0.00818135	0.00066819	0.00066819
2	rs75581732	136735359	A,A	G,G	0.944334,0.99504	0.020812,-0.149163	0.00862346,0.0608454	1.80124,1.84691	0.000664874	0.000664874
2	rs17507588	136729679	T,T	C,C	0.668986,0.987103	0.00858348,0.0275749	0.00420153,0.0378862	1.3866,0.330949	0.000660319	0.000660319
2	rs12539738	136574630	C,C	G,G	0.659046,0.968254	0.00923919,-0.000363005	0.00417094,0.0243817	1.57266,0.00518978	0.00065812	0.00065812
2	rs1424549	136710122	C,C	G,G	0.586481,0.988095	0.00711765,0.0346951	0.00401481,0.0394133	1.11774,0.421701	0.000655055	0.000655055
2	rs74575637	136944462	C,NA	T,NA	0.977137,NA	0.0284956,NA	0.0132281,NA	1.50548,NA	0.000648163	0.000648163
2	rs11771501	136764915	C,C	T,T	0.87674,0.672619	-0.0213911,-0.00385485	0.00601441,0.00910944	3.42525,0.172521	0.000640451	0.000640451
2	rs76997065	136739889	A,A	G,G	0.87674,0.675595	-0.0210945,-0.00570086	0.00601441,0.00913095	3.34424,0.273761	0.000634046	0.000634046
2	rs142328370	136854106	C,NA	T,NA	0.983101,NA	0.0222711,NA	0.0153396,NA	0.83405,NA	0.000633259	0.000633259
2	rs17534641	137105422	C,C	T,T	0.626243,0.334325	-0.0160726,-0.0192683	0.00408671,0.00906124	4.0761,1.4754	0.000627805	0.000627805
2	rs66783151	136753760	A,A	T,T	0.885686,0.907738	0.0170528,-0.00672307	0.0062137,0.0147711	2.21735,0.187755	0.000615894	0.000615894
2	rs62487067	136703000	A,A	G,G	0.633201,0.989087	0.00897001,0.0173844	0.00410256,0.0411453	1.54086,0.172211	0.000609906	0.000609906
2	rs4728412	137115766	C,C	T,T	0.626243,0.33631	-0.0158929,-0.0185474	0.00408671,0.00904796	3.99701,1.39389	0.000602638	0.000602638
2	rs58701346	137436559	G,NA	T,NA	0.954274,NA	-0.0238511,NA	0.00946506,NA	1.93039,NA	0.000590396	0.000590396
2	rs76825787	137026836	C,NA	T,NA	0.864811,NA	0.0247158,NA	0.0057824,NA	4.71732,NA	0.00059031	0.00059031
2	rs1364493	136565113	T,T	G,G	0.912525,0.891865	-0.0138526,-0.0299568	0.00699802,0.0137648	1.32094,1.52973	0.000578179	0.000578179
2	rs10274056	137108881	C,C	T,T	0.626243,0.335317	-0.0158929,-0.0192014	0.00408671,0.00905458	3.99701,1.46913	0.000573072	0.000573072
2	rs1455859	136746607	G,G	A,A	0.88668,0.907738	0.0171056,-0.00621143	0.00623739,0.0147711	2.21476,0.171269	0.000571189	0.000571189
2	rs10954567	136572157	T,T	A,A	0.661034,0.968254	0.00907353,-0.000204418	0.00417686,0.0243817	1.52534,0.00291495	0.000565504	0.000565504
2	rs138998683	136633930	A,NA	C,NA	0.99006,NA	-0.0449499,NA	0.01993,NA	1.61782,NA	0.000557613	0.000557613
2	rs367940051	137306819	T,NA	A,NA	0.987078,NA	0.0417483,NA	0.0175062,NA	1.76727,NA	0.000554676	0.000554676
2	rs1559543	137103423	G,G	A,A	0.627237,0.33631	-0.0158093,-0.0193404	0.00408891,0.00904796	3.9568,1.4874	0.000546922	0.000546922
2	rs321199	137032717	C,C	T,T	0.580517,0.627976	-0.018347,-0.0516565	0.00400659,0.00884395	5.33093,8.28462	0.000543075	0.000543458
2	rs62487071	136711733	C,C	T,T	0.550696,0.909722	0.0076756,0.00653969	0.00397478,0.0149162	1.27186,0.179749	0.000541256	0.000541256
2	rs2113579	137130232	A,A	G,G	0.630219,0.359127	-0.0143118,-0.0201069	0.00409564,0.00891032	3.32318,1.61917	0.000540263	0.000540263
2	rs320726	137027042	A,A	C,C	0.565606,0.580357	0.0161824,0.0398038	0.00398879,0.00866195	4.30352,5.36429	0.000539212	0.000539212
2	rs12112313	136968812	C,NA	G,NA	0.957256,NA	0.0263372,NA	0.00977441,NA	2.15185,NA	0.000530488	0.000530488
2	rs28367883	137116648	A,A	G,G	0.626243,0.33631	-0.0157131,-0.0182968	0.00408671,0.00904796	3.91869,1.36497	0.0005223	0.0005223
2	rs6960754	136723381	A,A	G,G	0.668986,0.989087	0.00835792,0.0291611	0.00420153,0.0411453	1.33093,0.320128	0.000521675	0.000521675
2	rs10263086	137411107	C,C	G,G	0.939364,0.780754	-0.0220608,-0.0227097	0.00828432,0.0103319	2.11094,1.55366	0.000521206	0.000521206
2	rs320722	137025827	C,C	G,G	0.5666,0.580357	0.016049,0.0395545	0.00398985,0.00866195	4.2396,5.30451	0.000514179	0.000514179
2	rs73165715	137017209	C,NA	T,NA	0.861829,NA	0.0239372,NA	0.00572955,NA	4.53125,NA	0.000512401	0.000512401
2	rs2113578	137130197	T,T	C,C	0.636183,0.358135	-0.0150821,-0.0193742	0.00410967,0.00891575	3.61503,1.5261	0.000507058	0.000507058
2	rs3800639	137413817	A,A	G,G	0.939364,0.779762	-0.0220474,-0.022333	0.00828432,0.0103152	2.10885,1.51738	0.000505487	0.000505487
2	rs10447879	136615624	G,G	A,A	0.626243,0.96131	0.00940071,0.00650799	0.00408671,0.0221651	1.66897,0.114044	0.000505364	0.000505364
2	rs62487075	136729604	C,C	T,T	0.634195,0.987103	0.00874973,0.0244082	0.00410491,0.0378862	1.48089,0.284487	0.000502811	0.000502811
2	rs7779850	137420840	C,C	T,T	0.93837,0.777778	-0.0218625,-0.0215683	0.00822159,0.0102821	2.10604,1.44448	0.000500471	0.000500471
2	rs3778804	137413333	A,A	G,G	0.939364,0.779762	-0.0219255,-0.0225341	0.00828432,0.0103152	2.08992,1.53879	0.000497885	0.000497885
2	rs320720	137024149	T,T	C,C	0.569583,0.590278	0.0158341,0.0386878	0.00399316,0.00869221	4.13491,5.06789	0.000496258	0.000496258
2	rs10262883	137410975	C,C	G,G	0.939364,0.779762	-0.0218631,-0.0226253	0.00828432,0.0103152	2.08025,1.54855	0.000493502	0.000493502
2	rs35736030	136560479	C,C	T,T	0.912525,0.888889	-0.0130023,-0.0304938	0.00699802,0.0136019	1.1995,1.60259	0.000488792	0.000488792
2	rs17169116	137072125	NA,C	NA,T	NA,0.984127	NA,0.0731023	NA,0.0342017	NA,1.48723	0.000487177	0.000487177
2	rs161335	137030345	T,T	C,C	0.580517,0.628968	-0.018347,-0.0510985	0.00400659,0.00884878	5.33093,8.11285	0.00048546	0.000485723
2	rs320719	137023509	A,A	G,G	0.568588,0.590278	0.0158772,0.038487	0.00399204,0.00869221	4.1566,5.02129	0.000484077	0.000484077
2	rs1424545	136778579	T,T	C,C	0.87674,0.689484	-0.0206446,-0.00442399	0.00601441,0.00923845	3.2233,0.19926	0.000480139	0.000480139
2	rs12674354	136794060	G,G	A,A	0.866799,0.691468	-0.0162173,-0.00228912	0.00581871,0.0092548	2.27423,0.0943972	0.00047666	0.00047666
2	rs77079752	137506433	NA,A	NA,G	NA,0.973214	NA,-0.0415111	NA,0.0264757	NA,0.932163	0.000473463	0.000473463
2	rs11771664	137542192	C,NA	A,NA	0.986084,NA	-0.0345462,NA	0.0168779,NA	1.39068,NA	0.000470891	0.000470891
2	rs77369486	136794126	A,A	G,G	0.885686,0.905754	0.0162985,-0.0116882	0.0062137,0.0146307	2.05968,0.372265	0.000470545	0.000470545
2	rs6949081	137117646	A,A	G,G	0.626243,0.33631	-0.0155288,-0.0182438	0.00408671,0.00904796	3.83925,1.35888	0.000466363	0.000466363
2	rs191258638	137253677	A,NA	C,NA	0.942346,NA	0.0106031,NA	0.00848241,NA	0.675108,NA	0.000466337	0.000466337
2	rs10269716	137417793	T,T	C,C	0.939364,0.779762	-0.0218925,-0.0219894	0.00828432,0.0103152	2.0848,1.48113	0.000465667	0.000465667
2	rs10257746	137415173	A,A	G,G	0.939364,0.779762	-0.0217226,-0.022333	0.00828432,0.0103152	2.05858,1.51738	0.000458802	0.000458802
2	rs56410205	137118183	C,C	T,T	0.625249,0.335317	-0.0155205,-0.0182572	0.00408453,0.00905458	3.83925,1.35888	0.00045786	0.00045786
2	rs1559544	137095766	NA,A	NA,C	NA,0.887897	NA,-0.0203904	NA,0.0135492	NA,0.878288	0.00045635	0.00045635
2	rs17169051	136976382	T,NA	G,NA	0.973161,NA	0.028116,NA	0.0122339,NA	1.66656,NA	0.000453923	0.000453923
2	rs7779506	136715254	T,T	C,C	0.580517,0.988095	0.00801502,0.0261381	0.00400659,0.0394133	1.34246,0.294807	0.000452288	0.000452288
2	rs320723	137026136	A,A	T,T	0.5666,0.579365	0.0160964,0.0391897	0.00398985,0.00865913	4.26158,5.22068	0.00045223	0.00045223
2	rs321198	137029838	C,C	T,T	0.437376,0.405754	-0.0161716,-0.0390739	0.00398568,0.0087054	4.30437,5.14425	0.000449896	0.000449896
2	rs10240406	137418008	G,G	A,A	0.939364,0.779762	-0.0217512,-0.0220376	0.00828432,0.0103152	2.06299,1.48619	0.00044871	0.00044871
2	rs6467715	137418944	T,T	G,G	0.939364,0.780754	-0.0217998,-0.0218755	0.00828432,0.0103319	2.07048,1.46552	0.000443311	0.000443311
2	rs3800640	137416971	A,A	C,C	0.939364,0.780754	-0.0216585,-0.0222759	0.00828432,0.0103319	2.04873,1.5075	0.000441642	0.000441642
2	rs117865485	137032473	A,NA	G,NA	0.982107,NA	0.044836,NA	0.014915,NA	2.57737,NA	0.00044081	0.00044081
2	rs3800642	137420389	C,C	A,A	0.939364,0.776786	-0.0216143,-0.0213889	0.00828432,0.0102658	2.04196,1.42941	0.000438053	0.000438053
2	rs10275839	137555101	NA,T	NA,C	NA,0.982143	NA,0.0507323	NA,0.0322783	NA,0.93548	0.000436633	0.000436633
2	rs2278098	136555944	A,A	G,G	0.940358,0.883929	-0.0104964,-0.0295026	0.00834865,0.0133454	0.680558,1.56772	0.000435708	0.000435708
2	rs17500423	136704531	A,A	T,T	0.578529,0.989087	0.0080515,0.0242657	0.00400399,0.0411453	1.35321,0.25543	0.000435431	0.000435431
2	rs7779921	136715396	T,T	G,G	0.580517,0.989087	0.00796869,0.0265093	0.00400659,0.0411453	1.33056,0.284506	0.000434518	0.000434518
2	rs7803175	137415333	A,A	G,G	0.939364,0.779762	-0.0215382,-0.0222325	0.00828432,0.0103152	2.03031,1.50673	0.000429969	0.000429969
2	rs10954569	136716653	C,C	T,T	0.55169,0.907738	0.00726377,0.00622412	0.0039756,0.0147711	1.1695,0.171673	0.00042657	0.00042657
2	rs180721040	137553859	NA,A	NA,T	NA,0.980159	NA,0.0566444	NA,0.0306528	NA,1.18969	0.000424649	0.000424649
2	rs118123572	137074132	C,NA	G,NA	0.979125,NA	0.0360466,NA	0.0138296,NA	2.03869,NA	0.000422952	0.000422952
2	rs12540615	136718553	G,G	A,A	0.579523,0.989087	0.00796608,0.0282729	0.00400528,0.0411453	1.33056,0.308044	0.000422496	0.000422496
2	rs145541568	136774626	G,NA	A,NA	0.988072,NA	0.0341312,NA	0.0182119,NA	1.21529,NA	0.000418782	0.000418782
2	rs2030969	137129694	T,T	C,C	0.642147,0.355159	-0.0145048,-0.0198392	0.00412449,0.00893234	3.35965,1.57926	0.000416243	0.000416243
2	rs7788394	136988001	T,NA	C,NA	0.973161,NA	0.0284757,NA	0.0122339,NA	1.70043,NA	0.000413861	0.000413861
2	rs76182023	137518545	T,NA	C,NA	0.952286,NA	-0.0157925,NA	0.00927543,NA	1.05237,NA	0.000412064	0.000412064
2	rs320725	137026637	C,C	A,A	0.565606,0.578373	0.0161396,0.0388309	0.00398879,0.00865635	4.28363,5.13888	0.000408452	0.000408452
2	rs6966683	137284138	T,NA	C,NA	0.961233,NA	-0.0168756,NA	0.0102422,NA	1.00251,NA	0.000407447	0.000407447
2	rs320684	137040466	G,G	A,A	0.538767,0.615079	0.0196008,0.044024	0.00396624,0.0087852	6.11149,6.26677	0.0004052	0.000405205
2	rs7779999	136715660	G,G	A,A	0.580517,0.989087	0.00787603,0.0247694	0.00400659,0.0411453	1.30693,0.261874	0.000404561	0.000404561
2	rs62487072	136714701	A,A	G,G	0.581511,0.989087	0.00792498,0.0268487	0.00400792,0.0411453	1.31872,0.28899	0.000394965	0.000394965
2	rs113140050	137097991	NA,A	NA,G	NA,0.888889	NA,-0.0191304	NA,0.0136019	NA,0.796991	0.000394938	0.000394938
2	rs55761735	136694591	T,NA	C,NA	0.986084,NA	0.0310198,NA	0.0168779,NA	1.17995,NA	0.000394643	0.000394643
2	rs320721	137025020	C,C	T,T	0.569583,0.59127	0.0158817,0.0385991	0.00399316,0.00869545	4.1566,5.04393	0.000394329	0.000394329
2	rs1345934	136772275	G,G	A,A	0.738569,0.445437	-0.0117422,0.00738836	0.00449951,0.00860072	2.04271,0.408581	0.000391928	0.000391928
2	rs57402658	137554098	NA,A	NA,G	NA,0.982143	NA,0.0486369	NA,0.0322783	NA,0.879879	0.000390259	0.000390259
2	rs77997292	136926447	C,NA	T,NA	0.975149,NA	0.0247805,NA	0.0127009,NA	1.29204,NA	0.000390126	0.000390126
2	rs2030970	137129833	G,G	A,A	0.642147,0.355159	-0.0142325,-0.0201731	0.00412449,0.00893234	3.25255,1.62127	0.000389852	0.000389852
2	rs12154638	136892170	T,NA	C,NA	0.955268,NA	0.0262549,NA	0.00956466,NA	2.21815,NA	0.000389781	0.000389781
2	rs115018775	136784738	T,NA	C,NA	0.979125,NA	0.0213724,NA	0.0138296,NA	0.912763,NA	0.000388005	0.000388005
2	rs7807025	137017876	C,C	T,T	0.567594,0.554563	0.0158253,0.0364775	0.00399094,0.00860072	4.13491,4.65305	0.000386625	0.000386625
2	rs3778802	137403232	T,T	C,C	0.946322,0.750992	-0.0257478,-0.0223021	0.00877248,0.00988505	2.47694,1.61868	0.000386616	0.000386616
2	rs17499892	136692467	C,C	A,A	0.593439,0.984127	0.0076443,0.0300307	0.00402521,0.0342017	1.23995,0.420309	0.000386306	0.000386306
2	rs17169053	136978885	A,NA	T,NA	0.972167,NA	0.0276122,NA	0.0120196,NA	1.66548,NA	0.00038458	0.00038458
2	rs111253664	137111269	NA,A	NA,T	NA,0.897817	NA,-0.0188622	NA,0.014113	NA,0.741405	0.000381646	0.000381646
2	rs17168771	136544407	A,A	G,G	0.930418,0.884921	-0.00652849,-0.0310436	0.00777053,0.0133953	0.397053,1.68874	0.000380189	0.000380189
2	rs3735028	136558158	C,C	T,T	0.940358,0.882937	-0.00898936,-0.0294866	0.00834865,0.0132962	0.550375,1.57548	0.000380052	0.000380052
2	rs13235468	136605823	C,C	T,T	0.645129,0.962302	0.00875795,-0.00290931	0.0041322,0.0224433	1.46784,0.0472756	0.000379744	0.000379744
2	rs17168768	136540914	C,C	T,T	0.929423,0.883929	-0.00694495,-0.0307213	0.00771974,0.0133454	0.433781,1.67092	0.000377831	0.000377831
2	rs143505956	136927747	A,NA	G,NA	0.975149,NA	0.0245383,NA	0.0127009,NA	1.27281,NA	0.000376731	0.000376731
2	rs17169160	137107651	NA,C	NA,T	NA,0.897817	NA,-0.0187373	NA,0.014113	NA,0.734497	0.00037601	0.00037601
2	rs62487070	136711626	C,C	T,T	0.628231,0.989087	0.00863653,0.0188175	0.00409113,0.0411453	1.45881,0.188811	0.000374676	0.000374676
2	rs35850868	136605957	A,A	G,G	0.647117,0.96131	0.00876909,-0.00271795	0.00413745,0.0221651	1.46784,0.0445983	0.000371539	0.000371539
2	rs67715298	137044765	T,T	A,A	0.880716,0.907738	0.0223228,0.0397438	0.00610001,0.0147711	3.59734,2.14684	0.00037148	0.00037148
2	rs1835536	136977203	G,NA	A,NA	0.973161,NA	0.0267433,NA	0.0122339,NA	1.54037,NA	0.000368186	0.000368186
2	rs78711228	137433161	C,NA	T,NA	0.969185,NA	-0.0264111,NA	0.0114407,NA	1.67838,NA	0.00036674	0.00036674
2	rs73460689	137405634	T,T	C,C	0.947316,0.776786	-0.024145,-0.0240849	0.0088502,0.0102658	2.19598,1.72195	0.000362555	0.000362555
2	rs113700601	137115324	NA,C	NA,T	NA,0.897817	NA,-0.01834	NA,0.014113	NA,0.712718	0.000358815	0.000358815
2	rs141618799	137540133	C,NA	T,NA	0.986084,NA	0.0359663,NA	0.0168779,NA	1.48029,NA	0.000357312	0.000357312
2	rs114601314	136886128	T,NA	C,NA	0.988072,NA	0.0326063,NA	0.0182119,NA	1.13435,NA	0.000357299	0.000357299
2	rs62487074	136727852	C,C	T,T	0.630219,0.987103	0.00850517,0.0286048	0.00409564,0.0378862	1.42211,0.346559	0.000356378	0.000356378
2	rs34084423	136720590	G,G	T,T	0.577535,0.989087	0.00814155,0.0324093	0.00400272,0.0411453	1.37726,0.36564	0.000356106	0.000356106
2	rs73459162	137116755	NA,C	NA,G	NA,0.897817	NA,-0.0182598	NA,0.014113	NA,0.708351	0.000355471	0.000355471
2	rs150442179	136756539	NA,A	NA,C	NA,0.97619	NA,0.0392718	NA,0.0280389	NA,0.792291	0.000353526	0.000353526
2	rs11982015	136716335	C,C	A,A	0.550696,0.986111	0.00703488,0.0215019	0.00397478,0.0365264	1.11494,0.25486	0.000353197	0.000353197
2	rs145485777	137522834	T,NA	C,NA	0.950298,NA	-0.0141646,NA	0.00909753,NA	0.922716,NA	0.000352008	0.000352008
2	rs74731312	137304041	G,NA	T,NA	0.988072,NA	0.0302542,NA	0.0182119,NA	1.01473,NA	0.00035158	0.00035158
2	rs12670144	137095607	T,T	A,A	0.652087,0.353175	-0.0156652,-0.0181276	0.00415099,0.00894365	3.79386,1.36982	0.000350263	0.000350263
2	rs11971236	136719190	G,G	A,A	0.578529,0.987103	0.00777834,0.0236973	0.00400399,0.0378862	1.28351,0.274373	0.000349717	0.000349717
2	rs79087765	137366590	T,NA	C,NA	0.982107,NA	0.0360992,NA	0.014915,NA	1.80949,NA	0.000348101	0.000348101
2	rs79005601	136621678	G,NA	A,NA	0.965209,NA	-0.01607,NA	0.0107893,NA	0.865271,NA	0.000345563	0.000345563
2	rs320716	137021740	T,T	A,A	0.568588,0.592262	0.0158297,0.0379137	0.00399204,0.00869873	4.13491,4.88294	0.000335799	0.000335799
2	rs17169061	136984846	A,NA	G,NA	0.972167,NA	0.0265588,NA	0.0120196,NA	1.56654,NA	0.000328719	0.000328719
2	rs161093	137021661	A,A	T,T	0.568588,0.592262	0.0158297,0.0378107	0.00399204,0.00869873	4.13491,4.85948	0.000326528	0.000326528
2	rs28557384	137550565	NA,G	NA,T	NA,0.979167	NA,0.0401692	NA,0.0299292	NA,0.745813	0.000326396	0.000326396
2	rs73729085	137561861	NA,G	NA,A	NA,0.982143	NA,0.0451238	NA,0.0322783	NA,0.790151	0.00032628	0.00032628
2	rs10229720	137558401	NA,T	NA,C	NA,0.982143	NA,0.0451051	NA,0.0322783	NA,0.789686	0.00032598	0.00032598
2	rs184086334	136767898	NA,T	NA,C	NA,0.991071	NA,-0.0754831	NA,0.0454422	NA,1.01458	0.000325654	0.000325654
2	rs11980106	137128086	C,C	A,A	0.625249,0.337302	-0.0152924,-0.017334	0.00408453,0.0090414	3.74202,1.25794	0.000324909	0.000324909
2	rs6978427	136721385	A,A	G,G	0.580517,0.989087	0.00746856,0.0242145	0.00400659,0.0411453	1.20543,0.254778	0.000324533	0.000324533
2	rs320683	137039328	T,T	C,C	0.543738,0.661706	0.0177046,0.0418829	0.00396952,0.0090349	5.08668,5.44883	0.000323912	0.000323912
2	rs28602983	137130766	A,A	C,C	0.624254,0.350198	-0.0127026,-0.0204523	0.00408236,0.00896099	2.73028,1.64845	0.000321322	0.000321322
2	rs76416374	137529713	C,NA	T,NA	0.958251,NA	-0.0231863,NA	0.00988495,NA	1.72135,NA	0.000321173	0.000321173
2	rs11977491	137183507	A,NA	C,NA	0.956262,NA	0.0223785,NA	0.00966771,NA	1.68559,NA	0.000320264	0.000320264
2	rs320715	137021485	A,A	G,G	0.568588,0.592262	0.0157395,0.0378107	0.00399204,0.00869873	4.09386,4.85948	0.000319618	0.000319618
2	rs6972144	137558569	NA,G	NA,A	NA,0.982143	NA,0.0446727	NA,0.0322783	NA,0.778944	0.00031913	0.00031913
2	rs118092013	136900867	T,NA	G,NA	0.976143,NA	0.0243636,NA	0.0129561,NA	1.22153,NA	0.000319072	0.000319072
2	rs17169059	136984520	A,NA	G,NA	0.972167,NA	0.0262748,NA	0.0120196,NA	1.54037,NA	0.000315506	0.000315506
2	rs17169125	137079729	NA,G	NA,A	NA,0.931548	NA,-0.0203685	NA,0.016928	NA,0.640386	0.000315409	0.000315409
2	rs55868765	137567086	NA,T	NA,C	NA,0.982143	NA,0.0443327	NA,0.0322783	NA,0.770545	0.000313885	0.000313885
2	rs113172336	137120558	NA,T	NA,C	NA,0.89881	NA,-0.0174893	NA,0.0141743	NA,0.663044	0.000313448	0.000313448
2	rs28507322	137020675	C,C	T,T	0.570577,0.62996	-0.0175303,-0.0495344	0.00399429,0.00885365	4.94325,7.65585	0.000313398	0.000313442
2	rs28687532	137130450	C,C	A,A	0.610338,0.331349	-0.0137568,-0.0200786	0.00405425,0.00908156	3.16062,1.56797	0.000312989	0.000312989
2	rs17506977	136712733	G,G	A,A	0.548708,0.909722	0.0068976,0.0084999	0.0039732,0.0149162	1.08324,0.245053	0.000310281	0.000310281
2	rs76244705	137063161	NA,T	NA,C	NA,0.880952	NA,-0.0101447	NA,0.0131998	NA,0.354423	0.000307857	0.000307857
2	rs10229562	137558103	NA,C	NA,G	NA,0.982143	NA,0.0438689	NA,0.0322783	NA,0.759153	0.000306921	0.000306921
2	rs7780181	136706535	G,G	T,T	0.512922,0.887897	0.00731131,0.00898426	0.00395562,0.0135492	1.19008,0.294756	0.000304661	0.000304661
2	rs1424553	136539104	T,T	C,C	0.930418,0.885913	-0.00516699,-0.030644	0.00777053,0.0134459	0.295777,1.64467	0.000304588	0.000304588
2	rs61633898	137110541	NA,G	NA,A	NA,0.897817	NA,-0.0168414	NA,0.014113	NA,0.633124	0.000302825	0.000302825
2	rs28678824	137130697	C,C	T,T	0.624254,0.349206	-0.01261,-0.0203723	0.00408236,0.00896686	2.697,1.63659	0.000302427	0.000302427
2	rs28421417	137552259	NA,T	NA,C	NA,0.980159	NA,0.0411362	NA,0.0306528	NA,0.745708	0.000301068	0.000301068
2	rs117359321	136861200	T,NA	C,NA	0.977137,NA	0.0231159,NA	0.0132281,NA	1.09392,NA	0.000300597	0.000300597
2	rs111450940	137141210	C,NA	T,NA	0.956262,NA	0.0205178,NA	0.00966771,NA	1.47093,NA	0.000300554	0.000300554
2	rs73729083	137559799	NA,C	NA,T	NA,0.982143	NA,0.0433724	NA,0.0322783	NA,0.747038	0.000299703	0.000299703
2	rs10223970	137552953	NA,C	NA,T	NA,0.980159	NA,0.0410012	NA,0.0306528	NA,0.742258	0.000299033	0.000299033
2	rs79192917	136569284	C,NA	T,NA	0.872763,NA	0.0128016,NA	0.00593314,NA	1.50926,NA	0.000298866	0.000298866
2	rs57957290	137406740	A,A	G,G	0.947316,0.776786	-0.0233954,-0.0238405	0.0088502,0.0102658	2.08588,1.69432	0.000298186	0.000298186
2	rs142565901	137110984	NA,A	NA,C	NA,0.897817	NA,-0.0166878	NA,0.014113	NA,0.625196	0.00029779	0.00029779
2	rs8191992	136701308	A,A	T,T	0.430417,0.892857	0.00885607,0.0115243	0.00399316,0.0138207	1.57565,0.393221	0.000294748	0.000294748
2	rs115308313	136880668	A,NA	T,NA	0.976143,NA	0.0237507,NA	0.0129561,NA	1.17536,NA	0.000294309	0.000294309
2	rs111747198	137110729	NA,C	NA,T	NA,0.897817	NA,-0.0165353	NA,0.014113	NA,0.617362	0.000292905	0.000292905
2	rs6956306	136890899	C,NA	T,NA	0.976143,NA	0.0237097,NA	0.0129561,NA	1.1723,NA	0.000292743	0.000292743
2	rs2351139	137095230	T,T	G,G	0.645129,0.355159	-0.0147783,-0.0181502	0.0041322,0.00893234	3.45794,1.37513	0.000292511	0.000292511
2	rs55953418	137409707	A,A	G,G	0.946322,0.781746	-0.0235722,-0.0232836	0.00877248,0.0103488	2.14216,1.61162	0.000291283	0.000291283
2	rs6965180	136882803	T,NA	C,NA	0.976143,NA	0.023623,NA	0.0129561,NA	1.16585,NA	0.000289475	0.000289475
2	rs116924286	136601752	A,NA	G,NA	0.966203,NA	-0.0142669,NA	0.0109412,NA	0.716144,NA	0.000287643	0.000287643
2	rs199750214	137110616	NA,G	NA,A	NA,0.897817	NA,-0.0163471	NA,0.014113	NA,0.607756	0.000287034	0.000287034
2	rs78749287	136731280	C,C	A,A	0.965209,0.895833	-0.0314322,-0.00214936	0.0107893,0.0139934	2.44653,0.0565417	0.000286871	0.000286871
2	rs73459152	137115522	NA,C	NA,G	NA,0.897817	NA,-0.0163282	NA,0.014113	NA,0.606795	0.000286454	0.000286454
2	rs57979055	137560320	NA,A	NA,G	NA,0.982143	NA,0.0423533	NA,0.0322783	NA,0.722446	0.000285623	0.000285623
2	rs7805150	137102557	A,NA	G,NA	0.966203,NA	0.0246078,NA	0.0109412,NA	1.61072,NA	0.000285336	0.000285336
2	rs76157190	136576450	G,NA	A,NA	0.966203,NA	-0.0142077,NA	0.0109412,NA	0.711981,NA	0.000285058	0.000285058
2	rs10241560	137557711	NA,C	NA,T	NA,0.982143	NA,0.042098	NA,0.0322783	NA,0.716342	0.000282244	0.000282244
2	rs57288316	137115061	NA,G	NA,A	NA,0.897817	NA,-0.0161712	NA,0.014113	NA,0.598837	0.000281699	0.000281699
2	rs57992794	137116953	NA,A	NA,C	NA,0.897817	NA,-0.0161027	NA,0.014113	NA,0.595378	0.000279659	0.000279659
2	rs73729087	137562668	NA,C	NA,T	NA,0.982143	NA,0.0418657	NA,0.0322783	NA,0.710805	0.000279217	0.000279217
2	rs117599115	136885264	T,NA	C,NA	0.976143,NA	0.023322,NA	0.0129561,NA	1.14358,NA	0.000278504	0.000278504
2	rs117806312	136883250	A,NA	C,NA	0.976143,NA	0.023322,NA	0.0129561,NA	1.14358,NA	0.000278504	0.000278504
2	rs117997020	137442026	NA,T	NA,C	NA,0.928571	NA,-0.0346415	NA,0.0165981	NA,1.43319	0.00027698	0.00027698
2	rs56941479	137116884	NA,A	NA,G	NA,0.897817	NA,-0.0159962	NA,0.014113	NA,0.590012	0.000276526	0.000276526
2	rs145923250	137046983	A,NA	G,NA	0.991054,NA	-0.0259741,NA	0.0209976,NA	0.665377,NA	0.000274807	0.000274807
2	rs3735018	137562744	NA,C	NA,G	NA,0.982143	NA,0.0415195	NA,0.0322783	NA,0.702593	0.000274795	0.000274795
2	rs3800643	137420649	T,T	C,C	0.946322,0.777778	-0.0233607,-0.0223092	0.00877248,0.0102821	2.11094,1.52246	0.000274355	0.000274355
2	rs322329	137018456	G,G	C,C	0.431412,0.420635	-0.015599,-0.0375377	0.00399204,0.00865913	4.03038,4.83644	0.000274267	0.000274267
2	rs57201647	137118947	NA,G	NA,T	NA,0.897817	NA,-0.0159057	NA,0.014113	NA,0.585471	0.000273906	0.000273906
2	rs182519554	136916460	C,NA	T,NA	0.991054,NA	-0.0345141,NA	0.0209976,NA	0.998983,NA	0.000273725	0.000273725
2	rs17169137	137091094	NA,C	NA,T	NA,0.91369	NA,-0.0202197	NA,0.0152221	NA,0.735004	0.000273542	0.000273542
2	rs17169175	137119980	NA,G	NA,A	NA,0.897817	NA,-0.0158663	NA,0.014113	NA,0.583501	0.000272778	0.000272778
2	rs138520475	136857945	A,NA	T,NA	0.976143,NA	0.0231128,NA	0.0129561,NA	1.12822,NA	0.000271208	0.000271208
2	rs71541360	137271048	G,NA	C,NA	0.919483,NA	-0.0188583,NA	0.00726648,NA	2.02446,NA	0.000270071	0.000270071
2	rs143220205	136829058	A,NA	G,NA	0.969185,NA	-0.0235298,NA	0.0114407,NA	1.40101,NA	0.000269209	0.000269209
2	rs2882591	137098085	C,C	T,T	0.644135,0.347222	-0.0149753,-0.0180537	0.0041296,0.00897877	3.54137,1.35305	0.000269022	0.000269022
2	rs142083594	137024893	NA,A	NA,C	NA,0.97619	NA,0.0231669	NA,0.0280389	NA,0.388631	0.000268398	0.000268398
2	rs117859639	137129977	C,NA	G,NA	0.966203,NA	0.0228033,NA	0.0109412,NA	1.4301,NA	0.000268374	0.000268374
2	rs58062043	137119352	NA,G	NA,A	NA,0.897817	NA,-0.0156662	NA,0.014113	NA,0.573529	0.000267145	0.000267145
2	rs11773454	136775912	A,A	G,G	0.851889,0.684524	-0.0168322,-0.00398917	0.00556614,0.00919868	2.60306,0.177486	0.000266527	0.000266527
2	rs113613072	137449306	C,NA	T,NA	0.957256,NA	-0.0190486,NA	0.00977441,NA	1.28975,NA	0.000266395	0.000266395
2	rs112717664	137499360	T,NA	C,NA	0.969185,NA	0.0214048,NA	0.0114407,NA	1.21215,NA	0.000265067	0.000265067
2	rs17169174	137117796	NA,C	NA,A	NA,0.897817	NA,-0.0155742	NA,0.014113	NA,0.568964	0.000264609	0.000264609
2	rs10267096	137552904	NA,T	NA,C	NA,0.980159	NA,0.0384987	NA,0.0306528	NA,0.679583	0.000264601	0.000264601
2	rs57538683	137419912	T,T	G,G	0.946322,0.790675	-0.0225842,-0.0241314	0.00877248,0.0105074	1.99825,1.66473	0.000263989	0.000263989
2	rs117919897	137109163	A,NA	C,NA	0.966203,NA	0.0240418,NA	0.0109412,NA	1.55293,NA	0.000262113	0.000262113
2	rs73727803	136776635	T,T	C,C	0.851889,0.683532	-0.0168322,-0.00355152	0.00556614,0.00919092	2.60306,0.155406	0.000260992	0.000260992
2	rs6967642	137156054	T,NA	C,NA	0.956262,NA	0.0211699,NA	0.00966771,NA	1.54452,NA	0.000259869	0.000259869
2	rs320691	137043253	C,C	G,G	0.538767,0.616071	0.0189564,0.042482	0.00396624,0.00878946	5.75505,5.87194	0.00025786	0.000257861
2	rs73459195	137124609	NA,A	NA,C	NA,0.89881	NA,-0.0156121	NA,0.0141743	NA,0.567505	0.000256867	0.000256867
2	rs78840342	137457352	NA,A	NA,G	NA,0.925595	NA,-0.0314201	NA,0.0162889	NA,1.2697	0.000256733	0.000256733
2	rs117317993	137073962	NA,A	NA,C	NA,0.880952	NA,-0.00849431	NA,0.0131998	NA,0.284091	0.000255884	0.000255884
2	rs6961235	136973027	C,NA	T,NA	0.972167,NA	0.0247578,NA	0.0120196,NA	1.4043,NA	0.000255788	0.000255788
2	rs10500126	136982746	A,NA	G,NA	0.987078,NA	0.0351172,NA	0.0175062,NA	1.34817,NA	0.000255565	0.000255565
2	rs6966888	137497157	A,NA	G,NA	0.969185,NA	0.0211198,NA	0.0114407,NA	1.18782,NA	0.000254644	0.000254644
2	rs139319643	136949576	C,NA	T,NA	0.976143,NA	0.0232552,NA	0.0129561,NA	1.13866,NA	0.000254192	0.000254192
2	rs116940505	136988649	NA,C	NA,T	NA,0.980159	NA,-0.0515683	NA,0.0306528	NA,1.03384	0.000254085	0.000254085
```
