## Supplementary material for "Characterization of shared and ancestry-specific signals driving complex traits using multi-ancestry fine-mapping": susiex_nc3.cs80.snp

```
BP	SNP	PIP(CS1)	LogBF(CS1,Pop1)	LogBF(CS1,Pop2)	PIP(CS2)	LogBF(CS2,Pop1)	LogBF(CS2,Pop2)
136532979	rs2882494	1.31217e-17	-0.658957	-6.23395e-10	0.000170115	-1.12728	-6.23395e-10
136533372	rs4351366	9.02311e-18	-1.03344	-6.23395e-10	0.000113664	-1.53051	-6.23395e-10
136533603	rs140390384	6.82297e-18	-1.31293	-6.23395e-10	0.000164006	-1.16385	-6.23395e-10
136533905	rs7789103	1.1954e-17	-0.752164	-6.23395e-10	0.000139324	-1.32695	-6.23395e-10
136533997	rs1424557	9.41678e-19	-1.78066	-1.51265	2.63536e-05	-1.5323	-1.45985
136534599	rs78167443	6.9578e-18	-1.29336	-6.23395e-10	9.43351e-05	-1.7169	-6.23395e-10
136534657	rs9656474	3.53219e-18	-1.97131	-6.23395e-10	7.61232e-05	-1.9314	-6.23395e-10
136534761	rs74608021	1.20769e-17	-0.741928	-6.23395e-10	0.000140384	-1.31937	-6.23395e-10
136534793	rs78072963	7.06616e-18	-1.27791	-6.23395e-10	9.52864e-05	-1.70687	-6.23395e-10
136534865	rs9656475	3.51832e-18	-1.97524	-6.23395e-10	7.65378e-05	-1.92597	-6.23395e-10
136535142	rs6943675	7.87933e-19	-2.01962	-1.45195	2.35343e-05	-1.89195	-1.21335
136535293	rs149252912	6.79765e-18	-1.31665	-6.23395e-10	0.000163336	-1.16794	-6.23395e-10
136535652	rs1424555	6.74403e-18	-1.32457	-6.23395e-10	9.24597e-05	-1.73698	-6.23395e-10
136536131	rs6967120	8.00587e-19	-2.02031	-1.43533	2.39334e-05	-1.89693	-1.19156
136536193	rs2350746	6.86323e-18	-1.30705	-6.23395e-10	9.35052e-05	-1.72574	-6.23395e-10
136536427	rs6967616	7.76695e-19	-1.78851	-1.69742	2.3124e-05	-1.66782	-1.45507
136536709	rs149783976	4.9127e-18	-2.19217e-10	-1.6414	0.000122596	-2.19217e-10	-1.45486
136536913	rs148904799	7.16656e-18	-1.2638	-6.23395e-10	0.0001731	-1.10989	-6.23395e-10
136537038	rs75452988	6.74403e-18	-1.32457	-6.23395e-10	9.24597e-05	-1.73698	-6.23395e-10
136537218	rs1364487	6.79236e-18	-1.31743	-6.23395e-10	9.28835e-05	-1.73241	-6.23395e-10
136537451	rs1364486	6.39266e-18	-1.37808	-6.23395e-10	8.93834e-05	-1.77082	-6.23395e-10
136537510	rs1424554	7.96432e-19	-2.02031	-1.44053	2.3771e-05	-1.89693	-1.19836
136537598	rs142205662	7.13341e-18	-1.26844	-6.23395e-10	0.000172222	-1.11498	-6.23395e-10
136538487	rs137856935	7.11842e-18	-1.27054	-6.23395e-10	0.000171825	-1.11728	-6.23395e-10
136538513	rs142268042	7.11842e-18	-1.27054	-6.23395e-10	0.000171825	-1.11728	-6.23395e-10
136538535	rs17168767	7.102e-18	-1.27285	-6.23395e-10	0.00017139	-1.11982	-6.23395e-10
136539104	rs1424553	7.16576e-18	-1.92233	0.658419	0.000304588	-1.89779	1.35299
136539695	rs117910448	3.42588e-18	-2.00187	-6.23395e-10	7.00266e-05	-2.01488	-6.23395e-10
136540127	rs12536507	6.3597e-19	-1.95535	-1.73048	1.72571e-05	-1.89064	-1.5249
136540176	rs12533822	7.59974e-19	-1.77973	-1.72797	2.19226e-05	-1.65703	-1.51921
136540341	rs78334616	1.08868e-17	-0.845676	-6.23395e-10	0.000128902	-1.4047	-6.23395e-10
136540595	rs10258391	6.16996e-19	-1.96684	-1.74928	1.62203e-05	-1.90696	-1.57054
136540914	rs17168768	8.59784e-18	-1.77618	0.694464	0.000377831	-1.75109	1.42177
136541074	rs10246433	7.7016e-19	-1.7721	-1.72228	2.24084e-05	-1.64768	-1.50664
136541350	rs143483116	7.61946e-18	-1.20252	-6.23395e-10	0.000185112	-1.0428	-6.23395e-10
136541819	rs10228386	7.46783e-19	-1.8019	-1.72331	2.15531e-05	-1.68435	-1.50889
136542022	rs10257657	7.29064e-19	-1.80905	-1.74017	2.05514e-05	-1.69322	-1.54761
136542137	rs144591096	7.56226e-18	-1.21006	-6.23395e-10	0.000183593	-1.05104	-6.23395e-10
136542202	rs10244320	3.49979e-18	-1.98052	-6.23395e-10	7.72224e-05	-1.91707	-6.23395e-10
136542373	rs10228878	7.21905e-19	-1.81608	-1.743	2.02314e-05	-1.70197	-1.55455
136542631	rs7804133	3.22978e-18	-1.9738	-0.087009	9.11268e-05	-1.92511	0.173609
136542675	rs150246833	5.09366e-18	-1.60523	-6.23395e-10	0.000105773	-1.60246	-6.23395e-10
136543084	rs12532180	8.2215e-19	-1.96236	-1.4667	1.68932e-05	-1.9787	-1.45815
136543100	rs149382022	6.32109e-18	-1.38933	-6.23395e-10	0.000109251	-1.57011	-6.23395e-10
136543161	rs78681177	1.19142e-17	-0.755495	-6.23395e-10	0.000137669	-1.3389	-6.23395e-10
136543870	rs79873630	1.15709e-17	-0.784734	-6.23395e-10	0.00013475	-1.36033	-6.23395e-10
136543983	rs17168769	7.40577e-18	-1.23097	-6.23395e-10	0.000179441	-1.07391	-6.23395e-10
136544299	rs79597196	1.09251e-17	-0.842163	-6.23395e-10	0.000129231	-1.40216	-6.23395e-10
136544407	rs17168771	8.26366e-18	-1.82951	0.708147	0.000380189	-1.79596	1.47287
136544451	rs75999668	1.14672e-17	-0.793737	-6.23395e-10	0.000133866	-1.36692	-6.23395e-10
136544608	rs13233495	3.54532e-18	-1.9676	-6.23395e-10	7.20826e-05	-1.98594	-6.23395e-10
136544749	rs117754705	1.15709e-17	-0.784734	-6.23395e-10	0.00013475	-1.36033	-6.23395e-10
136544889	rs36016356	7.38882e-19	-1.77973	-1.75611	2.04418e-05	-1.65703	-1.58915
136544961	rs56900669	3.45683e-18	-1.99287	-6.23395e-10	7.89684e-05	-1.89471	-6.23395e-10
136545058	rs73157092	3.7724e-18	-1.90552	-6.23395e-10	7.67645e-05	-1.92301	-6.23395e-10
136545325	rs13438539	6.24896e-19	-1.94256	-1.76084	1.60759e-05	-1.88338	-1.60305
136546079	rs143378134	1.08651e-17	-0.359861	-0.487807	6.64499e-05	-1.35373	-0.713581
136546916	rs6467694	1.35981e-18	-1.42344	-1.50244	4.03555e-05	-1.05256	-1.51346
136547074	rs78171990	1.11309e-17	-0.823504	-6.23395e-10	0.000130994	-1.38861	-6.23395e-10
136547707	rs75577797	1.15709e-17	-0.784734	-6.23395e-10	0.00013475	-1.36033	-6.23395e-10
136547903	rs7797223	8.48251e-19	-2.02079	-1.37702	2.57508e-05	-1.89924	-1.11605
136548487	rs140686879	6.1794e-18	-1.41201	-6.23395e-10	0.000147016	-1.27321	-6.23395e-10
136549033	rs1424574	3.54532e-18	-1.9676	-6.23395e-10	7.20826e-05	-1.98594	-6.23395e-10
136549045	rs149328407	6.9153e-18	-1.29949	-6.23395e-10	0.000166448	-1.14907	-6.23395e-10
136549581	rs12536640	6.62473e-19	-2.01187	-1.63313	1.61134e-05	-2.02129	-1.46282
136549633	rs12536604	6.63376e-19	-2.01187	-1.63177	1.61457e-05	-2.02129	-1.46082
136549674	rs12531447	6.53206e-19	-2.0131	-1.64599	1.58033e-05	-2.02167	-1.48187
136549913	rs34636077	6.69743e-19	-2.0131	-1.62099	1.63954e-05	-2.02167	-1.44509
136550569	rs35310233	3.57666e-18	-1.9588	-6.23395e-10	7.26064e-05	-1.9787	-6.23395e-10
136551837	rs6957496	4.38908e-18	-1.75411	-6.23395e-10	6.95258e-05	-2.02206	-6.23395e-10
136552211	rs67684214	7.43565e-19	-1.97028	-1.55925	1.44943e-05	-1.86373	-1.72627
136552288	rs13243456	3.57075e-18	-1.96045	-6.23395e-10	7.2507e-05	-1.98007	-6.23395e-10
136552692	rs188345101	7.35932e-18	-1.23726	-6.23395e-10	0.000110784	-1.55617	-6.23395e-10
136553263	rs13247260	3.64868e-18	-1.82512	-0.113743	9.12323e-05	-1.86723	0.116877
136554160	rs77128879	6.39145e-18	-2.19217e-10	-1.37827	0.000138625	-2.19217e-10	-1.33198
136554662	rs28578872	3.59068e-18	-1.89248	-0.0624064	8.88308e-05	-1.90655	0.129527
136554858	rs28385274	3.50356e-18	-1.97945	-6.23395e-10	7.64052e-05	-1.92771	-6.23395e-10
136554948	rs12536964	3.49609e-18	-1.98158	-6.23395e-10	7.15548e-05	-1.99329	-6.23395e-10
136555063	rs146000188	4.16635e-18	-1.80619	-6.23395e-10	7.35728e-05	-1.96548	-6.23395e-10
136555068	rs62485215	3.49609e-18	-1.98158	-6.23395e-10	7.15548e-05	-1.99329	-6.23395e-10
136555202	rs11489680	2.7357e-18	-0.448482	-1.77836	3.93953e-05	-0.812393	-1.77772
136555320	rs12537069	3.51369e-18	-1.97656	-6.23395e-10	7.18605e-05	-1.98903	-6.23395e-10
136555944	rs2278098	8.14938e-18	-1.60603	0.470744	0.000435708	-1.30999	1.1232
136556162	rs61540534	8.54911e-19	-1.77499	-1.615	1.82683e-05	-1.60693	-1.75166
136556285	rs71541328	3.60866e-18	-1.94989	-6.23395e-10	7.77174e-05	-1.91068	-6.23395e-10
136556331	rs12537753	3.62076e-18	-1.94654	-6.23395e-10	7.80401e-05	-1.90653	-6.23395e-10
136556413	rs12532627	3.60866e-18	-1.94989	-6.23395e-10	7.77174e-05	-1.91068	-6.23395e-10
136556621	rs12532672	3.62076e-18	-1.94654	-6.23395e-10	7.80401e-05	-1.90653	-6.23395e-10
136556626	rs12537831	3.62076e-18	-1.94654	-6.23395e-10	7.80401e-05	-1.90653	-6.23395e-10
136556823	rs10225367	4.11844e-18	-0.196894	-1.62086	0.000127387	0.17774	-1.59427
136556860	rs12538445	3.60866e-18	-1.94989	-6.23395e-10	7.77174e-05	-1.91068	-6.23395e-10
136556937	rs142533557	5.95664e-18	-2.19217e-10	-1.44872	9.52732e-05	-2.19217e-10	-1.70701
136556978	rs12533282	3.60866e-18	-1.94989	-6.23395e-10	7.77174e-05	-1.91068	-6.23395e-10
136557276	rs13222744	3.57107e-18	-1.96036	-6.23395e-10	7.60799e-05	-1.93197	-6.23395e-10
136557350	rs13235508	3.49535e-18	-1.98179	-6.23395e-10	7.34403e-05	-1.96728	-6.23395e-10
136557644	rs13235822	3.53357e-18	-1.97092	-6.23395e-10	7.56826e-05	-1.93721	-6.23395e-10
136557730	rs13223210	3.48826e-18	-1.98382	-6.23395e-10	7.37496e-05	-1.96308	-6.23395e-10
136557856	rs17487790	3.49652e-18	-1.98146	-6.23395e-10	7.46506e-05	-1.95094	-6.23395e-10
136558048	rs34166421	3.53357e-18	-1.97092	-6.23395e-10	7.56826e-05	-1.93721	-6.23395e-10
136558099	rs34653588	3.56445e-18	-1.96222	-6.23395e-10	7.65267e-05	-1.92612	-6.23395e-10
136558158	rs3735028	7.17745e-18	-1.75334	0.491058	0.000380052	-1.50761	1.18416
136558430	rs10488595	3.52484e-18	-1.97339	-6.23395e-10	7.52183e-05	-1.94336	-6.23395e-10
136558594	rs10488596	3.5446e-18	-1.9678	-6.23395e-10	7.57507e-05	-1.93631	-6.23395e-10
136558866	rs62485218	3.6974e-18	-1.9256	-6.23395e-10	7.89791e-05	-1.89457	-6.23395e-10
136558930	rs148073689	3.35661e-18	-2.02229	-6.23395e-10	6.99939e-05	-2.01535	-6.23395e-10
136559923	rs6962563	8.07388e-19	-1.7708	-1.67638	2.42128e-05	-1.30804	-1.76884
136559942	rs11763464	3.57341e-18	-1.95971	-6.23395e-10	7.554e-05	-1.9391	-6.23395e-10
136560234	rs117880062	4.54714e-18	-2.19217e-10	-1.71873	8.95277e-05	-2.19217e-10	-1.76921
136560248	rs10954565	3.61159e-18	-1.94908	-6.23395e-10	7.64661e-05	-1.92691	-6.23395e-10
136560407	rs10954566	3.51718e-18	-1.97557	-6.23395e-10	7.41585e-05	-1.95755	-6.23395e-10
136560479	rs35736030	1.97548e-17	-0.742024	0.492193	0.000488792	-0.924261	0.85244
136560679	rs1424572	1.51901e-18	-1.84003	-0.975132	3.86119e-05	-1.65895	-0.951247
136560932	rs10488597	3.67854e-18	-1.93071	-6.23395e-10	7.52651e-05	-1.94274	-6.23395e-10
136561212	rs34617713	3.67854e-18	-1.93071	-6.23395e-10	7.52651e-05	-1.94274	-6.23395e-10
136561447	rs13223738	3.47952e-18	-1.98633	-6.23395e-10	7.32161e-05	-1.97034	-6.23395e-10
136561806	rs17409631	3.48867e-18	-1.98371	-6.23395e-10	7.34468e-05	-1.9672	-6.23395e-10
136562781	rs13233131	3.87926e-18	-1.87758	-6.23395e-10	9.06587e-05	-1.75665	-6.23395e-10
136563249	rs12670040	7.48338e-19	-1.76231	-1.76081	1.63997e-05	-1.68904	-1.77745
136563268	rs79427482	5.45971e-18	-1.53583	-6.23395e-10	0.00010024	-1.65619	-6.23395e-10
136563373	rs35641096	4.0436e-18	-1.83609	-6.23395e-10	9.51828e-05	-1.70796	-6.23395e-10
136563395	rs17409769	4.65627e-18	-1.69501	-6.23395e-10	0.000104627	-1.61336	-6.23395e-10
136563461	rs71541330	4.0565e-18	-1.83291	-6.23395e-10	8.94843e-05	-1.76969	-6.23395e-10
136563813	rs11771119	3.64538e-18	-1.93977	-6.23395e-10	8.26741e-05	-1.84885	-6.23395e-10
136563856	rs78399881	4.96084e-18	-1.63165	-6.23395e-10	0.000165628	-1.15401	-6.23395e-10
136564312	rs79445753	4.97766e-18	-1.62827	-6.23395e-10	0.000166466	-1.14897	-6.23395e-10
136564332	rs17494540	3.65105e-18	-1.93821	-6.23395e-10	8.20016e-05	-1.85702	-6.23395e-10
136564376	rs17494589	3.65105e-18	-1.93821	-6.23395e-10	8.20016e-05	-1.85702	-6.23395e-10
136564479	rs12530999	3.63807e-18	-1.94177	-6.23395e-10	8.1592e-05	-1.86203	-6.23395e-10
136564486	rs148026903	3.86759e-18	-1.8806	-6.23395e-10	6.95245e-05	-2.02208	-6.23395e-10
136564519	rs1364495	3.67597e-18	-1.98922	0.0578121	0.00011133	-1.90387	0.352607
136564898	rs73157096	3.64779e-18	-1.9391	-6.23395e-10	0.000151676	-1.24201	-6.23395e-10
136565066	rs1364494	2.41004e-18	-2.01961	-0.333972	6.14739e-05	-2.00305	-0.142093
136565113	rs1364493	2.23679e-17	-0.541998	0.416399	0.000578179	-0.738479	0.834605
136565289	rs36007709	3.76708e-18	-1.90693	-6.23395e-10	8.55919e-05	-1.81417	-6.23395e-10
136565858	rs13230245	3.65105e-18	-1.93821	-6.23395e-10	8.20016e-05	-1.85702	-6.23395e-10
136566533	rs2113550	3.33261e-18	-2.02174	-0.00773307	8.047e-05	-2.02136	0.145483
136566595	rs62485222	3.8438e-18	-1.88677	-6.23395e-10	9.15214e-05	-1.74718	-6.23395e-10
136566656	rs117807411	3.6222e-18	-1.94614	-6.23395e-10	7.2296e-05	-1.98299	-6.23395e-10
136566836	rs62485223	3.82232e-18	-1.89237	-6.23395e-10	8.8531e-05	-1.7804	-6.23395e-10
136567266	rs75029751	4.57171e-18	-2.19217e-10	-1.71334	8.96386e-05	-2.19217e-10	-1.76797
136567445	rs113515545	7.13782e-18	-1.26782	-6.23395e-10	0.000199889	-0.965995	-6.23395e-10
136567808	rs116965173	7.22609e-18	-2.19217e-10	-1.25553	0.000129804	-2.19217e-10	-1.39773
136568461	rs77955609	3.64899e-18	-1.93878	-6.23395e-10	8.76639e-05	-1.79025	-6.23395e-10
136569044	rs7808459	4.2863e-18	-0.177976	-1.59983	0.000143728	0.285823	-1.58166
136569284	rs79192917	3.3951e-17	0.291692	-6.23395e-10	0.000298866	-0.563763	-6.23395e-10
136569416	rs1424569	5.9269e-18	-1.93994	0.486219	0.000156957	-1.84246	0.634669
136570133	rs62485226	8.21256e-18	-1.12756	-6.23395e-10	0.000235714	-0.801137	-6.23395e-10
136570163	rs17494770	1.04421e-18	-1.4761	-1.71387	1.45725e-05	-1.86306	-1.72156
136570276	rs6944132	7.33638e-19	-2.02197	-1.521	1.88064e-05	-2.0167	-1.31286
136570312	rs17494846	5.88891e-19	-2.02148	-1.74126	1.25066e-05	-1.976	-1.7615
136571151	rs7782904	9.97755e-19	-2.0175	-1.21797	2.268e-05	-1.94043	-1.20184
136571426	rs11971334	4.57324e-18	0.0595179	-1.77252	0.000759927	2.13926	-1.76979
136571707	rs10242108	1.24706e-18	-1.44109	-1.57135	3.14897e-05	-1.26378	-1.55032
136571815	rs7777727	8.46146e-19	-1.80042	-1.59987	5.14724e-05	-0.765597	-1.55711
136571832	rs62485227	4.54089e-18	-1.7201	-6.23395e-10	7.04449e-05	-2.00893	-6.23395e-10
136571865	rs1364492	3.37932e-18	-2.01555	-6.23395e-10	8.63171e-05	-1.80573	-6.23395e-10
136572157	rs10954567	2.8966e-18	-0.402198	-1.76749	0.000565504	1.83796	-1.764
136573370	rs6969811	8.55856e-19	-1.91055	-1.47833	2.88584e-05	-1.46569	-1.43567
136573505	rs117629225	6.19814e-18	-2.19217e-10	-1.40898	0.000141438	-2.19217e-10	-1.31189
136573736	rs6950254	3.43778e-18	-1.9984	-6.23395e-10	9.27832e-05	-1.73349	-6.23395e-10
136574200	rs118180402	6.31991e-18	-1.38952	-6.23395e-10	8.96652e-05	-1.76767	-6.23395e-10
136574630	rs12539738	3.29837e-18	-0.271324	-1.76847	0.00065812	1.99074	-1.76511
136574849	rs13244595	3.29632e-18	-0.271324	-1.7691	0.00066819	1.99074	-1.74993
136575020	rs118074269	7.17719e-18	-2.19217e-10	-1.26232	0.0001454	-2.19217e-10	-1.28427
136575075	rs12540313	3.35743e-18	-0.249334	-1.77272	0.000774344	2.15828	-1.77002
136575199	rs4475425	8.97727e-19	-1.78659	-1.55452	5.29907e-05	-0.767162	-1.52648
136576100	rs73158705	8.99238e-19	-1.72443	-1.61501	3.97893e-05	-1.00165	-1.57851
136576450	rs76157190	1.10146e-17	-0.834001	-6.23395e-10	0.000285058	-0.611063	-6.23395e-10
136577349	rs889934	3.55894e-18	-1.96376	-6.23395e-10	0.000102676	-1.63218	-6.23395e-10
136577920	rs7458912	4.24031e-18	-0.0580738	-1.73052	0.00101701	2.35569	-1.69483
136579008	rs12537962	4.54814e-18	0.00571793	-1.72423	0.00112755	2.45068	-1.68663
136579366	rs184334560	4.27822e-18	-2.19217e-10	-1.77969	9.17876e-05	-2.19217e-10	-1.74428
136579756	rs17495182	4.45784e-18	-0.0224236	-1.71614	0.00111378	2.42799	-1.67623
136580485	rs1424386	7.97927e-19	-1.80419	-1.65477	1.89848e-05	-1.65007	-1.67005
136581063	rs2350779	2.33767e-18	-0.608888	-1.77518	3.28887e-05	-0.997981	-1.77265
136581916	rs77158787	4.40091e-18	-1.75142	-6.23395e-10	7.2156e-05	-1.98493	-6.23395e-10
136581963	rs73158708	3.16828e-18	-0.308104	-1.77193	0.000687665	2.02927	-1.75972
136582050	rs62485228	4.05534e-18	-0.0582762	-1.77492	0.00110771	2.51101	-1.76472
136582150	rs62485229	3.97345e-18	-0.0800402	-1.77355	0.00107416	2.47791	-1.76237
136582252	rs139004447	7.00841e-18	-1.28612	-6.23395e-10	0.000142235	-1.30628	-6.23395e-10
136582393	rs10228048	9.26015e-19	-1.73192	-1.57817	5.63369e-05	-0.648146	-1.58426
136582409	rs146362174	4.81171e-18	-2.19217e-10	-1.66218	8.87102e-05	-2.19217e-10	-1.77838
136582599	rs12707333	3.97248e-18	-0.0800402	-1.7738	0.00107372	2.47791	-1.76278
136583000	rs2278071	3.84583e-18	-0.107603	-1.77863	0.00102764	2.43894	-1.76768
136583569	rs12537142	4.24897e-18	-0.0126255	-1.77393	0.00131751	2.66652	-1.74677
136584075	rs12535371	4.06173e-18	-0.0581828	-1.77344	0.00111118	2.49504	-1.74562
136584128	rs7457321	4.40834e-18	0.0277837	-1.77751	0.00125557	2.64128	-1.76969
136584363	rs1364402	3.60377e-18	-1.95125	-6.23395e-10	0.000105943	-1.60085	-6.23395e-10
136584800	rs74390767	5.10178e-18	-2.19217e-10	-1.60364	0.000110172	-2.19217e-10	-1.56171
136585919	rs145798929	4.53792e-18	-2.19217e-10	-1.72076	8.99225e-05	-2.19217e-10	-1.76481
136586318	rs17495548	4.46258e-18	0.0419656	-1.77946	0.00110943	2.52379	-1.77594
136587324	rs117312099	4.62539e-18	-2.19217e-10	-1.70167	9.90845e-05	-2.19217e-10	-1.66778
136587843	rs10488598	4.31548e-18	-0.000337815	-1.77068	0.00104295	2.4609	-1.77485
136588109	rs6963819	7.35501e-19	-1.93381	-1.60662	1.63822e-05	-1.83967	-1.62789
136588660	rs139771639	4.80481e-18	-1.66361	-6.23395e-10	7.09865e-05	-2.00127	-6.23395e-10
136588827	rs1364403	7.49569e-19	-1.75432	-1.76717	1.33249e-05	-1.90181	-1.77232
136589094	rs10488599	8.6625e-19	-1.74916	-1.62765	3.36393e-05	-1.11512	-1.63294
136589548	rs75711801	4.38401e-18	-2.19217e-10	-1.75526	9.05665e-05	-2.19217e-10	-1.75767
136589558	rs145253612	5.36479e-18	-1.55337	-6.23395e-10	7.1956e-05	-1.9877	-6.23395e-10
136589610	rs1424387	4.09986e-18	-0.06427	-1.75801	0.00110092	2.50496	-1.76482
136590436	rs17495783	4.15853e-18	-0.0582762	-1.74979	0.00110127	2.51101	-1.77055
136592144	rs11976272	4.40951e-18	-0.0165843	-1.73288	0.00120569	2.57424	-1.74318
136592285	rs12707334	4.49645e-18	0.014096	-1.74404	0.00120906	2.60109	-1.76725
136592969	rs2350780	7.73088e-19	-1.8676	-1.62299	1.80126e-05	-1.74993	-1.62276
136593103	rs117959027	1.03403e-16	1.40541	-6.23395e-10	0.000724261	0.321394	-6.23395e-10
136593540	rs13246516	4.30589e-18	-0.0363887	-1.73685	0.00116597	2.54423	-1.74668
136594051	rs193142331	3.36365e-18	-2.0202	-6.23395e-10	6.98888e-05	-2.01685	-6.23395e-10
136595139	rs183528139	3.35872e-18	-2.02167	-6.23395e-10	6.98336e-05	-2.01764	-6.23395e-10
136596457	rs7810473	2.72868e-18	-0.609375	-1.62003	0.000168515	0.520567	-1.6573
136596583	rs7811061	4.3708e-18	-0.06427	-1.69401	0.0011362	2.50496	-1.73327
136596610	rs35217852	5.56248e-18	-1.51718	-6.23395e-10	9.47747e-05	-1.71225	-6.23395e-10
136597004	rs6945230	8.57373e-19	-1.81044	-1.57667	1.98807e-05	-1.65139	-1.62262
136597265	rs10267949	5.68644e-18	-1.49514	-6.23395e-10	9.64304e-05	-1.69494	-6.23395e-10
136597302	rs6945736	8.04277e-19	-1.78669	-1.66434	5.00611e-05	-0.696259	-1.65425
136597533	rs2350781	4.71813e-18	-0.000337815	-1.68148	0.00109744	2.4609	-1.72393
136597741	rs7799307	4.42992e-18	-0.0383875	-1.70646	0.000998759	2.38506	-1.7423
136597921	rs10271808	5.65571e-18	-1.50056	-6.23395e-10	9.60198e-05	-1.6992	-6.23395e-10
136598287	rs1364404	4.57796e-18	-0.0142968	-1.69768	0.00119903	2.56147	-1.73596
136598960	rs17168796	5.88431e-18	-1.46094	-6.23395e-10	9.90765e-05	-1.66786	-6.23395e-10
136599822	rs10250438	5.75202e-18	-1.48368	-6.23395e-10	9.73071e-05	-1.68588	-6.23395e-10
136600957	rs17411478	4.49778e-18	-0.0165843	-1.71306	0.00122723	2.57424	-1.72548
136601015	rs960677	1.01732e-18	-1.54956	-1.66649	8.28374e-05	-0.164727	-1.68215
136601135	rs35458626	4.3337e-18	-0.0363887	-1.73042	0.00117261	2.54423	-1.74101
136601343	rs17496259	4.31887e-18	-0.043409	-1.72682	0.00107284	2.45213	-1.73781
136601369	rs17411561	4.6247e-18	0.0206443	-1.72246	0.00118562	2.54818	-1.73392
136601378	rs55816133	4.79174e-18	0.0654246	-1.73176	0.00125715	2.61504	-1.74219
136601663	rs17133376	5.71749e-18	-1.4897	-6.23395e-10	9.68455e-05	-1.69064	-6.23395e-10
136601677	rs17496363	4.09187e-18	-0.0800402	-1.74418	0.0010842	2.47791	-1.75308
136601752	rs116924286	1.11063e-17	-0.825716	-6.23395e-10	0.000287643	-0.602036	-6.23395e-10
136601821	rs10266430	5.97481e-18	-1.44568	-6.23395e-10	0.000100288	-1.65571	-6.23395e-10
136601833	rs13233064	5.75202e-18	-1.48368	-6.23395e-10	9.73071e-05	-1.68588	-6.23395e-10
136602131	rs73158724	8.15269e-19	-1.81207	-1.6254	2.95728e-05	-1.23312	-1.64378
136602147	rs34777519	4.19865e-18	-0.0382234	-1.76024	0.000990182	2.40079	-1.76666
136602180	rs17496543	4.1208e-18	-0.0600985	-1.75708	0.000960839	2.3681	-1.76405
136602339	rs73158726	3.54154e-18	-1.96867	-6.23395e-10	0.000100231	-1.65628	-6.23395e-10
136602629	rs17496575	4.13894e-18	-0.0600985	-1.75269	0.000964387	2.3681	-1.76036
136603026	rs13224113	3.95012e-18	-0.0952494	-1.76423	0.000889161	2.29641	-1.76988
136604030	rs79411205	3.48411e-18	-1.98501	-6.23395e-10	7.41041e-05	-1.95829	-6.23395e-10
136604098	rs17168799	3.52714e-18	-1.97274	-6.23395e-10	0.000100268	-1.65591	-6.23395e-10
136604964	rs10278959	3.53612e-18	-1.9702	-6.23395e-10	0.000100957	-1.64906	-6.23395e-10
136605308	rs11773196	5.64546e-18	-1.50237	-6.23395e-10	9.58829e-05	-1.70063	-6.23395e-10
136605458	rs10488600	8.74652e-19	-1.65747	-1.70968	3.73008e-05	-0.971638	-1.6731
136605823	rs13235468	2.44141e-18	-0.561082	-1.77957	0.000379744	1.44075	-1.76501
136605865	rs117943725	4.12558e-18	-1.81602	-6.23395e-10	0.000104848	-1.61125	-6.23395e-10
136605957	rs35850868	2.44799e-18	-0.558431	-1.77953	0.000371539	1.41936	-1.76547
136606172	rs73158732	9.3738e-19	-1.57691	-1.72099	4.35377e-05	-0.801132	-1.689
136606435	rs17496844	1.88592e-18	-0.824478	-1.77434	0.000234864	0.942655	-1.74741
136606575	rs62485234	7.37671e-19	-1.79437	-1.74312	4.01281e-05	-0.880594	-1.69109
136606909	rs10243944	1.53645e-18	-1.03845	-1.76531	9.04651e-05	-0.0303487	-1.72844
136606999	rs111725152	5.19504e-18	-1.58552	-6.23395e-10	0.00011466	-1.52178	-6.23395e-10
136607898	rs12532092	6.32797e-18	0.345289	-1.73354	0.00153848	2.75128	-1.67649
136607925	rs12532094	6.46969e-18	0.367438	-1.73354	0.0015876	2.78271	-1.67649
136608159	rs1364405	5.99429e-18	0.296444	-1.73886	0.00140198	2.68182	-1.69994
136608268	rs1364406	9.15323e-18	0.342847	-1.36197	0.00198711	2.60694	-1.27627
136608773	rs149469175	4.27812e-18	-2.19217e-10	-1.77971	9.0533e-05	-2.19217e-10	-1.75804
136609215	rs145633279	7.07651e-18	-2.19217e-10	-1.27645	0.000162519	-2.19217e-10	-1.17296
136609613	rs35061417	6.82502e-18	-1.31263	-6.23395e-10	9.08742e-05	-1.75428	-6.23395e-10
136609781	rs17496997	6.08652e-18	0.311674	-1.73882	0.00127167	2.5688	-1.68447
136609925	rs1364407	8.94882e-19	-1.63	-1.71429	1.94393e-05	-1.62935	-1.66711
136610169	rs12536267	5.82903e-18	0.269093	-1.73947	0.00140958	2.67275	-1.68546
136610249	rs12536293	5.82903e-18	0.269093	-1.73947	0.00140958	2.67275	-1.68546
136610367	rs12536315	5.82903e-18	0.269093	-1.73947	0.00140958	2.67275	-1.68546
136610434	rs12536341	5.82903e-18	0.269093	-1.73947	0.00140958	2.67275	-1.68546
136610784	rs62485236	5.96426e-18	0.293305	-1.74075	0.0014564	2.70738	-1.68742
136611010	rs13438626	3.36756e-18	-2.01904	-6.23395e-10	7.60924e-05	-1.93181	-6.23395e-10
136611501	rs17497143	5.95318e-18	0.29081	-1.74011	0.00126306	2.56398	-1.68644
136611929	rs1364408	8.37948e-19	-1.74233	-1.6677	4.61014e-05	-0.877962	-1.55495
136611936	rs12533847	5.957e-18	0.29081	-1.73947	0.0012643	2.56398	-1.68546
136612033	rs1364409	9.04775e-19	-1.61142	-1.72188	1.90172e-05	-1.65154	-1.66687
136612314	rs10256854	5.24983e-18	-1.57503	-6.23395e-10	9.06092e-05	-1.7572	-6.23395e-10
136612480	rs62485237	5.95765e-18	0.29081	-1.73936	0.00126452	2.56398	-1.68529
136612501	rs62485238	5.95765e-18	0.29081	-1.73936	0.00126452	2.56398	-1.68529
136612588	rs17497261	5.97331e-18	0.29081	-1.73674	0.00126958	2.56398	-1.6813
136612670	rs73158738	6.20319e-18	0.337006	-1.74517	0.00161757	2.81922	-1.6943
136612691	rs62485239	6.20319e-18	0.337006	-1.74517	0.00161757	2.81922	-1.6943
136612708	rs62485240	6.11738e-18	0.323076	-1.74517	0.00131137	2.60937	-1.6943
136612817	rs17412549	6.17052e-18	0.315135	-1.72858	0.00132985	2.59821	-1.66914
136613084	rs7789847	8.70299e-18	0.29081	-1.36037	0.00190688	2.56398	-1.27451
136613557	rs7790583	6.04469e-18	0.297396	-1.73144	0.00128458	2.5678	-1.67337
136613849	rs62485241	6.98729e-18	0.443011	-1.73215	0.00157353	2.77173	-1.67441
136613858	rs62485242	6.66153e-18	0.393144	-1.73002	0.00147231	2.70209	-1.67126
136614012	rs147146551	3.36118e-18	-2.02093	-6.23395e-10	7.60751e-05	-1.93204	-6.23395e-10
136614178	rs978437	8.67511e-19	-1.65036	-1.725	1.81214e-05	-1.68848	-1.67818
136614248	rs17497337	6.01608e-18	0.297396	-1.73619	0.00127549	2.5678	-1.68047
136614455	rs17497363	5.87204e-18	0.273163	-1.73619	0.00123271	2.53369	-1.68047
136614527	rs62485243	5.29227e-18	0.203621	-1.7706	0.00108003	2.4355	-1.71451
136614588	rs73158742	8.65548e-19	-1.68395	-1.69367	4.78285e-05	-0.794511	-1.60163
136614591	rs73158743	8.59594e-19	-1.69085	-1.69367	4.72023e-05	-0.807688	-1.60163
136614859	rs62485244	6.00125e-18	0.318375	-1.75963	0.00127115	2.57268	-1.68876
136614901	rs62485245	5.99855e-18	0.318375	-1.76008	0.00126993	2.57268	-1.68972
136614906	rs62485246	5.99855e-18	0.318375	-1.76008	0.00126993	2.57268	-1.68972
136614990	rs62485247	5.99855e-18	0.318375	-1.76008	0.00126993	2.57268	-1.68972
136615022	rs62485248	5.64439e-18	0.248139	-1.7507	0.00113533	2.47406	-1.70314
136615111	rs6947206	1.88628e-18	-0.886126	-1.71249	0.000114265	0.120762	-1.646
136615174	rs55828513	6.14775e-18	0.318375	-1.73552	0.00128303	2.57268	-1.67946
136615437	rs10447876	4.48322e-18	-0.0466165	-1.68627	0.000819716	2.0551	-1.6099
136615580	rs10447878	6.03209e-18	0.294033	-1.73017	0.00124992	2.53855	-1.67148
136615624	rs10447879	3.27863e-18	-0.347866	-1.69793	0.000505364	1.58728	-1.62576
136615743	rs10447880	5.49355e-18	0.227478	-1.75713	0.00109538	2.46923	-1.73414
136615934	rs7785738	4.5034e-18	-1.72839	-6.23395e-10	0.000126429	-1.42407	-6.23395e-10
136616210	rs77144470	4.88759e-18	-2.19217e-10	-1.64653	9.91077e-05	-2.19217e-10	-1.66755
136617035	rs111807445	4.60335e-18	-1.70644	-6.23395e-10	9.15979e-05	-1.74635	-6.23395e-10
136617291	rs4629799	6.01934e-18	0.294033	-1.73228	0.001246	2.53855	-1.67462
136617517	rs7791871	3.36397e-18	-2.02011	-6.23395e-10	7.65585e-05	-1.9257	-6.23395e-10
136617598	rs55895689	5.93159e-18	0.277232	-1.73017	0.00145647	2.69149	-1.67148
136617673	rs185662453	1.2537e-17	-2.19217e-10	-0.704545	0.000185521	-2.19217e-10	-1.04059
136617722	rs7792449	7.76423e-19	-1.71782	-1.76847	1.56539e-05	-1.75801	-1.75503
136618188	rs10267979	1.26856e-18	-1.22979	-1.76556	0.000120106	0.247469	-1.72285
136618319	rs11981061	5.26331e-18	0.196192	-1.76866	0.00102766	2.40625	-1.73496
136619088	rs62485251	3.49105e-18	-1.98303	-6.23395e-10	7.17867e-05	-1.99006	-6.23395e-10
136619284	rs62485252	8.67134e-18	0.236562	-1.30977	0.0021892	2.64664	-1.21911
136619567	rs11982108	5.82093e-18	0.244065	-1.71583	0.0013735	2.61208	-1.65072
136620040	rs62485254	5.96763e-18	0.268139	-1.71502	0.00142321	2.64648	-1.64957
136620152	rs7806357	1.20833e-18	-1.31419	-1.72979	0.000116564	0.164012	-1.66933
136620369	rs76500747	6.51654e-18	-2.19217e-10	-1.35888	0.000180612	-2.19217e-10	-1.06741
136620430	rs10231447	5.68863e-18	-1.49476	-6.23395e-10	9.52682e-05	-1.70706	-6.23395e-10
136620500	rs17412764	6.25847e-18	0.320694	-1.71998	0.00149486	2.70269	-1.65666
136620868	rs17412792	5.51193e-18	0.22654	-1.75285	0.00126033	2.58203	-1.70666
136621677	rs1469179	1.56049e-18	-1.11471	-1.67351	9.90495e-05	-0.0752972	-1.59284
136621678	rs79005601	1.56278e-17	-0.484179	-6.23395e-10	0.000345563	-0.418583	-6.23395e-10
136622531	rs71541331	3.35735e-18	-2.02207	-6.23395e-10	7.50256e-05	-1.94593	-6.23395e-10
136622747	rs11765746	3.47015e-18	-1.98903	-6.23395e-10	8.53474e-05	-1.81703	-6.23395e-10
136623016	rs67514280	3.36223e-18	-2.02062	-6.23395e-10	8.28266e-05	-1.84701	-6.23395e-10
136623214	rs36210734	3.35802e-18	-2.02188	-6.23395e-10	7.77776e-05	-1.9099	-6.23395e-10
136623471	rs79416180	3.35735e-18	-2.02207	-6.23395e-10	7.50256e-05	-1.94593	-6.23395e-10
136623647	rs36210735	1.64317e-18	-1.06889	-1.66771	9.77972e-05	-0.0965392	-1.58432
136623799	rs11767373	5.85296e-18	-1.46628	-6.23395e-10	9.73972e-05	-1.68496	-6.23395e-10
136624133	rs7782965	7.61693e-19	-1.74016	-1.76527	1.54e-05	-1.78804	-1.74135
136624320	rs7800170	1.66062e-18	-1.0672	-1.65884	9.58077e-05	-0.127883	-1.57353
136624621	rs17168815	8.90108e-19	-1.78456	-1.56508	4.68174e-05	-0.965085	-1.45242
136624659	rs10271552	3.35613e-18	-2.02244	-6.23395e-10	8.1835e-05	-1.85905	-6.23395e-10
136624662	rs142999350	1.01715e-17	-0.913639	-6.23395e-10	0.000104755	-1.61213	-6.23395e-10
136624847	rs117758348	6.46803e-18	-2.19217e-10	-1.36636	0.000111176	-2.19217e-10	-1.55264
136625082	rs73158749	9.09526e-19	-1.74215	-1.58591	4.97939e-05	-0.8776	-1.47826
136625500	rs12539659	5.12451e-18	0.148956	-1.74815	0.000996398	2.33941	-1.69902
136625946	rs111445318	4.31636e-18	-1.77081	-6.23395e-10	9.42262e-05	-1.71806	-6.23395e-10
136626027	rs58394792	8.80648e-19	-1.69693	-1.6634	5.02881e-05	-0.768654	-1.57733
136626840	rs17168817	3.52729e-18	-1.9727	-6.23395e-10	7.02197e-05	-2.01213	-6.23395e-10
136626978	rs73158750	8.89917e-19	-1.7726	-1.57725	4.92211e-05	-0.910192	-1.45724
136627642	rs117825778	1.00536e-17	-2.19217e-10	-0.925294	0.000167363	-2.19217e-10	-1.14359
136627956	rs35345724	3.37421e-18	-2.01707	-6.23395e-10	7.54265e-05	-1.9406	-6.23395e-10
136628299	rs17168819	8.51267e-19	-1.72003	-1.67422	4.71637e-05	-0.835991	-1.57414
136628870	rs116999420	3.78698e-18	-1.90166	-6.23395e-10	7.8437e-05	-1.90146	-6.23395e-10
136629283	rs28509469	3.35633e-18	-2.02238	-6.23395e-10	6.94987e-05	-2.02245	-6.23395e-10
136630153	rs6467695	7.01239e-19	-1.83244	-1.75569	1.52326e-05	-1.83367	-1.70665
136630362	rs6467696	7.16746e-19	-1.81867	-1.74759	1.57177e-05	-1.81994	-1.68903
136630812	rs10225215	1.68587e-18	-1.11361	-1.59733	0.000206829	0.520593	-1.45246
136631703	rs1455858	6.44422e-19	-1.89689	-1.77574	1.37559e-05	-1.89829	-1.744
136632003	rs1424543	6.02473e-18	0.0650158	-1.50237	0.00132828	2.30242	-1.37454
136632931	rs74462926	4.32592e-18	-2.19217e-10	-1.7686	8.86128e-05	-2.19217e-10	-1.77948
136633183	rs1378647	7.24458e-19	-1.80417	-1.75139	1.59738e-05	-1.79975	-1.69306
136633704	rs1111418	8.78459e-19	-1.66596	-1.69686	8.89835e-05	-0.178224	-1.59708
136633930	rs138998683	4.92841e-17	0.664374	-6.23395e-10	0.000557613	0.0599089	-6.23395e-10
136634551	rs148479562	5.08703e-18	-1.60653	-6.23395e-10	0.000102211	-1.63672	-6.23395e-10
136634761	rs142622553	3.61113e-18	-1.94921	-6.23395e-10	0.00011159	-1.54893	-6.23395e-10
136635001	rs1378646	7.13774e-19	-1.81824	-1.75217	1.53135e-05	-1.80509	-1.72993
136635091	rs1378645	7.21885e-19	-1.79686	-1.76226	1.54771e-05	-1.79236	-1.73203
136635551	rs28529003	6.51674e-19	-1.91224	-1.74919	1.35717e-05	-1.92854	-1.72723
136635617	rs6960707	6.34773e-19	-1.911	-1.77671	1.34871e-05	-1.90341	-1.75861
136636260	rs112206296	5.58686e-18	-1.51281	-6.23395e-10	0.000105334	-1.60662	-6.23395e-10
136636933	rs117420092	4.39864e-18	-2.19217e-10	-1.75193	8.96051e-05	-2.19217e-10	-1.76834
136637136	rs1158586	6.99107e-19	-1.83886	-1.75231	1.47768e-05	-1.84057	-1.73013
136637190	rs117958524	4.39303e-18	-2.19217e-10	-1.75321	9.94732e-05	-2.19217e-10	-1.66387
136638281	rs1424546	8.93848e-19	-1.61341	-1.73203	9.51021e-05	-0.0610118	-1.64779
136638373	rs62485257	4.33745e-18	-0.196692	-1.56925	0.00193226	2.7852	-1.48251
136638395	rs139117707	3.36421e-18	-2.02003	-6.23395e-10	8.21385e-05	-1.85535	-6.23395e-10
136638614	rs147025916	4.91195e-18	-1.64156	-6.23395e-10	8.77666e-05	-1.78908	-6.23395e-10
136638700	rs138090564	1.0266e-17	-2.19217e-10	-0.904392	0.000160238	-2.19217e-10	-1.1871
136638976	rs144056798	3.47788e-18	-1.9868	-6.23395e-10	8.83639e-05	-1.78229	-6.23395e-10
136639436	rs6943656	1.23689e-18	-1.42351	-1.59712	9.35702e-05	-0.258707	-1.46634
136639941	rs1455857	6.61266e-19	-1.97429	-1.67253	1.6249e-05	-1.86803	-1.6077
136640086	rs35012887	7.53821e-18	-1.21324	-6.23395e-10	0.000113766	-1.52961	-6.23395e-10
136641048	rs17168834	3.63704e-18	-1.94206	-6.23395e-10	7.08101e-05	-2.00375	-6.23395e-10
136642634	rs2350782	1.52272e-18	-1.37211	-1.44061	6.41745e-05	-0.740484	-1.36167
136643030	rs2350783	7.42352e-19	-1.97967	-1.55149	1.83478e-05	-1.85032	-1.50393
136643694	rs1824024	6.23688e-19	-2.01482	-1.69051	1.45197e-05	-1.93903	-1.64922
136644307	rs141792043	5.43887e-18	-1.53966	-6.23395e-10	7.63546e-05	-1.92837	-6.23395e-10
136644799	rs142425580	1.42323e-17	-2.19217e-10	-0.577716	0.000196412	-2.19217e-10	-0.983542
136645896	rs62485258	4.37825e-18	-0.276215	-1.48036	0.00188759	2.846	-1.5667
136645899	rs77836919	3.57336e-18	-1.95972	-6.23395e-10	0.000111932	-1.54586	-6.23395e-10
136645907	rs6952499	1.13897e-18	-1.65326	-1.44984	0.000114026	-0.160897	-1.36644
136645949	rs6952264	7.27396e-19	-1.96479	-1.58672	1.90671e-05	-1.8093	-1.50649
136646097	rs12155015	7.29952e-19	-1.94469	-1.60331	1.94027e-05	-1.77205	-1.52629
136647171	rs324575	8.83616e-19	-1.59132	-1.76564	3.58475e-05	-0.9048	-1.77968
136647747	rs76771628	5.23148e-18	-2.19217e-10	-1.57853	9.55129e-05	-2.19217e-10	-1.7045
136648122	rs324576	8.98633e-19	-1.63169	-1.70842	3.18466e-05	-1.05198	-1.75084
136648712	rs324579	8.63647e-19	-1.73564	-1.64418	2.99856e-05	-1.14831	-1.71473
136648844	rs324580	8.85033e-19	-1.7008	-1.65456	3.03468e-05	-1.12921	-1.72185
136649286	rs144894007	4.1104e-18	-1.81971	-6.23395e-10	0.00010253	-1.6336	-6.23395e-10
136649640	rs78973297	3.35771e-18	-2.02197	-6.23395e-10	7.03427e-05	-2.01038	-6.23395e-10
136649827	rs324581	8.49564e-19	-1.75626	-1.64	2.88827e-05	-1.1846	-1.71592
136650607	rs324582	7.99618e-19	-1.72743	-1.72941	2.85911e-05	-1.13403	-1.77663
136650879	rs324584	8.23252e-19	-1.65496	-1.77276	3.10351e-05	-1.05383	-1.77481
136651299	rs324585	8.58199e-19	-1.64288	-1.74327	3.02374e-05	-1.08231	-1.77237
136651425	rs73158758	3.36448e-18	-2.01995	-6.23395e-10	7.55799e-05	-1.93857	-6.23395e-10
136651426	rs324586	8.4975e-19	-1.74836	-1.64768	2.91385e-05	-1.17062	-1.72107
136651807	rs324587	8.51524e-19	-1.66409	-1.72987	3.08548e-05	-1.06869	-1.76578
136652138	rs324588	8.45025e-19	-1.68743	-1.71418	3.07566e-05	-1.06555	-1.77211
136652349	rs117244355	1.93969e-17	-0.268114	-6.23395e-10	0.00017811	-1.08136	-6.23395e-10
136653100	rs324589	8.27047e-19	-1.72743	-1.69569	2.94065e-05	-1.13403	-1.74851
136653212	rs324590	8.3572e-19	-1.65356	-1.75913	3.46489e-05	-0.940927	-1.77756
136653994	rs17498745	1.00368e-17	0.285027	-1.212	0.00335431	3.02892	-1.17467
136654613	rs324591	8.54593e-19	-1.71344	-1.67692	3.37912e-05	-1.00361	-1.73995
136654659	rs324592	8.38408e-19	-1.73487	-1.67461	3.2538e-05	-1.04284	-1.73851
136655073	rs324593	8.05103e-19	-1.72622	-1.72379	3.22109e-05	-1.02692	-1.76453
136655323	rs324594	9.92852e-19	-1.50535	-1.73505	1.96737e-05	-1.54374	-1.74073
136655547	rs324595	8.11525e-19	-1.69076	-1.75131	3.38279e-05	-0.962756	-1.77972
136655654	rs324596	8.16015e-19	-1.68262	-1.75393	3.07744e-05	-1.05743	-1.77965
136656478	rs6960587	1.9608e-18	-0.781039	-1.77884	0.000120765	0.281933	-1.75184
136658415	rs324611	7.50321e-19	-1.79487	-1.72561	2.62329e-05	-1.22219	-1.77456
136660338	rs324612	9.09603e-19	-1.54846	-1.77951	3.73795e-05	-0.885154	-1.75748
136660652	rs77640264	8.15013e-18	-1.13519	-6.23395e-10	0.000174886	-1.09962	-6.23395e-10
136661400	rs2061174	7.32375e-19	-1.92318	-1.62151	1.21604e-05	-2.02241	-1.74316
136662741	rs2113545	7.85746e-19	-1.83147	-1.64288	1.22952e-05	-2.0062	-1.74834
136663723	rs324613	8.64718e-19	-1.60423	-1.77435	3.76018e-05	-0.857559	-1.77915
136663974	rs324614	9.68445e-19	-1.49316	-1.77213	1.77414e-05	-1.60814	-1.77971
136664113	rs146350491	1.06802e-17	-2.19217e-10	-0.864832	0.000191414	-2.19217e-10	-1.00932
136664244	rs324615	9.36349e-19	-1.51928	-1.77971	4.33373e-05	-0.735415	-1.75933
136664887	rs324616	9.05403e-19	-1.62741	-1.70519	4.26152e-05	-0.753365	-1.75818
136665072	rs2216860	6.89516e-19	-1.94284	-1.66215	1.20634e-05	-2.01706	-1.75652
136665267	rs77093757	7.14257e-19	-1.93402	-1.63572	1.2164e-05	-2.01906	-1.74621
136665573	rs118021489	3.38814e-18	-2.01295	-6.23395e-10	8.28705e-05	-1.84648	-6.23395e-10
136666090	rs7808355	3.27187e-18	-0.27604	-1.77183	0.000230913	0.942199	-1.76391
136666445	rs7809341	7.87912e-19	-1.83262	-1.63897	1.22031e-05	-2.01501	-1.74706
136666809	rs324617	9.01929e-19	-1.58094	-1.75551	4.54125e-05	-0.671099	-1.77687
136666824	rs145818763	3.59304e-18	-1.95423	-6.23395e-10	7.19344e-05	-1.988	-6.23395e-10
136666956	rs324618	9.5447e-19	-1.52432	-1.75551	4.29634e-05	-0.726536	-1.77687
136667529	rs324619	9.21208e-19	-1.61394	-1.70135	3.97084e-05	-0.828601	-1.75359
136667845	rs324620	8.99574e-19	-1.64381	-1.69525	3.78514e-05	-0.88007	-1.75002
136668560	rs324622	8.47007e-19	-1.62082	-1.77846	3.3024e-05	-0.998879	-1.76764
136668821	rs324623	8.43644e-19	-1.62586	-1.77739	3.27263e-05	-1.00694	-1.76864
136669078	rs140533738	3.69836e-18	-1.92534	-6.23395e-10	0.000109033	-1.57211	-6.23395e-10
136669236	rs324624	6.82503e-19	-1.85041	-1.76481	2.73917e-05	-1.1753	-1.77822
136669409	rs324625	8.25006e-19	-1.66774	-1.75785	3.52533e-05	-0.921921	-1.77928
136669440	rs324626	2.95648e-18	-0.474557	-1.67467	3.45251e-05	-1.02877	-1.6933
136669651	rs324627	7.8229e-19	-1.73487	-1.74388	3.12497e-05	-1.04284	-1.7789
136669771	rs7807871	1.32761e-18	-1.38137	-1.56848	1.37271e-05	-1.93812	-1.70627
136669949	rs190646382	5.2066e-17	0.719285	-6.23395e-10	0.000243457	-0.768816	-6.23395e-10
136670076	rs324628	8.60632e-19	-1.60384	-1.77947	3.23543e-05	-1.02142	-1.76559
136671341	rs12707339	5.544e-18	-1.52051	-6.23395e-10	0.000174361	-1.10263	-6.23395e-10
136671531	rs144688495	5.21955e-18	-2.19217e-10	-1.58081	9.6688e-05	-2.19217e-10	-1.69227
136671558	rs7799047	7.68848e-19	-1.85588	-1.64021	1.22423e-05	-2.01387	-1.74498
136673348	rs1455860	1.17794e-18	-1.46307	-1.60639	1.31219e-05	-1.95835	-1.73113
136674687	rs78972557	3.43702e-18	-1.99862	-6.23395e-10	8.20798e-05	-1.85607	-6.23395e-10
136674844	rs324630	8.54356e-19	-1.63233	-1.7583	3.96481e-05	-0.807037	-1.77668
136674966	rs34908748	3.49964e-18	-1.98057	-6.23395e-10	9.60901e-05	-1.69847	-6.23395e-10
136675107	rs1549330	1.14958e-18	-1.48148	-1.61235	1.29417e-05	-1.97172	-1.73158
136675683	rs60161367	7.9448e-18	-1.16071	-6.23395e-10	9.94912e-05	-1.66369	-6.23395e-10
136675836	rs12707340	1.22235e-18	-1.43851	-1.59394	1.3238e-05	-1.95799	-1.72267
136676570	rs2350786	1.1665e-18	-1.44396	-1.63526	1.31687e-05	-1.91559	-1.77032
136676988	rs36210736	7.63873e-18	-1.2	-6.23395e-10	9.70166e-05	-1.68887	-6.23395e-10
136677370	rs7785096	1.13981e-18	-1.47204	-1.63032	1.28001e-05	-1.94131	-1.77299
136677381	rs62487063	4.25213e-18	-0.27493	-1.51088	0.00233529	2.88655	-1.39441
136677839	rs324631	8.47647e-19	-1.62744	-1.77108	3.45685e-05	-0.944763	-1.77605
136679671	rs117772287	2.42203e-15	4.55913	-6.23395e-10	0.00929911	2.87392	-6.23395e-10
136679987	rs324632	9.10115e-19	-1.5895	-1.73791	3.8855e-05	-0.833065	-1.77086
136680801	rs6948054	6.08112e-19	-2.00996	-1.72067	1.20204e-05	-2.00064	-1.77651
136681298	rs56118357	5.31329e-16	3.04216	-6.23395e-10	0.0318191	4.10406	-6.23395e-10
136681356	rs73158771	1.55773e-18	-1.01061	-1.77939	9.55081e-05	0.0498702	-1.75442
136681406	rs324633	6.5221e-19	-1.90282	-1.75779	1.32699e-05	-1.92055	-1.75771
136682188	rs17414604	2.96925e-18	-0.839983	-1.30494	0.00110351	2.20313	-1.46063
136683212	rs17168865	6.21704e-19	-1.96734	-1.74118	1.65267e-05	-1.67945	-1.77933
136683750	rs17168866	6.23711e-19	-2.01065	-1.69464	1.86177e-05	-1.57039	-1.76925
136684195	rs324634	3.51012e-18	-1.97758	-6.23395e-10	7.25802e-05	-1.97906	-6.23395e-10
136684235	rs324635	2.37417e-18	-0.91118	-1.4574	0.000231266	0.728936	-1.54913
136685170	rs144791821	3.39433e-18	-2.01112	-6.23395e-10	0.000108902	-1.57331	-6.23395e-10
136685193	rs181407280	3.36001e-18	-2.02128	-6.23395e-10	7.14177e-05	-1.99521	-6.23395e-10
136685202	rs34259336	3.4514e-18	-1.99445	-6.23395e-10	6.95034e-05	-2.02238	-6.23395e-10
136685606	rs34539155	3.39951e-18	-2.00959	-6.23395e-10	7.54476e-05	-1.94032	-6.23395e-10
136685758	rs17168868	5.96223e-19	-2.01103	-1.73934	1.83835e-05	-1.57272	-1.77958
136685871	rs1035609	2.95742e-18	-0.754336	-1.39457	0.00120095	2.30324	-1.47613
136685971	rs10242859	3.40867e-18	-2.0069	-6.23395e-10	6.96806e-05	-2.01983	-6.23395e-10
136686829	rs324637	2.24089e-18	-0.91118	-1.51517	0.000220333	0.728936	-1.59755
136687403	rs420817	2.2591e-18	-0.893613	-1.52465	0.000224729	0.756538	-1.6054
136687408	rs421325	2.34939e-18	-0.840458	-1.53861	0.00016346	0.340885	-1.50807
136688276	rs556852010	3.36817e-18	-2.01886	-6.23395e-10	7.09973e-05	-2.00111	-6.23395e-10
136688386	rs117396018	3.3605e-18	-2.02114	-6.23395e-10	6.99754e-05	-2.01561	-6.23395e-10
136688650	rs324639	1.72387e-18	-1.16149	-1.52717	9.59919e-05	-0.187041	-1.51245
136688900	rs74461513	3.65958e-18	-1.93588	-6.23395e-10	8.32631e-05	-1.84175	-6.23395e-10
136688996	rs324640	1.8972e-18	-1.0798	-1.51304	9.36158e-05	-0.226629	-1.49793
136689381	rs7800093	3.43256e-18	-1.99992	-6.23395e-10	7.29193e-05	-1.9744	-6.23395e-10
136689691	rs79494124	4.42025e-18	-1.74703	-6.23395e-10	6.99225e-05	-2.01637	-6.23395e-10
136689822	rs116874722	3.60594e-18	-1.95065	-6.23395e-10	0.000107335	-1.5878	-6.23395e-10
136690503	rs10488602	1.23821e-18	-1.24027	-1.77928	2.09357e-05	-1.44258	-1.77971
136691144	rs140980960	4.24165e-17	0.51431	-6.23395e-10	0.000212221	-0.906131	-6.23395e-10
136691453	rs7357341	2.80871e-18	-0.641972	-1.55853	0.00133285	2.55048	-1.61916
136691506	rs324641	3.46267e-18	-1.99119	-6.23395e-10	7.51166e-05	-1.94472	-6.23395e-10
136691512	rs324642	2.14728e-18	-0.982339	-1.48669	0.000102085	-0.167102	-1.47085
136691666	rs324643	2.13304e-18	-0.982339	-1.49334	0.00010139	-0.167102	-1.47768
136691676	rs324644	2.10535e-18	-0.982339	-1.5064	0.000100038	-0.167102	-1.49111
136691763	rs140046555	7.66116e-18	-2.19217e-10	-1.19706	0.000206997	-2.19217e-10	-0.931053
136691764	rs324645	2.06102e-18	-1.01897	-1.49105	0.000108541	-0.101288	-1.47534
136691895	rs324646	3.46257e-18	-1.99122	-6.23395e-10	7.59449e-05	-1.93375	-6.23395e-10
136691962	rs4341110	2.85313e-18	-0.679396	-1.50541	0.00123239	2.42643	-1.57348
136692467	rs17499892	2.72692e-18	-0.764452	-1.4656	0.000386306	1.23165	-1.53878
136692752	rs324647	6.31031e-19	-1.95226	-1.74136	1.29654e-05	-1.98426	-1.71721
136693121	rs117670439	3.4175e-18	-2.00432	-6.23395e-10	6.98644e-05	-2.0172	-6.23395e-10
136693416	rs78771438	3.80186e-18	-1.89774	-6.23395e-10	9.16743e-05	-1.74552	-6.23395e-10
136693487	rs324648	6.50474e-19	-1.94072	-1.72256	1.31711e-05	-1.99202	-1.69372
136693509	rs324649	1.42615e-18	-1.10625	-1.772	4.05712e-05	-0.783856	-1.77684
136693661	rs324650	1.71297e-18	-0.931569	-1.76343	9.88747e-05	0.103363	-1.77327
136693966	rs76849961	3.50252e-18	-1.97974	-6.23395e-10	7.78842e-05	-1.90853	-6.23395e-10
136694368	rs74907321	3.35671e-18	-2.02227	-6.23395e-10	7.09768e-05	-2.0014	-6.23395e-10
136694591	rs55761735	1.27909e-17	-0.684497	-6.23395e-10	0.000394643	-0.285775	-6.23395e-10
136694741	rs117164380	3.36558e-18	-2.01963	-6.23395e-10	7.20655e-05	-1.98618	-6.23395e-10
136695253	rs62487065	2.57215e-18	-0.573971	-1.71451	0.00147666	2.79287	-1.75909
136695287	rs143279862	3.59099e-18	-1.9548	-6.23395e-10	0.000107445	-1.58678	-6.23395e-10
136695842	rs17415326	3.35618e-18	-2.02242	-6.23395e-10	0.000106816	-1.59265	-6.23395e-10
136696308	rs77125166	3.3599e-18	-2.02131	-6.23395e-10	7.09166e-05	-2.00225	-6.23395e-10
136696922	rs6963577	2.55525e-18	-0.646749	-1.64833	0.00132735	2.6594	-1.73222
136697137	rs1424547	5.66821e-19	-2.022	-1.77894	1.689e-05	-1.67832	-1.75872
136697388	rs10282542	3.35751e-18	-2.02203	-6.23395e-10	7.03275e-05	-2.01059	-6.23395e-10
136697624	rs75949940	4.91715e-18	-2.19217e-10	-1.6405	9.70661e-05	-2.19217e-10	-1.68837
136698529	rs73160443	3.93821e-18	-1.8625	-6.23395e-10	0.000172334	-1.11432	-6.23395e-10
136699239	rs17168883	3.39549e-18	-2.01078	-6.23395e-10	0.000109378	-1.56895	-6.23395e-10
136699261	rs324651	6.85937e-19	-1.90862	-1.70157	1.32429e-05	-2.00138	-1.67891
136700603	rs146328962	6.53201e-18	-2.19217e-10	-1.35651	0.000103918	-2.19217e-10	-1.62015
136700662	rs60372903	4.31059e-18	-2.19217e-10	-1.77215	8.88729e-05	-2.19217e-10	-1.77655
136701308	rs8191992	4.19492e-18	-0.45363	-1.34572	0.000294748	0.905281	-1.48292
136701563	rs8191993	5.91487e-19	-1.98228	-1.77607	1.53781e-05	-1.84723	-1.68358
136701634	rs76518506	3.46796e-18	-1.98966	-6.23395e-10	6.95767e-05	-2.02133	-6.23395e-10
136701935	rs6962027	1.5822e-18	-1.30191	-1.4725	9.74672e-05	-0.155416	-1.52883
136702044	rs11984039	2.87832e-18	-0.556716	-1.6193	0.000727952	2.05571	-1.72924
136703000	rs62487067	3.08714e-18	-0.371186	-1.73479	0.000609906	1.92796	-1.77841
136703376	rs6967953	1.79273e-18	-1.15691	-1.49257	9.57976e-05	-0.143182	-1.55834
136703629	rs74460389	3.70483e-18	-1.92359	-6.23395e-10	7.80559e-05	-1.90633	-6.23395e-10
136704531	rs17500423	3.13927e-18	-0.417471	-1.67177	0.000435431	1.56897	-1.75639
136704811	rs142122184	5.05461e-18	-2.19217e-10	-1.61293	9.90638e-05	-2.19217e-10	-1.66799
136705967	rs62487068	2.72571e-18	-0.741353	-1.48914	0.000710778	1.92867	-1.62606
136705999	rs117869135	4.27817e-18	-2.19217e-10	-1.7797	9.3648e-05	-2.19217e-10	-1.72421
136706399	rs191433767	4.00983e-18	-1.84448	-6.23395e-10	0.000109923	-1.56398	-6.23395e-10
136706414	rs139710436	4.27883e-18	-2.19217e-10	-1.77955	9.40724e-05	-2.19217e-10	-1.71969
136706416	rs78897276	7.68609e-17	1.10877	-6.23395e-10	0.00128631	0.895775	-6.23395e-10
136706535	rs7780181	3.003e-18	-0.628402	-1.50521	0.000304661	1.00654	-1.5511
136707006	rs117575418	7.78271e-18	-2.19217e-10	-1.18132	0.000130593	-2.19217e-10	-1.39167
136707227	rs17506733	2.90974e-18	-0.628592	-1.53657	0.000752719	2.06305	-1.70311
136707462	rs75137640	3.02284e-16	2.47814	-6.23395e-10	0.000728036	0.326593	-6.23395e-10
136707742	rs324654	2.00787e-18	-1.46631	-1.06984	0.000197636	0.0904809	-1.06781
136707968	rs10246819	1.39172e-18	-1.40084	-1.50184	8.94243e-05	-0.203898	-1.56647
136708592	rs115612730	3.35635e-18	-2.02237	-6.23395e-10	6.9585e-05	-2.02121	-6.23395e-10
136708850	rs10954568	1.2662e-17	0.734547	-1.42917	0.000165381	0.0887467	-1.24425
136708890	rs10235284	4.30564e-18	-2.19217e-10	-1.7733	9.76557e-05	-2.19217e-10	-1.68231
136709168	rs11762896	2.13323e-18	-0.983102	-1.49249	0.000694972	1.89451	-1.6144
136709194	rs114440691	3.66031e-18	-1.93568	-6.23395e-10	7.70373e-05	-1.91947	-6.23395e-10
136709228	rs35219717	4.10456e-18	-1.82113	-6.23395e-10	9.9081e-05	-1.66782	-6.23395e-10
136709513	rs17506824	1.23924e-18	-1.54829	-1.47044	9.42595e-05	-0.204735	-1.51297
136709760	rs1424548	2.27231e-18	-0.897882	-1.51455	0.000767576	2.01051	-1.63103
136710122	rs1424549	2.40859e-18	-0.857127	-1.49706	0.000655055	1.83882	-1.61786
136710666	rs67532040	6.77766e-19	-1.86577	-1.75641	1.64392e-05	-1.68497	-1.77912
136710741	rs75484829	4.28875e-18	-2.19217e-10	-1.77723	9.59166e-05	-2.19217e-10	-1.70028
136710977	rs76991107	3.38831e-18	-2.0129	-6.23395e-10	7.06416e-05	-2.00614	-6.23395e-10
136711493	rs117743149	5.84263e-18	-1.46805	-6.23395e-10	0.000142575	-1.30389	-6.23395e-10
136711626	rs62487070	2.74961e-18	-0.497856	-1.72391	0.000374676	1.43837	-1.77607
136711733	rs62487071	2.90802e-18	-0.516882	-1.64887	0.000541256	1.77561	-1.74548
136712058	rs17168896	3.8896e-18	-1.87492	-6.23395e-10	9.60911e-05	-1.69846	-6.23395e-10
136712101	rs77748170	3.39076e-18	-2.01217	-6.23395e-10	7.67571e-05	-1.92311	-6.23395e-10
136712155	rs11971309	2.59218e-18	-0.864298	-1.41643	0.000748448	1.93189	-1.57765
136712586	rs145502259	3.45772e-18	-1.99262	-6.23395e-10	7.78177e-05	-1.90939	-6.23395e-10
136712733	rs17506977	2.32396e-18	-0.81577	-1.57419	0.000310281	1.17689	-1.70317
136713102	rs324655	2.19942e-18	-1.50452	-0.940512	0.000180107	-0.0911085	-0.979097
136714112	rs324656	2.64626e-18	-1.87735	-0.38273	6.21175e-05	-1.63076	-0.503967
136714318	rs73160450	3.85911e-18	-1.88279	-6.23395e-10	7.53708e-05	-1.94134	-6.23395e-10
136714572	rs324657	2.86545e-18	-1.74831	-0.432191	5.63911e-05	-1.66329	-0.568154
136714657	rs117746341	4.89154e-18	-1.64572	-6.23395e-10	7.04079e-05	-2.00945	-6.23395e-10
136714701	rs62487072	3.16304e-18	-0.440607	-1.64109	0.000394965	1.45615	-1.74111
136715167	rs324658	2.7331e-18	-1.87127	-0.356523	7.48631e-05	-1.62081	-0.327289
136715254	rs7779506	3.36986e-18	-0.423235	-1.59512	0.000452288	1.58455	-1.73399
136715396	rs7779921	3.13997e-18	-0.443676	-1.64534	0.000434518	1.55382	-1.74334
136715603	rs7780107	3.74143e-18	-1.91376	-6.23395e-10	8.04639e-05	-1.87595	-6.23395e-10
136715660	rs7779999	2.95349e-18	-0.484155	-1.66608	0.000404561	1.49276	-1.75371
136715674	rs116841894	7.01582e-18	-2.19217e-10	-1.28506	0.000157803	-2.19217e-10	-1.20241
136715845	rs183400906	3.81196e-18	-1.89508	-6.23395e-10	6.94985e-05	-2.02245	-6.23395e-10
136716192	rs147023411	4.46796e-18	-2.19217e-10	-1.7363	8.8785e-05	-2.19217e-10	-1.77754
136716335	rs11982015	2.14124e-18	-0.773226	-1.69862	0.000353197	1.3484	-1.74513
136716653	rs10954569	2.379e-18	-0.695043	-1.6715	0.00042657	1.54535	-1.75333
136716713	rs77749087	3.36546e-18	-2.01966	-6.23395e-10	7.24773e-05	-1.98048	-6.23395e-10
136716717	rs324659	2.84838e-18	-1.76502	-0.421455	6.41989e-05	-1.55152	-0.550252
136717033	rs75583967	4.39363e-18	-1.75307	-6.23395e-10	0.000106538	-1.59526	-6.23395e-10
136717131	rs148672262	4.31804e-18	-2.19217e-10	-1.77042	9.86803e-05	-2.19217e-10	-1.67187
136717304	rs117448172	3.86225e-18	-1.88198	-6.23395e-10	0.000109306	-1.56961	-6.23395e-10
136717332	rs139071411	4.39855e-18	-2.19217e-10	-1.75195	0.00010385	-2.19217e-10	-1.62081
136717447	rs13229637	3.95526e-18	-1.85818	-6.23395e-10	9.84831e-05	-1.67387	-6.23395e-10
136718054	rs117032753	3.37637e-18	-2.01643	-6.23395e-10	7.10346e-05	-2.00059	-6.23395e-10
136718074	rs146412684	3.36138e-18	-2.02087	-6.23395e-10	7.37624e-05	-1.96291	-6.23395e-10
136718430	rs145405513	4.38021e-18	-2.19217e-10	-1.75613	8.86206e-05	-2.19217e-10	-1.77939
136718455	rs149201973	3.36607e-18	-2.01948	-6.23395e-10	7.15598e-05	-1.99322	-6.23395e-10
136718553	rs12540615	3.22334e-18	-0.440275	-1.62253	0.000422496	1.51347	-1.73104
136718846	rs151274343	4.35202e-18	-2.19217e-10	-1.76259	0.000101061	-2.19217e-10	-1.64803
136719062	rs56659884	3.35813e-18	-2.02184	-6.23395e-10	7.2821e-05	-1.97575	-6.23395e-10
136719190	rs11971236	2.8345e-18	-0.506907	-1.68446	0.000349717	1.34469	-1.75132
136720365	rs73447194	6.80957e-19	-1.87064	-1.74684	1.59655e-05	-1.71515	-1.77818
136720372	rs117938829	3.36945e-18	-2.01848	-6.23395e-10	7.13567e-05	-1.99607	-6.23395e-10
136720590	rs34084423	3.75778e-18	-0.347358	-1.56204	0.000356106	1.30667	-1.6952
136721385	rs6978427	2.45884e-18	-0.661202	-1.67234	0.000324533	1.27529	-1.75666
136721505	rs324661	2.59243e-18	-1.74595	-0.534678	5.08054e-05	-1.65869	-0.677068
136722029	rs80072186	3.37072e-18	-2.0181	-6.23395e-10	7.12897e-05	-1.997	-6.23395e-10
136722275	rs17416406	3.6071e-18	-1.95032	-6.23395e-10	7.70735e-05	-1.919	-6.23395e-10
136722794	rs74580742	1.69165e-18	-1.26929	-1.43823	2.83554e-05	-1.56787	-1.35107
136723381	rs6960754	2.2932e-18	-0.792905	-1.61037	0.000521675	1.71746	-1.72417
136723462	rs61002121	3.62677e-18	-1.94488	-6.23395e-10	7.75756e-05	-1.9125	-6.23395e-10
136723463	rs324662	1.52947e-18	-1.72149	-1.08681	9.70115e-05	-0.567098	-1.12183
136723672	rs145479433	4.53736e-18	-2.19217e-10	-1.72088	0.000102967	-2.19217e-10	-1.62935
136724093	rs13221430	1.27911e-18	-1.38366	-1.6034	7.47512e-05	-0.226178	-1.72341
136724583	rs34907276	7.09748e-19	-1.8417	-1.73437	1.70991e-05	-1.65004	-1.77469
136724689	rs324664	1.37714e-18	-1.77377	-1.13945	8.84558e-05	-0.590303	-1.19095
136725293	rs76530555	3.46254e-18	-1.99123	-6.23395e-10	8.51456e-05	-1.81939	-6.23395e-10
136725847	rs117795217	3.36824e-18	-2.01884	-6.23395e-10	7.14249e-05	-1.99511	-6.23395e-10
136726039	rs138055863	4.64322e-18	-1.69782	-6.23395e-10	0.000111126	-1.55309	-6.23395e-10
136726041	rs142558748	3.39308e-18	-2.01149	-6.23395e-10	7.15167e-05	-1.99383	-6.23395e-10
136726088	rs324665	1.4599e-18	-1.81626	-1.03859	8.71213e-05	-0.721629	-1.07483
136726093	rs145981269	4.42025e-18	-2.19217e-10	-1.74703	0.000105051	-2.19217e-10	-1.60931
136726777	rs79699825	6.2146e-19	-1.93765	-1.77126	1.3024e-05	-1.92161	-1.77535
136726850	rs11980566	4.43798e-18	-2.19217e-10	-1.74303	0.000106	-2.19217e-10	-1.60032
136727011	rs116916562	4.60445e-18	-1.7062	-6.23395e-10	0.000182675	-1.05605	-6.23395e-10
136727136	rs12113365	1.08533e-18	-1.60473	-1.54661	6.26796e-05	-0.420797	-1.70492
136727451	rs324666	1.43773e-18	-1.92403	-0.946135	8.71794e-05	-0.956185	-0.839604
136727525	rs35536027	1.04901e-18	-1.62374	-1.56164	6.07836e-05	-0.443111	-1.71333
136727706	rs117286160	4.46668e-18	-1.73658	-6.23395e-10	0.000173129	-1.10972	-6.23395e-10
136727764	rs17168910	4.69691e-18	-2.19217e-10	-1.68632	9.55484e-05	-2.19217e-10	-1.70412
136727852	rs62487074	2.89687e-18	-0.549048	-1.62055	0.000356378	1.32496	-1.71272
136728372	rs324667	2.45274e-18	-1.88188	-0.45414	6.13338e-05	-1.54462	-0.602805
136728671	rs79816686	8.12657e-17	1.1645	-6.23395e-10	0.00121222	0.836454	-6.23395e-10
136729250	rs76600899	3.51928e-18	-1.97497	-6.23395e-10	8.56407e-05	-1.8136	-6.23395e-10
136729422	rs141017136	3.43783e-18	-1.99839	-6.23395e-10	8.35442e-05	-1.83838	-6.23395e-10
136729604	rs62487075	3.08052e-18	-0.431919	-1.67621	0.000502811	1.70319	-1.74674
136729661	rs12113753	4.4938e-18	-1.73053	-6.23395e-10	0.000121755	-1.46175	-6.23395e-10
136729679	rs17507588	2.41794e-18	-0.714998	-1.63531	0.000660319	1.95114	-1.72217
136730758	rs444116	8.88888e-19	-1.94063	-1.41038	2.16639e-05	-1.86885	-1.31925
136730763	rs391952	8.9275e-19	-1.94063	-1.40605	2.1769e-05	-1.86885	-1.31441
136731077	rs143996241	3.43685e-18	-1.99867	-6.23395e-10	0.000117818	-1.49462	-6.23395e-10
136731136	rs118125061	4.33004e-18	-2.19217e-10	-1.76765	9.1132e-05	-2.19217e-10	-1.75145
136731280	rs78749287	1.7014e-17	1.37527	-1.77446	0.000286871	1.10396	-1.70869
136731886	rs79724467	4.29687e-18	-2.19217e-10	-1.77534	9.26577e-05	-2.19217e-10	-1.73485
136732292	rs324668	6.71309e-19	-1.91872	-1.71303	1.39254e-05	-1.86032	-1.76973
136732467	rs141082905	4.29495e-18	-2.19217e-10	-1.77579	9.2795e-05	-2.19217e-10	-1.73336
136732532	rs146735801	3.50439e-18	-1.97921	-6.23395e-10	7.0403e-05	-2.00952	-6.23395e-10
136732702	rs117848323	7.1507e-18	-1.26602	-6.23395e-10	0.000115783	-1.51204	-6.23395e-10
136732759	rs324669	6.50868e-19	-1.95981	-1.70287	1.50161e-05	-1.78906	-1.76557
136733228	rs324670	9.55084e-19	-1.98441	-1.29478	3.26164e-05	-1.59535	-1.18359
136733375	rs324671	9.56312e-19	-1.97831	-1.29958	3.36326e-05	-1.55934	-1.18892
136733594	rs17168911	4.27812e-18	-2.19217e-10	-1.77971	9.57962e-05	-2.19217e-10	-1.70153
136733729	rs324672	9.52908e-19	-1.98188	-1.29958	3.32407e-05	-1.57106	-1.18892
136734274	rs16874896	4.27899e-18	-2.19217e-10	-1.77951	9.64953e-05	-2.19217e-10	-1.69426
136734655	rs324673	9.89254e-19	-2.01071	-1.23332	3.40384e-05	-1.40495	-1.33132
136735172	rs324674	6.63266e-19	-1.94725	-1.69656	1.63593e-05	-1.70617	-1.76279
136735235	rs73449114	4.55094e-18	-2.19217e-10	-1.71789	0.000105289	-2.19217e-10	-1.60705
136735311	rs324675	8.75279e-19	-2.02073	-1.34571	2.60143e-05	-1.5947	-1.41041
136735359	rs75581732	1.63548e-16	0.807042	1.05684	0.000664874	-0.361347	0.597188
136735471	rs78084707	3.37496e-18	-2.01684	-6.23395e-10	7.22453e-05	-1.98369	-6.23395e-10
136735736	rs116957750	4.31812e-18	-2.19217e-10	-1.77041	0.000101926	-2.19217e-10	-1.63951
136736058	rs151221682	4.00291e-16	2.75897	-6.23395e-10	0.00204104	1.35746	-6.23395e-10
136736336	rs74585430	4.57133e-18	-2.19217e-10	-1.71342	0.000106073	-2.19217e-10	-1.59963
136737116	rs324676	9.16905e-19	-2.02092	-1.29906	3.2272e-05	-1.61513	-1.17443
136737917	rs77351601	3.52072e-18	-1.97456	-6.23395e-10	7.07244e-05	-2.00497	-6.23395e-10
136738006	rs74528097	3.62686e-18	-1.94486	-6.23395e-10	6.95244e-05	-2.02208	-6.23395e-10
136738668	rs324677	7.11697e-19	-1.86738	-1.70595	1.50508e-05	-1.78436	-1.76797
136738817	rs186246235	3.45436e-18	-1.99359	-6.23395e-10	6.96574e-05	-2.02017	-6.23395e-10
136739889	rs76997065	1.09573e-16	3.07256	-1.60919	0.000634046	1.64969	-1.46133
136740623	rs324678	6.82627e-19	-1.91355	-1.70148	1.44621e-05	-1.82407	-1.76815
136741665	rs17168914	4.28215e-18	-2.19217e-10	-1.77877	9.74491e-05	-2.19217e-10	-1.68443
136741686	rs17168916	3.3953e-18	-2.01083	-6.23395e-10	7.02417e-05	-2.01182	-6.23395e-10
136741789	rs75924260	4.28512e-18	-2.19217e-10	-1.77808	9.80465e-05	-2.19217e-10	-1.67832
136741857	rs17168918	1.69498e-17	1.23844	-1.64141	0.000179935	0.44048	-1.51164
136742291	rs76873459	6.26917e-19	-1.93276	-1.76741	1.22946e-05	-2.00866	-1.74594
136742384	rs324679	6.43724e-19	-1.92961	-1.7441	1.30007e-05	-1.9199	-1.77885
136742485	rs79254063	6.35145e-19	-1.91606	-1.77107	1.23734e-05	-2.00917	-1.73903
136742514	rs324680	5.53075e-18	-0.158553	-1.36435	6.72154e-05	-0.510889	-1.54497
136742972	rs75346254	4.95855e-18	-2.19217e-10	-1.63211	9.4019e-05	-2.19217e-10	-1.72026
136743432	rs182047408	4.28509e-18	-2.19217e-10	-1.77809	9.80396e-05	-2.19217e-10	-1.67839
136743473	rs117411159	4.28813e-18	-2.19217e-10	-1.77738	9.85472e-05	-2.19217e-10	-1.67322
136743480	rs116372302	3.51126e-18	-1.97725	-6.23395e-10	7.06106e-05	-2.00658	-6.23395e-10
136744011	rs324681	6.24896e-19	-1.97614	-1.72726	1.48105e-05	-1.79473	-1.77369
136744239	rs12532458	2.28087e-17	1.53039	-1.63648	0.000229505	0.695024	-1.52286
136744954	rs11977730	2.31371e-17	1.6811	-1.77289	0.00252036	3.27245	-1.70405
136745346	rs324561	6.40922e-19	-1.98223	-1.69585	1.31722e-05	-1.92263	-1.76302
136745623	rs324562	6.47569e-19	-1.97191	-1.69585	1.33836e-05	-1.90671	-1.76302
136745909	rs201937794	4.44919e-18	-2.19217e-10	-1.7405	0.000108376	-2.19217e-10	-1.57815
136745939	rs324563	1.02104e-18	-2.01607	-1.19634	3.42979e-05	-1.44892	-1.27976
136746054	rs59944674	2.16038e-17	1.48947	-1.64983	0.000194087	0.550832	-1.54628
136746055	rs58410439	2.17196e-17	1.48947	-1.64449	0.000195479	0.550832	-1.53913
136746062	rs79140211	4.67996e-18	-2.19217e-10	-1.68994	8.98243e-05	-2.19217e-10	-1.7659
136746211	rs138846524	3.98218e-18	-1.8514	-6.23395e-10	7.02649e-05	-2.01148	-6.23395e-10
136746607	rs1455859	2.12489e-17	1.58141	-1.75834	0.000571189	1.74899	-1.66502
136746855	rs118140266	4.32805e-18	-2.19217e-10	-1.76811	0.000102802	-2.19217e-10	-1.63096
136747349	rs77695586	4.61275e-18	-2.19217e-10	-1.7044	0.000108896	-2.19217e-10	-1.57336
136747988	rs117912817	4.29797e-18	-1.77508	-6.23395e-10	6.95066e-05	-2.02234	-6.23395e-10
136748416	rs1593207	2.50264e-17	1.68194	-1.69524	0.000248073	0.827769	-1.5778
136748481	rs324565	1.00365e-18	-1.97761	-1.25198	3.76754e-05	-1.32877	-1.30598
136749663	rs73160470	2.50636e-17	1.75017	-1.76198	0.00276809	3.35498	-1.69282
136749953	rs6972040	7.14637e-19	-1.92085	-1.64836	1.71386e-05	-2.00589	-1.41653
136750712	rs6972827	3.42072e-18	-2.00338	-6.23395e-10	7.12626e-05	-1.99738	-6.23395e-10
136750755	rs62487078	3.37011e-18	-2.01828	-6.23395e-10	8.8857e-05	-1.77673	-6.23395e-10
136750772	rs146633559	4.32549e-18	-2.19217e-10	-1.7687	0.00010194	-2.19217e-10	-1.63937
136751355	rs73449125	4.68531e-18	-2.19217e-10	-1.6888	0.00010981	-2.19217e-10	-1.56501
136751386	rs1902281	2.17688e-17	1.53039	-1.68314	0.000220934	0.695024	-1.56092
136751712	rs73449127	2.48188e-17	1.75017	-1.7718	0.00272024	3.35498	-1.71026
136751994	rs78201820	4.30139e-18	-2.19217e-10	-1.77429	9.80846e-05	-2.19217e-10	-1.67793
136751998	rs75643597	5.71699e-19	-2.0186	-1.77377	1.57293e-05	-1.8546	-1.65364
136752110	rs117590333	4.30139e-18	-2.19217e-10	-1.77429	9.80846e-05	-2.19217e-10	-1.67793
136752584	rs117199368	4.33758e-18	-2.19217e-10	-1.76591	0.000103589	-2.19217e-10	-1.62333
136752635	rs115779603	5.71749e-19	-2.01877	-1.77352	1.573e-05	-1.8557	-1.65248
136752785	rs10954570	6.28197e-19	-2.02143	-1.6767	1.56863e-05	-1.89804	-1.61293
136753502	rs76065591	3.48893e-18	-1.98363	-6.23395e-10	7.03511e-05	-2.01026	-6.23395e-10
136753557	rs77571733	5.86905e-19	-2.01247	-1.75365	1.73738e-05	-1.82216	-1.58663
136753760	rs66783151	2.1625e-17	1.59131	-1.75069	0.000615894	1.8074	-1.64808
136753829	rs71541337	3.37394e-18	-2.01714	-6.23395e-10	7.26989e-05	-1.97743	-6.23395e-10
136754245	rs36078565	3.37394e-18	-2.01714	-6.23395e-10	7.26989e-05	-1.97743	-6.23395e-10
136754497	rs117875641	3.47501e-18	-1.98763	-6.23395e-10	6.98657e-05	-2.01718	-6.23395e-10
136754769	rs78981487	4.34777e-18	-2.19217e-10	-1.76356	0.000104387	-2.19217e-10	-1.61565
136754961	rs78915755	5.89676e-19	-2.00277	-1.75864	1.77914e-05	-1.78437	-1.60067
136754990	rs71541338	3.37394e-18	-2.01714	-6.23395e-10	7.26989e-05	-1.97743	-6.23395e-10
136755242	rs75876777	4.33275e-18	-2.19217e-10	-1.76702	0.000103196	-2.19217e-10	-1.62713
136755630	rs55665549	6.58317e-19	-2.02017	-1.63112	1.48879e-05	-2.02243	-1.54078
136755631	rs55684007	6.34539e-19	-2.01987	-1.66821	1.42006e-05	-2.02195	-1.58852
136755718	rs76501630	4.33275e-18	-2.19217e-10	-1.76702	0.000103196	-2.19217e-10	-1.62713
136755894	rs61245367	2.22738e-17	1.53039	-1.6602	0.00022108	0.695024	-1.56026
136756539	rs150442179	1.07161e-17	-2.19217e-10	-0.86148	0.000353526	-2.19217e-10	-0.395801
136756575	rs138186325	4.33758e-18	-2.19217e-10	-1.76591	0.000103589	-2.19217e-10	-1.62333
136756770	rs11772948	3.44497e-18	-1.99631	-6.23395e-10	7.07722e-05	-2.00429	-6.23395e-10
136757181	rs77334193	5.14976e-18	-1.59428	-6.23395e-10	8.91534e-05	-1.7734	-6.23395e-10
136757642	rs2161860	2.87666e-17	1.84025	-1.71426	0.00337815	3.46242	-1.60109
136758210	rs62487079	3.3602e-18	-2.02123	-6.23395e-10	6.95334e-05	-2.02195	-6.23395e-10
136758447	rs324567	6.34288e-19	-1.97214	-1.71634	1.49325e-05	-1.79056	-1.76965
136758781	rs139492242	4.3292e-18	-2.19217e-10	-1.76784	8.99881e-05	-2.19217e-10	-1.76408
136758789	rs12673281	2.32941e-17	1.59437	-1.6794	0.000231332	0.75102	-1.57092
136759389	rs146173397	5.6139e-18	-2.19217e-10	-1.50798	0.000123815	-2.19217e-10	-1.44497
136761574	rs144011677	4.45464e-18	-2.19217e-10	-1.73928	9.308e-05	-2.19217e-10	-1.7303
136761961	rs324568	6.58332e-19	-1.95209	-1.69918	1.37592e-05	-1.87756	-1.76449
136762206	rs35681063	3.36072e-18	-2.02107	-6.23395e-10	7.16972e-05	-1.99131	-6.23395e-10
136762819	rs1378648	1.94114e-17	1.40972	-1.67708	0.00210274	2.94695	-1.55971
136762882	rs80316389	4.31109e-18	-2.19217e-10	-1.77204	9.65272e-05	-2.19217e-10	-1.69393
136763095	rs324569	1.15323e-18	-2.01222	-1.07844	4.03636e-05	-1.41623	-1.1496
136763333	rs117992178	3.56733e-18	-1.96141	-6.23395e-10	6.96055e-05	-2.02091	-6.23395e-10
136764145	rs324570	6.40966e-19	-1.97354	-1.70446	1.51869e-05	-1.77669	-1.76663
136764365	rs112603686	3.36072e-18	-2.02107	-6.23395e-10	7.16972e-05	-1.99131	-6.23395e-10
136764547	rs140866127	6.23767e-18	-2.19217e-10	-1.40262	0.000104539	-2.19217e-10	-1.6142
136764811	rs11971576	8.98169e-18	0.695742	-1.73378	0.000128645	0.231499	-1.6382
136764915	rs11771501	1.16914e-16	3.22986	-1.70165	0.000640451	1.78341	-1.585
136765425	rs12111770	5.71246e-18	-2.19217e-10	-1.49058	0.000128376	-2.19217e-10	-1.40879
136765453	rs324571	1.15193e-18	-2.02245	-1.06934	3.4634e-05	-1.56419	-1.15473
136765572	rs324572	1.14964e-18	-2.01903	-1.07475	3.28724e-05	-1.61131	-1.15981
136766773	rs73160479	2.25299e-16	2.1842	-6.23395e-10	0.0289101	4.00819	-6.23395e-10
136766986	rs73449137	5.67664e-18	-2.19217e-10	-1.49687	0.000125498	-2.19217e-10	-1.43146
136767898	rs184086334	1.78743e-17	-2.19217e-10	-0.349861	0.000325654	-2.19217e-10	-0.477921
136768185	rs78469892	3.6849e-18	-1.92898	-6.23395e-10	6.95246e-05	-2.02208	-6.23395e-10
136768535	rs13223489	3.37394e-18	-2.01714	-6.23395e-10	7.26989e-05	-1.97743	-6.23395e-10
136769580	rs78979493	6.873e-18	-2.19217e-10	-1.30563	0.000152862	-2.19217e-10	-1.23422
136769657	rs1834165	6.63772e-19	-1.93846	-1.70458	1.52925e-05	-1.77172	-1.76467
136770267	rs118069292	4.93927e-18	-1.63601	-6.23395e-10	8.63824e-05	-1.80497	-6.23395e-10
136770269	rs117851547	4.31817e-18	-2.19217e-10	-1.7704	0.000101931	-2.19217e-10	-1.63946
136770849	rs918974	6.56236e-19	-1.95622	-1.69824	1.48622e-05	-1.80318	-1.76176
136770970	rs144395612	4.3223e-18	-2.19217e-10	-1.76944	0.000102303	-2.19217e-10	-1.63582
136771045	rs28562122	1.14669e-18	-2.00459	-1.09175	4.15426e-05	-1.36461	-1.17242
136772181	rs77787560	5.44799e-18	-2.19217e-10	-1.53798	0.000121631	-2.19217e-10	-1.46276
136772275	rs1345934	8.36223e-18	0.440367	-1.54987	0.000391928	1.42089	-1.71357
136772465	rs67870824	1.58846e-17	1.13936	-1.60724	0.00160359	2.64651	-1.53027
136773307	rs77303940	3.46682e-18	-1.98999	-6.23395e-10	7.04444e-05	-2.00893	-6.23395e-10
136774260	rs1834167	4.29019e-18	-2.19217e-10	-1.7769	9.88539e-05	-2.19217e-10	-1.67011
136774599	rs6467698	4.29093e-18	-2.19217e-10	-1.77672	9.89594e-05	-2.19217e-10	-1.66905
136774626	rs145541568	3.04006e-17	0.181235	-6.23395e-10	0.000418782	-0.226406	-6.23395e-10
136775077	rs75919282	4.31423e-18	-2.19217e-10	-1.77131	0.000101564	-2.19217e-10	-1.64307
136775188	rs34649110	3.35678e-18	-2.02224	-6.23395e-10	7.11614e-05	-1.99881	-6.23395e-10
136775447	rs34634747	3.3612e-18	-2.02093	-6.23395e-10	7.22876e-05	-1.9831	-6.23395e-10
136775451	rs35568948	3.35977e-18	-2.02136	-6.23395e-10	7.21211e-05	-1.98541	-6.23395e-10
136775912	rs11773454	2.69382e-17	1.7684	-1.70809	0.000266527	0.903671	-1.58195
136776274	rs13246547	3.36653e-18	-2.01934	-6.23395e-10	7.21945e-05	-1.98439	-6.23395e-10
136776367	rs79574641	2.31506e-17	1.63803	-1.72924	0.000230596	0.789268	-1.61236
136776377	rs78188143	4.36934e-18	-2.19217e-10	-1.75862	8.86153e-05	-2.19217e-10	-1.77945
136776635	rs73727803	2.65128e-17	1.7684	-1.72401	0.000260992	0.903671	-1.60294
136776977	rs74640961	3.36232e-18	-2.02059	-6.23395e-10	7.18505e-05	-1.98917	-6.23395e-10
136777258	rs78238352	4.3195e-18	-2.19217e-10	-1.77009	0.000102052	-2.19217e-10	-1.63827
136777300	rs117939516	3.57298e-18	-1.95983	-6.23395e-10	6.9504e-05	-2.02237	-6.23395e-10
136777605	rs34093134	3.35935e-18	-2.02148	-6.23395e-10	7.15492e-05	-1.99337	-6.23395e-10
136777777	rs73160485	7.59932e-17	1.09742	-6.23395e-10	0.00344791	1.88177	-6.23395e-10
136778107	rs67526215	2.69939e-17	1.70973	-1.64734	0.00303918	3.33453	-1.57894
136778349	rs77891427	5.89149e-18	-2.19217e-10	-1.45972	0.000111168	-2.19217e-10	-1.55271
136778579	rs1424545	8.04897e-17	2.83858	-1.68368	0.000480139	1.45147	-1.54115
136779028	rs1834168	5.85754e-19	-2.02099	-1.74709	1.20401e-05	-1.9958	-1.77971
136779371	rs118032855	4.28815e-18	-2.19217e-10	-1.77737	9.16964e-05	-2.19217e-10	-1.74527
136780567	rs67888910	2.52214e-17	1.60764	-1.61317	0.00281689	3.21208	-1.53245
136780883	rs10242429	1.086e-18	-2.01217	-1.13855	3.73978e-05	-1.4159	-1.22625
136782678	rs11974868	2.23661e-17	-0.125682	-6.23395e-10	0.00165615	1.14849	-6.23395e-10
136782819	rs11761344	2.44716e-17	1.65891	-1.69462	0.000247829	0.80757	-1.55859
136782869	rs10215757	6.17283e-19	-1.99923	-1.71643	1.20538e-05	-2.00328	-1.7711
136782870	rs10215396	6.17283e-19	-1.99923	-1.71643	1.20538e-05	-2.00328	-1.7711
136783116	rs73449145	1.93554e-17	1.34736	-1.61761	0.00210364	2.91266	-1.52499
136783444	rs10081199	1.13599e-18	-2.01144	-1.09428	3.87676e-05	-1.41036	-1.19581
136783509	rs10081306	1.12508e-18	-2.01816	-1.09722	3.64085e-05	-1.47043	-1.19852
136783864	rs117247558	4.38102e-18	-2.19217e-10	-1.75595	0.000106782	-2.19217e-10	-1.59297
136784642	rs35319640	3.35747e-18	-2.02204	-6.23395e-10	7.12932e-05	-1.99696	-6.23395e-10
136784738	rs115018775	9.8735e-18	-0.943372	-6.23395e-10	0.000388005	-0.302739	-6.23395e-10
136785275	rs73727805	2.36586e-17	1.63828	-1.70778	0.000244836	0.789482	-1.55265
136786028	rs145701186	4.592e-18	-2.19217e-10	-1.70891	0.000100115	-2.19217e-10	-1.65744
136786154	rs10270820	6.05634e-19	-1.99885	-1.73586	1.29795e-05	-1.92413	-1.77625
136786493	rs191887052	5.06701e-18	-1.61048	-6.23395e-10	7.1265e-05	-1.99735	-6.23395e-10
136787004	rs74877491	4.31542e-18	-2.19217e-10	-1.77103	0.000101676	-2.19217e-10	-1.64196
136787912	rs145196206	5.68946e-18	-2.19217e-10	-1.49461	0.000142296	-2.19217e-10	-1.30585
136787932	rs75141226	5.49647e-18	-2.19217e-10	-1.52912	0.000113546	-2.19217e-10	-1.53155
136788099	rs147590174	4.06688e-18	-1.83035	-6.23395e-10	0.000126526	-1.42331	-6.23395e-10
136788289	rs112393014	3.36009e-18	-2.02126	-6.23395e-10	7.16305e-05	-1.99224	-6.23395e-10
136788526	rs73449156	1.86068e-17	1.32383	-1.63353	0.00195173	2.87012	-1.5574
136788885	rs111977588	1.9298e-17	1.3666	-1.63983	0.00214316	2.97146	-1.56518
136789149	rs7798221	5.95335e-19	-2.01029	-1.74157	1.30145e-05	-1.91927	-1.77842
136789404	rs12375109	3.35969e-18	-2.02138	-6.23395e-10	7.02915e-05	-2.01111	-6.23395e-10
136790449	rs10228919	3.40141e-18	-2.00904	-6.23395e-10	6.96931e-05	-2.01966	-6.23395e-10
136791143	rs151331733	9.98792e-16	3.67332	-6.23395e-10	0.00295775	1.72843	-6.23395e-10
136791653	rs144489029	4.63474e-16	2.90552	-6.23395e-10	0.00241489	1.52565	-6.23395e-10
136791731	rs146615240	6.58076e-18	-2.19217e-10	-1.34908	0.000128255	-2.19217e-10	-1.40974
136791903	rs150229926	4.52511e-18	-2.19217e-10	-1.72358	0.000115486	-2.19217e-10	-1.51461
136791921	rs7786084	5.95352e-19	-2.02041	-1.73142	1.25045e-05	-1.9616	-1.77606
136792018	rs7786241	2.31934e-16	3.99066	-1.77744	0.00104237	2.39639	-1.71089
136792260	rs28810425	9.37563e-19	-2.00505	-1.29265	3.44339e-05	-1.36741	-1.3573
136792771	rs28590034	1.02789e-18	-1.91658	-1.28914	3.08361e-05	-1.49026	-1.34482
136792935	rs10277738	3.37126e-18	-2.01794	-6.23395e-10	7.79955e-05	-1.90711	-6.23395e-10
136792965	rs10248590	3.37125e-18	-2.01794	-6.23395e-10	8.70041e-05	-1.7978	-6.23395e-10
136793163	rs73727808	1.12771e-18	-1.99888	-1.11416	3.74726e-05	-1.68632	-0.95383
136793322	rs117927121	3.44334e-18	-1.99678	-6.23395e-10	6.96101e-05	-2.02085	-6.23395e-10
136793350	rs7792052	6.74823e-19	-1.90089	-1.72564	1.27304e-05	-1.94599	-1.77377
136794060	rs12674354	1.76545e-17	1.39546	-1.75769	0.00047666	1.59023	-1.68719
136794116	rs7796601	6.02289e-19	-2.003	-1.73725	1.19839e-05	-2.00434	-1.77585
136794126	rs77369486	1.97173e-17	1.35455	-1.60627	0.000470545	1.39888	-1.50874
136794262	rs7779968	6.26208e-19	-2.01942	-1.68188	1.22282e-05	-2.00945	-1.75056
136794450	rs58899571	1.12099e-18	-1.98197	-1.13704	3.69717e-05	-1.58635	-1.06725
136794621	rs118057761	3.78609e-18	-1.90189	-6.23395e-10	0.000139774	-1.32373	-6.23395e-10
136794884	rs16874907	6.71503e-19	-1.91109	-1.72037	1.29759e-05	-2.01188	-1.68879
136795748	rs116912525	5.12441e-18	-2.19217e-10	-1.59921	0.000125481	-2.19217e-10	-1.43161
136795776	rs10260814	8.13737e-19	-1.83503	-1.60431	1.42606e-05	-1.85995	-1.74631
136796004	rs139800952	4.06445e-18	-1.83095	-6.23395e-10	0.000126392	-1.42437	-6.23395e-10
136797021	rs10954573	1.78712e-17	1.41018	-1.76021	0.000129518	0.312212	-1.71215
136797182	rs2113886	6.47779e-19	-1.95127	-1.71617	1.23443e-05	-1.97776	-1.7728
136797299	rs76640618	4.29881e-18	-2.19217e-10	-1.77489	8.86051e-05	-2.19217e-10	-1.77957
136797673	rs10236411	7.37216e-19	-1.91545	-1.62265	1.31445e-05	-1.9372	-1.75055
136798023	rs1972683	9.35029e-19	-1.97629	-1.32412	3.28234e-05	-1.27535	-1.49726
136798141	rs73160493	1.72442e-16	1.91684	-6.23395e-10	0.0112961	3.06846	-6.23395e-10
136798166	rs1035688	7.13536e-19	-1.935	-1.63575	1.28478e-05	-1.95455	-1.75603
136798427	rs1964318	6.82822e-19	-1.85799	-1.75676	1.37194e-05	-1.88526	-1.75969
136798502	rs76497180	5.10887e-18	-2.19217e-10	-1.60225	0.000124952	-2.19217e-10	-1.43583
136798768	rs1035686	6.81048e-19	-1.86429	-1.75306	1.35974e-05	-1.891	-1.76288
136799442	rs10244436	7.32828e-19	-1.92264	-1.62143	1.3061e-05	-1.9436	-1.75052
136799443	rs10273993	7.3381e-19	-1.92748	-1.61525	1.304e-05	-1.9479	-1.74783
136799583	rs10274449	6.54871e-19	-1.8995	-1.75705	1.31654e-05	-1.9229	-1.76326
136799603	rs12539396	1.61636e-17	1.29091	-1.74138	0.000119056	0.214038	-1.6982
136800071	rs1425074	6.82521e-19	-1.83632	-1.77887	1.37628e-05	-1.95848	-1.68331
136800234	rs28452179	6.37164e-19	-1.99516	-1.6888	1.43372e-05	-1.97481	-1.62609
136800240	rs35609374	3.65994e-18	-1.93578	-6.23395e-10	7.45277e-05	-1.95259	-6.23395e-10
136800486	rs1425073	9.7981e-19	-1.50408	-1.74954	1.63013e-05	-1.8035	-1.66901
136800727	rs4732241	1.38406e-18	-1.15835	-1.74986	2.22206e-05	-1.45237	-1.71037
136800833	rs11560399	1.56493e-18	-1.61604	-1.16934	6.17101e-05	-0.675095	-1.46621
136800945	rs146154544	5.59262e-18	-1.51178	-6.23395e-10	9.25842e-05	-1.73564	-6.23395e-10
136801091	rs72611529	7.79983e-19	-2.01795	-1.46376	1.61867e-05	-2.00683	-1.47274
136801446	rs1364717	6.05699e-19	-2.00699	-1.72761	1.47106e-05	-1.89421	-1.68098
136801564	rs4391352	5.66792e-19	-2.02241	-1.77858	1.18557e-05	-2.02241	-1.76853
136801830	rs1425072	6.07796e-19	-2.00699	-1.72415	1.47805e-05	-1.89421	-1.67624
136802108	rs79068552	4.71945e-18	-2.19217e-10	-1.68153	9.05304e-05	-2.19217e-10	-1.75807
136802236	rs7793805	6.15508e-19	-1.99615	-1.72238	1.51853e-05	-1.8696	-1.67383
136802247	rs7810614	5.9124e-19	-1.99434	-1.76442	1.53089e-05	-1.81526	-1.72007
136802344	rs7793972	6.20508e-19	-1.99354	-1.71691	1.53934e-05	-1.86338	-1.66644
136802580	rs142342363	3.49372e-18	-1.98226	-6.23395e-10	6.98765e-05	-2.01703	-6.23395e-10
136802974	rs117848279	4.89294e-18	-2.19217e-10	-1.64543	9.22157e-05	-2.19217e-10	-1.73963
136803015	rs1582676	5.68941e-19	-2.02241	-1.77479	1.19633e-05	-2.02241	-1.7595
136803025	rs35738806	7.37128e-19	-1.81661	-1.72161	1.36218e-05	-1.97417	-1.67792
136804676	rs1477525	6.03483e-19	-2.02017	-1.7181	1.41218e-05	-1.948	-1.66804
136804753	rs1364716	5.96721e-19	-2.01472	-1.73481	1.2061e-05	-2.01469	-1.75909
136804948	rs1477524	6.06616e-19	-2.02143	-1.71166	1.41253e-05	-1.95636	-1.65943
136805138	rs1477523	1.41362e-18	-1.25039	-1.63668	0.000151177	0.478015	-1.72332
136805316	rs76459234	4.84932e-18	-2.19217e-10	-1.65439	9.17721e-05	-2.19217e-10	-1.74445
136805379	rs150022820	5.68354e-19	-2.02095	-1.77729	1.1749e-05	-2.02229	-1.7777
136805486	rs77614317	6.29877e-18	-1.39287	-6.23395e-10	0.000100815	-1.65047	-6.23395e-10
136805636	rs57126425	4.54904e-18	-2.19217e-10	-1.71831	8.91835e-05	-2.19217e-10	-1.77306
136806313	rs80280129	3.36765e-18	-2.01901	-6.23395e-10	0.000110397	-1.55967	-6.23395e-10
136807139	rs17417816	6.21842e-19	-2.02245	-1.68584	1.43878e-05	-1.97159	-1.62579
136807492	rs72611531	5.84595e-19	-2.01714	-1.75292	1.45441e-05	-1.88765	-1.69892
136807525	rs55707128	6.28781e-19	-2.02104	-1.67616	1.49023e-05	-1.94878	-1.61346
136807610	rs117860982	4.5141e-18	-2.19217e-10	-1.72602	8.89729e-05	-2.19217e-10	-1.77542
136808119	rs10230065	6.32844e-19	-2.02197	-1.66878	1.49173e-05	-1.95709	-1.60414
136808272	rs17168934	5.75918e-19	-2.01678	-1.76824	1.21748e-05	-2.01675	-1.74763
136808284	rs79566339	4.79501e-18	-2.19217e-10	-1.66565	9.12368e-05	-2.19217e-10	-1.7503
136808309	rs1981914	6.35034e-19	-2.02104	-1.66627	1.50894e-05	-1.94878	-1.60098
136808574	rs1425071	6.36652e-19	-2.02104	-1.66372	1.51376e-05	-1.94878	-1.59779
136808920	rs75715119	1.03213e-17	-0.899016	-6.23395e-10	0.000233104	-0.812271	-6.23395e-10
136809086	rs116939674	3.36492e-18	-2.01982	-6.23395e-10	7.61359e-05	-1.93124	-6.23395e-10
136809161	rs6467699	6.41296e-19	-2.02157	-1.65592	1.52214e-05	-1.953	-1.58806
136809295	rs144748937	4.72154e-18	-2.19217e-10	-1.68109	9.05492e-05	-2.19217e-10	-1.75786
136809377	rs79499057	4.8241e-18	-2.19217e-10	-1.6596	9.1521e-05	-2.19217e-10	-1.74719
136809566	rs17417920	7.66719e-19	-1.72514	-1.77372	1.19299e-05	-2.02224	-1.76247
136810300	rs73450814	5.6888e-19	-2.01768	-1.77963	1.18577e-05	-2.01766	-1.77311
136810307	rs73450817	5.69381e-19	-2.01678	-1.77966	1.18654e-05	-2.01675	-1.77338
136810403	rs148158654	5.29568e-18	-1.56633	-6.23395e-10	6.99836e-05	-2.0155	-6.23395e-10
136810705	rs10254754	6.41944e-19	-2.02192	-1.65457	1.48157e-05	-1.9817	-1.58637
136811193	rs1425070	6.00934e-19	-2.02022	-1.72227	1.49988e-05	-1.90583	-1.64996
136811372	rs4732242	8.42153e-19	-1.73728	-1.66774	1.50725e-05	-1.94145	-1.60944
136811432	rs11978828	6.02088e-19	-2.00681	-1.73377	1.21655e-05	-2.00677	-1.75838
136811496	rs4732243	9.2677e-18	-1.00669	-6.23395e-10	0.000180481	-1.06813	-6.23395e-10
136811712	rs10258872	5.91394e-19	-2.02209	-1.73641	1.43061e-05	-1.93137	-1.6717
136811920	rs139259373	4.09937e-18	-1.82239	-6.23395e-10	0.000128309	-1.40932	-6.23395e-10
136812004	rs6965672	6.54548e-19	-2.02215	-1.63489	1.52711e-05	-1.9757	-1.56209
136812181	rs1425083	6.01323e-19	-2.01958	-1.72227	1.50653e-05	-1.90141	-1.64996
136812294	rs1425082	6.0225e-19	-2.01804	-1.72227	1.52029e-05	-1.89232	-1.64996
136812453	rs1425081	5.9698e-19	-2.01776	-1.73134	1.51806e-05	-1.87996	-1.66378
136812454	rs1425080	6.48991e-19	-2.02219	-1.64338	1.51203e-05	-1.9752	-1.57252
136812636	rs17430785	7.75363e-19	-1.80509	-1.68256	1.39487e-05	-2.00053	-1.62784
136813089	rs17168941	5.00095e-18	-2.19217e-10	-1.6236	9.33574e-05	-2.19217e-10	-1.72732
136813456	rs143470024	6.05917e-18	-1.43165	-6.23395e-10	7.57556e-05	-1.93624	-6.23395e-10
136813494	rs17168942	4.68819e-18	-2.19217e-10	-1.68818	9.02538e-05	-2.19217e-10	-1.76113
136813766	rs17168943	4.69046e-18	-2.19217e-10	-1.6877	9.02736e-05	-2.19217e-10	-1.76091
136814354	rs192453046	3.54129e-18	-1.96873	-6.23395e-10	7.02681e-05	-2.01144	-6.23395e-10
136814668	rs1425079	6.43439e-19	-2.02227	-1.65188	1.51041e-05	-1.96576	-1.58303
136814747	rs2113888	6.43614e-19	-2.022	-1.65188	1.50484e-05	-1.96945	-1.58303
136815772	rs77971698	3.58832e-18	-1.95554	-6.23395e-10	7.07171e-05	-2.00507	-6.23395e-10
136815803	rs1593302	6.08001e-19	-2.01648	-1.71432	1.34892e-05	-1.99889	-1.66298
136815893	rs117036088	4.28795e-18	-2.19217e-10	-1.77742	9.50131e-05	-2.19217e-10	-1.70974
136816463	rs10808290	6.52484e-19	-2.02245	-1.63775	1.54896e-05	-1.958	-1.56559
136816592	rs150624525	4.21324e-18	-1.795	-6.23395e-10	0.000144403	-1.29115	-6.23395e-10
136817016	rs11982570	5.73249e-19	-2.0141	-1.77556	1.20565e-05	-2.01306	-1.76109
136817065	rs117675089	4.75682e-18	-2.19217e-10	-1.67365	9.08736e-05	-2.19217e-10	-1.75429
136817567	rs6975389	5.85452e-19	-2.02131	-1.74729	1.45547e-05	-1.8965	-1.68934
136817637	rs6955370	5.98022e-19	-2.02216	-1.72519	1.45942e-05	-1.95032	-1.63282
136817660	rs62487083	7.77664e-19	-1.7319	-1.75278	1.31807e-05	-1.93827	-1.74673
136817670	rs35695483	5.76878e-19	-2.01291	-1.77044	1.21894e-05	-2.0118	-1.75139
136817769	rs4090714	6.45582e-19	-2.02193	-1.64889	1.50936e-05	-1.97015	-1.57933
136817881	rs13244570	3.50961e-18	-1.97772	-6.23395e-10	7.14028e-05	-1.99542	-6.23395e-10
136818134	rs148205776	4.72847e-18	-2.19217e-10	-1.67962	9.0612e-05	-2.19217e-10	-1.75717
136818171	rs1364719	5.9791e-19	-2.02235	-1.72519	1.45416e-05	-1.95393	-1.63282
136818308	rs116866108	4.52712e-18	-2.19217e-10	-1.72314	8.90478e-05	-2.19217e-10	-1.77458
136818366	rs117196245	4.51449e-18	-2.19217e-10	-1.72594	8.89751e-05	-2.19217e-10	-1.7754
136818908	rs150447147	6.75636e-18	-1.32274	-6.23395e-10	0.000117256	-1.4994	-6.23395e-10
136818913	rs62487084	7.88395e-19	-1.72404	-1.74695	1.33223e-05	-1.93402	-1.7403
136819284	rs78693156	4.74253e-18	-2.19217e-10	-1.67666	9.07407e-05	-2.19217e-10	-1.75575
136819499	rs7781663	6.41739e-19	-2.02223	-1.65457	1.50436e-05	-1.96644	-1.58637
136819894	rs35825323	6.2567e-19	-2.00254	-1.69962	1.25435e-05	-2.00095	-1.73361
136819913	rs7802795	5.96978e-19	-2.00947	-1.73963	1.58612e-05	-1.82305	-1.67683
136819978	rs7803048	5.83261e-19	-2.01962	-1.75273	1.46265e-05	-1.88233	-1.69859
136820679	rs7804134	5.77072e-19	-2.01164	-1.77137	1.21857e-05	-2.01046	-1.75303
136821113	rs145491026	3.49881e-18	-1.9808	-6.23395e-10	7.46169e-05	-1.95139	-6.23395e-10
136824951	rs1725036	6.40228e-19	-2.02193	-1.65722	1.49383e-05	-1.97015	-1.58967
136825522	rs1880792	8.34962e-19	-1.74586	-1.66774	1.50042e-05	-1.94599	-1.60944
136825673	rs1425078	6.48886e-19	-2.02235	-1.64338	1.54454e-05	-1.95393	-1.57252
136825694	rs1425077	5.90728e-19	-2.01539	-1.74423	1.51974e-05	-1.85835	-1.68429
136825704	rs1425076	6.49032e-19	-2.02212	-1.64338	1.55102e-05	-1.94974	-1.57252
136825763	rs1425075	6.49154e-19	-2.02193	-1.64338	1.51968e-05	-1.97015	-1.57252
136825987	rs1593301	6.50974e-19	-2.02193	-1.64058	1.52493e-05	-1.97015	-1.56907
136826269	rs1593300	6.50974e-19	-2.02193	-1.64058	1.52493e-05	-1.97015	-1.56907
136826281	rs1593299	6.49154e-19	-2.02193	-1.64338	1.51968e-05	-1.97015	-1.57252
136826384	rs35655262	5.74201e-19	-2.0141	-1.7739	1.2097e-05	-2.01306	-1.75774
136826419	rs1593298	6.50974e-19	-2.02193	-1.64058	1.52493e-05	-1.97015	-1.56907
136826568	rs1593297	6.51252e-19	-2.02151	-1.64058	1.51947e-05	-1.97374	-1.56907
136827140	rs75439688	4.87655e-18	-2.19217e-10	-1.64879	9.20477e-05	-2.19217e-10	-1.74145
136827325	rs832954	6.34047e-19	-2.0218	-1.66706	1.47835e-05	-1.97493	-1.59531
136827437	rs72611532	8.06593e-19	-2.01731	-1.43085	1.65982e-05	-2.00439	-1.45007
136827582	rs75390057	4.65985e-18	-2.19217e-10	-1.69424	9.05515e-05	-2.19217e-10	-1.75784
136827876	rs35697264	3.3872e-18	-2.01322	-6.23395e-10	6.96578e-05	-2.02016	-6.23395e-10
136827911	rs832953	5.88091e-19	-2.02131	-1.74279	1.44841e-05	-1.8965	-1.6942
136827983	rs832952	5.87244e-19	-2.02131	-1.74423	1.46285e-05	-1.8965	-1.68429
136828433	rs832951	5.87526e-19	-2.02083	-1.74423	1.46965e-05	-1.89186	-1.68429
136828548	rs79120302	5.32502e-18	-2.19217e-10	-1.56081	8.99432e-05	-2.19217e-10	-1.76458
136828619	rs138182932	6.32807e-18	-2.19217e-10	-1.38823	0.000141001	-2.19217e-10	-1.31499
136829058	rs143220205	1.87532e-17	-0.301862	-6.23395e-10	0.000269209	-0.668268	-6.23395e-10
136829311	rs35119148	5.73645e-19	-2.0141	-1.77487	1.20738e-05	-2.01306	-1.75966
136829394	rs832950	6.49154e-19	-2.02193	-1.64338	1.51968e-05	-1.97015	-1.57252
136829467	rs832949	6.49431e-19	-2.02151	-1.64338	1.51424e-05	-1.97374	-1.57252
136829888	rs148295026	4.75669e-18	-2.19217e-10	-1.67367	0.00012	-2.19217e-10	-1.47626
136829948	rs832948	5.86294e-19	-2.02131	-1.74585	1.45895e-05	-1.8965	-1.68695
136830478	rs17168947	5.73514e-19	-2.0141	-1.7751	1.20681e-05	-2.01306	-1.76013
136831153	rs832972	6.51613e-19	-2.02095	-1.64058	1.51422e-05	-1.9772	-1.56907
136831303	rs832971	5.87711e-19	-2.02202	-1.74273	1.45326e-05	-1.90553	-1.68183
136831401	rs12707345	5.74201e-19	-2.0141	-1.7739	1.2097e-05	-2.01306	-1.75774
136831467	rs148401579	1.30428e-17	-0.664988	-6.23395e-10	0.000119159	-1.4833	-6.23395e-10
136831622	rs832970	1.30088e-18	-1.27674	-1.69344	0.000138855	0.430409	-1.76074
136832263	rs832969	6.22076e-19	-2.02243	-1.68549	1.48092e-05	-1.91963	-1.64888
136832300	rs832968	5.95171e-19	-2.01739	-1.73475	1.52731e-05	-1.86858	-1.66909
136832342	rs117616459	4.78365e-18	-2.19217e-10	-1.66802	9.11275e-05	-2.19217e-10	-1.7515
136832667	rs832967	6.23727e-19	-2.02217	-1.6831	1.46394e-05	-1.93397	-1.64607
136833126	rs832966	6.51252e-19	-2.02151	-1.64058	1.51947e-05	-1.97374	-1.56907
136833387	rs67751562	5.77069e-19	-2.00887	-1.77415	1.21579e-05	-2.00755	-1.75823
136833677	rs832965	6.54901e-19	-2.02245	-1.63405	1.54522e-05	-1.958	-1.56801
136833922	rs706552	6.51613e-19	-2.02095	-1.64058	1.51422e-05	-1.9772	-1.56907
136835282	rs1725039	8.47685e-18	-1.09589	-6.23395e-10	0.000138945	-1.32968	-6.23395e-10
136835513	rs17168958	4.60002e-18	-2.19217e-10	-1.70717	8.95393e-05	-2.19217e-10	-1.76908
136835741	rs117994998	4.68559e-18	-2.19217e-10	-1.68873	9.02314e-05	-2.19217e-10	-1.76138
136835778	rs36110794	5.70517e-19	-2.01807	-1.77637	1.19842e-05	-2.0173	-1.76286
136835977	rs7794481	6.58152e-19	-2.02245	-1.62909	1.57067e-05	-1.95468	-1.55499
136836442	rs1647752	6.03416e-19	-2.01057	-1.7278	1.58362e-05	-1.84312	-1.65834
136836634	rs1647751	6.57154e-19	-2.02245	-1.63061	1.56065e-05	-1.95468	-1.56139
136836731	rs1725014	6.60091e-19	-2.02245	-1.62615	1.57632e-05	-1.95468	-1.5514
136836850	rs1647750	6.58152e-19	-2.02245	-1.62909	1.57067e-05	-1.95468	-1.55499
136837577	rs1725016	1.31446e-18	-1.30085	-1.65895	0.00013673	0.386538	-1.73229
136838112	rs118054567	6.04992e-19	-2.01662	-1.71915	1.5791e-05	-1.8552	-1.64912
136838599	rs832998	6.33318e-19	-2.02213	-1.66788	1.54253e-05	-1.89948	-1.62826
136838872	rs74880101	5.00676e-18	-2.19217e-10	-1.62244	9.34202e-05	-2.19217e-10	-1.72665
136838997	rs832997	6.58152e-19	-2.02245	-1.62909	1.57067e-05	-1.95468	-1.55499
136839191	rs13244755	8.40095e-19	-1.72279	-1.68468	1.38971e-05	-2.00158	-1.6305
136839209	rs832996	8.29653e-18	-1.11739	-6.23395e-10	0.000136388	-1.34825	-6.23395e-10
136839352	rs832995	6.60091e-19	-2.02245	-1.62615	1.57632e-05	-1.95468	-1.5514
136839390	rs832994	8.73312e-18	-1.0661	-6.23395e-10	0.000142574	-1.30389	-6.23395e-10
136839540	rs10488605	5.7547e-19	-2.01164	-1.77415	1.21226e-05	-2.01046	-1.75823
136839586	rs832993	6.33721e-19	-2.02149	-1.66788	1.55688e-05	-1.89023	-1.62826
136839989	rs143110429	4.28828e-18	-2.19217e-10	-1.77734	9.54963e-05	-2.19217e-10	-1.70467
136840068	rs183840159	4.24958e-17	0.516178	-6.23395e-10	0.000244658	-0.763896	-6.23395e-10
136840322	rs832992	6.33493e-19	-2.02185	-1.66788	1.54963e-05	-1.8949	-1.62826
136840602	rs139894011	4.63725e-18	-2.19217e-10	-1.6991	0.000108519	-2.19217e-10	-1.57683
136840755	rs1405234	7.69561e-19	-1.8379	-1.65726	1.42288e-05	-2.01191	-1.59658
136841113	rs832991	6.64242e-19	-2.02245	-1.61988	1.58839e-05	-1.95468	-1.54377
136841372	rs832990	6.35345e-19	-2.02153	-1.66528	1.5488e-05	-1.89845	-1.62524
136841573	rs832989	6.6013e-19	-2.02239	-1.62615	1.56996e-05	-1.95872	-1.5514
136841625	rs75140969	4.82899e-18	-2.19217e-10	-1.65859	9.15694e-05	-2.19217e-10	-1.74666
136842197	rs11971038	5.76246e-19	-2.0103	-1.77415	1.21398e-05	-2.00904	-1.75823
136842417	rs832988	6.64281e-19	-2.02239	-1.61988	1.58198e-05	-1.95872	-1.54377
136843651	rs118107055	4.88226e-18	-2.19217e-10	-1.64762	9.21061e-05	-2.19217e-10	-1.74082
136844260	rs832987	5.99777e-19	-2.01843	-1.72599	1.55266e-05	-1.86562	-1.65558
136844386	rs832986	6.01403e-19	-2.01757	-1.72415	1.56508e-05	-1.86045	-1.65278
136844396	rs75916706	3.55071e-18	-1.96608	-6.23395e-10	7.60401e-05	-1.9325	-6.23395e-10
136844805	rs1364718	6.26669e-19	-1.92692	-1.77365	1.23525e-05	-2.0074	-1.7425
136846059	rs62487088	6.39913e-19	-2.0105	-1.66915	1.41681e-05	-1.9916	-1.62116
136846425	rs73450859	6.09434e-19	-2.00428	-1.72417	1.22964e-05	-2.00276	-1.7517
136846761	rs832964	6.13899e-19	-1.99516	-1.72599	1.70056e-05	-1.77464	-1.65558
136846928	rs832963	6.10906e-19	-2.01361	-1.71243	1.62482e-05	-1.84041	-1.63536
136847506	rs832962	6.12166e-19	-2.01361	-1.71037	1.62972e-05	-1.84041	-1.63235
136847788	rs113914906	7.40562e-18	-1.23099	-6.23395e-10	9.89715e-05	-1.66893	-6.23395e-10
136848002	rs832961	7.77906e-18	-1.18179	-6.23395e-10	0.000129035	-1.40368	-6.23395e-10
136848097	rs11980336	5.78e-19	-2.00887	-1.77254	1.21953e-05	-2.00755	-1.75516
136849281	rs113473330	5.58473e-18	-1.51319	-6.23395e-10	0.000113581	-1.53124	-6.23395e-10
136849386	rs832960	6.78207e-19	-2.02147	-1.60006	1.60199e-05	-1.97011	-1.51982
136849730	rs77009554	9.15712e-18	-1.0187	-6.23395e-10	0.000119093	-1.48385	-6.23395e-10
136849757	rs79840816	4.68601e-18	-2.19217e-10	-1.68864	9.0235e-05	-2.19217e-10	-1.76134
136850227	rs4338046	5.85702e-19	-2.0052	-1.76297	1.24217e-05	-2.00516	-1.73916
136850339	rs66483613	5.85718e-19	-2.00073	-1.76742	1.24091e-05	-1.99906	-1.74626
136850752	rs6971259	6.19279e-19	-2.01757	-1.69486	1.63334e-05	-1.86045	-1.61009
136851039	rs33914231	5.82961e-19	-2.00544	-1.76742	1.22988e-05	-2.00799	-1.74626
136851227	rs832959	6.91534e-19	-2.0219	-1.58017	1.64664e-05	-1.96644	-1.49599
136851486	rs832958	6.91534e-19	-2.0219	-1.58017	1.64664e-05	-1.96644	-1.49599
136852147	rs833013	6.19279e-19	-2.01757	-1.69486	1.63334e-05	-1.86045	-1.61009
136852167	rs138557158	4.60298e-18	-2.19217e-10	-1.70652	8.95614e-05	-2.19217e-10	-1.76883
136852313	rs34590530	3.37333e-18	-2.01733	-6.23395e-10	7.65858e-05	-1.92535	-6.23395e-10
136852420	rs140117310	4.70393e-18	-2.19217e-10	-1.68483	0.000120464	-2.19217e-10	-1.4724
136852631	rs7787277	9.97647e-19	-1.61231	-1.62327	1.59573e-05	-1.9525	-1.54134
136852941	rs833012	6.79668e-19	-1.99343	-1.62595	1.47676e-05	-2.01854	-1.55278
136853108	rs1725004	1.11916e-18	-1.78307	-1.33758	2.12821e-05	-1.72632	-1.47957
136853154	rs833011	6.74177e-19	-1.99807	-1.62941	1.4739e-05	-2.01627	-1.55699
136854106	rs142328370	1.32691e-17	-0.647786	-6.23395e-10	0.000633259	0.187123	-6.23395e-10
136854293	rs77151195	5.99129e-19	-2.01364	-1.73187	1.19282e-05	-2.02066	-1.76419
136854910	rs833010	5.85175e-19	-2.01477	-1.7543	1.50789e-05	-1.84584	-1.70462
136854988	rs833009	5.82208e-19	-2.01861	-1.75554	1.47352e-05	-1.86675	-1.70677
136855232	rs706553	1.09823e-18	-1.37128	-1.76824	1.953e-05	-1.51214	-1.77967
136855625	rs72611533	7.54736e-19	-2.02242	-1.49219	1.5079e-05	-2.0178	-1.53265
136856037	rs706554	7.66804e-18	-1.19617	-6.23395e-10	0.000127454	-1.416	-6.23395e-10
136856178	rs833008	6.07485e-19	-2.02149	-1.71016	1.47102e-05	-1.89023	-1.68499
136856453	rs706555	6.05044e-19	-2.02149	-1.71419	1.46411e-05	-1.89023	-1.6897
136856635	rs706556	6.04732e-19	-2.02201	-1.71419	1.44776e-05	-1.90146	-1.6897
136857012	rs10264746	6.05313e-19	-2.02105	-1.71419	1.47109e-05	-1.88547	-1.6897
136857945	rs138520475	1.33321e-17	-0.643053	-6.23395e-10	0.000271208	-0.660873	-6.23395e-10
136857956	rs144016858	4.2826e-18	-2.19217e-10	-1.77867	8.88936e-05	-2.19217e-10	-1.77632
136858282	rs833005	5.83777e-19	-2.02113	-1.75033	1.4541e-05	-1.88635	-1.70044
136858355	rs833004	5.83777e-19	-2.02113	-1.75033	1.4541e-05	-1.88635	-1.70044
136859006	rs78682788	4.76955e-18	-2.19217e-10	-1.67098	9.05516e-05	-2.19217e-10	-1.75784
136859133	rs117692542	4.6025e-18	-2.19217e-10	-1.70663	8.92735e-05	-2.19217e-10	-1.77205
136859211	rs12539315	9.27118e-19	-1.61009	-1.69881	1.42582e-05	-1.94495	-1.66148
136860118	rs79447473	3.86453e-18	-1.88139	-6.23395e-10	7.15619e-05	-1.99319	-6.23395e-10
136860435	rs76657241	3.89239e-18	-1.8742	-6.23395e-10	7.17998e-05	-1.98987	-6.23395e-10
136860587	rs833003	5.86535e-19	-2.01862	-1.74813	1.51928e-05	-1.84935	-1.69359
136860861	rs143457815	8.95446e-18	-1.04107	-6.23395e-10	0.000159188	-1.19367	-6.23395e-10
136861124	rs833002	5.79613e-19	-2.02191	-1.75671	1.44786e-05	-1.87991	-1.71117
136861200	rs117359321	1.34854e-17	-0.631619	-6.23395e-10	0.000300597	-0.557985	-6.23395e-10
136861473	rs1096791	7.83283e-18	-1.1749	-6.23395e-10	0.0001298	-1.39776	-6.23395e-10
136861478	rs78921590	5.6728e-18	-2.19217e-10	-1.49754	0.000119863	-2.19217e-10	-1.47741
136861894	rs833001	5.83439e-19	-2.01779	-1.75425	1.50717e-05	-1.84397	-1.70697
136861929	rs833000	1.37789e-18	-1.23714	-1.67553	0.000186541	0.715701	-1.75081
136862091	rs80124696	4.74246e-18	-2.19217e-10	-1.67667	9.03002e-05	-2.19217e-10	-1.76062
136862133	rs117794199	4.35803e-18	-2.19217e-10	-1.76121	9.15575e-05	-2.19217e-10	-1.74679
136864152	rs833023	5.9598e-19	-2.02245	-1.72833	1.48132e-05	-1.89865	-1.66959
136864577	rs76432180	4.58987e-18	-2.19217e-10	-1.70938	8.94645e-05	-2.19217e-10	-1.76992
136865149	rs2042588	4.67318e-18	-2.19217e-10	-1.69139	8.97589e-05	-2.19217e-10	-1.76663
136865150	rs17510640	1.01569e-18	-1.54681	-1.67084	1.54653e-05	-1.92403	-1.60113
136865597	rs11760935	8.2005e-19	-2.00952	-1.4221	1.60302e-05	-1.99144	-1.49785
136865760	rs73162473	4.25616e-17	0.517726	-6.23395e-10	0.000218106	-0.878776	-6.23395e-10
136865926	rs833022	6.7448e-19	-1.98303	-1.64401	1.41404e-05	-2.00108	-1.61364
136866376	rs62487091	3.67784e-18	-0.972575	-0.958326	2.81502e-05	-1.68787	-1.23833
136866678	rs62487092	1.0585e-18	-1.4968	-1.67957	1.78021e-05	-1.76446	-1.61998
136867407	rs200131685	5.10456e-18	-2.19217e-10	-1.60309	9.49946e-05	-2.19217e-10	-1.70994
136867773	rs117484419	5.91007e-19	-2.00131	-1.75784	1.41906e-05	-1.891	-1.72018
136868097	rs150865859	3.42904e-18	-2.00095	-6.23395e-10	7.24165e-05	-1.98132	-6.23395e-10
136869048	rs201957530	5.07245e-18	-2.19217e-10	-1.6094	9.46206e-05	-2.19217e-10	-1.71388
136870705	rs199501233	4.69266e-18	-2.19217e-10	-1.68723	9.11616e-05	-2.19217e-10	-1.75112
136871566	rs181219564	4.6899e-18	-2.19217e-10	-1.68782	9.05284e-05	-2.19217e-10	-1.75809
136871575	rs200107725	4.69465e-18	-2.19217e-10	-1.6868	9.0573e-05	-2.19217e-10	-1.7576
136872358	rs116890715	4.8923e-18	-2.19217e-10	-1.64556	9.19651e-05	-2.19217e-10	-1.74235
136872377	rs833018	5.98995e-19	-1.99877	-1.74696	1.45754e-05	-1.88476	-1.69966
136872468	rs150057131	9.48368e-18	-0.983654	-6.23395e-10	0.000167825	-1.14083	-6.23395e-10
136872987	rs2059450	4.82187e-18	-2.19217e-10	-1.66006	9.12819e-05	-2.19217e-10	-1.7498
136873434	rs79502418	4.78606e-18	-2.19217e-10	-1.66752	9.09477e-05	-2.19217e-10	-1.75347
136873735	rs833017	5.85449e-19	-2.00241	-1.76619	1.41589e-05	-1.89218	-1.72123
136874038	rs117699103	4.69465e-18	-2.19217e-10	-1.6868	9.0573e-05	-2.19217e-10	-1.7576
136874474	rs34212606	6.63921e-19	-1.86366	-1.77916	1.37989e-05	-1.86673	-1.77244
136874568	rs833016	6.12699e-19	-2.02238	-1.70073	1.37076e-05	-1.98436	-1.66145
136874686	rs833015	6.08765e-19	-2.02239	-1.70716	1.35978e-05	-1.9845	-1.66934
136874830	rs833014	5.76092e-19	-2.02233	-1.76238	1.30848e-05	-1.98103	-1.71127
136874959	rs117835462	3.36071e-18	-2.02107	-6.23395e-10	0.00010732	-1.58794	-6.23395e-10
136875269	rs75034937	5.46002e-18	-1.53577	-6.23395e-10	8.21016e-05	-1.8558	-6.23395e-10
136875358	rs77580141	3.42714e-18	-2.0015	-6.23395e-10	7.23608e-05	-1.98209	-6.23395e-10
136875365	rs1647730	6.23461e-19	-2.02239	-1.6833	1.35819e-05	-1.9845	-1.67051
136876142	rs76096371	4.80957e-18	-2.19217e-10	-1.66262	0.000106843	-2.19217e-10	-1.5924
136877151	rs12666004	7.50362e-19	-1.99972	-1.52071	1.54321e-05	-2.02134	-1.50596
136878396	rs117350327	4.8963e-18	-1.64475	-6.23395e-10	7.9044e-05	-1.89375	-6.23395e-10
136878697	rs62487098	1.03375e-18	-1.48807	-1.71197	1.5522e-05	-1.85255	-1.66895
136878917	rs832981	8.03802e-19	-1.77819	-1.67344	2.62152e-05	-1.3692	-1.62822
136879650	rs832980	7.26032e-19	-1.86067	-1.69272	2.28475e-05	-1.4773	-1.65761
136880529	rs62487099	1.21321e-18	-1.41559	-1.62436	1.78089e-05	-1.78414	-1.59991
136880668	rs115308313	1.44753e-17	-0.560781	-6.23395e-10	0.000294309	-0.579126	-6.23395e-10
136880693	rs11980852	7.00684e-19	-1.82888	-1.76004	1.42589e-05	-1.82764	-1.77873
136880753	rs832979	1.89749e-18	-1.00298	-1.58971	9.71161e-05	-0.0417775	-1.64607
136881009	rs11981607	1.20223e-18	-1.2834	-1.76565	2.45916e-05	-1.28585	-1.7755
136881363	rs74316121	1.18213e-17	-0.763327	-6.23395e-10	0.000195692	-0.987216	-6.23395e-10
136882430	rs143886401	3.63484e-18	-1.94266	-6.23395e-10	7.12027e-05	-1.99823	-6.23395e-10
136882481	rs832978	9.26458e-18	-1.00703	-6.23395e-10	0.000150083	-1.25257	-6.23395e-10
136882803	rs6965180	1.42361e-17	-0.577447	-6.23395e-10	0.000289475	-0.595687	-6.23395e-10
136882822	rs832977	1.18116e-17	-0.764141	-6.23395e-10	0.0001741	-1.10413	-6.23395e-10
136882925	rs6467700	1.15003e-18	-1.37036	-1.72308	1.42189e-05	-1.89592	-1.71327
136883250	rs117806312	1.36931e-17	-0.616333	-6.23395e-10	0.000278504	-0.634325	-6.23395e-10
136883304	rs74467487	4.87973e-18	-2.19217e-10	-1.64814	9.20497e-05	-2.19217e-10	-1.74143
136884150	rs832976	6.12233e-19	-2.00211	-1.72176	1.30762e-05	-2.00568	-1.68729
136884646	rs11765797	8.75336e-19	-2.01879	-1.34759	1.80665e-05	-2.01624	-1.35346
136885017	rs12707351	9.12044e-18	-1.02271	-6.23395e-10	0.000148049	-1.26621	-6.23395e-10
136885264	rs117599115	1.36931e-17	-0.616333	-6.23395e-10	0.000278504	-0.634325	-6.23395e-10
136885528	rs118047789	4.82436e-18	-2.19217e-10	-1.65955	9.09775e-05	-2.19217e-10	-1.75315
136886128	rs114601314	2.13255e-17	-0.173321	-6.23395e-10	0.000357299	-0.385183	-6.23395e-10
136886173	rs832985	9.26458e-18	-1.00703	-6.23395e-10	0.000150083	-1.25257	-6.23395e-10
136886929	rs117350824	4.94826e-18	-2.19217e-10	-1.63419	9.5326e-05	-2.19217e-10	-1.70645
136886962	rs77514279	1.2417e-17	-0.714164	-6.23395e-10	0.000227183	-0.838002	-6.23395e-10
136888003	rs73162481	6.25723e-18	-0.000751768	-1.39874	3.57991e-05	-1.16633	-1.51951
136888211	rs13243562	9.90629e-19	-1.51178	-1.73086	1.45532e-05	-1.88472	-1.70123
136888610	rs832984	6.05201e-19	-1.98972	-1.7457	1.26143e-05	-2.01178	-1.71715
136889015	rs78696399	4.77094e-18	-2.19217e-10	-1.67068	9.09813e-05	-2.19217e-10	-1.7531
136889326	rs145296967	3.51384e-18	-1.97652	-6.23395e-10	8.81792e-05	-1.78439	-6.23395e-10
136889502	rs79876785	4.47374e-18	-2.19217e-10	-1.735	0.000101272	-2.19217e-10	-1.64595
136890593	rs137885294	5.22821e-18	-2.19217e-10	-1.57916	9.58585e-05	-2.19217e-10	-1.70088
136890850	rs832983	7.2488e-19	-1.8223	-1.73268	2.40185e-05	-1.38255	-1.70238
136890899	rs6956306	1.43978e-17	-0.566149	-6.23395e-10	0.000292743	-0.58446	-6.23395e-10
136891092	rs117935145	1.33961e-17	-0.638265	-6.23395e-10	0.000247811	-0.751093	-6.23395e-10
136891182	rs13228205	3.36211e-18	-2.02066	-6.23395e-10	7.79485e-05	-1.90771	-6.23395e-10
136891311	rs181357233	4.27863e-18	-2.19217e-10	-1.77959	9.22831e-05	-2.19217e-10	-1.7389
136891459	rs4732247	1.1039e-18	-1.43648	-1.6979	1.57117e-05	-1.83386	-1.67549
136891865	rs139870019	6.91317e-19	-2.0147	-1.58768	1.30834e-05	-2.02112	-1.67129
136892170	rs12154638	1.06827e-16	1.43798	-6.23395e-10	0.000389781	-0.298172	-6.23395e-10
136892490	rs67323673	7.07469e-19	-1.8282	-1.75109	1.41127e-05	-1.83709	-1.77959
136893026	rs117593633	4.58574e-18	-1.71028	-6.23395e-10	7.10538e-05	-2.00032	-6.23395e-10
136893198	rs34624085	7.19679e-19	-1.82241	-1.73977	1.44942e-05	-1.81203	-1.77798
136893320	rs1725021	6.75759e-19	-1.94232	-1.68282	1.35065e-05	-2.02182	-1.63877
136893417	rs1725022	7.41366e-19	-1.80853	-1.72396	2.4531e-05	-1.38201	-1.6818
136893745	rs116972559	4.29306e-18	-2.19217e-10	-1.77623	9.21393e-05	-2.19217e-10	-1.74046
136894260	rs75351778	5.13442e-18	-2.19217e-10	-1.59726	9.40037e-05	-2.19217e-10	-1.72042
136894484	rs11773575	9.8965e-19	-2.0184	-1.22523	1.9938e-05	-2.01972	-1.25141
136894828	rs10954575	1.20857e-18	-1.39585	-1.64794	1.668e-05	-1.81927	-1.63028
136896082	rs190383509	5.04498e-18	-2.19217e-10	-1.61483	9.37993e-05	-2.19217e-10	-1.7226
136897071	rs2693652	8.74891e-19	-1.6378	-1.72909	3.19142e-05	-1.09868	-1.70202
136897419	rs35837497	7.18852e-19	-1.80474	-1.75858	1.47359e-05	-1.79392	-1.77955
136898326	rs75142135	5.08466e-18	-2.19217e-10	-1.607	9.50779e-05	-2.19217e-10	-1.70906
136898372	rs12538395	8.82361e-19	-1.61367	-1.74472	1.33665e-05	-1.94106	-1.72994
136899513	rs149601380	7.4471e-18	-1.2254	-6.23395e-10	8.03932e-05	-1.87683	-6.23395e-10
136899590	rs34396191	7.14602e-19	-1.8166	-1.75265	1.45677e-05	-1.80608	-1.77887
136900859	rs74326718	4.81367e-17	0.640817	-6.23395e-10	0.000687166	0.268818	-6.23395e-10
136900860	rs75521148	7.899e-18	-1.16649	-6.23395e-10	7.84102e-05	-1.9018	-6.23395e-10
136900867	rs118092013	1.57012e-17	-0.47949	-6.23395e-10	0.000319072	-0.49834	-6.23395e-10
136901198	rs145489834	3.77743e-18	-1.90418	-6.23395e-10	0.000105842	-1.60181	-6.23395e-10
136901566	rs67726386	7.1158e-19	-1.80474	-1.76875	1.47337e-05	-1.79392	-1.7797
136901669	rs832974	6.53578e-19	-1.9316	-1.72692	1.28011e-05	-2.01205	-1.70218
136901743	rs832973	1.34934e-18	-1.22959	-1.70403	1.92935e-05	-1.6456	-1.65839
136901800	rs844275	1.35835e-18	-1.22247	-1.70449	1.97991e-05	-1.63572	-1.6424
136901830	rs147558837	5.34628e-18	-2.19217e-10	-1.55683	0.000110232	-2.19217e-10	-1.56117
136902396	rs147114093	4.30131e-18	-2.19217e-10	-1.77431	9.06236e-05	-2.19217e-10	-1.75704
136903045	rs35315976	7.22329e-19	-1.79869	-1.75982	1.52174e-05	-1.78772	-1.7536
136903067	rs117682976	1.18381e-17	-0.761905	-6.23395e-10	0.000241005	-0.778937	-6.23395e-10
136903222	rs79264005	3.4395e-18	-1.9979	-6.23395e-10	6.95087e-05	-2.02231	-6.23395e-10
136903577	rs117251165	4.53896e-18	-2.19217e-10	-1.72053	0.000110535	-2.19217e-10	-1.55842
136903671	rs12538185	7.01161e-18	0.0866289	-1.37229	3.96044e-05	-1.08724	-1.49757
136903678	rs117733210	2.14039e-17	-0.169652	-6.23395e-10	0.000184798	-1.0445	-6.23395e-10
136903741	rs117031566	4.42421e-18	-2.19217e-10	-1.74613	0.000104842	-2.19217e-10	-1.6113
136904298	rs2017578	6.70339e-19	-1.85977	-1.77343	1.39499e-05	-1.8504	-1.77789
136904386	rs1579354	7.49441e-19	-1.80097	-1.72068	2.04163e-05	-1.55811	-1.68931
136905724	rs6975947	7.17236e-19	-1.9208	-1.64478	1.43073e-05	-1.99504	-1.60795
136906523	rs78740248	4.5868e-18	-2.19217e-10	-1.71004	8.97544e-05	-2.19217e-10	-1.76668
136906843	rs17168983	4.78853e-18	-2.19217e-10	-1.667	9.06649e-05	-2.19217e-10	-1.75659
136907174	rs13221814	6.627e-19	-1.86573	-1.77893	1.40847e-05	-1.84778	-1.77089
136907248	rs1593296	1.27644e-18	-1.21816	-1.771	2.74412e-05	-1.18497	-1.76674
136907452	rs1593294	6.32873e-19	-1.91105	-1.77966	1.37008e-05	-1.89354	-1.75276
136908061	rs72611534	9.46151e-19	-2.02073	-1.26785	1.9027e-05	-2.02187	-1.29602
136908202	rs33923356	9.88022e-19	-1.92215	-1.32313	2.0917e-05	-1.98599	-1.2372
136908245	rs10228861	7.78249e-19	-1.73911	-1.74483	1.47921e-05	-1.82323	-1.74643
136908376	rs832956	9.66274e-18	-0.96495	-6.23395e-10	0.000149222	-1.25832	-6.23395e-10
136908641	rs1376610	8.19636e-19	-1.69518	-1.73694	2.42235e-05	-1.39421	-1.68222
136908645	rs1376611	8.19636e-19	-1.69518	-1.73694	2.42235e-05	-1.39421	-1.68222
136908869	rs118091598	6.94007e-18	-1.29592	-6.23395e-10	0.000125735	-1.42958	-6.23395e-10
136908933	rs7808104	3.68181e-17	0.372762	-6.23395e-10	0.000744727	0.349261	-6.23395e-10
136909656	rs832955	9.36988e-18	-0.995727	-6.23395e-10	0.000145374	-1.28445	-6.23395e-10
136909846	rs17603400	2.63903e-18	-1.05371	-1.20911	4.14659e-05	-1.47064	-1.06825
136909945	rs73452923	1.34649e-18	-1.15954	-1.77618	2.88041e-05	-1.12517	-1.77806
136910016	rs115977518	3.68181e-17	0.372762	-6.23395e-10	0.000744727	0.349261	-6.23395e-10
136910277	rs142719569	4.60548e-18	-2.19217e-10	-1.70598	0.000122357	-2.19217e-10	-1.45682
136911814	rs6970141	7.0334e-19	-1.80923	-1.77591	1.42742e-05	-1.86622	-1.73908
136911966	rs17168987	1.37528e-18	-1.27599	-1.63858	3.90969e-05	-0.875144	-1.72257
136912038	rs12668115	1.41616e-18	-1.25815	-1.62713	4.02657e-05	-0.853057	-1.7152
136912903	rs11505752	7.53007e-19	-1.77509	-1.74181	2.08367e-05	-1.4991	-1.72794
136913001	rs62487101	2.47568e-18	-1.16235	-1.16436	3.89279e-05	-1.58366	-1.01838
136913006	rs78464810	4.87768e-18	-2.19217e-10	-1.64856	9.14606e-05	-2.19217e-10	-1.74785
136913061	rs78734830	1.43463e-17	-0.569738	-6.23395e-10	0.000191835	-1.00712	-6.23395e-10
136913148	rs17510996	3.37262e-18	-2.01754	-6.23395e-10	7.25537e-05	-1.97943	-6.23395e-10
136913223	rs10256915	6.5479e-19	-2.01954	-1.63713	1.49823e-05	-1.93211	-1.62477
136913425	rs1839780	7.28436e-19	-1.77801	-1.77208	1.49738e-05	-1.85386	-1.7036
136913769	rs10954576	1.09093e-18	-2.02181	-1.12438	1.75917e-05	-2.01803	-1.3783
136913885	rs6956523	7.16175e-19	-1.79025	-1.77681	1.45679e-05	-1.864	-1.72094
136914815	rs10954577	7.46104e-19	-1.79456	-1.73156	1.94308e-05	-1.57704	-1.71986
136915059	rs17168990	6.62813e-19	-1.8752	-1.76929	1.38717e-05	-1.85459	-1.77932
136915362	rs11561959	8.84462e-19	-2.02224	-1.33376	1.59967e-05	-2.01502	-1.47636
136915408	rs1451528	1.12312e-18	-1.43392	-1.6832	1.57928e-05	-1.80464	-1.69956
136916392	rs17168991	1.2377e-18	-1.41155	-1.60843	3.40809e-05	-1.04483	-1.69019
136916460	rs182519554	1.0564e-17	-0.875779	-6.23395e-10	0.000273725	-0.651634	-6.23395e-10
136916650	rs73162490	3.9799e-18	-1.85197	-6.23395e-10	7.27878e-05	-1.97621	-6.23395e-10
136916751	rs17168993	6.60024e-19	-1.97013	-1.67858	1.49856e-05	-1.86608	-1.69059
136916892	rs138041517	5.56483e-18	-2.19217e-10	-1.51676	0.000149083	-2.19217e-10	-1.25925
136916976	rs10488606	7.09883e-19	-1.8074	-1.76848	1.47265e-05	-1.88113	-1.69298
136917794	rs727184	7.23175e-19	-1.79562	-1.76172	1.46964e-05	-1.87154	-1.70461
136917806	rs727185	7.01507e-19	-1.82394	-1.76382	1.47102e-05	-1.89447	-1.68075
136918167	rs75611580	5.99727e-18	-1.44192	-6.23395e-10	0.000116404	-1.50669	-6.23395e-10
136919923	rs28489068	6.76367e-19	-2.01643	-1.60781	1.28455e-05	-1.99328	-1.71749
136920041	rs17168999	1.11042e-18	-1.48803	-1.64046	3.07073e-05	-1.14226	-1.697
136920168	rs10488607	6.96393e-19	-1.81858	-1.77649	1.46969e-05	-1.80019	-1.77593
136920364	rs721239	8.56454e-19	-1.66914	-1.71904	1.40316e-05	-1.85685	-1.76559
136920724	rs143709564	4.58922e-18	-2.19217e-10	-1.70952	0.00010956	-2.19217e-10	-1.56729
136920870	rs116953599	1.04876e-18	-1.8605	-1.32512	2.4667e-05	-1.52142	-1.53687
136921062	rs322295	1.28658e-18	-1.29243	-1.68881	2.17845e-05	-1.51573	-1.66683
136921127	rs117769054	4.60852e-18	-2.19217e-10	-1.70532	8.89984e-05	-2.19217e-10	-1.77514
136921270	rs322294	1.73588e-18	-1.01821	-1.66351	2.48336e-05	-1.44788	-1.60368
136921667	rs72611535	6.50521e-19	-1.97792	-1.68529	1.23819e-05	-1.99876	-1.74876
136921761	rs13242861	8.74193e-19	-2.02164	-1.34604	1.62197e-05	-1.98105	-1.49648
136922629	rs117640371	6.04129e-18	-1.43461	-6.23395e-10	9.60904e-05	-1.69847	-6.23395e-10
136923337	rs891588	5.04944e-18	-2.19217e-10	-1.61395	9.16275e-05	-2.19217e-10	-1.74603
136923508	rs891587	1.00877e-18	-1.84018	-1.38431	2.0517e-05	-1.78937	-1.45313
136923730	rs891586	1.01851e-18	-1.85334	-1.36155	2.05073e-05	-1.80428	-1.43869
136924174	rs184504803	3.63367e-18	-1.94298	-6.23395e-10	7.00962e-05	-2.01389	-6.23395e-10
136924226	rs144487135	1.03422e-18	-1.96111	-1.23847	1.53378e-05	-2.00307	-1.53036
136924846	rs77063876	2.26725e-16	2.19051	-6.23395e-10	0.00586073	2.41227	-6.23395e-10
136925134	rs4142090	1.16066e-18	-1.90144	-1.1828	2.23674e-05	-1.85946	-1.29669
136925471	rs864428	7.67583e-19	-2.02231	-1.47543	1.76141e-05	-1.96816	-1.4269
136926257	rs62487104	3.37598e-18	-2.01654	-6.23395e-10	7.04962e-05	-2.0082	-6.23395e-10
136926419	rs1864609	6.12973e-18	-1.42008	-6.23395e-10	0.000101552	-1.64318	-6.23395e-10
136926433	rs117940019	4.68212e-18	-2.19217e-10	-1.68948	8.9517e-05	-2.19217e-10	-1.76933
136926447	rs77997292	2.4595e-17	-0.0306851	-6.23395e-10	0.000390126	-0.297287	-6.23395e-10
136926814	rs706557	1.21782e-17	-0.733578	-6.23395e-10	8.60258e-05	-1.80911	-6.23395e-10
136927464	rs72611536	1.04474e-18	-1.94259	-1.24686	2.02427e-05	-1.9193	-1.33666
136927747	rs143505956	2.36884e-17	-0.0682414	-6.23395e-10	0.000376731	-0.332227	-6.23395e-10
136927840	rs111353739	3.72564e-17	0.384598	-6.23395e-10	0.000704351	0.29352	-6.23395e-10
136928381	rs4732250	1.16587e-18	-1.91657	-1.16319	2.00604e-05	-2.02128	-1.24373
136928501	rs75507813	7.32606e-18	-1.24179	-6.23395e-10	0.000152335	-1.23768	-6.23395e-10
136928616	rs6946427	6.30119e-18	-1.39249	-6.23395e-10	0.000118443	-1.48933	-6.23395e-10
136928699	rs844287	3.61243e-18	-1.94885	-6.23395e-10	8.04133e-05	-1.87658	-6.23395e-10
136928959	rs77912591	1.86012e-16	1.99258	-6.23395e-10	0.00478335	2.20914	-6.23395e-10
136929296	rs111342824	6.46285e-18	-0.184077	-1.18308	9.63996e-05	-0.256378	-1.43888
136930355	rs11772540	6.89313e-19	-1.92094	-1.68435	1.56717e-05	-1.85411	-1.6578
136930512	rs80256570	7.91578e-18	-1.16437	-6.23395e-10	7.54583e-05	-1.94018	-6.23395e-10
136930539	rs62487105	7.07193e-19	-2.02219	-1.55748	1.3388e-05	-1.96575	-1.70365
136930571	rs71541344	3.35621e-18	-2.02241	-6.23395e-10	7.15677e-05	-1.99311	-6.23395e-10
136930605	rs80078783	1.71249e-16	1.90989	-6.23395e-10	0.00439398	2.12423	-6.23395e-10
136930828	rs322303	1.2263e-17	-0.726636	-6.23395e-10	8.24952e-05	-1.85102	-6.23395e-10
136931076	rs73162494	4.15422e-18	-1.8091	-6.23395e-10	0.000207312	-0.92953	-6.23395e-10
136931552	rs322302	1.2834e-17	-0.681131	-6.23395e-10	8.66523e-05	-1.80185	-6.23395e-10
136932027	rs116903398	4.75244e-18	-2.19217e-10	-1.67457	9.00048e-05	-2.19217e-10	-1.76389
136932182	rs111963631	9.00453e-18	-1.0355	-6.23395e-10	9.79899e-05	-1.67889	-6.23395e-10
136932185	rs322301	8.50214e-19	-1.77565	-1.61985	1.54894e-05	-1.96667	-1.55693
136932212	rs13229687	6.85548e-19	-2.02186	-1.5889	1.28201e-05	-1.98541	-1.72733
136932281	rs13244002	3.37982e-18	-2.01541	-6.23395e-10	7.03005e-05	-2.01098	-6.23395e-10
136932296	rs13229790	3.37982e-18	-2.01541	-6.23395e-10	7.03005e-05	-2.01098	-6.23395e-10
136932390	rs75827317	9.13962e-19	-2.02243	-1.30076	1.50871e-05	-2.01167	-1.53825
136932621	rs118154907	3.61797e-18	-1.94731	-6.23395e-10	7.02016e-05	-2.01239	-6.23395e-10
136933042	rs11763248	8.53881e-19	-1.90863	-1.48256	2.00363e-05	-1.86782	-1.39839
136933065	rs322300	1.34535e-17	-0.633989	-6.23395e-10	8.71691e-05	-1.79591	-6.23395e-10
136933313	rs322299	1.34188e-17	-0.636568	-6.23395e-10	8.53247e-05	-1.81729	-6.23395e-10
136933401	rs141567772	3.36971e-18	-2.0184	-6.23395e-10	7.07231e-05	-2.00498	-6.23395e-10
136933524	rs34744645	7.30179e-19	-2.02075	-1.52694	1.29792e-05	-1.99168	-1.70873
136933670	rs322298	6.3826e-19	-2.0115	-1.67073	1.52531e-05	-1.92639	-1.61258
136933927	rs79918986	9.52524e-19	-2.02238	-1.25949	1.498e-05	-2.01248	-1.54456
136933948	rs13224059	3.36033e-18	-2.02119	-6.23395e-10	7.11998e-05	-1.99827	-6.23395e-10
136934388	rs1367596	7.16919e-19	-1.92883	-1.63719	1.88578e-05	-1.742	-1.58483
136934529	rs17133397	6.95653e-19	-2.02216	-1.57397	1.32567e-05	-1.95211	-1.72714
136935298	rs11772240	8.31512e-19	-1.94838	-1.46935	1.81341e-05	-1.91486	-1.4511
136935459	rs322297	3.81018e-18	-1.89555	-6.23395e-10	7.35495e-05	-1.9658	-6.23395e-10
136935639	rs56280054	1.17541e-18	-1.93655	-1.13506	2.1135e-05	-1.91246	-1.30037
136937189	rs322296	1.91509e-17	-0.280877	-6.23395e-10	9.30171e-05	-1.73097	-6.23395e-10
136937427	rs12535816	3.30771e-17	0.265614	-6.23395e-10	0.000807179	0.429789	-6.23395e-10
136937966	rs12111796	5.93921e-19	-2.0222	-1.73204	1.23671e-05	-1.96909	-1.77963
136939027	rs117935486	4.27601e-17	0.522379	-6.23395e-10	0.000169567	-1.13051	-6.23395e-10
136940099	rs4732251	5.08953e-18	-1.60604	-6.23395e-10	0.000106682	-1.5939	-6.23395e-10
136940418	rs17169007	8.73851e-19	-2.01856	-1.34952	1.44997e-05	-1.99325	-1.59638
136940560	rs322323	1.00925e-18	-1.70227	-1.52175	1.92387e-05	-1.92189	-1.38494
136940579	rs322322	1.66248e-17	-0.422334	-6.23395e-10	9.63871e-05	-1.69539	-6.23395e-10
136940800	rs10435425	1.19218e-18	-1.85432	-1.20312	2.55628e-05	-1.88398	-1.13864
136940922	rs322321	7.89382e-18	-1.16715	-6.23395e-10	9.70796e-05	-1.68823	-6.23395e-10
136940931	rs322320	1.92949e-17	-0.273386	-6.23395e-10	9.92275e-05	-1.66634	-6.23395e-10
136940966	rs322319	7.39572e-19	-1.97334	-1.56157	1.70914e-05	-2.01992	-1.40526
136941370	rs322318	1.95616e-17	-0.25966	-6.23395e-10	9.98455e-05	-1.66013	-6.23395e-10
136941489	rs322317	9.4093e-19	-1.67048	-1.62363	1.56927e-05	-2.00138	-1.50918
136941742	rs150486827	5.52816e-18	-2.19217e-10	-1.52337	0.000132749	-2.19217e-10	-1.3753
136942070	rs78535983	4.0024e-17	0.456252	-6.23395e-10	0.000723239	0.319983	-6.23395e-10
136942629	rs322316	9.52792e-19	-1.70233	-1.57926	1.68694e-05	-1.95168	-1.48658
136942656	rs190664163	4.07783e-18	-1.82766	-6.23395e-10	6.95289e-05	-2.02201	-6.23395e-10
136942707	rs7797731	8.58259e-19	-2.01537	-1.3707	1.43278e-05	-1.98535	-1.6162
136942867	rs10435428	7.51972e-19	-2.01016	-1.50812	1.61502e-05	-2.0162	-1.46562
136943428	rs112322339	1.10734e-16	1.4739	-6.23395e-10	0.00115616	0.789106	-6.23395e-10
136943458	rs322315	6.4845e-19	-1.9691	-1.6973	1.47472e-05	-2.02106	-1.55165
136944051	rs76935602	4.96946e-18	-2.19217e-10	-1.62992	9.40034e-05	-2.19217e-10	-1.72043
136944232	rs17169015	8.95148e-19	-2.02026	-1.32373	1.47835e-05	-1.99835	-1.5719
136944321	rs17169016	7.51817e-19	-2.00022	-1.51827	1.61441e-05	-2.00869	-1.47351
136944462	rs74575637	2.67647e-17	0.0538572	-6.23395e-10	0.000648163	0.210385	-6.23395e-10
136944878	rs144047971	3.37486e-18	-2.01687	-6.23395e-10	8.69225e-05	-1.79874	-6.23395e-10
136945024	rs16874924	1.08308e-18	-1.57552	-1.57789	1.95199e-05	-1.74658	-1.54574
136945107	rs322314	8.22036e-18	-1.12661	-6.23395e-10	9.71041e-05	-1.68797	-6.23395e-10
136945151	rs117590518	8.89002e-18	-1.0483	-6.23395e-10	9.03255e-05	-1.76034	-6.23395e-10
136945373	rs1880788	9.35961e-19	-2.01969	-1.27972	1.47677e-05	-1.99652	-1.5748
136946347	rs78913041	3.62957e-18	-1.94411	-6.23395e-10	7.0373e-05	-2.00995	-6.23395e-10
136946672	rs322313	9.66413e-19	-1.5745	-1.69289	1.73262e-05	-1.84384	-1.5677
136946781	rs113140832	3.55933e-17	0.33893	-6.23395e-10	0.000870812	0.505669	-6.23395e-10
136946906	rs225137	9.59748e-19	-1.59569	-1.67862	1.73599e-05	-1.86846	-1.54113
136947398	rs322312	1.84222e-17	-0.319673	-6.23395e-10	9.36412e-05	-1.72429	-6.23395e-10
136947407	rs167718	6.31157e-19	-1.96975	-1.72367	1.36801e-05	-2.02245	-1.62537
136948782	rs72611537	8.469e-19	-1.99887	-1.40053	1.73761e-05	-2.00763	-1.40104
136948786	rs35298418	7.41496e-19	-2.0203	-1.51202	1.383e-05	-1.92635	-1.71056
136948804	rs322311	7.08988e-19	-1.92082	-1.65632	1.43884e-05	-2.01888	-1.57846
136949361	rs322310	6.57691e-19	-1.92923	-1.72301	1.36017e-05	-2.00535	-1.64821
136949482	rs322309	6.4637e-19	-1.96337	-1.70624	1.38794e-05	-1.97903	-1.65431
136949576	rs139319643	1.92322e-17	-0.276639	-6.23395e-10	0.000254192	-0.725668	-6.23395e-10
136949706	rs322308	8.73122e-18	-1.06632	-6.23395e-10	0.000100787	-1.65075	-6.23395e-10
136949941	rs182502505	4.25034e-18	-1.78623	-6.23395e-10	6.95375e-05	-2.02189	-6.23395e-10
136949967	rs117005738	8.85256e-19	-2.00785	-1.34726	1.56481e-05	-1.92573	-1.58768
136950272	rs72611538	7.83657e-19	-2.02235	-1.45466	1.61191e-05	-2.02242	-1.46133
136950362	rs57537216	7.759e-19	-2.02111	-1.46585	1.59542e-05	-2.02164	-1.4724
136950581	rs322307	2.21052e-17	-0.137413	-6.23395e-10	0.000101335	-1.64532	-6.23395e-10
136950770	rs56926299	9.3826e-19	-1.85022	-1.44673	1.84604e-05	-1.89761	-1.45052
136951005	rs145484105	7.64002e-19	-1.7777	-1.72471	1.46825e-05	-1.79907	-1.77803
136951254	rs322306	2.66411e-18	-0.702106	-1.55125	2.48319e-05	-1.31759	-1.73404
136951295	rs322305	2.52836e-18	-0.717768	-1.58789	2.41722e-05	-1.32902	-1.74953
136951940	rs11764598	7.16491e-19	-1.99274	-1.57388	1.36774e-05	-2.00567	-1.64235
136952150	rs112786750	1.06768e-18	-1.89362	-1.27412	1.85714e-05	-1.97175	-1.37039
136952328	rs77201625	6.78789e-19	-2.00608	-1.6146	1.49872e-05	-2.00626	-1.55031
136952669	rs833388	1.05029e-18	-1.67658	-1.50758	1.6907e-05	-1.66063	-1.7754
136952882	rs78086971	6.20614e-19	-1.93959	-1.77069	1.7513e-05	-1.65424	-1.74657
136953186	rs150207576	3.35661e-18	-2.0223	-6.23395e-10	7.22537e-05	-1.98357	-6.23395e-10
136953683	rs55862641	7.29889e-19	-2.01835	-1.52974	1.52407e-05	-1.86386	-1.67593
136953783	rs17169018	2.7141e-18	-1.46676	-0.768008	4.13912e-05	-1.54471	-0.995977
136954555	rs12535403	6.81963e-17	0.989164	-6.23395e-10	0.00139844	0.979356	-6.23395e-10
136954899	rs322236	5.85018e-19	-1.99116	-1.77818	1.23312e-05	-2.00037	-1.75125
136955496	rs117535511	2.90447e-18	-1.98191	-0.185065	3.63978e-05	-1.99691	-0.672337
136955896	rs322237	6.58507e-19	-1.93975	-1.71126	1.17753e-05	-2.01832	-1.77944
136956132	rs322238	2.02604e-18	-1.77465	-0.752493	2.17407e-05	-1.85379	-1.33078
136956492	rs139479781	3.49532e-18	-1.9818	-6.23395e-10	7.29772e-05	-1.97361	-6.23395e-10
136956607	rs322239	6.50536e-18	0.41472	-1.77532	2.27768e-05	-1.4393	-1.69871
136956931	rs10215890	1.45849e-17	-0.55324	-6.23395e-10	0.000158885	-1.19558	-6.23395e-10
136956990	rs322240	9.08928e-18	-0.707112	-0.319019	7.24197e-05	-1.32015	-0.661125
136957654	rs322241	2.55989e-17	0.0093217	-6.23395e-10	0.000773962	0.387766	-6.23395e-10
136957727	rs10264510	6.29399e-18	-0.614309	-0.779322	3.31082e-05	-1.45652	-1.30746
136958119	rs76960820	2.4539e-17	-0.0329633	-6.23395e-10	0.000725459	0.323047	-6.23395e-10
136958339	rs322243	2.51018e-17	-0.0102861	-6.23395e-10	0.000720483	0.316165	-6.23395e-10
136959120	rs72611539	7.76366e-19	-1.93858	-1.54778	1.25524e-05	-1.98938	-1.74446
136959268	rs111553270	1.25601e-17	-0.702705	-6.23395e-10	0.000234201	-0.807578	-6.23395e-10
136959376	rs322245	2.75492e-18	-1.95184	-0.268003	4.1647e-05	-1.61801	-0.916515
136960167	rs322246	2.69551e-18	-2.01812	-0.223518	3.39958e-05	-1.87634	-0.861185
136960380	rs72611540	8.94545e-19	-1.94761	-1.39706	1.34882e-05	-1.99242	-1.66952
136960397	rs181076697	8.76471e-19	-1.87198	-1.4931	1.25461e-05	-2.02088	-1.71347
136960430	rs72611541	8.62238e-19	-1.94965	-1.4318	1.3301e-05	-1.98814	-1.68778
136960590	rs17169022	8.78462e-19	-1.95371	-1.40909	1.34619e-05	-1.98797	-1.67593
136961189	rs72611542	8.53783e-19	-1.9665	-1.42481	1.37416e-05	-1.96703	-1.6763
136961437	rs75332769	8.5073e-19	-1.9665	-1.42839	1.37151e-05	-1.96703	-1.67823
136961438	rs77898822	8.18247e-19	-1.98382	-1.45	1.38941e-05	-1.9426	-1.68969
136961439	rs13246065	1.46832e-16	0.933759	0.822303	0.000219593	-1.18999	0.318012
136961607	rs322249	6.89621e-17	1.00033	-6.23395e-10	0.00227874	1.46762	-6.23395e-10
136961872	rs74936821	7.73596e-18	-2.19217e-10	-1.18735	0.000141032	-2.19217e-10	-1.31477
136962095	rs188915	2.68769e-18	-1.94861	-0.29593	3.501e-05	-1.78144	-0.926686
136962460	rs117112690	4.73332e-18	-2.19217e-10	-1.6786	8.96483e-05	-2.19217e-10	-1.76786
136963233	rs61525640	8.89071e-19	-1.92348	-1.42732	1.33015e-05	-1.99497	-1.68091
136963344	rs62487108	7.07065e-16	2.71957	0.608327	0.000731269	-0.0171166	0.348141
136964503	rs74586609	3.57551e-18	-1.95912	-6.23395e-10	0.000111742	-1.54756	-6.23395e-10
136964955	rs78275150	1.17198e-17	-0.771947	-6.23395e-10	0.000193379	-0.999106	-6.23395e-10
136965293	rs17603449	3.448e-17	0.307154	-6.23395e-10	0.000192396	-1.0042	-6.23395e-10
136965326	rs111355467	2.27877e-17	-0.107005	-6.23395e-10	0.000164788	-1.1591	-6.23395e-10
136965366	rs138392184	3.04364e-17	0.182411	-6.23395e-10	0.000172585	-1.11287	-6.23395e-10
136965539	rs76198054	4.98455e-18	-2.19217e-10	-1.62688	0.000133996	-2.19217e-10	-1.36595
136965735	rs17603498	3.91944e-17	0.435308	-6.23395e-10	0.000209529	-0.918893	-6.23395e-10
136965864	rs1880791	5.89633e-19	-2.00937	-1.75212	1.77047e-05	-1.72551	-1.66442
136966058	rs1882066	7.50403e-17	-0.242318	1.32712	2.50588e-05	-1.79669	-1.24584
136966278	rs1880790	6.27979e-18	-1.44147	0.0455815	1.35697e-05	-2.01588	-1.64004
136966331	rs6970530	2.3402e-17	-0.0804065	-6.23395e-10	0.000167762	-1.14121	-6.23395e-10
136966439	rs6970674	5.1975e-17	-0.325183	1.04272	2.25417e-05	-1.81951	-1.32888
136966907	rs17169031	4.5935e-18	-2.19217e-10	-1.70858	8.88769e-05	-2.19217e-10	-1.7765
136966986	rs9969157	4.6332e-18	-1.395	-0.304982	1.28931e-05	-2.00876	-1.6983
136968621	rs17169033	8.29563e-18	-1.31614	0.198646	2.1669e-05	-2.00113	-1.18675
136968812	rs12112313	1.4311e-16	1.73039	-6.23395e-10	0.000530488	0.0100412	-6.23395e-10
136969109	rs12113527	2.18015e-17	-0.151247	-6.23395e-10	0.000153921	-1.22732	-6.23395e-10
136969496	rs7782295	3.77347e-17	-0.29576	0.693113	2.07102e-05	-1.80572	-1.42741
136969917	rs7786318	3.40646e-18	-2.00755	-6.23395e-10	0.000135475	-1.35497	-6.23395e-10
136970513	rs111593695	3.54362e-17	0.334507	-6.23395e-10	0.000243792	-0.767443	-6.23395e-10
136971039	rs17169038	7.8087e-19	-1.8908	-1.58977	1.23659e-05	-1.99772	-1.75109
136971101	rs3959914	2.24427e-17	-0.137297	0.0150366	1.74119e-05	-1.80003	-1.60657
136971270	rs3959915	3.14663e-17	-0.392014	0.607706	1.91329e-05	-1.83893	-1.47341
136971415	rs7792298	2.04624e-17	-0.214637	-6.23395e-10	0.000153379	-1.23085	-6.23395e-10
136971908	rs6467703	1.04375e-18	-1.68142	-1.50899	1.93348e-05	-1.58648	-1.71537
136972003	rs12536916	2.10471e-17	-0.186466	-6.23395e-10	0.000156271	-1.21217	-6.23395e-10
136972027	rs11765480	6.39418e-18	-1.35977	-0.0180705	1.36781e-05	-1.98593	-1.66203
136972378	rs17661392	3.42353e-17	0.300031	-6.23395e-10	0.000191493	-1.00891	-6.23395e-10
136972564	rs137900432	5.65273e-18	-2.19217e-10	-1.50109	9.42949e-05	-2.19217e-10	-1.71733
136972794	rs76370532	4.13381e-18	-1.81403	-6.23395e-10	7.16985e-05	-1.99129	-6.23395e-10
136972966	rs6979228	2.62821e-17	0.0356607	-6.23395e-10	0.000181505	-1.06247	-6.23395e-10
136972986	rs62487109	1.83695e-17	-0.322533	-6.23395e-10	7.12086e-05	-1.99814	-6.23395e-10
136973027	rs6961235	2.30532e-17	-0.0954239	-6.23395e-10	0.000255788	-0.719408	-6.23395e-10
136973189	rs78428127	6.57593e-19	-1.97512	-1.67728	1.17476e-05	-2.02084	-1.77927
136974025	rs17169047	5.76283e-19	-2.0183	-1.76609	1.70096e-05	-1.78768	-1.6423
136974184	rs322256	6.41385e-17	0.00733784	0.920479	2.63884e-05	-1.61166	-1.37917
136974976	rs322257	3.93243e-17	-0.437547	0.876163	2.23469e-05	-1.79002	-1.36705
136975595	rs74465323	7.74224e-18	-1.16957	-0.0169672	1.97221e-05	-2.01185	-1.27016
136975678	rs17169050	9.4825e-19	-1.98257	-1.30379	2.24934e-05	-1.37629	-1.77424
136975874	rs10247519	4.7373e-18	-1.40351	-0.274249	2.25077e-05	-1.72604	-1.42386
136976382	rs17169051	4.18294e-17	0.500371	-6.23395e-10	0.000453923	-0.14583	-6.23395e-10
136976713	rs10248429	7.91216e-19	-1.83496	-1.63245	1.25972e-05	-1.96428	-1.766
136977138	rs1835534	6.70741e-17	0.331513	0.641059	2.65278e-05	-1.55187	-1.43369
136977203	rs1835536	3.27824e-17	0.256665	-6.23395e-10	0.000368186	-0.355168	-6.23395e-10
136978198	rs73728260	7.60294e-19	-1.85196	-1.65532	1.24023e-05	-1.97357	-1.77231
136978529	rs6950835	4.96764e-17	-0.39046	1.06276	2.20936e-05	-1.79149	-1.37697
136978885	rs17169053	3.76276e-17	0.394511	-6.23395e-10	0.00038458	-0.311605	-6.23395e-10
136979249	rs12671280	6.90701e-18	-1.28544	-0.0152476	2.02119e-05	-1.98155	-1.27594
136979849	rs1367590	4.47256e-17	-0.0253868	0.592706	2.23637e-05	-1.70565	-1.45066
136980031	rs13230752	6.26408e-18	-1.39839	-6.23395e-10	8.29483e-05	-1.84554	-6.23395e-10
136980174	rs919581	6.27959e-19	-2.02204	-1.67646	1.67029e-05	-1.71229	-1.73589
136980778	rs56027748	7.38303e-19	-1.87024	-1.66639	1.22537e-05	-1.98312	-1.77481
136981073	rs60901799	7.66901e-19	-1.84958	-1.64905	1.24379e-05	-1.97229	-1.77072
136981223	rs10268741	5.83854e-18	-1.27519	-0.193558	1.34015e-05	-1.97532	-1.69308
136981593	rs75613360	2.38978e-18	-1.90827	-0.453758	3.6446e-05	-1.13499	-1.53293
136982470	rs1431097	4.24122e-17	0.514209	-6.23395e-10	0.000220951	-0.865817	-6.23395e-10
136982494	rs147257527	4.43303e-18	-2.19217e-10	-1.74414	0.000138702	-2.19217e-10	-1.33143
136982500	rs6961948	7.81206e-19	-1.80614	-1.674	1.28968e-05	-1.94777	-1.75901
136982746	rs10500126	3.77962e-17	0.398982	-6.23395e-10	0.000255565	-0.720278	-6.23395e-10
136984385	rs76629505	3.93656e-18	-1.86292	-6.23395e-10	6.95151e-05	-2.02221	-6.23395e-10
136984520	rs17169059	2.9704e-17	0.158053	-6.23395e-10	0.000315506	-0.50958	-6.23395e-10
136984564	rs16874934	6.09011e-19	-2.02239	-1.70675	1.7252e-05	-1.69646	-1.71937
136984631	rs6972523	4.6575e-18	-1.63931	-0.0554374	1.32219e-05	-2.0214	-1.66048
136984716	rs16874937	7.25773e-19	-1.87897	-1.67477	1.27431e-05	-1.97163	-1.74714
136984795	rs10262764	7.65948e-19	-1.81406	-1.68581	1.25749e-05	-1.95239	-1.77966
136984846	rs17169061	3.12019e-17	0.207251	-6.23395e-10	0.000328719	-0.468555	-6.23395e-10
136984858	rs17169062	6.08037e-19	-2.01672	-1.71403	1.61657e-05	-1.76515	-1.71572
136985342	rs6977819	4.52507e-18	-1.43929	-0.284301	2.37823e-05	-1.6796	-1.41521
136985504	rs6977749	4.43787e-18	-1.49378	-0.249274	2.3129e-05	-1.72485	-1.39782
136985916	rs6943993	9.5109e-17	0.114402	1.20739	2.85201e-05	-1.55702	-1.35613
136985921	rs77925462	6.56412e-19	-2.00349	-1.65071	1.97107e-05	-1.5351	-1.7475
136987235	rs55808866	2.72531e-17	0.0719397	-6.23395e-10	7.6477e-05	-1.92677	-6.23395e-10
136988001	rs7788394	3.61482e-17	0.3544	-6.23395e-10	0.000413861	-0.238227	-6.23395e-10
136988448	rs112699437	3.50778e-17	0.32434	-6.23395e-10	0.000194597	-0.992827	-6.23395e-10
136988493	rs76644782	4.42193e-18	-2.19217e-10	-1.74665	8.87178e-05	-2.19217e-10	-1.7783
136988541	rs58439678	6.18236e-19	-2.00872	-1.7054	1.50067e-05	-1.83466	-1.7206
136988572	rs1473355	3.47318e-18	-1.94704	-0.0411179	1.51247e-05	-1.88772	-1.6597
136988649	rs116940505	1.18437e-17	-2.19217e-10	-0.761428	0.000254085	-2.19217e-10	-0.726088
136988804	rs17169064	9.35607e-19	-1.57192	-1.72787	1.28427e-05	-2.01955	-1.69143
136989304	rs13245564	1.9037e-15	2.88893	1.4294	0.000122409	-0.915557	-0.54083
136989441	rs322349	3.53822e-14	3.18649	4.05424	0.000833894	-0.582636	1.04498
136989606	rs13245911	8.15707e-15	4.23568	1.53773	2.41141e-05	-1.62442	-1.45653
136990648	rs78696049	1.97513e-17	-0.250008	-6.23395e-10	0.000151867	-1.24075	-6.23395e-10
136990665	rs1731954	1.13698e-13	4.19063	4.21745	3.25753e-05	-1.72978	-1.05042
136990721	rs12666148	8.53373e-18	-1.73696	0.647757	2.86203e-05	-1.87944	-1.03019
136992106	rs322348	1.45688e-17	-2.19217e-10	-0.554348	0.000119041	-2.19217e-10	-1.48429
136992947	rs115117047	4.4241e-18	-1.74616	-6.23395e-10	7.08892e-05	-2.00264	-6.23395e-10
136993184	rs322347	3.05156e-13	4.5842	4.81115	4.32849e-05	-1.67585	-0.820099
136993461	rs322346	1.17773e-18	-1.5308	-1.53884	1.72708e-05	-2.02126	-1.39348
136994013	rs322345	2.38403e-18	-1.27104	-1.09339	1.32326e-05	-2.00832	-1.67276
136994723	rs149904624	1.10179e-17	-2.19217e-10	-0.833702	0.000148038	-2.19217e-10	-1.26629
136994970	rs58644717	1.38499e-17	-2.19217e-10	-0.604951	0.000175783	-2.19217e-10	-1.09451
136994998	rs2882589	4.46722e-15	2.78154	2.38976	9.57136e-05	-1.79152	0.0891194
136995126	rs322343	3.9162e-13	5.20573	4.43909	3.34798e-05	-1.79912	-0.953697
136995167	rs77869881	1.30001e-17	-2.19217e-10	-0.668274	0.000167519	-2.19217e-10	-1.14266
136995457	rs73452984	1.50114e-17	-2.19217e-10	-0.524417	0.000186993	-2.19217e-10	-1.03269
136995962	rs322341	2.87531e-13	4.46435	4.87151	4.20748e-05	-1.7135	-0.810808
136996149	rs322340	1.16501e-18	-1.55195	-1.52855	1.6856e-05	-2.02185	-1.4172
136996938	rs75193610	2.64886e-17	0.0434874	-6.23395e-10	8.52297e-05	-1.81841	-6.23395e-10
136997283	rs322339	4.66976e-13	5.03657	4.78424	3.60583e-05	-1.82803	-0.850592
136997382	rs73452985	1.52175e-17	-2.19217e-10	-0.510782	0.000180665	-2.19217e-10	-1.06711
136998483	rs322337	2.16619e-18	-1.38945	-1.07081	1.29411e-05	-2.02193	-1.68142
136998548	rs322336	2.13696e-18	-1.39694	-1.0769	1.29682e-05	-2.02212	-1.67913
136999883	rs78038519	9.3933e-19	-1.53175	-1.76407	3.15311e-05	-2.02173	-0.791054
136999926	rs147767078	5.57612e-18	-1.51473	-6.23395e-10	0.000222527	-0.858707	-6.23395e-10
137000028	rs141062251	1.19974e-17	-2.19217e-10	-0.748535	0.0001577	-2.19217e-10	-1.20306
137001565	rs141856512	8.97425e-18	-1.03887	-6.23395e-10	9.63283e-05	-1.696	-6.23395e-10
137001889	rs78813592	9.83245e-19	-1.53176	-1.71837	1.82263e-05	-2.02173	-1.33917
137003404	rs322335	1.35845e-18	-1.60284	-1.32404	1.37862e-05	-2.01853	-1.62156
137003857	rs10238974	1.31241e-17	-2.19217e-10	-0.658775	0.000155607	-2.19217e-10	-1.21643
137003949	rs1616000	1.37569e-18	-1.60892	-1.30536	1.36477e-05	-2.01792	-1.63226
137004109	rs322334	4.55629e-13	4.42689	5.36931	4.7209e-05	-1.91679	-0.492381
137004444	rs12668246	3.94838e-15	2.46427	2.58356	0.000100773	-1.86939	0.218505
137005808	rs2242045	3.55362e-15	2.29647	2.64602	0.000101363	-1.9059	0.260845
137005911	rs322332	1.2819e-18	-1.56099	-1.4239	1.45763e-05	-2.01774	-1.56661
137006969	rs10251438	4.2587e-15	2.34615	2.77734	0.000116951	-1.88454	0.382533
137007159	rs12535439	4.2587e-15	2.34615	2.77734	0.000116951	-1.88454	0.382533
137007920	rs322331	1.24318e-18	-1.65079	-1.36477	1.41113e-05	-2.0123	-1.60448
137008349	rs56701854	1.45085e-17	-2.19217e-10	-0.558495	0.000171234	-2.19217e-10	-1.12073
137008579	rs10256297	1.5461e-17	-2.19217e-10	-0.494904	0.000191306	-2.19217e-10	-1.00988
137009221	rs74299047	8.64767e-19	-1.60194	-1.77658	2.28531e-05	-2.02182	-1.11285
137009801	rs151037290	3.42174e-18	-2.00308	-6.23395e-10	7.12668e-05	-1.99733	-6.23395e-10
137010357	rs12674065	5.96698e-18	-2.19217e-10	-1.44699	8.86688e-05	-2.19217e-10	-1.77885
137010589	rs2290268	6.12283e-12	6.04828	6.34603	0.000120037	-1.65945	0.183486
137011207	rs10268599	1.21036e-16	-0.788363	2.35122	2.93924e-05	-2.00158	-0.881438
137011403	rs1431095	1.90852e-12	5.92102	5.30759	0.00011838	-1.67667	0.186808
137011782	rs10250267	1.39648e-12	5.92102	4.99521	9.84314e-05	-1.67667	0.00226867
137012561	rs76745761	6.61811e-18	-1.34342	-6.23395e-10	8.076e-05	-1.87227	-6.23395e-10
137012994	rs144652687	3.36162e-18	-2.02081	-6.23395e-10	9.23368e-05	-1.73831	-6.23395e-10
137013466	rs10255150	2.81636e-12	6.19683	5.4209	0.000145377	-1.62749	0.343063
137015603	rs10233933	3.23595e-12	6.48256	5.27405	0.000136428	-1.57259	0.224632
137015838	rs10282363	3.08254e-12	6.43399	5.27405	0.00013492	-1.58371	0.224632
137016297	rs1431093	3.01541e-12	6.43399	5.25203	0.000133347	-1.58371	0.212904
137016311	rs1431091	2.80049e-12	6.25074	5.36133	0.00013569	-1.62467	0.271286
137016788	rs139830974	3.52582e-18	-1.97311	-6.23395e-10	7.0673e-05	-2.00569	-6.23395e-10
137016791	rs1431090	4.42237e-12	6.43399	5.63497	0.000169342	-1.58371	0.451872
137016931	rs10241448	4.11342e-12	6.48256	5.51398	0.000155187	-1.57259	0.353467
137017100	rs10227966	3.66827e-12	6.43399	5.44801	0.000148104	-1.58371	0.317861
137017202	rs10271620	3.86625e-12	6.3904	5.54417	0.000153099	-1.59359	0.360918
137017209	rs73165715	4.88124e-15	5.25993	-6.23395e-10	0.000512401	-0.0246495	-6.23395e-10
137017876	rs7807025	7.28984e-12	6.57524	5.99353	0.000386625	-1.55108	1.24478
137018329	rs13228711	8.87134e-19	-1.85258	-1.50041	1.38711e-05	-1.95298	-1.68097
137018456	rs322329	7.7851e-12	6.38339	6.25111	0.000274267	-1.60991	0.960254
137020036	rs183418598	4.00788e-18	-1.84496	-6.23395e-10	0.00022969	-0.827026	-6.23395e-10
137020408	rs78469211	3.35608e-18	-2.02245	-6.23395e-10	7.89492e-05	-1.89495	-6.23395e-10
137020675	rs28507322	4.43436e-08	8.67146	12.6105	0.000313398	-1.3896	0.873314
137020726	rs67907798	4.59821e-15	4.78797	0.412226	0.000166195	-0.443811	-0.706782
137021176	rs13240024	1.04125e-18	-1.81619	-1.37662	1.36508e-05	-1.9148	-1.73516
137021485	rs320715	9.57594e-12	6.52702	6.31452	0.000319618	-1.57762	1.08099
137021661	rs161093	1.05084e-11	6.61994	6.31452	0.000326528	-1.55623	1.08099
137021740	rs320716	1.10146e-11	6.61994	6.36157	0.000335799	-1.55623	1.10898
137023278	rs76526947	5.77935e-18	-1.47894	-6.23395e-10	0.000141598	-1.31076	-6.23395e-10
137023509	rs320719	1.64442e-11	6.66905	6.71321	0.000484077	-1.54477	1.46325
137024149	rs320720	1.63934e-11	6.57184	6.80732	0.000496258	-1.57817	1.52151
137024728	rs140888890	3.36466e-18	-2.0199	-6.23395e-10	7.63372e-05	-1.9286	-6.23395e-10
137024893	rs142083594	6.46143e-18	-2.19217e-10	-1.36738	0.000268398	-2.19217e-10	-0.671286
137025020	rs320721	1.53394e-11	6.62081	6.6919	0.000394329	-1.56698	1.28041
137025091	rs78708936	8.04107e-18	-2.19217e-10	-1.14866	9.00949e-05	-2.19217e-10	-1.76289
137025827	rs320722	2.8507e-11	6.73303	7.1994	0.000514179	-1.57909	1.5579
137026136	rs320723	2.51025e-11	6.78249	7.02276	0.00045223	-1.56791	1.41834
137026637	rs320725	2.36598e-11	6.88047	6.86559	0.000408452	-1.5344	1.28302
137026836	rs76825787	6.84301e-15	5.59776	-6.23395e-10	0.00059031	0.116891	-6.23395e-10
137027042	rs320726	3.74525e-11	6.86909	7.33627	0.000539212	-1.57082	1.59717
137029838	rs321198	2.54101e-11	6.90402	6.91341	0.000449896	-1.5548	1.40006
137030345	rs161335	2.63411e-07	9.39735	13.6664	0.00048546	-1.35031	1.27165
137030539	rs79782835	6.35671e-18	-1.38372	-6.23395e-10	7.68675e-05	-1.92167	-6.23395e-10
137030928	rs13230665	4.43602e-18	-1.74347	-6.23395e-10	0.000130018	-1.39608	-6.23395e-10
137032174	rs6955790	3.96233e-18	-1.0141	-0.842294	1.88736e-05	-1.56431	-1.76168
137032426	rs17527721	4.42125e-18	-1.7468	-6.23395e-10	6.95781e-05	-2.02131	-6.23395e-10
137032473	rs117865485	2.54323e-16	2.30538	-6.23395e-10	0.00044081	-0.175142	-6.23395e-10
137032717	rs321199	3.83399e-07	9.39735	14.0418	0.000543075	-1.35031	1.3838
137037140	rs161094	2.6029e-10	7.79997	8.34411	0.0013456	-1.30508	2.24592
137037202	rs161095	3.592e-10	7.85246	8.6137	0.00160943	-1.29085	2.41072
137037689	rs321200	3.8894e-10	7.85246	8.69324	0.00161475	-1.29085	2.41403
137038092	rs320682	4.18364e-10	8.10645	8.51219	0.00161902	-1.22054	2.34636
137038733	rs76979124	2.45428e-16	0.850839	1.41894	3.84911e-05	-1.99125	-0.622077
137039328	rs320683	1.47619e-10	7.81778	7.75914	0.000323912	-2.01709	1.5338
137040466	rs320684	4.81997e-09	10.0553	9.00749	0.0004052	-1.98461	1.72523
137040948	rs320686	1.74866e-09	10.0109	8.03804	0.000242341	-1.99214	1.21873
137041500	rs141189820	3.35621e-18	-2.02241	-6.23395e-10	0.000145233	-1.28541	-6.23395e-10
137041561	rs192935	1.08225e-09	9.5685	8.00058	0.000235638	-2.01023	1.20877
137041669	rs161340	1.1002e-09	9.62065	7.96488	0.000228982	-2.00848	1.17836
137041731	rs178612	1.0192e-09	9.5685	7.94056	0.00022554	-2.01023	1.16497
137041777	rs320687	9.92065e-10	9.5685	7.91357	0.000222217	-2.01023	1.15012
137042085	rs111317532	6.28123e-10	9.18411	7.84091	0.000211542	-2.01958	1.11024
137042224	rs320688	0.0217745	21.4688	12.9175	2.32898e-05	-1.99873	-1.11702
137042622	rs320689	6.06696e-10	9.1314	7.85891	0.000213365	-2.02086	1.12011
137042768	rs320690	4.78655e-10	9.01823	7.73503	0.000199172	-2.02193	1.05234
137043253	rs320691	9.09557e-10	9.1314	8.26384	0.00025786	-2.02086	1.30952
137043324	rs161342	4.63033e-10	9.18253	7.53755	0.000179224	-2.02019	0.945073
137043484	rs320692	6.07216e-10	9.52511	7.46606	0.000174419	-2.00877	0.906472
137043868	rs320693	4.53431e-10	9.29085	7.40828	0.000171745	-2.0184	0.90065
137044532	rs167668	3.95882e-10	9.1314	7.432	0.000173533	-2.02086	0.913468
137044709	rs320694	4.91664e-10	9.34808	7.432	0.000174162	-2.01724	0.913468
137044765	rs67715298	1.37059e-14	4.58372	1.70863	0.00037148	-0.413261	0.0669989
137044785	rs11972876	1.5198e-17	0.95972	-1.47179	2.91252e-05	-1.9965	-0.895652
137045186	rs192936	6.58141e-10	9.46742	7.60428	0.000192494	-2.01069	1.00699
137045382	rs1367593	4.86645e-10	9.1314	7.63842	0.0001866	-2.02086	0.986073
137045385	rs725838	4.86645e-10	9.1314	7.63842	0.0001866	-2.02086	0.986073
137045691	rs76986642	4.23597e-18	-1.78962	-6.23395e-10	0.000152964	-1.23355	-6.23395e-10
137045731	rs161344	2.40385e-11	6.50318	7.25876	0.000164006	-1.98403	0.820175
137045777	rs161345	6.74122e-10	9.46742	7.62828	0.000195028	-2.01069	1.02007
137046434	rs320695	4.24551e-10	9.12731	7.506	0.00018071	-2.02041	0.953552
137046972	rs62487113	1.22143e-16	1.57196	-6.23395e-10	7.16286e-05	-1.99226	-6.23395e-10
137046983	rs145923250	8.58131e-18	-1.08364	-6.23395e-10	0.000274807	-0.647687	-6.23395e-10
137047137	rs320696	0.0110279	21.6615	12.0445	1.9432e-05	-2.00078	-1.29606
137047182	rs10954579	0.0172655	22.0815	12.0728	1.97422e-05	-1.99023	-1.29077
137047645	rs1594450	1.3638e-17	0.885733	-1.5061	3.18267e-05	-2.00468	-0.798774
137047741	rs117644077	1.59339e-17	-2.19217e-10	-0.464775	0.000877067	-2.19217e-10	0.512826
137048159	rs161346	0.00914439	21.6615	11.8572	1.86443e-05	-2.00078	-1.33744
137048213	rs320697	7.09836e-10	9.45304	7.69428	0.000212794	-2.01066	1.10722
137048428	rs142302567	7.66977e-18	-1.19594	-6.23395e-10	8.13296e-05	-1.86525	-6.23395e-10
137049477	rs320700	0.00573505	21.5079	11.5443	1.77033e-05	-2.00413	-1.38588
137049517	rs320701	0.00573505	21.5079	11.5443	1.77033e-05	-2.00413	-1.38588
137050649	rs77844828	1.59004e-16	1.8357	-6.23395e-10	0.000716471	0.31058	-6.23395e-10
137050827	rs320703	0.00427638	21.3553	11.4034	1.72156e-05	-2.00814	-1.4098
137051175	rs320704	0.00520595	21.4355	11.5198	1.75946e-05	-2.00609	-1.39008
137051371	rs1431098	0.00564021	21.7703	11.2652	1.69743e-05	-1.99941	-1.43264
137051382	rs320705	0.00411223	21.5079	11.2117	1.67484e-05	-2.00413	-1.44133
137052399	rs161336	0.00599844	21.3553	11.7417	1.82522e-05	-2.00814	-1.35133
137052616	rs161337	0.00652263	21.3553	11.8255	1.85284e-05	-2.00814	-1.33631
137052670	rs320706	0.00670777	21.3553	11.8535	1.86224e-05	-2.00814	-1.33125
137053273	rs320707	0.00867284	21.5164	11.9493	1.88795e-05	-2.00495	-1.32073
137053437	rs111237915	1.99801e-17	-0.238492	-6.23395e-10	0.000160634	-1.18463	-6.23395e-10
137053658	rs161338	3.38666e-15	1.81971	3.07466	5.02147e-05	-1.5321	-0.815345
137053704	rs320708	1.00958e-09	9.7169	7.78267	0.000211737	-1.99847	1.09005
137053814	rs78414417	8.3782e-18	-1.10759	-6.23395e-10	7.11454e-05	-1.99903	-6.23395e-10
137053934	rs320709	9.3353e-10	9.66279	7.75847	0.000208097	-2.00256	1.0768
137054571	rs117129412	7.40315e-18	-2.19217e-10	-1.23132	0.000248883	-2.19217e-10	-0.746774
137055525	rs161339	2.89918e-18	-1.96866	-0.20014	2.94714e-05	-1.10436	-1.77597
137056677	rs117119593	4.46096e-18	-1.73786	-6.23395e-10	7.22008e-05	-1.98431	-6.23395e-10
137057445	rs7807803	2.5004e-17	1.60588	-1.62007	4.23096e-05	-1.91668	-0.60206
137057629	rs320713	2.17056e-17	1.46419	-1.61985	4.1321e-05	-1.93971	-0.60268
137058206	rs320714	2.43024e-17	1.56522	-1.60787	4.00976e-05	-1.93808	-0.634365
137058809	rs1669018	2.08727e-17	1.41913	-1.61391	4.00512e-05	-1.95502	-0.618578
137059063	rs1669019	1.99101e-17	1.37191	-1.61391	3.97929e-05	-1.96149	-0.618578
137059107	rs1731934	1.97826e-17	1.37191	-1.62034	3.97362e-05	-1.96149	-0.620004
137059287	rs2599357	1.93544e-17	1.34954	-1.61985	4.03109e-05	-1.96446	-0.60268
137059416	rs2599358	2.20819e-17	1.47244	-1.61091	3.97507e-05	-1.95464	-0.626485
137059489	rs4571681	1.77911e-17	1.25938	-1.61391	3.91373e-05	-1.9781	-0.618578
137059537	rs1647172	1.94857e-17	1.35037	-1.61391	3.95752e-05	-1.96698	-0.618578
137059640	rs2161879	9.25412e-16	3.59701	-6.23395e-10	0.000249203	-0.745489	-6.23395e-10
137059710	rs7782162	0.00968343	22.2292	11.3468	1.66221e-05	-1.98301	-1.47002
137059860	rs7804988	0.0106616	22.3807	11.2915	1.65872e-05	-1.97667	-1.47845
137059921	rs1669020	2.57506e-17	1.47723	-1.462	3.06329e-05	-1.96417	-0.87751
137060348	rs74382036	4.83818e-18	-2.19217e-10	-1.65669	9.14131e-05	-2.19217e-10	-1.74837
137061027	rs11983272	2.37575e-17	1.40902	-1.47435	3.15674e-05	-1.95526	-0.856366
137061321	rs1647173	1.46806e-17	0.697496	-1.2442	2.17994e-05	-2.01324	-1.16863
137061330	rs11976623	1.45294e-17	0.766652	-1.3237	2.27789e-05	-2.01343	-1.12449
137061472	rs1669022	9.4036e-11	8.352	6.77396	9.54012e-05	-2.02115	0.315483
137061524	rs1731952	1.55612e-17	0.760986	-1.24943	2.19452e-05	-2.0122	-1.16301
137062363	rs1584663	7.0745e-11	8.09432	6.74704	0.000112153	-2.02244	0.478546
137062423	rs34911885	3.85813e-17	1.84037	-1.42082	2.9835e-05	-1.92455	-0.943529
137062785	rs11771579	0.0172471	22.6956	11.4576	1.72342e-05	-1.96406	-1.4528
137063161	rs76244705	4.51003e-18	-2.19217e-10	-1.72692	0.000307857	-2.19217e-10	-0.534123
137064062	rs56361933	0.00373915	21.8093	10.8151	1.53228e-05	-1.99214	-1.54228
137064521	rs117526360	3.47432e-18	-1.98783	-6.23395e-10	7.91477e-05	-1.89244	-6.23395e-10
137066363	rs1647175	1.77437e-17	0.871737	-1.22894	2.1964e-05	-1.98402	-1.19033
137066364	rs34997884	0.00580002	21.8013	11.2621	1.58596e-05	-1.99893	-1.50105
137067616	rs12534625	0.0043629	22.3099	10.4688	1.42977e-05	-1.99874	-1.60492
137068835	rs13234894	0.0132768	22.7732	11.1184	1.41425e-05	-1.9839	-1.63067
137068963	rs2351136	1.10134e-17	0.589057	-1.42317	2.64577e-05	-1.99757	-0.990641
137069055	rs1669025	1.61537e-09	11.3731	6.5965	0.000101575	-1.99837	0.355408
137069166	rs1647176	9.30429e-18	0.40298	-1.40573	2.54078e-05	-2.01263	-1.01607
137069449	rs113585619	3.48589e-18	-1.9845	-6.23395e-10	6.97022e-05	-2.01953	-6.23395e-10
137069906	rs146240708	6.97473e-18	-2.19217e-10	-1.29093	0.000156729	-2.19217e-10	-1.20924
137070042	rs321187	5.3693e-18	-1.52019	-0.0323408	7.64421e-05	-1.97019	0.0429662
137070066	rs1669026	5.04898e-17	2.23778	-1.54923	3.78549e-05	-1.86368	-0.766315
137070207	rs983708	0.0181014	23.7504	10.4511	1.3364e-05	-1.96349	-1.7077
137070298	rs7785663	0.023294	24.0027	10.4511	1.35341e-05	-1.95084	-1.7077
137071144	rs4518583	0.0220363	23.8423	10.556	1.35543e-05	-1.95689	-1.70017
137071264	rs4613918	0.0501324	24.2414	10.9788	1.4352e-05	-1.9378	-1.66207
137071327	rs4283969	0.0633344	24.3238	11.1302	1.46805e-05	-1.93306	-1.64418
137071339	rs2351137	0.0332588	23.8311	10.9788	1.40429e-05	-1.95957	-1.66207
137071390	rs2351138	0.0174898	23.7504	10.4167	1.33576e-05	-1.96349	-1.70818
137072096	rs4728408	0.0258577	24.2371	10.321	1.36015e-05	-1.93558	-1.718
137072125	rs17169116	3.77909e-17	-2.19217e-10	0.398841	0.000487177	-2.19217e-10	-0.0751301
137072151	rs4732253	0.0164592	24.8051	9.30137	1.34034e-05	-1.90298	-1.76527
137072364	rs728054	0.0196287	24.9639	9.31865	1.35788e-05	-1.89216	-1.76309
137072531	rs728055	0.061908	25.7799	9.65131	1.46426e-05	-1.8298	-1.75002
137072931	rs2278829	0.050513	24.9068	10.321	1.42132e-05	-1.89159	-1.718
137073259	rs13230189	0.0889545	25.1307	10.6629	1.48078e-05	-1.88033	-1.68828
137073962	rs117317993	4.33899e-18	-2.19217e-10	-1.76558	0.000255884	-2.19217e-10	-0.719032
137074132	rs118123572	1.39712e-16	1.70635	-6.23395e-10	0.000422952	-0.216498	-6.23395e-10
137074540	rs7779548	0.0221338	24.4287	9.97395	1.34656e-05	-1.92554	-1.73808
137074643	rs78533664	1.15722e-17	-0.784621	-6.23395e-10	8.48303e-05	-1.8231	-6.23395e-10
137074760	rs1376607	0.0194291	24.8236	9.44871	1.41541e-05	-1.89733	-1.71643
137074761	rs1376608	0.0209236	24.8236	9.52281	1.42346e-05	-1.89733	-1.71075
137074839	rs3735026	0.0155528	24.4247	9.62507	1.39857e-05	-1.92317	-1.70255
137074844	rs3735025	0.0186825	24.5824	9.6507	1.41546e-05	-1.91328	-1.70043
137075814	rs118161928	9.22565e-18	-1.01124	-6.23395e-10	6.95013e-05	-2.02241	-6.23395e-10
137075847	rs1731951	5.20526e-10	10.1309	6.70622	0.000114475	-1.99435	0.470948
137075939	rs117352289	1.53771e-17	-2.19217e-10	-0.500348	0.000180603	-2.19217e-10	-1.06745
137076712	rs10954580	0.0255956	24.7226	9.82537	1.52793e-05	-1.8965	-1.64076
137076803	rs55744241	4.55285e-18	-1.71747	-6.23395e-10	0.000125115	-1.43452	-6.23395e-10
137076903	rs11766321	0.0321168	24.7226	10.0523	1.432e-05	-1.8965	-1.7056
137077103	rs12540417	0.0295877	25.1264	9.56653	1.42831e-05	-1.86739	-1.73729
137077440	rs140415130	9.23564e-18	-2.19217e-10	-1.01016	0.000104668	-2.19217e-10	-1.61297
137078040	rs12538697	0.0337645	25.0119	9.81308	1.39038e-05	-1.88572	-1.74588
137078142	rs13236574	0.0309967	24.8759	9.86352	1.38312e-05	-1.89373	-1.7431
137078190	rs13222414	0.0235175	24.7118	9.75152	1.36244e-05	-1.90485	-1.74704
137079172	rs17529963	0.0149003	24.3923	9.61459	1.32345e-05	-1.92514	-1.75579
137079284	rs17530005	0.0181934	24.7118	9.49483	1.34359e-05	-1.90485	-1.76098
137079729	rs17169125	5.67408e-18	-2.19217e-10	-1.49732	0.000315409	-2.19217e-10	-0.509886
137079949	rs16874961	0.00339278	23.1493	9.37785	1.28301e-05	-1.94895	-1.76301
137080046	rs1647181	0.00471892	23.5158	9.34132	1.30688e-05	-1.92938	-1.76415
137080131	rs321188	3.45257e-18	-1.99411	-6.23395e-10	9.42955e-05	-1.71732	-6.23395e-10
137080244	rs7792568	6.13683e-17	2.2156	-1.33193	2.13229e-05	-1.51067	-1.69331
137080711	rs74372823	1.54931e-17	-0.492829	-6.23395e-10	9.46736e-05	-1.71332	-6.23395e-10
137080712	rs2278101	4.43433e-17	2.17073	-1.612	4.19088e-05	-1.8373	-0.690958
137081223	rs1451526	7.89678e-17	2.74459	-1.60877	4.39542e-05	-1.76629	-0.714319
137081525	rs1731947	2.00607e-11	7.7885	5.79255	6.96441e-05	-2.02131	0.000947152
137081750	rs116974120	6.54314e-18	-1.35481	-6.23395e-10	0.000103388	-1.62526	-6.23395e-10
137081903	rs117279706	3.3577e-18	-2.02197	-6.23395e-10	9.764e-05	-1.68247	-6.23395e-10
137081979	rs142305422	1.88494e-18	-1.58214	-1.01719	2.39093e-05	-2.01939	-1.0701
137082039	rs2241443	0.000753193	21.3341	9.68803	1.22962e-05	-2.01321	-1.74125
137082729	rs7776538	0.00474246	22.9976	9.86454	1.30661e-05	-1.95694	-1.7368
137083280	rs12530512	0.0050708	23.6248	9.30427	1.38711e-05	-1.91564	-1.7183
137085159	rs117823435	3.41322e-18	-2.00557	-6.23395e-10	0.000119288	-1.48222	-6.23395e-10
137085250	rs980796	0.00236877	22.7711	9.39686	1.35642e-05	-1.96608	-1.69024
137086750	rs113917354	3.05232e-17	0.185259	-6.23395e-10	0.000236912	-0.796068	-6.23395e-10
137086826	rs11760855	2.47295e-18	-1.23214	-1.09567	1.37492e-05	-1.86388	-1.77889
137087734	rs117800896	1.88152e-15	4.30661	-6.23395e-10	0.00134345	0.939236	-6.23395e-10
137088010	rs76342357	5.30141e-18	-2.19217e-10	-1.56525	0.000240136	-2.19217e-10	-0.782553
137089239	rs17169136	1.80818e-17	0.398939	-0.737261	7.81578e-05	-0.711299	-1.19373
137089307	rs1156142	1.11495e-17	0.123344	-0.945175	2.33614e-05	-1.43638	-1.6763
137089537	rs1156143	1.52261e-17	1.22663	-1.73685	1.21704e-05	-1.98928	-1.77547
137090425	rs10224080	3.40316e-18	-0.801321	-1.2072	6.72826e-05	-0.492447	-1.56241
137090469	rs4728409	2.3637e-14	7.60958	-0.772233	2.78091e-05	-1.56364	-1.37476
137090935	rs1863037	3.55647e-18	-0.188831	-1.77563	2.0793e-05	-1.71218	-1.51696
137091094	rs17169137	5.95986e-18	-2.19217e-10	-1.44818	0.000273542	-2.19217e-10	-0.652302
137091345	rs145269601	8.4349e-18	-2.19217e-10	-1.10085	0.000100557	-2.19217e-10	-1.65304
137092781	rs7800454	6.57358e-18	0.420908	-1.77108	1.77405e-05	-1.8706	-1.5173
137093065	rs2278102	1.70618e-18	-1.35951	-1.33946	1.73994e-05	-1.67415	-1.73317
137093448	rs11771790	5.09821e-18	-1.60434	-6.23395e-10	7.3312e-05	-1.96903	-6.23395e-10
137093743	rs11771895	8.43053e-14	8.77704	-0.668065	3.80085e-05	-1.09791	-1.52803
137094378	rs1647183	9.64997e-17	1.33631	-6.23395e-10	0.0127447	3.18912	-6.23395e-10
137094379	rs1647184	3.63212e-17	0.359174	-6.23395e-10	0.00289531	1.70709	-6.23395e-10
137095230	rs2351139	2.92648e-16	3.05651	-0.61077	0.000292511	0.121933	-0.707187
137095607	rs12670144	5.85346e-16	3.74852	-0.609541	0.000350263	0.327572	-0.732645
137095766	rs1559544	7.28646e-18	-2.19217e-10	-1.24721	0.00045635	-2.19217e-10	-0.140497
137097262	rs4732254	2.06338e-16	2.7136	-0.617308	0.000219104	-0.134219	-0.739991
137097680	rs7384613	3.36214e-18	-2.02065	-6.23395e-10	7.04654e-05	-2.00864	-6.23395e-10
137097968	rs142141250	4.28816e-18	-2.19217e-10	-1.77737	0.000110039	-2.19217e-10	-1.56292
137097991	rs113140050	6.60938e-18	-2.19217e-10	-1.34474	0.000394938	-2.19217e-10	-0.285027
137098085	rs2882591	2.80699e-16	3.08839	-0.684332	0.000269022	0.0690908	-0.738054
137098995	rs4732255	1.36962e-15	4.48134	-0.492277	0.000818215	1.03052	-0.587148
137100832	rs1731968	4.98111e-15	4.65122	0.628959	0.0114914	1.17597	1.90963
137101849	rs76824375	2.16735e-17	-0.157136	-6.23395e-10	0.000122767	-1.45347	-6.23395e-10
137102557	rs7805150	4.78155e-17	0.634123	-6.23395e-10	0.000285336	-0.610088	-6.23395e-10
137102686	rs2113580	4.90537e-15	4.57028	0.694581	0.0125845	1.18572	1.99074
137102787	rs2113581	5.14235e-15	4.57028	0.741762	0.0133385	1.18572	2.04894
137103111	rs1559540	4.19237e-15	4.4354	0.672397	0.0110423	1.08238	1.96335
137103157	rs1559541	4.13237e-15	4.39852	0.694861	0.0110664	1.05682	1.99109
137103166	rs1559542	4.69725e-15	4.49334	0.728169	0.0124323	1.13211	2.03218
137103423	rs1559543	8.43619e-16	4.02204	-0.51757	0.000546922	0.698932	-0.658384
137103534	rs10808291	6.57962e-15	4.88376	0.674746	0.0140554	1.3088	1.97821
137103538	rs10808292	7.36231e-15	5.00657	0.664336	0.0151134	1.39425	1.96532
137103539	rs1731976	6.81046e-15	4.9509	0.64209	0.0140103	1.34602	1.93777
137104309	rs1016832	5.8221e-15	4.77236	0.663824	0.0129691	1.32715	1.87942
137104553	rs10253968	2.25526e-15	4.63899	-0.151194	0.00244989	0.658832	0.88121
137105031	rs114266362	5.46031e-18	-1.53572	-6.23395e-10	8.42778e-05	-1.82964	-6.23395e-10
137105422	rs17534641	1.04476e-15	4.23891	-0.520602	0.000627805	0.892869	-0.714397
137105598	rs141104048	3.82596e-18	-1.89142	-6.23395e-10	7.28804e-05	-1.97494	-6.23395e-10
137105633	rs56411254	5.66855e-15	4.75713	0.652334	0.0133238	1.3682	1.86535
137106947	rs12535157	1.58578e-15	4.61861	-0.483002	0.00072049	0.985064	-0.66889
137107129	rs1647193	4.7424e-15	4.63495	0.596119	0.0119234	1.32604	1.79646
137107558	rs112975259	3.81178e-18	-1.89513	-6.23395e-10	0.000190763	-1.01273	-6.23395e-10
137107651	rs17169160	6.14768e-18	-2.19217e-10	-1.41715	0.00037601	-2.19217e-10	-0.334141
137108099	rs143229749	3.36453e-18	-2.01994	-6.23395e-10	7.25862e-05	-1.97898	-6.23395e-10
137108560	rs17169163	3.39196e-18	-2.01182	-6.23395e-10	9.60407e-05	-1.69899	-6.23395e-10
137108591	rs10954581	4.34463e-15	4.59031	0.553157	0.0109668	1.29516	1.74371
137108792	rs12539348	4.37695e-15	4.59772	0.553157	0.0105429	1.25574	1.74371
137108881	rs10274056	8.98544e-16	4.08556	-0.518014	0.000573072	0.788531	-0.701277
137109163	rs117919897	4.25395e-17	0.517205	-6.23395e-10	0.000262113	-0.694982	-6.23395e-10
137109203	rs10274468	4.28414e-15	4.59772	0.531726	0.0102687	1.25574	1.71736
137109305	rs10258843	4.1937e-15	4.59772	0.510389	0.0100026	1.25574	1.6911
137109509	rs146496471	4.49474e-18	-2.19217e-10	-1.73032	0.000120333	-2.19217e-10	-1.47349
137109519	rs10229608	4.14725e-15	4.59772	0.49925	0.00986635	1.25574	1.67738
137109963	rs142615252	4.29951e-18	-2.19217e-10	-1.77473	8.96618e-05	-2.19217e-10	-1.76771
137110541	rs61633898	5.5403e-18	-2.19217e-10	-1.52118	0.000302825	-2.19217e-10	-0.550602
137110616	rs199750214	5.40762e-18	-2.19217e-10	-1.54542	0.000287034	-2.19217e-10	-0.604156
137110729	rs111747198	5.45699e-18	-2.19217e-10	-1.53633	0.000292905	-2.19217e-10	-0.583908
137110984	rs142565901	5.49804e-18	-2.19217e-10	-1.52884	0.00029779	-2.19217e-10	-0.567367
137111269	rs111253664	6.19378e-18	-2.19217e-10	-1.40968	0.000381646	-2.19217e-10	-0.319263
137111631	rs199934522	4.87538e-18	-2.19217e-10	-1.64903	8.94489e-05	-2.19217e-10	-1.77009
137114753	rs199609762	4.73496e-18	-2.19217e-10	-1.67825	0.000101941	-2.19217e-10	-1.63937
137115061	rs57288316	5.36274e-18	-2.19217e-10	-1.55375	0.000281699	-2.19217e-10	-0.622919
137115324	rs113700601	6.0064e-18	-2.19217e-10	-1.4404	0.000358815	-2.19217e-10	-0.380949
137115392	rs9886331	5.62071e-18	-1.50677	-6.23395e-10	8.58409e-05	-1.81126	-6.23395e-10
137115522	rs73459152	5.40274e-18	-2.19217e-10	-1.54632	0.000286454	-2.19217e-10	-0.60618
137115601	rs12707357	9.11251e-16	2.58783	0.993762	0.0532207	1.86791	2.75053
137115766	rs4728412	8.45232e-16	4.14414	-0.637752	0.000602638	0.905975	-0.768414
137116285	rs918892	2.48118e-15	4.2679	0.315368	0.00757961	1.13308	1.53638
137116476	rs6943070	2.37963e-15	4.2679	0.273577	0.007191	1.13308	1.48375
137116573	rs150513388	1.65414e-17	-0.42736	-6.23395e-10	9.16627e-05	-1.74564	-6.23395e-10
137116648	rs28367883	6.96787e-16	3.9919	-0.678642	0.0005223	0.801359	-0.806873
137116689	rs28493510	2.26114e-15	4.22648	0.263916	0.00689871	1.10376	1.47157
137116755	rs73459162	5.9788e-18	-2.19217e-10	-1.44501	0.000355471	-2.19217e-10	-0.390314
137116884	rs56941479	5.31922e-18	-2.19217e-10	-1.5619	0.000276526	-2.19217e-10	-0.641451
137116928	rs62487736	7.08898e-16	3.99277	-0.662284	0.000218957	0.130593	-1.00547
137116953	rs57992794	5.34558e-18	-2.19217e-10	-1.55696	0.000279659	-2.19217e-10	-0.630187
137116963	rs1731907	1.97469e-15	4.2115	0.14344	0.00580234	1.08313	1.31913
137116989	rs28637057	1.88118e-15	4.07328	0.233148	0.0059561	0.995684	1.43273
137117399	rs6968489	2.01298e-15	4.15152	0.222623	0.0062105	1.05081	1.41943
137117502	rs6948529	1.8127e-15	4.0362	0.233148	0.00580277	0.969605	1.43273
137117646	rs6949081	5.92222e-16	3.83785	-0.687199	0.000466363	0.696122	-0.814915
137117796	rs17169174	5.21898e-18	-2.19217e-10	-1.58093	0.000264609	-2.19217e-10	-0.685502
137118183	rs56410205	5.82354e-16	3.83102	-0.697166	0.00045786	0.731883	-0.869076
137118690	rs1618183	1.72902e-15	4.10485	0.117231	0.00524093	1.103	1.19749
137118726	rs2011937	1.77879e-15	4.10333	0.147134	0.00521097	1.05984	1.23492
137118947	rs57201647	5.29717e-18	-2.19217e-10	-1.56605	0.000273906	-2.19217e-10	-0.650971
137118980	rs10234672	1.65151e-15	4.02909	0.147134	0.00494398	1.00724	1.23492
137119101	rs4728413	1.69631e-15	4.06615	0.136829	0.00501042	1.03349	1.22203
137119352	rs58062043	5.2403e-18	-2.19217e-10	-1.57685	0.000267145	-2.19217e-10	-0.675965
137119369	rs4728414	1.56948e-15	3.98844	0.136829	0.00474238	0.978505	1.22203
137119433	rs4728415	1.64378e-15	4.10333	0.0682003	0.00472009	1.05984	1.13599
137119443	rs4728416	1.56932e-15	4.06615	0.0590185	0.00454459	1.03349	1.12445
137119803	rs6960130	1.45277e-15	3.96044	0.0875538	0.00411826	0.899144	1.16028
137119980	rs17169175	5.28768e-18	-2.19217e-10	-1.56785	0.000272778	-2.19217e-10	-0.655099
137120111	rs1528103	1.50336e-15	3.99731	0.0849229	0.00404868	0.92492	1.11747
137120206	rs1528102	1.39666e-15	3.92369	0.0849229	0.00384567	0.873479	1.11747
137120320	rs73459179	5.19313e-18	-2.19217e-10	-1.58589	0.000253839	-2.19217e-10	-0.727057
137120448	rs1731910	1.31412e-15	3.92143	0.0262683	0.0037182	0.912998	1.04424
137120558	rs113172336	5.71643e-18	-2.19217e-10	-1.48988	0.000313448	-2.19217e-10	-0.516123
137121556	rs10228240	4.91472e-16	3.16265	-0.198474	0.00178391	0.349621	0.873185
137121760	rs10244101	4.311e-16	3.05793	-0.224813	0.0016064	0.278961	0.839036
137121785	rs10268491	5.913e-18	-1.45607	-6.23395e-10	8.87094e-05	-1.77839	-6.23395e-10
137121951	rs10268638	4.26262e-16	3.06436	-0.242535	0.00151823	0.245517	0.816023
137122009	rs79931145	8.05878e-18	0.632831	-1.7793	9.59926e-05	0.0637402	-1.76323
137122405	rs1035617	6.10548e-16	3.47707	-0.295938	0.00187058	0.523764	0.746486
137123100	rs61023377	4.79273e-18	-2.19217e-10	-1.66613	0.0002116	-2.19217e-10	-0.909059
137123233	rs28792453	5.05766e-18	-1.61232	-6.23395e-10	8.04085e-05	-1.87664	-6.23395e-10
137124464	rs73459194	4.69761e-18	-2.19217e-10	-1.68617	0.000199832	-2.19217e-10	-0.966282
137124609	rs73459195	5.21973e-18	-2.19217e-10	-1.58078	0.000256867	-2.19217e-10	-0.715198
137124915	rs1731913	8.5711e-16	3.71319	-0.19285	0.00234303	0.766123	0.729319
137125201	rs1882065	1.3223e-16	2.51067	-0.859355	0.000163986	-0.147343	-1.01663
137125889	rs112672606	4.73314e-18	-2.19217e-10	-1.67864	0.000200466	-2.19217e-10	-0.963113
137125982	rs113032875	4.69774e-18	-2.19217e-10	-1.68615	0.000196181	-2.19217e-10	-0.984719
137126094	rs12531044	1.73926e-16	2.86498	-0.939574	0.000186195	-0.00462298	-1.03234
137126220	rs73443759	4.69774e-18	-2.19217e-10	-1.68615	0.000196181	-2.19217e-10	-0.984719
137126814	rs997487	4.62572e-18	-2.19217e-10	-1.70159	0.000187293	-2.19217e-10	-1.03108
137126888	rs997176	4.58371e-18	-2.19217e-10	-1.71072	0.000181969	-2.19217e-10	-1.05992
137127034	rs997488	1.15482e-15	4.13838	-0.319901	0.00273455	1.014	0.635969
137127509	rs59658886	1.50603e-16	2.7297	-0.94828	0.00016608	-0.0714998	-1.07979
137127689	rs17169179	1.39139e-16	2.62933	-0.92708	0.000158826	-0.135621	-1.06032
137127955	rs117904801	3.40356e-17	0.29418	-6.23395e-10	0.000697589	0.283873	-6.23395e-10
137128086	rs11980106	3.9876e-16	3.58686	-0.831728	0.000324909	0.492322	-0.972534
137128207	rs10488608	1.33814e-16	2.59717	-0.933947	0.000154632	-0.156081	-1.06663
137128390	rs10488609	1.55594e-16	2.7623	-0.94828	0.000169589	-0.0505912	-1.07979
137128472	rs2288144	1.74981e-16	2.86405	-0.932599	0.000183696	0.0149207	-1.06539
137128476	rs73169826	3.46853e-18	-1.9895	-6.23395e-10	0.000190412	-1.01457	-6.23395e-10
137128495	rs2288145	1.74981e-16	2.86405	-0.932599	0.000183696	0.0149207	-1.06539
137128529	rs2288146	4.07001e-16	3.34855	-0.572965	0.0011956	0.515662	0.306985
137128574	rs78999345	3.35699e-18	-2.02218	-6.23395e-10	0.000123361	-1.44864	-6.23395e-10
137128830	rs1918837	1.37699e-16	2.65954	-0.967699	0.000159574	-0.0936541	-1.09759
137129484	rs2030968	1.09937e-15	4.1789	-0.409635	0.00244748	1.01893	0.52013
137129675	rs116963823	3.79777e-18	-1.89881	-6.23395e-10	6.98726e-05	-2.01708	-6.23395e-10
137129694	rs2030969	3.39297e-16	2.89309	-0.299444	0.000416243	0.0291428	-0.26163
137129833	rs2030970	2.95285e-16	2.69005	-0.235331	0.000389852	-0.101276	-0.196713
137129977	rs117859639	3.47335e-17	0.314478	-6.23395e-10	0.000268374	-0.671375	-6.23395e-10
137130197	rs2113578	5.65224e-16	3.40713	-0.303134	0.000507058	0.244426	-0.279558
137130224	rs79358859	4.70459e-18	-2.19217e-10	-1.68469	8.89729e-05	-2.19217e-10	-1.77543
137130232	rs2113579	3.95341e-16	2.94676	-0.200238	0.000540263	0.174468	-0.146169
137130450	rs28687532	2.82181e-16	2.54564	-0.136315	0.000312989	0.105667	-0.623257
137130697	rs28678824	1.22692e-16	1.71023	-0.133784	0.000302427	-0.462084	-0.0898338
137130766	rs28602983	1.31505e-16	1.77195	-0.126131	0.000321322	-0.422088	-0.0692264
137131235	rs12155075	6.07475e-16	3.02538	0.150704	0.000846487	0.28869	0.188647
137131433	rs1918838	5.9877e-17	0.252203	0.606863	0.00611363	0.188624	2.26589
137131588	rs1918839	9.78607e-19	-1.81112	-1.44373	1.84739e-05	-1.68671	-1.66069
137131592	rs2059384	7.67132e-17	1.13914	-0.0322944	0.000137944	-0.834535	-0.502376
137131947	rs117897761	3.58418e-18	-1.9567	-6.23395e-10	7.54641e-05	-1.9401	-6.23395e-10
137132091	rs2059385	3.49255e-18	-1.98259	-6.23395e-10	0.000105088	-1.60896	-6.23395e-10
137132243	rs12707359	6.07267e-17	0.252203	0.620954	0.00659281	0.188624	2.34135
137132449	rs28670044	1.21007e-16	1.61989	-0.0572737	0.00017588	-0.531145	-0.56281
137132593	rs7804771	9.95948e-19	-1.74186	-1.49542	1.59045e-05	-1.80921	-1.68794
137132859	rs10233122	9.45702e-17	1.57507	-0.258957	0.000179139	-0.476441	-0.599152
137133962	rs12171583	7.23745e-18	-1.25396	-6.23395e-10	0.000101833	-1.64043	-6.23395e-10
137134315	rs116991132	4.30878e-18	-2.19217e-10	-1.77257	0.000105959	-2.19217e-10	-1.6007
137135468	rs149058503	3.50827e-18	-1.97811	-6.23395e-10	0.000106589	-1.59477	-6.23395e-10
137136250	rs145148584	4.85922e-18	-1.65235	-6.23395e-10	7.21605e-05	-1.98486	-6.23395e-10
137136347	rs77869291	4.2966e-18	-2.19217e-10	-1.7754	9.18443e-05	-2.19217e-10	-1.74366
137136419	rs1528104	2.97164e-17	0.0568962	0.101575	0.000715712	-0.0291158	0.338636
137136618	rs10262233	7.21043e-18	-1.2577	-6.23395e-10	0.000101565	-1.64306	-6.23395e-10
137137056	rs7793852	2.20107e-17	-0.322057	0.180358	0.000749199	-0.327374	0.682621
137138736	rs1161937	8.46103e-19	-2.00139	-1.39895	2.59057e-05	-1.32857	-1.68073
137139529	rs975965	1.13216e-18	-1.87	-1.2391	2.10248e-05	-1.7593	-1.45875
137139930	rs4728417	1.1835e-18	-1.94077	-1.12398	3.02057e-05	-1.60402	-1.25171
137140222	rs4728418	1.08365e-17	-1.26727	0.416971	0.000102297	-1.96916	0.333287
137140498	rs2351385	1.38322e-18	-1.84039	-1.06843	3.14686e-05	-1.78967	-1.0251
137140515	rs1406089	1.42502e-18	-1.86824	-1.0108	3.23519e-05	-1.82131	-0.96578
137140536	rs2351386	1.62728e-18	-1.83259	-0.913721	4.01815e-05	-1.74775	-0.8226
137140736	rs1406090	1.6529e-18	-1.48639	-1.24431	2.86693e-05	-1.73164	-1.17629
137141150	rs7778326	4.54316e-18	-2.19217e-10	-1.7196	8.97367e-05	-2.19217e-10	-1.76688
137141210	rs111450940	2.2072e-17	-0.138917	-6.23395e-10	0.000300554	-0.558131	-6.23395e-10
137141231	rs7778455	4.43919e-18	-2.19217e-10	-1.74276	8.89156e-05	-2.19217e-10	-1.77607
137141244	rs7797211	9.29678e-19	-1.99859	-1.30756	2.58935e-05	-1.55313	-1.45663
137141356	rs7778621	4.96383e-18	-2.19217e-10	-1.63105	9.42914e-05	-2.19217e-10	-1.71737
137142005	rs79581613	4.73156e-18	-2.19217e-10	-1.67897	9.20952e-05	-2.19217e-10	-1.74093
137142081	rs75520742	4.89546e-18	-2.19217e-10	-1.64492	9.36342e-05	-2.19217e-10	-1.72436
137142442	rs7792957	4.73552e-18	-2.19217e-10	-1.67814	9.17394e-05	-2.19217e-10	-1.7448
137142586	rs71541350	4.30566e-18	-1.7733	-6.23395e-10	9.69884e-05	-1.68917	-6.23395e-10
137142622	rs113981543	3.42831e-18	-2.00116	-6.23395e-10	7.98404e-05	-1.88373	-6.23395e-10
137142811	rs139194869	3.8826e-18	-1.87672	-6.23395e-10	8.45645e-05	-1.82624	-6.23395e-10
137142841	rs1918840	4.75921e-18	-2.19217e-10	-1.67315	9.20105e-05	-2.19217e-10	-1.74185
137142871	rs1918841	4.86013e-18	-2.19217e-10	-1.65216	9.3204e-05	-2.19217e-10	-1.72897
137143406	rs36071642	4.30566e-18	-1.7733	-6.23395e-10	9.69884e-05	-1.68917	-6.23395e-10
137143465	rs34061919	4.48498e-18	-1.73249	-6.23395e-10	9.28266e-05	-1.73302	-6.23395e-10
137143505	rs35761356	4.34999e-18	-1.76305	-6.23395e-10	9.09176e-05	-1.7538	-6.23395e-10
137143670	rs77657641	4.84189e-18	-2.19217e-10	-1.65592	9.29841e-05	-2.19217e-10	-1.73133
137143968	rs76993033	4.20099e-18	-1.79791	-6.23395e-10	8.35785e-05	-1.83797	-6.23395e-10
137143980	rs13224598	4.46858e-18	-1.73616	-6.23395e-10	9.31128e-05	-1.72995	-6.23395e-10
137144462	rs62490461	4.34468e-18	-1.76427	-6.23395e-10	8.8714e-05	-1.77834	-6.23395e-10
137144711	rs71541351	4.45415e-18	-1.73939	-6.23395e-10	9.34763e-05	-1.72605	-6.23395e-10
137144835	rs58342329	4.36042e-18	-1.76066	-6.23395e-10	9.55528e-05	-1.70408	-6.23395e-10
137145089	rs13228382	4.39273e-18	-1.75328	-6.23395e-10	9.48474e-05	-1.71149	-6.23395e-10
137145138	rs79078480	3.37105e-18	-2.018	-6.23395e-10	9.72732e-05	-1.68623	-6.23395e-10
137145352	rs13243008	4.45791e-18	-1.73855	-6.23395e-10	8.8777e-05	-1.77763	-6.23395e-10
137145586	rs34401430	3.5938e-18	-1.95402	-6.23395e-10	8.46041e-05	-1.82577	-6.23395e-10
137145845	rs116429355	4.87923e-18	-2.19217e-10	-1.64824	9.31391e-05	-2.19217e-10	-1.72966
137145894	rs117514127	8.38097e-18	-2.19217e-10	-1.10726	0.000111733	-2.19217e-10	-1.54765
137145993	rs35448275	4.4076e-18	-1.7499	-6.23395e-10	9.45058e-05	-1.7151	-6.23395e-10
137146452	rs6942907	4.48923e-18	-1.73155	-6.23395e-10	8.8209e-05	-1.78405	-6.23395e-10
137146625	rs6963562	4.50671e-18	-1.72766	-6.23395e-10	8.79014e-05	-1.78754	-6.23395e-10
137146685	rs71533750	4.45448e-18	-1.73932	-6.23395e-10	9.34692e-05	-1.72613	-6.23395e-10
137146993	rs7800431	4.5781e-18	-2.19217e-10	-1.71194	8.99087e-05	-2.19217e-10	-1.76496
137147381	rs73443783	4.50671e-18	-1.72766	-6.23395e-10	8.79014e-05	-1.78754	-6.23395e-10
137147828	rs34837511	1.39766e-18	-1.31383	-1.5846	1.30721e-05	-2.0134	-1.67988
137147988	rs117930248	2.55543e-18	-2.01875	-0.276253	5.58531e-05	-1.76442	-0.476616
137148067	rs34826389	4.29004e-18	-1.77693	-6.23395e-10	9.73997e-05	-1.68493	-6.23395e-10
137148927	rs6958453	4.5781e-18	-2.19217e-10	-1.71194	8.99087e-05	-2.19217e-10	-1.76496
137149444	rs77569617	6.73252e-18	-1.32628	-6.23395e-10	9.17546e-05	-1.74464	-6.23395e-10
137149771	rs34384461	1.38449e-18	-1.33456	-1.57333	1.3125e-05	-2.02239	-1.66685
137149840	rs35494361	1.53268e-18	-1.27598	-1.53023	1.35527e-05	-2.01713	-1.64004
137149912	rs6963610	1.7534e-18	-1.1992	-1.47247	1.41004e-05	-2.02149	-1.59607
137149947	rs35217200	1.41346e-18	-1.27026	-1.61692	1.27251e-05	-2.0176	-1.70258
137150382	rs13247935	1.7447e-18	-1.22049	-1.45615	1.42024e-05	-2.02061	-1.58973
137150549	rs10223988	8.14835e-19	-2.02179	-1.4162	1.72582e-05	-1.85662	-1.55885
137150695	rs2293545	1.45705e-18	-1.21237	-1.64445	1.24737e-05	-2.01556	-1.72457
137150864	rs1528096	4.36949e-18	-2.19217e-10	-1.75858	8.85921e-05	-2.19217e-10	-1.77971
137150937	rs1528097	1.72146e-18	-1.17681	-1.51324	1.35831e-05	-2.0221	-1.63283
137151096	rs1528098	1.59094e-18	-1.16386	-1.60504	1.27171e-05	-2.02231	-1.6985
137151200	rs117289940	7.37565e-18	-1.23504	-6.23395e-10	0.000102989	-1.62914	-6.23395e-10
137151732	rs71541352	1.35981e-18	-1.21237	-1.71352	1.20341e-05	-2.01556	-1.76045
137151933	rs35381443	1.36623e-18	-1.19986	-1.72131	1.19934e-05	-2.01667	-1.76273
137152148	rs35172470	1.67097e-18	-1.10442	-1.6154	1.28023e-05	-2.01671	-1.69742
137152344	rs71541353	4.36901e-18	-1.75869	-6.23395e-10	8.51971e-05	-1.81879	-6.23395e-10
137152383	rs75435968	1.04764e-17	-0.884104	-6.23395e-10	0.000123623	-1.44652	-6.23395e-10
137153809	rs79176474	4.54404e-18	-2.19217e-10	-1.71941	9.54876e-05	-2.19217e-10	-1.70476
137154001	rs68124742	4.49465e-18	-1.73034	-6.23395e-10	0.00014979	-1.25452	-6.23395e-10
137154049	rs71550670	5.4794e-18	-1.53223	-6.23395e-10	7.06445e-05	-2.0061	-6.23395e-10
137154570	rs148747163	4.35717e-18	-2.19217e-10	-1.7614	9.12908e-05	-2.19217e-10	-1.74971
137154572	rs2293546	5.2603e-18	-2.19217e-10	-1.57304	0.000106761	-2.19217e-10	-1.59316
137154866	rs73730628	4.74276e-18	-2.19217e-10	-1.67661	9.72852e-05	-2.19217e-10	-1.68611
137154943	rs28573283	4.35965e-18	-1.76083	-6.23395e-10	0.000135465	-1.35505	-6.23395e-10
137155797	rs149277787	1.09201e-17	-2.19217e-10	-0.842619	0.000248315	-2.19217e-10	-0.749058
137155886	rs71541354	5.17149e-18	-1.59007	-6.23395e-10	7.16344e-05	-1.99218	-6.23395e-10
137156054	rs6967642	3.51287e-17	0.32579	-6.23395e-10	0.000259869	-0.703579	-6.23395e-10
137156126	rs78039529	5.1274e-18	-2.19217e-10	-1.59863	0.000104843	-2.19217e-10	-1.6113
137156237	rs6467704	6.12088e-19	-1.96462	-1.75949	1.48893e-05	-1.7964	-1.76671
137156511	rs75592028	4.4772e-18	-2.19217e-10	-1.73423	9.0172e-05	-2.19217e-10	-1.76204
137157360	rs57998109	5.24621e-18	-2.19217e-10	-1.57572	0.000107187	-2.19217e-10	-1.58918
137157690	rs113317509	3.20691e-17	0.234666	-6.23395e-10	0.000223614	-0.853836	-6.23395e-10
137158472	rs28581795	3.75231e-17	0.391731	-6.23395e-10	0.000239029	-0.787171	-6.23395e-10
137158693	rs10250999	4.209e-18	-1.796	-6.23395e-10	0.000109474	-1.56807	-6.23395e-10
137158740	rs10235650	6.24716e-19	-1.95037	-1.75331	1.47012e-05	-1.81414	-1.76168
137158816	rs76676071	5.91368e-18	-1.45596	-6.23395e-10	8.12353e-05	-1.86641	-6.23395e-10
137158878	rs78668568	4.88883e-18	-2.19217e-10	-1.64627	0.000100147	-2.19217e-10	-1.65712
137159094	rs76835711	7.99195e-19	-1.97807	-1.47931	2.50841e-05	-1.54094	-1.50058
137159096	rs77792262	4.30306e-18	-2.19217e-10	-1.7739	8.89009e-05	-2.19217e-10	-1.77624
137159714	rs76650527	5.16342e-18	-2.19217e-10	-1.59163	0.000104906	-2.19217e-10	-1.61069
137160446	rs36076622	5.34041e-18	-1.55792	-6.23395e-10	7.10795e-05	-1.99996	-6.23395e-10
137160466	rs35080869	5.93684e-19	-1.97502	-1.77961	1.41175e-05	-1.83727	-1.77907
137160933	rs34395849	5.96586e-19	-1.97163	-1.77813	1.4279e-05	-1.82527	-1.7797
137162388	rs7779526	6.06843e-19	-1.96304	-1.76967	1.47787e-05	-1.79604	-1.77453
137162926	rs12707360	6.11207e-19	-1.95479	-1.77076	1.50461e-05	-1.77734	-1.7753
137162991	rs78278617	4.62226e-18	-2.19217e-10	-1.70234	9.4937e-05	-2.19217e-10	-1.71054
137163332	rs76299602	4.63593e-18	-2.19217e-10	-1.69939	9.52025e-05	-2.19217e-10	-1.70775
137163547	rs75141897	4.75219e-18	-2.19217e-10	-1.67462	9.74696e-05	-2.19217e-10	-1.68422
137163676	rs35366641	3.41103e-18	-2.00621	-6.23395e-10	7.17024e-05	-1.99123	-6.23395e-10
137164074	rs10276002	5.89561e-19	-1.98196	-1.77964	1.41803e-05	-1.8322	-1.7797
137164113	rs78874932	1.69521e-17	-0.402838	-6.23395e-10	9.40321e-05	-1.72012	-6.23395e-10
137164620	rs73169836	3.83024e-18	-1.8903	-6.23395e-10	7.15147e-05	-1.99385	-6.23395e-10
137165185	rs36016986	5.23192e-18	-1.57845	-6.23395e-10	7.13398e-05	-1.9963	-6.23395e-10
137165940	rs35481034	4.43781e-18	-1.74307	-6.23395e-10	0.000146718	-1.27525	-6.23395e-10
137166323	rs74549375	3.39058e-18	-2.01223	-6.23395e-10	7.18402e-05	-1.98931	-6.23395e-10
137167570	rs7788161	4.64506e-18	-1.69742	-6.23395e-10	0.000144753	-1.28873	-6.23395e-10
137167983	rs140539950	7.08187e-18	-2.19217e-10	-1.27569	0.000150839	-2.19217e-10	-1.24754
137167984	rs1528099	4.67011e-18	-1.69204	-6.23395e-10	0.00015385	-1.22778	-6.23395e-10
137168155	rs79054069	3.80021e-18	-1.89817	-6.23395e-10	7.41442e-05	-1.95775	-6.23395e-10
137168596	rs10249961	4.60612e-18	-1.70584	-6.23395e-10	0.000136626	-1.34651	-6.23395e-10
137170049	rs28434741	6.39996e-19	-1.94489	-1.73463	1.56697e-05	-1.76356	-1.74846
137170437	rs6950579	4.4842e-18	-1.73267	-6.23395e-10	0.000149225	-1.2583	-6.23395e-10
137170576	rs6950770	6.46866e-19	-1.9248	-1.74404	1.66485e-05	-1.69523	-1.75621
137170583	rs6951059	4.60366e-18	-1.70638	-6.23395e-10	0.000155679	-1.21596	-6.23395e-10
137170622	rs112070284	1.5001e-17	-0.525108	-6.23395e-10	0.000168753	-1.13532	-6.23395e-10
137170734	rs6971080	4.62908e-18	-1.70087	-6.23395e-10	0.000157052	-1.20718	-6.23395e-10
137171716	rs1528100	4.62908e-18	-1.70087	-6.23395e-10	0.000157052	-1.20718	-6.23395e-10
137172245	rs7802865	4.65487e-18	-1.69531	-6.23395e-10	0.000158445	-1.19835	-6.23395e-10
137172649	rs10228926	4.62908e-18	-1.70087	-6.23395e-10	0.000157052	-1.20718	-6.23395e-10
137172754	rs75803366	5.41671e-18	-1.54374	-6.23395e-10	7.08672e-05	-2.00295	-6.23395e-10
137172823	rs74562612	5.22388e-18	-2.19217e-10	-1.57999	0.000106071	-2.19217e-10	-1.59965
137172857	rs7807425	4.56204e-18	-1.71546	-6.23395e-10	0.000146692	-1.27542	-6.23395e-10
137173008	rs34551407	5.41671e-18	-1.54374	-6.23395e-10	7.08672e-05	-2.00295	-6.23395e-10
137173419	rs117622976	5.67528e-18	-1.49711	-6.23395e-10	7.96249e-05	-1.88643	-6.23395e-10
137173666	rs111761453	1.57648e-17	-0.475444	-6.23395e-10	0.000175345	-1.097	-6.23395e-10
137174268	rs10236885	4.69649e-18	-1.68641	-6.23395e-10	0.000155198	-1.21906	-6.23395e-10
137174896	rs75274833	5.21232e-18	-2.19217e-10	-1.5822	0.000105848	-2.19217e-10	-1.60175
137175198	rs10480523	4.50826e-18	-1.72732	-6.23395e-10	0.000127258	-1.41754	-6.23395e-10
137175737	rs1406088	4.48109e-18	-1.73336	-6.23395e-10	0.000131581	-1.38414	-6.23395e-10
137176285	rs6467705	4.55012e-18	-1.71807	-6.23395e-10	0.000132829	-1.3747	-6.23395e-10
137176475	rs6467706	4.69277e-18	-1.6872	-6.23395e-10	0.000134705	-1.36067	-6.23395e-10
137176498	rs6467707	4.61434e-18	-1.70406	-6.23395e-10	0.000148077	-1.26603	-6.23395e-10
137176939	rs141447009	1.87891e-17	-0.29995	-6.23395e-10	0.00019057	-1.01374	-6.23395e-10
137177213	rs10264765	4.49052e-18	-1.73126	-6.23395e-10	0.000136079	-1.35052	-6.23395e-10
137177649	rs36125942	4.49052e-18	-1.73126	-6.23395e-10	0.000136079	-1.35052	-6.23395e-10
137177728	rs67112765	4.38932e-18	-1.75405	-6.23395e-10	0.000125971	-1.4277	-6.23395e-10
137178027	rs117484175	4.25789e-18	-1.78445	-6.23395e-10	7.8589e-05	-1.89953	-6.23395e-10
137178078	rs10268873	4.55012e-18	-1.71807	-6.23395e-10	0.000132829	-1.3747	-6.23395e-10
137178112	rs10268889	4.50424e-18	-1.72821	-6.23395e-10	0.000130874	-1.38952	-6.23395e-10
137178812	rs10257221	4.43429e-18	-1.74386	-6.23395e-10	0.000127891	-1.41258	-6.23395e-10
137179043	rs6467708	5.04857e-18	-2.19217e-10	-1.61412	8.9874e-05	-2.19217e-10	-1.76535
137179448	rs1852641	4.48058e-18	-1.73347	-6.23395e-10	0.000129866	-1.39725	-6.23395e-10
137179583	rs79979646	5.56546e-18	-2.19217e-10	-1.51665	0.000113499	-2.19217e-10	-1.53196
137179778	rs77457601	4.94277e-18	-2.19217e-10	-1.6353	0.000100335	-2.19217e-10	-1.65524
137180498	rs7341469	4.38116e-18	-1.75591	-6.23395e-10	0.000143654	-1.29635	-6.23395e-10
137180586	rs117199027	4.55733e-18	-2.19217e-10	-1.71649	0.000134867	-2.19217e-10	-1.35947
137180595	rs7341533	4.4334e-18	-1.74406	-6.23395e-10	0.000134087	-1.36527	-6.23395e-10
137181247	rs145311766	6.84565e-18	-1.30961	-6.23395e-10	0.000116069	-1.50957	-6.23395e-10
137181407	rs10236626	4.38932e-18	-1.75405	-6.23395e-10	0.000125971	-1.4277	-6.23395e-10
137182446	rs4732260	6.4416e-19	-1.98564	-1.6874	1.41109e-05	-1.87035	-1.74646
137182746	rs79288175	6.73008e-18	-2.19217e-10	-1.32664	0.000113916	-2.19217e-10	-1.5283
137183081	rs78004029	4.69172e-18	-2.19217e-10	-1.68743	9.58828e-05	-2.19217e-10	-1.70063
137183507	rs11977491	4.63067e-17	0.602059	-6.23395e-10	0.000320264	-0.494611	-6.23395e-10
137184027	rs143850575	5.45484e-18	-1.53672	-6.23395e-10	6.95343e-05	-2.02194	-6.23395e-10
137184442	rs2178148	6.39661e-18	-1.37746	-6.23395e-10	6.97106e-05	-2.0194	-6.23395e-10
137184552	rs62490463	3.36953e-18	-2.01845	-6.23395e-10	8.52674e-05	-1.81796	-6.23395e-10
137184708	rs28491569	4.7723e-18	-1.6704	-6.23395e-10	0.000155891	-1.2146	-6.23395e-10
137184774	rs78699699	4.84526e-18	-2.19217e-10	-1.65523	9.88016e-05	-2.19217e-10	-1.67064
137185538	rs13242243	6.31811e-19	-1.91633	-1.77607	1.52731e-05	-1.75857	-1.7791
137186346	rs79858331	1.06851e-17	-0.864374	-6.23395e-10	7.20061e-05	-1.98701	-6.23395e-10
137186443	rs78648840	4.62648e-18	-2.19217e-10	-1.70143	9.66427e-05	-2.19217e-10	-1.69274
137186602	rs13231997	3.52611e-18	-1.97303	-6.23395e-10	8.20367e-05	-1.85659	-6.23395e-10
137187681	rs7781327	4.5308e-18	-2.19217e-10	-1.72233	9.90969e-05	-2.19217e-10	-1.66766
137187739	rs7800321	4.55645e-18	-2.19217e-10	-1.71668	9.98766e-05	-2.19217e-10	-1.65982
137187798	rs7781490	6.3321e-19	-1.93984	-1.75034	3.50121e-05	-0.937697	-1.77037
137188018	rs10272788	5.97975e-18	-1.44485	-6.23395e-10	7.7726e-05	-1.91057	-6.23395e-10
137188905	rs12707361	6.53066e-18	-1.35672	-6.23395e-10	6.95134e-05	-2.02224	-6.23395e-10
137188951	rs76095330	4.28726e-18	-2.19217e-10	-1.77758	8.92702e-05	-2.19217e-10	-1.77209
137189125	rs6957428	4.28159e-18	-2.19217e-10	-1.7789	8.90223e-05	-2.19217e-10	-1.77487
137189126	rs10277326	6.01189e-18	-1.43949	-6.23395e-10	7.79101e-05	-1.9082	-6.23395e-10
137189383	rs78314399	4.29828e-18	-2.19217e-10	-1.77501	8.96644e-05	-2.19217e-10	-1.76768
137189632	rs10277999	6.06348e-18	-2.19217e-10	-1.43094	0.000103815	-2.19217e-10	-1.62114
137189980	rs114373574	5.81386e-18	-1.47298	-6.23395e-10	7.67846e-05	-1.92275	-6.23395e-10
137190434	rs10480524	5.97081e-19	-2.00011	-1.74882	1.80864e-05	-1.60701	-1.76158
137191726	rs59388471	5.5347e-18	-1.52219	-6.23395e-10	7.52417e-05	-1.94305	-6.23395e-10
137191823	rs35017696	5.66018e-18	-1.49977	-6.23395e-10	7.03085e-05	-2.01086	-6.23395e-10
137192810	rs75685752	5.9111e-19	-1.99519	-1.76379	1.64725e-05	-1.68791	-1.77416
137192836	rs180673912	5.86856e-18	-1.46362	-6.23395e-10	7.03721e-05	-2.00996	-6.23395e-10
137193485	rs1528101	5.29345e-18	-1.56676	-6.23395e-10	7.39638e-05	-1.96018	-6.23395e-10
137194466	rs117685504	5.12368e-18	-1.59935	-6.23395e-10	7.31057e-05	-1.97185	-6.23395e-10
137194531	rs75149043	4.28079e-18	-2.19217e-10	-1.77909	8.93001e-05	-2.19217e-10	-1.77175
137196083	rs148840192	5.03122e-18	-2.19217e-10	-1.61757	9.21557e-05	-2.19217e-10	-1.74028
137196351	rs75723945	4.30832e-18	-2.19217e-10	-1.77268	9.02343e-05	-2.19217e-10	-1.76135
137197226	rs77953737	3.39415e-18	-2.01117	-6.23395e-10	7.46571e-05	-1.95085	-6.23395e-10
137197234	rs137879715	4.15523e-18	-1.80886	-6.23395e-10	7.18912e-05	-1.9886	-6.23395e-10
137197402	rs7787693	5.30845e-18	-1.56393	-6.23395e-10	7.40414e-05	-1.95913	-6.23395e-10
137197829	rs117746920	5.1957e-18	-1.5854	-6.23395e-10	7.59651e-05	-1.93348	-6.23395e-10
137198040	rs75095338	4.3163e-18	-2.19217e-10	-1.77083	9.04985e-05	-2.19217e-10	-1.75842
137198092	rs10249241	5.84931e-19	-1.99858	-1.77091	1.79094e-05	-1.60049	-1.77793
137198602	rs139552038	4.32547e-18	-2.19217e-10	-1.76871	9.07905e-05	-2.19217e-10	-1.7552
137198857	rs13437885	4.32547e-18	-2.19217e-10	-1.76871	9.07905e-05	-2.19217e-10	-1.7552
137199692	rs10254089	5.29517e-18	-1.56643	-6.23395e-10	7.39727e-05	-1.96006	-6.23395e-10
137200106	rs117450102	5.6205e-18	-1.50681	-6.23395e-10	7.88474e-05	-1.89624	-6.23395e-10
137200235	rs34525125	5.5956e-18	-1.51125	-6.23395e-10	6.98965e-05	-2.01674	-6.23395e-10
137201164	rs28690097	1.35247e-18	-1.16096	-1.77033	2.55764e-05	-1.27738	-1.74471
137201235	rs117406055	7.65904e-18	-1.19734	-6.23395e-10	0.000107401	-1.58719	-6.23395e-10
137201792	rs4412317	1.39051e-18	-1.13692	-1.76663	2.63351e-05	-1.25501	-1.73784
137202475	rs75956322	4.37537e-18	-2.19217e-10	-1.75724	9.22658e-05	-2.19217e-10	-1.73908
137203122	rs10261618	5.00624e-18	-2.19217e-10	-1.62254	0.000115458	-2.19217e-10	-1.51485
137203186	rs2049679	5.23881e-18	-1.57713	-6.23395e-10	7.36834e-05	-1.96398	-6.23395e-10
137203403	rs79355316	4.38994e-18	-2.19217e-10	-1.75391	9.26756e-05	-2.19217e-10	-1.73465
137203467	rs6467709	1.21081e-18	-1.28	-1.76194	2.32488e-05	-1.38777	-1.72974
137203819	rs6467710	6.00202e-19	-1.97123	-1.77249	1.31787e-05	-1.92411	-1.76104
137204338	rs75167958	5.26683e-18	-1.5718	-6.23395e-10	7.38267e-05	-1.96204	-6.23395e-10
137204669	rs28521198	4.9404e-18	-2.19217e-10	-1.63578	0.00011348	-2.19217e-10	-1.53213
137204683	rs28653652	5.97684e-19	-2.00758	-1.74034	2.0001e-05	-1.57944	-1.68853
137205406	rs3857867	4.40362e-18	-2.19217e-10	-1.7508	9.30548e-05	-2.19217e-10	-1.73057
137205717	rs28431025	5.42917e-18	-1.54144	-6.23395e-10	7.46753e-05	-1.95061	-6.23395e-10
137205718	rs1358447	4.56191e-18	-2.19217e-10	-1.71548	0.000100632	-2.19217e-10	-1.65228
137205851	rs883222	6.99806e-19	-1.89681	-1.69337	1.55895e-05	-1.89536	-1.6218
137205914	rs1358446	4.57525e-18	-2.19217e-10	-1.71257	0.000101046	-2.19217e-10	-1.64819
137205963	rs10260210	4.61077e-18	-2.19217e-10	-1.70483	0.000102137	-2.19217e-10	-1.63745
137206027	rs1358445	4.57525e-18	-2.19217e-10	-1.71257	0.000101046	-2.19217e-10	-1.64819
137206307	rs2293549	4.40517e-18	-2.19217e-10	-1.75045	9.30975e-05	-2.19217e-10	-1.73011
137206924	rs2293548	4.6253e-18	-2.19217e-10	-1.70169	0.000102579	-2.19217e-10	-1.63312
137206935	rs2293547	4.6253e-18	-2.19217e-10	-1.70169	0.000102579	-2.19217e-10	-1.63312
137207153	rs28401380	4.58892e-18	-2.19217e-10	-1.70958	0.000101467	-2.19217e-10	-1.64402
137207353	rs79898820	4.40362e-18	-2.19217e-10	-1.7508	9.30548e-05	-2.19217e-10	-1.73057
137207386	rs28758372	4.83339e-18	-2.19217e-10	-1.65768	0.000110237	-2.19217e-10	-1.56113
137207421	rs28711988	4.58892e-18	-2.19217e-10	-1.70958	0.000101467	-2.19217e-10	-1.64402
137207440	rs76746384	4.40758e-18	-2.19217e-10	-1.7499	9.31636e-05	-2.19217e-10	-1.7294
137207534	rs79024002	4.412e-18	-2.19217e-10	-1.7489	9.32849e-05	-2.19217e-10	-1.7281
137207642	rs78612597	4.40362e-18	-2.19217e-10	-1.7508	9.30548e-05	-2.19217e-10	-1.73057
137207864	rs6963894	4.59658e-18	-2.19217e-10	-1.70791	0.000101702	-2.19217e-10	-1.64171
137207958	rs6946246	4.59658e-18	-2.19217e-10	-1.70791	0.000101702	-2.19217e-10	-1.64171
137207971	rs6964439	4.58892e-18	-2.19217e-10	-1.70958	0.000101467	-2.19217e-10	-1.64402
137208054	rs6964340	4.40758e-18	-2.19217e-10	-1.7499	9.31636e-05	-2.19217e-10	-1.7294
137208391	rs6964837	4.6052e-18	-2.19217e-10	-1.70604	0.000103194	-2.19217e-10	-1.62714
137209435	rs73449424	4.79596e-18	-2.19217e-10	-1.66545	0.000109091	-2.19217e-10	-1.57158
137209587	rs74819285	4.47119e-18	-2.19217e-10	-1.73557	9.48743e-05	-2.19217e-10	-1.7112
137209683	rs80291769	4.56629e-18	-2.19217e-10	-1.71453	9.73459e-05	-2.19217e-10	-1.68549
137209964	rs834094	4.61289e-18	-2.19217e-10	-1.70437	9.85342e-05	-2.19217e-10	-1.67335
137210014	rs834093	6.19957e-19	-2.00025	-1.71108	2.01446e-05	-1.61471	-1.64611
137210637	rs10262297	5.48995e-18	-1.53031	-6.23395e-10	7.50002e-05	-1.94627	-6.23395e-10
137210715	rs834092	4.47779e-18	-2.19217e-10	-1.7341	9.50486e-05	-2.19217e-10	-1.70937
137210994	rs834091	4.45322e-18	-2.19217e-10	-1.7396	9.43974e-05	-2.19217e-10	-1.71624
137211828	rs1997033	1.05723e-18	-1.97017	-1.2074	2.83634e-05	-1.62705	-1.2916
137212010	rs1097033	4.60793e-18	-2.19217e-10	-1.70545	9.84082e-05	-2.19217e-10	-1.67463
137212098	rs10263289	3.66783e-18	-1.93363	-6.23395e-10	7.04299e-05	-2.00914	-6.23395e-10
137212261	rs117780624	6.07062e-18	-1.42977	-6.23395e-10	8.20216e-05	-1.85677	-6.23395e-10
137212327	rs834090	4.5635e-18	-2.19217e-10	-1.71514	9.72745e-05	-2.19217e-10	-1.68622
137212361	rs117203329	3.43675e-18	-1.9987	-6.23395e-10	0.000147981	-1.26667	-6.23395e-10
137212462	rs834089	4.55589e-18	-2.19217e-10	-1.71681	9.70791e-05	-2.19217e-10	-1.68823
137212904	rs1728476	4.69867e-18	-2.19217e-10	-1.68595	0.000104788	-2.19217e-10	-1.61182
137212955	rs834088	1.45997e-18	-1.11288	-1.74193	2.49837e-05	-1.34683	-1.6987
137213230	rs6945142	4.71642e-18	-2.19217e-10	-1.68218	0.000106631	-2.19217e-10	-1.59438
137213408	rs6945473	4.68761e-18	-2.19217e-10	-1.6883	0.000105731	-2.19217e-10	-1.60286
137213552	rs10252668	4.7123e-18	-2.19217e-10	-1.68305	0.000106503	-2.19217e-10	-1.59559
137213974	rs74580073	8.3305e-18	-1.1133	-6.23395e-10	0.000136968	-1.34401	-6.23395e-10
137214100	rs183892003	4.21701e-18	-1.7941	-6.23395e-10	8.24934e-05	-1.85104	-6.23395e-10
137214122	rs834087	4.5452e-18	-2.19217e-10	-1.71916	9.68039e-05	-2.19217e-10	-1.69107
137214181	rs59024585	4.73638e-18	-2.19217e-10	-1.67795	0.000107252	-2.19217e-10	-1.58857
137214326	rs75391562	4.62174e-18	-2.19217e-10	-1.70246	9.87586e-05	-2.19217e-10	-1.67108
137214913	rs76098077	4.61512e-18	-2.19217e-10	-1.70389	9.85909e-05	-2.19217e-10	-1.67278
137215087	rs834086	4.7235e-18	-2.19217e-10	-1.68068	0.000105527	-2.19217e-10	-1.60479
137215159	rs834085	6.66345e-19	-1.9315	-1.70768	1.24909e-05	-1.98851	-1.75025
137215507	rs967592	4.46001e-18	-2.19217e-10	-1.73808	9.45781e-05	-2.19217e-10	-1.71433
137215523	rs73449434	4.71308e-18	-2.19217e-10	-1.68289	0.000106527	-2.19217e-10	-1.59536
137215826	rs10264172	4.71308e-18	-2.19217e-10	-1.68289	0.000106527	-2.19217e-10	-1.59536
137215837	rs834084	4.53943e-18	-2.19217e-10	-1.72043	9.66552e-05	-2.19217e-10	-1.69261
137215912	rs834083	4.46001e-18	-2.19217e-10	-1.73808	9.45781e-05	-2.19217e-10	-1.71433
137215951	rs78783484	4.62174e-18	-2.19217e-10	-1.70246	9.87586e-05	-2.19217e-10	-1.67108
137216514	rs834082	4.53373e-18	-2.19217e-10	-1.72168	9.6508e-05	-2.19217e-10	-1.69413
137216641	rs834081	4.52254e-18	-2.19217e-10	-1.72415	9.62182e-05	-2.19217e-10	-1.69714
137217391	rs17169223	3.76564e-18	-1.90731	-6.23395e-10	7.12255e-05	-1.99791	-6.23395e-10
137217660	rs71541358	7.22999e-18	-1.25499	-6.23395e-10	7.07223e-05	-2.005	-6.23395e-10
137217909	rs834079	1.43365e-18	-1.13821	-1.7348	2.46979e-05	-1.36864	-1.6884
137217919	rs834078	4.71715e-18	-2.19217e-10	-1.68202	0.000105338	-2.19217e-10	-1.60658
137218198	rs834077	4.70888e-18	-2.19217e-10	-1.68378	0.000105092	-2.19217e-10	-1.60892
137218361	rs834076	4.55753e-18	-2.19217e-10	-1.71645	9.71211e-05	-2.19217e-10	-1.6878
137218654	rs834075	1.4537e-18	-1.12191	-1.7372	2.49607e-05	-1.35461	-1.69185
137219055	rs6977097	3.78265e-18	-1.9028	-6.23395e-10	7.13756e-05	-1.9958	-6.23395e-10
137219075	rs10233537	4.68318e-18	-2.19217e-10	-1.68925	0.000105592	-2.19217e-10	-1.60418
137219174	rs834074	4.55162e-18	-2.19217e-10	-1.71774	9.69692e-05	-2.19217e-10	-1.68936
137219288	rs834073	4.5635e-18	-2.19217e-10	-1.71514	9.72745e-05	-2.19217e-10	-1.68622
137219478	rs118170910	5.87949e-18	-1.46176	-6.23395e-10	7.71552e-05	-1.91794	-6.23395e-10
137220045	rs834071	4.55162e-18	-2.19217e-10	-1.71774	9.69692e-05	-2.19217e-10	-1.68936
137220061	rs10281244	4.67425e-18	-2.19217e-10	-1.69116	0.000105311	-2.19217e-10	-1.60684
137220139	rs10237813	5.56874e-18	-1.51606	-6.23395e-10	7.54266e-05	-1.9406	-6.23395e-10
137220339	rs834070	4.53943e-18	-2.19217e-10	-1.72043	9.66552e-05	-2.19217e-10	-1.69261
137220451	rs834069	4.70931e-18	-2.19217e-10	-1.68368	0.000103085	-2.19217e-10	-1.6282
137220458	rs834068	4.548e-18	-2.19217e-10	-1.71854	9.54001e-05	-2.19217e-10	-1.70568
137220493	rs10238276	4.66363e-18	-2.19217e-10	-1.69343	0.000104976	-2.19217e-10	-1.61003
137221292	rs834067	1.43416e-18	-1.13008	-1.74257	2.45932e-05	-1.36164	-1.69964
137222100	rs7778800	5.785e-18	-1.47796	-6.23395e-10	7.66225e-05	-1.92487	-6.23395e-10
137222400	rs834066	4.3163e-18	-2.19217e-10	-1.77083	9.04985e-05	-2.19217e-10	-1.75842
137223540	rs77153929	4.2973e-18	-2.19217e-10	-1.77524	8.93769e-05	-2.19217e-10	-1.77089
137223632	rs76964687	4.29169e-18	-2.19217e-10	-1.77655	8.92089e-05	-2.19217e-10	-1.77278
137223767	rs73449444	4.57967e-18	-2.19217e-10	-1.7116	0.000102291	-2.19217e-10	-1.63593
137223771	rs116870434	1.00931e-17	-0.921374	-6.23395e-10	9.36229e-05	-1.72448	-6.23395e-10
137224052	rs28736349	4.61517e-18	-2.19217e-10	-1.70388	0.000103435	-2.19217e-10	-1.62481
137224383	rs76092049	4.27899e-18	-2.19217e-10	-1.77951	8.87433e-05	-2.19217e-10	-1.77801
137224590	rs10246829	4.61517e-18	-2.19217e-10	-1.70388	0.000103435	-2.19217e-10	-1.62481
137224713	rs10246952	4.61191e-18	-2.19217e-10	-1.70458	0.000103331	-2.19217e-10	-1.62582
137224790	rs10279489	4.75679e-18	-2.19217e-10	-1.67365	0.000107884	-2.19217e-10	-1.5827
137225800	rs1646364	4.27885e-18	-2.19217e-10	-1.77954	8.93871e-05	-2.19217e-10	-1.77078
137225923	rs1646366	4.29577e-18	-2.19217e-10	-1.7756	8.87145e-05	-2.19217e-10	-1.77833
137225988	rs73451467	4.60193e-18	-2.19217e-10	-1.70675	0.00010301	-2.19217e-10	-1.62893
137226790	rs10229086	4.59557e-18	-2.19217e-10	-1.70813	0.000102805	-2.19217e-10	-1.63092
137227140	rs11978861	9.97344e-19	-1.98118	-1.25471	2.94115e-05	-2.02243	-0.859943
137227332	rs77189881	4.28293e-18	-2.19217e-10	-1.77859	8.85958e-05	-2.19217e-10	-1.77967
137227544	rs834063	5.86087e-18	-1.46493	-6.23395e-10	7.40227e-05	-1.95939	-6.23395e-10
137227650	rs834062	4.33368e-18	-2.19217e-10	-1.76681	8.90532e-05	-2.19217e-10	-1.77452
137227667	rs10081252	4.59002e-18	-2.19217e-10	-1.70934	0.000102626	-2.19217e-10	-1.63266
137228655	rs834061	4.36582e-18	-2.19217e-10	-1.75942	8.97806e-05	-2.19217e-10	-1.76639
137228885	rs17169237	4.31076e-18	-2.19217e-10	-1.77211	8.86696e-05	-2.19217e-10	-1.77884
137229428	rs864434	1.40996e-18	-1.16138	-1.72828	1.60406e-05	-1.75484	-1.73379
137229516	rs10238305	4.2968e-18	-2.19217e-10	-1.77536	8.88205e-05	-2.19217e-10	-1.77714
137229734	rs834060	1.44951e-18	-1.13743	-1.72457	1.63145e-05	-1.74142	-1.73029
137229997	rs834059	1.38026e-18	-1.16171	-1.74925	2.28399e-05	-1.3846	-1.75065
137230008	rs148585129	4.27863e-18	-2.19217e-10	-1.77959	9.04587e-05	-2.19217e-10	-1.75886
137230428	rs34517400	2.10101e-17	-0.188224	-6.23395e-10	0.000192026	-1.00612	-6.23395e-10
137230947	rs78220654	4.30333e-18	-2.19217e-10	-1.77384	8.86406e-05	-2.19217e-10	-1.77917
137230979	rs116960080	4.27826e-18	-2.19217e-10	-1.77968	8.86194e-05	-2.19217e-10	-1.77941
137231525	rs10246490	4.28378e-18	-2.19217e-10	-1.77839	8.86267e-05	-2.19217e-10	-1.77932
137231978	rs865021	4.28898e-18	-2.19217e-10	-1.77718	8.86931e-05	-2.19217e-10	-1.77858
137232103	rs75602706	4.30001e-18	-2.19217e-10	-1.77461	8.86647e-05	-2.19217e-10	-1.7789
137232894	rs834058	4.27963e-18	-2.19217e-10	-1.77936	9.04139e-05	-2.19217e-10	-1.75936
137233129	rs10232182	4.55625e-18	-2.19217e-10	-1.71673	0.000101527	-2.19217e-10	-1.64343
137233225	rs834057	4.27873e-18	-2.19217e-10	-1.77957	9.0247e-05	-2.19217e-10	-1.76121
137233348	rs188279815	5.81933e-18	-1.47204	-6.23395e-10	7.68154e-05	-1.92235	-6.23395e-10
137233488	rs834056	4.27833e-18	-2.19217e-10	-1.77966	9.0369e-05	-2.19217e-10	-1.75986
137233750	rs13229274	8.37912e-19	-1.83639	-1.57368	1.71083e-05	-1.99221	-1.43199
137233880	rs834055	4.27814e-18	-2.19217e-10	-1.77971	9.06237e-05	-2.19217e-10	-1.75704
137234683	rs834054	4.28613e-18	-2.19217e-10	-1.77784	8.95761e-05	-2.19217e-10	-1.76867
137234703	rs834053	6.32761e-19	-2.02241	-1.66848	1.28534e-05	-1.99384	-1.71631
137235122	rs834052	4.27836e-18	-2.19217e-10	-1.77966	8.99901e-05	-2.19217e-10	-1.76406
137235197	rs834051	4.27821e-18	-2.19217e-10	-1.77969	9.00551e-05	-2.19217e-10	-1.76334
137236400	rs116866527	6.45568e-18	-1.36827	-6.23395e-10	8.4793e-05	-1.82354	-6.23395e-10
137236703	rs1728443	4.27836e-18	-2.19217e-10	-1.77966	8.99901e-05	-2.19217e-10	-1.76406
137236789	rs1728442	4.27836e-18	-2.19217e-10	-1.77966	8.99901e-05	-2.19217e-10	-1.76406
137237000	rs1728441	4.27858e-18	-2.19217e-10	-1.77961	8.99267e-05	-2.19217e-10	-1.76476
137237004	rs1646371	4.27858e-18	-2.19217e-10	-1.77961	8.99267e-05	-2.19217e-10	-1.76476
137237180	rs61757213	8.56597e-18	-2.19217e-10	-1.08543	0.000109414	-2.19217e-10	-1.56861
137237356	rs1646372	4.27858e-18	-2.19217e-10	-1.77961	8.99267e-05	-2.19217e-10	-1.76476
137237421	rs1646373	4.27836e-18	-2.19217e-10	-1.77966	8.99901e-05	-2.19217e-10	-1.76406
137237440	rs2692003	4.27858e-18	-2.19217e-10	-1.77961	8.99267e-05	-2.19217e-10	-1.76476
137237499	rs1646374	4.27879e-18	-2.19217e-10	-1.77956	9.16415e-05	-2.19217e-10	-1.74587
137237575	rs1723123	4.27836e-18	-2.19217e-10	-1.77966	8.99901e-05	-2.19217e-10	-1.76406
137237674	rs1723122	4.28059e-18	-2.19217e-10	-1.77914	9.07957e-05	-2.19217e-10	-1.75514
137238088	rs1525049	4.27858e-18	-2.19217e-10	-1.77961	8.99267e-05	-2.19217e-10	-1.76476
137238209	rs1646375	4.27836e-18	-2.19217e-10	-1.77966	8.99901e-05	-2.19217e-10	-1.76406
137238315	rs1646376	4.27836e-18	-2.19217e-10	-1.77966	8.99901e-05	-2.19217e-10	-1.76406
137238343	rs1646377	4.27836e-18	-2.19217e-10	-1.77966	8.99901e-05	-2.19217e-10	-1.76406
137238422	rs1646378	4.27836e-18	-2.19217e-10	-1.77966	8.99901e-05	-2.19217e-10	-1.76406
137238501	rs28755996	4.55551e-18	-2.19217e-10	-1.71689	0.000101503	-2.19217e-10	-1.64367
137238622	rs1525048	1.36802e-18	-1.14734	-1.77252	2.18274e-05	-1.40206	-1.77853
137238813	rs1525047	4.27821e-18	-2.19217e-10	-1.77969	9.00551e-05	-2.19217e-10	-1.76334
137239066	rs1614024	4.27922e-18	-2.19217e-10	-1.77946	8.98043e-05	-2.19217e-10	-1.76612
137239086	rs1525046	4.27836e-18	-2.19217e-10	-1.77966	8.99901e-05	-2.19217e-10	-1.76406
137239170	rs2692008	4.27858e-18	-2.19217e-10	-1.77961	8.99267e-05	-2.19217e-10	-1.76476
137239194	rs2692007	4.27858e-18	-2.19217e-10	-1.77961	8.99267e-05	-2.19217e-10	-1.76476
137239214	rs2692006	4.27821e-18	-2.19217e-10	-1.77969	9.00551e-05	-2.19217e-10	-1.76334
137239240	rs1615692	4.27886e-18	-2.19217e-10	-1.77954	8.98648e-05	-2.19217e-10	-1.76545
137239264	rs28572056	4.56818e-18	-2.19217e-10	-1.71411	0.000101917	-2.19217e-10	-1.6396
137239360	rs1723120	4.27858e-18	-2.19217e-10	-1.77961	8.99267e-05	-2.19217e-10	-1.76476
137239545	rs1723119	4.27886e-18	-2.19217e-10	-1.77954	8.98648e-05	-2.19217e-10	-1.76545
137239765	rs1646379	4.27886e-18	-2.19217e-10	-1.77954	8.98648e-05	-2.19217e-10	-1.76545
137239784	rs1646380	4.27922e-18	-2.19217e-10	-1.77946	8.98043e-05	-2.19217e-10	-1.76612
137239811	rs111830044	4.28015e-18	-2.19217e-10	-1.77924	8.96879e-05	-2.19217e-10	-1.76742
137239842	rs140030314	4.29571e-18	-2.19217e-10	-1.77561	9.36986e-05	-2.19217e-10	-1.72367
137239868	rs73453511	4.56517e-18	-2.19217e-10	-1.71477	0.000101819	-2.19217e-10	-1.64056
137239982	rs146770991	4.31808e-18	-2.19217e-10	-1.77042	9.52454e-05	-2.19217e-10	-1.7073
137240170	rs77272269	4.27812e-18	-2.19217e-10	-1.77971	8.9263e-05	-2.19217e-10	-1.77217
137240185	rs73453514	4.27812e-18	-2.19217e-10	-1.77971	8.9263e-05	-2.19217e-10	-1.77217
137240209	rs114556386	4.27819e-18	-2.19217e-10	-1.7797	8.92195e-05	-2.19217e-10	-1.77266
137240211	rs114959691	4.27819e-18	-2.19217e-10	-1.7797	8.92195e-05	-2.19217e-10	-1.77266
137240229	rs117724244	6.12868e-18	-1.42025	-6.23395e-10	7.85834e-05	-1.8996	-6.23395e-10
137240352	rs17169262	4.27965e-18	-2.19217e-10	-1.77936	8.97454e-05	-2.19217e-10	-1.76678
137240367	rs17372605	3.76903e-18	-1.90641	-6.23395e-10	7.12552e-05	-1.99749	-6.23395e-10
137240394	rs77769609	4.27965e-18	-2.19217e-10	-1.77936	8.97454e-05	-2.19217e-10	-1.76678
137240413	rs73728712	4.27965e-18	-2.19217e-10	-1.77936	8.97454e-05	-2.19217e-10	-1.76678
137240416	rs73728713	4.27965e-18	-2.19217e-10	-1.77936	8.97454e-05	-2.19217e-10	-1.76678
137240503	rs2550981	4.27886e-18	-2.19217e-10	-1.77954	8.98648e-05	-2.19217e-10	-1.76545
137240550	rs2692002	4.28015e-18	-2.19217e-10	-1.77924	8.96879e-05	-2.19217e-10	-1.76742
137240557	rs117854651	3.35932e-18	-2.02149	-6.23395e-10	7.02021e-05	-2.01238	-6.23395e-10
137240850	rs1646381	4.28015e-18	-2.19217e-10	-1.77924	8.96879e-05	-2.19217e-10	-1.76742
137241082	rs1646382	4.28015e-18	-2.19217e-10	-1.77924	8.96879e-05	-2.19217e-10	-1.76742
137241197	rs1728491	4.28015e-18	-2.19217e-10	-1.77924	8.96879e-05	-2.19217e-10	-1.76742
137241249	rs10236148	6.08603e-18	-1.42723	-6.23395e-10	7.83368e-05	-1.90274	-6.23395e-10
137241260	rs1646383	4.27922e-18	-2.19217e-10	-1.77946	8.98043e-05	-2.19217e-10	-1.76612
137241378	rs140814417	5.361e-18	-2.19217e-10	-1.55408	0.000132915	-2.19217e-10	-1.37405
137241444	rs1723109	4.28072e-18	-2.19217e-10	-1.77911	8.9632e-05	-2.19217e-10	-1.76804
137241511	rs1723108	5.86684e-19	-1.9977	-1.76879	2.05359e-05	-1.46266	-1.77892
137241602	rs1646384	4.28072e-18	-2.19217e-10	-1.77911	8.9632e-05	-2.19217e-10	-1.76804
137241641	rs1646385	4.28072e-18	-2.19217e-10	-1.77911	8.9632e-05	-2.19217e-10	-1.76804
137241760	rs1646386	4.28072e-18	-2.19217e-10	-1.77911	8.9632e-05	-2.19217e-10	-1.76804
137241832	rs117406264	6.68078e-18	-1.33399	-6.23395e-10	8.64278e-05	-1.80445	-6.23395e-10
137241894	rs1646387	4.28135e-18	-2.19217e-10	-1.77896	8.95775e-05	-2.19217e-10	-1.76865
137242144	rs1646388	4.28072e-18	-2.19217e-10	-1.77911	8.9632e-05	-2.19217e-10	-1.76804
137242194	rs1646389	4.28135e-18	-2.19217e-10	-1.77896	8.95775e-05	-2.19217e-10	-1.76865
137242209	rs1646390	4.28072e-18	-2.19217e-10	-1.77911	8.9632e-05	-2.19217e-10	-1.76804
137242228	rs147786818	4.06106e-18	-1.83178	-6.23395e-10	8.33186e-05	-1.84109	-6.23395e-10
137242371	rs1525045	4.31612e-18	-2.19217e-10	-1.77087	8.86022e-05	-2.19217e-10	-1.7796
137242411	rs1525044	4.28135e-18	-2.19217e-10	-1.77896	8.95775e-05	-2.19217e-10	-1.76865
137242460	rs141129498	3.89657e-18	-1.87313	-6.23395e-10	7.20778e-05	-1.98601	-6.23395e-10
137242495	rs1525043	4.28135e-18	-2.19217e-10	-1.77896	8.95775e-05	-2.19217e-10	-1.76865
137242728	rs1723107	4.28135e-18	-2.19217e-10	-1.77896	8.95775e-05	-2.19217e-10	-1.76865
137242843	rs1646393	4.28135e-18	-2.19217e-10	-1.77896	8.95775e-05	-2.19217e-10	-1.76865
137242960	rs1723106	4.27965e-18	-2.19217e-10	-1.77936	8.97454e-05	-2.19217e-10	-1.76678
137242997	rs111964424	4.28135e-18	-2.19217e-10	-1.77896	8.95775e-05	-2.19217e-10	-1.76865
137243095	rs2550979	4.28135e-18	-2.19217e-10	-1.77896	8.95775e-05	-2.19217e-10	-1.76865
137243168	rs2550978	4.28206e-18	-2.19217e-10	-1.77879	8.95245e-05	-2.19217e-10	-1.76924
137243203	rs2692001	4.28099e-18	-2.19217e-10	-1.77904	8.9326e-05	-2.19217e-10	-1.77146
137243230	rs2550977	4.28039e-18	-2.19217e-10	-1.77918	8.93731e-05	-2.19217e-10	-1.77094
137244117	rs28572065	6.28676e-18	-1.39478	-6.23395e-10	7.95041e-05	-1.88795	-6.23395e-10
137244478	rs149962941	4.5469e-18	-1.71878	-6.23395e-10	0.000182762	-1.05557	-6.23395e-10
137244615	rs1364367	4.28206e-18	-2.19217e-10	-1.77879	8.95245e-05	-2.19217e-10	-1.76924
137244895	rs1728494	4.32071e-18	-2.19217e-10	-1.76981	8.86153e-05	-2.19217e-10	-1.77945
137244900	rs1723103	4.28135e-18	-2.19217e-10	-1.77896	8.95775e-05	-2.19217e-10	-1.76865
137244935	rs1646397	4.28206e-18	-2.19217e-10	-1.77879	8.95245e-05	-2.19217e-10	-1.76924
137244966	rs1728495	4.28206e-18	-2.19217e-10	-1.77879	8.95245e-05	-2.19217e-10	-1.76924
137245012	rs1728496	4.28148e-18	-2.19217e-10	-1.77893	8.97919e-05	-2.19217e-10	-1.76626
137245160	rs10260089	4.89789e-18	-2.19217e-10	-1.64442	9.43601e-05	-2.19217e-10	-1.71664
137245166	rs1723102	4.81289e-18	-2.19217e-10	-1.66193	9.32568e-05	-2.19217e-10	-1.7284
137245172	rs1723101	5.05353e-18	-2.19217e-10	-1.61314	9.55749e-05	-2.19217e-10	-1.70385
137245203	rs1728497	4.28206e-18	-2.19217e-10	-1.77879	8.95245e-05	-2.19217e-10	-1.76924
137245215	rs1728498	4.28284e-18	-2.19217e-10	-1.77861	8.9473e-05	-2.19217e-10	-1.76982
137245278	rs10276067	3.67997e-18	-1.93032	-6.23395e-10	7.05213e-05	-2.00784	-6.23395e-10
137245417	rs10276225	6.34025e-18	-1.38631	-6.23395e-10	7.98177e-05	-1.88401	-6.23395e-10
137245499	rs112391251	3.49648e-18	-1.98147	-6.23395e-10	7.67474e-05	-1.92324	-6.23395e-10
137245621	rs1723100	4.31612e-18	-2.19217e-10	-1.77087	8.86022e-05	-2.19217e-10	-1.7796
137245640	rs10260958	4.48886e-18	-2.19217e-10	-1.73163	9.92794e-05	-2.19217e-10	-1.66582
137245947	rs10234462	4.52688e-18	-2.19217e-10	-1.72319	0.000100558	-2.19217e-10	-1.65302
137246026	rs116846885	8.41217e-18	-1.10355	-6.23395e-10	6.95739e-05	-2.02137	-6.23395e-10
137246040	rs1723099	4.31612e-18	-2.19217e-10	-1.77087	8.86022e-05	-2.19217e-10	-1.7796
137246062	rs1723098	4.31612e-18	-2.19217e-10	-1.77087	8.86022e-05	-2.19217e-10	-1.7796
137246088	rs10264413	4.55642e-18	-2.19217e-10	-1.71669	0.000101533	-2.19217e-10	-1.64337
137246273	rs1646398	4.31612e-18	-2.19217e-10	-1.77087	8.86022e-05	-2.19217e-10	-1.7796
137246424	rs1628676	4.31828e-18	-2.19217e-10	-1.77037	8.86078e-05	-2.19217e-10	-1.77954
137246531	rs1629172	4.2846e-18	-2.19217e-10	-1.7782	8.93744e-05	-2.19217e-10	-1.77092
137246871	rs1632142	1.46942e-18	-1.07793	-1.77042	2.31305e-05	-1.34341	-1.77919
137247006	rs10268521	4.56124e-18	-2.19217e-10	-1.71563	0.000101691	-2.19217e-10	-1.64182
137247019	rs138303182	4.93624e-18	-2.19217e-10	-1.63662	0.000119495	-2.19217e-10	-1.48049
137247109	rs28559937	6.42208e-18	-1.37348	-6.23395e-10	8.02994e-05	-1.878	-6.23395e-10
137247138	rs1646399	4.32581e-18	-2.19217e-10	-1.76863	8.86347e-05	-2.19217e-10	-1.77923
137247697	rs1723096	4.28284e-18	-2.19217e-10	-1.77861	8.9473e-05	-2.19217e-10	-1.76982
137247711	rs184662663	3.80316e-18	-1.89739	-6.23395e-10	7.61809e-05	-1.93065	-6.23395e-10
137247744	rs1723095	4.28225e-18	-2.19217e-10	-1.77875	8.95116e-05	-2.19217e-10	-1.76939
137247862	rs10242747	4.56625e-18	-2.19217e-10	-1.71453	0.000101854	-2.19217e-10	-1.64021
137247863	rs1723094	4.28225e-18	-2.19217e-10	-1.77875	8.95116e-05	-2.19217e-10	-1.76939
137248272	rs1723093	4.32118e-18	-2.19217e-10	-1.7697	8.86168e-05	-2.19217e-10	-1.77944
137248612	rs10273321	4.59137e-18	-2.19217e-10	-1.70905	0.00010267	-2.19217e-10	-1.63224
137248627	rs1723092	4.31873e-18	-2.19217e-10	-1.77027	8.86091e-05	-2.19217e-10	-1.77952
137248683	rs1646400	4.28029e-18	-2.19217e-10	-1.77921	8.96733e-05	-2.19217e-10	-1.76758
137248701	rs1723091	4.28029e-18	-2.19217e-10	-1.77921	8.96733e-05	-2.19217e-10	-1.76758
137248913	rs1723090	4.28029e-18	-2.19217e-10	-1.77921	8.96733e-05	-2.19217e-10	-1.76758
137249308	rs1646401	4.27933e-18	-2.19217e-10	-1.77943	8.97884e-05	-2.19217e-10	-1.7663
137249389	rs28561942	6.44393e-18	-1.37009	-6.23395e-10	8.04284e-05	-1.87639	-6.23395e-10
137249406	rs1723089	4.27896e-18	-2.19217e-10	-1.77952	8.98482e-05	-2.19217e-10	-1.76564
137249576	rs28695936	6.44393e-18	-1.37009	-6.23395e-10	8.04284e-05	-1.87639	-6.23395e-10
137249643	rs1723088	4.27896e-18	-2.19217e-10	-1.77952	8.98482e-05	-2.19217e-10	-1.76564
137249748	rs10277872	4.6129e-18	-2.19217e-10	-1.70437	0.000103363	-2.19217e-10	-1.62551
137249883	rs1646402	4.31089e-18	-2.19217e-10	-1.77208	8.85935e-05	-2.19217e-10	-1.7797
137250035	rs1723087	4.33939e-18	-2.19217e-10	-1.76549	8.87063e-05	-2.19217e-10	-1.77843
137250085	rs79286254	4.20113e-18	-1.79787	-6.23395e-10	9.28263e-05	-1.73303	-6.23395e-10
137250205	rs1723086	4.27828e-18	-2.19217e-10	-1.77968	9.00181e-05	-2.19217e-10	-1.76375
137250332	rs58048755	4.6227e-18	-2.19217e-10	-1.70225	0.000103676	-2.19217e-10	-1.62248
137251031	rs10255388	4.6227e-18	-2.19217e-10	-1.70225	0.000103676	-2.19217e-10	-1.62248
137251083	rs17169273	5.44769e-18	-1.53803	-6.23395e-10	7.36873e-05	-1.96393	-6.23395e-10
137251267	rs10242081	4.58516e-18	-2.19217e-10	-1.7104	0.000102469	-2.19217e-10	-1.63419
137251457	rs10255937	4.62965e-18	-2.19217e-10	-1.70075	0.000103898	-2.19217e-10	-1.62035
137251562	rs2691999	4.30752e-18	-2.19217e-10	-1.77286	8.85921e-05	-2.19217e-10	-1.77971
137251629	rs10242488	4.63634e-18	-2.19217e-10	-1.6993	0.000104111	-2.19217e-10	-1.6183
137251645	rs10226970	4.53972e-18	-2.19217e-10	-1.72036	0.000100983	-2.19217e-10	-1.6488
137251879	rs2691998	5.64245e-18	-1.50291	-6.23395e-10	7.46225e-05	-1.95132	-6.23395e-10
137251922	rs142061109	4.30794e-18	-2.19217e-10	-1.77277	8.8592e-05	-2.19217e-10	-1.77972
137252117	rs10237704	4.64559e-18	-2.19217e-10	-1.69731	0.000104405	-2.19217e-10	-1.61548
137252408	rs1728453	9.64078e-19	-1.50791	-1.7619	1.69426e-05	-1.70376	-1.73017
137252528	rs10267688	9.16682e-19	-1.555	-1.76523	1.64672e-05	-1.74057	-1.72181
137252915	rs1627230	1.21704e-18	-1.26626	-1.77054	2.17206e-05	-1.40733	-1.77817
137253082	rs17169278	5.30282e-18	-1.56499	-6.23395e-10	7.30186e-05	-1.97304	-6.23395e-10
137253171	rs28656777	3.63846e-18	-1.94167	-6.23395e-10	6.97376e-05	-2.01902	-6.23395e-10
137253418	rs1723085	4.32055e-18	-2.19217e-10	-1.76985	8.86147e-05	-2.19217e-10	-1.77946
137253625	rs73728732	4.47208e-18	-2.19217e-10	-1.73537	0.000100843	-2.19217e-10	-1.65019
137253677	rs191258638	9.8341e-18	-0.947371	-6.23395e-10	0.000466337	-0.118849	-6.23395e-10
137253784	rs7784757	5.35868e-18	-1.55451	-6.23395e-10	7.32734e-05	-1.96956	-6.23395e-10
137253989	rs1728452	4.31837e-18	-2.19217e-10	-1.77035	8.8608e-05	-2.19217e-10	-1.77953
137254002	rs1646403	1.22523e-18	-1.25902	-1.77108	2.18681e-05	-1.40079	-1.77793
137254056	rs117238291	6.07313e-18	-1.42935	-6.23395e-10	9.13418e-05	-1.74915	-6.23395e-10
137254172	rs57226761	4.59341e-18	-2.19217e-10	-1.7086	0.000102736	-2.19217e-10	-1.6316
137254343	rs1728451	1.19587e-18	-1.28137	-1.77298	2.14539e-05	-1.42095	-1.7769
137254367	rs13241720	3.64121e-18	-1.94091	-6.23395e-10	6.97269e-05	-2.01917	-6.23395e-10
137254821	rs1728450	7.09159e-19	-1.80902	-1.76788	1.39847e-05	-1.88524	-1.74055
137255317	rs10280229	6.05061e-19	-2.02046	-1.71519	1.32904e-05	-2.01474	-1.66197
137255333	rs834447	8.63373e-19	-1.62279	-1.75735	1.55738e-05	-1.79541	-1.72275
137255802	rs17169284	4.54769e-18	-2.19217e-10	-1.71861	0.000103676	-2.19217e-10	-1.62249
137255905	rs834446	7.08119e-19	-1.80902	-1.76935	1.39469e-05	-1.88524	-1.74326
137255996	rs863082	7.08722e-19	-1.80902	-1.7685	1.3969e-05	-1.88524	-1.74168
137256176	rs834445	8.73973e-19	-1.59405	-1.77388	1.74811e-05	-1.62476	-1.77788
137256279	rs834444	7.08119e-19	-1.80902	-1.76935	1.39469e-05	-1.88524	-1.74326
137256316	rs3823545	4.65841e-18	-2.19217e-10	-1.69455	0.000104811	-2.19217e-10	-1.6116
137256540	rs834443	7.07923e-19	-1.80902	-1.76963	1.39396e-05	-1.88524	-1.74378
137257904	rs78618253	4.27818e-18	-2.19217e-10	-1.7797	8.89841e-05	-2.19217e-10	-1.7753
137258339	rs147011481	8.19375e-18	-2.19217e-10	-1.12985	0.00010458	-2.19217e-10	-1.6138
137258440	rs834442	6.1367e-19	-1.94473	-1.77679	2.38593e-05	-1.31875	-1.77283
137258446	rs834441	6.22331e-19	-1.93103	-1.77648	2.48248e-05	-1.27863	-1.77328
137258713	rs3800605	4.59414e-18	-2.19217e-10	-1.70845	0.000105355	-2.19217e-10	-1.60642
137258724	rs3800606	4.93536e-18	-2.19217e-10	-1.6368	0.000131801	-2.19217e-10	-1.38246
137259346	rs834439	5.67227e-19	-2.02244	-1.77779	1.57124e-05	-1.75587	-1.75343
137259877	rs6969227	4.56439e-18	-2.19217e-10	-1.71494	0.000104284	-2.19217e-10	-1.61664
137259913	rs6969358	4.51432e-18	-2.19217e-10	-1.72597	0.000102444	-2.19217e-10	-1.63444
137260004	rs834438	5.66483e-19	-2.02199	-1.77955	1.50126e-05	-1.8015	-1.75337
137260010	rs6949210	4.57061e-18	-2.19217e-10	-1.71358	0.000104509	-2.19217e-10	-1.61448
137260211	rs3823547	4.57962e-18	-2.19217e-10	-1.71161	0.000104834	-2.19217e-10	-1.61138
137260231	rs834437	8.65142e-19	-1.59925	-1.77884	1.7516e-05	-1.62977	-1.77087
137260232	rs6949568	4.5505e-18	-2.19217e-10	-1.71799	0.000103779	-2.19217e-10	-1.6215
137260554	rs28451058	4.56439e-18	-2.19217e-10	-1.71494	0.000104284	-2.19217e-10	-1.61664
137260639	rs834436	8.60427e-19	-1.60441	-1.77914	1.7448e-05	-1.63474	-1.76979
137260677	rs834435	8.60548e-19	-1.60441	-1.779	1.74384e-05	-1.63474	-1.77034
137260966	rs10261216	4.19434e-18	-1.79949	-6.23395e-10	6.99184e-05	-2.01643	-6.23395e-10
137261144	rs17169298	4.54013e-18	-2.19217e-10	-1.72027	0.000103399	-2.19217e-10	-1.62516
137261503	rs834433	1.18496e-18	-1.28585	-1.77767	2.13663e-05	-1.42498	-1.77696
137261753	rs834432	1.16889e-18	-1.30067	-1.7765	2.10605e-05	-1.43833	-1.77803
137261899	rs77261098	5.5081e-18	-1.52701	-6.23395e-10	7.30016e-05	-1.97328	-6.23395e-10
137261940	rs834431	1.03466e-18	-1.42305	-1.77611	1.87885e-05	-1.55221	-1.7783
137262446	rs149183562	5.51277e-18	-1.52616	-6.23395e-10	7.29821e-05	-1.97354	-6.23395e-10
137262756	rs74606992	5.7274e-18	-1.48797	-6.23395e-10	8.05846e-05	-1.87445	-6.23395e-10
137262814	rs10270097	3.80799e-18	-1.89612	-6.23395e-10	6.95441e-05	-2.0218	-6.23395e-10
137262848	rs10226880	6.73078e-19	-1.85172	-1.7774	1.21355e-05	-1.99437	-1.77325
137263481	rs834100	9.04904e-19	-1.57438	-1.75878	2.51204e-05	-1.34681	-1.69327
137263544	rs834099	8.56196e-19	-1.60888	-1.77961	1.21558e-05	-2.01177	-1.75418
137264814	rs28513274	4.44668e-18	-1.74107	-6.23395e-10	0.000123349	-1.44874	-6.23395e-10
137266081	rs117565264	4.49545e-18	-1.73016	-6.23395e-10	9.51235e-05	-1.70858	-6.23395e-10
137267199	rs73453579	4.75202e-18	-2.19217e-10	-1.67466	9.05545e-05	-2.19217e-10	-1.7578
137267554	rs17262773	3.72772e-18	-1.91743	-6.23395e-10	0.000117712	-1.49552	-6.23395e-10
137267714	rs77534817	5.10575e-18	-1.60286	-6.23395e-10	7.61068e-05	-1.93162	-6.23395e-10
137267808	rs706558	3.39847e-18	-2.0099	-6.23395e-10	7.38174e-05	-1.96216	-6.23395e-10
137267964	rs62490467	4.04265e-18	-1.83633	-6.23395e-10	9.42231e-05	-1.71809	-6.23395e-10
137268564	rs17169310	4.21417e-18	-1.79477	-6.23395e-10	9.93071e-05	-1.66554	-6.23395e-10
137268940	rs17169313	4.3104e-18	-2.19217e-10	-1.7722	9.36674e-05	-2.19217e-10	-1.72401
137270853	rs834095	4.27839e-18	-2.19217e-10	-1.77965	9.08135e-05	-2.19217e-10	-1.75495
137271042	rs73453584	4.32362e-18	-2.19217e-10	-1.76913	9.30289e-05	-2.19217e-10	-1.73085
137271048	rs71541360	3.23154e-17	0.242318	-6.23395e-10	0.000270071	-0.665071	-6.23395e-10
137271152	rs74760720	4.23988e-17	0.513892	-6.23395e-10	0.00121276	0.836896	-6.23395e-10
137271420	rs10274702	4.32141e-18	-2.19217e-10	-1.76964	9.29261e-05	-2.19217e-10	-1.73195
137271543	rs10245413	4.32151e-18	-2.19217e-10	-1.76962	9.29309e-05	-2.19217e-10	-1.7319
137272225	rs697596	1.11198e-18	-1.34741	-1.77967	3.18633e-05	-1.03508	-1.76722
137272621	rs7456122	1.255e-17	-0.703507	-6.23395e-10	0.000163223	-1.16864	-6.23395e-10
137272754	rs74851450	1.19651e-17	-0.751236	-6.23395e-10	0.000157087	-1.20696	-6.23395e-10
137273512	rs7807128	6.90479e-18	-1.30101	-6.23395e-10	8.31767e-05	-1.84279	-6.23395e-10
137274705	rs17169321	6.24774e-19	-2.00793	-1.69566	1.54105e-05	-1.97433	-1.55438
137275054	rs706560	1.02671e-18	-1.42787	-1.779	2.70263e-05	-1.20224	-1.76471
137275145	rs3800609	4.38314e-18	-2.19217e-10	-1.75546	9.54956e-05	-2.19217e-10	-1.70468
137275893	rs3800610	4.32908e-18	-2.19217e-10	-1.76787	9.46969e-05	-2.19217e-10	-1.71308
137276670	rs706562	2.15047e-18	-0.710377	-1.75716	0.000173359	0.576702	-1.6851
137278924	rs10081292	1.5538e-17	-0.48994	-6.23395e-10	0.000213318	-0.900971	-6.23395e-10
137279155	rs17169324	4.31373e-18	-2.19217e-10	-1.77142	9.25572e-05	-2.19217e-10	-1.73593
137279406	rs139804693	3.6878e-18	-1.9282	-6.23395e-10	7.08549e-05	-2.00312	-6.23395e-10
137279482	rs3800611	4.31555e-18	-2.19217e-10	-1.771	9.26463e-05	-2.19217e-10	-1.73497
137280247	rs28683654	4.33448e-18	-2.19217e-10	-1.76662	9.35175e-05	-2.19217e-10	-1.72561
137280310	rs73453598	4.3135e-18	-2.19217e-10	-1.77148	9.25458e-05	-2.19217e-10	-1.73605
137281800	rs62490468	3.35637e-18	-2.02237	-6.23395e-10	7.44031e-05	-1.95426	-6.23395e-10
137282073	rs28457245	7.25892e-18	-1.251	-6.23395e-10	8.53147e-05	-1.81741	-6.23395e-10
137283212	rs706567	1.2094e-18	-1.27966	-1.76344	9.78951e-05	0.000962207	-1.68082
137284138	rs6966683	8.6088e-18	-1.08044	-6.23395e-10	0.000407447	-0.253845	-6.23395e-10
137284359	rs6949094	5.0305e-18	-1.61771	-6.23395e-10	0.000127037	-1.41928	-6.23395e-10
137284480	rs706568	2.30015e-18	-0.634592	-1.76566	8.28349e-05	-0.160502	-1.68641
137284511	rs17263177	6.30251e-18	-1.39228	-6.23395e-10	7.4023e-05	-1.95938	-6.23395e-10
137284524	rs10271043	4.27833e-18	-2.19217e-10	-1.77966	9.07858e-05	-2.19217e-10	-1.75525
137284709	rs62490469	3.36099e-18	-2.02099	-6.23395e-10	7.92257e-05	-1.89146	-6.23395e-10
137284795	rs10274366	4.27866e-18	-2.19217e-10	-1.77959	9.02951e-05	-2.19217e-10	-1.76067
137286102	rs117689512	3.40966e-18	-2.00661	-6.23395e-10	7.03082e-05	-2.01087	-6.23395e-10
137287454	rs117922725	3.45797e-18	-1.99254	-6.23395e-10	8.05435e-05	-1.87496	-6.23395e-10
137292322	rs3823549	1.77427e-16	-2.19217e-10	1.94533	0.00257579	-2.19217e-10	1.59016
137293058	rs73455308	4.74218e-18	-2.19217e-10	-1.67673	9.28982e-05	-2.19217e-10	-1.73225
137298910	rs706578	9.43533e-19	-1.99275	-1.2986	1.78839e-05	-1.807	-1.57285
137302370	rs117234403	4.33451e-18	-2.19217e-10	-1.76662	0.000119057	-2.19217e-10	-1.48415
137303301	rs73455324	5.25627e-18	-2.19217e-10	-1.5738	0.000100188	-2.19217e-10	-1.65671
137303390	rs75566162	5.29525e-18	-2.19217e-10	-1.56642	0.000100763	-2.19217e-10	-1.65099
137304041	rs74731312	1.77346e-17	-0.35771	-6.23395e-10	0.00035158	-0.40132	-6.23395e-10
137305282	rs6946790	8.88449e-16	3.55625	-6.23395e-10	0.00504844	2.26308	-6.23395e-10
137306290	rs75654375	4.36228e-18	-2.19217e-10	-1.76023	9.02834e-05	-2.19217e-10	-1.7608
137306819	rs367940051	2.78478e-17	0.0935265	-6.23395e-10	0.000554676	0.0546273	-6.23395e-10
137311923	rs73152508	4.50635e-18	-1.72774	-6.23395e-10	7.29083e-05	-1.97455	-6.23395e-10
137314966	rs860640	3.79528e-18	-1.89947	-6.23395e-10	8.77872e-05	-1.78884	-6.23395e-10
137315356	rs183320241	5.03664e-18	-2.19217e-10	-1.61649	0.000108892	-2.19217e-10	-1.5734
137317021	rs73461023	6.02865e-18	-2.19217e-10	-1.4367	0.000105692	-2.19217e-10	-1.60323
137317338	rs139339254	4.32549e-18	-1.7687	-6.23395e-10	7.17942e-05	-1.98995	-6.23395e-10
137317401	rs834425	3.40078e-18	-2.00922	-6.23395e-10	7.71553e-05	-1.91794	-6.23395e-10
137317475	rs58245080	8.1754e-18	-2.19217e-10	-1.1321	0.000130067	-2.19217e-10	-1.39571
137317785	rs59626548	7.89888e-18	-2.19217e-10	-1.16651	0.000132878	-2.19217e-10	-1.37432
137318413	rs28787723	8.93322e-18	-2.19217e-10	-1.04345	0.000147015	-2.19217e-10	-1.27322
137319101	rs7788632	8.75343e-18	-2.19217e-10	-1.06378	0.000144561	-2.19217e-10	-1.29006
137319161	rs145511634	4.72511e-18	-1.68034	-6.23395e-10	7.4415e-05	-1.9541	-6.23395e-10
137319162	rs62490472	3.35794e-18	-2.0219	-6.23395e-10	7.30476e-05	-1.97265	-6.23395e-10
137319214	rs11982810	6.03934e-18	-2.19217e-10	-1.43493	0.000118734	-2.19217e-10	-1.48688
137320339	rs73461041	8.35293e-18	-2.19217e-10	-1.11061	0.000139088	-2.19217e-10	-1.32865
137320542	rs3778784	8.76919e-18	-2.19217e-10	-1.06198	0.000144776	-2.19217e-10	-1.28857
137320564	rs3778785	8.49011e-18	-2.19217e-10	-1.09432	0.000140963	-2.19217e-10	-1.31526
137320566	rs3778786	8.46704e-18	-2.19217e-10	-1.09705	0.000140648	-2.19217e-10	-1.3175
137320644	rs3778787	8.16904e-18	-2.19217e-10	-1.13288	0.000136573	-2.19217e-10	-1.3469
137320695	rs3778788	6.29699e-18	-2.19217e-10	-1.39316	0.000114628	-2.19217e-10	-1.52207
137320805	rs3778789	8.09497e-18	-2.19217e-10	-1.14198	0.00013556	-2.19217e-10	-1.35434
137320949	rs11971016	8.22064e-18	-2.19217e-10	-1.12658	0.000137279	-2.19217e-10	-1.34174
137320979	rs11971088	8.11633e-18	-2.19217e-10	-1.13935	0.000135852	-2.19217e-10	-1.35219
137321085	rs77875470	1.22313e-17	-0.729228	-6.23395e-10	0.000134912	-1.35914	-6.23395e-10
137321285	rs73461053	8.28424e-18	-2.19217e-10	-1.11887	0.000138148	-2.19217e-10	-1.33543
137321799	rs73461054	8.30629e-18	-2.19217e-10	-1.11621	0.00013845	-2.19217e-10	-1.33325
137322018	rs706579	3.35654e-18	-2.02232	-6.23395e-10	7.228e-05	-1.98321	-6.23395e-10
137322292	rs6467712	8.13392e-18	-2.19217e-10	-1.13718	0.000136093	-2.19217e-10	-1.35042
137322368	rs148676973	9.93899e-18	-2.19217e-10	-0.936762	0.000170282	-2.19217e-10	-1.1263
137322581	rs182710927	3.90114e-18	-1.87196	-6.23395e-10	8.34983e-05	-1.83893	-6.23395e-10
137322810	rs6947756	8.20708e-18	-2.19217e-10	-1.12823	0.000137093	-2.19217e-10	-1.3431
137323085	rs59811187	8.0797e-18	-2.19217e-10	-1.14387	0.000135351	-2.19217e-10	-1.35588
137324578	rs149726717	5.8409e-18	-1.46834	-6.23395e-10	9.31779e-05	-1.72925	-6.23395e-10
137324640	rs10275097	7.69904e-18	-2.19217e-10	-1.19213	0.000130145	-2.19217e-10	-1.39511
137324878	rs73461063	7.74349e-18	-2.19217e-10	-1.18637	0.000130753	-2.19217e-10	-1.39045
137325468	rs6979919	7.36954e-18	-2.19217e-10	-1.23587	0.00012564	-2.19217e-10	-1.43034
137325599	rs74390875	6.48421e-18	-2.19217e-10	-1.36386	0.000183784	-2.19217e-10	-1.05
137326378	rs7797692	5.63684e-18	-2.19217e-10	-1.5039	0.000115908	-2.19217e-10	-1.51096
137327157	rs2037677	4.95528e-18	-2.19217e-10	-1.63277	0.000105276	-2.19217e-10	-1.60717
137327526	rs11971888	5.4764e-18	-2.19217e-10	-1.53278	0.000112652	-2.19217e-10	-1.53945
137327780	rs7803200	4.79934e-18	-2.19217e-10	-1.66475	0.000101674	-2.19217e-10	-1.64198
137328375	rs3800616	5.31269e-18	-2.19217e-10	-1.56313	0.000109331	-2.19217e-10	-1.56937
137329148	rs3800617	4.53489e-18	-2.19217e-10	-1.72143	9.54024e-05	-2.19217e-10	-1.70565
137329455	rs73444503	4.92855e-18	-2.19217e-10	-1.63818	0.000101312	-2.19217e-10	-1.64555
137329551	rs73444506	4.99387e-18	-2.19217e-10	-1.62502	0.00010262	-2.19217e-10	-1.63272
137330120	rs36002118	5.00558e-18	-2.19217e-10	-1.62267	0.000102855	-2.19217e-10	-1.63044
137330699	rs3800618	4.98159e-18	-2.19217e-10	-1.62748	0.000102374	-2.19217e-10	-1.63512
137330933	rs6467713	5.02448e-18	-2.19217e-10	-1.6189	0.000103234	-2.19217e-10	-1.62676
137331225	rs7786978	5.03131e-18	-2.19217e-10	-1.61755	0.00010337	-2.19217e-10	-1.62544
137331446	rs56203088	3.36579e-18	-2.01957	-6.23395e-10	0.000100724	-1.65137	-6.23395e-10
137331500	rs7787201	4.62514e-18	-2.19217e-10	-1.70172	9.75275e-05	-2.19217e-10	-1.68362
137331620	rs28713573	5.03131e-18	-2.19217e-10	-1.61755	0.00010337	-2.19217e-10	-1.62544
137331718	rs11975858	5.03886e-18	-2.19217e-10	-1.61605	0.000103522	-2.19217e-10	-1.62398
137332080	rs11978263	5.04577e-18	-2.19217e-10	-1.61468	0.00010366	-2.19217e-10	-1.62264
137332201	rs7801047	4.56917e-18	-2.19217e-10	-1.71389	9.62129e-05	-2.19217e-10	-1.69719
137332274	rs28509418	5.05271e-18	-2.19217e-10	-1.6133	0.000103799	-2.19217e-10	-1.6213
137332484	rs10155936	4.97782e-18	-2.19217e-10	-1.62824	0.000102299	-2.19217e-10	-1.63586
137332618	rs10155828	4.66034e-18	-2.19217e-10	-1.69414	9.83497e-05	-2.19217e-10	-1.67523
137332745	rs10155832	4.66551e-18	-2.19217e-10	-1.69303	9.84703e-05	-2.19217e-10	-1.674
137332959	rs270891	6.01942e-19	-2.02232	-1.7185	1.85186e-05	-1.70516	-1.63982
137332977	rs10156042	4.66034e-18	-2.19217e-10	-1.69414	9.83497e-05	-2.19217e-10	-1.67523
137333429	rs7806701	4.62959e-18	-2.19217e-10	-1.70076	9.76315e-05	-2.19217e-10	-1.68256
137333467	rs7806721	4.61858e-18	-2.19217e-10	-1.70314	9.73737e-05	-2.19217e-10	-1.6852
137333622	rs7789901	4.62299e-18	-2.19217e-10	-1.70219	9.7477e-05	-2.19217e-10	-1.68414
137334558	rs28625107	4.63857e-18	-2.19217e-10	-1.69882	9.78416e-05	-2.19217e-10	-1.68041
137335018	rs10156007	4.62959e-18	-2.19217e-10	-1.70076	9.76315e-05	-2.19217e-10	-1.68256
137335270	rs71541363	8.44174e-17	1.20255	-6.23395e-10	0.00468724	2.18884	-6.23395e-10
137335279	rs6946901	4.59234e-18	-2.19217e-10	-1.70884	9.67582e-05	-2.19217e-10	-1.69154
137335289	rs117016767	4.73662e-18	-1.6779	-6.23395e-10	7.44962e-05	-1.95301	-6.23395e-10
137335356	rs6946782	4.57128e-18	-2.19217e-10	-1.71343	9.62625e-05	-2.19217e-10	-1.69668
137335406	rs6947070	4.59234e-18	-2.19217e-10	-1.70884	9.67582e-05	-2.19217e-10	-1.69154
137335996	rs58551805	4.7882e-18	-2.19217e-10	-1.66707	0.000101416	-2.19217e-10	-1.64453
137336535	rs56704414	5.34463e-18	-2.19217e-10	-1.55713	0.000109979	-2.19217e-10	-1.56347
137336572	rs10273400	4.69745e-18	-2.19217e-10	-1.68621	9.93039e-05	-2.19217e-10	-1.66557
137337279	rs6957431	4.69249e-18	-2.19217e-10	-1.68726	9.91879e-05	-2.19217e-10	-1.66674
137337884	rs59189421	4.81029e-18	-2.19217e-10	-1.66247	0.000101928	-2.19217e-10	-1.63949
137338238	rs12670067	4.66961e-18	-2.19217e-10	-1.69215	0.00010638	-2.19217e-10	-1.59674
137338384	rs57306865	4.50667e-18	-2.19217e-10	-1.72767	9.47314e-05	-2.19217e-10	-1.71271
137338713	rs59893286	4.42884e-18	-2.19217e-10	-1.74509	9.2855e-05	-2.19217e-10	-1.73272
137339150	rs60179999	4.52299e-18	-2.19217e-10	-1.72405	9.51197e-05	-2.19217e-10	-1.70862
137339236	rs146159043	4.78657e-17	-2.19217e-10	0.635172	0.00102193	-2.19217e-10	0.665691
137339786	rs74890512	3.51014e-18	-1.97757	-6.23395e-10	7.601e-05	-1.93289	-6.23395e-10
137340146	rs6973534	4.48082e-18	-2.19217e-10	-1.73342	9.41128e-05	-2.19217e-10	-1.71926
137340724	rs146166303	3.40099e-18	-2.00916	-6.23395e-10	7.996e-05	-1.88223	-6.23395e-10
137341480	rs60180583	4.57062e-18	-2.19217e-10	-1.71358	9.62471e-05	-2.19217e-10	-1.69684
137342790	rs76980225	1.60275e-17	-0.458919	-6.23395e-10	0.000211078	-0.911529	-6.23395e-10
137343370	rs79417000	1.35818e-17	-2.19217e-10	-0.624498	0.000181198	-2.19217e-10	-1.06416
137344014	rs6948268	4.3613e-18	-2.19217e-10	-1.76046	9.11737e-05	-2.19217e-10	-1.75099
137344603	rs10255234	1.36913e-18	-1.37273	-1.54632	5.98085e-05	-0.810495	-1.36211
137344634	rs113874915	4.69294e-18	-2.19217e-10	-1.68717	9.6607e-05	-2.19217e-10	-1.69311
137345026	rs3800619	6.07353e-18	-2.19217e-10	-1.42929	0.000122683	-2.19217e-10	-1.45415
137345592	rs3800620	4.40756e-18	-2.19217e-10	-1.74991	9.15732e-05	-2.19217e-10	-1.74662
137345782	rs117069492	1.10146e-17	-0.834002	-6.23395e-10	0.000134534	-1.36194	-6.23395e-10
137346102	rs3823550	4.33977e-18	-2.19217e-10	-1.76541	9.0617e-05	-2.19217e-10	-1.75712
137346927	rs10267021	4.31258e-18	-2.19217e-10	-1.77169	8.98809e-05	-2.19217e-10	-1.76527
137347180	rs13438479	4.34327e-18	-2.19217e-10	-1.7646	9.11305e-05	-2.19217e-10	-1.75146
137347771	rs57826418	4.32609e-18	-2.19217e-10	-1.76856	9.0628e-05	-2.19217e-10	-1.75699
137348480	rs3778791	4.34143e-18	-2.19217e-10	-1.76502	9.10775e-05	-2.19217e-10	-1.75205
137348681	rs139961705	6.21445e-18	-1.40635	-6.23395e-10	0.000131418	-1.38537	-6.23395e-10
137349017	rs10216163	4.35426e-18	-2.19217e-10	-1.76207	9.14424e-05	-2.19217e-10	-1.74805
137349034	rs149905230	3.36657e-18	-2.01933	-6.23395e-10	0.000117688	-1.49572	-6.23395e-10
137349737	rs10276318	4.32182e-18	-2.19217e-10	-1.76955	9.04993e-05	-2.19217e-10	-1.75841
137349814	rs10235991	4.32435e-18	-2.19217e-10	-1.76897	9.05757e-05	-2.19217e-10	-1.75757
137349815	rs59473559	4.63362e-18	-2.19217e-10	-1.69989	9.61902e-05	-2.19217e-10	-1.69743
137349827	rs10235994	4.33272e-18	-2.19217e-10	-1.76703	9.08242e-05	-2.19217e-10	-1.75483
137350016	rs117684193	3.36709e-18	-2.01918	-6.23395e-10	7.0318e-05	-2.01073	-6.23395e-10
137350162	rs3778792	4.32319e-18	-2.19217e-10	-1.76923	9.05408e-05	-2.19217e-10	-1.75796
137350234	rs3778793	4.34253e-18	-2.19217e-10	-1.76477	9.11092e-05	-2.19217e-10	-1.7517
137350242	rs3778794	4.32833e-18	-2.19217e-10	-1.76805	9.06946e-05	-2.19217e-10	-1.75626
137350383	rs80239009	4.68025e-18	-2.19217e-10	-1.68988	9.71726e-05	-2.19217e-10	-1.68727
137351207	rs116868777	5.06994e-18	-2.19217e-10	-1.6099	0.000107456	-2.19217e-10	-1.58667
137351769	rs3800621	4.30159e-18	-2.19217e-10	-1.77424	9.03644e-05	-2.19217e-10	-1.75991
137352538	rs142611388	3.44033e-18	-1.99766	-6.23395e-10	7.26126e-05	-1.97862	-6.23395e-10
137352623	rs55677286	3.52349e-18	-1.97377	-6.23395e-10	7.28486e-05	-1.97537	-6.23395e-10
137352806	rs270905	6.28538e-18	-1.395	-6.23395e-10	0.000135642	-1.35374	-6.23395e-10
137352879	rs56755769	4.67714e-18	-2.19217e-10	-1.69054	9.71072e-05	-2.19217e-10	-1.68794
137352991	rs1424367	4.74286e-18	-2.19217e-10	-1.67659	9.84907e-05	-2.19217e-10	-1.67379
137353460	rs35323708	4.59695e-18	-2.19217e-10	-1.70783	9.5417e-05	-2.19217e-10	-1.7055
137353724	rs78244317	4.85473e-18	-2.19217e-10	-1.65327	9.98324e-05	-2.19217e-10	-1.66026
137354445	rs75502328	3.47105e-18	-1.98877	-6.23395e-10	7.34294e-05	-1.96743	-6.23395e-10
137356275	rs144060767	4.69499e-18	-2.19217e-10	-1.68673	9.14822e-05	-2.19217e-10	-1.74761
137356415	rs60053545	5.14502e-18	-2.19217e-10	-1.5952	0.000105646	-2.19217e-10	-1.60366
137356651	rs270904	7.29236e-19	-1.83731	-1.71167	1.35895e-05	-2.01471	-1.63975
137356965	rs73730089	4.6014e-18	-2.19217e-10	-1.70687	9.60298e-05	-2.19217e-10	-1.6991
137357255	rs73730092	4.68529e-18	-2.19217e-10	-1.6888	9.78672e-05	-2.19217e-10	-1.68015
137357683	rs79480898	5.06061e-18	-2.19217e-10	-1.61174	0.000106029	-2.19217e-10	-1.60005
137357802	rs270903	7.57262e-18	-1.20869	-6.23395e-10	0.000160225	-1.18718	-6.23395e-10
137357826	rs270902	6.95359e-19	-1.83919	-1.75736	1.29209e-05	-2.01535	-1.68956
137357845	rs270901	6.25529e-19	-1.98838	-1.714	1.49029e-05	-1.9635	-1.5987
137357978	rs145079424	5.83539e-18	-2.19217e-10	-1.46929	0.000128596	-2.19217e-10	-1.40708
137359182	rs1424368	5.07802e-18	-2.19217e-10	-1.60831	0.000104303	-2.19217e-10	-1.61646
137359961	rs270900	7.00217e-19	-1.81042	-1.77917	1.19993e-05	-2.00882	-1.77009
137360167	rs1622443	7.25711e-19	-1.77448	-1.77935	1.18729e-05	-2.01999	-1.76951
137360168	rs1723069	5.79344e-19	-2.00702	-1.77206	1.3842e-05	-1.90448	-1.73156
137360576	rs270899	5.78322e-19	-2.00734	-1.77352	1.38142e-05	-1.89911	-1.73894
137361225	rs73730095	5.20708e-18	-2.19217e-10	-1.58321	0.000106891	-2.19217e-10	-1.59195
137362637	rs270898	5.82693e-19	-1.99523	-1.7781	1.34797e-05	-1.89482	-1.76775
137362811	rs73730098	5.32697e-18	-2.19217e-10	-1.56045	0.000107061	-2.19217e-10	-1.59036
137362939	rs10268869	4.72064e-18	-2.19217e-10	-1.68128	8.96367e-05	-2.19217e-10	-1.76799
137363062	rs79937540	4.58656e-17	0.592488	-6.23395e-10	0.00130621	0.911131	-6.23395e-10
137363553	rs10269622	4.94828e-18	-2.19217e-10	-1.63419	9.985e-05	-2.19217e-10	-1.66009
137363697	rs10270098	5.05973e-18	-2.19217e-10	-1.61191	0.000101894	-2.19217e-10	-1.63982
137363900	rs10273283	5.17475e-18	-2.19217e-10	-1.58944	0.000104014	-2.19217e-10	-1.61924
137363965	rs73731004	5.18294e-18	-2.19217e-10	-1.58785	0.00010223	-2.19217e-10	-1.63653
137364083	rs28735762	5.11235e-18	-2.19217e-10	-1.60157	0.000102863	-2.19217e-10	-1.63036
137364097	rs28633970	5.11972e-18	-2.19217e-10	-1.60013	0.000102999	-2.19217e-10	-1.62904
137364173	rs1424369	4.94828e-18	-2.19217e-10	-1.63419	9.985e-05	-2.19217e-10	-1.66009
137364307	rs112558836	3.65124e-18	-1.93816	-6.23395e-10	7.85633e-05	-1.89985	-6.23395e-10
137364486	rs270897	6.44899e-19	-1.92702	-1.74487	1.20526e-05	-1.99704	-1.77743
137364608	rs138082493	5.01056e-18	-2.19217e-10	-1.62168	0.000100991	-2.19217e-10	-1.64872
137364812	rs7458662	5.03175e-18	-2.19217e-10	-1.61746	0.00010138	-2.19217e-10	-1.64488
137364894	rs7459099	5.03936e-18	-2.19217e-10	-1.61595	0.00010152	-2.19217e-10	-1.6435
137364967	rs61140981	4.8537e-18	-2.19217e-10	-1.65349	9.81243e-05	-2.19217e-10	-1.67752
137365694	rs10248705	4.8032e-18	-2.19217e-10	-1.66394	9.72075e-05	-2.19217e-10	-1.68691
137365787	rs117393713	4.27824e-18	-2.19217e-10	-1.77968	8.88525e-05	-2.19217e-10	-1.77678
137366467	rs270896	5.89552e-19	-1.98261	-1.77901	1.29098e-05	-1.93287	-1.7729
137366590	rs79087765	2.9095e-17	0.137338	-6.23395e-10	0.000348101	-0.411265	-6.23395e-10
137366755	rs1646342	6.33163e-18	-1.38767	-6.23395e-10	0.000153322	-1.23122	-6.23395e-10
137366760	rs1646508	7.88709e-18	-1.168	-6.23395e-10	0.000195565	-0.987862	-6.23395e-10
137366798	rs270895	8.18194e-19	-1.67562	-1.75826	1.18123e-05	-2.01593	-1.77869
137366930	rs270894	5.89741e-19	-1.98164	-1.77965	1.30848e-05	-1.9242	-1.76811
137367259	rs76771190	1.14869e-17	-0.79202	-6.23395e-10	0.000253855	-0.726995	-6.23395e-10
137367474	rs151060484	3.41702e-18	-2.00446	-6.23395e-10	6.95907e-05	-2.02113	-6.23395e-10
137367947	rs270893	5.91529e-19	-1.97858	-1.7797	1.30605e-05	-1.92882	-1.76535
137368235	rs191418321	6.93084e-18	-2.19217e-10	-1.29725	0.000139873	-2.19217e-10	-1.32302
137369402	rs6980004	8.505e-18	-1.09257	-6.23395e-10	0.000186386	-1.03593	-6.23395e-10
137370569	rs1019583	6.02393e-19	-1.96458	-1.77549	1.28107e-05	-1.95065	-1.76283
137371163	rs142306631	4.54811e-18	-2.19217e-10	-1.71852	8.97054e-05	-2.19217e-10	-1.76723
137371441	rs3778797	5.78847e-19	-2.00363	-1.77631	1.31047e-05	-1.91164	-1.77915
137371830	rs6948537	5.78422e-19	-2.00539	-1.77529	1.37281e-05	-1.86483	-1.77947
137372136	rs3778798	7.06093e-19	-1.82614	-1.7551	1.17708e-05	-2.02245	-1.77569
137372768	rs76058922	5.986e-18	-1.4438	-6.23395e-10	6.95375e-05	-2.02189	-6.23395e-10
137374575	rs56076414	1.86462e-18	-0.984616	-1.62555	4.58326e-05	-0.784137	-1.65462
137375415	rs3800624	6.96684e-19	-1.82566	-1.76899	1.17374e-05	-2.02245	-1.77852
137375737	rs724970	3.36201e-18	-2.02069	-6.23395e-10	7.82231e-05	-1.90419	-6.23395e-10
137376257	rs77095172	3.64496e-18	-1.93988	-6.23395e-10	7.84003e-05	-1.90193	-6.23395e-10
137376763	rs117898879	3.35839e-18	-2.02176	-6.23395e-10	7.18992e-05	-1.98849	-6.23395e-10
137377608	rs3800625	6.0305e-18	-2.19217e-10	-1.4364	0.000116641	-2.19217e-10	-1.50466
137378117	rs3800626	7.00165e-19	-1.81473	-1.77494	1.17248e-05	-2.02244	-1.77961
137378256	rs3800627	1.70424e-18	-1.03714	-1.66297	4.19813e-05	-0.841574	-1.68496
137379134	rs4728420	5.78652e-19	-2.00085	-1.77943	1.38318e-05	-1.86325	-1.77354
137380266	rs17179653	3.50811e-18	-1.97815	-6.23395e-10	0.000125986	-1.42759	-6.23395e-10
137380544	rs117386073	3.75906e-18	-1.90906	-6.23395e-10	7.46803e-05	-1.95054	-6.23395e-10
137380790	rs79580636	6.14955e-18	-1.41685	-6.23395e-10	6.95011e-05	-2.02241	-6.23395e-10
137380919	rs6976725	5.81957e-19	-1.99644	-1.77815	1.35694e-05	-1.88623	-1.76971
137381559	rs58813961	7.69292e-18	-2.19217e-10	-1.19293	0.000142676	-2.19217e-10	-1.30318
137382045	rs113442902	1.01132e-17	-0.919383	-6.23395e-10	0.000222736	-0.857771	-6.23395e-10
137383328	rs1834143	5.816e-19	-1.99879	-1.77641	1.37314e-05	-1.88068	-1.76339
137383603	rs181922206	6.34464e-17	-2.19217e-10	0.916968	0.00179396	-2.19217e-10	1.22842
137383606	rs7457119	7.01758e-19	-1.80882	-1.77857	1.17563e-05	-2.0219	-1.77747
137384760	rs78509225	4.46149e-18	-2.19217e-10	-1.73774	9.59857e-05	-2.19217e-10	-1.69956
137385075	rs3778799	5.87723e-19	-2.01552	-1.7492	1.46005e-05	-1.91799	-1.66471
137385426	rs147259663	6.50296e-18	-2.19217e-10	-1.36097	0.000119465	-2.19217e-10	-1.48073
137385474	rs111527311	5.31223e-18	-1.56321	-6.23395e-10	0.000106703	-1.5937	-6.23395e-10
137387481	rs4732263	5.75108e-19	-2.01352	-1.77291	1.26386e-05	-2.01602	-1.71098
137387632	rs77753738	5.3784e-18	-2.19217e-10	-1.55084	0.000104575	-2.19217e-10	-1.61386
137387633	rs79863034	6.41896e-18	-1.37397	-6.23395e-10	0.000135849	-1.35222	-6.23395e-10
137387790	rs6943970	4.27613e-18	-1.78018	-6.23395e-10	9.70742e-05	-1.68828	-6.23395e-10
137388482	rs10227387	5.15897e-18	-2.19217e-10	-1.59249	0.000100963	-2.19217e-10	-1.64901
137388670	rs76605148	8.08817e-18	-2.19217e-10	-1.14282	0.000150268	-2.19217e-10	-1.25134
137389039	rs117247087	7.67433e-18	-1.19535	-6.23395e-10	0.000162871	-1.1708	-6.23395e-10
137389839	rs2882781	5.80554e-19	-2.01203	-1.76497	1.28463e-05	-2.01718	-1.69352
137390440	rs12707364	5.77888e-19	-2.0149	-1.76671	1.28228e-05	-2.01474	-1.69779
137390455	rs60207538	5.41909e-18	-2.19217e-10	-1.5433	0.000105249	-2.19217e-10	-1.60743
137390866	rs3800628	5.72668e-19	-2.01791	-1.77276	1.38572e-05	-1.92801	-1.70694
137391830	rs3800629	6.89538e-19	-1.90215	-1.70281	1.62107e-05	-1.72682	-1.75126
137392128	rs3823551	5.62745e-18	-2.19217e-10	-1.50557	0.000103147	-2.19217e-10	-1.6276
137392274	rs139938983	9.72935e-18	-2.19217e-10	-0.958079	0.000167118	-2.19217e-10	-1.14505
137392456	rs143356990	4.41276e-18	-2.19217e-10	-1.74873	9.20068e-05	-2.19217e-10	-1.74189
137392687	rs2113428	6.20703e-19	-1.99554	-1.71459	1.7385e-05	-1.85924	-1.54891
137393082	rs3778801	5.48565e-18	-2.19217e-10	-1.53109	0.000106354	-2.19217e-10	-1.59699
137393581	rs73460667	5.90174e-18	-2.19217e-10	-1.45798	0.000142674	-2.19217e-10	-1.30319
137393735	rs6947666	8.98241e-19	-1.5765	-1.76405	2.6824e-05	-1.20545	-1.76901
137394009	rs6971978	6.14303e-19	-1.99554	-1.72495	1.63144e-05	-1.85924	-1.61247
137394358	rs79209632	6.787e-18	-1.31822	-6.23395e-10	0.000143768	-1.29555	-6.23395e-10
137394423	rs4732264	5.94989e-19	-2.02184	-1.7306	1.41723e-05	-1.99995	-1.61252
137394527	rs77667791	4.92765e-18	-2.19217e-10	-1.63836	9.72176e-05	-2.19217e-10	-1.68681
137395077	rs12707367	5.93351e-19	-2.01982	-1.73538	1.39498e-05	-2.00685	-1.62145
137395659	rs1424370	5.91632e-19	-2.01934	-1.73876	1.38398e-05	-2.00831	-1.6279
137395715	rs1424371	5.92741e-19	-1.99298	-1.76325	1.54154e-05	-1.85301	-1.67538
137396607	rs58290352	6.84657e-18	-2.19217e-10	-1.30948	0.00012925	-2.19217e-10	-1.40201
137397058	rs3800630	5.90108e-19	-2.02129	-1.73939	1.38707e-05	-2.00133	-1.63265
137398354	rs1991084	6.36635e-19	-2.02212	-1.66266	1.55667e-05	-1.99645	-1.52218
137398384	rs142565365	1.23298e-16	1.58138	-6.23395e-10	0.00151785	1.06129	-6.23395e-10
137398583	rs150957011	4.78243e-18	-1.66828	-6.23395e-10	8.67188e-05	-1.80109	-6.23395e-10
137398659	rs7806658	6.36496e-19	-2.02234	-1.66266	1.56057e-05	-1.99394	-1.52218
137398719	rs7806810	5.86817e-19	-2.02129	-1.74498	1.37676e-05	-2.00133	-1.64011
137398766	rs28419330	6.69603e-18	-2.19217e-10	-1.33171	0.000126704	-2.19217e-10	-1.4219
137399820	rs12056089	6.31433e-19	-2.02225	-1.67074	1.53557e-05	-1.99352	-1.53875
137400297	rs80051425	4.33783e-18	-2.19217e-10	-1.76585	8.96495e-05	-2.19217e-10	-1.76785
137400573	rs12707372	5.92758e-19	-2.01648	-1.73972	1.38952e-05	-2.0165	-1.61571
137400576	rs117371885	6.76987e-18	-1.32074	-6.23395e-10	9.30068e-05	-1.73108	-6.23395e-10
137400609	rs3823552	6.03381e-19	-2.01895	-1.71948	1.52716e-05	-1.9475	-1.59026
137400816	rs73152517	3.69208e-18	-1.92704	-6.23395e-10	6.96769e-05	-2.01989	-6.23395e-10
137401641	rs3800631	1.77613e-18	-1.75332	-0.905468	4.62942e-05	-1.52253	-0.906208
137401812	rs3800632	1.13366e-17	-2.19217e-10	-0.805187	0.000184561	-2.19217e-10	-1.04578
137401841	rs3800633	5.10411e-18	-2.19217e-10	-1.60318	0.000120587	-2.19217e-10	-1.47138
137401999	rs34269856	5.66945e-19	-2.02229	-1.77843	1.1923e-05	-2.01933	-1.76596
137402050	rs3800634	4.82512e-18	-2.19217e-10	-1.65939	0.000113625	-2.19217e-10	-1.53085
137402367	rs149507741	2.83137e-17	0.110118	-6.23395e-10	0.000704521	0.293762	-6.23395e-10
137402685	rs73152518	3.56714e-18	-1.96146	-6.23395e-10	8.40426e-05	-1.83243	-6.23395e-10
137402708	rs80250791	7.75402e-18	-2.19217e-10	-1.18501	0.000210124	-2.19217e-10	-0.916061
137402718	rs3800636	1.11404e-18	-1.41479	-1.71044	2.8657e-05	-1.27213	-1.63623
137403232	rs3778802	1.93004e-17	1.05795	-1.33105	0.000386616	0.849789	-1.15612
137403284	rs151323185	6.83358e-18	-2.19217e-10	-1.31138	0.000119717	-2.19217e-10	-1.47862
137403432	rs3800637	1.05916e-18	-1.46323	-1.71253	2.57985e-05	-1.38582	-1.62762
137404068	rs3800638	1.20648e-17	0.6055	-1.34844	0.000251738	0.45301	-1.18838
137404781	rs10234581	1.04217e-18	-1.49245	-1.69947	2.49636e-05	-1.28625	-1.76009
137405097	rs149873686	4.56121e-18	-2.19217e-10	-1.71564	9.56005e-05	-2.19217e-10	-1.70358
137405295	rs34025316	9.63858e-19	-1.60002	-1.67002	2.1099e-05	-1.50919	-1.70534
137405383	rs33916081	9.88249e-19	-1.5625	-1.68254	2.17656e-05	-1.46792	-1.71551
137405605	rs13234743	1.05526e-18	-1.4969	-1.68254	2.30698e-05	-1.40972	-1.71551
137405634	rs73460689	1.76006e-17	0.6596	-1.02489	0.000362555	0.635643	-1.00622
137406740	rs57957290	1.41e-17	0.468619	-1.05567	0.000298186	0.445533	-1.01157
137409707	rs55953418	1.48133e-17	0.569547	-1.10725	0.000291283	0.504751	-1.09421
137409771	rs78166890	4.30901e-18	-2.19217e-10	-1.77252	9.05389e-05	-2.19217e-10	-1.75798
137410975	rs10262883	1.20945e-17	0.442258	-1.18273	0.000493502	1.07909	-1.14132
137411107	rs10263086	1.28776e-17	0.495073	-1.17281	0.000521206	1.1383	-1.14591
137411776	rs73152519	6.06145e-18	-1.43128	-6.23395e-10	0.000107951	-1.58208	-6.23395e-10
137412542	rs3778803	8.00637e-19	-1.93761	-1.51797	1.82854e-05	-1.94223	-1.41543
137412964	rs118166437	3.37645e-18	-2.0164	-6.23395e-10	7.33874e-05	-1.96801	-6.23395e-10
137413333	rs3778804	1.21812e-17	0.458889	-1.19222	0.000497885	1.09774	-1.15113
137413354	rs3778805	5.82309e-18	-2.19217e-10	-1.4714	0.000133512	-2.19217e-10	-1.36956
137413492	rs73152520	1.33333e-18	-1.38948	-1.55606	2.29803e-05	-1.54591	-1.58321
137413549	rs73152521	1.31784e-18	-1.40352	-1.55371	2.27525e-05	-1.55808	-1.581
137413793	rs149486895	3.56622e-18	-1.96172	-6.23395e-10	6.98928e-05	-2.01679	-6.23395e-10
137413817	rs3800639	1.23274e-17	0.49147	-1.21287	0.000505487	1.13426	-1.1725
137414396	rs1424372	8.29465e-19	-1.69743	-1.72277	1.90968e-05	-1.56589	-1.74834
137414671	rs6947733	4.33089e-18	-1.76745	-6.23395e-10	8.55994e-05	-1.81408	-6.23395e-10
137415173	rs10257746	1.13071e-17	0.405075	-1.21287	0.000458802	1.03736	-1.1725
137415333	rs7803175	1.06637e-17	0.356686	-1.22306	0.000429969	0.983002	-1.18305
137416078	rs4366029	5.79443e-18	0.216479	-1.69281	0.000102597	0.116159	-1.7491
137416233	rs1364396	8.03531e-19	-1.97391	-1.47806	1.9165e-05	-1.97771	-1.33296
137416971	rs3800640	1.10658e-17	0.388201	-1.21757	0.000441642	1.01841	-1.19167
137417793	rs10269716	1.14273e-17	0.450089	-1.24731	0.000465667	1.08787	-1.20816
137418008	rs10240406	1.10597e-17	0.412633	-1.24255	0.00044871	1.04584	-1.20322
137418944	rs6467715	1.10647e-17	0.425477	-1.25495	0.000443311	1.06026	-1.22974
137419430	rs7806517	9.73646e-18	0.0970294	-1.05438	0.0002076	0.100221	-1.02837
137419452	rs34823797	6.09842e-19	-1.97117	-1.75661	1.46123e-05	-1.95944	-1.62245
137419912	rs57538683	1.27778e-17	0.321552	-1.00707	0.000263989	0.259954	-0.947804
137420389	rs3800642	1.06355e-17	0.376609	-1.24564	0.000438053	1.00539	-1.18681
137420649	rs3800643	1.34578e-17	0.515428	-1.14909	0.000274355	0.451316	-1.10065
137420840	rs7779850	1.28618e-17	0.549872	-1.22883	0.000500471	1.14018	-1.18839
137421100	rs35383906	7.57949e-19	-1.96237	-1.548	1.72806e-05	-1.96254	-1.45163
137421386	rs3800644	9.02501e-19	-1.61775	-1.71807	2.09772e-05	-1.48265	-1.73767
137421582	rs148150946	5.51754e-17	-2.19217e-10	0.77729	0.000711659	-2.19217e-10	0.303841
137421832	rs3800645	7.60024e-19	-1.96923	-1.5384	1.73594e-05	-1.9694	-1.44022
137422145	rs9784934	9.21625e-19	-1.6376	-1.67724	2.11506e-05	-1.50562	-1.70647
137422487	rs150647742	4.58038e-18	-1.71145	-6.23395e-10	8.33479e-05	-1.84073	-6.23395e-10
137422664	rs7795269	7.67533e-19	-1.97251	-1.52529	1.75732e-05	-1.97267	-1.42471
137422761	rs7795441	7.65543e-19	-1.97511	-1.52529	1.75278e-05	-1.97526	-1.42471
137423591	rs1345918	9.99486e-19	-1.49397	-1.73977	2.13979e-05	-1.44411	-1.75636
137424336	rs3800648	7.42536e-19	-2.00646	-1.52445	1.52509e-05	-2.02108	-1.51804
137424509	rs3800649	7.87684e-19	-2.01982	-1.45206	1.87373e-05	-2.01243	-1.3208
137424771	rs2059320	7.70468e-18	-0.201752	-0.989647	0.00025029	0.206106	-0.947241
137425301	rs6957797	1.02456e-18	-1.50472	-1.70424	2.16331e-05	-1.45536	-1.73417
137426568	rs1025085	9.12635e-19	-1.63117	-1.69347	2.02179e-05	-1.54453	-1.71266
137426746	rs1025086	7.88474e-19	-1.99855	-1.47233	1.77055e-05	-1.99848	-1.3914
137427096	rs1025087	9.15654e-19	-1.62481	-1.69653	2.04574e-05	-1.52279	-1.72262
137427234	rs1559489	6.54447e-18	-0.350429	-1.00418	0.000218738	0.0412803	-0.917162
137427755	rs10215033	6.59632e-18	-0.31902	-1.0277	0.000209563	-0.00165294	-0.917081
137427946	rs117910633	7.46176e-19	-2.01538	-1.51064	1.54447e-05	-2.02243	-1.50407
137428557	rs4329223	8.92538e-19	-2.02203	-1.32489	2.20253e-05	-2.02245	-1.14912
137428587	rs2113425	6.85394e-18	-0.286635	-1.02177	0.000218466	0.0336066	-0.910734
137428705	rs59236934	5.98401e-18	-2.19217e-10	-1.44414	0.000135079	-2.19217e-10	-1.3579
137429151	rs7811169	8.08256e-19	-2.01093	-1.43517	1.95518e-05	-2.02188	-1.26881
137429326	rs78102807	3.58261e-18	-1.95714	-6.23395e-10	7.04883e-05	-2.00831	-6.23395e-10
137429535	rs1547995	8.80697e-19	-2.00495	-1.35532	2.12692e-05	-2.01188	-1.19462
137429590	rs79889114	5.40611e-18	-2.19217e-10	-1.5457	0.000107675	-2.19217e-10	-1.58464
137429960	rs17169427	8.45922e-18	-0.294688	-0.803282	0.000167859	-0.457754	-0.682878
137430503	rs13235392	9.05188e-19	-2.01183	-1.32101	2.16345e-05	-2.01704	-1.17243
137430648	rs73152524	3.41484e-18	-2.0051	-6.23395e-10	7.52653e-05	-1.94274	-6.23395e-10
137430705	rs6947142	9.06027e-19	-2.01015	-1.32176	2.23859e-05	-2.01582	-1.13951
137431422	rs3800652	8.22565e-18	-0.315806	-0.810164	0.000164158	-0.477848	-0.68508
137432595	rs138375385	3.4582e-18	-1.99248	-6.23395e-10	7.87175e-05	-1.89789	-6.23395e-10
137432633	rs12670558	5.95731e-18	-2.19217e-10	-1.44861	0.000134403	-2.19217e-10	-1.36291
137432694	rs76056262	5.20788e-18	-2.19217e-10	-1.58305	0.00010919	-2.19217e-10	-1.57067
137433161	rs78711228	1.26262e-17	-0.697451	-6.23395e-10	0.00036674	-0.359103	-6.23395e-10
137433788	rs10249007	5.64461e-18	-2.19217e-10	-1.50253	0.00012751	-2.19217e-10	-1.41556
137434853	rs6944527	8.93868e-19	-1.62285	-1.72257	2.08467e-05	-1.47983	-1.74673
137435004	rs10215980	9.03608e-19	-1.58966	-1.74493	2.15743e-05	-1.44127	-1.75099
137435008	rs35755593	8.88956e-19	-1.98987	-1.36107	2.14785e-05	-1.99963	-1.19707
137435053	rs11521066	9.1827e-19	-2.01307	-1.30542	2.31194e-05	-2.01303	-1.11006
137435711	rs11974351	9.54105e-19	-2.02103	-1.25918	2.34631e-05	-2.02212	-1.08621
137435717	rs11974293	9.30672e-19	-2.02019	-1.28488	2.39766e-05	-2.01819	-1.06849
137435925	rs7802342	8.72324e-19	-2.01292	-1.3569	2.15647e-05	-2.01404	-1.17866
137436304	rs73152525	3.68046e-18	-1.93019	-6.23395e-10	8.5977e-05	-1.80968	-6.23395e-10
137436514	rs76996652	9.36929e-19	-2.01737	-1.28101	1.94833e-05	-2.02213	-1.27207
137436559	rs58701346	3.50777e-17	0.32434	-6.23395e-10	0.000590396	0.117036	-6.23395e-10
137436587	rs141784611	5.83283e-18	-2.19217e-10	-1.46972	0.000117496	-2.19217e-10	-1.49736
137436980	rs3800653	9.04981e-19	-2.01293	-1.32014	2.16572e-05	-2.01598	-1.17244
137437140	rs11976083	8.95637e-19	-2.01859	-1.32486	2.14362e-05	-2.02081	-1.17787
137437156	rs11976084	8.8712e-19	-2.01942	-1.33358	2.1211e-05	-2.02133	-1.1879
137437228	rs71541365	4.73258e-18	-1.67876	-6.23395e-10	0.000121145	-1.46677	-6.23395e-10
137438843	rs56981573	2.0536e-18	-1.85879	-0.654843	4.28981e-05	-1.82167	-0.683254
137439457	rs12672736	4.52562e-18	-2.19217e-10	-1.72347	0.000101224	-2.19217e-10	-1.64643
137439592	rs3800654	1.07028e-18	-1.92281	-1.24249	2.20335e-05	-1.83551	-1.33569
137440237	rs36079840	2.7721e-17	0.0889642	-6.23395e-10	0.000674364	0.250012	-6.23395e-10
137440578	rs11982601	3.65894e-18	-1.93605	-6.23395e-10	7.39953e-05	-1.95976	-6.23395e-10
137441195	rs192517236	5.39334e-18	-2.19217e-10	-1.54806	9.28349e-05	-2.19217e-10	-1.73293
137441248	rs3800656	1.33238e-17	-2.19217e-10	-0.643677	0.00020137	-2.19217e-10	-0.958614
137442026	rs117997020	2.01578e-17	-2.19217e-10	-0.229635	0.00027698	-2.19217e-10	-0.639813
137442500	rs2113426	8.66748e-19	-2.00027	-1.37596	1.61479e-05	-2.0162	-1.46577
137442543	rs76938089	1.78191e-17	-2.19217e-10	-0.352955	0.000249275	-2.19217e-10	-0.745201
137442693	rs2113427	9.117e-19	-1.59925	-1.72643	1.90639e-05	-1.54476	-1.7712
137443028	rs75995291	4.35751e-18	-2.19217e-10	-1.76133	9.26031e-05	-2.19217e-10	-1.73543
137443237	rs2351856	8.59253e-19	-2.00107	-1.38385	1.61876e-05	-2.02035	-1.45916
137443274	rs7792539	2.56462e-18	-0.779849	-1.51157	7.92501e-05	-0.532574	-1.35857
137443549	rs13244637	4.73923e-18	-1.67735	-6.23395e-10	0.000123351	-1.44872	-6.23395e-10
137444018	rs57370627	8.39574e-19	-2.01583	-1.39226	1.5938e-05	-2.02206	-1.47299
137444029	rs7797147	9.45801e-19	-2.0075	-1.28145	1.76045e-05	-2.02197	-1.37363
137444442	rs112529790	1.73918e-17	-2.19217e-10	-0.377229	0.000244179	-2.19217e-10	-0.765856
137444447	rs13221354	8.14557e-19	-2.01398	-1.42436	1.53235e-05	-2.02239	-1.51198
137444461	rs13235694	8.16836e-19	-2.01531	-1.42023	1.53814e-05	-2.0222	-1.5084
137444702	rs3800659	8.7404e-19	-1.62572	-1.74214	1.75735e-05	-1.61836	-1.779
137444873	rs76680338	5.46776e-18	-2.19217e-10	-1.53436	0.000146553	-2.19217e-10	-1.27637
137444963	rs3800660	9.98211e-19	-1.54821	-1.68681	2.3393e-05	-1.46251	-1.64881
137445500	rs6970510	2.3455e-18	-0.689677	-1.69105	7.07691e-05	-0.433987	-1.57035
137445775	rs62490509	3.36179e-18	-2.02075	-6.23395e-10	7.00927e-05	-2.01394	-6.23395e-10
137445794	rs3778810	9.46721e-19	-1.58753	-1.70045	2.07092e-05	-1.56807	-1.6651
137445938	rs56308190	5.10096e-18	-0.705743	-0.898055	0.00010999	-0.675099	-0.888268
137445982	rs10261368	6.99066e-19	-2.01623	-1.57501	1.37087e-05	-2.01753	-1.6282
137446264	rs10277480	8.32828e-19	-1.69271	-1.72345	1.75316e-05	-1.62861	-1.77114
137446717	rs73462645	3.43942e-18	-1.99792	-6.23395e-10	7.39129e-05	-1.96087	-6.23395e-10
137446778	rs3778811	7.22066e-19	-2.00848	-1.55039	1.39432e-05	-2.00503	-1.62373
137447398	rs3778812	8.84985e-19	-1.61328	-1.74213	1.86218e-05	-1.55985	-1.77958
137447609	rs74637818	4.09989e-18	-1.82227	-6.23395e-10	0.000113315	-1.53358	-6.23395e-10
137447750	rs59328875	3.79698e-18	-1.89902	-6.23395e-10	9.74808e-05	-1.6841	-6.23395e-10
137447854	rs10156124	1.833e-18	-0.976926	-1.65034	5.10934e-05	-0.837574	-1.49253
137448096	rs73152535	5.96981e-19	-2.01801	-1.73109	1.38958e-05	-2.02178	-1.61039
137448775	rs3778813	8.41799e-19	-1.73202	-1.67343	1.70819e-05	-1.65825	-1.76749
137448815	rs3778815	8.83477e-19	-1.73972	-1.6174	1.67771e-05	-1.7036	-1.74014
137448892	rs61344088	3.45722e-18	-1.99276	-6.23395e-10	7.75062e-05	-1.9134	-6.23395e-10
137449306	rs113613072	1.00596e-17	-0.924696	-6.23395e-10	0.000266395	-0.678777	-6.23395e-10
137450459	rs58113709	5.31177e-18	-1.5633	-6.23395e-10	0.000139689	-1.32434	-6.23395e-10
137450461	rs59512157	5.3014e-18	-1.56526	-6.23395e-10	0.000139353	-1.32675	-6.23395e-10
137450501	rs57690174	6.37586e-18	-1.38071	-6.23395e-10	0.000174341	-1.10274	-6.23395e-10
137450543	rs3800661	9.32356e-19	-1.99362	-1.30965	1.59738e-05	-2.02243	-1.47037
137450754	rs118015191	1.20963e-18	-1.48477	-1.55815	2.75936e-05	-1.36279	-1.58338
137452580	rs61190658	1.87192e-18	-1.94166	-0.664603	3.01929e-05	-1.8872	-0.968946
137453147	rs6467717	8.36564e-19	-1.64512	-1.76656	1.6376e-05	-1.68823	-1.77972
137453553	rs59490500	6.15792e-18	-1.41549	-6.23395e-10	0.000167215	-1.14448	-6.23395e-10
137453741	rs140086788	5.01561e-18	-2.19217e-10	-1.62067	0.000106012	-2.19217e-10	-1.60021
137453903	rs57750904	7.37567e-18	-1.23504	-6.23395e-10	0.000207251	-0.929826	-6.23395e-10
137453931	rs10229376	1.51457e-18	-1.04754	-1.77055	4.80485e-05	-0.682903	-1.70864
137453978	rs57189840	7.1487e-18	-1.2663	-6.23395e-10	0.000199748	-0.966701	-6.23395e-10
137453994	rs2009990	1.10385e-18	-1.99685	-1.13757	1.82818e-05	-2.02231	-1.33554
137454049	rs60594385	6.62985e-18	-1.34165	-6.23395e-10	0.000182667	-1.05609	-6.23395e-10
137455683	rs117181764	3.35827e-18	-2.0218	-6.23395e-10	7.05885e-05	-2.00689	-6.23395e-10
137456003	rs1963844	1.12321e-18	-1.99825	-1.11879	1.8093e-05	-2.01517	-1.35306
137456365	rs117592476	3.40709e-18	-2.00737	-6.23395e-10	0.000108011	-1.58152	-6.23395e-10
137456458	rs17169433	7.15746e-18	-1.26507	-6.23395e-10	0.000200037	-0.965254	-6.23395e-10
137457120	rs4732267	1.17997e-18	-1.78818	-1.27956	1.78226e-05	-1.79631	-1.58698
137457165	rs73462663	7.69252e-18	-1.19298	-6.23395e-10	0.000217757	-0.880376	-6.23395e-10
137457352	rs78840342	1.67574e-17	-2.19217e-10	-0.414389	0.000256733	-2.19217e-10	-0.71572
137457859	rs141620546	6.60373e-18	-2.19217e-10	-1.34559	0.000138115	-2.19217e-10	-1.33567
137458036	rs3778817	9.68297e-18	-2.19217e-10	-0.962858	0.000180869	-2.19217e-10	-1.06598
137458117	rs139771773	4.61012e-18	-2.19217e-10	-1.70497	0.000101218	-2.19217e-10	-1.64648
137459246	rs77897164	9.66993e-18	-2.19217e-10	-0.964206	0.000178283	-2.19217e-10	-1.08039
137459865	rs3800662	2.14951e-18	-1.84841	-0.619574	2.83021e-05	-1.66631	-1.25451
137459882	rs3800663	2.11699e-18	-1.80117	-0.682061	2.89235e-05	-1.59995	-1.29915
137461416	rs75967976	5.09236e-18	-1.60548	-6.23395e-10	9.56203e-05	-1.70337	-6.23395e-10
137461581	rs7785642	4.63135e-18	-1.93713	0.236754	4.66175e-05	-1.89341	-0.528375
137462651	rs6978836	9.82957e-19	-1.97357	-1.27684	2.22426e-05	-1.93982	-1.22193
137464023	rs7802987	1.81716e-18	-1.85717	-0.778783	2.5493e-05	-1.60952	-1.41583
137464456	rs62490511	3.67107e-18	-1.93274	-6.23395e-10	8.12488e-05	-1.86624	-6.23395e-10
137466515	rs1424365	3.61248e-18	-2.01716	0.0683253	3.68356e-05	-2.00353	-0.653767
137466781	rs10281320	1.74594e-18	-1.82952	-0.846416	2.34366e-05	-1.6516	-1.45786
137467340	rs75127001	7.40056e-19	-1.96979	-1.56446	1.56545e-05	-1.80044	-1.71256
137467829	rs2351857	4.1502e-18	-2.02009	0.210018	4.06293e-05	-2.00959	-0.549681
137468635	rs35571756	9.57593e-19	-1.99154	-1.28502	2.10888e-05	-1.97524	-1.23977
137468992	rs79477588	1.30531e-18	-1.59558	-1.3712	1.95568e-05	-1.76142	-1.52901
137469091	rs10954585	3.79725e-18	-2.01997	0.12102	3.85705e-05	-2.01254	-0.598726
137469108	rs12532360	9.15948e-19	-1.99528	-1.32574	2.05456e-05	-1.95875	-1.28236
137469157	rs58792104	2.02174e-18	-1.87489	-0.65438	2.68567e-05	-1.68855	-1.28469
137469184	rs10954586	3.65525e-18	-2.01496	0.0778977	3.74617e-05	-2.00777	-0.632665
137469783	rs35868402	8.42386e-19	-1.99405	-1.4107	1.88536e-05	-1.97093	-1.35612
137470317	rs60672754	1.18529e-18	-1.95057	-1.11267	1.54707e-05	-2.02236	-1.50245
137471881	rs113038285	7.11707e-19	-1.96927	-1.60405	1.6683e-05	-1.75266	-1.69671
137472417	rs958549	3.07531e-18	-2.00615	-0.103667	3.44844e-05	-1.98566	-0.73759
137472935	rs9690172	8.31224e-19	-2.00285	-1.41524	1.91582e-05	-1.989	-1.32203
137474052	rs889867	7.72612e-19	-2.00007	-1.49114	1.76929e-05	-1.97143	-1.41916
137474174	rs73152544	6.70374e-18	-1.33056	-6.23395e-10	0.000127508	-1.41558	-6.23395e-10
137474874	rs889868	7.30806e-19	-1.9996	-1.54723	1.62666e-05	-1.97541	-1.49923
137475404	rs4728421	2.30062e-18	-2.00203	-0.398018	2.70085e-05	-1.9893	-0.978302
137476571	rs3800665	1.72138e-18	-1.85698	-0.833125	2.51144e-05	-1.66186	-1.37846
137477363	rs4732268	7.39013e-19	-1.99451	-1.54116	1.65009e-05	-1.98499	-1.47536
137477912	rs1559490	7.34346e-19	-1.99947	-1.54253	1.63882e-05	-1.98805	-1.47914
137478069	rs1895581	1.9554e-18	-2.01879	-0.54384	2.74373e-05	-1.99305	-0.95881
137478247	rs7792693	1.23855e-18	-1.85987	-1.15941	1.75887e-05	-1.97415	-1.42235
137478951	rs62490515	3.46409e-18	-1.99078	-6.23395e-10	7.07346e-05	-2.00482	-6.23395e-10
137479043	rs3778818	1.26382e-18	-1.89022	-1.10886	2.06305e-05	-1.73797	-1.49901
137479825	rs1559491	2.04151e-18	-1.99903	-0.520507	2.76698e-05	-1.95397	-0.989446
137480792	rs74482009	7.9425e-19	-1.96126	-1.50232	1.92755e-05	-1.65424	-1.65068
137480866	rs75309407	7.3358e-19	-1.97512	-1.56792	1.75956e-05	-1.68954	-1.70657
137481455	rs75818856	4.92274e-18	-2.19217e-10	-1.63936	8.95237e-05	-2.19217e-10	-1.76925
137482051	rs77973261	4.34669e-18	-2.19217e-10	-1.76381	9.8838e-05	-2.19217e-10	-1.67027
137482296	rs1424366	7.51684e-19	-1.989	-1.52966	1.65219e-05	-1.95247	-1.50659
137482904	rs7790958	1.38279e-18	-1.83817	-1.07095	2.49915e-05	-1.53637	-1.50886
137483664	rs13243717	7.27817e-19	-1.97607	-1.57486	1.59879e-05	-1.93643	-1.55549
137485153	rs13223620	3.37413e-18	-2.01709	-6.23395e-10	7.14083e-05	-1.99534	-6.23395e-10
137486068	rs748260	2.22701e-18	-1.83564	-0.596922	2.8875e-05	-1.81302	-1.08776
137486254	rs79020676	1.17113e-18	-1.72431	-1.35094	1.78716e-05	-1.82585	-1.55469
137486709	rs10954587	7.06456e-19	-2.00444	-1.57629	1.44554e-05	-2.02241	-1.57028
137487237	rs75546197	4.96547e-18	-1.63072	-6.23395e-10	0.000176474	-1.09058	-6.23395e-10
137488593	rs55765711	6.79047e-18	-1.31771	-6.23395e-10	0.000129053	-1.40353	-6.23395e-10
137490722	rs73152547	6.75545e-18	-1.32288	-6.23395e-10	0.00019666	-0.98228	-6.23395e-10
137490778	rs7810652	1.83052e-18	-1.99236	-0.636264	2.43914e-05	-2.02224	-1.04729
137491469	rs60959469	4.83694e-18	-1.65694	-6.23395e-10	0.000152263	-1.23815	-6.23395e-10
137491932	rs3800669	5.76058e-19	-2.02201	-1.76277	1.24478e-05	-1.9625	-1.77971
137492254	rs76675337	5.17138e-18	-1.59009	-6.23395e-10	0.000162849	-1.17093	-6.23395e-10
137492832	rs6944671	6.28164e-19	-1.94571	-1.75247	1.65853e-05	-1.68828	-1.76697
137493074	rs10238027	4.33364e-18	-2.19217e-10	-1.76682	9.11676e-05	-2.19217e-10	-1.75106
137493265	rs10267736	5.87707e-19	-2.01413	-1.75063	1.20579e-05	-1.9968	-1.77724
137493711	rs76954340	5.40672e-18	-1.54558	-6.23395e-10	0.000173268	-1.10892	-6.23395e-10
137493809	rs3778819	4.31734e-18	-2.19217e-10	-1.77059	9.06423e-05	-2.19217e-10	-1.75684
137494362	rs57115507	4.31381e-18	-2.19217e-10	-1.7714	9.09201e-05	-2.19217e-10	-1.75378
137494908	rs12707373	5.77589e-19	-2.02103	-1.76109	1.2297e-05	-1.97484	-1.77956
137495345	rs7789508	5.86957e-19	-2.02192	-1.74412	1.25079e-05	-1.97941	-1.75799
137495356	rs7808530	5.84623e-19	-2.02036	-1.74965	1.22775e-05	-1.97829	-1.7777
137495594	rs7789830	6.36086e-19	-1.93721	-1.74844	1.81274e-05	-1.59087	-1.77546
137495701	rs7808994	5.7601e-19	-2.01938	-1.76547	1.21631e-05	-1.99173	-1.77362
137496607	rs6961920	5.95964e-19	-2.01225	-1.73855	1.22239e-05	-2.00677	-1.7536
137496871	rs6966474	5.94612e-19	-2.01372	-1.73935	1.20411e-05	-2.00096	-1.77447
137497157	rs6966888	1.50356e-17	-0.522804	-6.23395e-10	0.000254644	-0.723889	-6.23395e-10
137497228	rs6966928	4.30301e-18	-2.19217e-10	-1.77391	9.05025e-05	-2.19217e-10	-1.75838
137497273	rs192550100	3.65497e-18	-1.93714	-6.23395e-10	7.85034e-05	-1.90062	-6.23395e-10
137497570	rs73152549	3.9827e-18	-1.85127	-6.23395e-10	7.22928e-05	-1.98303	-6.23395e-10
137497958	rs6467720	6.09334e-19	-2.01461	-1.714	1.21098e-05	-2.00637	-1.76337
137498500	rs60644777	4.33057e-18	-2.19217e-10	-1.76753	9.1519e-05	-2.19217e-10	-1.74721
137499360	rs112717664	1.56976e-17	-0.479719	-6.23395e-10	0.000265067	-0.683775	-6.23395e-10
137499502	rs77232710	6.09801e-18	-1.42526	-6.23395e-10	0.000204134	-0.944982	-6.23395e-10
137499643	rs142955400	5.94142e-17	-2.19217e-10	0.851307	0.00165688	-2.19217e-10	1.14893
137502606	rs73152550	1.42254e-17	-0.578195	-6.23395e-10	0.000129495	-1.40011	-6.23395e-10
137503393	rs2882782	1.53145e-17	-2.19217e-10	-0.504427	0.0001939	-2.19217e-10	-0.996414
137503480	rs2246546	5.68822e-19	-2.01928	-1.77813	1.28617e-05	-1.99081	-1.71869
137504062	rs3778821	4.32684e-18	-2.19217e-10	-1.76839	9.09522e-05	-2.19217e-10	-1.75342
137504678	rs138074985	5.00359e-18	-1.62307	-6.23395e-10	7.39135e-05	-1.96086	-6.23395e-10
137505111	rs73152551	1.41205e-17	-0.585598	-6.23395e-10	0.000128868	-1.40497	-6.23395e-10
137505559	rs113184386	5.58338e-18	-1.51343	-6.23395e-10	0.000185731	-1.03946	-6.23395e-10
137505720	rs2551366	5.81642e-19	-2.02089	-1.75424	1.22651e-05	-1.97963	-1.77737
137506041	rs889869	5.85218e-19	-2.02245	-1.74654	1.24735e-05	-1.96631	-1.77384
137506433	rs77079752	2.30547e-17	-2.19217e-10	-0.0953582	0.000473463	-2.19217e-10	-0.103682
137506939	rs4728422	4.56247e-18	-1.71536	-6.23395e-10	0.000102136	-1.63745	-6.23395e-10
137508659	rs145272806	4.24898e-18	-1.78655	-6.23395e-10	9.42584e-05	-1.71772	-6.23395e-10
137509091	rs28721365	5.89373e-19	-2.02169	-1.74023	1.21714e-05	-1.98651	-1.77816
137509176	rs150120785	4.28304e-18	-2.19217e-10	-1.77856	8.86325e-05	-2.19217e-10	-1.77926
137509653	rs10254224	7.18992e-19	-1.79195	-1.77118	2.29785e-05	-1.3504	-1.77879
137509967	rs10257218	8.38132e-19	-1.71858	-1.69122	2.77123e-05	-1.22871	-1.71317
137510963	rs28408194	6.2975e-18	-1.39307	-6.23395e-10	0.000183014	-1.05419	-6.23395e-10
137512938	rs28491578	6.2559e-18	-1.3997	-6.23395e-10	0.000177866	-1.08273	-6.23395e-10
137513679	rs76147906	7.07067e-18	-1.27727	-6.23395e-10	0.000206473	-0.933586	-6.23395e-10
137514006	rs3823553	8.23713e-19	-1.69167	-1.73549	2.83173e-05	-1.18243	-1.73786
137514007	rs3823554	8.2181e-19	-1.69615	-1.73332	2.81748e-05	-1.18959	-1.73574
137514791	rs7796821	7.73048e-19	-1.71629	-1.77435	2.63819e-05	-1.22195	-1.76912
137515502	rs10256707	7.67866e-19	-1.72038	-1.77698	2.61063e-05	-1.22858	-1.773
137515607	rs28634434	6.0997e-18	-1.42499	-6.23395e-10	0.000168418	-1.13731	-6.23395e-10
137515613	rs2617890	6.1484e-19	-1.94768	-1.77194	2.0318e-05	-1.56291	-1.68934
137515993	rs10230788	7.70746e-19	-1.71771	-1.77592	2.52253e-05	-1.26326	-1.77265
137516195	rs116879338	3.69075e-18	-1.9274	-6.23395e-10	7.71204e-05	-1.91839	-6.23395e-10
137516329	rs10260637	1.14541e-18	-1.35428	-1.74318	4.7281e-05	-0.644611	-1.76304
137516710	rs6974718	1.13146e-18	-1.36171	-1.74801	4.95708e-05	-0.611105	-1.74925
137516941	rs11980215	4.70003e-18	-2.19217e-10	-1.68566	9.71216e-05	-2.19217e-10	-1.68779
137517354	rs28892326	4.64701e-18	-2.19217e-10	-1.697	9.60389e-05	-2.19217e-10	-1.699
137518545	rs76182023	1.17061e-17	-0.773117	-6.23395e-10	0.000412064	-0.242579	-6.23395e-10
137518712	rs146447683	6.04507e-18	-1.43398	-6.23395e-10	0.000121715	-1.46208	-6.23395e-10
137519062	rs113163488	3.67413e-18	-1.93191	-6.23395e-10	6.99193e-05	-2.01642	-6.23395e-10
137519767	rs117105830	4.71236e-18	-1.68304	-6.23395e-10	8.17993e-05	-1.85949	-6.23395e-10
137520618	rs10277821	4.9562e-18	-2.19217e-10	-1.63259	0.000105613	-2.19217e-10	-1.60397
137521033	rs3800672	4.88891e-18	-2.19217e-10	-1.64626	0.000104981	-2.19217e-10	-1.60997
137521579	rs117476611	5.56204e-18	-1.51726	-6.23395e-10	9.37615e-05	-1.723	-6.23395e-10
137522834	rs145485777	9.73869e-18	-0.957121	-6.23395e-10	0.000352008	-0.400102	-6.23395e-10
137523085	rs4732271	6.18795e-17	0.891962	-6.23395e-10	0.000971987	0.615585	-6.23395e-10
137523187	rs113903501	3.6135e-18	-1.94855	-6.23395e-10	8.01873e-05	-1.87939	-6.23395e-10
137529017	rs146833023	3.46422e-18	-1.99074	-6.23395e-10	7.02019e-05	-2.01238	-6.23395e-10
137529578	rs6978230	1.13977e-18	-1.33717	-1.76523	6.83633e-05	-0.268193	-1.77073
137529713	rs76416374	3.80863e-17	0.406628	-6.23395e-10	0.000321173	-0.491777	-6.23395e-10
137530014	rs117588049	5.12129e-18	-1.59982	-6.23395e-10	8.67761e-05	-1.80043	-6.23395e-10
137530122	rs117136150	8.08607e-18	-2.19217e-10	-1.14308	0.000189102	-2.19217e-10	-1.02147
137530583	rs1871213	1.0074e-18	-1.45036	-1.7755	4.6116e-05	-0.653244	-1.77935
137531546	rs142433066	4.38475e-18	-2.19217e-10	-1.75509	8.89951e-05	-2.19217e-10	-1.77518
137531697	rs117303154	1.30652e-18	-1.19337	-1.77249	6.12413e-05	-0.36924	-1.77969
137532115	rs180733336	7.73695e-18	-2.19217e-10	-1.18722	0.000173473	-2.19217e-10	-1.10774
137532199	rs1109272	1.25e-18	-1.23334	-1.77674	5.82936e-05	-0.425882	-1.77238
137533216	rs881505	4.44156e-18	-2.19217e-10	-1.74222	9.43696e-05	-2.19217e-10	-1.71654
137534627	rs1125727	1.41773e-18	-1.67021	-1.21395	6.74865e-05	-1.33778	-0.714046
137534996	rs1478534	2.39455e-18	-1.81149	-0.54854	6.03568e-05	-1.37472	-0.788759
137535454	rs6943538	6.61405e-19	-1.9694	-1.67722	1.39101e-05	-1.9835	-1.64764
137535706	rs55958814	3.36372e-18	-2.02018	-6.23395e-10	7.38387e-05	-1.96187	-6.23395e-10
137536270	rs79518659	4.69366e-18	-1.68701	-6.23395e-10	7.26091e-05	-1.97867	-6.23395e-10
137536518	rs75047896	3.36273e-18	-2.02047	-6.23395e-10	7.30707e-05	-1.97233	-6.23395e-10
137536895	rs11975719	4.35411e-18	-2.19217e-10	-1.76211	9.28914e-05	-2.19217e-10	-1.73233
137537526	rs1564227	1.25646e-18	-1.54667	-1.45826	7.84161e-05	-0.839607	-1.06212
137537764	rs34546964	3.50346e-18	-1.97948	-6.23395e-10	6.97693e-05	-2.01856	-6.23395e-10
137537886	rs11769577	1.3044e-18	-1.50922	-1.45826	7.85269e-05	-0.838195	-1.06212
137538467	rs1382397	1.50493e-18	-1.64636	-1.17812	7.21832e-05	-1.31947	-0.665074
137538568	rs117163640	4.00686e-18	-1.84522	-6.23395e-10	7.13669e-05	-1.99592	-6.23395e-10
137539840	rs7801878	1.27665e-18	-1.50783	-1.48116	7.49924e-05	-0.849834	-1.09654
137540079	rs11767922	3.3701e-18	-2.01828	-6.23395e-10	7.57557e-05	-1.93624	-6.23395e-10
137540133	rs141618799	1.47939e-17	-0.539015	-6.23395e-10	0.000357312	-0.385149	-6.23395e-10
137540270	rs12531271	1.38474e-18	-1.48313	-1.42458	5.07173e-05	-1.20885	-1.12864
137540931	rs117531595	3.63836e-18	-1.94169	-6.23395e-10	7.2942e-05	-1.97409	-6.23395e-10
137541803	rs1478535	1.18916e-18	-1.59214	-1.46784	6.81178e-05	-0.966052	-1.07647
137542192	rs11771664	1.93179e-17	-0.272195	-6.23395e-10	0.000470891	-0.10913	-6.23395e-10
137542635	rs10244571	1.30986e-18	-1.70628	-1.25703	6.266e-05	-1.35255	-0.773482
137542744	rs75351709	3.36642e-18	-2.01938	-6.23395e-10	7.20887e-05	-1.98586	-6.23395e-10
137542806	rs9690988	1.284e-18	-1.55107	-1.43218	7.65641e-05	-0.902234	-1.02339
137542900	rs9690995	1.28747e-18	-1.6844	-1.29615	6.57706e-05	-1.2402	-0.83738
137543181	rs77339858	3.37173e-18	-2.0178	-6.23395e-10	7.17496e-05	-1.99057	-6.23395e-10
137543344	rs78693857	3.36418e-18	-2.02004	-6.23395e-10	7.22676e-05	-1.98338	-6.23395e-10
137543577	rs75696634	3.3703e-18	-2.01822	-6.23395e-10	7.18321e-05	-1.98943	-6.23395e-10
137543584	rs12669567	1.26355e-18	-1.67069	-1.32861	6.43337e-05	-1.24827	-0.8514
137544242	rs61640672	4.30753e-18	-2.19217e-10	-1.77286	9.10196e-05	-2.19217e-10	-1.75268
137544453	rs113399860	3.38945e-18	-2.01256	-6.23395e-10	7.17907e-05	-1.99	-6.23395e-10
137546551	rs9642083	1.14674e-18	-1.65203	-1.44427	7.07805e-05	-0.965756	-1.03842
137546567	rs75184417	3.35659e-18	-2.0223	-6.23395e-10	7.51974e-05	-1.94364	-6.23395e-10
137546753	rs74631640	3.36075e-18	-2.02106	-6.23395e-10	7.37019e-05	-1.96373	-6.23395e-10
137547586	rs10235475	1.37606e-18	-1.56408	-1.34993	8.75808e-05	-0.890194	-0.901001
137547800	rs7795163	1.55497e-18	-1.56408	-1.22769	0.000103965	-0.890194	-0.729505
137548688	rs79446108	3.35973e-18	-2.02137	-6.23395e-10	7.66318e-05	-1.92475	-6.23395e-10
137548919	rs4732272	1.59134e-18	-1.4378	-1.33085	0.000113652	-0.67932	-0.851297
137549191	rs4732273	1.65622e-18	-1.5902	-1.13849	8.72668e-05	-1.21264	-0.582142
137549922	rs6467721	4.29391e-18	-2.19217e-10	-1.77603	8.86475e-05	-2.19217e-10	-1.77909
137550565	rs28557384	1.54409e-17	-2.19217e-10	-0.496205	0.000326396	-2.19217e-10	-0.475645
137552005	rs7809282	1.70726e-18	-1.52914	-1.1692	0.000135427	-0.719914	-0.635411
137552259	rs28421417	1.50905e-17	-2.19217e-10	-0.519164	0.000301068	-2.19217e-10	-0.556421
137552904	rs10267096	1.3236e-17	-2.19217e-10	-0.650283	0.000264601	-2.19217e-10	-0.685534
137552953	rs10223970	1.49869e-17	-2.19217e-10	-0.526051	0.000299033	-2.19217e-10	-0.563204
137553110	rs1020961	8.20003e-19	-1.69294	-1.73874	3.92476e-05	-1.0912	-1.50267
137553417	rs74299062	1.16767e-17	-2.19217e-10	-0.775632	0.000246243	-2.19217e-10	-0.757438
137553558	rs9640912	1.30541e-18	-1.73127	-1.23544	7.08933e-05	-1.24804	-0.754546
137553859	rs180721040	2.3977e-17	-2.19217e-10	-0.0561305	0.000424649	-2.19217e-10	-0.212495
137554098	rs57402658	1.94343e-17	-2.19217e-10	-0.266186	0.000390259	-2.19217e-10	-0.296947
137554435	rs2351858	7.77887e-19	-1.74355	-1.74085	3.41543e-05	-1.21873	-1.51414
137555101	rs10275839	2.17685e-17	-2.19217e-10	-0.152764	0.000436633	-2.19217e-10	-0.184663
137556148	rs10250405	4.76445e-18	-2.19217e-10	-1.67205	0.000105155	-2.19217e-10	-1.60832
137557021	rs117811042	6.25284e-18	-1.40019	-6.23395e-10	9.85044e-05	-1.67366	-6.23395e-10
137557087	rs769037	4.75928e-18	-2.19217e-10	-1.67313	0.000106012	-2.19217e-10	-1.60021
137557122	rs769038	4.78749e-18	-2.19217e-10	-1.66722	0.000107496	-2.19217e-10	-1.5863
137557711	rs10241560	1.40055e-17	-2.19217e-10	-0.593774	0.000282244	-2.19217e-10	-0.620986
137557928	rs75588680	3.35747e-18	-2.02204	-6.23395e-10	7.4147e-05	-1.95771	-6.23395e-10
137558098	rs6971738	5.27591e-18	-2.19217e-10	-1.57008	0.000123264	-2.19217e-10	-1.44943
137558103	rs10229562	1.52447e-17	-2.19217e-10	-0.508993	0.000306921	-2.19217e-10	-0.537166
137558401	rs10229720	1.62022e-17	-2.19217e-10	-0.448077	0.00032598	-2.19217e-10	-0.476921
137558569	rs6972144	1.58581e-17	-2.19217e-10	-0.46955	0.00031913	-2.19217e-10	-0.498159
137558911	rs6976638	4.94645e-18	-2.19217e-10	-1.63456	0.000111084	-2.19217e-10	-1.55347
137559356	rs3735015	9.09648e-18	-2.19217e-10	-1.02534	0.000114753	-2.19217e-10	-1.52097
137559455	rs3735016	4.9442e-18	-2.19217e-10	-1.63501	0.000110106	-2.19217e-10	-1.56231
137559690	rs6977828	4.30061e-18	-2.19217e-10	-1.77447	8.86284e-05	-2.19217e-10	-1.7793
137559799	rs73729083	1.48822e-17	-2.19217e-10	-0.533061	0.000299703	-2.19217e-10	-0.560965
137560320	rs57979055	1.41752e-17	-2.19217e-10	-0.581732	0.000285623	-2.19217e-10	-0.609083
137560697	rs9757	3.53531e-18	-1.7095	-0.260923	0.000135831	-1.13846	-0.213886
137561273	rs10954590	4.90946e-18	-2.19217e-10	-1.64206	0.000112398	-2.19217e-10	-1.54171
137561818	rs75359457	3.35646e-18	-2.02234	-6.23395e-10	7.379e-05	-1.96253	-6.23395e-10
137561861	rs73729085	1.62173e-17	-2.19217e-10	-0.447147	0.00032628	-2.19217e-10	-0.476001
137562021	rs113525082	3.39913e-18	-2.00971	-6.23395e-10	7.9591e-05	-1.88686	-6.23395e-10
137562397	rs6958842	4.27849e-18	-2.19217e-10	-1.77963	8.93237e-05	-2.19217e-10	-1.77149
137562504	rs6959012	4.90644e-18	-2.19217e-10	-1.64268	0.000109788	-2.19217e-10	-1.56521
137562583	rs77924208	8.37514e-17	1.19463	-6.23395e-10	0.00144198	1.01002	-6.23395e-10
137562607	rs6976928	5.06439e-18	-2.19217e-10	-1.61099	0.00011418	-2.19217e-10	-1.52598
137562668	rs73729087	1.38536e-17	-2.19217e-10	-0.604682	0.000279217	-2.19217e-10	-0.631768
137562744	rs3735018	1.36316e-17	-2.19217e-10	-0.620835	0.000274795	-2.19217e-10	-0.647733
137562798	rs3735019	4.2985e-18	-2.19217e-10	-1.77496	9.15406e-05	-2.19217e-10	-1.74697
137562834	rs3735020	5.35684e-18	-2.19217e-10	-1.55485	0.000122331	-2.19217e-10	-1.45703
137563434	rs3735021	3.42669e-18	-1.57106	-0.430575	0.000104099	-0.982215	-0.636194
137564501	rs7783145	1.37184e-18	-1.1376	-1.77947	8.82367e-05	-0.0814344	-1.7023
137564766	rs17169441	5.13283e-18	-2.19217e-10	-1.59757	0.000101887	-2.19217e-10	-1.63989
137564884	rs182110092	1.11871e-17	-0.818462	-6.23395e-10	0.00146871	1.02838	-6.23395e-10
137565799	rs7788967	4.92118e-18	-2.19217e-10	-1.63968	9.72766e-05	-2.19217e-10	-1.6862
137566081	rs145537384	7.60797e-17	-2.19217e-10	1.09855	0.00203606	-2.19217e-10	1.35502
137566255	rs12673967	5.0784e-18	-2.19217e-10	-1.60823	0.000101055	-2.19217e-10	-1.64809
137566421	rs6980335	4.6674e-18	-2.19217e-10	-1.69262	9.40174e-05	-2.19217e-10	-1.72028
137566506	rs6960308	4.71741e-18	-2.19217e-10	-1.68197	9.48539e-05	-2.19217e-10	-1.71142
137566523	rs6960313	4.88045e-18	-2.19217e-10	-1.64799	9.76269e-05	-2.19217e-10	-1.6826
137566782	rs3778823	4.35211e-18	-2.19217e-10	-1.76257	9.0871e-05	-2.19217e-10	-1.75432
137566843	rs73729089	1.14895e-17	-2.19217e-10	-0.791791	0.000232094	-2.19217e-10	-0.816614
137567012	rs55960820	1.19452e-17	-2.19217e-10	-0.752896	0.000241182	-2.19217e-10	-0.778205
137567086	rs55868765	1.55945e-17	-2.19217e-10	-0.486307	0.000313885	-2.19217e-10	-0.514731
137567807	rs10228244	1.73164e-17	-2.19217e-10	-0.38157	0.000203195	-2.19217e-10	-0.949591
137568713	rs60050341	5.19875e-18	-2.19217e-10	-1.58481	0.000115614	-2.19217e-10	-1.5135
137569181	rs117944233	2.01299e-18	-1.92666	-0.606945	2.80237e-05	-2.02047	-0.91024
137571601	rs146534453	3.70446e-18	-1.92369	-6.23395e-10	7.25908e-05	-1.97892	-6.23395e-10
137571923	rs6963420	7.07693e-19	-1.90168	-1.67729	1.43446e-05	-2.02231	-1.57807
137571931	rs6963146	1.97355e-18	-0.964839	-1.58856	8.69053e-05	-0.118891	-1.68005
137572122	rs182595877	4.46774e-18	-2.19217e-10	-1.73635	9.52668e-05	-2.19217e-10	-1.70708
```
