## Supplementary material for "Characterization of shared and ancestry-specific signals driving complex traits using multi-ancestry fine-mapping": susiex_nc3.cs80.summary

```
# chr7:136532717-137572531
CS_ID	CS_LENGTH	CS_PURITY	MAX_PIP_SNP	BP	REF_ALLELE	ALT_ALLELE	REF_FRQ	BETA	SE	-LOG10P	MAX_PIP	POST-HOC_PROB_POP1	POST-HOC_PROB_POP2
1	26	0.95843	rs13230189	137073259	T,T	C,C	0.642147,0.710317	-0.0305221,-0.0476196	0.00412449,0.00942357	12.8666,6.36215	0.0889545	1	0.999962
2	430	0	rs12707357	137115601	G,G	A,A	0.464215,0.943452	0.0128944,0.0527805	0.00396447,0.018507	2.94157,2.36195	0.0532207	0.523454	0.364421
```
