## Supplementary material for "Characterization of shared and ancestry-specific signals driving complex traits using multi-ancestry fine-mapping": s1.afreq

```
#CHROM	ID	REF	ALT	ALT_FREQS	OBS_CT
8	rs10110717	T	C	0.316103	1006
8	rs4639542	C	T	0.759443	1006
8	rs73506714	T	G	0.055666	1006
8	rs114141400	C	A	0.00994036	1006
8	rs7840632	G	C	0.390656	1006
8	rs10086283	T	A	0.109344	1006
8	rs73172259	C	T	0.0536779	1006
8	rs62479937	G	C	0.027833	1006
8	rs9694779	A	T	0.305169	1006
8	rs148655886	A	G	0.0328032	1006
8	rs76863080	T	C	0.0119284	1006
8	rs17807654	G	T	0.262425	1006
8	rs35263485	G	C	0.256461	1006
8	rs7845150	G	A	0.691849	1006
8	rs7829815	A	C	0.0149105	1006
8	rs7812367	C	A	0.748509	1006
8	rs7830364	A	G	0.00994036	1006
8	rs117644793	T	C	0.0576541	1006
8	rs7834175	T	A	0.0198807	1006
8	rs7830539	A	C	0.269384	1006
8	rs117905697	T	C	0.00994036	1006
8	rs7812827	C	G	0.671968	1006
8	rs79047284	A	C	0.0198807	1006
8	rs116249237	G	A	0.00994036	1006
8	rs13277281	C	G	0.256461	1006
8	rs117020913	C	T	0.0198807	1006
8	rs6984586	G	C	0.797217	1006
8	rs577843586	G	T	0.00198807	1006
8	rs113414060	T	C	0.0397614	1006
8	rs6984726	G	C	0.797217	1006
8	rs10111094	G	A	0.107356	1006
8	rs13279782	C	T	0.0178926	1006
8	rs11787086	G	C	0.719682	1006
8	rs112417766	G	T	0.0487078	1006
8	rs4437679	T	C	0.733598	1006
8	rs77534127	C	G	0.00994036	1006
8	rs12681038	A	T	0.329026	1006
8	rs10088247	C	T	0.733598	1006
8	rs78316266	A	G	0.0149105	1006
8	rs12674745	G	C	0.340954	1006
8	rs17327926	A	T	0.392644	1006
8	rs12682057	T	C	0.341948	1006
8	rs35099007	G	C	0.276342	1006
8	rs114932123	C	T	0.00994036	1006
8	rs12681668	A	G	0.349901	1006
8	rs74745542	G	C	0.00198807	1006
8	rs4443683	T	C	0.787276	1006
8	rs17067707	G	A	0.0149105	1006
8	rs117103818	T	C	0.0477137	1006
8	rs10095435	G	C	0.82008	1006
8	rs10110739	A	T	0.371769	1006
8	rs78462575	C	T	0.0109344	1006
8	rs4437680	C	A	0.592445	1006
8	rs4449820	T	A	0.32505	1006
8	rs12334348	T	G	0.404573	1006
8	rs4269566	A	C	0.337972	1006
8	rs4442171	C	T	0.32505	1006
8	rs4269567	A	G	0.346918	1006
8	rs75936956	T	C	0.0109344	1006
8	rs4270991	A	G	0.324056	1006
8	rs28453077	A	C	0.0149105	1006
8	rs7824328	T	C	0.715706	1006
8	rs2975378	T	A	0.67992	1006
8	rs17067712	A	C	0.0526839	1006
8	rs2975375	G	T	0.720676	1006
8	rs11988752	G	A	0.285288	1006
8	rs2975373	G	A	0.112326	1006
8	rs73172263	G	T	0.255467	1006
8	rs10103977	C	G	0.705765	1006
8	rs117010936	G	A	0.0417495	1006
8	rs185113436	A	G	0.00795229	1006
8	rs34520607	T	C	0.137177	1006
8	rs9650512	G	C	0.295229	1006
8	rs11778973	G	A	0.282306	1006
8	rs9650513	G	C	0.291252	1006
8	rs28737210	C	T	0.115308	1006
8	rs62479938	G	C	0.028827	1006
8	rs11786964	C	G	0.382704	1006
8	rs10111503	C	G	0.394632	1006
8	rs10111740	C	T	0.383698	1006
8	rs10110913	G	C	0.383698	1006
8	rs117871360	A	G	0.0337972	1006
8	rs77046875	A	C	0.00994036	1006
8	rs78305608	T	G	0.0427435	1006
8	rs76252062	T	C	0.00994036	1006
8	rs117329781	G	A	0.0407555	1006
8	rs117666856	G	A	0.0427435	1006
8	rs68057038	G	T	0.256461	1006
8	rs150446583	G	T	0.0367793	1006
8	rs35134000	C	T	0.341948	1006
8	rs35621637	T	G	0.342942	1006
8	rs36021145	G	T	0.341948	1006
8	rs35958249	T	G	0.341948	1006
8	rs12549568	C	T	0.341948	1006
8	rs12549593	C	G	0.215706	1006
8	rs12549632	C	A	0.333996	1006
8	rs12542886	T	C	0.342942	1006
8	rs12542348	A	G	0.342942	1006
8	rs12545154	G	C	0.342942	1006
8	rs10503218	G	C	0.055666	1006
8	rs9314506	T	C	0.440358	1006
8	rs10156289	A	G	0.342942	1006
8	rs10156311	T	A	0.342942	1006
8	rs12542916	A	G	0.343936	1006
8	rs12543497	T	G	0.353877	1006
8	rs55982038	A	G	0.0516899	1006
8	rs11777359	T	C	0.11332	1006
8	rs10216665	A	G	0.859841	1006
8	rs11776649	A	C	0.352883	1006
8	rs7008238	T	C	0.338966	1006
8	rs111835293	G	A	0.0646123	1006
8	rs7012195	T	C	0.33996	1006
8	rs11786944	C	A	0.33499	1006
8	rs117226826	A	T	0.0347913	1006
8	rs7008525	A	G	0.779324	1006
8	rs73172268	G	T	0.215706	1006
8	rs73172270	C	A	0.215706	1006
8	rs6987970	G	A	0.337972	1006
8	rs78947524	G	T	0.337972	1006
8	rs67185012	G	A	0.337972	1006
8	rs28612832	T	C	0.323062	1006
8	rs73172272	G	A	0.203777	1006
8	rs75272748	G	A	0.0497018	1006
8	rs77798547	T	C	0.084493	1006
8	rs7341563	T	C	0.432406	1006
8	rs11993640	G	T	0.084493	1006
8	rs151119156	T	C	0.0178926	1006
8	rs7003534	G	A	0.084493	1006
8	rs34812377	G	C	0.116302	1006
8	rs7003684	G	T	0.0745527	1006
8	rs7004962	C	T	0.421471	1006
8	rs116897392	T	A	0.0198807	1006
8	rs78891493	T	G	0.0149105	1006
8	rs6990807	T	C	0.0854871	1006
8	rs6987115	A	G	0.0854871	1006
8	rs10098040	G	C	0.34493	1006
8	rs6991653	T	C	0.33499	1006
8	rs7005192	T	G	0.0944334	1006
8	rs113702901	A	G	0.0755467	1006
8	rs10098148	G	C	0.111332	1006
8	rs10113393	A	G	0.120278	1006
8	rs35675163	C	T	0.111332	1006
8	rs73172274	C	T	0.222664	1006
8	rs34988553	C	G	0.111332	1006
8	rs57732479	T	C	0.0765408	1006
8	rs117977896	T	C	0.0248509	1006
8	rs7006681	T	A	0.083499	1006
8	rs7006688	T	A	0.0954274	1006
8	rs75958221	A	C	0.0854871	1006
8	rs7817718	G	C	0.818091	1006
8	rs7819599	C	T	0.777336	1006
8	rs10110695	C	T	0.336978	1006
8	rs73172276	T	G	0.00695825	1006
8	rs78162661	T	A	0.0437376	1006
8	rs35144792	T	C	0.342942	1006
8	rs34950531	C	T	0.342942	1006
8	rs35130796	A	C	0.342942	1006
8	rs4377982	A	G	0.83499	1006
8	rs34328161	C	T	0.342942	1006
8	rs34522747	T	C	0.40159	1006
8	rs34329025	A	T	0.323062	1006
8	rs34954333	G	A	0.323062	1006
8	rs34752770	C	A	0.322068	1006
8	rs34741712	C	G	0.321074	1006
8	rs10092976	G	A	0.322068	1006
8	rs10092981	G	A	0.322068	1006
8	rs10093887	C	G	0.322068	1006
8	rs10093889	C	T	0.0964215	1006
8	rs7831940	G	T	0.32505	1006
8	rs9644356	G	C	0.405567	1006
8	rs10096915	C	G	0.342942	1006
8	rs10086452	T	C	0.341948	1006
8	rs10282756	T	C	0.32008	1006
8	rs11783347	G	C	0.229622	1006
8	rs7004195	C	T	0.0765408	1006
8	rs34363872	G	T	0.16501	1006
8	rs34935142	G	A	0.16501	1006
8	rs112221156	C	A	0.0815109	1006
8	rs34218743	C	G	0.185885	1006
8	rs4311674	A	T	0.275348	1006
8	rs7824973	T	C	0.2833	1006
8	rs2954209	A	G	0.0516899	1006
8	rs76702734	A	C	0.0407555	1006
8	rs111791863	C	G	0.00795229	1006
8	rs2954210	G	C	0.126243	1006
8	rs2954211	G	A	0.133201	1006
8	rs2954212	A	G	0.141153	1006
8	rs35996212	G	A	0.134195	1006
8	rs2975390	C	T	0.132207	1006
8	rs2954213	C	G	0.130219	1006
8	rs2954215	C	G	0.157058	1006
8	rs13260600	C	T	0.141153	1006
8	rs2954216	C	G	0.157058	1006
8	rs2954217	G	A	0.348907	1006
8	rs2975387	C	T	0.157058	1006
8	rs2954218	C	G	0.157058	1006
8	rs2954219	G	T	0.140159	1006
8	rs77982705	G	A	0.157058	1006
8	rs13262870	A	G	0.141153	1006
8	rs78865770	A	T	0.157058	1006
8	rs74563289	C	T	0.144135	1006
8	rs34633600	T	C	0.349901	1006
8	rs34144336	G	T	0.329026	1006
8	rs114386834	T	A	0.00795229	1006
8	rs3115655	G	A	0.158052	1006
8	rs3109666	T	C	0.349901	1006
8	rs2975386	C	T	0.144135	1006
8	rs2954220	A	G	0.350895	1006
8	rs116872571	G	A	0.0457256	1006
8	rs78208008	A	G	0.00795229	1006
8	rs735485	G	A	0.00795229	1006
8	rs735484	G	A	0.00795229	1006
8	rs34582453	G	A	0.130219	1006
8	rs2954221	C	A	0.158052	1006
8	rs62482673	T	C	0.191849	1006
8	rs2954222	C	A	0.148111	1006
8	rs75039675	C	A	0.00795229	1006
8	rs3109667	G	C	0.145129	1006
8	rs117454826	G	A	0.00795229	1006
8	rs144640042	T	G	0.00795229	1006
8	rs117810281	T	A	0.00795229	1006
8	rs62482674	C	T	0.0188867	1006
8	rs147120382	G	C	0.0208748	1006
8	rs2975385	A	G	0.141153	1006
8	rs2954223	T	A	0.321074	1006
8	rs2954224	G	A	0.141153	1006
8	rs74344810	C	A	0.00795229	1006
8	rs2954225	C	T	0.149105	1006
8	rs2954226	T	G	0.16998	1006
8	rs144538678	G	A	0.00795229	1006
8	rs2975384	C	A	0.279324	1006
8	rs2954227	C	G	0.157058	1006
8	rs117870213	G	C	0.0248509	1006
8	rs2954228	C	G	0.168986	1006
8	rs13280374	G	A	0.11829	1006
8	rs2954229	A	T	0.144135	1006
8	rs2930362	G	A	0.328032	1006
8	rs79244066	C	T	0.00795229	1006
8	rs76368577	C	T	0.00795229	1006
8	rs74619559	A	G	0.00795229	1006
8	rs115853007	C	T	0.00795229	1006
8	rs79514984	C	A	0.00795229	1006
8	rs13253701	G	A	0.135189	1006
8	rs2930360	T	C	0.193837	1006
8	rs6993004	C	G	0.00894632	1006
8	rs73491910	G	C	0.128231	1006
8	rs76806964	T	G	0.00397614	1006
8	rs114093675	G	A	0.0457256	1006
8	rs148985551	A	T	0.00397614	1006
8	rs7016853	T	G	0.146123	1006
8	rs13254606	G	A	0.135189	1006
8	rs2930358	G	A	0.146123	1006
8	rs2930357	T	C	0.272366	1006
8	rs62482675	G	C	0.119284	1006
8	rs2930356	G	C	0.274354	1006
8	rs34971236	G	C	0.136183	1006
8	rs2975380	C	G	0.275348	1006
8	rs74724112	T	C	0.0805169	1006
8	rs2930355	A	C	0.191849	1006
8	rs77095486	C	T	0.0457256	1006
8	rs77715272	G	A	0.0457256	1006
8	rs140528165	G	A	0.0417495	1006
8	rs147729329	A	G	0.0417495	1006
8	rs2975374	T	C	0.17992	1006
8	rs36101404	T	C	0.0934394	1006
8	rs117395080	A	T	0.028827	1006
8	rs144338377	C	A	0.0397614	1006
8	rs10100809	G	A	0.321074	1006
8	rs151328135	G	C	0.0397614	1006
8	rs73172281	A	G	0.0248509	1006
8	rs17067746	A	C	0.0914513	1006
8	rs10092398	C	T	0.297217	1006
8	rs117804076	T	A	0.0218688	1006
8	rs2975372	G	C	0.175944	1006
8	rs34866355	G	A	0.100398	1006
8	rs146052393	G	C	0.0258449	1006
8	rs13274005	T	C	0.100398	1006
8	rs13265637	C	A	0.298211	1006
8	rs117526211	G	A	0.0248509	1006
8	rs7010311	A	C	0.307157	1006
8	rs116402317	C	T	0.0188867	1006
8	rs6558825	G	C	0.517893	1006
8	rs6986636	T	C	0.0397614	1006
8	rs17067771	A	G	0.0864811	1006
8	rs181465156	G	T	0.0109344	1006
8	rs137871420	C	G	0.0397614	1006
8	rs117608867	C	G	0.0377734	1006
8	rs116614645	T	G	0.0397614	1006
8	rs62482682	G	C	0.0526839	1006
8	rs114074496	T	C	0.0407555	1006
8	rs75204667	G	T	0.0377734	1006
8	rs2930353	A	G	0.353877	1006
8	rs2930352	C	G	0.213718	1006
8	rs7012625	C	A	0.238569	1006
8	rs17067779	G	T	0.0785288	1006
8	rs116054128	G	C	0.0387674	1006
8	rs114365316	T	C	0.0377734	1006
8	rs115403116	G	T	0.0218688	1006
8	rs116389483	G	A	0.0387674	1006
8	rs2975368	T	C	0.33996	1006
8	rs17067783	G	T	0.0785288	1006
8	rs74548477	C	T	0.0387674	1006
8	rs75214422	G	C	0.0208748	1006
8	rs117259232	G	C	0.0129225	1006
8	rs2975367	T	G	0.204771	1006
8	rs116963785	T	C	0.0397614	1006
8	rs117296815	C	T	0.0397614	1006
8	rs118143104	T	C	0.028827	1006
8	rs114071231	A	G	0.0427435	1006
8	rs116473883	A	C	0.0397614	1006
8	rs74335082	A	G	0.0397614	1006
8	rs76064852	A	G	0.0397614	1006
8	rs141086691	T	G	0.0397614	1006
8	rs6558826	G	A	0.321074	1006
8	rs115841192	G	A	0.0397614	1006
8	rs116050479	G	T	0.0397614	1006
8	rs77665714	G	C	0.0397614	1006
8	rs76556185	G	C	0.0397614	1006
8	rs115441143	C	T	0.0188867	1006
8	rs114569308	C	G	0.0397614	1006
8	rs115124906	T	G	0.0188867	1006
8	rs116159934	G	A	0.0198807	1006
8	rs2975366	A	G	0.274354	1006
8	rs77498596	T	G	0.0397614	1006
8	rs148669447	C	T	0.0188867	1006
8	rs115846229	G	A	0.0188867	1006
8	rs114027251	G	A	0.0188867	1006
8	rs78967838	T	G	0.00894632	1006
8	rs146436611	C	T	0.0188867	1006
8	rs74632959	C	A	0.00894632	1006
8	rs117605816	G	C	0.00795229	1006
8	rs139345281	T	C	0.0188867	1006
8	rs2975362	G	C	0.222664	1006
8	rs113842061	G	A	0.0188867	1006
8	rs13276234	C	A	0.0864811	1006
8	rs141832420	A	G	0.0109344	1006
8	rs13276828	C	G	0.0894632	1006
8	rs13274695	G	A	0.0894632	1006
8	rs113206818	C	T	0.0516899	1006
8	rs113585280	C	T	0.0238569	1006
8	rs13274973	G	C	0.0864811	1006
8	rs13278136	A	G	0.0864811	1006
8	rs7843157	G	C	0.33002	1006
8	rs13249429	C	A	0.0904573	1006
8	rs13250493	A	C	0.0874751	1006
8	rs35916369	G	A	0.0874751	1006
8	rs34009470	G	A	0.0894632	1006
8	rs35123437	A	G	0.0864811	1006
8	rs17067801	A	G	0.0854871	1006
8	rs77981355	C	G	0.0129225	1006
8	rs34553815	C	T	0.0894632	1006
8	rs4515573	C	A	0.0884692	1006
8	rs10104788	T	C	0.00695825	1006
8	rs4275246	G	C	0.0874751	1006
8	rs4524823	T	C	0.0238569	1006
8	rs4379474	A	G	0.0874751	1006
8	rs4379475	A	G	0.363817	1006
8	rs17067807	C	G	0.0874751	1006
8	rs111535445	C	A	0.0139165	1006
8	rs79074484	T	A	0.0874751	1006
8	rs75865075	C	A	0.0874751	1006
8	rs35278218	A	G	0.0874751	1006
8	rs35200035	C	T	0.0874751	1006
8	rs2975361	C	G	0.220676	1006
8	rs36120929	G	A	0.0874751	1006
8	rs4495446	C	G	0.0874751	1006
8	rs4626624	G	A	0.331014	1006
8	rs78761957	C	A	0.0188867	1006
8	rs76420966	A	G	0.0119284	1006
8	rs73172284	C	G	0.0308151	1006
8	rs75902821	C	T	0.0168986	1006
8	rs57931671	C	G	0.217694	1006
8	rs13268401	G	A	0.0884692	1006
8	rs62482688	A	T	0.0864811	1006
8	rs79272723	A	C	0.0864811	1006
8	rs79204855	C	T	0.0168986	1006
8	rs115817289	G	A	0.0377734	1006
8	rs4146932	G	T	0.317097	1006
8	rs143418078	C	T	0.0208748	1006
8	rs35413496	T	C	0.0874751	1006
8	rs34248049	G	C	0.0904573	1006
8	rs35387645	T	A	0.0894632	1006
8	rs115121295	G	A	0.0178926	1006
8	rs114056452	C	T	0.0168986	1006
8	rs34709534	G	T	0.0894632	1006
8	rs2975359	T	C	0.229622	1006
8	rs111906457	C	G	0.0536779	1006
8	rs62482692	T	C	0.0874751	1006
8	rs2930351	A	T	0.228628	1006
8	rs62482693	G	A	0.0874751	1006
8	rs34579770	A	T	0.0904573	1006
8	rs7821201	T	C	0.0874751	1006
8	rs35861123	A	G	0.0874751	1006
8	rs78792192	A	T	0.0536779	1006
8	rs74737586	G	A	0.00397614	1006
8	rs2930350	A	G	0.0129225	1006
8	rs7830991	A	G	0.276342	1006
8	rs111515058	C	G	0.0417495	1006
8	rs117423336	T	C	0.0208748	1006
8	rs7814216	C	T	0.00596421	1006
8	rs76236765	G	A	0.026839	1006
8	rs2975358	C	G	0.21173	1006
8	rs149440740	C	G	0.0298211	1006
8	rs114921645	T	C	0.0367793	1006
8	rs77725490	A	G	0.0407555	1006
8	rs62482704	G	C	0.11332	1006
8	rs115214609	A	G	0.0367793	1006
8	rs34613833	T	G	0.0924453	1006
8	rs13259787	A	G	0.0924453	1006
8	rs77074986	G	T	0.0168986	1006
8	rs2975357	G	C	0.222664	1006
8	rs2975356	G	T	0.0954274	1006
8	rs74758087	C	T	0.0168986	1006
8	rs35003539	C	T	0.0785288	1006
8	rs36047345	G	A	0.0785288	1006
8	rs13258665	G	A	0.0785288	1006
8	rs13261048	C	G	0.0795229	1006
8	rs13261072	C	T	0.0795229	1006
8	rs78958106	C	T	0.0198807	1006
8	rs6996498	G	A	0.284294	1006
8	rs79954955	G	C	0.00397614	1006
8	rs78762248	T	C	0.00397614	1006
8	rs60474539	C	G	0.00695825	1006
8	rs7017707	A	G	0.232604	1006
8	rs6998344	C	T	0.185885	1006
8	rs6997315	G	T	0.224652	1006
8	rs61063808	C	T	0.0357853	1006
8	rs61590681	T	C	0.0357853	1006
8	rs13250531	G	C	0.0755467	1006
8	rs6998661	C	G	0.00596421	1006
8	rs6998664	C	T	0.00596421	1006
8	rs9314507	G	A	0.167992	1006
8	rs6997842	G	C	0.00397614	1006
8	rs28617703	G	C	0.00397614	1006
8	rs77503237	G	A	0.00397614	1006
8	rs10216798	C	T	0.188867	1006
8	rs10216780	G	T	0.184891	1006
8	rs10216801	C	G	0.184891	1006
8	rs74737383	G	A	0.0337972	1006
8	rs78990415	C	T	0.00397614	1006
8	rs73493831	G	C	0.0377734	1006
8	rs28463615	A	T	0.00397614	1006
8	rs11986763	T	A	0.187873	1006
8	rs28410630	G	A	0.183897	1006
8	rs34709267	G	A	0.163022	1006
8	rs28626159	C	T	0.163022	1006
8	rs144077247	C	A	0.00994036	1006
8	rs7820780	T	A	0.00497018	1006
8	rs7832833	G	A	0.733598	1006
8	rs2975354	G	A	0.0188867	1006
8	rs34728934	A	C	0.175944	1006
8	rs28665268	T	G	0.178926	1006
8	rs62482708	T	C	0.129225	1006
8	rs35969831	G	C	0.0745527	1006
8	rs2930345	G	C	0.0318091	1006
8	rs5001181	C	G	0.0894632	1006
8	rs4388472	G	C	0.441352	1006
8	rs2975349	T	G	0.732604	1006
8	rs7008893	C	T	0.0318091	1006
8	rs2975348	C	T	0.723658	1006
8	rs4329297	C	T	0.722664	1006
8	rs6990537	A	G	0.0318091	1006
8	rs4388473	G	C	0.723658	1006
8	rs117518803	T	C	0.00695825	1006
8	rs4388474	G	A	0.723658	1006
8	rs34563530	C	G	0.183897	1006
8	rs34836154	T	C	0.183897	1006
8	rs61354720	C	T	0.183897	1006
8	rs28394851	T	C	0.183897	1006
8	rs28656313	G	A	0.183897	1006
8	rs7829460	T	C	0.184891	1006
8	rs28478626	C	T	0.184891	1006
8	rs10109362	G	A	0.605368	1006
8	rs4527896	A	G	0.184891	1006
8	rs4548201	T	C	0.184891	1006
8	rs10112315	G	C	0.612326	1006
8	rs4302871	T	C	0.184891	1006
8	rs4333625	T	C	0.184891	1006
8	rs7013615	G	T	0.184891	1006
8	rs7826938	A	C	0.184891	1006
8	rs17067840	G	C	0.0328032	1006
8	rs17067842	T	C	0.167992	1006
8	rs13257055	T	C	0.121272	1006
8	rs17067844	G	T	0.184891	1006
8	rs34715424	A	G	0.0715706	1006
8	rs2975346	T	A	0.167992	1006
8	rs10089126	C	T	0.909543	1006
8	rs10089344	C	T	0.275348	1006
8	rs10089350	C	G	0.905567	1006
8	rs10089485	C	A	0.907555	1006
8	rs17067846	C	T	0.168986	1006
8	rs35027312	T	C	0.167992	1006
8	rs10088766	G	T	0.907555	1006
8	rs116981920	C	T	0.0129225	1006
8	rs11989159	A	G	0.167992	1006
8	rs11989927	T	C	0.167992	1006
8	rs11989166	A	G	0.177932	1006
8	rs34126885	G	A	0.167992	1006
8	rs17067852	A	T	0.0487078	1006
8	rs2930342	T	G	0.184891	1006
8	rs13276382	T	C	0.648111	1006
8	rs11986531	C	G	0.184891	1006
8	rs2930341	C	G	0.184891	1006
8	rs3115659	C	G	0.0188867	1006
8	rs57649208	G	A	0.0318091	1006
8	rs2954637	T	C	0.184891	1006
8	rs1357486	T	C	0.184891	1006
8	rs10090300	T	C	0.0328032	1006
8	rs10100510	G	A	0.0178926	1006
8	rs76788061	C	T	0.0178926	1006
8	rs1608368	C	T	0.0606362	1006
8	rs2627369	A	C	0.195825	1006
8	rs2948647	G	A	0.194831	1006
8	rs1403591	A	G	0.919483	1006
8	rs2688289	G	A	0.178926	1006
8	rs2948646	G	C	0.194831	1006
8	rs73493875	G	A	0.0178926	1006
8	rs78673743	G	A	0.0228628	1006
8	rs2954636	C	T	0.176938	1006
8	rs2948645	C	A	0.184891	1006
8	rs2627367	T	G	0.197813	1006
8	rs116873884	G	T	0.0238569	1006
8	rs2627366	C	T	0.184891	1006
8	rs2627365	C	G	0.917495	1006
8	rs2930340	A	G	0.185885	1006
8	rs2954635	C	G	0.184891	1006
8	rs59739585	G	A	0.0477137	1006
8	rs2954634	C	T	0.185885	1006
8	rs2975342	T	C	0.185885	1006
8	rs2930339	T	C	0.185885	1006
8	rs2930338	A	G	0.185885	1006
8	rs59917013	G	C	0.0318091	1006
8	rs2627364	C	G	0.188867	1006
8	rs60807131	T	G	0.0178926	1006
8	rs1523257	G	A	0.633201	1006
8	rs2948659	G	C	0.188867	1006
8	rs2948658	G	C	0.185885	1006
8	rs17400415	G	C	0.0626243	1006
8	rs11136673	T	C	0.637177	1006
8	rs11786301	G	T	0.637177	1006
8	rs2688387	T	C	0.908549	1006
8	rs115076016	C	T	0.0178926	1006
8	rs10091195	G	C	0.0178926	1006
8	rs62480068	G	A	0.0626243	1006
8	rs7815963	G	C	0.347913	1006
8	rs2627359	C	T	0.176938	1006
8	rs58545028	G	C	0.0318091	1006
8	rs75564607	A	C	0.0129225	1006
8	rs2627357	C	G	0.715706	1006
8	rs113530112	G	A	0.0178926	1006
8	rs2627355	C	G	0.720676	1006
8	rs10113221	T	G	0.0318091	1006
8	rs1916331	G	A	0.191849	1006
8	rs149803636	G	A	0.0178926	1006
8	rs2975339	G	A	0.191849	1006
8	rs117087164	C	T	0.0168986	1006
8	rs2627353	A	G	0.919483	1006
8	rs10086152	T	A	0.0178926	1006
8	rs1403598	T	A	0.917495	1006
8	rs940160	C	T	0.193837	1006
8	rs2627350	C	G	0.0318091	1006
8	rs73493893	G	T	0.0178926	1006
8	rs2688383	G	A	0.706759	1006
8	rs4875791	A	G	0.617296	1006
8	rs2627349	C	G	0.907555	1006
8	rs4875792	T	C	0.61829	1006
8	rs73172290	G	A	0.0387674	1006
8	rs2688381	T	C	0.912525	1006
8	rs2627348	G	T	0.710736	1006
8	rs2954632	C	G	0.906561	1006
8	rs940159	A	G	0.692843	1006
8	rs1829861	T	C	0.678926	1006
8	rs1829860	C	T	0.678926	1006
8	rs2688380	T	A	0.913519	1006
8	rs11783634	T	C	0.617296	1006
8	rs2449816	G	A	0.712724	1006
8	rs11779342	C	T	0.606362	1006
8	rs2461851	T	C	0.609344	1006
8	rs62480070	G	A	0.0616302	1006
8	rs11783699	T	C	0.615308	1006
8	rs2627343	C	G	0.61829	1006
8	rs79306900	C	T	0.0685885	1006
8	rs4875793	T	C	0.622266	1006
8	rs146431213	C	T	0.00695825	1006
8	rs2049304	G	C	0.632207	1006
8	rs2049303	G	T	0.600398	1006
8	rs112748313	C	G	0.0318091	1006
8	rs73495908	A	C	0.0576541	1006
8	rs2627338	G	T	0.917495	1006
8	rs1540818	A	G	0.642147	1006
8	rs73495913	A	G	0.0168986	1006
8	rs1403596	T	G	0.082505	1006
8	rs7818480	A	G	0.643141	1006
8	rs10109340	T	G	0.634195	1006
8	rs4875794	A	C	0.652087	1006
8	rs4875795	C	T	0.654076	1006
8	rs77982908	C	T	0.028827	1006
8	rs75211356	A	G	0.0228628	1006
8	rs12550243	A	G	0.671968	1006
8	rs62480071	C	G	0.0596421	1006
8	rs75664054	G	C	0.0596421	1006
8	rs114504887	C	T	0.0168986	1006
8	rs2627432	G	A	0.0596421	1006
8	rs73172297	C	G	0.0347913	1006
8	rs62480072	A	G	0.0596421	1006
8	rs117893511	A	G	0.00894632	1006
8	rs10866959	A	G	0.667992	1006
8	rs2627431	A	G	0.0775348	1006
8	rs10866960	T	C	0.667992	1006
8	rs182562905	T	C	0.0119284	1006
8	rs2627430	A	G	0.775348	1006
8	rs11136674	A	G	0.666004	1006
8	rs11997878	G	C	0.658052	1006
8	rs73172300	C	T	0.0347913	1006
8	rs74999943	A	G	0.0328032	1006
8	rs75891997	T	C	0.0178926	1006
8	rs10086037	G	C	0.402584	1006
8	rs73172302	T	G	0.0139165	1006
8	rs2688379	C	T	0.266402	1006
8	rs2177329	C	G	0.166004	1006
8	rs62480073	T	C	0.028827	1006
8	rs2688377	G	T	0.256461	1006
8	rs2627429	G	A	0.263419	1006
8	rs2627428	A	G	0.0874751	1006
8	rs62480074	A	G	0.027833	1006
8	rs2627427	T	C	0.112326	1006
8	rs140863999	T	C	0.0149105	1006
8	rs76481150	G	C	0.0159046	1006
8	rs10097499	G	A	0.600398	1006
8	rs141119708	A	C	0.026839	1006
8	rs141951718	G	A	0.00198807	1006
8	rs13251994	G	C	0.616302	1006
8	rs2975337	G	A	0.817097	1006
8	rs112580466	G	C	0.0337972	1006
8	rs77380369	G	T	0.028827	1006
8	rs2627426	A	G	0.842942	1006
8	rs2975336	G	A	0.139165	1006
8	rs73495947	A	G	0.0337972	1006
8	rs10092638	T	C	0.60338	1006
8	rs62480080	G	A	0.0666004	1006
8	rs2930378	C	T	0.16501	1006
8	rs143685938	T	G	0.0119284	1006
8	rs2627425	G	A	0.254473	1006
8	rs2930377	G	C	0.166004	1006
8	rs73495960	G	T	0.0178926	1006
8	rs2627423	A	C	0.0328032	1006
8	rs2954628	G	A	0.138171	1006
8	rs78570743	G	C	0.0308151	1006
8	rs10113668	G	A	0.0168986	1006
8	rs73495969	G	C	0.0168986	1006
8	rs2948660	T	C	0.193837	1006
8	rs77476677	C	G	0.0168986	1006
8	rs10107710	T	C	0.648111	1006
8	rs2975333	C	T	0.187873	1006
8	rs138379512	A	G	0.0258449	1006
8	rs2930376	G	C	0.784294	1006
8	rs116002939	T	G	0.0168986	1006
8	rs2954627	T	G	0.629225	1006
8	rs2930375	G	A	0.713718	1006
8	rs2930374	G	C	0.654076	1006
8	rs117460606	G	C	0.0387674	1006
8	rs1523258	C	A	0.885686	1006
8	rs1523259	C	G	0.729622	1006
8	rs11775224	T	C	0.646123	1006
8	rs2688402	C	T	0.628231	1006
8	rs2627418	C	G	0.644135	1006
8	rs17067892	T	C	0.0765408	1006
8	rs149258805	G	A	0.00397614	1006
8	rs148439966	T	A	0.0119284	1006
8	rs2627417	A	G	0.0735586	1006
8	rs74339524	T	C	0.0308151	1006
8	rs13271127	T	C	0.126243	1006
8	rs2688284	C	T	0.875746	1006
8	rs2688285	G	C	0.873757	1006
8	rs2688286	G	A	0.243539	1006
8	rs2688288	A	C	0.116302	1006
8	rs11786370	C	T	0.628231	1006
8	rs2688291	G	T	0.166998	1006
8	rs2688292	G	T	0.872763	1006
8	rs2930373	G	T	0.157058	1006
8	rs8180892	C	T	0.619284	1006
8	rs17063173	T	C	0.0894632	1006
8	rs2688301	C	G	0.908549	1006
8	rs13254962	T	C	0.620278	1006
8	rs2688308	C	G	0.908549	1006
8	rs4875258	A	G	0.620278	1006
8	rs17067905	G	A	0.0695825	1006
8	rs2930372	G	A	0.138171	1006
8	rs4875259	T	C	0.620278	1006
8	rs138775406	G	A	0.0149105	1006
8	rs2627415	G	A	0.874751	1006
8	rs4875260	G	A	0.620278	1006
8	rs3889169	G	C	0.0695825	1006
8	rs117153547	T	C	0.0387674	1006
8	rs3877992	C	G	0.617296	1006
8	rs2688318	C	G	0.696819	1006
8	rs3877993	G	C	0.0695825	1006
8	rs2688319	C	T	0.690855	1006
8	rs2688320	C	T	0.0695825	1006
8	rs2627414	G	A	0.690855	1006
8	rs2627413	G	C	0.0695825	1006
8	rs3990493	G	A	0.0695825	1006
8	rs2688325	T	C	0.689861	1006
8	rs4875797	G	A	0.620278	1006
8	rs2688326	C	T	0.687873	1006
8	rs138708702	T	G	0.027833	1006
8	rs192195119	G	A	0.00695825	1006
8	rs2627412	T	A	0.0695825	1006
8	rs2554507	C	T	0.0695825	1006
8	rs2688327	T	A	0.693837	1006
8	rs10216531	G	A	0.600398	1006
8	rs117317768	C	T	0.0139165	1006
8	rs2930371	G	C	0.161034	1006
8	rs2627410	A	G	0.270378	1006
8	rs2912266	G	A	0.161034	1006
8	rs2627409	C	G	0.860835	1006
8	rs79821335	T	A	0.0159046	1006
8	rs2954626	A	C	0.2167	1006
8	rs34565648	A	G	0.0139165	1006
8	rs2954625	C	T	0.209742	1006
8	rs186661580	G	A	0.0109344	1006
8	rs117778010	T	C	0.0218688	1006
8	rs2954624	C	T	0.210736	1006
8	rs2948655	T	C	0.2167	1006
8	rs2912285	G	C	0.190855	1006
8	rs2975332	C	G	0.284294	1006
8	rs117883121	T	A	0.00894632	1006
8	rs73499844	G	C	0.0159046	1006
8	rs2554702	A	G	0.312127	1006
8	rs2948652	G	C	0.252485	1006
8	rs149348652	A	T	0.0109344	1006
8	rs2954623	A	T	0.164016	1006
8	rs2975331	C	T	0.16501	1006
8	rs75581690	A	T	0.0218688	1006
8	rs2912288	G	A	0.251491	1006
8	rs142837385	G	A	0.0298211	1006
8	rs2930370	C	T	0.248509	1006
8	rs56225903	G	A	0.105368	1006
8	rs17067962	C	T	0.111332	1006
8	rs2912293	G	T	0.909543	1006
8	rs17067967	T	G	0.120278	1006
8	rs75977884	T	C	0.0695825	1006
8	rs2948653	A	G	0.921471	1006
8	rs11779551	T	C	0.607356	1006
8	rs2912294	G	A	0.173956	1006
8	rs140621442	G	C	0.0467197	1006
8	rs2948654	C	T	0.173956	1006
8	rs73174420	G	A	0.101392	1006
8	rs2688322	A	G	0.286282	1006
8	rs2688324	C	T	0.911531	1006
8	rs117254055	C	T	0.0228628	1006
8	rs4526382	C	T	0.450298	1006
8	rs2930363	C	G	0.452286	1006
8	rs77820861	A	G	0.0328032	1006
8	rs10503222	C	A	0.0218688	1006
8	rs2954621	C	T	0.625249	1006
8	rs2948651	A	T	0.173956	1006
8	rs62480120	G	A	0.0854871	1006
8	rs2554632	T	A	0.452286	1006
8	rs2688313	G	C	0.621272	1006
8	rs117376515	T	A	0.0168986	1006
8	rs1968323	G	C	0.161034	1006
8	rs7836077	G	C	0.472167	1006
8	rs1968322	G	A	0.159046	1006
8	rs1968321	C	G	0.626243	1006
8	rs2912295	G	T	0.172962	1006
8	rs62480121	G	C	0.0159046	1006
8	rs1464619	G	T	0.173956	1006
8	rs4367575	C	A	0.352883	1006
8	rs73174427	A	C	0.0606362	1006
8	rs1464620	T	G	0.285288	1006
8	rs10093777	T	C	0.373757	1006
8	rs62480122	G	A	0.0954274	1006
8	rs190868229	A	G	0.00497018	1006
8	rs2627393	T	C	0.906561	1006
8	rs2912296	G	A	0.16004	1006
8	rs2930364	T	C	0.16004	1006
8	rs2948650	T	A	0.159046	1006
8	rs73174430	A	G	0.27336	1006
8	rs75479708	G	C	0.028827	1006
8	rs2554631	T	C	0.533797	1006
8	rs2554630	G	A	0.924453	1006
8	rs62480123	T	G	0.117296	1006
8	rs2975327	G	T	0.400596	1006
8	rs73174432	T	C	0.0467197	1006
8	rs2954618	G	C	0.175944	1006
8	rs2912299	G	A	0.429423	1006
8	rs17067986	C	T	0.254473	1006
8	rs2627394	T	C	0.0984095	1006
8	rs11136678	A	G	0.275348	1006
8	rs2688299	C	A	0.903579	1006
8	rs2688298	G	A	0.0884692	1006
8	rs2912263	G	T	0.419483	1006
8	rs2688297	T	C	0.912525	1006
8	rs2554628	C	A	0.906561	1006
8	rs3109772	T	C	0.44831	1006
8	rs3109771	T	G	0.44831	1006
8	rs2627395	C	T	0.535785	1006
8	rs2627396	C	G	0.892644	1006
8	rs2975326	T	A	0.428429	1006
8	rs62480125	G	A	0.0864811	1006
8	rs11136679	C	T	0.272366	1006
8	rs2954616	C	A	0.431412	1006
8	rs2688296	G	C	0.0914513	1006
8	rs116689898	G	T	0.0328032	1006
8	rs2912269	A	G	0.44831	1006
8	rs1582766	T	G	0.17495	1006
8	rs1582765	T	C	0.17495	1006
8	rs28737461	T	C	0.360835	1006
8	rs1582764	A	G	0.17495	1006
8	rs2081554	T	C	0.293241	1006
8	rs2975325	C	G	0.176938	1006
8	rs2954613	C	A	0.435388	1006
8	rs73174440	G	C	0.280318	1006
8	rs62480126	T	G	0.107356	1006
8	rs2975324	G	A	0.16004	1006
8	rs2930366	C	A	0.172962	1006
8	rs1829859	A	C	0.17495	1006
8	rs140340367	T	C	0.0218688	1006
8	rs11786669	A	G	0.293241	1006
8	rs2954612	C	G	0.172962	1006
8	rs11776171	G	A	0.277336	1006
8	rs2975323	G	A	0.173956	1006
8	rs11783317	C	T	0.277336	1006
8	rs2954611	G	C	0.198807	1006
8	rs2954610	T	C	0.489066	1006
8	rs79730852	T	C	0.0188867	1006
8	rs62480127	G	C	0.0854871	1006
8	rs7017117	C	T	0.356859	1006
8	rs13256543	T	A	0.356859	1006
8	rs2912277	A	T	0.435388	1006
8	rs2627402	T	G	0.383698	1006
8	rs62480128	A	G	0.101392	1006
8	rs2554623	G	A	0.903579	1006
8	rs2222462	T	C	0.0218688	1006
8	rs6983347	G	A	0.0427435	1006
8	rs2204224	T	C	0.281312	1006
8	rs2204223	C	A	0.684891	1006
8	rs2554667	C	T	0.579523	1006
8	rs2627403	T	C	0.775348	1006
8	rs150692735	T	A	0.0198807	1006
8	rs2449817	G	T	0.521869	1006
8	rs75373029	G	C	0.0487078	1006
8	rs2554666	C	G	0.462227	1006
8	rs56722051	T	C	0.0606362	1006
8	rs2627405	T	G	0.65507	1006
8	rs2554665	G	C	0.656064	1006
8	rs7842633	T	G	0.05666	1006
8	rs2627406	A	G	0.651093	1006
8	rs117916220	C	G	0.055666	1006
8	rs73661022	A	T	0.055666	1006
8	rs112172177	G	A	0.05666	1006
8	rs17068023	T	C	0.213718	1006
8	rs2954609	G	C	0.358847	1006
8	rs113453505	A	G	0.0526839	1006
8	rs2433245	G	C	0.647117	1006
8	rs7825644	C	G	0.05666	1006
8	rs7825796	C	G	0.0576541	1006
8	rs2627337	A	C	0.593439	1006
8	rs2554663	T	C	0.605368	1006
8	rs73661023	A	G	0.0576541	1006
8	rs28407329	G	A	0.348907	1006
8	rs2627336	G	A	0.633201	1006
8	rs75077772	A	C	0.0616302	1006
8	rs2627335	A	G	0.591451	1006
8	rs1834569	C	A	0.60835	1006
8	rs2627334	G	A	0.55169	1006
8	rs11777715	G	T	0.0666004	1006
8	rs2954608	T	C	0.26839	1006
8	rs1851596	T	C	0.675944	1006
8	rs1851594	C	T	0.648111	1006
8	rs1851593	C	A	0.209742	1006
8	rs73501869	T	G	0.215706	1006
8	rs2948644	A	C	0.45825	1006
8	rs2930336	G	T	0.449304	1006
8	rs7001703	T	A	0.331014	1006
8	rs2954607	T	C	0.447316	1006
8	rs11778737	G	C	0.329026	1006
8	rs2554660	G	A	0.439364	1006
8	rs2688270	A	G	0.446322	1006
8	rs2627332	C	G	0.77833	1006
8	rs73174464	G	C	0.05666	1006
8	rs2554659	G	A	0.440358	1006
8	rs17401015	G	A	0.0218688	1006
8	rs2975402	A	G	0.446322	1006
8	rs2954606	T	C	0.43837	1006
8	rs11990480	G	C	0.340954	1006
8	rs2627331	C	G	0.777336	1006
8	rs2554658	A	C	0.450298	1006
8	rs2627330	G	T	0.777336	1006
8	rs2688269	G	T	0.777336	1006
8	rs2954605	T	C	0.440358	1006
8	rs74355027	C	A	0.0248509	1006
8	rs113824330	T	C	0.0109344	1006
8	rs2688268	C	T	0.441352	1006
8	rs2930335	G	C	0.450298	1006
8	rs2627329	A	G	0.442346	1006
8	rs2930334	C	G	0.439364	1006
8	rs17068044	A	T	0.309145	1006
8	rs2954604	G	C	0.416501	1006
8	rs62481577	T	C	0.255467	1006
8	rs10503223	G	C	0.125249	1006
8	rs2688266	C	T	0.84493	1006
8	rs2554656	G	C	0.843936	1006
8	rs2554655	T	A	0.84493	1006
8	rs2688265	C	T	0.559642	1006
8	rs4370552	T	C	0.427435	1006
8	rs11136680	T	C	0.425447	1006
8	rs2059584	T	C	0.427435	1006
8	rs112288651	G	A	0.0328032	1006
8	rs113126747	C	T	0.125249	1006
8	rs2948643	C	T	0.0328032	1006
8	rs148959064	G	C	0.0467197	1006
8	rs11136681	T	A	0.303181	1006
8	rs137968964	G	A	0.105368	1006
8	rs2975401	A	G	0.253479	1006
8	rs118098203	G	A	0.0149105	1006
8	rs11774237	A	G	0.0477137	1006
8	rs11774238	A	C	0.293241	1006
8	rs11784451	C	A	0.302187	1006
8	rs11775028	T	C	0.303181	1006
8	rs75548021	T	C	0.125249	1006
8	rs141056307	G	A	0.00994036	1006
8	rs1593488	G	C	0.415507	1006
8	rs1834568	C	A	0.414513	1006
8	rs2554653	C	T	0.717694	1006
8	rs80182245	A	G	0.0685885	1006
8	rs2688304	C	A	0.78827	1006
8	rs2688303	G	C	0.417495	1006
8	rs1829858	T	C	0.199801	1006
8	rs1829857	A	T	0.787276	1006
8	rs74738542	G	A	0.186879	1006
8	rs4554487	G	C	0.315109	1006
8	rs1829856	G	C	0.403579	1006
8	rs77536844	C	T	0.0685885	1006
8	rs79475922	G	T	0.0516899	1006
8	rs11986920	T	C	0.312127	1006
8	rs2554650	C	T	0.786282	1006
8	rs11990092	G	C	0.311133	1006
8	rs11990113	G	A	0.310139	1006
8	rs11987661	T	C	0.310139	1006
8	rs2162263	G	A	0.304175	1006
8	rs2114244	C	T	0.323062	1006
8	rs17068071	A	G	0.328032	1006
8	rs2912286	C	A	0.787276	1006
8	rs2930333	C	G	0.786282	1006
8	rs2912287	C	T	0.223658	1006
8	rs62481632	G	A	0.323062	1006
8	rs2554622	C	A	0.411531	1006
8	rs2554621	T	G	0.412525	1006
8	rs34326812	G	A	0.322068	1006
8	rs2627531	T	G	0.412525	1006
8	rs2554620	T	C	0.411531	1006
8	rs17068083	G	A	0.0536779	1006
8	rs2688307	G	T	0.44831	1006
8	rs2688306	G	C	0.787276	1006
8	rs11778011	T	C	0.0765408	1006
8	rs2627530	C	G	0.787276	1006
8	rs2627529	A	G	0.450298	1006
8	rs11777346	A	G	0.337972	1006
8	rs2627526	G	C	0.384692	1006
8	rs2975398	T	C	0.201789	1006
8	rs1820435	A	T	0.89165	1006
8	rs75036974	A	C	0.0367793	1006
8	rs2975397	A	C	0.395626	1006
8	rs1426280	T	G	0.393638	1006
8	rs2627525	G	A	0.187873	1006
8	rs2554616	C	T	0.790258	1006
8	rs2554615	T	C	0.193837	1006
8	rs1523248	A	G	0.394632	1006
8	rs78603504	A	C	0.0536779	1006
8	rs2259039	G	C	0.395626	1006
8	rs79223048	C	A	0.0666004	1006
8	rs2259076	T	C	0.408549	1006
8	rs2258265	C	T	0.209742	1006
8	rs4363226	G	A	0.192843	1006
8	rs78246747	C	T	0.0377734	1006
8	rs1464617	C	T	0.486083	1006
8	rs111368104	T	C	0.0656064	1006
8	rs2407188	C	A	0.395626	1006
8	rs113949224	G	C	0.0616302	1006
8	rs11784290	G	C	0.0606362	1006
8	rs73176213	G	C	0.0387674	1006
8	rs76792879	C	T	0.0656064	1006
8	rs62481634	G	A	0.147117	1006
8	rs2407189	G	C	0.55666	1006
8	rs17068110	C	A	0.0666004	1006
8	rs184610670	C	A	0.0109344	1006
8	rs113287888	G	A	0.0298211	1006
8	rs1593487	A	G	0.895626	1006
8	rs11136682	A	T	0.228628	1006
8	rs11136683	T	C	0.10338	1006
8	rs1523250	A	G	0.145129	1006
8	rs1464618	C	T	0.269384	1006
8	rs1968320	C	T	0.0675944	1006
8	rs79942499	A	T	0.0318091	1006
8	rs113313769	C	A	0.0675944	1006
8	rs2954648	T	C	0.377734	1006
8	rs144495180	C	T	0.00695825	1006
8	rs2912289	A	C	0.373757	1006
8	rs2980783	T	C	0.0506958	1006
8	rs2688317	T	C	0.476143	1006
8	rs59348947	A	C	0.0994036	1006
8	rs17068126	G	A	0.0815109	1006
8	rs76610189	T	C	0.0705765	1006
8	rs2980782	G	C	0.357853	1006
8	rs2912290	C	G	0.366799	1006
8	rs2975396	C	T	0.173956	1006
8	rs2627520	C	T	0.477137	1006
8	rs62481636	A	G	0.135189	1006
8	rs74448867	A	G	0.0626243	1006
8	rs79575989	C	G	0.0139165	1006
8	rs62481637	T	C	0.146123	1006
8	rs34793155	T	C	0.135189	1006
8	rs62481639	G	A	0.317097	1006
8	rs74527684	G	A	0.083499	1006
8	rs34463230	T	C	0.312127	1006
8	rs34859339	C	G	0.311133	1006
8	rs73509606	T	C	0.083499	1006
8	rs73509608	T	C	0.180915	1006
8	rs78301486	T	A	0.0974155	1006
8	rs6998029	T	C	0.0646123	1006
8	rs78679604	C	T	0.0626243	1006
8	rs2627518	A	G	0.540755	1006
8	rs78686726	A	G	0.0318091	1006
8	rs145384058	G	T	0.027833	1006
8	rs2954647	G	C	0.178926	1006
8	rs2740868	T	C	0.851889	1006
8	rs2688293	A	C	0.900596	1006
8	rs58128877	C	T	0.178926	1006
8	rs11779200	C	T	0.121272	1006
8	rs11779218	C	T	0.178926	1006
8	rs11779222	C	A	0.178926	1006
8	rs11785867	G	C	0.17992	1006
8	rs80325192	T	C	0.0159046	1006
8	rs2975395	C	T	0.16004	1006
8	rs2740867	C	G	0.947316	1006
8	rs28484850	C	A	0.0884692	1006
8	rs6984912	C	T	0.206759	1006
8	rs11786061	G	A	0.208748	1006
8	rs2627515	C	T	0.73161	1006
8	rs6984122	G	C	0.22167	1006
8	rs10780168	G	T	0.222664	1006
8	rs17401217	A	G	0.140159	1006
8	rs2740866	G	A	0.324056	1006
8	rs11136684	C	T	0.21173	1006
8	rs2627514	C	G	0.425447	1006
8	rs11136685	G	C	0.210736	1006
8	rs2740865	G	A	0.290258	1006
8	rs756094	C	T	0.0775348	1006
8	rs756095	G	A	0.346918	1006
8	rs756092	A	G	0.322068	1006
8	rs756093	A	T	0.375746	1006
8	rs2740863	C	T	0.128231	1006
8	rs940145	T	C	0.258449	1006
8	rs2740862	G	A	0.462227	1006
8	rs2912292	G	A	0.323062	1006
8	rs2554513	A	G	0.253479	1006
8	rs113087702	C	T	0.0168986	1006
8	rs11136687	T	A	0.21173	1006
8	rs2627512	A	T	0.926441	1006
8	rs79725232	A	G	0.027833	1006
8	rs2740861	C	T	0.136183	1006
8	rs2740860	A	C	0.140159	1006
8	rs2980779	T	C	0.305169	1006
8	rs2627511	G	C	0.15507	1006
8	rs2627510	T	C	0.152087	1006
8	rs2554512	A	G	0.241551	1006
8	rs2740858	T	A	0.713718	1006
8	rs2740857	A	C	0.141153	1006
8	rs2262209	C	A	0.244533	1006
8	rs2407190	G	C	0.249503	1006
8	rs2407191	G	C	0.7167	1006
8	rs2554509	A	G	0.243539	1006
8	rs78803280	T	C	0.0149105	1006
8	rs73176298	T	G	0.0506958	1006
8	rs75686376	G	A	0.0149105	1006
8	rs2627508	G	A	0.117296	1006
8	rs79445605	G	A	0.0298211	1006
8	rs2930382	G	A	0.347913	1006
8	rs2688334	C	T	0.183897	1006
8	rs2627507	C	T	0.182903	1006
8	rs73509621	C	T	0.0208748	1006
8	rs140483055	G	A	0.027833	1006
8	rs66471853	T	C	0.109344	1006
8	rs66531571	C	T	0.0944334	1006
8	rs2627506	T	G	0.705765	1006
8	rs2688335	G	C	0.491054	1006
8	rs80118275	G	C	0.0208748	1006
8	rs10503224	G	A	0.110338	1006
8	rs2740854	C	T	0.107356	1006
8	rs66497649	T	G	0.11829	1006
8	rs10503225	T	C	0.116302	1006
8	rs62482386	T	A	0.026839	1006
8	rs2740853	G	A	0.0974155	1006
8	rs142898960	C	T	0.0168986	1006
8	rs2740852	C	G	0.207753	1006
8	rs2740851	T	C	0.488072	1006
8	rs60055513	G	C	0.11332	1006
8	rs2954646	G	C	0.49006	1006
8	rs35018211	C	T	0.488072	1006
8	rs2449821	C	T	0.710736	1006
8	rs67491609	A	T	0.488072	1006
8	rs2688337	G	T	0.486083	1006
8	rs2740849	T	C	0.463221	1006
8	rs2740848	A	G	0.488072	1006
8	rs55843326	G	C	0.11332	1006
8	rs7018099	T	A	0.100398	1006
8	rs2740847	T	C	0.488072	1006
8	rs2259012	G	A	0.710736	1006
8	rs2740846	C	G	0.214712	1006
8	rs2688338	G	A	0.488072	1006
8	rs56335260	C	A	0.11332	1006
8	rs56011244	G	C	0.11332	1006
8	rs2688339	G	A	0.488072	1006
8	rs55906500	G	C	0.11332	1006
8	rs2740844	A	G	0.488072	1006
8	rs73178012	T	G	0.0616302	1006
8	rs2688340	G	A	0.487078	1006
8	rs2688341	G	A	0.487078	1006
8	rs2740843	T	C	0.487078	1006
8	rs2627500	G	A	0.708748	1006
8	rs2627499	T	A	0.487078	1006
8	rs2627498	T	C	0.107356	1006
8	rs1996896	A	G	0.487078	1006
8	rs2740841	C	T	0.107356	1006
8	rs1996897	T	C	0.279324	1006
8	rs1996899	G	C	0.614314	1006
8	rs78389145	C	T	0.0357853	1006
8	rs2627496	C	G	0.487078	1006
8	rs17068216	G	C	0.27833	1006
8	rs73178017	G	C	0.055666	1006
8	rs2740839	T	G	0.59841	1006
8	rs183476244	G	A	0.00894632	1006
8	rs2627494	T	A	0.49006	1006
8	rs113269795	A	G	0.00994036	1006
8	rs2740837	C	G	0.49006	1006
8	rs149114716	G	C	0.0218688	1006
8	rs2627492	G	A	0.595427	1006
8	rs2627491	C	T	0.49006	1006
8	rs117775948	C	G	0.026839	1006
8	rs2740836	C	G	0.49006	1006
8	rs2554508	A	G	0.59841	1006
8	rs2740835	T	C	0.49006	1006
8	rs2627490	G	A	0.49006	1006
8	rs13264168	G	A	0.0427435	1006
8	rs2627489	T	G	0.491054	1006
8	rs2627488	T	A	0.491054	1006
8	rs2627487	T	A	0.489066	1006
8	rs74322053	C	T	0.0815109	1006
8	rs2688342	A	G	0.492048	1006
8	rs73178029	A	G	0.104374	1006
8	rs2627486	G	A	0.491054	1006
8	rs2627485	T	G	0.491054	1006
8	rs2688343	T	C	0.10835	1006
8	rs73492649	G	C	0.257455	1006
8	rs73492650	T	C	0.275348	1006
8	rs2627484	G	A	0.215706	1006
8	rs2740834	A	C	0.494036	1006
8	rs719648	C	T	0.107356	1006
8	rs137912901	T	C	0.0149105	1006
8	rs2407193	G	C	0.257455	1006
8	rs2740830	G	A	0.0974155	1006
8	rs73178035	G	C	0.0606362	1006
8	rs2554506	C	T	0.257455	1006
8	rs11136688	A	G	0.274354	1006
8	rs2740829	T	A	0.107356	1006
8	rs2627483	C	T	0.770378	1006
8	rs2740828	G	C	0.639165	1006
8	rs2140340	G	A	0.0984095	1006
8	rs2140341	T	G	0.641153	1006
8	rs2740825	T	C	0.531809	1006
8	rs13257659	G	C	0.0427435	1006
8	rs1991280	C	G	0.643141	1006
8	rs2740824	G	C	0.109344	1006
8	rs1991279	A	G	0.494036	1006
8	rs12679322	C	T	0.0218688	1006
8	rs2627482	C	T	0.641153	1006
8	rs2627481	A	G	0.49006	1006
8	rs183795519	C	A	0.00596421	1006
8	rs2688346	A	G	0.122266	1006
8	rs2627480	T	C	0.121272	1006
8	rs143243247	A	G	0.0188867	1006
8	rs2627479	C	T	0.634195	1006
8	rs17068241	T	C	0.054672	1006
8	rs71521893	T	C	0.0427435	1006
8	rs111891596	G	T	0.00994036	1006
8	rs2627478	C	T	0.637177	1006
8	rs12680491	T	C	0.2833	1006
8	rs80003160	C	A	0.0248509	1006
8	rs2740823	T	A	0.10835	1006
8	rs2554504	A	G	0.441352	1006
8	rs35175707	A	G	0.252485	1006
8	rs71521894	T	G	0.0437376	1006
8	rs2627475	C	T	0.11829	1006
8	rs2688347	T	C	0.652087	1006
8	rs78258642	T	C	0.0626243	1006
8	rs78557706	T	A	0.0347913	1006
8	rs2407194	C	T	0.200795	1006
8	rs2627473	T	C	0.515905	1006
8	rs2627472	C	T	0.634195	1006
8	rs2627471	T	C	0.516899	1006
8	rs76509745	T	C	0.0437376	1006
8	rs2627470	T	C	0.389662	1006
8	rs2554503	C	G	0.11829	1006
8	rs80044195	G	A	0.0437376	1006
8	rs7001755	A	G	0.447316	1006
8	rs2554502	C	A	0.514911	1006
8	rs11785940	T	C	0.0675944	1006
8	rs2627468	G	A	0.202783	1006
8	rs2688349	T	C	0.44831	1006
8	rs111314863	C	T	0.0109344	1006
8	rs1474317	C	A	0.245527	1006
8	rs2407195	G	A	0.246521	1006
8	rs1474318	G	T	0.492048	1006
8	rs79130121	G	A	0.0238569	1006
8	rs2407196	A	T	0.644135	1006
8	rs2407197	T	A	0.243539	1006
8	rs2954644	C	A	0.0318091	1006
8	rs2627462	C	T	0.15507	1006
8	rs59083665	C	T	0.026839	1006
8	rs2049308	C	A	0.766402	1006
8	rs148434338	G	T	0.0238569	1006
8	rs2627459	C	T	0.15507	1006
8	rs113018390	T	A	0.0109344	1006
8	rs2627458	G	C	0.156064	1006
8	rs2554651	A	C	0.636183	1006
8	rs117332502	C	T	0.0238569	1006
8	rs2627457	G	C	0.15507	1006
8	rs2688351	G	C	0.241551	1006
8	rs2627456	A	G	0.157058	1006
8	rs117933930	G	C	0.0228628	1006
8	rs2627455	G	A	0.11829	1006
8	rs7845463	T	G	0.244533	1006
8	rs2257677	A	T	0.642147	1006
8	rs2627454	G	C	0.244533	1006
8	rs2554522	C	T	0.11829	1006
8	rs17068279	G	A	0.0238569	1006
8	rs76612808	T	C	0.0238569	1006
8	rs73658512	C	T	0.0238569	1006
8	rs78205769	G	T	0.0238569	1006
8	rs117537792	G	A	0.0298211	1006
8	rs2627453	G	A	0.131213	1006
8	rs1529316	C	T	0.489066	1006
8	rs1529317	T	A	0.633201	1006
8	rs78351772	C	G	0.0238569	1006
8	rs57339387	T	A	0.243539	1006
8	rs141644652	A	C	0.0238569	1006
8	rs145959245	G	A	0.0238569	1006
8	rs112192317	A	G	0.0238569	1006
8	rs142908162	G	A	0.0238569	1006
8	rs146126542	G	C	0.0238569	1006
8	rs139926283	C	G	0.054672	1006
8	rs111668744	G	T	0.0477137	1006
8	rs189403914	G	A	0.0159046	1006
8	rs2627451	A	G	0.175944	1006
8	rs2740817	C	T	0.248509	1006
8	rs2740816	C	T	0.248509	1006
8	rs77727417	T	C	0.0238569	1006
8	rs2554624	A	G	0.468191	1006
8	rs17068293	A	T	0.0238569	1006
8	rs73494938	T	A	0.0248509	1006
8	rs2554625	C	G	0.648111	1006
8	rs2627450	G	A	0.248509	1006
8	rs2627449	A	G	0.650099	1006
8	rs2688353	G	A	0.639165	1006
8	rs2554627	A	C	0.261431	1006
8	rs2740815	T	A	0.126243	1006
8	rs35901751	C	T	0.0397614	1006
8	rs2627448	A	G	0.7833	1006
8	rs2740814	T	C	0.520875	1006
8	rs34959669	T	G	0.218688	1006
8	rs17068296	A	G	0.0308151	1006
8	rs11990330	G	C	0.218688	1006
8	rs77226519	A	G	0.0308151	1006
8	rs11997751	C	A	0.219682	1006
8	rs113384006	G	C	0.00894632	1006
8	rs78190576	C	T	0.0308151	1006
8	rs6984352	G	A	0.251491	1006
8	rs56135416	A	T	0.220676	1006
8	rs7009458	T	C	0.251491	1006
8	rs6558829	T	C	0.251491	1006
8	rs6558831	T	C	0.250497	1006
8	rs117412442	G	T	0.0129225	1006
8	rs7835694	A	G	0.251491	1006
8	rs7816801	G	C	0.220676	1006
8	rs7842821	T	C	0.252485	1006
8	rs7820623	G	A	0.251491	1006
8	rs55977896	A	C	0.219682	1006
8	rs78244117	T	A	0.0795229	1006
8	rs71521895	G	C	0.0606362	1006
8	rs2049306	T	G	0.523857	1006
8	rs2049305	A	G	0.27336	1006
8	rs71521896	G	A	0.0606362	1006
8	rs1474319	C	A	0.207753	1006
8	rs12679008	G	A	0.0308151	1006
8	rs10448104	G	C	0.218688	1006
8	rs10448105	T	G	0.220676	1006
8	rs10448106	A	G	0.218688	1006
8	rs2554711	T	C	0.271372	1006
8	rs2688283	G	C	0.302187	1006
8	rs17402056	G	T	0.0467197	1006
8	rs2627447	G	T	0.515905	1006
8	rs17068332	C	T	0.101392	1006
8	rs17068336	A	G	0.0308151	1006
8	rs2554712	C	T	0.519881	1006
8	rs11136689	T	G	0.2167	1006
8	rs2407130	T	C	0.303181	1006
8	rs2554713	T	C	0.305169	1006
8	rs2740811	C	G	0.239563	1006
8	rs13267306	T	G	0.0616302	1006
8	rs2554714	C	A	0.271372	1006
8	rs116655845	C	T	0.0308151	1006
8	rs13257603	G	A	0.0477137	1006
8	rs76362051	T	G	0.0765408	1006
8	rs2554715	G	T	0.271372	1006
8	rs12677565	G	A	0.0308151	1006
8	rs12675713	A	C	0.0666004	1006
8	rs2627444	G	A	0.516899	1006
8	rs11997340	C	T	0.247515	1006
8	rs17068366	T	G	0.0636183	1006
8	rs62501202	G	T	0.0636183	1006
8	rs74690638	G	C	0.0129225	1006
8	rs78568731	C	T	0.0308151	1006
8	rs11987702	A	G	0.219682	1006
8	rs11987711	A	G	0.249503	1006
8	rs2554718	T	G	0.272366	1006
8	rs80049236	T	C	0.0308151	1006
8	rs117371606	A	G	0.0198807	1006
8	rs60120923	C	T	0.0308151	1006
8	rs12676838	T	C	0.0308151	1006
8	rs12682481	C	A	0.247515	1006
8	rs12682483	C	G	0.248509	1006
8	rs12674744	C	A	0.0308151	1006
8	rs56204292	C	G	0.217694	1006
8	rs12677260	T	C	0.249503	1006
8	rs12677287	T	C	0.248509	1006
8	rs76410594	T	C	0.0308151	1006
8	rs75712851	G	A	0.0337972	1006
8	rs77076480	T	C	0.00795229	1006
8	rs7004074	T	G	0.249503	1006
8	rs11136690	C	T	0.217694	1006
8	rs73180006	T	C	0.217694	1006
8	rs79071316	G	A	0.0298211	1006
8	rs79770879	G	C	0.0308151	1006
8	rs77035977	G	C	0.082505	1006
8	rs117533318	T	A	0.00497018	1006
8	rs73180007	T	A	0.217694	1006
8	rs59005342	T	C	0.217694	1006
8	rs73180010	C	A	0.0129225	1006
8	rs12679350	G	A	0.0308151	1006
8	rs2740810	C	A	0.766402	1006
8	rs71521897	T	A	0.0467197	1006
8	rs12675430	C	T	0.0308151	1006
8	rs2554720	G	A	0.517893	1006
8	rs2627443	C	G	0.519881	1006
8	rs2740809	A	C	0.266402	1006
8	rs2554721	A	C	0.266402	1006
8	rs79683710	G	C	0.0477137	1006
8	rs2554722	G	T	0.2167	1006
8	rs1546756	C	G	0.741551	1006
8	rs55761503	G	A	0.121272	1006
8	rs1972151	C	G	0.27336	1006
8	rs13281344	G	C	0.0467197	1006
8	rs112646805	G	A	0.0178926	1006
8	rs2740806	T	G	0.534791	1006
8	rs2554725	T	C	0.265408	1006
8	rs2627442	A	G	0.786282	1006
8	rs117455735	C	A	0.0258449	1006
8	rs2688394	T	A	0.265408	1006
8	rs2688393	T	G	0.264414	1006
8	rs9650478	C	T	0.250497	1006
8	rs2627441	T	C	0.272366	1006
8	rs2627440	C	T	0.272366	1006
8	rs77020020	C	G	0.0745527	1006
8	rs2688392	A	G	0.78827	1006
8	rs2554726	T	G	0.133201	1006
8	rs2930381	G	A	0.0298211	1006
8	rs2740805	A	G	0.265408	1006
8	rs2627438	C	T	0.271372	1006
8	rs71521899	G	T	0.0467197	1006
8	rs2688390	G	C	0.261431	1006
8	rs73180022	G	C	0.0666004	1006
8	rs35055789	G	C	0.0467197	1006
8	rs2627437	G	A	0.263419	1006
8	rs2627436	A	G	0.263419	1006
8	rs67915099	G	C	0.249503	1006
8	rs73180026	T	C	0.250497	1006
8	rs2740803	C	T	0.512922	1006
8	rs66507476	T	C	0.250497	1006
8	rs76395673	A	G	0.0735586	1006
8	rs2554728	T	C	0.263419	1006
8	rs67551393	A	C	0.250497	1006
8	rs71521900	T	C	0.0586481	1006
8	rs2627434	G	C	0.0526839	1006
8	rs75785780	C	T	0.0775348	1006
8	rs57907608	C	T	0.240557	1006
8	rs55999441	C	T	0.23161	1006
8	rs57027489	G	T	0.23161	1006
8	rs58977584	C	G	0.23161	1006
8	rs2554510	C	A	0.269384	1006
8	rs2554514	G	C	0.272366	1006
8	rs55832901	G	C	0.232604	1006
8	rs2554517	T	C	0.729622	1006
8	rs66531379	T	C	0.222664	1006
8	rs2554518	G	A	0.23161	1006
8	rs2627388	T	A	0.232604	1006
8	rs2627387	A	C	0.233598	1006
8	rs2627386	T	C	0.452286	1006
8	rs141724569	T	A	0.0119284	1006
8	rs55964478	C	T	0.237575	1006
8	rs56354451	C	G	0.259443	1006
8	rs55902351	C	G	0.259443	1006
8	rs55739792	T	A	0.239563	1006
8	rs2627385	G	A	0.254473	1006
8	rs2627384	C	G	0.279324	1006
8	rs13280880	C	G	0.262425	1006
8	rs138701895	C	T	0.0168986	1006
8	rs2554538	A	G	0.440358	1006
8	rs140414300	T	C	0.0168986	1006
8	rs117734270	T	C	0.00497018	1006
8	rs12676894	C	T	0.173956	1006
8	rs35337858	G	C	0.269384	1006
8	rs12676941	C	T	0.17495	1006
8	rs12676943	C	T	0.175944	1006
8	rs12680984	G	C	0.176938	1006
8	rs191724321	T	C	0.0139165	1006
8	rs2627383	A	C	0.547714	1006
8	rs2688272	T	C	0.730616	1006
8	rs77766719	C	T	0.0238569	1006
8	rs2627382	C	A	0.7167	1006
8	rs2627381	C	G	0.289264	1006
8	rs2688273	T	C	0.475149	1006
8	rs79091474	C	G	0.0715706	1006
8	rs17068416	G	C	0.219682	1006
8	rs2688274	G	A	0.082505	1006
8	rs2627380	C	T	0.532803	1006
8	rs150353235	G	A	0.0119284	1006
8	rs2627379	T	C	0.161034	1006
8	rs2627378	C	A	0.322068	1006
8	rs78252770	T	G	0.0168986	1006
8	rs2740978	A	T	0.247515	1006
8	rs2627377	A	G	0.435388	1006
8	rs2627376	C	A	0.554672	1006
8	rs2554573	C	T	0.431412	1006
8	rs11995240	T	C	0.166998	1006
8	rs2627375	C	T	0.284294	1006
8	rs2740977	A	C	0.272366	1006
8	rs2627374	G	C	0.227634	1006
8	rs77643445	G	C	0.027833	1006
8	rs2259576	C	T	0.423459	1006
8	rs67749507	T	C	0.172962	1006
8	rs67070783	T	C	0.172962	1006
8	rs75736364	T	C	0.0576541	1006
8	rs940158	C	T	0.23161	1006
8	rs940157	G	C	0.250497	1006
8	rs940156	G	C	0.251491	1006
8	rs940155	A	G	0.257455	1006
8	rs940154	C	G	0.444334	1006
8	rs1523256	G	A	0.441352	1006
8	rs940153	C	G	0.441352	1006
8	rs1523255	A	G	0.194831	1006
8	rs13248586	G	T	0.0576541	1006
8	rs940151	A	C	0.735586	1006
8	rs2407131	G	C	0.0228628	1006
8	rs940150	T	C	0.445328	1006
8	rs2554607	A	T	0.442346	1006
8	rs2257316	T	C	0.248509	1006
8	rs1529321	T	A	0.755467	1006
8	rs75181062	G	T	0.0178926	1006
8	rs2554609	A	T	0.521869	1006
8	rs1403594	A	T	0.230616	1006
8	rs2627328	C	G	0.253479	1006
8	rs77457807	C	T	0.0218688	1006
8	rs17068449	G	A	0.232604	1006
8	rs17068452	C	G	0.0477137	1006
8	rs35955410	A	G	0.055666	1006
8	rs78192839	G	A	0.0218688	1006
8	rs17330443	T	A	0.0924453	1006
8	rs117206099	C	T	0.0218688	1006
8	rs35511157	C	G	0.0725646	1006
8	rs1568699	C	G	0.251491	1006
8	rs1968324	T	G	0.772366	1006
8	rs143033257	G	T	0.0208748	1006
8	rs2162264	G	A	0.767396	1006
8	rs74495169	T	A	0.0208748	1006
8	rs62501248	G	A	0.0705765	1006
8	rs1568698	C	T	0.248509	1006
8	rs1965490	C	A	0.428429	1006
8	rs13281307	C	T	0.23161	1006
8	rs1464616	C	T	0.769384	1006
8	rs2627505	G	A	0.66004	1006
8	rs2627504	T	C	0.769384	1006
8	rs17330534	G	A	0.0705765	1006
8	rs62501249	G	C	0.0705765	1006
8	rs2554677	A	G	0.432406	1006
8	rs74493304	C	G	0.0208748	1006
8	rs57847532	C	T	0.188867	1006
8	rs75356786	T	C	0.0208748	1006
8	rs12680540	T	C	0.431412	1006
8	rs2627477	G	C	0.526839	1006
8	rs2554675	A	G	0.527833	1006
8	rs2554674	A	G	0.527833	1006
8	rs1523254	G	A	0.522863	1006
8	rs13253768	G	C	0.394632	1006
8	rs13254073	G	A	0.40159	1006
8	rs17068473	G	T	0.249503	1006
8	rs1863475	G	A	0.642147	1006
8	rs71521901	G	C	0.0119284	1006
8	rs17068480	G	A	0.0715706	1006
8	rs2059582	T	C	0.816103	1006
8	rs17330611	T	C	0.026839	1006
8	rs1403592	G	T	0.083499	1006
8	rs148325923	T	A	0.0367793	1006
8	rs117482219	A	G	0.0536779	1006
8	rs79665737	C	A	0.0377734	1006
8	rs73180098	T	A	0.111332	1006
8	rs75642185	T	C	0.082505	1006
8	rs56367676	C	T	0.083499	1006
8	rs75539376	G	T	0.0337972	1006
8	rs2740974	C	T	0.428429	1006
8	rs55824939	C	T	0.105368	1006
8	rs7003719	G	A	0.289264	1006
8	rs2688371	T	C	0.270378	1006
8	rs2627411	G	A	0.616302	1006
8	rs12680867	C	T	0.0854871	1006
8	rs2258903	G	C	0.400596	1006
8	rs12675202	T	C	0.102386	1006
8	rs73182005	G	A	0.0715706	1006
8	rs2258845	A	G	0.516899	1006
8	rs141382714	C	T	0.0149105	1006
8	rs7013771	G	A	0.101392	1006
8	rs7000915	T	C	0.101392	1006
8	rs17068507	T	C	0.102386	1006
8	rs2554672	C	T	0.622266	1006
8	rs73182011	C	T	0.102386	1006
8	rs67030745	T	G	0.101392	1006
8	rs2740973	A	C	0.688867	1006
8	rs56183360	G	A	0.102386	1006
8	rs2554670	C	T	0.752485	1006
8	rs73182017	A	C	0.116302	1006
8	rs17574215	T	C	0.100398	1006
8	rs17063183	G	C	0.100398	1006
8	rs17063188	T	C	0.100398	1006
8	rs2740972	C	T	0.399602	1006
8	rs73182029	T	C	0.116302	1006
8	rs1523253	G	C	0.923459	1006
8	rs1955096	A	G	0.596421	1006
8	rs2740970	T	C	0.4334	1006
8	rs10103783	A	C	0.0526839	1006
8	rs2688370	A	C	0.398608	1006
8	rs144502820	G	C	0.0357853	1006
8	rs113202568	C	G	0.119284	1006
8	rs9886397	T	C	0.164016	1006
8	rs2554668	T	A	0.404573	1006
8	rs56041615	G	T	0.0805169	1006
8	rs2688368	A	G	0.60338	1006
8	rs17068510	T	G	0.200795	1006
8	rs2740969	G	C	0.393638	1006
8	rs181915488	G	A	0.00198807	1006
8	rs2740968	G	T	0.423459	1006
8	rs11778052	G	C	0.11829	1006
8	rs17068516	G	C	0.0805169	1006
8	rs77326335	G	A	0.0218688	1006
8	rs2912297	G	C	0.402584	1006
8	rs2740966	A	C	0.599404	1006
8	rs77913870	C	T	0.0785288	1006
8	rs2740965	T	C	0.519881	1006
8	rs2554633	G	C	0.926441	1006
8	rs67053416	C	G	0.0795229	1006
8	rs2740964	A	G	0.622266	1006
8	rs2740963	A	G	0.388668	1006
8	rs2740962	C	T	0.466203	1006
8	rs77547210	A	T	0.11829	1006
8	rs113830042	C	A	0.119284	1006
8	rs2740960	A	C	0.628231	1006
8	rs2740959	T	C	0.633201	1006
8	rs181455993	T	G	0.0129225	1006
8	rs2740958	G	A	0.380716	1006
8	rs17068527	G	A	0.0864811	1006
8	rs144536382	G	A	0.0417495	1006
8	rs2688365	T	G	0.591451	1006
8	rs17330743	G	C	0.200795	1006
8	rs17330757	G	C	0.202783	1006
8	rs2740957	T	C	0.383698	1006
8	rs17402676	T	C	0.201789	1006
8	rs2554669	G	A	0.582505	1006
8	rs2554671	C	G	0.580517	1006
8	rs79487554	C	A	0.0457256	1006
8	rs2740956	G	C	0.38171	1006
8	rs2554673	C	G	0.379722	1006
8	rs12674864	C	T	0.0894632	1006
8	rs12677415	T	C	0.203777	1006
8	rs12675311	C	G	0.0894632	1006
8	rs2740955	C	T	0.584493	1006
8	rs2740954	T	A	0.749503	1006
8	rs77970403	T	C	0.114314	1006
8	rs73182048	A	C	0.114314	1006
8	rs116965623	G	A	0.0129225	1006
8	rs73182049	A	G	0.114314	1006
8	rs2740953	G	A	0.384692	1006
8	rs11779813	T	G	0.114314	1006
8	rs17068532	G	C	0.0874751	1006
8	rs2740952	T	C	0.392644	1006
8	rs2740951	G	A	0.575547	1006
8	rs17068538	G	C	0.0864811	1006
8	rs17068540	T	C	0.115308	1006
8	rs2740950	A	T	0.590457	1006
8	rs2740949	G	C	0.388668	1006
8	rs17068542	A	C	0.0874751	1006
8	rs150561604	A	G	0.026839	1006
8	rs2740948	C	G	0.590457	1006
8	rs73182060	T	C	0.114314	1006
8	rs2740947	T	G	0.590457	1006
8	rs73182061	T	C	0.0129225	1006
8	rs116887628	G	A	0.0685885	1006
8	rs2740946	C	T	0.586481	1006
8	rs2740945	T	G	0.589463	1006
8	rs73182063	G	C	0.115308	1006
8	rs2554606	A	G	0.577535	1006
8	rs2740944	C	G	0.577535	1006
8	rs2740943	G	A	0.573559	1006
8	rs73182064	C	G	0.0854871	1006
8	rs34352352	G	C	0.166998	1006
8	rs2740942	C	T	0.574553	1006
8	rs2688276	A	C	0.588469	1006
8	rs2740940	C	T	0.550696	1006
8	rs56367447	C	T	0.0337972	1006
8	rs2554605	A	T	0.271372	1006
8	rs2554604	A	C	0.510934	1006
8	rs56165800	G	C	0.084493	1006
8	rs2740939	T	G	0.479125	1006
8	rs75711848	T	A	0.0417495	1006
8	rs2554603	C	A	0.358847	1006
8	rs182041466	G	A	0.0109344	1006
8	rs7824656	G	C	0.0168986	1006
8	rs17068550	G	A	0.083499	1006
8	rs11992654	G	T	0.107356	1006
8	rs2688403	T	C	0.292247	1006
8	rs11989466	A	G	0.116302	1006
8	rs57835507	A	C	0.0854871	1006
8	rs11775968	C	T	0.114314	1006
8	rs17068551	T	C	0.114314	1006
8	rs80196385	G	C	0.0666004	1006
8	rs56899440	C	A	0.104374	1006
8	rs114909308	G	C	0.027833	1006
8	rs137936753	T	G	0.0159046	1006
8	rs2554602	G	A	0.265408	1006
8	rs2554600	G	C	0.350895	1006
8	rs139980236	T	A	0.0159046	1006
8	rs56065554	G	C	0.119284	1006
8	rs2688388	G	A	0.73161	1006
8	rs2554599	A	C	0.372763	1006
8	rs76985881	C	G	0.0984095	1006
8	rs149074659	G	T	0.0159046	1006
8	rs2554598	T	C	0.271372	1006
8	rs2740938	C	G	0.471173	1006
8	rs59989369	G	A	0.0795229	1006
8	rs2554597	G	A	0.345924	1006
8	rs74460035	T	A	0.0387674	1006
8	rs2554596	C	T	0.350895	1006
8	rs11777171	C	T	0.111332	1006
8	rs11780696	A	G	0.11332	1006
8	rs2554595	G	A	0.270378	1006
8	rs60003008	G	C	0.0795229	1006
8	rs2688378	G	C	0.270378	1006
8	rs73503257	A	C	0.114314	1006
8	rs117175106	T	C	0.0457256	1006
8	rs2554594	T	A	0.345924	1006
8	rs4875262	G	A	0.345924	1006
8	rs2554593	T	A	0.345924	1006
8	rs2740937	A	G	0.583499	1006
8	rs57249772	T	C	0.125249	1006
8	rs2554591	G	A	0.265408	1006
8	rs7843708	G	C	0.0337972	1006
8	rs58639311	T	C	0.082505	1006
8	rs150326941	C	G	0.0159046	1006
8	rs138936671	G	C	0.0159046	1006
8	rs62502682	G	A	0.0188867	1006
8	rs2740935	A	T	0.276342	1006
8	rs2980796	T	G	0.436382	1006
8	rs11136691	T	G	0.515905	1006
8	rs11994492	A	G	0.11332	1006
8	rs2554589	T	A	0.508946	1006
8	rs79716520	G	C	0.0377734	1006
8	rs2688362	A	T	0.360835	1006
8	rs2554588	C	T	0.360835	1006
8	rs17330883	C	G	0.173956	1006
8	rs2740933	C	T	0.279324	1006
8	rs2740932	G	C	0.343936	1006
8	rs2554587	G	T	0.27833	1006
8	rs2554586	T	C	0.472167	1006
8	rs2688354	G	A	0.472167	1006
8	rs13282773	G	A	0.0218688	1006
8	rs2554585	T	C	0.473161	1006
8	rs73182097	G	A	0.0815109	1006
8	rs2740931	A	G	0.479125	1006
8	rs2554584	T	C	0.472167	1006
8	rs60530803	T	C	0.0815109	1006
8	rs2554583	G	T	0.7833	1006
8	rs2740930	A	C	0.479125	1006
8	rs113116137	A	G	0.00994036	1006
8	rs2740929	A	G	0.473161	1006
8	rs2688345	G	C	0.473161	1006
8	rs2554582	T	C	0.473161	1006
8	rs7825307	T	A	0.110338	1006
8	rs111834954	C	T	0.00894632	1006
8	rs2554581	T	A	0.363817	1006
8	rs2740928	C	G	0.591451	1006
8	rs2688333	G	A	0.764414	1006
8	rs2688332	C	T	0.482107	1006
8	rs17068605	C	G	0.0815109	1006
8	rs73183904	A	T	0.0815109	1006
8	rs2688331	T	C	0.621272	1006
8	rs6991243	A	G	0.10338	1006
8	rs17068619	G	C	0.0815109	1006
8	rs17068622	T	C	0.0815109	1006
8	rs2954631	G	C	0.282306	1006
8	rs73505282	C	G	0.109344	1006
8	rs2740926	A	G	0.584493	1006
8	rs73183907	G	C	0.109344	1006
8	rs75297655	A	T	0.0139165	1006
8	rs2688280	G	C	0.287276	1006
8	rs2688278	T	C	0.767396	1006
8	rs2688275	G	A	0.287276	1006
8	rs2554580	A	C	0.287276	1006
8	rs2554579	G	T	0.576541	1006
8	rs2688397	C	T	0.399602	1006
8	rs146418224	C	G	0.0149105	1006
8	rs11994771	C	G	0.111332	1006
8	rs4099546	C	G	0.185885	1006
8	rs2688396	G	C	0.281312	1006
8	rs11984947	T	C	0.112326	1006
8	rs73183913	G	C	0.0198807	1006
8	rs12682541	A	C	0.082505	1006
8	rs2554577	G	C	0.591451	1006
8	rs68128273	C	A	0.112326	1006
8	rs66819405	C	T	0.109344	1006
8	rs7831358	T	A	0.112326	1006
8	rs7812369	G	A	0.119284	1006
8	rs7813537	C	G	0.117296	1006
8	rs2912267	A	G	0.287276	1006
8	rs2912268	C	T	0.280318	1006
8	rs2740925	C	G	0.594433	1006
8	rs7812972	G	A	0.119284	1006
8	rs7814462	C	T	0.120278	1006
8	rs2554576	C	G	0.581511	1006
8	rs74588418	A	C	0.119284	1006
8	rs11779756	C	T	0.109344	1006
8	rs73183917	A	T	0.0864811	1006
8	rs11779787	C	T	0.109344	1006
8	rs2740924	C	T	0.592445	1006
8	rs17402856	G	A	0.084493	1006
8	rs76622446	A	G	0.119284	1006
8	rs2740923	G	C	0.590457	1006
8	rs2554575	G	C	0.590457	1006
8	rs7840290	T	A	0.119284	1006
8	rs2688355	G	T	0.27833	1006
8	rs2688356	C	G	0.810139	1006
8	rs2688357	C	G	0.708748	1006
8	rs2688358	G	A	0.699801	1006
8	rs79138093	G	A	0.0487078	1006
8	rs60077088	G	C	0.0685885	1006
8	rs2688359	T	C	0.248509	1006
8	rs2554574	T	C	0.507952	1006
8	rs71521902	G	C	0.17495	1006
8	rs2688360	C	G	0.853877	1006
8	rs2740922	C	T	0.838966	1006
8	rs10088946	G	A	0.351889	1006
8	rs73183927	A	G	0.0646123	1006
8	rs10107372	T	G	0.540755	1006
8	rs2262092	G	C	0.271372	1006
8	rs12682221	T	C	0.166004	1006
8	rs2688361	C	T	0.322068	1006
8	rs75592125	C	T	0.0417495	1006
8	rs78145890	G	A	0.0178926	1006
8	rs141632870	A	T	0.0328032	1006
8	rs3909677	C	T	0.191849	1006
8	rs72624003	G	A	0.16501	1006
8	rs72624004	C	T	0.166004	1006
8	rs72624005	G	C	0.16501	1006
8	rs72624006	T	C	0.16501	1006
8	rs4875084	C	G	0.238569	1006
8	rs72624007	T	A	0.16501	1006
8	rs2263473	C	T	0.897614	1006
8	rs62502685	G	A	0.0178926	1006
8	rs75240153	C	G	0.166004	1006
8	rs2554572	G	C	0.537773	1006
8	rs186021667	C	G	0.0139165	1006
8	rs72624008	C	T	0.166004	1006
8	rs190580158	T	G	0.0149105	1006
8	rs28871924	G	T	0.166004	1006
8	rs35232591	T	A	0.110338	1006
8	rs34191265	C	T	0.193837	1006
8	rs34941583	G	A	0.195825	1006
8	rs2688363	C	G	0.414513	1006
8	rs2407260	T	C	0.193837	1006
8	rs2407259	C	T	0.193837	1006
8	rs2263474	T	A	0.902584	1006
8	rs2554571	A	T	0.902584	1006
8	rs11995654	C	T	0.304175	1006
8	rs140111055	C	G	0.166004	1006
8	rs71523603	G	A	0.191849	1006
8	rs34443488	A	G	0.110338	1006
8	rs76001294	G	C	0.166004	1006
8	rs79282243	C	T	0.166004	1006
8	rs62502687	G	A	0.110338	1006
8	rs62502688	A	G	0.292247	1006
8	rs2740921	C	T	0.661034	1006
8	rs72624011	T	C	0.167992	1006
8	rs141976463	C	G	0.0198807	1006
8	rs139820675	C	T	0.0188867	1006
8	rs72624012	G	T	0.16501	1006
8	rs3866473	G	C	0.298211	1006
8	rs72624013	A	C	0.167992	1006
8	rs2554570	A	C	0.885686	1006
8	rs35022443	T	C	0.193837	1006
8	rs2740920	C	T	0.418489	1006
8	rs13269543	G	C	0.192843	1006
8	rs72624015	C	G	0.166998	1006
8	rs7822006	G	A	0.175944	1006
8	rs2688364	T	C	0.706759	1006
8	rs72624059	A	G	0.166998	1006
8	rs149033388	C	A	0.166998	1006
8	rs2554569	T	C	0.900596	1006
8	rs11780297	G	A	0.195825	1006
8	rs62502689	G	A	0.100398	1006
8	rs35642001	T	C	0.2167	1006
8	rs12678299	G	C	0.375746	1006
8	rs28417797	T	C	0.243539	1006
8	rs2554567	G	A	0.703777	1006
8	rs13252867	G	C	0.194831	1006
8	rs72624060	A	C	0.16501	1006
8	rs72624061	G	C	0.166004	1006
8	rs2554566	C	A	0.524851	1006
8	rs72624062	A	C	0.167992	1006
8	rs72624063	A	T	0.166998	1006
8	rs35969731	G	A	0.0437376	1006
8	rs72624064	A	G	0.166998	1006
8	rs10089079	T	C	0.0894632	1006
8	rs180876269	G	A	0.0178926	1006
8	rs72624065	C	G	0.167992	1006
8	rs62502691	T	C	0.414513	1006
8	rs62502692	G	C	0.122266	1006
8	rs144027627	T	G	0.00994036	1006
8	rs12680739	C	A	0.167992	1006
8	rs12676492	G	C	0.166004	1006
8	rs12549043	C	T	0.0854871	1006
8	rs7012834	C	G	0.171968	1006
8	rs138595870	C	T	0.0188867	1006
8	rs2554564	C	T	0.863817	1006
8	rs72624066	T	A	0.171968	1006
8	rs2954641	G	C	0.740557	1006
8	rs181726707	T	A	0.0417495	1006
8	rs2740917	C	A	0.299205	1006
8	rs77819775	G	C	0.261431	1006
8	rs3860855	T	C	0.166998	1006
8	rs3849815	G	C	0.167992	1006
8	rs13265371	G	C	0.0874751	1006
8	rs75757221	C	A	0.259443	1006
8	rs3849816	T	G	0.171968	1006
8	rs3860856	C	A	0.166998	1006
8	rs77143253	C	T	0.082505	1006
8	rs3860857	G	A	0.166998	1006
8	rs2740915	G	T	0.304175	1006
8	rs2740914	T	C	0.744533	1006
8	rs6980998	C	A	0.237575	1006
8	rs2688294	G	C	0.708748	1006
8	rs2688295	C	T	0.294235	1006
8	rs4524815	G	T	0.167992	1006
8	rs2740913	C	T	0.728628	1006
8	rs4507782	C	T	0.167992	1006
8	rs4433162	T	C	0.168986	1006
8	rs4507783	C	T	0.168986	1006
8	rs4379463	G	A	0.555666	1006
8	rs72624067	T	C	0.166998	1006
8	rs12677236	T	C	0.166998	1006
8	rs17068673	A	G	0.170974	1006
8	rs17068675	C	T	0.16501	1006
8	rs141157774	A	T	0.0178926	1006
8	rs117655543	G	T	0.0198807	1006
8	rs10503226	A	T	0.16501	1006
8	rs10503227	G	C	0.166004	1006
8	rs2740912	C	A	0.728628	1006
8	rs2740911	G	A	0.83002	1006
8	rs77423470	G	C	0.166004	1006
8	rs80119809	A	T	0.166004	1006
8	rs17063211	T	C	0.166004	1006
8	rs2980795	A	G	0.537773	1006
8	rs2912272	T	G	0.904573	1006
8	rs17063217	G	A	0.166004	1006
8	rs10503228	A	G	0.166004	1006
8	rs149331042	C	T	0.167992	1006
8	rs60906978	A	G	0.240557	1006
8	rs11993888	G	A	0.300199	1006
8	rs10503229	T	A	0.166004	1006
8	rs73183953	C	G	0.0129225	1006
8	rs2740910	G	A	0.646123	1006
8	rs2554562	T	A	0.791252	1006
8	rs35067795	G	C	0.225646	1006
8	rs12680399	G	A	0.10835	1006
8	rs2554561	A	T	0.267396	1006
8	rs3860859	A	T	0.236581	1006
8	rs17068682	A	G	0.0695825	1006
8	rs73183960	C	G	0.0129225	1006
8	rs13280776	G	C	0.0924453	1006
8	rs17068685	G	A	0.10835	1006
8	rs77790342	T	C	0.115308	1006
8	rs3990497	C	T	0.236581	1006
8	rs7016290	G	C	0.236581	1006
8	rs2897595	C	T	0.235586	1006
8	rs72624068	G	A	0.10835	1006
8	rs6982349	G	C	0.236581	1006
8	rs77795757	A	G	0.251491	1006
8	rs2912273	C	G	0.517893	1006
8	rs7003625	A	G	0.235586	1006
8	rs28488432	G	C	0.237575	1006
8	rs28565085	T	C	0.235586	1006
8	rs28477800	C	T	0.23161	1006
8	rs192852145	C	T	0.00397614	1006
8	rs2740909	C	T	0.858847	1006
8	rs2554560	C	G	0.860835	1006
8	rs7834045	A	G	0.236581	1006
8	rs7841379	T	C	0.236581	1006
8	rs2740908	T	C	0.259443	1006
8	rs2740907	G	T	0.49503	1006
8	rs12681611	G	A	0.10835	1006
8	rs2554559	G	A	0.244533	1006
8	rs2740906	T	C	0.255467	1006
8	rs2740903	T	C	0.735586	1006
8	rs9772485	A	T	0.237575	1006
8	rs2740902	T	G	0.727634	1006
8	rs4629888	T	C	0.238569	1006
8	rs2740901	T	C	0.729622	1006
8	rs2740900	G	A	0.494036	1006
8	rs4634662	G	A	0.22664	1006
8	rs4416840	C	G	0.22664	1006
8	rs79055631	G	T	0.0725646	1006
8	rs4421367	C	A	0.219682	1006
8	rs4642668	T	G	0.232604	1006
8	rs2554558	G	T	0.595427	1006
8	rs2740899	G	A	0.602386	1006
8	rs2554557	A	G	0.851889	1006
8	rs7816680	T	A	0.0168986	1006
8	rs7813093	A	C	0.256461	1006
8	rs17331272	A	G	0.111332	1006
8	rs4875263	A	G	0.251491	1006
8	rs7817093	T	A	0.0168986	1006
8	rs4875264	G	T	0.102386	1006
8	rs17068727	G	T	0.133201	1006
8	rs17068729	G	A	0.116302	1006
8	rs3906471	C	A	0.244533	1006
8	rs2740898	C	A	0.594433	1006
8	rs3849817	G	T	0.251491	1006
8	rs3849818	T	G	0.251491	1006
8	rs3860860	T	A	0.100398	1006
8	rs5002849	C	A	0.0139165	1006
8	rs3849819	A	T	0.247515	1006
8	rs78856481	G	A	0.0149105	1006
8	rs140304972	C	G	0.0198807	1006
8	rs3843920	C	A	0.246521	1006
8	rs3898542	G	C	0.117296	1006
8	rs3843921	G	T	0.241551	1006
8	rs3849820	T	C	0.116302	1006
8	rs2554556	G	C	0.849901	1006
8	rs142349611	G	A	0.0178926	1006
8	rs7004524	G	A	0.114314	1006
8	rs79193431	T	C	0.102386	1006
8	rs2554555	A	G	0.60338	1006
8	rs60625973	G	C	0.0139165	1006
8	rs79073244	T	G	0.0357853	1006
8	rs17068751	G	C	0.161034	1006
8	rs17068754	C	T	0.116302	1006
8	rs2740895	A	G	0.633201	1006
8	rs2554553	A	C	0.852883	1006
8	rs74905289	G	A	0.0576541	1006
8	rs12548766	G	A	0.423459	1006
8	rs2554552	T	C	0.852883	1006
8	rs2554551	T	C	0.735586	1006
8	rs2554550	G	C	0.853877	1006
8	rs2554549	T	C	0.60835	1006
8	rs2740894	C	A	0.851889	1006
8	rs58979716	T	C	0.257455	1006
8	rs17068768	G	A	0.0218688	1006
8	rs75587283	G	A	0.0218688	1006
8	rs2554548	C	G	0.851889	1006
8	rs2740893	G	A	0.851889	1006
8	rs7828738	A	C	0.127237	1006
8	rs2740892	A	G	0.851889	1006
8	rs13263899	G	C	0.0994036	1006
8	rs73183981	T	C	0.0129225	1006
8	rs72624069	G	A	0.110338	1006
8	rs2740891	C	T	0.850895	1006
8	rs72624070	C	T	0.117296	1006
8	rs2554547	C	T	0.850895	1006
8	rs140920847	G	C	0.0119284	1006
8	rs147960594	A	T	0.0218688	1006
8	rs73185941	G	A	0.0139165	1006
8	rs2554546	C	G	0.852883	1006
8	rs2554545	A	G	0.851889	1006
8	rs2554543	G	T	0.849901	1006
8	rs118019764	G	A	0.170974	1006
8	rs56265817	C	T	0.0218688	1006
8	rs77700173	A	T	0.11829	1006
8	rs2740890	C	G	0.850895	1006
8	rs72624071	G	A	0.11829	1006
8	rs2740889	C	A	0.851889	1006
8	rs75953022	A	G	0.0506958	1006
8	rs72624072	G	A	0.119284	1006
8	rs2554541	C	T	0.851889	1006
8	rs17068773	G	C	0.119284	1006
8	rs2554540	T	C	0.850895	1006
8	rs2740888	G	A	0.849901	1006
8	rs2554539	G	T	0.848907	1006
8	rs2740887	G	A	0.849901	1006
8	rs2912275	A	G	0.850895	1006
8	rs2554537	G	C	0.849901	1006
8	rs2554536	A	G	0.850895	1006
8	rs2554535	G	C	0.846918	1006
8	rs2740886	G	A	0.849901	1006
8	rs2554534	G	C	0.849901	1006
8	rs72624073	A	T	0.116302	1006
8	rs2740885	T	G	0.616302	1006
8	rs2554533	C	T	0.849901	1006
8	rs77308825	T	C	0.116302	1006
8	rs17068799	C	A	0.115308	1006
8	rs2740884	A	G	0.850895	1006
8	rs2740883	A	G	0.61332	1006
8	rs73658563	G	C	0.0377734	1006
8	rs2554532	A	C	0.852883	1006
8	rs17068805	A	G	0.120278	1006
8	rs2554531	G	C	0.850895	1006
8	rs2740882	C	T	0.849901	1006
8	rs2554530	G	C	0.851889	1006
8	rs2740881	A	G	0.847913	1006
8	rs3860862	A	T	0.120278	1006
8	rs2552155	A	G	0.850895	1006
8	rs2554529	T	C	0.727634	1006
8	rs17331675	C	A	0.0387674	1006
8	rs7001491	A	T	0.0924453	1006
8	rs2740880	T	G	0.850895	1006
8	rs147565086	T	A	0.0357853	1006
8	rs2552156	G	A	0.850895	1006
8	rs72624074	T	C	0.120278	1006
8	rs6982198	C	T	0.105368	1006
8	rs7001863	A	G	0.104374	1006
8	rs183748570	G	A	0.0159046	1006
8	rs2554528	C	T	0.909543	1006
8	rs2554527	C	G	0.909543	1006
8	rs2554525	A	G	0.907555	1006
8	rs72624075	T	C	0.120278	1006
8	rs2552131	C	A	0.909543	1006
8	rs2554524	C	G	0.659046	1006
8	rs151164345	T	C	0.0208748	1006
8	rs182862161	C	G	0.0308151	1006
8	rs112848803	A	T	0.10338	1006
8	rs2554519	C	T	0.909543	1006
8	rs12678879	A	G	0.227634	1006
8	rs138425755	C	G	0.122266	1006
8	rs4430121	G	T	0.117296	1006
8	rs2007315	C	A	0.908549	1006
8	rs2740878	C	T	0.642147	1006
8	rs59516451	C	A	0.124254	1006
8	rs58226234	C	G	0.120278	1006
8	rs2911719	C	A	0.909543	1006
8	rs2911720	C	T	0.905567	1006
8	rs2911721	G	T	0.908549	1006
8	rs17403631	G	C	0.0954274	1006
8	rs2216893	C	T	0.904573	1006
8	rs2980786	C	G	0.909543	1006
8	rs2980785	G	A	0.909543	1006
8	rs4875265	C	T	0.653082	1006
8	rs2554708	G	C	0.909543	1006
8	rs2554707	C	G	0.513917	1006
8	rs13253871	G	A	0.171968	1006
8	rs2554706	C	G	0.683897	1006
8	rs72624076	T	G	0.127237	1006
8	rs2552159	C	G	0.673956	1006
8	rs1895889	T	A	0.678926	1006
8	rs17068827	G	C	0.0984095	1006
8	rs1426282	G	C	0.201789	1006
8	rs17068837	G	C	0.126243	1006
8	rs6991762	C	G	0.327038	1006
8	rs6990745	G	C	0.629225	1006
8	rs6991934	C	T	0.326044	1006
8	rs2554704	A	G	0.162028	1006
8	rs34691363	G	A	0.167992	1006
8	rs2552166	G	A	0.197813	1006
8	rs10090074	C	T	0.326044	1006
8	rs28405740	G	C	0.327038	1006
8	rs62501267	C	T	0.206759	1006
8	rs2552170	A	T	0.0357853	1006
8	rs28445731	C	G	0.663022	1006
8	rs2740876	A	T	0.0328032	1006
8	rs13276030	T	A	0.167992	1006
8	rs2432745	C	T	0.866799	1006
8	rs56084653	G	T	0.145129	1006
8	rs2554700	G	C	0.865805	1006
8	rs2554699	T	C	0.208748	1006
8	rs13267692	C	T	0.506958	1006
8	rs55811315	A	G	0.0914513	1006
8	rs147659619	T	G	0.0119284	1006
8	rs73185991	G	A	0.0159046	1006
8	rs2554698	T	C	0.154076	1006
8	rs7831840	C	A	0.0904573	1006
8	rs2554697	A	G	0.349901	1006
8	rs2740873	A	C	0.868787	1006
8	rs117757914	T	G	0.0497018	1006
8	rs187697822	C	A	0.00497018	1006
8	rs6558843	G	A	0.518887	1006
8	rs7831271	G	C	0.0904573	1006
8	rs1365280	C	T	0.347913	1006
8	rs4554489	A	T	0.519881	1006
8	rs4609211	C	A	0.415507	1006
8	rs1365279	C	G	0.440358	1006
8	rs4406417	C	G	0.413519	1006
8	rs1365277	A	G	0.701789	1006
8	rs142269848	C	A	0.00795229	1006
8	rs73187957	A	T	0.0159046	1006
8	rs1365276	G	A	0.867793	1006
8	rs1365275	G	A	0.867793	1006
8	rs1365274	G	C	0.520875	1006
8	rs117143439	C	T	0.00894632	1006
8	rs1820437	A	G	0.867793	1006
8	rs73187960	G	C	0.0159046	1006
8	rs1365273	C	A	0.026839	1006
8	rs2194603	G	C	0.676938	1006
8	rs78268244	G	C	0.0377734	1006
8	rs2552089	G	A	0.867793	1006
8	rs2552092	T	C	0.867793	1006
8	rs2552093	C	A	0.868787	1006
8	rs2552094	A	G	0.867793	1006
8	rs13271189	A	C	0.027833	1006
8	rs11783073	A	G	0.501988	1006
8	rs2162265	A	T	0.33499	1006
8	rs2114247	G	C	0.868787	1006
8	rs2114246	T	C	0.870775	1006
8	rs9314509	C	G	0.499006	1006
8	rs1035633	C	T	0.328032	1006
8	rs1035634	C	T	0.868787	1006
8	rs2554696	T	A	0.0218688	1006
8	rs1035635	C	T	0.868787	1006
8	rs9314510	T	C	0.4334	1006
8	rs1035636	T	C	0.347913	1006
8	rs144652854	T	C	0.0337972	1006
8	rs13277896	G	C	0.180915	1006
8	rs2552099	A	G	0.870775	1006
8	rs10217067	G	A	0.390656	1006
8	rs2554694	T	C	0.447316	1006
8	rs2114245	C	G	0.486083	1006
8	rs117547580	G	A	0.0159046	1006
8	rs79939560	C	T	0.0745527	1006
8	rs2740872	G	C	0.470179	1006
8	rs7000108	A	C	0.319085	1006
8	rs6980495	C	G	0.499006	1006
8	rs111906153	G	A	0.00497018	1006
8	rs2552108	C	T	0.851889	1006
8	rs1035637	A	G	0.673956	1006
8	rs1964312	C	T	0.0208748	1006
8	rs7017832	G	C	0.311133	1006
8	rs6983757	G	C	0.578529	1006
8	rs10088995	C	T	0.384692	1006
8	rs1035639	G	T	0.829026	1006
8	rs4445244	G	A	0.16998	1006
8	rs73502921	C	T	0.163022	1006
8	rs145755235	G	A	0.0159046	1006
8	rs2552109	C	T	0.760437	1006
8	rs2042526	A	G	0.729622	1006
8	rs2042527	G	T	0.44831	1006
8	rs2042528	T	A	0.469185	1006
8	rs7834943	A	G	0.271372	1006
8	rs2552110	G	A	0.0874751	1006
8	rs1365271	C	T	0.83499	1006
8	rs142008491	T	C	0.0109344	1006
8	rs2244250	A	C	0.126243	1006
8	rs2552113	T	C	0.149105	1006
8	rs180856563	C	G	0.0109344	1006
8	rs2113669	T	G	0.126243	1006
8	rs13271741	G	A	0.150099	1006
8	rs2552114	A	G	0.149105	1006
8	rs2552115	G	C	0.124254	1006
8	rs117425519	C	T	0.0159046	1006
8	rs2552117	C	T	0.823062	1006
8	rs10086129	T	C	0.366799	1006
8	rs75259298	A	T	0.0755467	1006
8	rs2432744	G	T	0.822068	1006
8	rs140799026	G	C	0.0198807	1006
8	rs2552119	A	T	0.146123	1006
8	rs2554693	C	G	0.143141	1006
8	rs2552120	G	A	0.146123	1006
8	rs191033854	C	T	0.028827	1006
8	rs2740871	T	C	0.840954	1006
8	rs74611243	T	A	0.0109344	1006
8	rs74401270	T	A	0.0606362	1006
8	rs2552121	T	C	0.157058	1006
8	rs2552122	C	A	0.692843	1006
8	rs73187989	A	G	0.15507	1006
8	rs13255769	G	C	0.120278	1006
8	rs2740870	C	T	0.592445	1006
8	rs10090443	A	G	0.434394	1006
8	rs2552124	A	G	0.259443	1006
8	rs2554692	C	G	0.157058	1006
8	rs964738	A	G	0.379722	1006
8	rs1812570	T	G	0.529821	1006
8	rs2552125	T	G	0.15507	1006
8	rs2552126	C	G	0.82008	1006
8	rs34178633	C	T	0.373757	1006
8	rs12677595	G	A	0.439364	1006
8	rs12676153	T	C	0.440358	1006
8	rs142793468	G	A	0.00397614	1006
8	rs11776755	T	C	0.102386	1006
8	rs139725768	T	C	0.00795229	1006
8	rs60576892	T	C	0.101392	1006
8	rs117355529	G	A	0.0188867	1006
8	rs12543121	T	C	0.373757	1006
8	rs57988208	C	G	0.100398	1006
8	rs79445352	A	G	0.0675944	1006
8	rs34540204	G	A	0.0347913	1006
8	rs73187995	A	G	0.101392	1006
8	rs143829839	G	C	0.0139165	1006
8	rs74629570	G	A	0.0208748	1006
8	rs2552130	A	G	0.102386	1006
8	rs34877391	T	A	0.0318091	1006
8	rs7833626	A	G	0.101392	1006
8	rs7814954	G	C	0.102386	1006
8	rs1863478	C	G	0.833996	1006
8	rs1863477	C	G	0.119284	1006
8	rs35054897	G	C	0.0695825	1006
8	rs73187999	G	T	0.100398	1006
8	rs73188000	C	G	0.100398	1006
8	rs34379620	G	A	0.117296	1006
8	rs2552133	G	C	0.15507	1006
8	rs2554691	T	C	0.150099	1006
8	rs2554690	A	G	0.82008	1006
8	rs75480087	G	C	0.0218688	1006
8	rs2554689	A	T	0.316103	1006
8	rs7812522	T	C	0.120278	1006
8	rs13254860	T	C	0.503976	1006
8	rs57465583	T	C	0.0785288	1006
8	rs7812806	T	G	0.120278	1006
8	rs2552134	G	T	0.270378	1006
8	rs2552135	C	G	0.317097	1006
8	rs62501282	G	T	0.0775348	1006
8	rs2554688	T	C	0.121272	1006
8	rs2552136	C	G	0.15507	1006
8	rs76954441	G	A	0.0646123	1006
8	rs7816539	T	C	0.120278	1006
8	rs149592934	T	A	0.0646123	1006
8	rs2552137	A	G	0.116302	1006
8	rs62501283	G	T	0.00596421	1006
8	rs60096095	C	G	0.100398	1006
8	rs2554686	T	A	0.116302	1006
8	rs11785076	C	G	0.125249	1006
8	rs73190311	T	C	0.0178926	1006
8	rs2247829	C	T	0.116302	1006
8	rs13266523	A	G	0.116302	1006
8	rs2247851	C	T	0.812127	1006
8	rs71523605	A	T	0.116302	1006
8	rs13264979	G	C	0.116302	1006
8	rs2554682	G	A	0.181909	1006
8	rs34541279	G	T	0.116302	1006
8	rs76714948	C	T	0.0646123	1006
8	rs2552140	A	G	0.182903	1006
8	rs78948504	C	G	0.0646123	1006
8	rs77064769	C	G	0.0646123	1006
8	rs77778346	T	C	0.026839	1006
8	rs2554635	C	G	0.542744	1006
8	rs10086015	G	A	0.0874751	1006
8	rs1541718	T	C	0.630219	1006
8	rs1543903	G	A	0.811133	1006
8	rs36067893	G	C	0.116302	1006
8	rs1543904	C	T	0.694831	1006
8	rs1543905	T	C	0.811133	1006
8	rs1543906	G	C	0.968191	1006
8	rs1971078	A	G	0.543738	1006
8	rs2552143	A	G	0.871769	1006
8	rs11781684	G	A	0.0626243	1006
8	rs2552144	G	C	0.630219	1006
8	rs2554636	T	C	0.812127	1006
8	rs11781691	G	T	0.0626243	1006
8	rs35730927	C	A	0.114314	1006
8	rs11778620	A	C	0.11829	1006
8	rs17332041	G	C	0.028827	1006
8	rs13258708	G	C	0.11332	1006
8	rs2161929	A	G	0.811133	1006
8	rs73190327	T	A	0.12326	1006
8	rs73190328	C	A	0.12326	1006
8	rs2552145	T	C	0.569583	1006
8	rs13259971	G	A	0.0298211	1006
8	rs117933198	G	C	0.0168986	1006
8	rs13267061	G	A	0.116302	1006
8	rs117723327	A	C	0.0129225	1006
8	rs60739088	A	T	0.12326	1006
8	rs2554638	G	T	0.811133	1006
8	rs78322901	T	C	0.12326	1006
8	rs60743504	A	G	0.133201	1006
8	rs76503499	T	G	0.026839	1006
8	rs57113112	C	A	0.12326	1006
8	rs34942039	T	C	0.117296	1006
8	rs2740897	G	C	0.811133	1006
8	rs2554639	C	T	0.568588	1006
8	rs2554640	A	G	0.811133	1006
8	rs116916778	T	C	0.0188867	1006
8	rs73190335	G	T	0.0168986	1006
8	rs144056317	T	C	0.0188867	1006
8	rs2554642	C	T	0.215706	1006
8	rs13281903	A	T	0.114314	1006
8	rs2554643	T	C	0.218688	1006
8	rs11777172	C	G	0.237575	1006
8	rs13279426	G	A	0.112326	1006
8	rs28885701	T	G	0.218688	1006
8	rs187864813	G	C	0.0258449	1006
8	rs151221735	C	A	0.0864811	1006
8	rs35505983	G	C	0.115308	1006
8	rs35281197	A	G	0.117296	1006
8	rs13263459	T	C	0.393638	1006
8	rs2552149	A	T	0.215706	1006
8	rs4875085	C	G	0.215706	1006
8	rs10092875	T	G	0.101392	1006
8	rs2911717	C	G	0.968191	1006
8	rs113950449	G	T	0.0685885	1006
8	rs34738688	A	G	0.116302	1006
8	rs78715357	A	G	0.0119284	1006
8	rs2554644	G	T	0.813121	1006
8	rs17332062	T	A	0.39165	1006
8	rs28690185	C	G	0.0238569	1006
8	rs13265700	C	T	0.115308	1006
8	rs2554645	C	G	0.201789	1006
8	rs28374004	T	C	0.0149105	1006
8	rs34384606	G	C	0.0168986	1006
8	rs2554646	T	C	0.595427	1006
8	rs11992309	G	A	0.0874751	1006
8	rs75513984	C	G	0.0228628	1006
8	rs9644362	G	C	0.205765	1006
8	rs2552152	C	A	0.11332	1006
8	rs57440608	G	C	0.207753	1006
8	rs10503231	C	G	0.115308	1006
8	rs2912284	T	C	0.799205	1006
8	rs10503232	G	C	0.11332	1006
8	rs10503233	G	T	0.280318	1006
8	rs9644282	T	A	0.219682	1006
8	rs17068867	C	T	0.198807	1006
8	rs17068870	G	A	0.0864811	1006
8	rs145842854	C	G	0.0109344	1006
8	rs116216008	T	C	0.0159046	1006
8	rs10097875	C	T	0.0238569	1006
8	rs17068875	A	G	0.186879	1006
8	rs57732526	A	G	0.222664	1006
8	rs58193211	T	G	0.22167	1006
8	rs7815215	T	C	0.187873	1006
8	rs17068882	T	C	0.0208748	1006
8	rs75408507	T	C	0.0159046	1006
8	rs17404086	T	C	0.389662	1006
8	rs34494935	T	C	0.475149	1006
8	rs17404093	T	A	0.389662	1006
8	rs151335736	C	T	0.0119284	1006
8	rs17068886	T	G	0.23161	1006
8	rs111963359	G	T	0.0308151	1006
8	rs17068887	C	T	0.16501	1006
8	rs17068889	G	C	0.0765408	1006
8	rs60071505	G	C	0.0755467	1006
8	rs17068893	A	G	0.230616	1006
8	rs10095133	T	C	0.187873	1006
8	rs17068904	A	T	0.23161	1006
8	rs11783062	T	G	0.481113	1006
8	rs35543823	C	T	0.114314	1006
8	rs7003254	G	A	0.190855	1006
8	rs187999004	T	C	0.0109344	1006
8	rs73190350	C	G	0.0198807	1006
8	rs17068907	G	C	0.0864811	1006
8	rs55672538	A	T	0.172962	1006
8	rs7009032	C	G	0.202783	1006
8	rs7008527	G	T	0.240557	1006
8	rs9314511	A	T	0.0377734	1006
8	rs9314512	A	G	0.202783	1006
8	rs55785956	G	C	0.156064	1006
8	rs149536875	G	A	0.0119284	1006
8	rs17404135	C	G	0.447316	1006
8	rs79563094	T	C	0.0258449	1006
8	rs17068917	T	C	0.147117	1006
8	rs7815908	A	G	0.166998	1006
8	rs10216832	A	G	0.0149105	1006
8	rs10216922	T	G	0.0149105	1006
8	rs117717635	T	A	0.0109344	1006
8	rs7819946	T	C	0.166004	1006
8	rs10216840	A	G	0.162028	1006
8	rs4875273	T	C	0.44831	1006
8	rs10216842	A	G	0.0149105	1006
8	rs4875274	T	C	0.568588	1006
8	rs10107611	T	G	0.250497	1006
8	rs190415624	T	A	0.00795229	1006
8	rs13340602	C	G	0.166004	1006
8	rs7007103	G	C	0.250497	1006
8	rs17404163	A	G	0.119284	1006
8	rs117997159	G	C	0.0248509	1006
8	rs7008378	C	A	0.549702	1006
8	rs12681816	A	G	0.147117	1006
8	rs12681834	A	G	0.161034	1006
8	rs11775574	G	C	0.44831	1006
8	rs35655526	G	C	0.360835	1006
8	rs149079303	T	A	0.0198807	1006
8	rs369999268	G	A	0.00198807	1006
8	rs11782732	C	T	0.451292	1006
8	rs35152331	C	T	0.197813	1006
8	rs7011947	G	C	0.342942	1006
8	rs11786984	A	G	0.45328	1006
8	rs918915	G	C	0.366799	1006
8	rs11787062	A	T	0.447316	1006
8	rs76373324	A	C	0.0109344	1006
8	rs11136699	G	C	0.450298	1006
8	rs61122982	G	A	0.168986	1006
8	rs11136700	G	C	0.451292	1006
8	rs59735099	T	C	0.16998	1006
8	rs59866162	C	G	0.16998	1006
8	rs58726138	G	T	0.16998	1006
8	rs60926575	T	C	0.172962	1006
8	rs13340565	G	A	0.16501	1006
8	rs10087392	T	G	0.0377734	1006
8	rs13340606	A	C	0.16501	1006
8	rs78259780	C	T	0.0188867	1006
8	rs10107190	G	C	0.833002	1006
8	rs13340613	T	C	0.16501	1006
8	rs34511452	G	T	0.112326	1006
8	rs13340578	C	T	0.16501	1006
8	rs17068940	T	C	0.16501	1006
8	rs17068944	C	G	0.16501	1006
8	rs73658571	T	C	0.16501	1006
8	rs12680364	T	C	0.203777	1006
8	rs60391636	T	C	0.164016	1006
8	rs79857089	G	C	0.0487078	1006
8	rs139433348	C	G	0.00994036	1006
8	rs59961277	A	G	0.16501	1006
8	rs59286892	G	A	0.16501	1006
8	rs17068949	G	A	0.166998	1006
8	rs7839158	T	C	0.16501	1006
8	rs73173814	G	A	0.0944334	1006
8	rs7816866	G	T	0.16501	1006
8	rs7816895	G	A	0.16501	1006
8	rs17404267	T	A	0.101392	1006
8	rs7839451	T	C	0.16501	1006
8	rs17332343	G	C	0.159046	1006
8	rs7820980	G	A	0.793241	1006
8	rs17068953	G	A	0.16501	1006
8	rs73658572	G	C	0.16501	1006
8	rs7014957	T	G	0.204771	1006
8	rs1559569	G	C	0.368787	1006
8	rs17068954	G	A	0.16501	1006
8	rs6990225	G	A	0.16501	1006
8	rs1559570	T	C	0.465209	1006
8	rs918916	A	T	0.16501	1006
8	rs80351889	C	T	0.11332	1006
8	rs918917	A	C	0.16501	1006
8	rs77901156	C	T	0.0188867	1006
8	rs138039296	A	T	0.00994036	1006
8	rs76633181	G	C	0.0427435	1006
8	rs6558847	G	A	0.794235	1006
8	rs7825804	G	C	0.795229	1006
8	rs73173821	C	A	0.101392	1006
8	rs17332412	A	T	0.101392	1006
8	rs17068968	A	C	0.0159046	1006
8	rs17404336	A	G	0.10338	1006
8	rs17068970	A	C	0.801193	1006
8	rs73173826	T	A	0.10338	1006
8	rs144042187	A	T	0.00894632	1006
8	rs73173828	T	C	0.104374	1006
8	rs11783258	C	T	0.136183	1006
8	rs73173829	C	G	0.104374	1006
8	rs10503234	T	C	0.202783	1006
8	rs57423877	T	G	0.159046	1006
8	rs9987408	T	C	0.192843	1006
8	rs17068975	G	C	0.159046	1006
8	rs59199244	T	A	0.159046	1006
8	rs2059398	A	G	0.400596	1006
8	rs17404378	C	T	0.104374	1006
8	rs56817850	A	G	0.27833	1006
8	rs73173831	A	C	0.105368	1006
8	rs10089093	T	G	0.0159046	1006
8	rs74765579	G	A	0.0387674	1006
8	rs118065334	T	C	0.0168986	1006
8	rs17068984	A	G	0.104374	1006
8	rs17332483	T	A	0.105368	1006
8	rs116872468	A	G	0.0109344	1006
8	rs12674985	T	C	0.533797	1006
8	rs73173834	T	C	0.0139165	1006
8	rs4875277	C	T	0.793241	1006
8	rs11775651	T	C	0.105368	1006
8	rs7011876	G	C	0.142147	1006
8	rs17404427	C	T	0.104374	1006
8	rs17332525	T	C	0.106362	1006
8	rs10091045	A	G	0.176938	1006
8	rs10107716	C	T	0.794235	1006
8	rs17332560	T	C	0.0924453	1006
8	rs17068998	G	C	0.193837	1006
8	rs13268176	C	G	0.447316	1006
8	rs74520194	G	A	0.0337972	1006
8	rs76344358	G	A	0.0914513	1006
8	rs1978515	G	C	0.12326	1006
8	rs6980900	T	G	0.215706	1006
8	rs12543779	T	G	0.547714	1006
8	rs17404489	T	G	0.359841	1006
8	rs78760294	C	T	0.0805169	1006
8	rs17069006	T	A	0.166004	1006
8	rs17404496	T	A	0.126243	1006
8	rs17404503	G	C	0.0894632	1006
8	rs56712848	C	A	0.142147	1006
8	rs114890493	A	G	0.0178926	1006
8	rs59093083	C	T	0.142147	1006
8	rs60112970	T	A	0.142147	1006
8	rs11780970	G	A	0.0805169	1006
8	rs17069009	C	G	0.266402	1006
8	rs7004762	G	A	0.558648	1006
8	rs13281198	A	C	0.375746	1006
8	rs73504903	T	C	0.16998	1006
8	rs28639388	G	T	0.163022	1006
8	rs11987667	G	C	0.557654	1006
8	rs11986069	T	C	0.082505	1006
8	rs35028284	C	T	0.134195	1006
8	rs17069014	T	C	0.0248509	1006
8	rs2194604	T	C	0.740557	1006
8	rs6997742	T	C	0.119284	1006
8	rs58803742	C	T	0.0954274	1006
8	rs117727074	T	C	0.0208748	1006
8	rs17404544	T	C	0.0994036	1006
8	rs76803660	G	C	0.156064	1006
8	rs17069018	A	G	0.167992	1006
8	rs17332636	T	C	0.028827	1006
8	rs7828949	A	G	0.464215	1006
8	rs74777181	A	G	0.0795229	1006
8	rs79292554	A	C	0.0874751	1006
8	rs7844914	G	C	0.245527	1006
8	rs4372022	A	C	0.240557	1006
8	rs183414214	G	A	0.00994036	1006
8	rs4242493	T	C	0.564612	1006
8	rs4606080	T	C	0.917495	1006
8	rs7004070	A	G	0.182903	1006
8	rs55651304	G	C	0.150099	1006
8	rs11787009	C	T	0.0159046	1006
8	rs150998761	T	C	0.00695825	1006
8	rs720399	A	G	0.166998	1006
8	rs9314513	T	C	0.270378	1006
8	rs10108335	T	C	0.270378	1006
8	rs4875278	C	G	0.656064	1006
8	rs4875279	C	G	0.385686	1006
8	rs13259106	G	T	0.354871	1006
8	rs4875280	T	G	0.389662	1006
8	rs28394275	A	G	0.259443	1006
8	rs57123478	C	A	0.0914513	1006
8	rs140234391	G	A	0.00695825	1006
8	rs13268022	G	A	0.161034	1006
8	rs7000682	C	T	0.740557	1006
8	rs13268079	G	C	0.162028	1006
8	rs13268310	G	A	0.350895	1006
8	rs9650479	A	C	0.178926	1006
8	rs13278995	T	C	0.356859	1006
8	rs6558849	T	C	0.649105	1006
8	rs7817704	T	C	0.260437	1006
8	rs144678946	G	A	0.00795229	1006
8	rs7013590	G	A	0.337972	1006
8	rs7013621	G	C	0.161034	1006
8	rs17404627	A	G	0.172962	1006
8	rs7015737	C	G	0.105368	1006
8	rs7827749	A	G	0.166998	1006
8	rs59716096	A	G	0.27336	1006
8	rs10101949	G	T	0.189861	1006
8	rs2081356	G	T	0.742545	1006
8	rs73173860	T	C	0.0178926	1006
8	rs28766110	C	T	0.105368	1006
8	rs2081357	G	C	0.742545	1006
8	rs62501349	G	A	0.0964215	1006
8	rs74528373	C	T	0.0616302	1006
8	rs10093241	A	G	0.0924453	1006
8	rs12547734	T	A	0.377734	1006
8	rs10106149	G	C	0.349901	1006
8	rs12549476	G	A	0.361829	1006
8	rs12544203	A	G	0.378728	1006
8	rs12164173	T	G	0.166004	1006
8	rs73173865	G	T	0.116302	1006
8	rs62501350	T	C	0.154076	1006
8	rs117132127	C	G	0.0168986	1006
8	rs7816006	T	C	0.270378	1006
8	rs62501351	G	C	0.152087	1006
8	rs72624077	G	A	0.0994036	1006
8	rs73658582	G	A	0.17495	1006
8	rs62501352	G	A	0.17495	1006
8	rs78377605	A	G	0.152087	1006
8	rs5016254	C	T	0.028827	1006
8	rs5016256	T	C	0.932406	1006
8	rs5016258	A	G	0.590457	1006
8	rs17069043	C	G	0.0745527	1006
8	rs12155988	A	G	0.0715706	1006
8	rs138234511	G	C	0.00596421	1006
8	rs75739427	C	T	0.0785288	1006
8	rs12155765	C	G	0.0715706	1006
8	rs116949028	A	G	0.0715706	1006
8	rs7822603	A	G	0.170974	1006
8	rs140954941	C	A	0.0715706	1006
8	rs116014384	A	G	0.0904573	1006
8	rs143751855	G	A	0.0159046	1006
8	rs10094785	T	C	0.584493	1006
8	rs13270475	T	C	0.236581	1006
8	rs35442210	G	C	0.196819	1006
8	rs139450547	A	G	0.0139165	1006
8	rs78821402	G	C	0.0785288	1006
8	rs79828154	A	T	0.166004	1006
8	rs35664516	G	C	0.195825	1006
8	rs77168323	A	C	0.185885	1006
8	rs35294570	G	A	0.195825	1006
8	rs79459446	T	C	0.0656064	1006
8	rs117490392	G	C	0.0745527	1006
8	rs184115065	C	A	0.00695825	1006
8	rs13280629	T	C	0.196819	1006
8	rs12056743	A	C	0.197813	1006
8	rs28528365	G	A	0.0785288	1006
8	rs1991139	C	A	0.166004	1006
8	rs150690221	C	T	0.0536779	1006
8	rs55820241	C	G	0.0944334	1006
8	rs17069047	C	T	0.0954274	1006
8	rs10112759	G	T	0.957256	1006
8	rs10113089	G	C	0.921471	1006
8	rs115577702	T	G	0.0785288	1006
8	rs10866963	T	C	0.580517	1006
8	rs12549072	A	C	0.410537	1006
8	rs12056681	C	T	0.195825	1006
8	rs10088637	G	A	0.602386	1006
8	rs7816211	A	G	0.237575	1006
8	rs75144718	G	A	0.026839	1006
8	rs17404676	T	C	0.0755467	1006
8	rs9314517	C	T	0.195825	1006
8	rs3891533	G	A	0.196819	1006
8	rs28660289	A	G	0.0785288	1006
8	rs766045	T	C	0.154076	1006
8	rs766046	C	A	0.153082	1006
8	rs10108082	A	G	0.196819	1006
8	rs1714794	T	C	0.16004	1006
8	rs1647325	A	G	0.0109344	1006
8	rs181299981	G	C	0.00894632	1006
8	rs1647326	G	A	0.107356	1006
8	rs17404711	G	C	0.197813	1006
8	rs13276808	C	T	0.00894632	1006
8	rs56003604	G	A	0.16004	1006
8	rs9314518	G	T	0.195825	1006
8	rs73176311	A	T	0.129225	1006
8	rs35237037	G	C	0.419483	1006
8	rs2407820	C	T	0.158052	1006
8	rs1647330	C	G	0.813121	1006
8	rs7017735	G	C	0.0904573	1006
8	rs10108603	C	G	0.187873	1006
8	rs35061806	C	T	0.185885	1006
8	rs1714791	T	C	0.56163	1006
8	rs61299396	G	T	0.180915	1006
8	rs62503600	A	T	0.184891	1006
8	rs1647333	C	T	0.552684	1006
8	rs1647334	G	C	0.11332	1006
8	rs66503142	C	A	0.445328	1006
8	rs1714789	G	A	0.54672	1006
8	rs11785511	T	G	0.452286	1006
8	rs11785517	T	G	0.456262	1006
8	rs2680611	A	G	0.107356	1006
8	rs11781286	C	A	0.45328	1006
8	rs11774235	G	T	0.45328	1006
8	rs7011371	A	G	0.159046	1006
8	rs35676711	G	C	0.027833	1006
8	rs1647337	T	C	0.106362	1006
8	rs35575150	C	G	0.424453	1006
8	rs1519174	A	T	0.106362	1006
8	rs1519172	G	T	0.10835	1006
8	rs3914777	A	C	0.454274	1006
8	rs10091079	G	A	0.180915	1006
8	rs1647342	A	G	0.107356	1006
8	rs3902136	G	A	0.45328	1006
8	rs3902137	A	C	0.45328	1006
8	rs3902138	C	G	0.457256	1006
8	rs10106949	A	T	0.187873	1006
8	rs4418361	C	T	0.151093	1006
8	rs4392919	G	T	0.157058	1006
8	rs3902139	A	G	0.445328	1006
8	rs1647343	C	A	0.107356	1006
8	rs144484869	G	C	0.00795229	1006
8	rs55946653	C	T	0.00695825	1006
8	rs2897640	G	A	0.250497	1006
8	rs4460396	C	T	0.0934394	1006
8	rs60886194	A	G	0.157058	1006
8	rs28442234	T	C	0.187873	1006
8	rs7830969	G	C	0.44334	1006
8	rs17427521	C	T	0.157058	1006
8	rs3849822	G	A	0.0934394	1006
8	rs3849823	T	C	0.0934394	1006
8	rs139074407	T	C	0.0198807	1006
8	rs4875288	G	A	0.445328	1006
8	rs10096713	C	A	0.0924453	1006
8	rs62503603	G	A	0.151093	1006
8	rs117976364	C	T	0.0168986	1006
8	rs55685349	T	C	0.159046	1006
8	rs9693752	G	A	0.0924453	1006
8	rs17069085	T	C	0.178926	1006
8	rs1647346	G	A	0.109344	1006
8	rs11774739	T	C	0.166004	1006
8	rs577230402	T	C	0.00894632	1006
8	rs10099471	G	C	0.0934394	1006
8	rs2407302	G	T	0.431412	1006
8	rs17069091	G	A	0.263419	1006
8	rs73176340	T	A	0.0924453	1006
8	rs2407303	C	G	0.432406	1006
8	rs17069103	G	A	0.16998	1006
8	rs150534087	T	C	0.00795229	1006
8	rs117112263	G	C	0.00795229	1006
8	rs140165561	T	C	0.00695825	1006
8	rs12155795	G	A	0.0924453	1006
8	rs184280222	C	T	0.0188867	1006
8	rs149447203	T	C	0.00695825	1006
8	rs12155841	G	A	0.285288	1006
8	rs2680623	A	G	0.10835	1006
8	rs36069069	C	G	0.33996	1006
8	rs150893117	G	A	0.00695825	1006
8	rs2680626	G	C	0.209742	1006
8	rs2680627	G	C	0.565606	1006
8	rs10435672	G	A	0.434394	1006
8	rs1714745	A	T	0.178926	1006
8	rs140896173	T	C	0.0129225	1006
8	rs3895791	C	T	0.352883	1006
8	rs918920	G	T	0.534791	1006
8	rs1623221	C	T	0.177932	1006
8	rs28408718	T	C	0.027833	1006
8	rs28483208	G	A	0.368787	1006
8	rs13252359	C	G	0.414513	1006
8	rs2680593	T	A	0.177932	1006
8	rs2552163	G	A	0.177932	1006
8	rs2680595	T	C	0.177932	1006
8	rs2552164	T	A	0.177932	1006
8	rs2552165	T	C	0.175944	1006
8	rs56887549	A	G	0.372763	1006
8	rs13252833	T	C	0.303181	1006
8	rs34728015	A	G	0.390656	1006
8	rs13282148	A	T	0.104374	1006
8	rs34460876	T	G	0.341948	1006
8	rs1647351	T	C	0.210736	1006
8	rs13279854	G	A	0.341948	1006
8	rs1714799	G	A	0.21173	1006
8	rs13252372	G	A	0.341948	1006
8	rs1714800	G	C	0.650099	1006
8	rs4436144	G	C	0.33996	1006
8	rs2407304	T	G	0.33996	1006
8	rs2407305	C	T	0.342942	1006
8	rs7824138	A	T	0.445328	1006
8	rs35172369	G	A	0.00994036	1006
8	rs2897641	T	A	0.342942	1006
8	rs1647354	A	G	0.212724	1006
8	rs78850197	C	T	0.371769	1006
8	rs13272566	G	A	0.00894632	1006
8	rs34153570	G	A	0.346918	1006
8	rs13275307	C	T	0.39662	1006
8	rs1647358	G	T	0.214712	1006
8	rs12676159	A	G	0.0377734	1006
8	rs75092693	G	T	0.372763	1006
8	rs1613021	C	T	0.213718	1006
8	rs1613815	C	A	0.301193	1006
8	rs117124357	G	A	0.380716	1006
8	rs367804962	T	C	0.378728	1006
8	rs1356655	G	A	0.22167	1006
8	rs372873855	G	A	0.37674	1006
8	rs76019810	G	C	0.407555	1006
8	rs73176395	G	A	0.407555	1006
8	rs3849824	G	C	0.0377734	1006
8	rs76581888	T	C	0.408549	1006
8	rs75031315	T	C	0.408549	1006
8	rs73176396	G	C	0.407555	1006
8	rs3902480	A	C	0.0387674	1006
8	rs73176398	T	G	0.407555	1006
8	rs13259316	T	G	0.407555	1006
8	rs13248800	G	A	0.406561	1006
8	rs13259627	T	C	0.406561	1006
8	rs73178305	A	T	0.405567	1006
8	rs13259870	T	G	0.405567	1006
8	rs13249181	G	T	0.400596	1006
8	rs77245129	T	G	0.390656	1006
8	rs2680608	C	G	0.218688	1006
8	rs34658977	G	A	0.403579	1006
8	rs34701631	C	A	0.406561	1006
8	rs35005672	T	G	0.407555	1006
8	rs36077441	G	A	0.407555	1006
8	rs1647360	G	C	0.21173	1006
8	rs35738022	G	T	0.407555	1006
8	rs35993122	C	G	0.407555	1006
8	rs17069121	G	A	0.184891	1006
8	rs34665711	C	G	0.407555	1006
8	rs67459790	T	A	0.407555	1006
8	rs34695833	A	G	0.408549	1006
8	rs35974526	C	G	0.407555	1006
8	rs36092596	G	A	0.408549	1006
8	rs34159115	T	C	0.408549	1006
8	rs34729161	G	A	0.408549	1006
8	rs35766022	C	T	0.408549	1006
8	rs7817129	T	C	0.341948	1006
8	rs34558972	G	C	0.407555	1006
8	rs34107765	C	A	0.407555	1006
8	rs34149939	A	C	0.407555	1006
8	rs35314379	T	C	0.407555	1006
8	rs34825041	A	G	0.406561	1006
8	rs13270835	C	T	0.407555	1006
8	rs7843132	C	G	0.0337972	1006
8	rs7830462	T	C	0.0337972	1006
8	rs13278635	C	A	0.403579	1006
8	rs73178335	T	G	0.406561	1006
8	rs35155583	C	A	0.407555	1006
8	rs35584635	C	G	0.407555	1006
8	rs1647362	G	T	0.213718	1006
8	rs185165106	A	G	0.00695825	1006
8	rs34474033	G	C	0.407555	1006
8	rs115208748	A	G	0.398608	1006
8	rs9314519	A	G	0.343936	1006
8	rs34851966	G	A	0.407555	1006
8	rs34358453	T	A	0.407555	1006
8	rs34972501	T	G	0.407555	1006
8	rs75702956	C	G	0.406561	1006
8	rs77567688	G	T	0.407555	1006
8	rs118085876	T	G	0.00795229	1006
8	rs17069130	T	C	0.407555	1006
8	rs35200341	G	T	0.403579	1006
8	rs73506957	T	C	0.0337972	1006
8	rs35510694	C	T	0.406561	1006
8	rs10503235	G	C	0.0337972	1006
8	rs71523609	G	A	0.406561	1006
8	rs36039142	A	C	0.405567	1006
8	rs35266565	C	A	0.405567	1006
8	rs35325806	C	A	0.405567	1006
8	rs13263236	T	G	0.399602	1006
8	rs112874447	C	T	0.399602	1006
8	rs13255983	A	C	0.403579	1006
8	rs13254939	C	G	0.402584	1006
8	rs13252905	G	A	0.403579	1006
8	rs61316323	G	C	0.0337972	1006
8	rs13253149	G	A	0.404573	1006
8	rs13264106	T	G	0.407555	1006
8	rs6982149	G	C	0.0328032	1006
8	rs10102285	G	A	0.120278	1006
8	rs35354756	C	A	0.406561	1006
8	rs13261303	G	A	0.415507	1006
8	rs13261894	G	A	0.415507	1006
8	rs34311916	C	G	0.431412	1006
8	rs79845176	C	T	0.0735586	1006
8	rs13262439	G	A	0.415507	1006
8	rs1613009	A	G	0.220676	1006
8	rs151213129	G	T	0.0119284	1006
8	rs4335139	A	G	0.33002	1006
8	rs13263023	G	A	0.415507	1006
8	rs13263032	G	A	0.415507	1006
8	rs117194837	G	C	0.0328032	1006
8	rs34262684	G	A	0.406561	1006
8	rs10503236	A	G	0.0347913	1006
8	rs1647363	T	C	0.219682	1006
8	rs13254340	G	C	0.415507	1006
8	rs7824291	C	G	0.331014	1006
8	rs1519177	C	T	0.218688	1006
8	rs34700850	C	T	0.406561	1006
8	rs1714812	T	C	0.219682	1006
8	rs34627774	G	T	0.128231	1006
8	rs1714813	A	C	0.219682	1006
8	rs11779175	T	C	0.754473	1006
8	rs11782326	G	A	0.333002	1006
8	rs13264213	G	A	0.414513	1006
8	rs140834666	T	C	0.00795229	1006
8	rs1714817	T	C	0.203777	1006
8	rs148885811	G	T	0.0516899	1006
8	rs138888809	T	G	0.00994036	1006
8	rs77234576	T	C	0.0198807	1006
8	rs6989761	T	C	0.349901	1006
8	rs1647366	T	C	0.117296	1006
8	rs143093709	C	T	0.0139165	1006
8	rs117114988	C	G	0.0129225	1006
8	rs10112217	A	G	0.459245	1006
8	rs1647367	A	G	0.656064	1006
8	rs1714820	G	A	0.203777	1006
8	rs76883664	G	A	0.0198807	1006
8	rs75550952	T	C	0.0318091	1006
8	rs56283507	T	C	0.335984	1006
8	rs56340973	T	C	0.335984	1006
8	rs150460687	G	A	0.0198807	1006
8	rs9650480	G	C	0.662028	1006
8	rs9650481	C	G	0.202783	1006
8	rs57196944	T	A	0.0258449	1006
8	rs9650482	C	T	0.200795	1006
8	rs10100901	G	C	0.432406	1006
8	rs4875087	G	C	0.635189	1006
8	rs58582366	G	A	0.0258449	1006
8	rs1647368	C	A	0.203777	1006
8	rs139351423	C	T	0.0218688	1006
8	rs7000155	T	C	0.362823	1006
8	rs1647369	C	G	0.203777	1006
8	rs77538571	C	G	0.0188867	1006
8	rs74447217	A	G	0.0139165	1006
8	rs7000720	T	C	0.362823	1006
8	rs1714711	A	C	0.427435	1006
8	rs4875289	G	C	0.432406	1006
8	rs4875290	C	A	0.432406	1006
8	rs4875291	C	T	0.432406	1006
8	rs117996245	C	G	0.054672	1006
8	rs1628088	A	C	0.0506958	1006
8	rs57428505	G	C	0.34493	1006
8	rs34678715	G	A	0.0437376	1006
8	rs4875292	G	T	0.428429	1006
8	rs1714727	A	G	0.316103	1006
8	rs7010638	T	A	0.217694	1006
8	rs58069094	T	C	0.2167	1006
8	rs4875293	C	A	0.32008	1006
8	rs3849825	T	G	0.444334	1006
8	rs2552171	T	C	0.7833	1006
8	rs35095223	G	C	0.223658	1006
8	rs2407819	C	G	0.0328032	1006
8	rs190894556	T	C	0.00596421	1006
8	rs62501107	G	A	0.217694	1006
8	rs35129893	G	C	0.442346	1006
8	rs150154477	T	C	0.0109344	1006
8	rs118005393	G	T	0.0675944	1006
8	rs142230293	G	A	0.0119284	1006
8	rs139155766	T	A	0.0119284	1006
8	rs55845517	C	T	0.2167	1006
8	rs7006073	G	C	0.225646	1006
8	rs6988775	A	T	0.218688	1006
8	rs74703510	T	C	0.00994036	1006
8	rs13266058	A	T	0.445328	1006
8	rs58795226	G	A	0.217694	1006
8	rs59234696	A	C	0.217694	1006
8	rs76946142	C	A	0.0188867	1006
8	rs34476338	G	T	0.436382	1006
8	rs17069139	T	G	0.027833	1006
8	rs2680609	G	C	0.303181	1006
8	rs147018627	C	T	0.0109344	1006
8	rs10096187	G	C	0.44334	1006
8	rs62501111	C	T	0.0666004	1006
8	rs2407307	G	A	0.027833	1006
8	rs6999426	T	G	0.232604	1006
8	rs2002195	A	G	0.230616	1006
8	rs149497005	G	A	0.0129225	1006
8	rs17405018	T	C	0.0934394	1006
8	rs3843922	T	A	0.225646	1006
8	rs3843923	C	A	0.22167	1006
8	rs73508804	C	T	0.0228628	1006
8	rs77851757	G	C	0.0178926	1006
8	rs17069157	A	G	0.228628	1006
8	rs17069160	A	G	0.0715706	1006
8	rs74442193	T	G	0.0347913	1006
8	rs1714778	G	C	0.0934394	1006
8	rs79036635	T	A	0.0178926	1006
8	rs55826316	G	C	0.22664	1006
8	rs3849826	G	C	0.43837	1006
8	rs190993157	C	T	0.00894632	1006
8	rs3849827	G	A	0.437376	1006
8	rs13261295	G	C	0.437376	1006
8	rs7821609	C	G	0.236581	1006
8	rs116910688	G	A	0.0337972	1006
8	rs13270571	G	C	0.431412	1006
8	rs13270578	G	C	0.431412	1006
8	rs1714777	G	T	0.199801	1006
8	rs117700184	G	A	0.0397614	1006
8	rs117451285	G	A	0.0328032	1006
8	rs1714776	G	C	0.0944334	1006
8	rs78388429	C	A	0.0497018	1006
8	rs4875294	A	G	0.434394	1006
8	rs4875295	G	C	0.441352	1006
8	rs62501113	G	A	0.239563	1006
8	rs17069167	C	T	0.259443	1006
8	rs59604958	T	C	0.259443	1006
8	rs13249251	A	G	0.0725646	1006
8	rs10102557	G	C	0.270378	1006
8	rs147125472	G	A	0.0168986	1006
8	rs4404936	T	A	0.239563	1006
8	rs1647291	T	C	0.733598	1006
8	rs117891773	T	A	0.0178926	1006
8	rs11778801	G	C	0.251491	1006
8	rs1647292	C	T	0.293241	1006
8	rs1714771	T	C	0.739563	1006
8	rs74662189	T	C	0.0387674	1006
8	rs117900799	A	G	0.0218688	1006
8	rs35649086	G	T	0.431412	1006
8	rs13266067	G	C	0.439364	1006
8	rs2552087	C	T	0.294235	1006
8	rs10110433	G	C	0.275348	1006
8	rs972422	G	C	0.547714	1006
8	rs972423	G	C	0.554672	1006
8	rs17405197	A	C	0.107356	1006
8	rs13259195	T	G	0.269384	1006
8	rs7841880	T	C	0.805169	1006
8	rs55777337	T	C	0.360835	1006
8	rs55639812	T	A	0.358847	1006
8	rs80138872	A	G	0.0198807	1006
8	rs13252186	C	T	0.366799	1006
8	rs2552088	T	A	0.199801	1006
8	rs13250353	G	C	0.4334	1006
8	rs35568968	C	T	0.364811	1006
8	rs2552091	T	A	0.0924453	1006
8	rs35055039	A	T	0.364811	1006
8	rs10102426	A	G	0.364811	1006
8	rs74972200	C	T	0.0129225	1006
8	rs4407898	C	T	0.364811	1006
8	rs78287867	T	C	0.0347913	1006
8	rs4407899	C	T	0.364811	1006
8	rs1714739	T	G	0.200795	1006
8	rs4256613	A	G	0.364811	1006
8	rs4492398	C	A	0.370775	1006
8	rs4469478	A	C	0.364811	1006
8	rs4317598	T	C	0.365805	1006
8	rs4581072	A	G	0.364811	1006
8	rs4333622	G	C	0.364811	1006
8	rs77543310	C	T	0.0178926	1006
8	rs4291286	G	T	0.364811	1006
8	rs4409415	A	G	0.367793	1006
8	rs4524819	C	T	0.366799	1006
8	rs58126187	C	A	0.365805	1006
8	rs35792790	G	A	0.365805	1006
8	rs13280168	T	C	0.364811	1006
8	rs117364076	A	G	0.0228628	1006
8	rs17069183	A	C	0.027833	1006
8	rs4341189	G	A	0.43837	1006
8	rs59748950	T	G	0.0984095	1006
8	rs56882404	T	C	0.0974155	1006
8	rs73180468	C	T	0.0994036	1006
8	rs3916005	C	A	0.0974155	1006
8	rs1714738	G	A	0.0248509	1006
8	rs118175102	A	G	0.0228628	1006
8	rs1559564	A	T	0.637177	1006
8	rs1559565	G	A	0.629225	1006
8	rs35445567	G	C	0.360835	1006
8	rs117154839	T	C	0.0208748	1006
8	rs118083522	C	T	0.0218688	1006
8	rs118003545	G	A	0.0178926	1006
8	rs11136702	G	A	0.359841	1006
8	rs4875296	G	C	0.427435	1006
8	rs10156334	T	C	0.372763	1006
8	rs4395908	C	G	0.631213	1006
8	rs12155589	C	T	0.321074	1006
8	rs12155600	C	G	0.356859	1006
8	rs1714742	A	G	0.648111	1006
8	rs117047377	T	A	0.0168986	1006
8	rs1714741	A	C	0.201789	1006
8	rs3849830	G	C	0.377734	1006
8	rs3849831	C	A	0.359841	1006
8	rs1622459	C	G	0.634195	1006
8	rs74806075	C	T	0.0357853	1006
8	rs11136703	A	G	0.263419	1006
8	rs2552096	C	A	0.506958	1006
8	rs2680612	T	C	0.185885	1006
8	rs34186215	C	T	0.0347913	1006
8	rs10097159	G	T	0.280318	1006
8	rs12156172	G	T	0.105368	1006
8	rs12155719	C	G	0.105368	1006
8	rs117701511	G	A	0.0198807	1006
8	rs12156181	G	C	0.105368	1006
8	rs3849832	C	T	0.432406	1006
8	rs1568332	G	A	0.176938	1006
8	rs77649373	C	G	0.0337972	1006
8	rs3916139	A	G	0.437376	1006
8	rs78775839	C	T	0.0337972	1006
8	rs1614688	C	G	0.180915	1006
8	rs1700123	A	G	0.89662	1006
8	rs73510805	T	C	0.0109344	1006
8	rs75929965	G	A	0.0337972	1006
8	rs1714757	A	C	0.632207	1006
8	rs77433539	C	T	0.0347913	1006
8	rs1647297	G	C	0.184891	1006
8	rs75911148	C	T	0.0337972	1006
8	rs13270771	T	C	0.444334	1006
8	rs1700124	C	T	0.895626	1006
8	rs117818347	G	C	0.0675944	1006
8	rs75377972	G	T	0.0606362	1006
8	rs77862529	T	C	0.0417495	1006
8	rs79870357	T	C	0.0337972	1006
8	rs4875297	G	T	0.43837	1006
8	rs1647298	T	C	0.0884692	1006
8	rs1394470	C	T	0.452286	1006
8	rs3849833	A	C	0.238569	1006
8	rs1700026	G	A	0.180915	1006
8	rs7005623	T	A	0.11332	1006
8	rs77416084	C	T	0.028827	1006
8	rs1647300	T	C	0.180915	1006
8	rs6982435	C	G	0.234592	1006
8	rs7002121	A	G	0.235586	1006
8	rs1714754	G	C	0.183897	1006
8	rs1714753	C	G	0.450298	1006
8	rs73510820	A	C	0.0377734	1006
8	rs1700027	A	G	0.180915	1006
8	rs28676528	G	T	0.232604	1006
8	rs2680613	C	G	0.897614	1006
8	rs2656281	G	A	0.17992	1006
8	rs77422129	T	C	0.0337972	1006
8	rs13274585	C	A	0.445328	1006
8	rs2656282	G	A	0.892644	1006
8	rs2656283	G	A	0.180915	1006
8	rs73180496	G	A	0.137177	1006
8	rs62501132	C	T	0.0606362	1006
8	rs73180497	G	A	0.105368	1006
8	rs78923383	T	C	0.0218688	1006
8	rs2656284	A	C	0.893638	1006
8	rs181704684	T	C	0.00994036	1006
8	rs62501133	T	G	0.166004	1006
8	rs12545959	C	T	0.478131	1006
8	rs73510840	A	C	0.0606362	1006
8	rs73510841	T	C	0.0616302	1006
8	rs1714774	T	G	0.186879	1006
8	rs13282712	T	C	0.564612	1006
8	rs10113741	T	G	0.244533	1006
8	rs62501134	T	C	0.117296	1006
8	rs1647301	C	T	0.186879	1006
8	rs1647302	G	A	0.186879	1006
8	rs7828070	C	A	0.564612	1006
8	rs78019202	G	C	0.0337972	1006
8	rs11136704	G	C	0.810139	1006
8	rs11991901	A	C	0.240557	1006
8	rs56216951	C	G	0.0984095	1006
8	rs1714787	T	G	0.187873	1006
8	rs13248436	G	A	0.250497	1006
8	rs189545175	C	T	0.00994036	1006
8	rs71523616	C	G	0.422465	1006
8	rs13261443	C	A	0.248509	1006
8	rs10104668	G	T	0.238569	1006
8	rs1700117	A	T	0.187873	1006
8	rs10097907	T	C	0.253479	1006
8	rs1714691	T	C	0.908549	1006
8	rs112502642	G	C	0.0337972	1006
8	rs189439212	C	T	0.00695825	1006
8	rs7835462	T	G	0.254473	1006
8	rs34856349	G	T	0.00994036	1006
8	rs7835785	T	G	0.250497	1006
8	rs7817891	C	T	0.0159046	1006
8	rs1700120	G	A	0.904573	1006
8	rs4083036	C	T	0.0914513	1006
8	rs1714810	A	C	0.197813	1006
8	rs79267954	G	C	0.0159046	1006
8	rs11993231	C	G	0.259443	1006
8	rs149809337	A	G	0.0139165	1006
8	rs75054842	T	G	0.0109344	1006
8	rs1700121	G	A	0.196819	1006
8	rs3849834	G	A	0.707753	1006
8	rs79612429	T	C	0.0337972	1006
8	rs75050679	A	T	0.0337972	1006
8	rs73182319	T	C	0.0914513	1006
8	rs34202826	G	C	0.245527	1006
8	rs17069226	T	C	0.324056	1006
8	rs10096696	C	T	0.055666	1006
8	rs9314520	G	A	0.250497	1006
8	rs10503238	A	G	0.428429	1006
8	rs3849836	T	C	0.0337972	1006
8	rs1625309	G	A	0.0914513	1006
8	rs147769924	G	C	0.0159046	1006
8	rs73182323	C	G	0.0984095	1006
8	rs1630284	G	C	0.898608	1006
8	rs17405426	A	C	0.133201	1006
8	rs17069234	A	G	0.0337972	1006
8	rs78583575	T	A	0.0337972	1006
8	rs12676505	G	A	0.163022	1006
8	rs4875302	A	C	0.682903	1006
8	rs184148248	G	A	0.0109344	1006
8	rs4875303	A	G	0.272366	1006
8	rs1714781	G	A	0.149105	1006
8	rs17069238	A	G	0.0337972	1006
8	rs7825237	A	T	0.847913	1006
8	rs7825410	A	G	0.847913	1006
8	rs77199246	C	G	0.133201	1006
8	rs141592344	A	T	0.0119284	1006
8	rs11136707	G	C	0.131213	1006
8	rs7018112	C	T	0.486083	1006
8	rs11136708	G	A	0.131213	1006
8	rs79361040	A	C	0.0387674	1006
8	rs11136709	G	T	0.131213	1006
8	rs11136710	C	G	0.133201	1006
8	rs7017485	G	C	0.714712	1006
8	rs117130943	T	C	0.0347913	1006
8	rs4083033	A	G	0.847913	1006
8	rs79348842	G	C	0.0337972	1006
8	rs4083034	A	T	0.847913	1006
8	rs4083035	A	G	0.847913	1006
8	rs17069257	T	C	0.135189	1006
8	rs1878956	G	C	0.363817	1006
8	rs3849837	C	G	0.847913	1006
8	rs3849838	T	G	0.847913	1006
8	rs17069260	T	G	0.0337972	1006
8	rs17069261	C	T	0.133201	1006
8	rs3849839	G	C	0.847913	1006
8	rs1519170	G	C	0.150099	1006
8	rs61500485	T	G	0.133201	1006
8	rs17069262	C	A	0.133201	1006
8	rs6984970	G	A	0.847913	1006
8	rs10866964	T	G	0.847913	1006
8	rs1700088	G	A	0.0497018	1006
8	rs6985124	G	A	0.847913	1006
8	rs115600675	G	T	0.0337972	1006
8	rs6986281	C	A	0.847913	1006
8	rs118187198	C	T	0.0337972	1006
8	rs6985284	G	C	0.847913	1006
8	rs11786441	T	G	0.847913	1006
8	rs11775154	G	C	0.847913	1006
8	rs13263091	C	G	0.846918	1006
8	rs112756204	G	C	0.0337972	1006
8	rs3860864	A	C	0.847913	1006
8	rs72624078	G	A	0.166998	1006
8	rs183727738	A	T	0.0149105	1006
8	rs3860865	G	A	0.845924	1006
8	rs3990317	C	T	0.847913	1006
8	rs3990319	G	C	0.846918	1006
8	rs17405538	G	A	0.234592	1006
8	rs10441632	T	G	0.681909	1006
8	rs1700089	T	A	0.148111	1006
8	rs7015381	T	C	0.134195	1006
8	rs6990610	G	C	0.849901	1006
8	rs6995684	C	T	0.848907	1006
8	rs34455893	T	C	0.0347913	1006
8	rs13270945	G	A	0.67992	1006
8	rs1700091	G	T	0.149105	1006
8	rs1647304	A	G	0.149105	1006
8	rs28628133	G	C	0.713718	1006
8	rs9644363	C	G	0.677932	1006
8	rs5028015	C	T	0.847913	1006
8	rs5028016	G	A	0.847913	1006
8	rs9644364	G	T	0.713718	1006
8	rs6996352	C	T	0.0974155	1006
8	rs34515053	G	T	0.178926	1006
8	rs34749479	C	T	0.719682	1006
8	rs35364155	A	C	0.445328	1006
8	rs34851282	C	A	0.678926	1006
8	rs28725409	T	C	0.715706	1006
8	rs13282730	A	G	0.719682	1006
8	rs78590223	G	A	0.131213	1006
8	rs13279779	G	T	0.718688	1006
8	rs11774620	T	C	0.849901	1006
8	rs75804650	A	G	0.0367793	1006
8	rs11774658	T	C	0.848907	1006
8	rs10503239	A	G	0.0367793	1006
8	rs11136712	C	T	0.847913	1006
8	rs1647305	A	G	0.148111	1006
8	rs1647306	A	C	0.148111	1006
8	rs1700092	G	C	0.149105	1006
8	rs6987253	T	C	0.848907	1006
8	rs1700093	T	C	0.149105	1006
8	rs7000736	G	C	0.847913	1006
8	rs34128707	C	G	0.847913	1006
8	rs6558853	A	T	0.847913	1006
8	rs4875304	C	A	0.808151	1006
8	rs17405566	C	G	0.0238569	1006
8	rs4086674	C	G	0.811133	1006
8	rs1714783	C	A	0.149105	1006
8	rs1647308	G	T	0.149105	1006
8	rs4086675	G	A	0.847913	1006
8	rs6988224	A	C	0.811133	1006
8	rs1647309	A	G	0.782306	1006
8	rs6992631	T	G	0.811133	1006
8	rs7007375	C	T	0.812127	1006
8	rs7007410	C	T	0.812127	1006
8	rs6993215	T	C	0.812127	1006
8	rs13275448	T	C	0.809145	1006
8	rs6989172	A	G	0.809145	1006
8	rs779129	A	G	0.795229	1006
8	rs13276681	A	C	0.753479	1006
8	rs10111021	C	A	0.102386	1006
8	rs17069297	C	T	0.127237	1006
8	rs4415339	A	C	0.814115	1006
8	rs779130	A	G	0.154076	1006
8	rs13439849	C	G	0.10338	1006
8	rs138356261	G	A	0.0178926	1006
8	rs143166734	C	T	0.00894632	1006
8	rs11781720	G	A	0.486083	1006
8	rs11985852	C	T	0.235586	1006
8	rs11985882	C	T	0.298211	1006
8	rs779131	G	A	0.151093	1006
8	rs11989624	A	C	0.312127	1006
8	rs779132	T	C	0.666004	1006
8	rs779133	G	A	0.648111	1006
8	rs3860866	A	C	0.326044	1006
8	rs1647311	A	G	0.161034	1006
8	rs2552111	T	G	0.158052	1006
8	rs2656298	C	T	0.710736	1006
8	rs2552112	T	G	0.434394	1006
8	rs2656299	C	A	0.428429	1006
8	rs117266811	G	A	0.0208748	1006
8	rs889994	A	G	0.17495	1006
8	rs17405766	C	G	0.0526839	1006
8	rs968370	G	C	0.591451	1006
8	rs968371	C	G	0.567594	1006
8	rs117385976	A	G	0.055666	1006
8	rs148739942	C	A	0.0377734	1006
8	rs813584	C	G	0.725646	1006
8	rs78509282	C	G	0.0357853	1006
8	rs28373596	C	T	0.166004	1006
8	rs7840813	T	A	0.0516899	1006
8	rs62503968	G	A	0.167992	1006
8	rs7840845	T	A	0.0516899	1006
8	rs77669019	A	G	0.0218688	1006
8	rs7841156	T	C	0.0536779	1006
8	rs7837656	A	G	0.0536779	1006
8	rs7841311	T	C	0.0536779	1006
8	rs118011033	T	C	0.0149105	1006
8	rs28416648	G	T	0.0367793	1006
8	rs4875306	T	G	0.261431	1006
8	rs4875307	T	C	0.193837	1006
8	rs779118	G	C	0.163022	1006
8	rs7012939	A	T	0.0516899	1006
8	rs6992177	G	C	0.0516899	1006
8	rs6992181	G	C	0.0626243	1006
8	rs7013060	A	C	0.0616302	1006
8	rs7013089	A	C	0.0616302	1006
8	rs7013270	A	G	0.0516899	1006
8	rs11989184	A	C	0.17495	1006
8	rs117458293	G	T	0.0218688	1006
8	rs34517386	A	G	0.166004	1006
8	rs17069371	G	C	0.173956	1006
8	rs6998077	G	C	0.0516899	1006
8	rs28668237	C	T	0.0646123	1006
8	rs61308067	C	A	0.105368	1006
8	rs75490515	G	A	0.00994036	1006
8	rs17069382	G	C	0.17992	1006
8	rs145938687	T	G	0.00994036	1006
8	rs6558855	G	T	0.0596421	1006
8	rs62501361	C	A	0.0516899	1006
8	rs7004082	G	A	0.0516899	1006
8	rs6986772	A	G	0.0516899	1006
8	rs6990955	T	C	0.0516899	1006
8	rs142617023	C	G	0.0258449	1006
8	rs7838070	G	C	0.0516899	1006
8	rs185075229	C	A	0.0298211	1006
8	rs2081354	G	T	0.176938	1006
8	rs12548693	G	A	0.0188867	1006
8	rs17069400	C	T	0.0506958	1006
8	rs710259	G	A	0.823062	1006
8	rs710258	G	A	0.823062	1006
8	rs75766359	A	C	0.0218688	1006
8	rs147749633	G	A	0.0218688	1006
8	rs3893792	C	T	0.822068	1006
8	rs710257	T	C	0.824056	1006
8	rs17069425	G	A	0.0516899	1006
8	rs4875308	G	A	0.501988	1006
8	rs2552116	T	C	0.37674	1006
8	rs3914776	G	A	0.10835	1006
8	rs1714708	T	C	0.836978	1006
8	rs149462072	G	T	0.0218688	1006
8	rs55841617	C	G	0.0715706	1006
8	rs78866023	T	G	0.0129225	1006
8	rs11779968	A	C	0.0626243	1006
8	rs10503240	A	C	0.0596421	1006
8	rs62501362	C	T	0.173956	1006
8	rs11776490	C	T	0.0506958	1006
8	rs11780805	T	A	0.0616302	1006
8	rs3860868	C	T	0.582505	1006
8	rs62501363	A	T	0.0795229	1006
8	rs56336299	G	A	0.17495	1006
8	rs55662983	G	A	0.173956	1006
8	rs143653978	T	C	0.0208748	1006
8	rs4554485	C	G	0.183897	1006
8	rs11784219	G	C	0.0805169	1006
8	rs11781180	A	C	0.0805169	1006
8	rs62501365	A	T	0.0795229	1006
8	rs56376225	T	G	0.083499	1006
8	rs1568330	C	A	0.563618	1006
8	rs62501367	C	T	0.082505	1006
8	rs73658483	C	T	0.0656064	1006
8	rs17069462	T	C	0.082505	1006
8	rs1647314	G	A	0.0516899	1006
8	rs1700073	T	C	0.225646	1006
8	rs140476038	C	T	0.0248509	1006
8	rs1647315	T	C	0.230616	1006
8	rs10503241	G	C	0.0705765	1006
8	rs13280295	C	A	0.10835	1006
8	rs142283947	C	A	0.0178926	1006
8	rs73184114	C	G	0.0904573	1006
8	rs149577805	T	G	0.0198807	1006
8	rs1519167	T	G	0.153082	1006
8	rs6991758	C	T	0.0735586	1006
8	rs11785627	T	G	0.0785288	1006
8	rs11784925	A	G	0.0795229	1006
8	rs11781359	C	G	0.156064	1006
8	rs147413398	T	C	0.0139165	1006
8	rs142737829	C	T	0.00497018	1006
8	rs1714712	T	G	0.151093	1006
8	rs117435817	T	C	0.0228628	1006
8	rs1700072	G	C	0.151093	1006
8	rs62501368	G	A	0.0626243	1006
8	rs79920181	G	C	0.0328032	1006
8	rs12156156	C	A	0.0884692	1006
8	rs3889326	G	T	0.198807	1006
8	rs13248376	C	G	0.125249	1006
8	rs1700070	G	C	0.869781	1006
8	rs13249547	C	T	0.147117	1006
8	rs10099864	G	C	0.207753	1006
8	rs7829915	A	G	0.518887	1006
8	rs146459802	T	A	0.00894632	1006
8	rs10100889	C	G	0.352883	1006
8	rs890000	C	G	0.676938	1006
8	rs890001	C	G	0.956262	1006
8	rs1714714	G	C	0.354871	1006
8	rs9792308	T	C	0.37674	1006
8	rs2407312	T	G	0.37674	1006
8	rs1714717	T	G	0.4334	1006
8	rs1401481	G	C	0.0387674	1006
8	rs1714718	A	G	0.627237	1006
8	rs1401483	G	T	0.621272	1006
8	rs1700068	C	G	0.625249	1006
8	rs1519168	G	C	0.626243	1006
8	rs73184150	A	G	0.0347913	1006
8	rs3849841	G	A	0.350895	1006
8	rs17334135	A	C	0.122266	1006
8	rs2068242	A	C	0.0228628	1006
8	rs1356652	G	T	0.33996	1006
8	rs3849842	C	A	0.379722	1006
8	rs3849843	A	G	0.0447316	1006
8	rs1647317	G	C	0.617296	1006
8	rs12674947	A	G	0.0347913	1006
8	rs4461921	T	C	0.380716	1006
8	rs1714720	G	C	0.582505	1006
8	rs17069552	G	C	0.0337972	1006
8	rs1714721	C	G	0.614314	1006
8	rs1647322	G	T	0.580517	1006
8	rs76817042	A	C	0.0218688	1006
8	rs2407313	C	G	0.382704	1006
8	rs2680628	C	G	0.582505	1006
8	rs3843924	T	C	0.417495	1006
8	rs74754067	C	T	0.00596421	1006
8	rs3896280	G	C	0.0357853	1006
8	rs17069576	T	C	0.0328032	1006
8	rs118180204	C	A	0.026839	1006
8	rs2407314	G	C	0.37674	1006
8	rs78030114	A	T	0.0526839	1006
8	rs79745309	G	A	0.026839	1006
8	rs73184173	G	A	0.0328032	1006
8	rs1714726	C	G	0.585487	1006
8	rs10503242	A	G	0.0328032	1006
8	rs1621526	T	G	0.582505	1006
8	rs1714728	C	T	0.581511	1006
8	rs939151	A	G	0.584493	1006
8	rs6999156	G	C	0.205765	1006
8	rs117695243	G	A	0.026839	1006
8	rs1714732	A	G	0.584493	1006
8	rs12677763	T	C	0.0308151	1006
8	rs17406140	A	C	0.0914513	1006
8	rs1700063	C	T	0.584493	1006
8	rs28667918	T	A	0.38171	1006
8	rs1700062	T	G	0.588469	1006
8	rs1394481	G	A	0.38171	1006
8	rs13439511	G	A	0.380716	1006
8	rs77998353	A	C	0.0357853	1006
8	rs138205802	C	A	0.0139165	1006
8	rs73184193	G	A	0.0815109	1006
8	rs12334970	G	A	0.38171	1006
8	rs118040143	A	C	0.00795229	1006
8	rs1700059	A	C	0.583499	1006
8	rs10105671	G	A	0.383698	1006
8	rs1504758	T	A	0.392644	1006
8	rs12334711	G	C	0.387674	1006
8	rs191257420	A	G	0.00596421	1006
8	rs62478839	G	A	0.137177	1006
8	rs1401489	T	G	0.0407555	1006
8	rs60412395	T	C	0.0328032	1006
8	rs139818304	T	C	0.0198807	1006
8	rs1519178	G	A	0.0397614	1006
8	rs1519179	T	C	0.633201	1006
8	rs1714821	T	C	0.626243	1006
8	rs1700055	G	T	0.624254	1006
8	rs73186107	T	C	0.0328032	1006
8	rs62478840	C	G	0.104374	1006
8	rs1630897	T	G	0.600398	1006
8	rs111664941	A	G	0.0159046	1006
8	rs1629108	C	G	0.967197	1006
8	rs68169693	C	G	0.0328032	1006
8	rs1625889	T	A	0.594433	1006
8	rs1624827	G	A	0.0397614	1006
8	rs1624063	G	A	0.594433	1006
8	rs1714822	G	C	0.630219	1006
8	rs10107660	T	C	0.361829	1006
8	rs1700054	A	C	0.0387674	1006
8	rs78079738	C	T	0.0228628	1006
8	rs2656276	T	C	0.0755467	1006
8	rs2680590	A	C	0.0725646	1006
8	rs7828683	G	A	0.38171	1006
8	rs1700053	C	G	0.0387674	1006
8	rs10094300	C	T	0.536779	1006
8	rs7829008	G	A	0.38668	1006
8	rs1700052	C	G	0.0755467	1006
8	rs1714674	C	G	0.0387674	1006
8	rs17069640	T	G	0.0337972	1006
8	rs1700051	C	T	0.610338	1006
8	rs1714675	T	G	0.0705765	1006
8	rs7834905	C	G	0.380716	1006
8	rs1700050	C	T	0.0387674	1006
8	rs13280268	A	G	0.568588	1006
8	rs1700049	T	C	0.611332	1006
8	rs7822178	A	G	0.389662	1006
8	rs11992222	A	G	0.534791	1006
8	rs11992223	A	C	0.568588	1006
8	rs11993028	T	A	0.533797	1006
8	rs11995514	G	A	0.533797	1006
8	rs1700048	A	C	0.0387674	1006
8	rs10105492	C	T	0.533797	1006
8	rs117226866	C	G	0.0119284	1006
8	rs10091948	A	T	0.533797	1006
8	rs10104908	G	A	0.534791	1006
8	rs28573165	A	C	0.389662	1006
8	rs1700047	G	A	0.609344	1006
8	rs1714676	G	C	0.609344	1006
8	rs1700046	A	C	0.615308	1006
8	rs1700045	A	G	0.0387674	1006
8	rs73186131	A	C	0.0328032	1006
8	rs1700043	A	T	0.0387674	1006
8	rs1714677	C	G	0.578529	1006
8	rs13272378	A	G	0.54175	1006
8	rs1714678	A	G	0.0387674	1006
8	rs1700042	T	C	0.0437376	1006
8	rs10108686	G	T	0.538767	1006
8	rs1700041	T	C	0.0387674	1006
8	rs7822226	G	A	0.526839	1006
8	rs73186138	G	A	0.0337972	1006
8	rs57236306	T	C	0.387674	1006
8	rs1714680	G	A	0.0397614	1006
8	rs1714681	G	C	0.0387674	1006
8	rs1714682	C	T	0.0347913	1006
8	rs1700040	G	C	0.404573	1006
8	rs60168003	G	A	0.00695825	1006
8	rs73658497	T	A	0.00695825	1006
8	rs1714683	G	A	0.457256	1006
8	rs17069667	T	C	0.00695825	1006
8	rs73186145	G	C	0.0328032	1006
8	rs75986144	G	C	0.0328032	1006
8	rs117438328	G	T	0.0208748	1006
8	rs1714684	T	G	0.425447	1006
8	rs187026692	A	G	0.00795229	1006
8	rs34879095	C	T	0.497018	1006
8	rs73186152	G	C	0.0367793	1006
8	rs17069674	T	C	0.0337972	1006
8	rs17069676	T	C	0.0497018	1006
8	rs1714687	C	G	0.416501	1006
8	rs73186161	A	G	0.0337972	1006
8	rs73186163	T	G	0.0337972	1006
8	rs17069679	G	A	0.0337972	1006
8	rs75210227	A	C	0.0576541	1006
8	rs10503243	C	G	0.49006	1006
8	rs73186168	A	T	0.0298211	1006
8	rs73186170	A	T	0.0298211	1006
8	rs2656277	A	G	0.462227	1006
8	rs73186175	T	C	0.0328032	1006
8	rs116942707	G	A	0.0139165	1006
8	rs73186177	G	A	0.0298211	1006
8	rs17334464	C	T	0.5	1006
8	rs13270159	C	T	0.364811	1006
8	rs1700113	C	T	0.379722	1006
8	rs116980827	A	G	0.0149105	1006
8	rs140695719	A	G	0.00994036	1006
8	rs10098572	T	C	0.559642	1006
8	rs1620593	T	C	0.39165	1006
8	rs17069682	C	A	0.0328032	1006
8	rs1619074	G	C	0.385686	1006
8	rs28522529	T	C	0.56163	1006
8	rs17069688	G	C	0.0357853	1006
8	rs7817964	C	A	0.0497018	1006
8	rs1504774	C	T	0.403579	1006
8	rs1700112	A	G	0.452286	1006
8	rs1714689	A	C	0.455268	1006
8	rs17069699	C	A	0.0646123	1006
8	rs1700110	G	A	0.362823	1006
8	rs138641972	T	A	0.00894632	1006
8	rs17334548	C	G	0.503976	1006
8	rs118180663	T	G	0.0497018	1006
8	rs28368910	T	C	0.342942	1006
8	rs1504772	A	G	0.511928	1006
8	rs1504771	A	T	0.550696	1006
8	rs7844262	G	A	0.0586481	1006
8	rs60461953	G	C	0.0506958	1006
8	rs57119424	G	A	0.0586481	1006
8	rs76219588	C	T	0.00497018	1006
8	rs1700106	G	A	0.459245	1006
8	rs13248374	G	A	0.49503	1006
8	rs1504769	C	T	0.0328032	1006
8	rs17334599	C	T	0.0198807	1006
8	rs7838274	A	T	0.0347913	1006
8	rs60593083	C	A	0.0457256	1006
8	rs1700103	G	A	0.028827	1006
8	rs1632347	A	G	0.927435	1006
8	rs1631394	G	C	0.400596	1006
8	rs4875310	G	A	0.534791	1006
8	rs1700102	C	G	0.704771	1006
8	rs1700101	T	A	0.653082	1006
8	rs6995424	C	G	0.0536779	1006
8	rs7015600	A	C	0.0536779	1006
8	rs1394487	A	T	0.305169	1006
8	rs6982016	T	C	0.0636183	1006
8	rs1847572	G	A	0.0188867	1006
8	rs1700100	C	A	0.697813	1006
8	rs1394486	C	G	0.652087	1006
8	rs116907106	T	C	0.0129225	1006
8	rs73498575	C	G	0.0536779	1006
8	rs1700099	A	G	0.769384	1006
8	rs1714746	G	A	0.652087	1006
8	rs2656278	A	C	0.659046	1006
8	rs9792372	A	G	0.0536779	1006
8	rs11776092	G	C	0.196819	1006
8	rs7011072	C	A	0.0487078	1006
8	rs7011094	C	T	0.0487078	1006
8	rs62478856	T	C	0.209742	1006
8	rs73498581	C	A	0.0497018	1006
8	rs17406556	T	C	0.0685885	1006
8	rs17334654	G	C	0.0536779	1006
8	rs73498583	G	C	0.0506958	1006
8	rs77855540	G	A	0.054672	1006
8	rs73188046	A	G	0.0666004	1006
8	rs7002694	T	C	0.0536779	1006
8	rs4404937	G	A	0.196819	1006
8	rs6998882	A	C	0.0626243	1006
8	rs73498586	C	T	0.0526839	1006
8	rs73498587	G	C	0.0745527	1006
8	rs117908221	G	T	0.0168986	1006
8	rs971555	A	G	0.0616302	1006
8	rs17069747	A	G	0.0536779	1006
8	rs73498592	G	T	0.0536779	1006
8	rs6983521	G	C	0.117296	1006
8	rs6984808	C	T	0.493042	1006
8	rs905764	C	G	0.116302	1006
8	rs905765	G	C	0.115308	1006
8	rs145173053	G	C	0.0308151	1006
8	rs779109	G	C	0.970179	1006
8	rs2407941	T	C	0.0636183	1006
8	rs13259289	T	C	0.409543	1006
8	rs17406590	G	C	0.0606362	1006
8	rs73498596	G	C	0.0487078	1006
8	rs57149374	G	A	0.0477137	1006
8	rs73660706	C	T	0.0477137	1006
8	rs73660707	C	A	0.0477137	1006
8	rs139805405	G	C	0.0308151	1006
8	rs10503244	G	A	0.0198807	1006
8	rs17069756	G	C	0.0198807	1006
8	rs188114213	G	C	0.00994036	1006
8	rs12677765	T	C	0.114314	1006
8	rs779110	G	A	0.88668	1006
8	rs61039530	C	A	0.0487078	1006
8	rs112430098	C	T	0.0497018	1006
8	rs112150545	C	A	0.0487078	1006
8	rs62478858	T	C	0.0636183	1006
8	rs1700096	G	A	0.854871	1006
8	rs73498600	G	C	0.0477137	1006
8	rs17069759	C	G	0.0308151	1006
8	rs117786272	G	A	0.0129225	1006
8	rs17069762	G	C	0.0487078	1006
8	rs73660709	G	A	0.0457256	1006
8	rs116947935	C	T	0.0198807	1006
8	rs17069764	G	T	0.105368	1006
8	rs73660711	G	A	0.00596421	1006
8	rs12675002	G	A	0.0646123	1006
8	rs2680599	C	T	0.649105	1006
8	rs145587386	G	C	0.0129225	1006
8	rs57270843	A	T	0.0477137	1006
8	rs57412256	G	A	0.0477137	1006
8	rs55692588	C	T	0.0477137	1006
8	rs55962367	A	G	0.0477137	1006
8	rs57350065	G	C	0.0487078	1006
8	rs58394202	C	T	0.0477137	1006
8	rs55720535	A	G	0.0477137	1006
8	rs2656280	T	C	0.868787	1006
8	rs117498168	T	G	0.0318091	1006
8	rs58350496	G	A	0.0198807	1006
8	rs4875312	G	A	0.77336	1006
8	rs73500607	G	T	0.0785288	1006
8	rs13253622	C	A	0.548708	1006
8	rs144141463	A	G	0.00994036	1006
8	rs2656285	T	C	0.718688	1006
8	rs17069769	C	G	0.16004	1006
8	rs62481960	T	A	0.0586481	1006
8	rs1401480	T	C	0.026839	1006
8	rs12677270	G	T	0.0457256	1006
8	rs76462279	A	C	0.00894632	1006
8	rs12677291	G	A	0.0467197	1006
8	rs12677331	G	A	0.0506958	1006
8	rs60504759	A	T	0.0497018	1006
8	rs149724341	A	C	0.0119284	1006
8	rs779107	C	A	0.565606	1006
8	rs62481961	C	T	0.0576541	1006
8	rs1504761	T	C	0.0506958	1006
8	rs62481962	G	A	0.0576541	1006
8	rs779106	A	G	0.880716	1006
8	rs6986522	C	G	0.0457256	1006
8	rs779105	T	C	0.875746	1006
8	rs1394485	C	T	0.0606362	1006
8	rs17069772	T	A	0.0457256	1006
8	rs118013799	T	C	0.0129225	1006
8	rs17069775	T	G	0.0616302	1006
8	rs17069778	A	T	0.0616302	1006
8	rs1700082	G	C	0.649105	1006
8	rs76607372	C	T	0.05666	1006
8	rs17069782	A	G	0.0506958	1006
8	rs9693235	G	A	0.0616302	1006
8	rs9693238	G	T	0.0626243	1006
8	rs9694772	T	A	0.0626243	1006
8	rs779103	T	C	0.931412	1006
8	rs77611845	C	G	0.0347913	1006
8	rs76471199	G	C	0.0357853	1006
8	rs73500615	T	C	0.0506958	1006
8	rs73500617	G	C	0.0576541	1006
8	rs17406688	G	A	0.05666	1006
8	rs117645899	C	A	0.0397614	1006
8	rs57688174	G	A	0.0626243	1006
8	rs4617179	T	C	0.297217	1006
8	rs4288395	T	G	0.353877	1006
8	rs6993805	T	C	0.0695825	1006
8	rs1714701	G	A	0.617296	1006
8	rs17069790	G	A	0.0616302	1006
8	rs73500622	A	G	0.0616302	1006
8	rs6999771	A	G	0.379722	1006
8	rs7004794	T	C	0.389662	1006
8	rs17069792	A	G	0.0626243	1006
8	rs17069796	C	G	0.0347913	1006
8	rs17069800	C	A	0.0328032	1006
8	rs142412818	G	C	0.0149105	1006
8	rs7838666	T	C	0.657058	1006
8	rs779115	A	G	0.415507	1006
8	rs77994100	C	A	0.026839	1006
8	rs117888668	C	A	0.027833	1006
8	rs12056402	C	G	0.182903	1006
8	rs924864	A	G	0.181909	1006
8	rs78686130	C	T	0.324056	1006
8	rs62481985	C	G	0.436382	1006
8	rs144811956	A	C	0.00894632	1006
8	rs62481986	C	T	0.111332	1006
8	rs905766	C	G	0.0864811	1006
8	rs71523621	T	C	0.0357853	1006
8	rs17334856	G	A	0.111332	1006
8	rs62481987	A	C	0.122266	1006
8	rs879274	G	T	0.272366	1006
8	rs74500047	C	T	0.027833	1006
8	rs75125740	A	G	0.027833	1006
8	rs56372551	G	C	0.436382	1006
8	rs35958640	A	T	0.166998	1006
8	rs10503245	C	G	0.121272	1006
8	rs10503246	A	G	0.305169	1006
8	rs112041827	C	T	0.027833	1006
8	rs11136714	A	C	0.225646	1006
8	rs11994662	T	C	0.027833	1006
8	rs779113	A	G	0.0506958	1006
8	rs11136715	G	A	0.195825	1006
8	rs74403124	C	T	0.027833	1006
8	rs779112	T	A	0.505964	1006
8	rs812941	C	T	0.686879	1006
8	rs111612638	C	T	0.027833	1006
8	rs779111	A	C	0.0506958	1006
8	rs142077112	A	C	0.027833	1006
8	rs144105028	T	C	0.027833	1006
8	rs117488739	C	T	0.0159046	1006
8	rs118153060	G	A	0.0318091	1006
8	rs62478560	G	T	0.139165	1006
8	rs17413143	A	G	0.150099	1006
8	rs117523389	A	G	0.027833	1006
8	rs117699718	C	A	0.027833	1006
8	rs6993956	G	C	0.264414	1006
8	rs6980968	T	C	0.275348	1006
8	rs117598645	G	A	0.027833	1006
8	rs56012889	T	A	0.16998	1006
8	rs10099480	C	G	0.274354	1006
8	rs117563167	G	T	0.027833	1006
8	rs141269492	G	A	0.0228628	1006
8	rs182750277	A	T	0.00695825	1006
8	rs77714662	A	G	0.027833	1006
8	rs74969641	T	C	0.027833	1006
8	rs1620288	T	C	0.0487078	1006
8	rs2407940	C	T	0.511928	1006
8	rs34401683	T	C	0.180915	1006
8	rs62478561	G	T	0.151093	1006
8	rs17413156	A	C	0.130219	1006
8	rs17413170	G	A	0.132207	1006
8	rs17334932	A	G	0.128231	1006
8	rs10503247	G	C	0.119284	1006
8	rs146859682	A	C	0.027833	1006
8	rs10503248	C	T	0.11829	1006
8	rs77809530	T	A	0.0188867	1006
8	rs7011065	C	A	0.945328	1006
8	rs7010404	G	C	0.324056	1006
8	rs138648363	A	G	0.027833	1006
8	rs62478562	C	T	0.119284	1006
8	rs1700029	T	C	0.0526839	1006
8	rs74766494	T	A	0.027833	1006
8	rs17069831	C	T	0.272366	1006
8	rs62478563	T	A	0.147117	1006
8	rs150681200	G	A	0.027833	1006
8	rs117331449	G	C	0.027833	1006
8	rs76033483	C	T	0.027833	1006
8	rs2680601	C	G	0.217694	1006
8	rs117497153	A	T	0.00894632	1006
8	rs78388332	C	T	0.027833	1006
8	rs75708283	A	C	0.0129225	1006
8	rs62478564	A	G	0.161034	1006
8	rs2656288	G	A	0.700795	1006
8	rs62478565	T	G	0.135189	1006
8	rs813585	G	C	0.054672	1006
8	rs79790002	C	G	0.027833	1006
8	rs62478566	A	G	0.161034	1006
8	rs62478567	A	G	0.162028	1006
8	rs62478568	G	A	0.133201	1006
8	rs17413233	A	T	0.161034	1006
8	rs4304342	T	C	0.313121	1006
8	rs117284471	T	C	0.027833	1006
8	rs4322029	G	A	0.945328	1006
8	rs118044083	A	T	0.027833	1006
8	rs779120	T	G	0.054672	1006
8	rs78721610	T	C	0.027833	1006
8	rs75234734	C	A	0.028827	1006
8	rs75612892	A	G	0.027833	1006
8	rs62478569	G	A	0.295229	1006
8	rs80299940	A	G	0.027833	1006
8	rs117124961	C	A	0.0149105	1006
8	rs62478570	G	A	0.125249	1006
8	rs185987693	T	A	0.0129225	1006
8	rs2680602	G	T	0.0447316	1006
8	rs77568247	G	T	0.00894632	1006
8	rs117263407	G	C	0.0129225	1006
8	rs111826146	T	A	0.156064	1006
8	rs11136716	A	C	0.207753	1006
8	rs113116401	T	G	0.0208748	1006
8	rs75540538	G	A	0.027833	1006
8	rs28619306	T	C	0.332008	1006
8	rs117107106	G	A	0.0129225	1006
8	rs62478590	T	G	0.166004	1006
8	rs117926769	G	C	0.0168986	1006
8	rs10113352	G	A	0.2833	1006
8	rs17335008	A	G	0.16501	1006
8	rs17413239	A	G	0.166998	1006
8	rs1504757	C	T	0.275348	1006
8	rs77672333	A	T	0.16004	1006
8	rs17069841	C	G	0.274354	1006
8	rs11136717	A	T	0.193837	1006
8	rs62478592	G	C	0.161034	1006
8	rs779127	A	G	0.0516899	1006
8	rs150939781	T	C	0.0298211	1006
8	rs810437	T	G	0.0467197	1006
8	rs17335036	G	A	0.153082	1006
8	rs2680603	C	G	0.794235	1006
8	rs76172443	T	G	0.0188867	1006
8	rs1700038	C	G	0.0477137	1006
8	rs1631982	A	G	0.0467197	1006
8	rs2680605	T	C	0.0745527	1006
8	rs11787185	A	C	0.513917	1006
8	rs79166477	T	G	0.027833	1006
8	rs17069844	C	G	0.163022	1006
8	rs2680606	A	G	0.0745527	1006
8	rs76771821	A	G	0.027833	1006
8	rs2680607	C	G	0.0457256	1006
8	rs2656290	G	A	0.0725646	1006
8	rs74739941	A	C	0.027833	1006
8	rs139206055	A	T	0.0198807	1006
8	rs1700107	C	G	0.0745527	1006
8	rs117023729	C	T	0.0139165	1006
8	rs11784668	C	G	0.95328	1006
8	rs78117857	G	A	0.0129225	1006
8	rs17413302	T	G	0.0805169	1006
8	rs117460808	A	G	0.0308151	1006
8	rs59849774	C	T	0.0745527	1006
8	rs61672175	T	C	0.028827	1006
8	rs73660733	G	A	0.264414	1006
8	rs139536925	T	C	0.0159046	1006
8	rs10282904	A	G	0.323062	1006
8	rs28585544	A	G	0.239563	1006
8	rs117172856	T	C	0.0457256	1006
8	rs78718310	T	G	0.0298211	1006
8	rs17413309	G	T	0.0795229	1006
8	rs12334788	G	C	0.0168986	1006
8	rs111515499	G	A	0.0666004	1006
8	rs73500689	G	A	0.0666004	1006
8	rs73189961	A	T	0.207753	1006
8	rs77676750	G	C	0.0347913	1006
8	rs67250161	A	C	0.139165	1006
8	rs76533076	G	A	0.0407555	1006
8	rs77921913	T	A	0.027833	1006
8	rs75192792	T	C	0.027833	1006
8	rs78518728	A	C	0.027833	1006
8	rs74336646	T	A	0.0437376	1006
8	rs1979916	G	A	0.101392	1006
8	rs74882471	A	G	0.0715706	1006
8	rs73500702	C	G	0.0765408	1006
8	rs71502982	C	G	0.0636183	1006
8	rs73502605	C	G	0.16998	1006
8	rs74389756	A	T	0.0437376	1006
8	rs74905840	G	A	0.027833	1006
8	rs112096668	A	T	0.0437376	1006
8	rs149248594	T	C	0.0188867	1006
8	rs76219918	T	C	0.027833	1006
8	rs77015919	T	C	0.0715706	1006
8	rs79649354	G	C	0.0357853	1006
8	rs77666555	G	A	0.0437376	1006
8	rs17413323	A	G	0.0437376	1006
8	rs76829208	C	A	0.027833	1006
8	rs79386797	C	T	0.027833	1006
8	rs117865989	A	G	0.0139165	1006
8	rs17069848	T	G	0.0487078	1006
8	rs116961548	A	G	0.027833	1006
8	rs76534986	G	A	0.0437376	1006
8	rs145292088	A	G	0.027833	1006
8	rs117668135	C	T	0.027833	1006
8	rs17413343	G	A	0.0884692	1006
8	rs74543826	G	A	0.0228628	1006
8	rs117747639	T	C	0.0715706	1006
8	rs73502609	T	A	0.0467197	1006
8	rs73502611	T	C	0.0745527	1006
8	rs7822424	G	A	0.475149	1006
8	rs79326431	A	G	0.0397614	1006
8	rs76887839	A	C	0.027833	1006
8	rs79833936	T	C	0.027833	1006
8	rs1394489	C	T	0.493042	1006
8	rs139546733	T	G	0.0159046	1006
8	rs62478598	A	T	0.32008	1006
8	rs7845852	A	C	0.705765	1006
8	rs186290001	C	T	0.0258449	1006
8	rs11136718	G	A	0.360835	1006
8	rs1827665	T	C	0.653082	1006
8	rs1827664	A	G	0.639165	1006
8	rs4598268	T	C	0.954274	1006
8	rs13274840	A	T	0.181909	1006
8	rs75660087	T	C	0.0109344	1006
8	rs1394488	C	G	0.989066	1006
8	rs9314521	G	A	0.0854871	1006
8	rs55700520	C	T	0.0864811	1006
8	rs146521350	G	A	0.027833	1006
8	rs4875313	A	G	0.180915	1006
8	rs149678786	T	C	0.0109344	1006
8	rs62478599	C	A	0.0864811	1006
8	rs148344077	C	T	0.0109344	1006
8	rs28800590	C	T	0.180915	1006
8	rs35319725	T	A	0.705765	1006
8	rs34852691	A	G	0.274354	1006
8	rs11988129	C	G	0.717694	1006
8	rs11136719	C	G	0.715706	1006
8	rs34251603	C	G	0.175944	1006
8	rs10866965	G	T	0.61829	1006
8	rs10866966	C	T	0.7167	1006
8	rs11991875	A	G	0.0109344	1006
8	rs13282958	G	C	0.184891	1006
8	rs55702502	T	C	0.0884692	1006
8	rs55650064	C	G	0.0884692	1006
8	rs34447355	C	T	0.715706	1006
8	rs34048256	C	A	0.12326	1006
8	rs4604461	T	C	0.714712	1006
8	rs4313177	G	T	0.713718	1006
8	rs4535755	C	T	0.703777	1006
8	rs4609212	G	C	0.714712	1006
8	rs4369007	A	G	0.714712	1006
8	rs4281133	C	T	0.714712	1006
8	rs13261320	A	G	0.714712	1006
8	rs13258176	G	T	0.713718	1006
8	rs13258448	G	A	0.0109344	1006
8	rs77112610	G	A	0.0159046	1006
8	rs62478625	G	T	0.0884692	1006
8	rs115264170	C	G	0.00795229	1006
8	rs13262226	A	G	0.713718	1006
8	rs13259084	G	A	0.713718	1006
8	rs13266205	G	C	0.713718	1006
8	rs13269472	A	G	0.713718	1006
8	rs35265645	G	A	0.702783	1006
8	rs13266499	G	C	0.714712	1006
8	rs13269744	A	G	0.713718	1006
8	rs4875315	A	G	0.196819	1006
8	rs13268722	C	T	0.714712	1006
8	rs13277586	T	C	0.714712	1006
8	rs12681753	G	C	0.714712	1006
8	rs4641088	G	C	0.741551	1006
8	rs74477345	C	G	0.0397614	1006
8	rs4557722	G	A	0.741551	1006
8	rs4523275	G	A	0.741551	1006
8	rs4574867	T	G	0.741551	1006
8	rs4358819	C	G	0.656064	1006
8	rs4875317	C	T	0.16501	1006
8	rs144628635	C	G	0.0318091	1006
8	rs148392928	C	T	0.0328032	1006
8	rs1910718	T	A	0.742545	1006
8	rs1910717	C	G	0.741551	1006
8	rs10108386	G	A	0.154076	1006
8	rs1910716	A	G	0.741551	1006
8	rs11783952	A	T	0.741551	1006
8	rs55827462	A	C	0.0109344	1006
8	rs7461820	G	A	0.730616	1006
8	rs56012128	T	C	0.0884692	1006
8	rs11780411	C	G	0.906561	1006
8	rs977365	T	C	0.742545	1006
8	rs977364	C	T	0.742545	1006
8	rs117631950	T	C	0.0109344	1006
8	rs977363	G	A	0.741551	1006
8	rs977362	C	G	0.741551	1006
8	rs10112948	C	G	0.150099	1006
8	rs55948809	C	G	0.0914513	1006
8	rs11776123	C	T	0.743539	1006
8	rs11779669	A	G	0.745527	1006
8	rs4875319	G	A	0.154076	1006
8	rs10866967	T	C	0.742545	1006
8	rs74894492	G	A	0.0109344	1006
8	rs77281142	A	G	0.0119284	1006
8	rs75733625	C	T	0.0109344	1006
8	rs56095567	A	G	0.102386	1006
8	rs73502685	C	T	0.0109344	1006
8	rs11136721	C	T	0.740557	1006
8	rs12056601	A	G	0.740557	1006
8	rs12056602	A	C	0.739563	1006
8	rs17335232	A	T	0.739563	1006
8	rs41374945	A	C	0.738569	1006
8	rs73502690	C	T	0.0109344	1006
8	rs4875320	A	T	0.15507	1006
8	rs17413497	T	A	0.738569	1006
8	rs1394477	C	T	0.738569	1006
8	rs62478629	T	C	0.0944334	1006
8	rs28647855	A	G	0.0109344	1006
8	rs1394476	G	C	0.589463	1006
8	rs4875321	T	C	0.154076	1006
8	rs117988211	G	A	0.0109344	1006
8	rs1394475	T	G	0.739563	1006
8	rs11136723	A	C	0.737575	1006
8	rs73502697	A	C	0.0109344	1006
8	rs11136724	G	A	0.724652	1006
8	rs12546046	A	G	0.117296	1006
8	rs62478630	C	G	0.0944334	1006
8	rs73502698	G	A	0.0109344	1006
8	rs62478631	A	T	0.0944334	1006
8	rs78589148	C	T	0.0109344	1006
8	rs62478632	A	C	0.0994036	1006
8	rs11784834	G	A	0.586481	1006
8	rs12548881	G	A	0.0984095	1006
8	rs9314522	G	C	0.826044	1006
8	rs62478633	G	T	0.0457256	1006
8	rs34379313	T	A	0.054672	1006
8	rs13258014	C	T	0.563618	1006
8	rs17335309	T	A	0.104374	1006
8	rs13263341	G	C	0.0745527	1006
8	rs10106165	G	A	0.983101	1006
8	rs11136725	G	C	0.667992	1006
8	rs76124920	T	C	0.0238569	1006
8	rs11136726	G	A	0.981113	1006
8	rs12549529	G	A	0.32505	1006
8	rs11783438	T	A	0.66501	1006
8	rs11782760	A	C	0.670974	1006
8	rs11785855	G	A	0.666004	1006
8	rs10503249	A	G	0.662028	1006
8	rs6984095	C	G	0.082505	1006
8	rs11779243	C	T	0.666004	1006
8	rs10503250	G	A	0.666004	1006
8	rs11779272	C	T	0.666998	1006
8	rs61191550	G	C	0.66998	1006
8	rs6984591	C	A	0.748509	1006
8	rs10111080	C	T	0.251491	1006
8	rs73191946	A	G	0.666004	1006
8	rs67143511	C	T	0.666004	1006
8	rs73191948	G	T	0.666004	1006
8	rs6983926	G	A	0.0815109	1006
8	rs73191950	G	A	0.666004	1006
8	rs75019621	A	G	0.0715706	1006
8	rs71523624	C	G	0.0487078	1006
8	rs62478634	C	T	0.666998	1006
8	rs67626815	A	G	0.666998	1006
8	rs73191954	A	G	0.667992	1006
8	rs67623901	A	G	0.667992	1006
8	rs4875322	T	G	0.748509	1006
8	rs62478635	T	C	0.666998	1006
8	rs4875323	C	T	0.666998	1006
8	rs4875324	C	T	0.668986	1006
8	rs4875325	C	T	0.668986	1006
8	rs4875093	G	C	0.666998	1006
8	rs140241674	C	T	0.0109344	1006
8	rs4875327	G	C	0.664016	1006
8	rs60806454	G	C	0.586481	1006
8	rs7843009	T	C	0.663022	1006
8	rs10086665	G	C	0.0815109	1006
8	rs17069869	G	C	0.0536779	1006
8	rs7843279	T	G	0.663022	1006
8	rs7839568	A	G	0.663022	1006
8	rs7812317	T	A	0.663022	1006
8	rs7843273	A	C	0.663022	1006
8	rs73191960	T	C	0.663022	1006
8	rs10105312	A	G	0.0815109	1006
8	rs73191961	A	G	0.663022	1006
8	rs68024807	G	A	0.663022	1006
8	rs66552562	G	A	0.663022	1006
8	rs62480579	G	A	0.0854871	1006
8	rs10108639	T	G	0.653082	1006
8	rs6995773	C	T	0.571571	1006
8	rs6995791	C	A	0.651093	1006
8	rs6995802	C	T	0.569583	1006
8	rs13261681	C	G	0.0685885	1006
8	rs6981695	T	C	0.576541	1006
8	rs10105996	A	G	0.0815109	1006
8	rs8180935	G	A	0.173956	1006
8	rs8181005	A	G	0.162028	1006
8	rs13262538	C	T	0.0735586	1006
8	rs71502983	T	C	0.0735586	1006
8	rs6996303	C	T	0.727634	1006
8	rs7008640	G	C	0.672962	1006
8	rs79240790	T	C	0.0685885	1006
8	rs62480580	C	T	0.66004	1006
8	rs9785155	A	G	0.746521	1006
8	rs71502984	G	A	0.082505	1006
8	rs10503252	G	A	0.745527	1006
8	rs17069870	G	C	0.0815109	1006
8	rs74211272	A	G	0.0695825	1006
8	rs11136727	C	G	0.66004	1006
8	rs35325775	C	G	0.0695825	1006
8	rs11783094	C	G	0.747515	1006
8	rs34888753	G	A	0.027833	1006
8	rs10110255	A	G	0.767396	1006
8	rs13273923	A	C	0.128231	1006
8	rs10088254	T	C	0.222664	1006
8	rs10088341	T	C	0.252485	1006
8	rs10099054	C	T	0.220676	1006
8	rs10098267	G	C	0.219682	1006
8	rs113838227	G	C	0.0308151	1006
8	rs11776902	G	A	0.619284	1006
8	rs13279582	G	C	0.129225	1006
8	rs10098620	G	A	0.22167	1006
8	rs10089045	T	C	0.220676	1006
8	rs12541509	A	T	0.220676	1006
8	rs7002661	A	G	0.22167	1006
8	rs6983013	C	T	0.222664	1006
8	rs7002670	A	T	0.222664	1006
8	rs6558860	T	C	0.22664	1006
8	rs13255812	T	G	0.181909	1006
8	rs10112765	G	A	0.22167	1006
8	rs11784405	A	G	0.592445	1006
8	rs35624824	T	C	0.0417495	1006
8	rs55697959	A	G	0.215706	1006
8	rs10089612	C	T	0.219682	1006
8	rs12679077	C	T	0.592445	1006
8	rs10089891	C	T	0.813121	1006
8	rs73174214	T	C	0.150099	1006
8	rs74515946	A	G	0.0854871	1006
8	rs4875329	A	C	0.467197	1006
8	rs17335476	G	C	0.2167	1006
8	rs117870815	T	C	0.0208748	1006
8	rs7828753	G	C	0.0407555	1006
8	rs73174218	G	A	0.146123	1006
8	rs146572394	T	G	0.0198807	1006
8	rs10094777	C	G	0.828032	1006
8	rs117374012	C	T	0.145129	1006
8	rs13250518	T	C	0.134195	1006
8	rs10097012	G	A	0.812127	1006
8	rs35120588	G	A	0.0407555	1006
8	rs144189949	A	C	0.0258449	1006
8	rs4875330	C	T	0.432406	1006
8	rs4875331	T	G	0.866799	1006
8	rs79923759	A	C	0.0298211	1006
8	rs4875332	T	G	0.862823	1006
8	rs10102283	C	G	0.406561	1006
8	rs76746055	C	G	0.203777	1006
8	rs57165765	G	C	0.028827	1006
8	rs10101702	G	C	0.913519	1006
8	rs10088858	A	G	0.890656	1006
8	rs34470235	G	T	0.173956	1006
8	rs11136729	G	A	0.189861	1006
8	rs73174231	A	G	0.0685885	1006
8	rs1827666	G	A	0.823062	1006
8	rs10096058	T	A	0.201789	1006
8	rs13264536	C	G	0.161034	1006
8	rs10108628	G	T	0.201789	1006
8	rs574255743	G	C	0.00695825	1006
8	rs73174233	C	T	0.0298211	1006
8	rs10108772	G	A	0.222664	1006
8	rs67460606	C	T	0.137177	1006
8	rs4875334	C	T	0.437376	1006
8	rs4875335	C	T	0.667992	1006
8	rs10099850	T	C	0.170974	1006
8	rs2407887	C	G	0.838966	1006
8	rs10112705	G	A	0.838966	1006
8	rs147275006	A	G	0.027833	1006
8	rs10100098	A	G	0.139165	1006
8	rs17413742	C	G	0.451292	1006
8	rs74516786	G	C	0.00994036	1006
8	rs17413749	T	G	0.449304	1006
8	rs10113290	G	A	0.219682	1006
8	rs2174358	G	C	0.454274	1006
8	rs2134950	A	G	0.45328	1006
8	rs80324183	G	A	0.0656064	1006
8	rs2134951	C	G	0.838966	1006
8	rs10503253	C	A	0.2167	1006
8	rs9314523	C	G	0.588469	1006
8	rs12546471	G	C	0.592445	1006
8	rs138933812	G	C	0.0298211	1006
8	rs1504752	A	G	0.141153	1006
8	rs2036547	A	G	0.452286	1006
8	rs1504753	A	G	0.812127	1006
8	rs1566860	G	A	0.841948	1006
8	rs1566861	C	T	0.62326	1006
8	rs17413763	A	G	0.270378	1006
8	rs2036548	A	G	0.628231	1006
8	rs13269120	C	G	0.22167	1006
8	rs2036549	G	A	0.840954	1006
8	rs11785351	C	G	0.028827	1006
8	rs2036550	C	T	0.588469	1006
8	rs139057781	A	G	0.0129225	1006
8	rs1394473	A	C	0.840954	1006
8	rs1995536	A	C	0.157058	1006
8	rs13261217	A	G	0.218688	1006
8	rs144737071	G	A	0.028827	1006
8	rs1394474	G	T	0.140159	1006
8	rs1995537	C	G	0.811133	1006
8	rs67410369	G	A	0.141153	1006
8	rs12541979	A	C	0.841948	1006
8	rs79970083	A	G	0.083499	1006
8	rs10503254	C	A	0.593439	1006
8	rs35595866	G	T	0.187873	1006
8	rs35460033	C	G	0.158052	1006
8	rs17069926	C	T	0.0168986	1006
8	rs10046752	C	G	0.406561	1006
8	rs12544891	G	A	0.452286	1006
8	rs9314524	C	T	0.811133	1006
8	rs115206106	G	C	0.0298211	1006
8	rs9314525	A	T	0.218688	1006
8	rs7018359	G	C	0.452286	1006
8	rs10046757	C	G	0.359841	1006
8	rs111819643	C	G	0.028827	1006
8	rs10046758	C	G	0.219682	1006
8	rs10046759	C	G	0.354871	1006
8	rs73174262	G	A	0.0109344	1006
8	rs905762	A	C	0.701789	1006
8	rs73174265	C	T	0.028827	1006
8	rs4407900	G	T	0.0944334	1006
8	rs4409417	G	C	0.0944334	1006
8	rs34965178	T	A	0.161034	1006
8	rs1875894	T	C	0.150099	1006
8	rs117438313	C	A	0.0198807	1006
8	rs3947178	T	C	0.61332	1006
8	rs4335143	G	C	0.227634	1006
8	rs114875147	G	C	0.0238569	1006
8	rs62480593	C	G	0.0695825	1006
8	rs35520010	T	G	0.161034	1006
8	rs75566065	T	C	0.0238569	1006
8	rs10503255	G	A	0.162028	1006
8	rs1504754	G	A	0.44831	1006
8	rs117091030	G	A	0.0208748	1006
8	rs56014822	A	G	0.127237	1006
8	rs78801581	A	G	0.0238569	1006
8	rs1847570	T	C	0.611332	1006
8	rs11778035	A	G	0.161034	1006
8	rs60323710	T	A	0.451292	1006
8	rs117173251	C	T	0.027833	1006
8	rs113255330	C	T	0.0447316	1006
8	rs2062879	G	A	0.45328	1006
8	rs12675938	C	T	0.621272	1006
8	rs117758675	A	T	0.0139165	1006
8	rs76834120	G	A	0.0178926	1006
8	rs12679965	G	A	0.621272	1006
8	rs11136730	A	T	0.622266	1006
8	rs10086105	T	C	0.345924	1006
8	rs11776532	C	A	0.154076	1006
8	rs148039642	G	A	0.0228628	1006
8	rs10866968	T	C	0.666998	1006
8	rs11136731	A	G	0.621272	1006
8	rs10866969	T	C	0.666998	1006
8	rs11994271	G	C	0.0457256	1006
8	rs79333537	T	C	0.0248509	1006
8	rs1546356	G	C	0.624254	1006
8	rs1875897	G	A	0.300199	1006
8	rs60981451	A	G	0.0954274	1006
8	rs116848886	C	T	0.0248509	1006
8	rs11992751	A	G	0.0178926	1006
8	rs10104209	C	G	0.37674	1006
8	rs118037596	T	C	0.114314	1006
8	rs12677120	C	A	0.0238569	1006
8	rs35993808	T	G	0.0159046	1006
8	rs10103601	G	C	0.299205	1006
8	rs10103842	G	C	0.380716	1006
8	rs10104718	C	G	0.300199	1006
8	rs10091031	A	G	0.380716	1006
8	rs10103969	G	A	0.379722	1006
8	rs10091134	A	G	0.379722	1006
8	rs10094349	T	C	0.377734	1006
8	rs56341943	A	C	0.0407555	1006
8	rs117186784	G	A	0.114314	1006
8	rs10105113	C	T	0.298211	1006
8	rs35771310	G	C	0.0646123	1006
8	rs13276771	T	C	0.0258449	1006
8	rs13268424	C	T	0.298211	1006
8	rs10108270	C	A	0.298211	1006
8	rs117368188	T	C	0.0238569	1006
8	rs10107472	G	A	0.274354	1006
8	rs115023493	G	A	0.0238569	1006
8	rs117557811	C	T	0.0228628	1006
8	rs10108725	C	T	0.220676	1006
8	rs62480601	C	T	0.0457256	1006
8	rs10108980	C	T	0.220676	1006
8	rs77503638	G	A	0.00894632	1006
8	rs76689347	T	A	0.0129225	1006
8	rs7015864	A	G	0.621272	1006
8	rs6996351	C	T	0.0795229	1006
8	rs74411507	G	A	0.0437376	1006
8	rs75363805	A	C	0.0447316	1006
8	rs11784794	T	C	0.0228628	1006
8	rs4875336	G	C	0.775348	1006
8	rs4875094	T	G	0.0596421	1006
8	rs112391427	A	G	0.0149105	1006
8	rs7000582	G	C	0.542744	1006
8	rs56261883	T	C	0.0427435	1006
8	rs117246185	C	G	0.0178926	1006
8	rs56333222	A	T	0.0427435	1006
8	rs116987234	G	C	0.0427435	1006
8	rs80239865	C	T	0.0427435	1006
8	rs13278892	G	A	0.00795229	1006
8	rs77783348	G	A	0.0228628	1006
8	rs117854547	G	T	0.0228628	1006
8	rs151134343	C	T	0.0228628	1006
8	rs140095670	G	A	0.0188867	1006
8	rs10089349	A	G	0.214712	1006
8	rs6558863	C	G	0.814115	1006
8	rs7010684	G	A	0.463221	1006
8	rs56137653	T	C	0.0606362	1006
8	rs10102768	G	A	0.21173	1006
8	rs74869948	A	T	0.0447316	1006
8	rs13266349	C	G	0.167992	1006
8	rs140872510	A	C	0.0258449	1006
8	rs13267437	A	G	0.170974	1006
8	rs6558864	C	T	0.420477	1006
8	rs76033813	T	C	0.0785288	1006
8	rs77720751	T	G	0.00795229	1006
8	rs9314526	C	T	0.470179	1006
8	rs9314527	T	G	0.236581	1006
8	rs149189696	C	T	0.0188867	1006
8	rs35564642	T	G	0.0586481	1006
8	rs76365677	A	C	0.0785288	1006
8	rs6558865	C	T	0.470179	1006
8	rs11785309	T	C	0.194831	1006
8	rs35560464	C	G	0.0576541	1006
8	rs78569612	A	G	0.0675944	1006
8	rs35922761	A	G	0.184891	1006
8	rs35509897	A	G	0.0586481	1006
8	rs117129954	C	T	0.0119284	1006
8	rs4568637	G	A	0.764414	1006
8	rs77844916	C	T	0.158052	1006
8	rs118101345	A	C	0.00795229	1006
8	rs6995552	T	A	0.784294	1006
8	rs59870287	G	T	0.054672	1006
8	rs62480610	G	T	0.785288	1006
8	rs34979707	G	C	0.162028	1006
8	rs142609096	A	G	0.0228628	1006
8	rs4875337	A	T	0.531809	1006
8	rs13273281	A	G	0.0576541	1006
8	rs13270130	G	A	0.00894632	1006
8	rs80050700	T	C	0.164016	1006
8	rs77239888	G	A	0.055666	1006
8	rs35374179	A	T	0.0576541	1006
8	rs1438207	G	C	0.751491	1006
8	rs6558866	A	G	0.173956	1006
8	rs76297981	C	T	0.0228628	1006
8	rs6558867	A	G	0.105368	1006
8	rs1014760	G	C	0.760437	1006
8	rs10113790	A	G	0.116302	1006
8	rs11984458	A	G	0.117296	1006
8	rs73174297	G	A	0.0258449	1006
8	rs1866272	C	G	0.263419	1006
8	rs35013239	T	C	0.0586481	1006
8	rs13253947	G	T	0.0685885	1006
8	rs1866271	G	C	0.455268	1006
8	rs12681147	C	T	0.0228628	1006
8	rs12676910	G	C	0.0228628	1006
8	rs71523628	T	C	0.0974155	1006
8	rs35333378	G	A	0.0596421	1006
8	rs79315969	G	C	0.0149105	1006
8	rs148878112	A	G	0.00695825	1006
8	rs117045517	T	C	0.0228628	1006
8	rs76907150	G	A	0.0149105	1006
8	rs11985125	G	T	0.313121	1006
8	rs17413882	T	C	0.250497	1006
8	rs117621282	T	C	0.0417495	1006
8	rs117800555	C	A	0.054672	1006
8	rs61705704	T	C	0.279324	1006
8	rs1561343	C	T	0.419483	1006
8	rs1561342	T	C	0.0596421	1006
8	rs79264869	G	C	0.0228628	1006
8	rs117438596	A	T	0.0188867	1006
8	rs34198572	T	G	0.0795229	1006
8	rs35645563	T	C	0.0596421	1006
8	rs17069985	A	G	0.0596421	1006
8	rs73175707	T	A	0.0755467	1006
8	rs79689326	G	A	0.026839	1006
8	rs7832549	G	A	0.420477	1006
8	rs34381340	G	A	0.0596421	1006
8	rs34133534	A	T	0.0596421	1006
8	rs34184584	A	G	0.0596421	1006
8	rs36112676	C	A	0.293241	1006
8	rs34495642	A	C	0.0616302	1006
8	rs34124324	A	G	0.0586481	1006
8	rs17069987	C	T	0.0238569	1006
8	rs7834964	C	T	0.233598	1006
8	rs142170266	G	C	0.0238569	1006
8	rs34718788	A	G	0.055666	1006
8	rs6558868	G	A	0.454274	1006
8	rs74364133	A	C	0.0129225	1006
8	rs7008571	G	A	0.811133	1006
8	rs7009827	C	G	0.488072	1006
8	rs79236760	T	G	0.026839	1006
8	rs13250773	G	C	0.0576541	1006
8	rs73175716	T	A	0.0238569	1006
8	rs34864346	C	G	0.159046	1006
8	rs12541923	T	C	0.0308151	1006
8	rs10091551	T	C	0.125249	1006
8	rs10091558	T	A	0.229622	1006
8	rs34751333	A	C	0.159046	1006
8	rs10429391	G	A	0.418489	1006
8	rs141342589	A	C	0.0208748	1006
8	rs10105349	G	C	0.382704	1006
8	rs67897933	T	C	0.055666	1006
8	rs10105465	G	A	0.207753	1006
8	rs77825632	G	T	0.026839	1006
8	rs112712374	G	A	0.114314	1006
8	rs114868997	G	A	0.0238569	1006
8	rs10098869	T	C	0.173956	1006
8	rs7813362	G	A	0.779324	1006
8	rs34026341	T	C	0.05666	1006
8	rs35485389	G	A	0.172962	1006
8	rs17069996	T	C	0.0298211	1006
8	rs117621689	G	C	0.00994036	1006
8	rs58009402	G	T	0.055666	1006
8	rs57038562	T	A	0.055666	1006
8	rs117590197	C	T	0.0904573	1006
8	rs13281329	C	G	0.157058	1006
8	rs117334158	G	T	0.0228628	1006
8	rs13248280	A	G	0.054672	1006
8	rs117995992	T	G	0.0218688	1006
8	rs9314528	G	C	0.186879	1006
8	rs145431099	T	C	0.026839	1006
8	rs7832586	C	G	0.270378	1006
8	rs11781343	G	A	0.0109344	1006
8	rs34317801	T	C	0.238569	1006
8	rs28662887	A	G	0.232604	1006
8	rs7007886	C	G	0.910537	1006
8	rs143151267	T	G	0.0208748	1006
8	rs11990010	A	G	0.0417495	1006
8	rs17063252	A	G	0.0506958	1006
8	rs10093852	C	T	0.615308	1006
8	rs6994364	T	C	0.615308	1006
8	rs147967955	T	C	0.0149105	1006
8	rs62479471	A	T	0.0487078	1006
8	rs4292712	T	C	0.4334	1006
8	rs78955187	A	C	0.146123	1006
8	rs4571752	A	C	0.422465	1006
8	rs2406695	C	T	0.405567	1006
8	rs3990909	A	G	0.693837	1006
8	rs73175735	G	A	0.0238569	1006
8	rs143853892	A	T	0.0208748	1006
8	rs73506692	A	G	0.00695825	1006
8	rs78545517	G	C	0.139165	1006
8	rs17070035	T	A	0.0387674	1006
8	rs10503256	A	G	0.600398	1006
8	rs9314529	C	T	0.650099	1006
8	rs62479474	G	A	0.0397614	1006
8	rs11997852	T	C	0.0407555	1006
8	rs11136732	C	A	0.893638	1006
8	rs6987250	C	A	0.282306	1006
8	rs10092700	G	C	0.0417495	1006
8	rs7014959	T	C	0.0178926	1006
8	rs192381636	G	A	0.0109344	1006
8	rs4875095	G	A	0.697813	1006
8	rs10097170	C	T	0.0397614	1006
8	rs56191260	A	C	0.0298211	1006
8	rs10096474	G	C	0.542744	1006
8	rs149623060	A	G	0.0119284	1006
8	rs2163308	A	G	0.698807	1006
8	rs10503257	C	A	0.21173	1006
8	rs35756025	A	T	0.210736	1006
8	rs6558870	T	G	0.0218688	1006
8	rs10100309	G	T	0.0377734	1006
8	rs35196636	G	T	0.0387674	1006
8	rs1036556	G	A	0.412525	1006
8	rs10101518	C	T	0.266402	1006
8	rs13251752	C	G	0.208748	1006
8	rs141999722	G	C	0.0168986	1006
8	rs10101532	C	A	0.260437	1006
8	rs10101622	C	G	0.177932	1006
8	rs1036555	A	T	0.697813	1006
8	rs4875338	T	A	0.430417	1006
8	rs116895622	G	T	0.027833	1006
8	rs4875096	C	G	0.697813	1006
8	rs4875339	G	A	0.697813	1006
8	rs10094075	T	A	0.0387674	1006
8	rs10104910	C	T	0.0506958	1006
8	rs10503258	C	A	0.0208748	1006
8	rs17070077	T	C	0.0397614	1006
8	rs4875097	C	G	0.698807	1006
8	rs34042748	T	C	0.281312	1006
8	rs4875098	A	T	0.648111	1006
8	rs4875099	G	T	0.648111	1006
8	rs74982430	G	A	0.210736	1006
8	rs13258920	G	C	0.209742	1006
8	rs148736837	G	A	0.00596421	1006
8	rs13259606	G	A	0.209742	1006
8	rs13267028	G	C	0.0437376	1006
8	rs13270354	C	T	0.258449	1006
8	rs13270369	C	T	0.262425	1006
8	rs7837578	C	T	0.257455	1006
8	rs144950850	T	G	0.00596421	1006
8	rs7837187	T	A	0.0516899	1006
8	rs10098903	T	G	0.0387674	1006
8	rs7833644	A	G	0.290258	1006
8	rs7814853	G	A	0.264414	1006
8	rs12677798	G	A	0.431412	1006
8	rs118103095	C	T	0.00994036	1006
8	rs34145080	G	C	0.0387674	1006
8	rs7815269	G	T	0.650099	1006
8	rs17335806	G	C	0.21173	1006
8	rs17070080	A	G	0.215706	1006
8	rs11787405	C	A	0.583499	1006
8	rs11787410	C	A	0.56163	1006
8	rs74626406	G	A	0.0218688	1006
8	rs11778711	T	C	0.213718	1006
8	rs2043116	A	G	0.703777	1006
8	rs4379466	G	A	0.44831	1006
8	rs13256449	A	G	0.72664	1006
8	rs139945574	G	A	0.00596421	1006
8	rs144513103	G	A	0.0149105	1006
8	rs3910077	G	C	0.294235	1006
8	rs10216514	C	T	0.0377734	1006
8	rs7813162	T	G	0.264414	1006
8	rs10093239	C	A	0.402584	1006
8	rs34689257	C	G	0.0377734	1006
8	rs10503259	G	A	0.215706	1006
8	rs10089807	A	G	0.640159	1006
8	rs13265164	T	G	0.26839	1006
8	rs13257692	A	G	0.0377734	1006
8	rs1438205	T	A	0.439364	1006
8	rs1370728	G	C	0.286282	1006
8	rs1370727	A	C	0.631213	1006
8	rs1370726	G	C	0.633201	1006
8	rs62479502	A	T	0.214712	1006
8	rs73175755	T	C	0.0228628	1006
8	rs10107898	C	T	0.628231	1006
8	rs34690924	T	C	0.214712	1006
8	rs10094578	A	T	0.270378	1006
8	rs187646137	C	T	0.00596421	1006
8	rs10097686	A	G	0.628231	1006
8	rs73175759	C	G	0.0228628	1006
8	rs10111289	C	T	0.627237	1006
8	rs73175763	G	A	0.0228628	1006
8	rs35052360	C	G	0.213718	1006
8	rs7839613	G	T	0.343936	1006
8	rs61278929	T	C	0.213718	1006
8	rs62479508	G	A	0.213718	1006
8	rs1594353	C	T	0.4334	1006
8	rs73175766	A	G	0.0228628	1006
8	rs1595467	G	T	0.326044	1006
8	rs1595466	G	C	0.347913	1006
8	rs73175767	G	C	0.0149105	1006
8	rs1595465	G	C	0.346918	1006
8	rs1583653	G	C	0.751491	1006
8	rs1583652	C	G	0.055666	1006
8	rs28862097	G	T	0.329026	1006
8	rs1583651	T	C	0.564612	1006
8	rs1594352	C	G	0.643141	1006
8	rs67529403	T	C	0.342942	1006
8	rs73175774	G	A	0.333002	1006
8	rs1594351	G	A	0.657058	1006
8	rs67901868	C	T	0.353877	1006
8	rs66832422	G	A	0.353877	1006
8	rs66505261	T	C	0.343936	1006
8	rs1583130	C	T	0.636183	1006
8	rs1583129	G	C	0.670974	1006
8	rs13269939	G	C	0.5666	1006
8	rs11993860	G	T	0.622266	1006
8	rs11779929	A	G	0.219682	1006
8	rs73175778	T	C	0.0228628	1006
8	rs11136734	T	A	0.637177	1006
8	rs11780622	T	C	0.260437	1006
8	rs11136735	C	G	0.659046	1006
8	rs73175782	G	C	0.0228628	1006
8	rs13279504	G	A	0.0407555	1006
8	rs11780709	A	T	0.219682	1006
8	rs66476968	T	C	0.347913	1006
8	rs1367320	C	T	0.294235	1006
8	rs1367319	C	T	0.306163	1006
8	rs1370731	A	T	0.663022	1006
8	rs1370730	G	A	0.323062	1006
8	rs28611380	G	C	0.0586481	1006
8	rs7010710	C	G	0.215706	1006
8	rs7843687	C	A	0.225646	1006
8	rs7842780	G	T	0.666998	1006
8	rs117650124	G	A	0.0129225	1006
8	rs7827314	A	T	0.661034	1006
8	rs73175788	C	T	0.0228628	1006
8	rs28540417	A	C	0.0775348	1006
8	rs11136736	C	T	0.658052	1006
8	rs12549600	G	C	0.666998	1006
8	rs13269315	A	C	0.21173	1006
8	rs13276894	A	T	0.201789	1006
8	rs117966198	A	G	0.0198807	1006
8	rs12386966	G	A	0.662028	1006
8	rs34096231	T	G	0.204771	1006
8	rs62479539	G	T	0.028827	1006
8	rs11786916	G	A	0.186879	1006
8	rs17070091	A	G	0.0298211	1006
8	rs67623617	G	C	0.0298211	1006
8	rs67606353	T	C	0.0298211	1006
8	rs76586264	C	G	0.0119284	1006
8	rs28593012	C	G	0.420477	1006
8	rs11775921	C	T	0.201789	1006
8	rs13267644	G	C	0.213718	1006
8	rs13251340	T	C	0.7833	1006
8	rs56246320	A	G	0.0139165	1006
8	rs59229199	G	C	0.0924453	1006
8	rs10098163	C	T	0.889662	1006
8	rs34731438	G	T	0.212724	1006
8	rs10112707	A	G	0.21173	1006
8	rs11781210	T	G	0.205765	1006
8	rs56751170	T	C	0.0924453	1006
8	rs11136738	A	G	0.463221	1006
8	rs10866970	C	G	0.776342	1006
8	rs74980032	A	G	0.0178926	1006
8	rs11781432	A	G	0.213718	1006
8	rs11781489	A	T	0.213718	1006
8	rs12679445	T	A	0.462227	1006
8	rs10866971	C	G	0.77833	1006
8	rs117695545	A	G	0.00894632	1006
8	rs11785440	G	A	0.200795	1006
8	rs1438209	C	T	0.779324	1006
8	rs1438208	A	C	0.781312	1006
8	rs17414118	A	C	0.115308	1006
8	rs7004716	C	G	0.460239	1006
8	rs11785556	G	C	0.21173	1006
8	rs35799660	G	C	0.213718	1006
8	rs34714143	C	T	0.212724	1006
8	rs1595470	G	C	0.77833	1006
8	rs35326813	G	C	0.304175	1006
8	rs58426024	C	G	0.303181	1006
8	rs73177309	G	T	0.0308151	1006
8	rs35704084	C	T	0.210736	1006
8	rs1595469	A	T	0.764414	1006
8	rs1595468	T	C	0.461233	1006
8	rs34603935	T	C	0.461233	1006
8	rs62479544	G	A	0.461233	1006
8	rs35413625	C	T	0.303181	1006
8	rs17070105	A	G	0.782306	1006
8	rs62479547	T	G	0.468191	1006
8	rs79773137	G	A	0.0894632	1006
8	rs79962398	C	T	0.122266	1006
8	rs68093624	G	C	0.0646123	1006
8	rs6558872	G	A	0.395626	1006
8	rs6558873	C	A	0.758449	1006
8	rs59425918	C	G	0.0934394	1006
8	rs56967787	T	C	0.0934394	1006
8	rs58584683	T	C	0.0934394	1006
8	rs57777162	G	C	0.0934394	1006
8	rs59939106	A	C	0.0934394	1006
8	rs17070107	C	T	0.338966	1006
8	rs57643290	G	C	0.0944334	1006
8	rs17335910	A	C	0.0367793	1006
8	rs78599185	T	A	0.0934394	1006
8	rs6995913	G	C	0.229622	1006
8	rs58469927	A	G	0.0934394	1006
8	rs17070111	G	C	0.0954274	1006
8	rs76393578	T	C	0.0934394	1006
8	rs76394681	A	G	0.0934394	1006
8	rs111872665	G	A	0.0934394	1006
8	rs4875101	C	A	0.397614	1006
8	rs6997939	C	G	0.315109	1006
8	rs192432608	G	C	0.00596421	1006
8	rs7001270	G	T	0.105368	1006
8	rs117979403	A	G	0.0178926	1006
8	rs79882523	T	C	0.0934394	1006
8	rs76515597	A	G	0.0934394	1006
8	rs76590276	A	G	0.0934394	1006
8	rs78166166	C	T	0.0934394	1006
8	rs75508245	G	T	0.0934394	1006
8	rs76228006	A	G	0.0934394	1006
8	rs78323114	T	G	0.0934394	1006
8	rs7001908	G	C	0.317097	1006
8	rs1438211	C	T	0.816103	1006
8	rs79643017	C	A	0.0934394	1006
8	rs80157254	G	T	0.0934394	1006
8	rs79686837	C	G	0.0934394	1006
8	rs2163303	C	T	0.21173	1006
8	rs1430447	C	T	0.5	1006
8	rs13439862	A	G	0.0944334	1006
8	rs80356451	G	A	0.0934394	1006
8	rs76120339	A	C	0.0944334	1006
8	rs76523457	G	C	0.0954274	1006
8	rs6558874	G	A	0.756461	1006
8	rs74982883	C	G	0.0924453	1006
8	rs75436187	T	G	0.126243	1006
8	rs76665587	C	T	0.0924453	1006
8	rs77396788	C	G	0.0934394	1006
8	rs112473090	G	C	0.0934394	1006
8	rs56267226	T	C	0.502982	1006
8	rs74669197	A	C	0.0944334	1006
8	rs78033823	A	C	0.0944334	1006
8	rs112534417	G	C	0.0944334	1006
8	rs117100741	G	C	0.0934394	1006
8	rs113916325	T	G	0.0944334	1006
8	rs11783998	A	G	0.818091	1006
8	rs1438212	G	A	0.299205	1006
8	rs80065894	T	C	0.0944334	1006
8	rs73658803	A	T	0.0994036	1006
8	rs4442167	C	T	0.131213	1006
8	rs4360311	G	C	0.130219	1006
8	rs112938678	G	C	0.0944334	1006
8	rs7846073	G	C	0.191849	1006
8	rs1430446	T	C	0.465209	1006
8	rs145853997	C	T	0.0129225	1006
8	rs78917572	C	G	0.126243	1006
8	rs75627799	C	T	0.130219	1006
8	rs11785795	T	C	0.717694	1006
8	rs11785119	A	G	0.72167	1006
8	rs11785821	T	A	0.0904573	1006
8	rs7009362	T	C	0.637177	1006
8	rs9657396	T	C	0.591451	1006
8	rs6985778	C	G	0.10338	1006
8	rs7010039	T	C	0.637177	1006
8	rs11136739	G	T	0.573559	1006
8	rs11136740	C	T	0.634195	1006
8	rs4327878	C	G	0.642147	1006
8	rs1438213	A	G	0.765408	1006
8	rs77105651	C	T	0.0795229	1006
8	rs12542717	G	C	0.0238569	1006
8	rs77843589	T	C	0.0526839	1006
8	rs12543483	G	C	0.828032	1006
8	rs11774916	T	C	0.315109	1006
8	rs1430445	T	C	0.82008	1006
8	rs1438214	C	T	0.389662	1006
8	rs147768306	G	A	0.00596421	1006
8	rs7832369	C	G	0.758449	1006
8	rs7815637	A	T	0.758449	1006
8	rs13260803	C	G	0.351889	1006
8	rs74299149	G	A	0.182903	1006
8	rs9773692	C	A	0.757455	1006
8	rs117697608	C	T	0.0178926	1006
8	rs13261698	C	A	0.754473	1006
8	rs74979700	A	G	0.192843	1006
8	rs143995525	T	C	0.0109344	1006
8	rs67198077	T	C	0.172962	1006
8	rs11779254	G	C	0.412525	1006
8	rs12542641	A	G	0.241551	1006
8	rs12545004	G	A	0.175944	1006
8	rs78874426	G	A	0.0407555	1006
8	rs140757253	T	C	0.0159046	1006
8	rs1816309	C	T	0.373757	1006
8	rs1370733	T	C	0.309145	1006
8	rs55879555	G	A	0.240557	1006
8	rs7829894	G	A	0.240557	1006
8	rs7830890	C	G	0.240557	1006
8	rs7814609	A	T	0.242545	1006
8	rs7815034	A	T	0.243539	1006
8	rs55924710	A	C	0.246521	1006
8	rs56162145	A	G	0.245527	1006
8	rs11988906	A	G	0.462227	1006
8	rs1430443	G	C	0.223658	1006
8	rs72624079	T	A	0.0487078	1006
8	rs77924030	G	A	0.0576541	1006
8	rs76606245	C	T	0.0576541	1006
8	rs34598031	A	G	0.0576541	1006
8	rs72624080	C	G	0.0477137	1006
8	rs7844370	G	C	0.0586481	1006
8	rs13258474	C	T	0.0427435	1006
8	rs72624081	T	C	0.0497018	1006
8	rs7832757	T	C	0.893638	1006
8	rs73177353	T	C	0.232604	1006
8	rs62480974	G	C	0.00994036	1006
8	rs71523629	G	A	0.00994036	1006
8	rs2406692	T	G	0.146123	1006
8	rs2164890	C	T	0.373757	1006
8	rs150543436	A	G	0.00894632	1006
8	rs4260910	C	T	0.228628	1006
8	rs73177356	C	G	0.239563	1006
8	rs62480975	G	A	0.00994036	1006
8	rs191230322	T	A	0.0129225	1006
8	rs76269233	T	A	0.0129225	1006
8	rs150665018	A	G	0.0109344	1006
8	rs73177359	C	T	0.0397614	1006
8	rs11780778	G	C	0.308151	1006
8	rs34761562	C	T	0.00994036	1006
8	rs113323061	T	G	0.0119284	1006
8	rs115426555	A	C	0.00695825	1006
8	rs6990959	C	T	0.0109344	1006
8	rs35567863	G	T	0.170974	1006
8	rs34770053	T	A	0.394632	1006
8	rs35532156	G	A	0.00994036	1006
8	rs75829722	G	A	0.153082	1006
8	rs11992667	G	C	0.164016	1006
8	rs1866273	A	T	0.694831	1006
8	rs146825897	G	T	0.0119284	1006
8	rs117160644	C	G	0.0308151	1006
8	rs13263193	A	T	0.00994036	1006
8	rs13270991	T	G	0.208748	1006
8	rs1438210	C	T	0.693837	1006
8	rs1864517	C	A	0.315109	1006
8	rs35589069	C	T	0.00994036	1006
8	rs34272328	A	G	0.00994036	1006
8	rs143210912	G	C	0.0119284	1006
8	rs1430448	C	A	0.536779	1006
8	rs1430449	C	T	0.187873	1006
8	rs13281118	T	G	0.00994036	1006
8	rs7006904	C	T	0.732604	1006
8	rs13279785	G	A	0.0109344	1006
8	rs13281925	C	T	0.00994036	1006
8	rs10503260	T	A	0.121272	1006
8	rs13280088	G	T	0.00994036	1006
8	rs11136741	A	C	0.907555	1006
8	rs60996276	G	A	0.263419	1006
8	rs13253200	G	T	0.00994036	1006
8	rs13256245	C	A	0.00994036	1006
8	rs146290374	C	G	0.00994036	1006
8	rs13254643	G	C	0.00994036	1006
8	rs6988291	C	T	0.573559	1006
8	rs80345415	G	C	0.0208748	1006
8	rs78494230	T	C	0.0437376	1006
8	rs13267484	A	T	0.234592	1006
8	rs77955421	C	G	0.189861	1006
8	rs13275996	T	C	0.0298211	1006
8	rs73177363	G	A	0.0238569	1006
8	rs79483801	G	C	0.0367793	1006
8	rs7845980	T	A	0.359841	1006
8	rs57043821	C	T	0.262425	1006
8	rs140153960	A	G	0.00894632	1006
8	rs34325842	T	C	0.027833	1006
8	rs79270680	A	G	0.0377734	1006
8	rs34021491	G	A	0.027833	1006
8	rs7828233	G	A	0.811133	1006
8	rs11995502	T	C	0.0149105	1006
8	rs145810947	G	C	0.0248509	1006
8	rs73177366	C	T	0.260437	1006
8	rs76020747	A	C	0.0129225	1006
8	rs28591586	G	C	0.33996	1006
8	rs73177368	G	C	0.0248509	1006
8	rs28367292	T	C	0.184891	1006
8	rs17336043	G	A	0.172962	1006
8	rs76194583	C	T	0.0119284	1006
8	rs142902803	G	A	0.0178926	1006
8	rs11992011	T	G	0.0238569	1006
8	rs58030887	G	A	0.0596421	1006
8	rs73177370	G	A	0.0377734	1006
8	rs57264023	G	A	0.0616302	1006
8	rs116949306	C	T	0.0298211	1006
8	rs7837956	G	A	0.807157	1006
8	rs7838113	G	A	0.803181	1006
8	rs13253064	C	G	0.028827	1006
8	rs78694563	A	G	0.0467197	1006
8	rs17070150	T	C	0.00894632	1006
8	rs74318770	T	G	0.0367793	1006
8	rs10089026	A	G	0.261431	1006
8	rs79267177	A	C	0.0377734	1006
8	rs7831167	T	C	0.0755467	1006
8	rs6558876	T	C	0.441352	1006
8	rs75050362	A	T	0.0447316	1006
8	rs13264886	A	G	0.175944	1006
8	rs17070157	G	C	0.0695825	1006
8	rs17070159	G	C	0.026839	1006
8	rs17070162	G	A	0.00894632	1006
8	rs76296140	C	T	0.181909	1006
8	rs71523630	G	A	0.026839	1006
8	rs62480980	A	C	0.026839	1006
8	rs7814568	C	T	0.801193	1006
8	rs145936995	A	G	0.0208748	1006
8	rs2915066	T	C	0.0109344	1006
8	rs13248121	T	A	0.027833	1006
8	rs147666607	G	C	0.0447316	1006
8	rs142356977	C	T	0.00994036	1006
8	rs79890726	G	A	0.0695825	1006
8	rs114084130	T	A	0.00894632	1006
8	rs62480981	G	C	0.028827	1006
8	rs74751786	A	G	0.0248509	1006
8	rs2918046	A	G	0.0129225	1006
8	rs13258111	T	C	0.184891	1006
8	rs17336085	C	G	0.266402	1006
8	rs10107756	T	G	0.0944334	1006
8	rs77435526	A	G	0.0198807	1006
8	rs17070165	A	G	0.00894632	1006
8	rs57348279	G	C	0.27336	1006
8	rs10092807	G	T	0.266402	1006
8	rs11775580	G	A	0.026839	1006
8	rs10093806	C	G	0.267396	1006
8	rs11786224	A	T	0.0357853	1006
8	rs74355780	C	T	0.00894632	1006
8	rs10503261	A	G	0.00894632	1006
8	rs1154037	T	C	0.0477137	1006
8	rs10503262	A	C	0.266402	1006
8	rs13270357	A	T	0.499006	1006
8	rs17070170	A	G	0.00894632	1006
8	rs13269685	C	T	0.237575	1006
8	rs77359419	G	A	0.00894632	1006
8	rs13276921	C	T	0.0367793	1006
8	rs111264108	G	C	0.00894632	1006
8	rs34366238	T	C	0.0367793	1006
8	rs34551084	T	C	0.027833	1006
8	rs17070173	C	T	0.00894632	1006
8	rs79129236	G	A	0.262425	1006
8	rs17070174	A	G	0.00894632	1006
8	rs114810348	T	C	0.00894632	1006
8	rs115425237	C	T	0.00894632	1006
8	rs146727768	G	A	0.00894632	1006
8	rs1217651	G	A	0.812127	1006
8	rs13278683	C	T	0.028827	1006
8	rs17070185	C	G	0.00894632	1006
8	rs145606126	C	G	0.0159046	1006
8	rs13276932	G	C	0.028827	1006
8	rs116327514	G	C	0.00894632	1006
8	rs201823727	G	T	0.00894632	1006
8	rs76603581	T	C	0.00894632	1006
8	rs77168448	A	G	0.00894632	1006
8	rs67435161	G	C	0.181909	1006
8	rs75693736	G	C	0.00894632	1006
8	rs56181019	G	C	0.0596421	1006
8	rs1154039	A	C	0.0129225	1006
8	rs115925664	G	A	0.00894632	1006
8	rs35516630	T	C	0.190855	1006
8	rs17070201	T	A	0.00894632	1006
8	rs117839828	G	A	0.0188867	1006
8	rs77655724	T	C	0.00894632	1006
8	rs114995187	T	C	0.00894632	1006
8	rs75101602	G	A	0.0347913	1006
8	rs13262986	T	C	0.191849	1006
8	rs17070203	C	A	0.00894632	1006
8	rs76106383	C	A	0.256461	1006
8	rs1217529	T	G	0.0775348	1006
8	rs59958661	G	C	0.188867	1006
8	rs75060831	C	T	0.00894632	1006
8	rs13277788	G	A	0.027833	1006
8	rs116184202	C	G	0.00894632	1006
8	rs116602053	G	T	0.00894632	1006
8	rs76520290	T	C	0.00894632	1006
8	rs77152979	T	C	0.0188867	1006
8	rs13278687	G	C	0.188867	1006
8	rs78049679	C	T	0.00894632	1006
8	rs13279162	G	A	0.189861	1006
8	rs74341629	G	A	0.00894632	1006
8	rs115928460	G	A	0.00894632	1006
8	rs116294592	G	A	0.00894632	1006
8	rs78660551	T	G	0.0318091	1006
8	rs80083046	C	A	0.0178926	1006
8	rs114716680	C	T	0.00894632	1006
8	rs112481797	G	A	0.0377734	1006
8	rs3931852	C	T	0.73161	1006
8	rs57505748	A	T	0.00795229	1006
8	rs568787539	T	C	0.00695825	1006
8	rs62480996	T	A	0.028827	1006
8	rs62480997	A	G	0.00994036	1006
8	rs11985089	G	C	0.177932	1006
8	rs13265078	A	T	0.205765	1006
8	rs11993264	C	T	0.186879	1006
8	rs1658815	C	T	0.809145	1006
8	rs67965769	A	C	0.0258449	1006
8	rs35861897	A	C	0.0328032	1006
8	rs75632130	C	T	0.00894632	1006
8	rs141920538	C	T	0.0198807	1006
8	rs79499648	T	C	0.084493	1006
8	rs1238056	T	G	0.851889	1006
8	rs78586664	A	G	0.106362	1006
8	rs1236990	A	T	0.885686	1006
8	rs1438193	G	A	0.34493	1006
8	rs17070221	A	C	0.183897	1006
8	rs76091103	C	T	0.0725646	1006
8	rs7816189	A	C	0.364811	1006
8	rs1658816	C	T	0.698807	1006
8	rs1237298	C	A	0.0974155	1006
8	rs11136742	C	T	0.215706	1006
8	rs17414411	T	C	0.158052	1006
8	rs76164039	C	T	0.0616302	1006
8	rs17070226	T	C	0.158052	1006
8	rs1228293	A	G	0.892644	1006
8	rs1217532	C	G	0.887674	1006
8	rs11783587	C	T	0.224652	1006
8	rs1230767	T	C	0.0606362	1006
8	rs17070231	A	G	0.122266	1006
8	rs1238057	C	G	0.878728	1006
8	rs17336210	C	G	0.114314	1006
8	rs9650515	T	C	0.872763	1006
8	rs76872288	A	G	0.0705765	1006
8	rs1725132	G	A	0.745527	1006
8	rs13250547	C	G	0.16501	1006
8	rs17070242	A	C	0.127237	1006
8	rs1217534	T	G	0.0745527	1006
8	rs12681349	C	T	0.395626	1006
8	rs10091211	A	C	0.22167	1006
8	rs1238884	G	A	0.0586481	1006
8	rs1217537	T	C	0.400596	1006
8	rs146981853	C	A	0.0248509	1006
8	rs77549039	A	G	0.0188867	1006
8	rs11136743	T	A	0.133201	1006
8	rs4875341	G	C	0.109344	1006
8	rs1438194	G	T	0.152087	1006
8	rs1438195	A	C	0.154076	1006
8	rs11776084	A	T	0.0616302	1006
8	rs62480999	G	C	0.130219	1006
8	rs75234169	T	C	0.127237	1006
8	rs1438196	A	G	0.393638	1006
8	rs75893906	A	C	0.128231	1006
8	rs78773239	A	C	0.128231	1006
8	rs7015105	A	C	0.205765	1006
8	rs1154040	A	G	0.892644	1006
8	rs62481000	T	C	0.133201	1006
8	rs62481001	G	A	0.131213	1006
8	rs79014820	G	A	0.0129225	1006
8	rs79928372	G	C	0.134195	1006
8	rs1154044	T	C	0.229622	1006
8	rs28768178	G	C	0.130219	1006
8	rs149846769	G	A	0.026839	1006
8	rs2163304	A	C	0.50497	1006
8	rs1438197	T	C	0.167992	1006
8	rs76872278	G	T	0.12326	1006
8	rs1154046	C	T	0.507952	1006
8	rs151191566	G	A	0.0188867	1006
8	rs62481002	C	G	0.166998	1006
8	rs75607701	C	A	0.122266	1006
8	rs980238	C	A	0.688867	1006
8	rs1978844	A	C	0.423459	1006
8	rs78228190	G	A	0.120278	1006
8	rs12549086	C	G	0.222664	1006
8	rs17414486	G	A	0.11829	1006
8	rs10096754	T	G	0.154076	1006
8	rs10096868	T	C	0.571571	1006
8	rs6558877	A	G	0.152087	1006
8	rs6999888	A	C	0.153082	1006
8	rs6558878	T	C	0.153082	1006
8	rs12542458	A	G	0.723658	1006
8	rs6983086	G	T	0.152087	1006
8	rs4875342	G	C	0.114314	1006
8	rs6983396	G	A	0.785288	1006
8	rs4875102	G	A	0.722664	1006
8	rs57396002	T	C	0.15507	1006
8	rs57771239	T	A	0.154076	1006
8	rs60714191	A	G	0.153082	1006
8	rs7815734	G	A	0.150099	1006
8	rs17070269	C	G	0.0964215	1006
8	rs62481004	T	C	0.148111	1006
8	rs1154052	C	G	0.814115	1006
8	rs10101304	T	C	0.567594	1006
8	rs1154053	G	C	0.818091	1006
8	rs66512318	G	C	0.151093	1006
8	rs1438198	A	G	0.152087	1006
8	rs1438199	G	T	0.151093	1006
8	rs13251521	A	G	0.304175	1006
8	rs149441421	A	G	0.00695825	1006
8	rs28719543	C	G	0.162028	1006
8	rs11774358	C	T	0.0944334	1006
8	rs112252471	T	C	0.0337972	1006
8	rs75318869	C	G	0.0924453	1006
8	rs1154055	T	G	0.890656	1006
8	rs77614012	C	A	0.0954274	1006
8	rs78448994	A	C	0.0874751	1006
8	rs79190267	G	A	0.0874751	1006
8	rs75980946	A	G	0.0974155	1006
8	rs7015706	A	G	0.353877	1006
8	rs1347754	A	G	0.801193	1006
8	rs6995076	G	A	0.149105	1006
8	rs6982120	T	C	0.352883	1006
8	rs1438200	C	A	0.365805	1006
8	rs1438201	G	C	0.365805	1006
8	rs1438202	C	G	0.368787	1006
8	rs192545340	G	T	0.00795229	1006
8	rs5025174	G	C	0.424453	1006
8	rs7000593	C	T	0.217694	1006
8	rs4478597	A	G	0.449304	1006
8	rs6999573	G	C	0.280318	1006
8	rs1658819	C	T	0.787276	1006
8	rs4478598	A	G	0.819085	1006
8	rs10503263	A	T	0.121272	1006
8	rs78997790	A	T	0.15507	1006
8	rs4483180	A	G	0.817097	1006
8	rs145803922	C	T	0.00596421	1006
8	rs4875343	A	C	0.297217	1006
8	rs4875103	A	C	0.15507	1006
8	rs4875344	C	A	0.150099	1006
8	rs17070283	C	T	0.0864811	1006
8	rs17414612	C	T	0.294235	1006
8	rs1658820	G	T	0.245527	1006
8	rs1658821	A	G	0.815109	1006
8	rs6991612	T	C	0.322068	1006
8	rs11994763	G	C	0.161034	1006
8	rs6558880	G	A	0.317097	1006
8	rs1725124	C	T	0.87674	1006
8	rs10088898	T	C	0.130219	1006
8	rs17070295	C	G	0.0914513	1006
8	rs1217539	G	C	0.232604	1006
8	rs1217540	A	C	0.466203	1006
8	rs7007659	T	C	0.0805169	1006
8	rs11781724	A	C	0.224652	1006
8	rs111684074	A	G	0.0934394	1006
8	rs2915065	G	A	0.789264	1006
8	rs13263442	G	A	0.321074	1006
8	rs12547236	A	C	0.0377734	1006
8	rs34609478	A	C	0.326044	1006
8	rs1725088	A	T	0.677932	1006
8	rs1238522	A	T	0.653082	1006
8	rs13275567	C	A	0.324056	1006
8	rs1217648	G	A	0.172962	1006
8	rs1217647	C	T	0.66004	1006
8	rs76979002	C	G	0.0904573	1006
8	rs13278038	A	G	0.0934394	1006
8	rs77626263	C	T	0.0576541	1006
8	rs13269669	A	G	0.343936	1006
8	rs35455544	G	A	0.456262	1006
8	rs77721658	T	A	0.0397614	1006
8	rs35007706	A	T	0.204771	1006
8	rs73178944	A	G	0.0656064	1006
8	rs6990173	T	C	0.188867	1006
8	rs1217646	T	C	0.832008	1006
8	rs6986971	A	G	0.413519	1006
8	rs1154057	C	T	0.819085	1006
8	rs6558883	G	T	0.254473	1006
8	rs10088937	A	C	0.107356	1006
8	rs76169133	C	G	0.00695825	1006
8	rs7001772	T	G	0.348907	1006
8	rs12677457	C	G	0.342942	1006
8	rs1154059	G	A	0.727634	1006
8	rs78676153	T	C	0.125249	1006
8	rs13273325	T	C	0.345924	1006
8	rs1154060	A	T	0.715706	1006
8	rs117295359	T	C	0.0129225	1006
8	rs76603000	C	A	0.0129225	1006
8	rs66480013	G	C	0.207753	1006
8	rs80004757	G	C	0.083499	1006
8	rs1561341	A	G	0.12326	1006
8	rs57564166	G	A	0.189861	1006
8	rs57194615	A	G	0.198807	1006
8	rs76876075	C	T	0.12326	1006
8	rs75546483	A	T	0.12326	1006
8	rs732468	T	C	0.276342	1006
8	rs1808586	G	C	0.499006	1006
8	rs732467	A	C	0.447316	1006
8	rs78713905	G	C	0.0675944	1006
8	rs35982142	A	G	0.340954	1006
8	rs75913015	T	C	0.121272	1006
8	rs76937028	A	G	0.0954274	1006
8	rs1235700	C	T	0.722664	1006
8	rs17070308	C	T	0.0874751	1006
8	rs77239095	C	G	0.0238569	1006
8	rs75066586	G	C	0.136183	1006
8	rs13265103	G	C	0.338966	1006
8	rs17070309	G	A	0.159046	1006
8	rs78503709	C	G	0.0914513	1006
8	rs1228296	C	G	0.819085	1006
8	rs62481011	C	T	0.159046	1006
8	rs1217546	C	G	0.807157	1006
8	rs1228295	G	A	0.298211	1006
8	rs77976727	C	T	0.109344	1006
8	rs79949700	T	G	0.0964215	1006
8	rs143240697	G	A	0.0129225	1006
8	rs28659931	G	A	0.157058	1006
8	rs77933445	A	G	0.114314	1006
8	rs17336607	G	A	0.11332	1006
8	rs116965602	G	C	0.0347913	1006
8	rs62481012	C	G	0.115308	1006
8	rs17336628	G	A	0.114314	1006
8	rs1154064	G	C	0.658052	1006
8	rs1154065	A	G	0.0964215	1006
8	rs11784730	T	C	0.114314	1006
8	rs17414883	A	C	0.364811	1006
8	rs77022204	A	G	0.0129225	1006
8	rs13254250	T	G	0.319085	1006
8	rs57061717	T	A	0.084493	1006
8	rs17070316	G	A	0.084493	1006
8	rs17070317	C	T	0.192843	1006
8	rs148898134	G	A	0.0178926	1006
8	rs17414897	G	C	0.114314	1006
8	rs62481013	T	C	0.028827	1006
8	rs62481014	T	C	0.104374	1006
8	rs17070327	A	G	0.0964215	1006
8	rs13251739	G	C	0.182903	1006
8	rs66769827	G	C	0.307157	1006
8	rs1235013	C	G	0.364811	1006
8	rs1154067	C	T	0.951292	1006
8	rs112549908	T	C	0.0109344	1006
8	rs1154068	C	A	0.362823	1006
8	rs62481017	G	A	0.00894632	1006
8	rs17070331	G	C	0.0328032	1006
8	rs76344124	G	C	0.0178926	1006
8	rs12549644	A	G	0.17495	1006
8	rs77419795	C	G	0.0208748	1006
8	rs34380501	A	C	0.304175	1006
8	rs2115967	G	A	0.16501	1006
8	rs2115966	G	C	0.17495	1006
8	rs117083612	A	G	0.0238569	1006
8	rs2163307	C	A	0.16501	1006
8	rs1217656	A	C	0.904573	1006
8	rs11776192	G	C	0.0914513	1006
8	rs73660848	A	G	0.178926	1006
8	rs55696300	G	T	0.0735586	1006
8	rs1217655	C	G	0.101392	1006
8	rs112187735	C	T	0.0109344	1006
8	rs111770769	A	T	0.0109344	1006
8	rs1235012	A	G	0.904573	1006
8	rs1154070	T	C	0.672962	1006
8	rs1006882	A	G	0.105368	1006
8	rs1217654	A	G	0.908549	1006
8	rs76096557	T	C	0.0119284	1006
8	rs78446409	C	T	0.0377734	1006
8	rs62481019	T	C	0.0168986	1006
8	rs6558884	C	G	0.171968	1006
8	rs6999396	T	C	0.45328	1006
8	rs78732655	T	A	0.201789	1006
8	rs76182032	A	G	0.201789	1006
8	rs77518223	A	C	0.209742	1006
8	rs75762052	C	G	0.201789	1006
8	rs12549303	C	G	0.195825	1006
8	rs12549823	C	G	0.201789	1006
8	rs12544832	G	A	0.200795	1006
8	rs12542493	A	G	0.200795	1006
8	rs12543082	T	A	0.205765	1006
8	rs1154071	C	G	0.833996	1006
8	rs12542542	A	G	0.205765	1006
8	rs1006583	A	C	0.184891	1006
8	rs1006582	C	G	0.173956	1006
8	rs117835283	A	C	0.0129225	1006
8	rs189570602	G	C	0.0119284	1006
8	rs74676900	C	A	0.159046	1006
8	rs13278962	T	C	0.300199	1006
8	rs117803043	G	A	0.0198807	1006
8	rs80094404	C	G	0.159046	1006
8	rs77300968	A	T	0.159046	1006
8	rs116924766	A	G	0.159046	1006
8	rs115510134	A	G	0.16004	1006
8	rs116786691	G	A	0.159046	1006
8	rs13278525	C	T	0.444334	1006
8	rs77500513	C	G	0.158052	1006
8	rs11780134	G	C	0.0984095	1006
8	rs7813376	T	C	0.296223	1006
8	rs117054359	G	A	0.0129225	1006
8	rs7825748	G	A	0.456262	1006
8	rs77584844	C	T	0.161034	1006
8	rs76395359	T	C	0.161034	1006
8	rs35156308	T	G	0.161034	1006
8	rs11136744	C	G	0.286282	1006
8	rs79691720	G	A	0.161034	1006
8	rs76752136	T	C	0.0944334	1006
8	rs5000538	C	T	0.161034	1006
8	rs77449038	T	C	0.161034	1006
8	rs5000536	C	G	0.16004	1006
8	rs13253098	C	T	0.281312	1006
8	rs5000535	G	A	0.161034	1006
8	rs117439482	C	T	0.0198807	1006
8	rs5000534	G	A	0.161034	1006
8	rs74962223	T	A	0.161034	1006
8	rs138361652	G	A	0.0198807	1006
8	rs73660853	A	G	0.161034	1006
8	rs77354697	T	A	0.0984095	1006
8	rs73660854	T	A	0.161034	1006
8	rs73660855	G	A	0.161034	1006
8	rs76211787	T	C	0.187873	1006
8	rs79363637	G	C	0.187873	1006
8	rs73660857	G	A	0.161034	1006
8	rs7831923	C	T	0.981113	1006
8	rs147623659	C	G	0.161034	1006
8	rs2959179	C	T	0.887674	1006
8	rs74448082	C	T	0.0954274	1006
8	rs77395733	A	T	0.162028	1006
8	rs142484055	G	C	0.0109344	1006
8	rs1658813	G	C	0.291252	1006
8	rs7006288	G	A	0.389662	1006
8	rs28483476	G	T	0.234592	1006
8	rs75806902	C	G	0.167992	1006
8	rs35884056	G	C	0.304175	1006
8	rs77104677	G	C	0.164016	1006
8	rs62481022	G	A	0.703777	1006
8	rs62481023	A	G	0.293241	1006
8	rs75189735	C	A	0.0178926	1006
8	rs13279154	A	G	0.0606362	1006
8	rs34078610	G	C	0.293241	1006
8	rs189441980	G	C	0.0109344	1006
8	rs4875345	T	C	0.238569	1006
8	rs4875346	G	A	0.417495	1006
8	rs28605621	G	A	0.209742	1006
8	rs74818514	C	G	0.191849	1006
8	rs7844844	G	A	0.404573	1006
8	rs79966745	G	A	0.197813	1006
8	rs76083514	G	C	0.198807	1006
8	rs117972946	G	C	0.0258449	1006
8	rs117544683	T	C	0.0357853	1006
8	rs10441633	T	C	0.125249	1006
8	rs1217680	A	G	0.819085	1006
8	rs10092005	C	T	0.149105	1006
8	rs12675246	G	C	0.135189	1006
8	rs988378	G	C	0.331014	1006
8	rs1217677	C	T	0.802187	1006
8	rs17336844	T	C	0.206759	1006
8	rs117015640	T	C	0.0109344	1006
8	rs17336858	A	T	0.143141	1006
8	rs148969839	A	C	0.0397614	1006
8	rs13271708	G	C	0.269384	1006
8	rs77906338	G	A	0.137177	1006
8	rs77307145	G	C	0.183897	1006
8	rs59220908	A	T	0.208748	1006
8	rs1217676	T	C	0.905567	1006
8	rs10282822	T	C	0.408549	1006
8	rs1217675	G	T	0.234592	1006
8	rs1217674	A	T	0.107356	1006
8	rs4875347	T	C	0.241551	1006
8	rs13254545	G	T	0.351889	1006
8	rs13257745	A	T	0.350895	1006
8	rs76037970	G	C	0.201789	1006
8	rs117230955	G	A	0.0198807	1006
8	rs1217672	A	G	0.0984095	1006
8	rs75536128	G	A	0.0934394	1006
8	rs73178980	G	C	0.275348	1006
8	rs138869659	C	G	0.0526839	1006
8	rs62479670	T	C	0.347913	1006
8	rs1217670	C	T	0.920477	1006
8	rs117097225	T	C	0.0477137	1006
8	rs1217669	T	G	0.100398	1006
8	rs77597007	T	C	0.0884692	1006
8	rs12545377	G	A	0.150099	1006
8	rs2406686	T	C	0.227634	1006
8	rs2163306	A	G	0.22664	1006
8	rs76037801	G	C	0.175944	1006
8	rs12676259	A	G	0.270378	1006
8	rs1217668	G	A	0.83002	1006
8	rs117440494	A	T	0.0308151	1006
8	rs77622052	A	T	0.134195	1006
8	rs11136745	A	G	0.153082	1006
8	rs1217666	A	C	0.83499	1006
8	rs79778049	G	A	0.0308151	1006
8	rs74886150	C	T	0.083499	1006
8	rs13250119	G	A	0.178926	1006
8	rs1217664	C	G	0.837972	1006
8	rs1529582	T	G	0.228628	1006
8	rs6558885	G	A	0.149105	1006
8	rs7841776	A	G	0.151093	1006
8	rs7822968	G	C	0.171968	1006
8	rs1217662	T	G	0.836978	1006
8	rs1997140	A	G	0.0497018	1006
8	rs59171014	G	A	0.0884692	1006
8	rs1997139	A	G	0.282306	1006
8	rs9644367	T	C	0.208748	1006
8	rs9314531	A	G	0.390656	1006
8	rs17415128	A	G	0.082505	1006
8	rs6999093	C	T	0.147117	1006
8	rs13262098	T	C	0.39165	1006
8	rs1217660	G	C	0.918489	1006
8	rs117091761	A	C	0.0198807	1006
8	rs141351896	G	C	0.0178926	1006
8	rs1217659	T	A	0.82505	1006
8	rs13252925	G	C	0.17495	1006
8	rs4875348	G	C	0.0894632	1006
8	rs4875104	G	A	0.0854871	1006
8	rs11775703	A	C	0.0526839	1006
8	rs17070360	G	C	0.0874751	1006
8	rs17415198	T	G	0.23161	1006
8	rs1217684	T	C	0.905567	1006
8	rs78543580	A	G	0.0228628	1006
8	rs111349259	T	G	0.0119284	1006
8	rs62479671	T	C	0.0586481	1006
8	rs1154072	C	G	0.821074	1006
8	rs80003577	T	C	0.0109344	1006
8	rs56399018	T	C	0.201789	1006
8	rs56158884	T	A	0.202783	1006
8	rs35272888	T	G	0.351889	1006
8	rs1154074	G	C	0.910537	1006
8	rs73178999	A	T	0.199801	1006
8	rs58122272	C	T	0.476143	1006
8	rs143347938	C	G	0.0159046	1006
8	rs4875349	T	C	0.5666	1006
8	rs12547280	G	C	0.548708	1006
8	rs59761668	G	A	0.0536779	1006
8	rs12547327	G	A	0.606362	1006
8	rs10098075	C	G	0.0188867	1006
8	rs11783613	G	T	0.054672	1006
8	rs34432088	T	C	0.588469	1006
8	rs62479675	G	C	0.0188867	1006
8	rs62479676	A	G	0.0188867	1006
8	rs74458621	C	T	0.00894632	1006
8	rs147744327	T	G	0.0109344	1006
8	rs117575850	A	C	0.0188867	1006
8	rs9657397	A	T	0.554672	1006
8	rs9657367	G	C	0.538767	1006
8	rs34991116	C	T	0.0516899	1006
8	rs57242183	A	C	0.121272	1006
8	rs1217683	C	G	0.956262	1006
8	rs4875105	C	A	0.524851	1006
8	rs1154082	C	T	0.0924453	1006
8	rs17063261	G	A	0.792247	1006
8	rs17070375	A	T	0.05666	1006
8	rs2959180	A	C	0.905567	1006
8	rs6995921	G	C	0.539761	1006
8	rs114837809	T	C	0.0924453	1006
8	rs10101341	C	A	0.521869	1006
8	rs4875350	T	C	0.214712	1006
8	rs117148774	C	A	0.0228628	1006
8	rs1526337	A	T	0.552684	1006
8	rs76671138	C	T	0.00795229	1006
8	rs77357402	G	A	0.0258449	1006
8	rs59876996	C	G	0.054672	1006
8	rs1624021	C	T	0.699801	1006
8	rs58223356	T	C	0.0526839	1006
8	rs117326318	G	C	0.0944334	1006
8	rs140007996	G	T	0.0168986	1006
8	rs111705636	C	T	0.0526839	1006
8	rs76709381	C	T	0.0526839	1006
8	rs147604294	G	C	0.0238569	1006
8	rs17343437	A	G	0.0159046	1006
8	rs1725119	A	T	0.651093	1006
8	rs147699197	T	A	0.0417495	1006
8	rs1725122	G	A	0.895626	1006
8	rs56289003	A	G	0.183897	1006
8	rs10106998	T	C	0.836978	1006
8	rs77986837	G	A	0.0516899	1006
8	rs1658822	C	T	0.897614	1006
8	rs12550204	T	C	0.837972	1006
8	rs57126856	T	C	0.102386	1006
8	rs11786835	T	A	0.0526839	1006
8	rs11776255	G	A	0.0536779	1006
8	rs2918048	G	C	0.907555	1006
8	rs62479678	G	C	0.0964215	1006
8	rs1632076	C	T	0.906561	1006
8	rs73180913	G	T	0.176938	1006
8	rs1725111	G	A	0.804175	1006
8	rs1725112	C	A	0.805169	1006
8	rs138346046	G	C	0.0119284	1006
8	rs17070403	C	G	0.028827	1006
8	rs74623573	G	C	0.083499	1006
8	rs17343492	T	C	0.083499	1006
8	rs112230120	G	A	0.084493	1006
8	rs111978152	T	C	0.126243	1006
8	rs182078669	A	G	0.0238569	1006
8	rs78666045	A	G	0.054672	1006
8	rs80222512	C	T	0.0516899	1006
8	rs77470831	G	A	0.054672	1006
8	rs56091849	C	T	0.0984095	1006
8	rs77375027	T	C	0.0626243	1006
8	rs73180917	A	C	0.196819	1006
8	rs113533014	A	G	0.0168986	1006
8	rs17070406	C	T	0.0934394	1006
8	rs138984239	G	A	0.0119284	1006
8	rs1626142	G	A	0.701789	1006
8	rs1658825	C	T	0.890656	1006
8	rs148667395	G	C	0.0119284	1006
8	rs62479708	C	G	0.0934394	1006
8	rs62479709	C	T	0.0188867	1006
8	rs141872255	G	A	0.0119284	1006
8	rs150642094	A	C	0.0119284	1006
8	rs1154084	C	T	0.0457256	1006
8	rs41378144	T	C	0.0526839	1006
8	rs1154087	A	G	0.911531	1006
8	rs1154088	C	A	0.797217	1006
8	rs78860201	C	T	0.0735586	1006
8	rs62479710	G	C	0.100398	1006
8	rs6982571	A	C	0.0119284	1006
8	rs17415426	A	C	0.101392	1006
8	rs62479711	G	C	0.0964215	1006
8	rs76818812	T	A	0.083499	1006
8	rs1154089	C	T	0.927435	1006
8	rs79236459	C	G	0.082505	1006
8	rs17343548	A	G	0.0984095	1006
8	rs76757271	G	A	0.0755467	1006
8	rs62479712	G	C	0.0984095	1006
8	rs1154090	G	C	0.898608	1006
8	rs1154091	C	G	0.929423	1006
8	rs1154092	G	T	0.0894632	1006
8	rs2043803	T	C	0.812127	1006
8	rs62479713	C	T	0.0894632	1006
8	rs2915061	C	A	0.0894632	1006
8	rs2043804	C	A	0.893638	1006
8	rs12545504	G	A	0.534791	1006
8	rs1217658	G	A	0.906561	1006
8	rs78782934	C	T	0.0397614	1006
8	rs6991091	T	C	0.740557	1006
8	rs1725130	C	T	0.212724	1006
8	rs12676659	G	T	0.102386	1006
8	rs62479714	G	C	0.0467197	1006
8	rs7010197	C	G	0.508946	1006
8	rs941006	T	C	0.301193	1006
8	rs4875352	G	A	0.530815	1006
8	rs13439111	G	C	0.055666	1006
8	rs77303709	G	A	0.00894632	1006
8	rs149176841	G	A	0.0238569	1006
8	rs893457	C	T	0.784294	1006
8	rs11997705	C	A	0.0646123	1006
8	rs1217542	A	C	0.822068	1006
8	rs891472	A	G	0.822068	1006
8	rs891471	A	G	0.801193	1006
8	rs1217543	G	A	0.771372	1006
8	rs17070439	C	T	0.0328032	1006
8	rs73180927	G	A	0.0258449	1006
8	rs1014333	C	A	0.770378	1006
8	rs1154096	C	G	0.419483	1006
8	rs1217689	A	G	0.822068	1006
8	rs1217688	A	G	0.822068	1006
8	rs1217687	C	G	0.822068	1006
8	rs113568212	A	G	0.111332	1006
8	rs1036557	C	G	0.431412	1006
8	rs13276514	G	C	0.335984	1006
8	rs11994504	G	A	0.0646123	1006
8	rs1154098	G	A	0.62326	1006
8	rs1154099	G	A	0.62326	1006
8	rs17415655	C	G	0.0129225	1006
8	rs4875353	T	G	0.111332	1006
8	rs1658826	T	G	0.128231	1006
8	rs1658827	A	G	0.127237	1006
8	rs1030532	C	G	0.987078	1006
8	rs1013702	G	A	0.151093	1006
8	rs62479717	T	A	0.054672	1006
8	rs1154100	T	G	0.154076	1006
8	rs1217686	T	C	0.153082	1006
8	rs10109216	G	A	0.310139	1006
8	rs4875106	T	C	0.318091	1006
8	rs7828008	C	A	0.150099	1006
8	rs17415676	C	T	0.515905	1006
8	rs7828332	C	T	0.307157	1006
8	rs1230770	G	C	0.178926	1006
8	rs1154101	T	G	0.661034	1006
8	rs62479719	A	G	0.0516899	1006
8	rs148933525	A	G	0.0188867	1006
8	rs73496667	G	A	0.101392	1006
8	rs1864516	A	G	0.137177	1006
8	rs1864515	T	C	0.379722	1006
8	rs117337695	A	C	0.027833	1006
8	rs2406477	G	A	0.324056	1006
8	rs1985200	C	T	0.139165	1006
8	rs144896359	T	A	0.00596421	1006
8	rs12545803	C	T	0.482107	1006
8	rs73180936	C	A	0.371769	1006
8	rs73180937	T	C	0.372763	1006
8	rs6990344	G	A	0.134195	1006
8	rs13255344	C	G	0.506958	1006
8	rs142725217	G	A	0.00695825	1006
8	rs4609213	A	G	0.49006	1006
8	rs4392922	T	A	0.624254	1006
8	rs10107477	A	G	0.302187	1006
8	rs11786720	T	C	0.181909	1006
8	rs2037722	C	A	0.162028	1006
8	rs10113553	T	C	0.318091	1006
8	rs78020828	G	A	0.0994036	1006
8	rs117037270	C	T	0.00994036	1006
8	rs138062605	G	A	0.0149105	1006
8	rs11994346	C	T	0.0636183	1006
8	rs1112779	G	T	0.462227	1006
8	rs1405244	C	G	0.934394	1006
8	rs1112780	A	G	0.471173	1006
8	rs4875107	A	T	0.301193	1006
8	rs13438867	T	A	0.163022	1006
8	rs73496684	A	G	0.0646123	1006
8	rs10503264	A	G	0.33002	1006
8	rs117792080	T	C	0.0188867	1006
8	rs17415732	A	G	0.122266	1006
8	rs13275581	G	A	0.361829	1006
8	rs79515009	G	C	0.132207	1006
8	rs60277107	T	C	0.187873	1006
8	rs10106309	A	T	0.317097	1006
8	rs2056664	T	G	0.33996	1006
8	rs28408367	C	A	0.203777	1006
8	rs62479720	G	A	0.0536779	1006
8	rs151166382	T	C	0.0516899	1006
8	rs539614791	G	A	0.00795229	1006
8	rs62479739	A	C	0.0606362	1006
8	rs62479740	C	T	0.176938	1006
8	rs13282276	A	T	0.359841	1006
8	rs13279717	G	A	0.0387674	1006
8	rs1113226	A	G	0.342942	1006
8	rs9650516	T	C	0.369781	1006
8	rs10090075	A	G	0.156064	1006
8	rs10102969	G	A	0.15507	1006
8	rs62479741	A	G	0.0636183	1006
8	rs10106920	G	A	0.135189	1006
8	rs4875355	A	G	0.346918	1006
8	rs118098605	G	A	0.026839	1006
8	rs7824750	C	T	0.328032	1006
8	rs62479742	C	A	0.0646123	1006
8	rs118008474	G	A	0.0248509	1006
8	rs1997138	C	G	0.120278	1006
8	rs76114136	C	T	0.0755467	1006
8	rs76907620	A	G	0.0755467	1006
8	rs56973695	G	T	0.0506958	1006
8	rs78468854	G	A	0.0755467	1006
8	rs73180949	G	C	0.055666	1006
8	rs4875108	A	C	0.553678	1006
8	rs59214655	G	T	0.0467197	1006
8	rs62479745	T	A	0.0477137	1006
8	rs181952560	G	C	0.00695825	1006
8	rs7835027	C	T	0.0586481	1006
8	rs10108865	T	C	0.263419	1006
8	rs10108982	T	C	0.940358	1006
8	rs77666269	C	G	0.114314	1006
8	rs190278199	C	T	0.00596421	1006
8	rs112714459	A	G	0.0805169	1006
8	rs73180952	T	C	0.0188867	1006
8	rs78246363	C	T	0.0178926	1006
8	rs17070484	C	G	0.135189	1006
8	rs11136747	A	C	0.0596421	1006
8	rs34029111	G	T	0.336978	1006
8	rs17343946	G	C	0.260437	1006
8	rs4875356	C	G	0.355865	1006
8	rs10095988	T	G	0.0606362	1006
8	rs12675479	A	G	0.465209	1006
8	rs13273099	C	A	0.464215	1006
8	rs1526339	G	A	0.464215	1006
8	rs17070487	G	A	0.0944334	1006
8	rs11997928	C	A	0.464215	1006
8	rs11997934	C	G	0.463221	1006
8	rs4557723	A	G	0.322068	1006
8	rs13249645	C	T	0.465209	1006
8	rs73182921	G	T	0.0606362	1006
8	rs2177899	C	G	0.40159	1006
8	rs59162832	T	C	0.534791	1006
8	rs60805706	C	T	0.528827	1006
8	rs117043820	G	A	0.0765408	1006
8	rs143432325	G	A	0.0516899	1006
8	rs111840884	T	C	0.0705765	1006
8	rs150656227	A	G	0.0159046	1006
8	rs73182925	G	A	0.0795229	1006
8	rs4875357	A	G	0.398608	1006
8	rs73182929	T	G	0.0805169	1006
8	rs59278005	A	G	0.084493	1006
8	rs141956507	A	T	0.0159046	1006
8	rs7004990	C	G	0.523857	1006
8	rs111474990	C	T	0.0198807	1006
8	rs117824961	G	A	0.0795229	1006
8	rs112136860	T	C	0.0198807	1006
8	rs13249778	G	A	0.49006	1006
8	rs149788775	T	C	0.0159046	1006
8	rs34499543	C	T	0.0308151	1006
8	rs112787546	G	A	0.0218688	1006
8	rs112471020	T	C	0.0198807	1006
8	rs59265291	A	G	0.507952	1006
8	rs60392405	G	A	0.45328	1006
8	rs193277922	T	A	0.00497018	1006
8	rs17070498	T	C	0.143141	1006
8	rs12056740	T	C	0.475149	1006
8	rs139327409	T	G	0.0188867	1006
8	rs11136748	C	T	0.464215	1006
8	rs11136749	C	T	0.43837	1006
8	rs11994887	T	C	0.127237	1006
8	rs17344030	C	G	0.449304	1006
8	rs2204531	G	A	0.43837	1006
8	rs111294753	A	C	0.157058	1006
8	rs77324530	C	T	0.0994036	1006
8	rs35741768	C	T	0.444334	1006
8	rs6996668	G	T	0.250497	1006
8	rs17070507	G	C	0.0188867	1006
8	rs75582878	G	C	0.137177	1006
8	rs73182940	T	C	0.0795229	1006
8	rs78053024	A	G	0.0198807	1006
8	rs148087357	A	G	0.0238569	1006
8	rs68044239	T	C	0.300199	1006
8	rs17344058	G	A	0.0785288	1006
8	rs78599727	G	A	0.0188867	1006
8	rs73182943	A	G	0.0974155	1006
8	rs73661516	G	A	0.0188867	1006
8	rs74483609	T	C	0.0159046	1006
8	rs79909066	T	C	0.026839	1006
8	rs2406706	G	A	0.43837	1006
8	rs17070520	T	C	0.0984095	1006
8	rs74471748	T	C	0.121272	1006
8	rs139450331	G	C	0.0795229	1006
8	rs113168764	T	C	0.0984095	1006
8	rs79025043	A	G	0.0795229	1006
8	rs3920413	T	C	0.472167	1006
8	rs1358116	C	T	0.472167	1006
8	rs1464977	A	C	0.575547	1006
8	rs1358117	C	T	0.0586481	1006
8	rs13278870	T	G	0.478131	1006
8	rs73182951	A	C	0.0805169	1006
8	rs1526341	C	T	0.385686	1006
8	rs76767477	G	C	0.0785288	1006
8	rs17416011	G	C	0.0805169	1006
8	rs62479750	A	C	0.0367793	1006
8	rs7010832	A	C	0.144135	1006
8	rs2406707	T	C	0.0815109	1006
8	rs117569588	C	G	0.0248509	1006
8	rs17070552	G	A	0.0228628	1006
8	rs73182958	T	G	0.0228628	1006
8	rs78345101	T	G	0.101392	1006
8	rs113693547	G	A	0.0964215	1006
8	rs4418366	A	G	0.422465	1006
8	rs17416046	C	T	0.0805169	1006
8	rs17344155	A	C	0.0805169	1006
8	rs13272968	T	G	0.416501	1006
8	rs111480695	A	T	0.0188867	1006
8	rs1358114	T	C	0.44831	1006
8	rs12547182	C	T	0.360835	1006
8	rs73182965	T	C	0.0805169	1006
8	rs73182966	G	A	0.0805169	1006
8	rs62484744	T	C	0.0477137	1006
8	rs55788529	C	T	0.430417	1006
8	rs11786833	A	G	0.361829	1006
8	rs3990907	C	A	0.055666	1006
8	rs11786837	A	T	0.361829	1006
8	rs73182968	A	C	0.0805169	1006
8	rs75709801	G	T	0.0198807	1006
8	rs11773915	T	C	0.364811	1006
8	rs11786902	A	G	0.363817	1006
8	rs11776307	G	T	0.358847	1006
8	rs11776338	G	T	0.362823	1006
8	rs76292275	C	A	0.0765408	1006
8	rs61291918	A	G	0.33996	1006
8	rs62484746	C	T	0.337972	1006
8	rs68167396	G	T	0.338966	1006
8	rs17416067	T	A	0.341948	1006
8	rs117390464	G	C	0.0795229	1006
8	rs17070576	T	C	0.208748	1006
8	rs11984709	A	T	0.256461	1006
8	rs75631245	T	G	0.0258449	1006
8	rs17344197	T	A	0.33499	1006
8	rs181918014	G	A	0.0129225	1006
8	rs144408678	C	T	0.0129225	1006
8	rs77434910	C	T	0.0576541	1006
8	rs1983474	A	C	0.729622	1006
8	rs75083646	G	A	0.0139165	1006
8	rs73182977	C	T	0.0924453	1006
8	rs117889402	T	A	0.00894632	1006
8	rs17344217	T	G	0.338966	1006
8	rs73182980	C	T	0.189861	1006
8	rs55769566	T	A	0.0457256	1006
8	rs112618115	G	A	0.0198807	1006
8	rs77829748	G	C	0.0159046	1006
8	rs7814036	A	G	0.0984095	1006
8	rs7818189	T	C	0.712724	1006
8	rs77910202	T	C	0.0506958	1006
8	rs7831820	C	T	0.703777	1006
8	rs79292153	G	C	0.12326	1006
8	rs73182983	C	T	0.0984095	1006
8	rs73182984	A	G	0.141153	1006
8	rs145847679	C	T	0.0119284	1006
8	rs185686852	A	G	0.00795229	1006
8	rs143317341	G	A	0.0258449	1006
8	rs75093778	T	G	0.0168986	1006
8	rs79872218	A	G	0.0258449	1006
8	rs73182986	C	A	0.166004	1006
8	rs78723038	A	G	0.0516899	1006
8	rs75361004	T	G	0.0755467	1006
8	rs73182988	G	T	0.0457256	1006
8	rs73182989	G	C	0.0407555	1006
8	rs79331457	G	C	0.0526839	1006
8	rs12682212	C	G	0.336978	1006
8	rs116987077	T	C	0.0228628	1006
8	rs78344782	T	C	0.0725646	1006
8	rs28540007	T	C	0.0218688	1006
8	rs77853299	A	C	0.124254	1006
8	rs73182990	G	A	0.139165	1006
8	rs7357469	G	T	0.17992	1006
8	rs79350315	G	C	0.0168986	1006
8	rs78730383	C	T	0.12326	1006
8	rs6558891	G	C	0.636183	1006
8	rs75077785	A	G	0.0298211	1006
8	rs138709942	C	G	0.0149105	1006
8	rs116943127	C	T	0.0159046	1006
8	rs62484747	C	T	0.0586481	1006
8	rs1526335	A	G	0.805169	1006
8	rs1526334	T	G	0.806163	1006
8	rs1526333	C	G	0.579523	1006
8	rs1526332	G	T	0.578529	1006
8	rs12545065	T	C	0.0159046	1006
8	rs11136750	G	T	0.575547	1006
8	rs7357512	G	C	0.40159	1006
8	rs7357519	C	T	0.578529	1006
8	rs73183001	A	T	0.16998	1006
8	rs34787327	G	A	0.350895	1006
8	rs6996158	T	A	0.167992	1006
8	rs6992457	A	C	0.233598	1006
8	rs117194906	G	A	0.026839	1006
8	rs12546056	C	T	0.22167	1006
8	rs9314532	G	A	0.181909	1006
8	rs79482698	C	G	0.128231	1006
8	rs17070599	A	G	0.128231	1006
8	rs7843629	G	C	0.151093	1006
8	rs9657398	C	A	0.0248509	1006
8	rs1997137	T	C	0.130219	1006
8	rs17416186	G	C	0.0934394	1006
8	rs73498651	A	G	0.0924453	1006
8	rs73184903	A	G	0.0228628	1006
8	rs9657399	G	A	0.0258449	1006
8	rs1526331	G	C	0.294235	1006
8	rs17344322	A	G	0.0924453	1006
8	rs117343094	G	A	0.0149105	1006
8	rs6992238	G	C	0.0308151	1006
8	rs17416228	G	C	0.139165	1006
8	rs13252508	T	A	0.217694	1006
8	rs6993844	C	G	0.140159	1006
8	rs17416235	G	A	0.101392	1006
8	rs57280574	T	C	0.0318091	1006
8	rs17344378	T	A	0.204771	1006
8	rs73184907	C	T	0.135189	1006
8	rs1949910	A	T	0.135189	1006
8	rs1949909	C	T	0.135189	1006
8	rs144945024	G	C	0.0188867	1006
8	rs151238350	G	A	0.135189	1006
8	rs116404658	G	A	0.135189	1006
8	rs115350488	C	T	0.135189	1006
8	rs12677365	G	C	0.596421	1006
8	rs73498658	G	C	0.0308151	1006
8	rs12675963	T	A	0.49503	1006
8	rs73184916	C	T	0.135189	1006
8	rs17070617	G	C	0.135189	1006
8	rs17070620	T	C	0.135189	1006
8	rs17344405	G	C	0.205765	1006
8	rs17070623	G	C	0.27336	1006
8	rs55987337	C	T	0.106362	1006
8	rs2950160	G	C	0.632207	1006
8	rs6980912	G	C	0.207753	1006
8	rs76866002	G	T	0.055666	1006
8	rs17344440	C	G	0.0695825	1006
8	rs2693794	G	C	0.523857	1006
8	rs2466733	C	G	0.631213	1006
8	rs143002790	C	G	0.0188867	1006
8	rs113214806	G	A	0.0298211	1006
8	rs73184923	C	G	0.134195	1006
8	rs17344447	A	G	0.0695825	1006
8	rs2693793	A	C	0.729622	1006
8	rs2617015	A	C	0.694831	1006
8	rs41470346	G	A	0.207753	1006
8	rs2617046	C	T	0.0149105	1006
8	rs141152370	T	C	0.0188867	1006
8	rs71523636	C	T	0.0477137	1006
8	rs62486665	T	C	0.0864811	1006
8	rs73184927	T	C	0.223658	1006
8	rs62486666	A	C	0.295229	1006
8	rs73184929	A	G	0.0685885	1006
8	rs56281620	T	G	0.116302	1006
8	rs143999643	C	T	0.129225	1006
8	rs113210417	G	A	0.0159046	1006
8	rs144490197	C	A	0.0198807	1006
8	rs73184933	G	C	0.104374	1006
8	rs73184934	A	C	0.104374	1006
8	rs2617059	C	G	0.706759	1006
8	rs73184937	T	G	0.106362	1006
8	rs73184939	A	T	0.104374	1006
8	rs111651906	C	T	0.0178926	1006
8	rs2617061	C	G	0.523857	1006
8	rs4875360	A	G	0.201789	1006
8	rs115085674	A	G	0.0218688	1006
8	rs79384497	T	C	0.0854871	1006
8	rs73184947	C	T	0.0427435	1006
8	rs71523637	C	T	0.0178926	1006
8	rs2693792	C	T	0.850895	1006
8	rs73184948	T	C	0.203777	1006
8	rs2693791	A	C	0.477137	1006
8	rs2725011	C	T	0.850895	1006
8	rs7826384	A	G	0.851889	1006
8	rs111338215	T	G	0.202783	1006
8	rs148314999	C	A	0.0218688	1006
8	rs113845462	T	C	0.485089	1006
8	rs118056517	A	G	0.0149105	1006
8	rs150596427	G	A	0.0218688	1006
8	rs113406865	C	T	0.447316	1006
8	rs2407628	C	T	0.650099	1006
8	rs73184952	G	C	0.195825	1006
8	rs112649539	C	T	0.195825	1006
8	rs76146724	G	T	0.650099	1006
8	rs111742712	A	T	0.0447316	1006
8	rs112443742	C	T	0.195825	1006
8	rs113663668	G	C	0.195825	1006
8	rs77617848	T	C	0.454274	1006
8	rs75973279	T	C	0.709742	1006
8	rs141616954	T	G	0.00994036	1006
8	rs13276804	A	G	0.45328	1006
8	rs13249167	T	C	0.45328	1006
8	rs9987217	C	A	0.45328	1006
8	rs9987377	A	G	0.45328	1006
8	rs2959176	A	T	0.45328	1006
8	rs2959177	G	A	0.45328	1006
8	rs2927552	C	G	0.651093	1006
8	rs2927553	T	C	0.454274	1006
8	rs2725052	G	A	0.45328	1006
8	rs2693799	T	C	0.45328	1006
8	rs2693798	C	G	0.45328	1006
8	rs2725053	A	C	0.44831	1006
8	rs111801740	T	C	0.454274	1006
8	rs112302867	A	G	0.196819	1006
8	rs2616970	G	A	0.45328	1006
8	rs2725055	G	A	0.45328	1006
8	rs2725056	A	G	0.497018	1006
8	rs2616981	G	A	0.45328	1006
8	rs2693796	T	C	0.651093	1006
8	rs113946210	C	G	0.130219	1006
8	rs111396786	T	C	0.195825	1006
8	rs7012094	C	T	0.398608	1006
8	rs7012116	C	T	0.398608	1006
8	rs2693795	G	A	0.307157	1006
8	rs2616987	G	A	0.489066	1006
8	rs73184968	T	C	0.196819	1006
8	rs143307808	G	C	0.0168986	1006
8	rs2616997	C	G	0.452286	1006
8	rs2617010	A	G	0.572565	1006
8	rs2617011	A	G	0.571571	1006
8	rs769043	T	C	0.347913	1006
8	rs79314559	G	T	0.0328032	1006
8	rs7842102	T	C	0.193837	1006
8	rs2725059	T	G	0.152087	1006
8	rs2725060	A	G	0.151093	1006
8	rs4875362	G	T	0.0506958	1006
8	rs7843036	T	C	0.191849	1006
8	rs9314533	A	T	0.134195	1006
8	rs141175342	T	C	0.0129225	1006
8	rs117070171	G	C	0.0308151	1006
8	rs73184980	G	A	0.191849	1006
8	rs17416403	C	T	0.233598	1006
8	rs73184983	C	T	0.16998	1006
8	rs2725061	C	T	0.151093	1006
8	rs2725062	A	T	0.151093	1006
8	rs62486670	G	A	0.614314	1006
8	rs10090272	A	G	0.748509	1006
8	rs10103168	G	T	0.201789	1006
8	rs10090483	A	G	0.482107	1006
8	rs10104296	C	T	0.479125	1006
8	rs10104298	C	G	0.479125	1006
8	rs2447698	C	T	0.502982	1006
8	rs2466732	G	A	0.496024	1006
8	rs145896240	G	A	0.0119284	1006
8	rs2617064	T	A	0.385686	1006
8	rs2725063	G	A	0.382704	1006
8	rs113361231	C	G	0.141153	1006
8	rs2617065	G	T	0.384692	1006
8	rs2617066	C	T	0.327038	1006
8	rs2725064	T	C	0.38668	1006
8	rs117762520	C	G	0.026839	1006
8	rs10097669	T	C	0.324056	1006
8	rs2725065	C	T	0.388668	1006
8	rs77587319	G	A	0.0447316	1006
8	rs58707456	G	A	0.124254	1006
8	rs2725066	T	A	0.512922	1006
8	rs2725067	T	C	0.39165	1006
8	rs2725068	A	T	0.512922	1006
8	rs2617068	A	T	0.39165	1006
8	rs17070658	G	T	0.121272	1006
8	rs17344544	G	A	0.05666	1006
8	rs17070660	G	A	0.120278	1006
8	rs144881291	G	T	0.00994036	1006
8	rs73186908	C	T	0.0497018	1006
8	rs2617069	C	T	0.187873	1006
8	rs73186914	C	T	0.054672	1006
8	rs188797077	G	A	0.0119284	1006
8	rs75719971	T	C	0.0347913	1006
8	rs2617070	C	G	0.548708	1006
8	rs2725071	G	C	0.390656	1006
8	rs2447699	C	G	0.55169	1006
8	rs2725072	A	G	0.390656	1006
8	rs2725073	A	G	0.39165	1006
8	rs17070685	T	C	0.0765408	1006
8	rs7017584	T	C	0.126243	1006
8	rs115282250	G	A	0.0347913	1006
8	rs17070688	C	T	0.119284	1006
8	rs140620046	G	A	0.0298211	1006
8	rs28492698	C	G	0.502982	1006
8	rs56195045	G	A	0.0427435	1006
8	rs12679893	C	T	0.0984095	1006
8	rs2725035	C	G	0.345924	1006
8	rs2725034	T	C	0.354871	1006
8	rs188667726	A	C	0.00795229	1006
8	rs12682113	A	T	0.136183	1006
8	rs2725033	T	C	0.348907	1006
8	rs2617071	C	G	0.371769	1006
8	rs2725032	T	C	0.60835	1006
8	rs113819318	C	G	0.0397614	1006
8	rs11987630	G	A	0.0805169	1006
8	rs11987631	G	C	0.0805169	1006
8	rs11987636	G	A	0.0805169	1006
8	rs11987640	G	C	0.0805169	1006
8	rs2725031	A	G	0.345924	1006
8	rs2725030	C	T	0.345924	1006
8	rs7004942	C	T	0.054672	1006
8	rs2725029	G	A	0.337972	1006
8	rs11987692	G	A	0.0805169	1006
8	rs2725028	G	A	0.345924	1006
8	rs142871506	C	G	0.0139165	1006
8	rs118115423	C	T	0.0139165	1006
8	rs11995080	C	T	0.120278	1006
8	rs111387260	T	C	0.0258449	1006
8	rs113452373	C	T	0.143141	1006
8	rs2725026	T	A	0.341948	1006
8	rs117839308	T	C	0.00994036	1006
8	rs11997595	G	C	0.0934394	1006
8	rs2725025	T	A	0.34493	1006
8	rs2617073	C	T	0.34493	1006
8	rs2725024	T	C	0.34493	1006
8	rs78414052	G	A	0.0318091	1006
8	rs11997765	G	A	0.236581	1006
8	rs73500570	C	A	0.0367793	1006
8	rs35291101	C	G	0.0695825	1006
8	rs73186941	T	C	0.237575	1006
8	rs73500571	A	C	0.0407555	1006
8	rs2617074	G	A	0.343936	1006
8	rs4875363	A	C	0.483101	1006
8	rs17070691	G	C	0.0944334	1006
8	rs11784571	A	C	0.462227	1006
8	rs4875364	T	C	0.143141	1006
8	rs79703753	G	T	0.0198807	1006
8	rs73500573	A	T	0.0367793	1006
8	rs2617076	A	C	0.60338	1006
8	rs2724992	C	G	0.362823	1006
8	rs17063270	G	C	0.084493	1006
8	rs2724991	C	G	0.602386	1006
8	rs2617077	T	C	0.378728	1006
8	rs2724988	G	T	0.599404	1006
8	rs75973699	T	A	0.0874751	1006
8	rs2617078	T	G	0.377734	1006
8	rs2724987	C	T	0.377734	1006
8	rs2617079	A	G	0.384692	1006
8	rs2617081	C	A	0.374751	1006
8	rs12676102	G	A	0.121272	1006
8	rs80213987	C	G	0.0457256	1006
8	rs2617082	G	A	0.322068	1006
8	rs17070693	A	G	0.0258449	1006
8	rs73659108	G	A	0.146123	1006
8	rs2724986	C	T	0.520875	1006
8	rs2617083	G	A	0.374751	1006
8	rs17070697	C	T	0.146123	1006
8	rs2617084	A	C	0.377734	1006
8	rs17416613	G	A	0.0596421	1006
8	rs2617085	A	G	0.375746	1006
8	rs73659110	C	T	0.146123	1006
8	rs7816402	T	A	0.146123	1006
8	rs73659112	A	T	0.149105	1006
8	rs2724985	A	G	0.523857	1006
8	rs12543883	G	A	0.120278	1006
8	rs141872423	C	T	0.0129225	1006
8	rs7832831	G	T	0.0864811	1006
8	rs17070709	G	C	0.12326	1006
8	rs2724984	C	T	0.467197	1006
8	rs60103687	T	C	0.0178926	1006
8	rs2617087	G	A	0.467197	1006
8	rs2617088	A	G	0.531809	1006
8	rs2724983	C	T	0.483101	1006
8	rs17070710	C	T	0.0238569	1006
8	rs2617089	G	A	0.468191	1006
8	rs2724982	C	G	0.468191	1006
8	rs55725705	T	A	0.0178926	1006
8	rs75414958	C	T	0.0238569	1006
8	rs78171525	T	C	0.0159046	1006
8	rs2724981	C	T	0.467197	1006
8	rs111676454	T	C	0.0238569	1006
8	rs140388460	C	T	0.0516899	1006
8	rs2617090	A	G	0.486083	1006
8	rs113511702	G	C	0.0308151	1006
8	rs2724980	C	A	0.470179	1006
8	rs2617091	T	G	0.406561	1006
8	rs78356551	T	G	0.0308151	1006
8	rs58378650	A	T	0.0178926	1006
8	rs6998447	C	T	0.0884692	1006
8	rs56121324	G	A	0.0974155	1006
8	rs118129986	T	A	0.0208748	1006
8	rs77912221	C	T	0.119284	1006
8	rs78744386	G	T	0.16501	1006
8	rs11774942	C	T	0.676938	1006
8	rs75633924	T	C	0.0238569	1006
8	rs73500602	G	T	0.0168986	1006
8	rs17070718	T	G	0.105368	1006
8	rs73659128	A	T	0.0168986	1006
8	rs115986314	G	C	0.026839	1006
8	rs73502507	G	A	0.0168986	1006
8	rs2724978	C	T	0.985089	1006
8	rs13259249	T	C	0.555666	1006
8	rs73502516	G	T	0.0168986	1006
8	rs13259583	T	G	0.555666	1006
8	rs35817237	G	C	0.0954274	1006
8	rs13249431	G	A	0.684891	1006
8	rs7009652	C	T	0.129225	1006
8	rs73659130	G	C	0.0168986	1006
8	rs4875365	T	C	0.554672	1006
8	rs17070727	G	A	0.0954274	1006
8	rs117228731	G	C	0.0208748	1006
8	rs4875366	C	T	0.554672	1006
8	rs73502529	G	A	0.0168986	1006
8	rs73502534	C	G	0.0168986	1006
8	rs4875367	A	C	0.554672	1006
8	rs7014400	C	A	0.357853	1006
8	rs4875368	A	G	0.554672	1006
8	rs9314534	A	T	0.913519	1006
8	rs150283039	G	C	0.027833	1006
8	rs58357251	C	T	0.340954	1006
8	rs2724952	T	C	0.941352	1006
8	rs78310048	G	A	0.0526839	1006
8	rs2724951	A	G	0.941352	1006
8	rs118119825	T	C	0.0318091	1006
8	rs7018306	G	C	0.518887	1006
8	rs73659133	T	C	0.0168986	1006
8	rs2617093	A	T	0.941352	1006
8	rs13279240	T	C	0.554672	1006
8	rs13279272	T	C	0.553678	1006
8	rs1382247	T	C	0.899602	1006
8	rs73502554	A	T	0.0178926	1006
8	rs10503265	T	C	0.568588	1006
8	rs145345441	T	C	0.00795229	1006
8	rs10216802	T	C	0.00994036	1006
8	rs117906435	G	C	0.0218688	1006
8	rs2617094	A	G	0.869781	1006
8	rs11777963	T	C	0.569583	1006
8	rs73502564	A	T	0.0178926	1006
8	rs1382248	C	A	0.864811	1006
8	rs117305468	C	T	0.0139165	1006
8	rs720005	G	A	0.248509	1006
8	rs12676966	A	T	0.489066	1006
8	rs12677479	T	A	0.476143	1006
8	rs78378663	A	C	0.0188867	1006
8	rs2617095	C	G	0.89165	1006
8	rs73502571	T	C	0.0168986	1006
8	rs1382249	G	A	0.874751	1006
8	rs73659138	C	G	0.0168986	1006
8	rs2617096	T	C	0.872763	1006
8	rs4875370	T	C	0.0954274	1006
8	rs2617097	A	G	0.987078	1006
8	rs2617098	T	A	0.0168986	1006
8	rs75319646	G	A	0.0954274	1006
8	rs2725087	T	A	0.0328032	1006
8	rs73659140	T	C	0.0357853	1006
8	rs73502576	G	C	0.0168986	1006
8	rs13257897	T	A	0.82008	1006
8	rs11136757	T	C	0.855865	1006
8	rs11781113	A	G	0.595427	1006
8	rs12676704	C	T	0.164016	1006
8	rs2725086	C	T	0.987078	1006
8	rs11996088	G	A	0.985089	1006
8	rs13259575	C	G	0.821074	1006
8	rs13260653	A	T	0.821074	1006
8	rs11996143	G	A	0.985089	1006
8	rs2725085	C	T	0.189861	1006
8	rs6990838	C	T	0.945328	1006
8	rs118027304	G	C	0.0914513	1006
8	rs17070764	G	A	0.253479	1006
8	rs28525240	A	C	0.0258449	1006
8	rs2617100	T	A	0.395626	1006
8	rs2617101	G	C	0.402584	1006
8	rs13269869	T	C	0.173956	1006
8	rs13261356	C	A	0.0954274	1006
8	rs77238883	C	T	0.0745527	1006
8	rs17070769	G	C	0.194831	1006
8	rs13261038	G	C	0.500994	1006
8	rs58723219	A	G	0.124254	1006
8	rs17070773	G	A	0.0725646	1006
8	rs13264521	A	T	0.480119	1006
8	rs73504852	G	C	0.0198807	1006
8	rs17345034	T	C	0.0308151	1006
8	rs60252745	C	A	0.0725646	1006
8	rs2725013	C	T	0.987078	1006
8	rs73188706	A	G	0.0745527	1006
8	rs117307578	C	T	0.00894632	1006
8	rs2725014	G	A	0.279324	1006
8	rs2617102	A	C	0.145129	1006
8	rs2617103	T	C	0.146123	1006
8	rs80213552	C	A	0.0159046	1006
8	rs1478271	G	A	0.315109	1006
8	rs35418274	C	T	0.0188867	1006
8	rs34237995	A	G	0.0178926	1006
8	rs2725015	A	G	0.193837	1006
8	rs79001845	C	T	0.0407555	1006
8	rs75171519	T	A	0.0178926	1006
8	rs1382250	A	T	0.390656	1006
8	rs1382251	T	C	0.39165	1006
8	rs35712265	T	G	0.0695825	1006
8	rs2725043	C	T	0.38171	1006
8	rs2061750	G	C	0.370775	1006
8	rs117880339	T	C	0.0238569	1006
8	rs34169770	T	C	0.0178926	1006
8	rs2466731	T	C	0.385686	1006
8	rs2725044	C	T	0.385686	1006
8	rs2725045	G	T	0.295229	1006
8	rs7830169	A	G	0.0178926	1006
8	rs117009864	A	T	0.0168986	1006
8	rs17070785	A	G	0.120278	1006
8	rs34428168	A	C	0.0725646	1006
8	rs2617104	G	C	0.363817	1006
8	rs2725046	A	G	0.380716	1006
8	rs1478272	T	G	0.119284	1006
8	rs1478273	C	G	0.380716	1006
8	rs1478274	T	C	0.121272	1006
8	rs74765018	C	A	0.0666004	1006
8	rs2725047	T	C	0.2167	1006
8	rs7843182	T	C	0.120278	1006
8	rs1564179	G	A	0.327038	1006
8	rs74431423	G	C	0.0685885	1006
8	rs35769046	G	C	0.0586481	1006
8	rs2725042	T	C	0.243539	1006
8	rs2617105	A	G	0.574553	1006
8	rs2725041	A	G	0.435388	1006
8	rs13271436	C	A	0.0576541	1006
8	rs2725040	T	C	0.429423	1006
8	rs59085628	T	C	0.054672	1006
8	rs2725039	G	C	0.428429	1006
8	rs67944609	T	C	0.054672	1006
8	rs2725037	T	G	0.370775	1006
8	rs17070808	T	C	0.11332	1006
8	rs2617106	A	C	0.248509	1006
8	rs117549698	G	A	0.0258449	1006
8	rs2617108	C	G	0.243539	1006
8	rs2617109	G	C	0.388668	1006
8	rs2617110	C	G	0.294235	1006
8	rs12681985	G	A	0.0526839	1006
8	rs17417078	T	C	0.0506958	1006
8	rs146729995	T	C	0.0129225	1006
8	rs78511714	C	T	0.0685885	1006
8	rs144810322	A	G	0.0367793	1006
8	rs1871122	G	C	0.213718	1006
8	rs1871123	T	C	0.0656064	1006
8	rs74360856	C	G	0.0606362	1006
8	rs17417099	A	G	0.0248509	1006
8	rs12334887	C	A	0.0536779	1006
8	rs12541548	G	C	0.377734	1006
8	rs55966096	T	C	0.289264	1006
8	rs34112904	T	C	0.377734	1006
8	rs73504887	C	T	0.0407555	1006
8	rs73659177	A	T	0.0407555	1006
8	rs2616969	C	G	0.481113	1006
8	rs75331602	G	A	0.0636183	1006
8	rs71523638	A	G	0.0248509	1006
8	rs2725012	T	C	0.38171	1006
8	rs78265491	T	C	0.0178926	1006
8	rs2616971	T	G	0.554672	1006
8	rs12675642	G	C	0.0526839	1006
8	rs12680273	C	T	0.0526839	1006
8	rs13275819	G	C	0.0526839	1006
8	rs55694307	C	A	0.055666	1006
8	rs2616972	T	C	0.49006	1006
8	rs17070836	G	A	0.0526839	1006
8	rs117065143	A	G	0.0168986	1006
8	rs17345243	G	C	0.0248509	1006
8	rs2616973	C	G	0.513917	1006
8	rs74380482	G	C	0.0298211	1006
8	rs1478275	A	C	0.120278	1006
8	rs2616974	A	G	0.379722	1006
8	rs1478276	T	C	0.105368	1006
8	rs2616975	A	C	0.562624	1006
8	rs4350002	C	T	0.0506958	1006
8	rs2616976	G	C	0.414513	1006
8	rs2616977	C	G	0.196819	1006
8	rs2616978	T	C	0.392644	1006
8	rs2616979	C	T	0.364811	1006
8	rs2725008	C	T	0.186879	1006
8	rs2616980	C	A	0.272366	1006
8	rs77299319	T	G	0.0616302	1006
8	rs12335231	C	T	0.0347913	1006
8	rs12334700	G	C	0.373757	1006
8	rs12335285	C	T	0.359841	1006
8	rs12335289	C	G	0.0497018	1006
8	rs148633501	T	C	0.00894632	1006
8	rs10100024	A	G	0.117296	1006
8	rs2616982	G	A	0.83499	1006
8	rs75488874	T	C	0.107356	1006
8	rs2725019	C	T	0.142147	1006
8	rs2725020	C	T	0.481113	1006
8	rs6998666	C	G	0.395626	1006
8	rs2725021	C	G	0.510934	1006
8	rs2725022	T	G	0.571571	1006
8	rs10113503	G	A	0.10835	1006
8	rs2725023	G	C	0.361829	1006
8	rs17070856	C	T	0.289264	1006
8	rs17070859	A	G	0.0864811	1006
8	rs17417225	C	A	0.263419	1006
8	rs17070864	A	C	0.215706	1006
8	rs73188743	T	A	0.125249	1006
8	rs2061749	A	G	0.787276	1006
8	rs117710142	C	T	0.0228628	1006
8	rs11136758	G	A	0.205765	1006
8	rs1982628	C	A	0.607356	1006
8	rs2616983	A	T	0.732604	1006
8	rs12548559	C	A	0.0328032	1006
8	rs13259288	T	G	0.235586	1006
8	rs2616984	A	G	0.317097	1006
8	rs11775015	T	C	0.239563	1006
8	rs2724958	C	A	0.631213	1006
8	rs10100693	G	C	0.306163	1006
8	rs117223732	C	T	0.0387674	1006
8	rs2724957	A	T	0.714712	1006
8	rs1155851	A	G	0.714712	1006
8	rs17070881	A	G	0.0735586	1006
8	rs10104818	G	A	0.230616	1006
8	rs2724956	G	C	0.239563	1006
8	rs4875113	C	A	0.0735586	1006
8	rs1478278	T	C	0.790258	1006
8	rs1478279	T	G	0.736581	1006
8	rs17070883	C	A	0.083499	1006
8	rs2616986	C	G	0.236581	1006
8	rs12682447	C	A	0.215706	1006
8	rs139922935	G	A	0.028827	1006
8	rs2616988	A	G	0.708748	1006
8	rs2616989	A	G	0.710736	1006
8	rs2616990	C	G	0.781312	1006
8	rs17070890	C	T	0.0994036	1006
8	rs1382256	A	T	0.725646	1006
8	rs13282923	A	G	0.286282	1006
8	rs1382257	G	C	0.781312	1006
8	rs1382258	A	T	0.0914513	1006
8	rs1382259	A	G	0.157058	1006
8	rs142151219	T	G	0.027833	1006
8	rs78505470	T	C	0.0994036	1006
8	rs76982163	G	C	0.026839	1006
8	rs1478280	G	T	0.72664	1006
8	rs17070903	G	C	0.0994036	1006
8	rs2724955	C	T	0.456262	1006
8	rs2724953	A	T	0.7167	1006
8	rs2616991	C	A	0.457256	1006
8	rs10503266	T	C	0.100398	1006
8	rs76535315	G	C	0.055666	1006
8	rs7819647	T	C	0.735586	1006
8	rs7816030	A	C	0.590457	1006
8	rs79630843	C	T	0.0417495	1006
8	rs3804	T	A	0.0914513	1006
8	rs62486712	A	G	0.141153	1006
8	rs2447696	C	G	0.791252	1006
8	rs17070912	C	T	0.0636183	1006
8	rs10503267	T	C	0.0954274	1006
8	rs1154579	A	G	0.61829	1006
8	rs10503268	G	T	0.0646123	1006
8	rs2011137	A	T	0.554672	1006
8	rs1154581	G	A	0.642147	1006
8	rs1154582	C	G	0.7167	1006
8	rs2725083	A	G	0.785288	1006
8	rs1478281	C	T	0.709742	1006
8	rs1478282	C	G	0.780318	1006
8	rs1478283	C	G	0.741551	1006
8	rs71523639	C	T	0.0626243	1006
8	rs11136759	C	G	0.799205	1006
8	rs11782705	T	C	0.0755467	1006
8	rs112972834	T	C	0.0934394	1006
8	rs7817107	C	A	0.228628	1006
8	rs2724967	C	T	0.730616	1006
8	rs13269324	T	G	0.220676	1006
8	rs2616994	C	G	0.722664	1006
8	rs13261335	C	A	0.2167	1006
8	rs2616995	C	T	0.730616	1006
8	rs17070920	T	A	0.0974155	1006
8	rs2724968	T	C	0.26839	1006
8	rs73188776	C	G	0.0964215	1006
8	rs11993901	A	T	0.0974155	1006
8	rs2616996	G	T	0.698807	1006
8	rs13271457	A	G	0.377734	1006
8	rs117450777	A	G	0.0129225	1006
8	rs4875371	T	C	0.128231	1006
8	rs4875372	C	A	0.133201	1006
8	rs2724970	T	C	0.793241	1006
8	rs2616998	G	T	0.730616	1006
8	rs2616999	C	G	0.728628	1006
8	rs2617000	C	T	0.728628	1006
8	rs2724971	G	A	0.589463	1006
8	rs13261011	G	A	0.225646	1006
8	rs2617001	A	G	0.377734	1006
8	rs17070935	A	G	0.125249	1006
8	rs17417676	T	C	0.0487078	1006
8	rs2617002	G	A	0.73161	1006
8	rs2617003	A	G	0.37674	1006
8	rs2724972	T	G	0.502982	1006
8	rs2724973	A	C	0.795229	1006
8	rs2617004	A	G	0.26839	1006
8	rs11991366	T	G	0.167992	1006
8	rs2724974	C	T	0.728628	1006
8	rs2724975	T	G	0.728628	1006
8	rs2617005	G	T	0.600398	1006
8	rs2724976	T	C	0.72664	1006
8	rs2617006	C	G	0.264414	1006
8	rs2617007	T	G	0.776342	1006
8	rs17417724	T	C	0.054672	1006
8	rs13249524	A	C	0.545726	1006
8	rs17070942	C	G	0.0944334	1006
8	rs17070944	T	C	0.0874751	1006
8	rs11993465	T	C	0.055666	1006
8	rs2617009	T	C	0.756461	1006
8	rs73659182	G	C	0.0666004	1006
8	rs76260382	A	T	0.0218688	1006
8	rs73659183	G	A	0.0228628	1006
8	rs4875373	G	T	0.725646	1006
8	rs77448767	C	A	0.0775348	1006
8	rs77009235	C	T	0.0397614	1006
8	rs141483979	A	G	0.028827	1006
8	rs2725007	C	T	0.66004	1006
8	rs2725006	C	A	0.644135	1006
8	rs2617047	T	A	0.573559	1006
8	rs7009980	G	T	0.0427435	1006
8	rs7001148	T	C	0.0347913	1006
8	rs80036584	A	T	0.00894632	1006
8	rs7014444	G	C	0.0318091	1006
8	rs2169740	C	G	0.621272	1006
8	rs1531532	A	G	0.622266	1006
8	rs1038062	T	C	0.658052	1006
8	rs1038061	A	G	0.624254	1006
8	rs1038060	C	G	0.627237	1006
8	rs117338294	A	C	0.028827	1006
8	rs1038059	G	A	0.648111	1006
8	rs148642730	T	C	0.0178926	1006
8	rs2617045	C	T	0.621272	1006
8	rs73190803	G	C	0.0347913	1006
8	rs186980313	G	C	0.0139165	1006
8	rs2617044	T	G	0.62326	1006
8	rs7841173	T	C	0.0497018	1006
8	rs2725004	G	A	0.609344	1006
8	rs2725003	A	C	0.670974	1006
8	rs2725002	A	G	0.646123	1006
8	rs2617043	T	A	0.619284	1006
8	rs117574434	G	A	0.0129225	1006
8	rs11984453	G	A	0.0765408	1006
8	rs2617042	G	A	0.66004	1006
8	rs79362510	G	T	0.0258449	1006
8	rs2617041	C	G	0.772366	1006
8	rs117330820	G	A	0.0487078	1006
8	rs71523640	T	C	0.0228628	1006
8	rs140980681	T	G	0.0208748	1006
8	rs12156348	T	C	0.0347913	1006
8	rs141293598	G	T	0.0258449	1006
8	rs12156349	T	C	0.198807	1006
8	rs2725001	T	C	0.568588	1006
8	rs10094093	C	T	0.198807	1006
8	rs2725000	T	C	0.589463	1006
8	rs76070001	C	T	0.0258449	1006
8	rs2724999	G	C	0.594433	1006
8	rs2724998	C	T	0.59841	1006
8	rs2724997	A	G	0.565606	1006
8	rs2724996	T	C	0.569583	1006
8	rs117051888	A	T	0.0258449	1006
8	rs2724995	C	T	0.781312	1006
8	rs2617037	T	C	0.569583	1006
8	rs73509029	T	C	0.0258449	1006
8	rs144627687	G	C	0.00994036	1006
8	rs10503269	C	T	0.217694	1006
8	rs78091920	G	A	0.0506958	1006
8	rs10102117	C	T	0.599404	1006
8	rs10102231	C	T	0.208748	1006
8	rs17417988	A	C	0.0506958	1006
8	rs117172776	T	C	0.0238569	1006
8	rs899143	G	T	0.565606	1006
8	rs80295394	C	A	0.0258449	1006
8	rs899144	A	G	0.588469	1006
8	rs7465218	C	G	0.198807	1006
8	rs2617035	G	T	0.564612	1006
8	rs978440	G	C	0.593439	1006
8	rs1478261	A	G	0.366799	1006
8	rs144999710	G	C	0.0149105	1006
8	rs12115069	C	T	0.0318091	1006
8	rs12115079	C	G	0.0258449	1006
8	rs140770624	C	T	0.0238569	1006
8	rs2617034	C	A	0.545726	1006
8	rs77836590	G	C	0.0308151	1006
8	rs55929127	C	T	0.0149105	1006
8	rs117649334	T	C	0.0139165	1006
8	rs2725074	C	A	0.50994	1006
8	rs2617032	A	G	0.593439	1006
8	rs12543670	A	G	0.220676	1006
8	rs13265173	T	C	0.33996	1006
8	rs12544766	T	C	0.234592	1006
8	rs2617031	G	C	0.562624	1006
8	rs144169509	T	C	0.0248509	1006
8	rs75451978	C	T	0.0258449	1006
8	rs2617030	A	G	0.361829	1006
8	rs17070990	T	C	0.026839	1006
8	rs10108351	G	C	0.539761	1006
8	rs115759661	T	G	0.0188867	1006
8	rs2045867	G	C	0.570577	1006
8	rs76268200	T	C	0.0387674	1006
8	rs1351105	T	C	0.601392	1006
8	rs76313501	T	C	0.026839	1006
8	rs76404259	G	T	0.0159046	1006
8	rs75031016	G	A	0.026839	1006
8	rs77562707	C	G	0.0258449	1006
8	rs114488106	A	G	0.0218688	1006
8	rs79613268	T	G	0.026839	1006
8	rs78010363	C	A	0.0536779	1006
8	rs79600374	C	A	0.0775348	1006
8	rs2617029	A	G	0.569583	1006
8	rs78200477	C	G	0.0248509	1006
8	rs2126874	A	T	0.539761	1006
8	rs79624068	C	G	0.0258449	1006
8	rs11997866	T	G	0.028827	1006
8	rs77690085	C	A	0.054672	1006
8	rs78517151	C	T	0.0258449	1006
8	rs10092354	G	C	0.510934	1006
8	rs2126876	G	A	0.538767	1006
8	rs80202519	A	G	0.0298211	1006
8	rs75422122	T	C	0.026839	1006
8	rs79856319	T	C	0.027833	1006
8	rs12681845	A	G	0.0298211	1006
8	rs12675498	G	A	0.0298211	1006
8	rs11136760	C	T	0.0298211	1006
8	rs76120552	C	G	0.0258449	1006
8	rs74506068	G	C	0.026839	1006
8	rs2617028	A	T	0.534791	1006
8	rs145631483	G	A	0.0178926	1006
8	rs10096775	G	C	0.196819	1006
8	rs2617027	C	T	0.56163	1006
8	rs75873973	T	C	0.026839	1006
8	rs2617026	C	T	0.554672	1006
8	rs73190836	A	G	0.0417495	1006
8	rs73509086	T	G	0.0337972	1006
8	rs12541342	A	G	0.225646	1006
8	rs78665884	T	C	0.026839	1006
8	rs2126877	C	T	0.028827	1006
8	rs77866947	A	G	0.0318091	1006
8	rs78744529	G	T	0.0298211	1006
8	rs2724959	C	G	0.555666	1006
8	rs78455034	C	T	0.0258449	1006
8	rs56394209	A	C	0.0159046	1006
8	rs76206670	A	T	0.0258449	1006
8	rs56402834	C	T	0.0149105	1006
8	rs79125892	C	T	0.0666004	1006
8	rs2724962	G	A	0.525845	1006
8	rs7833296	T	C	0.0258449	1006
8	rs7465653	C	T	0.0258449	1006
8	rs1478277	C	G	0.0775348	1006
8	rs4430116	A	T	0.026839	1006
8	rs74453707	T	G	0.026839	1006
8	rs17070996	T	C	0.084493	1006
8	rs17071000	G	C	0.0487078	1006
8	rs11781260	G	A	0.0467197	1006
8	rs74897338	G	T	0.0765408	1006
8	rs140492910	G	A	0.0198807	1006
8	rs78960794	A	C	0.026839	1006
8	rs118127875	G	A	0.0437376	1006
8	rs76993054	T	C	0.0258449	1006
8	rs62484564	G	C	0.0606362	1006
8	rs77433377	G	A	0.0636183	1006
8	rs2724963	C	G	0.570577	1006
8	rs75710649	A	G	0.0516899	1006
8	rs2617022	G	A	0.567594	1006
8	rs2617021	C	T	0.60338	1006
8	rs62484565	T	C	0.0795229	1006
8	rs77295379	G	T	0.0487078	1006
8	rs79145958	C	T	0.0487078	1006
8	rs2724964	A	T	0.710736	1006
8	rs79023526	C	T	0.0516899	1006
8	rs116932075	T	C	0.0387674	1006
8	rs2466730	C	T	0.658052	1006
8	rs6558897	A	T	0.60835	1006
8	rs2447697	T	C	0.659046	1006
8	rs73510911	T	G	0.0526839	1006
8	rs1038058	T	C	0.549702	1006
8	rs55926455	C	T	0.0188867	1006
8	rs2725058	C	A	0.682903	1006
8	rs2617020	C	T	0.466203	1006
8	rs2725057	A	G	0.685885	1006
8	rs2617019	G	A	0.545726	1006
8	rs117078227	G	A	0.00894632	1006
8	rs12675274	C	T	0.0198807	1006
8	rs77167802	G	A	0.0467197	1006
8	rs79655078	T	G	0.0437376	1006
8	rs139319358	T	C	0.0457256	1006
8	rs140791756	G	C	0.00795229	1006
8	rs150451545	G	A	0.0168986	1006
8	rs1904119	T	C	0.666998	1006
8	rs2617018	T	G	0.532803	1006
8	rs118165164	T	A	0.00994036	1006
8	rs144695353	G	C	0.00994036	1006
8	rs2617017	C	T	0.66501	1006
8	rs13249573	A	C	0.0805169	1006
8	rs116908237	C	T	0.0129225	1006
8	rs12680538	G	T	0.0467197	1006
8	rs7826491	T	A	0.648111	1006
8	rs13265740	T	C	0.606362	1006
8	rs76997521	C	T	0.125249	1006
8	rs6558899	A	G	0.0467197	1006
8	rs7831338	T	C	0.0487078	1006
8	rs7843255	G	A	0.0467197	1006
8	rs62484566	G	A	0.130219	1006
8	rs76855204	A	C	0.0188867	1006
8	rs2725017	C	A	0.50497	1006
8	rs73190862	G	C	0.0656064	1006
8	rs2725016	A	T	0.659046	1006
8	rs74855240	T	C	0.0467197	1006
8	rs149006675	T	C	0.0168986	1006
8	rs62484567	T	G	0.0914513	1006
8	rs118187644	G	C	0.0188867	1006
8	rs117499752	T	A	0.0159046	1006
8	rs17071021	A	G	0.0884692	1006
8	rs116809320	C	A	0.0168986	1006
8	rs62484568	G	C	0.0854871	1006
8	rs17071024	G	C	0.084493	1006
8	rs6558901	C	T	0.648111	1006
8	rs62484570	A	C	0.084493	1006
8	rs7816766	T	C	0.513917	1006
8	rs17071029	G	A	0.137177	1006
8	rs10092221	T	C	0.59841	1006
8	rs62484571	G	A	0.084493	1006
8	rs11785502	G	C	0.0904573	1006
8	rs7004127	G	A	0.0735586	1006
8	rs720665	A	G	0.50994	1006
8	rs10282918	A	G	0.510934	1006
8	rs2724965	G	C	0.597416	1006
8	rs11786481	G	C	0.083499	1006
8	rs1382246	C	T	0.593439	1006
8	rs2617016	T	C	0.719682	1006
8	rs4588878	C	G	0.651093	1006
8	rs62484573	A	T	0.083499	1006
8	rs2897715	G	A	0.565606	1006
8	rs4262341	C	G	0.611332	1006
8	rs6558902	C	G	0.560636	1006
8	rs6558903	C	A	0.565606	1006
8	rs116864480	T	G	0.00695825	1006
8	rs2725075	G	A	0.654076	1006
8	rs2248448	T	C	0.527833	1006
8	rs1993870	C	T	0.656064	1006
8	rs1993869	A	G	0.572565	1006
8	rs17418285	G	C	0.0447316	1006
8	rs11774239	T	G	0.083499	1006
8	rs7003262	C	T	0.0487078	1006
8	rs75909397	C	T	0.0168986	1006
8	rs10866976	A	C	0.622266	1006
8	rs191980327	G	A	0.0109344	1006
8	rs11136761	G	A	0.432406	1006
8	rs75438421	A	T	0.0457256	1006
8	rs11136762	T	C	0.631213	1006
8	rs73174017	G	C	0.117296	1006
8	rs13269425	G	T	0.421471	1006
8	rs78923797	T	C	0.0109344	1006
8	rs1478269	A	G	0.548708	1006
8	rs77979097	C	T	0.0407555	1006
8	rs6999300	T	C	0.0497018	1006
8	rs1382245	T	C	0.55169	1006
8	rs62484579	T	A	0.0775348	1006
8	rs7830752	A	G	0.702783	1006
8	rs76301949	T	C	0.0178926	1006
8	rs1014080	G	C	0.604374	1006
8	rs76598028	G	C	0.0497018	1006
8	rs1038064	T	C	0.605368	1006
8	rs1038063	T	C	0.606362	1006
8	rs117175293	G	A	0.0347913	1006
8	rs13250044	G	T	0.602386	1006
8	rs148322666	G	A	0.00994036	1006
8	rs62484581	G	A	0.0815109	1006
8	rs62484582	G	T	0.083499	1006
8	rs2617014	A	G	0.571571	1006
8	rs2724966	C	A	0.535785	1006
8	rs7813769	T	C	0.61332	1006
8	rs12550650	C	T	0.466203	1006
8	rs7844762	A	C	0.661034	1006
8	rs77068790	T	C	0.0497018	1006
8	rs2617012	A	G	0.680915	1006
8	rs62484583	T	C	0.0874751	1006
8	rs12678852	G	T	0.0526839	1006
8	rs75651487	G	A	0.0516899	1006
8	rs78418611	T	A	0.0526839	1006
8	rs78542190	C	G	0.0526839	1006
8	rs1478268	C	G	0.619284	1006
8	rs75109902	T	A	0.141153	1006
8	rs1478267	C	G	0.678926	1006
8	rs7007873	C	A	0.0467197	1006
8	rs7011905	C	A	0.0467197	1006
8	rs183228503	G	A	0.00695825	1006
8	rs111913418	C	G	0.0109344	1006
8	rs79879861	C	T	0.0457256	1006
8	rs2725010	T	G	0.61829	1006
8	rs1158100	A	G	0.645129	1006
8	rs12545434	G	T	0.213718	1006
8	rs10110982	G	A	0.584493	1006
8	rs1158099	A	G	0.579523	1006
8	rs78809247	C	T	0.0208748	1006
8	rs55743946	G	C	0.0198807	1006
8	rs117333208	A	C	0.0347913	1006
8	rs2859568	G	C	0.651093	1006
8	rs10108771	T	C	0.620278	1006
8	rs79513985	T	C	0.0467197	1006
8	rs75405536	T	G	0.0487078	1006
8	rs4529488	C	G	0.637177	1006
8	rs190972806	G	A	0.0168986	1006
8	rs922420	C	G	0.573559	1006
8	rs2897681	A	G	0.569583	1006
8	rs1811552	C	T	0.425447	1006
8	rs139590037	T	C	0.0139165	1006
8	rs7015177	G	C	0.484095	1006
8	rs7828501	A	G	0.468191	1006
8	rs2724961	T	C	0.5666	1006
8	rs80244854	G	A	0.0129225	1006
8	rs75896987	G	C	0.0357853	1006
8	rs76882234	T	G	0.0526839	1006
8	rs17346455	T	C	0.0357853	1006
8	rs1471419	C	T	0.851889	1006
8	rs78455689	A	T	0.134195	1006
8	rs7003327	A	G	0.512922	1006
8	rs71523642	C	T	0.0188867	1006
8	rs2617055	A	T	0.535785	1006
8	rs76260805	A	G	0.0526839	1006
8	rs1159622	C	G	0.903579	1006
8	rs79335902	T	C	0.0526839	1006
8	rs10503270	T	C	0.794235	1006
8	rs10094246	A	T	0.928429	1006
8	rs17346490	A	G	0.384692	1006
8	rs12679634	G	A	0.05666	1006
8	rs2617056	A	T	0.394632	1006
8	rs2617057	G	A	0.90159	1006
8	rs2617058	T	C	0.282306	1006
8	rs17071069	A	G	0.0526839	1006
8	rs2256976	C	A	0.902584	1006
8	rs748274	C	T	0.220676	1006
8	rs17418446	C	T	0.0487078	1006
8	rs6558904	G	T	0.904573	1006
8	rs56345144	C	T	0.423459	1006
8	rs55657755	A	T	0.430417	1006
8	rs1382253	T	A	0.905567	1006
8	rs1382252	T	C	0.905567	1006
8	rs6996296	T	C	0.428429	1006
8	rs6992236	A	G	0.427435	1006
8	rs974790	C	T	0.417495	1006
8	rs974789	G	C	0.905567	1006
8	rs974788	T	C	0.906561	1006
8	rs10105216	G	C	0.0526839	1006
8	rs2725076	G	T	0.904573	1006
8	rs2725077	T	G	0.430417	1006
8	rs149558907	G	C	0.0129225	1006
8	rs34006275	C	A	0.00894632	1006
8	rs2725078	T	C	0.429423	1006
8	rs17071074	T	C	0.0526839	1006
8	rs2725079	G	C	0.430417	1006
8	rs2725080	T	C	0.434394	1006
8	rs6983637	C	G	0.0516899	1006
8	rs2219760	A	G	0.854871	1006
8	rs2617052	T	C	0.434394	1006
8	rs7003562	A	C	0.0516899	1006
8	rs2617051	G	C	0.413519	1006
8	rs117941933	T	A	0.0129225	1006
8	rs17071086	G	A	0.0516899	1006
8	rs2617049	T	C	0.427435	1006
8	rs12681149	T	A	0.372763	1006
8	rs2725081	G	C	0.890656	1006
8	rs12680757	A	C	0.365805	1006
8	rs77476371	G	C	0.0337972	1006
8	rs2725082	T	C	0.0457256	1006
8	rs17418550	C	G	0.240557	1006
8	rs1564180	A	G	0.473161	1006
8	rs2617033	G	T	0.0457256	1006
8	rs2725084	G	C	0.0457256	1006
8	rs77936490	C	T	0.364811	1006
8	rs56219712	C	T	0.364811	1006
8	rs34982124	A	G	0.0178926	1006
8	rs10093459	G	A	0.883698	1006
8	rs10093574	G	A	0.883698	1006
8	rs10094500	C	A	0.517893	1006
8	rs7012567	G	A	0.0367793	1006
8	rs149303470	A	G	0.0447316	1006
8	rs6995549	A	G	0.368787	1006
8	rs725825	A	G	0.0477137	1006
8	rs2725036	A	G	0.421471	1006
8	rs1676964	C	A	0.875746	1006
8	rs1676965	C	T	0.859841	1006
8	rs4875114	G	A	0.43837	1006
8	rs1676966	T	C	0.373757	1006
8	rs74913187	T	A	0.387674	1006
8	rs10503271	C	T	0.0477137	1006
8	rs13282018	C	G	0.296223	1006
8	rs1673267	A	C	0.882704	1006
8	rs34135903	C	G	0.570577	1006
8	rs145618855	A	T	0.0467197	1006
8	rs117393245	T	C	0.0178926	1006
8	rs17071107	G	C	0.0477137	1006
8	rs17071110	C	T	0.0944334	1006
8	rs7822599	G	C	0.297217	1006
8	rs17071113	G	C	0.0477137	1006
8	rs17418584	A	G	0.115308	1006
8	rs78251651	C	G	0.0477137	1006
8	rs115976474	T	G	0.0477137	1006
8	rs1457196	T	A	0.295229	1006
8	rs17071118	A	T	0.0477137	1006
8	rs80185733	G	A	0.0477137	1006
8	rs1382254	T	C	0.877734	1006
8	rs1623729	G	C	0.579523	1006
8	rs74556068	G	A	0.0526839	1006
8	rs7001671	G	C	0.054672	1006
8	rs12550834	T	C	0.580517	1006
8	rs7001852	G	A	0.0477137	1006
8	rs1676968	A	T	0.242545	1006
8	rs76044372	A	G	0.0168986	1006
8	rs7002001	G	A	0.0526839	1006
8	rs7003441	C	T	0.054672	1006
8	rs1676969	T	G	0.243539	1006
8	rs7002785	G	A	0.0526839	1006
8	rs7003892	C	T	0.054672	1006
8	rs1676970	A	G	0.238569	1006
8	rs77939104	A	C	0.0526839	1006
8	rs1673270	C	A	0.239563	1006
8	rs1676971	G	A	0.239563	1006
8	rs1676972	A	G	0.295229	1006
8	rs1676973	T	C	0.640159	1006
8	rs17071123	T	G	0.0526839	1006
8	rs1676974	A	G	0.934394	1006
8	rs1673271	T	A	0.867793	1006
8	rs1676975	G	A	0.237575	1006
8	rs117219829	T	C	0.0367793	1006
8	rs149840338	G	C	0.0178926	1006
8	rs1676976	G	C	0.153082	1006
8	rs1630240	T	C	0.240557	1006
8	rs146573425	G	C	0.0337972	1006
8	rs118001605	C	A	0.0298211	1006
8	rs78466733	G	A	0.00894632	1006
8	rs151183929	G	C	0.00894632	1006
8	rs118121567	G	T	0.0168986	1006
8	rs75519773	A	G	0.0487078	1006
8	rs1351107	A	G	0.237575	1006
8	rs17346747	G	A	0.106362	1006
8	rs1351108	C	G	0.237575	1006
8	rs10108060	G	C	0.574553	1006
8	rs10108064	G	T	0.366799	1006
8	rs79864733	A	T	0.0159046	1006
8	rs1676979	C	T	0.872763	1006
8	rs77001048	C	T	0.00695825	1006
8	rs1676980	A	G	0.872763	1006
8	rs111887980	A	C	0.0377734	1006
8	rs4875374	C	G	0.472167	1006
8	rs1673272	C	A	0.871769	1006
8	rs17071127	C	T	0.00894632	1006
8	rs963832	C	G	0.873757	1006
8	rs1673274	A	G	0.239563	1006
8	rs2607554	C	G	0.889662	1006
8	rs2607555	A	G	0.238569	1006
8	rs17071131	T	C	0.0487078	1006
8	rs1457197	C	T	0.0536779	1006
8	rs293872	G	A	0.206759	1006
8	rs139325152	C	T	0.0178926	1006
8	rs77270329	G	C	0.00596421	1006
8	rs74997272	T	C	0.101392	1006
8	rs12676322	G	T	0.572565	1006
8	rs34745545	T	C	0.0785288	1006
8	rs11136763	A	C	0.628231	1006
8	rs293873	T	C	0.294235	1006
8	rs79103394	G	A	0.0367793	1006
8	rs899145	C	A	0.630219	1006
8	rs293874	A	C	0.920477	1006
8	rs62484590	T	A	0.0377734	1006
8	rs293875	T	C	0.920477	1006
8	rs293876	G	C	0.311133	1006
8	rs12543048	T	C	0.606362	1006
8	rs7008439	T	C	0.604374	1006
8	rs62484591	T	A	0.0357853	1006
8	rs293878	G	A	0.926441	1006
8	rs1031610	C	T	0.592445	1006
8	rs17071137	A	T	0.00994036	1006
8	rs293879	T	G	0.704771	1006
8	rs293880	G	A	0.910537	1006
8	rs145348692	A	T	0.0168986	1006
8	rs293881	A	G	0.368787	1006
8	rs79828069	T	C	0.100398	1006
8	rs73175309	C	T	0.0467197	1006
8	rs76468025	G	A	0.0129225	1006
8	rs35433274	A	G	0.463221	1006
8	rs116136520	G	A	0.0129225	1006
8	rs12679229	G	C	0.404573	1006
8	rs62484592	T	C	0.0367793	1006
8	rs17071139	A	C	0.0129225	1006
8	rs2061283	G	C	0.436382	1006
8	rs76054870	C	T	0.0168986	1006
8	rs143156783	G	A	0.00994036	1006
8	rs2124957	C	T	0.423459	1006
8	rs293882	T	C	0.476143	1006
8	rs293883	T	A	0.436382	1006
8	rs75753118	C	T	0.0447316	1006
8	rs293884	G	A	0.436382	1006
8	rs73175315	A	G	0.0308151	1006
8	rs117861798	G	A	0.028827	1006
8	rs293885	C	G	0.478131	1006
8	rs150963285	G	A	0.0139165	1006
8	rs140539272	A	G	0.0159046	1006
8	rs293886	C	G	0.447316	1006
8	rs293887	G	A	0.907555	1006
8	rs293888	C	T	0.444334	1006
8	rs12543345	C	T	0.00596421	1006
8	rs293889	A	G	0.907555	1006
8	rs143696711	G	T	0.028827	1006
8	rs13255293	T	C	0.420477	1006
8	rs73175322	G	A	0.116302	1006
8	rs115105774	C	A	0.0129225	1006
8	rs141727260	G	C	0.0129225	1006
8	rs79172282	C	A	0.0129225	1006
8	rs13254205	G	A	0.406561	1006
8	rs79122655	T	G	0.027833	1006
8	rs139064669	A	G	0.0198807	1006
8	rs293890	G	C	0.985089	1006
8	rs13257013	C	T	0.406561	1006
8	rs293891	G	A	0.905567	1006
8	rs293892	C	T	0.905567	1006
8	rs293893	C	G	0.921471	1006
8	rs10481373	A	G	0.424453	1006
8	rs117661997	C	T	0.0198807	1006
8	rs151024481	A	G	0.0149105	1006
8	rs77343108	A	G	0.0477137	1006
8	rs2607549	C	T	0.922465	1006
8	rs2607550	T	C	0.922465	1006
8	rs11781201	T	A	0.0626243	1006
8	rs6991226	T	G	0.134195	1006
8	rs1478263	A	C	0.430417	1006
8	rs7464384	C	T	0.0397614	1006
8	rs7826378	T	G	0.536779	1006
8	rs143475001	T	G	0.0328032	1006
8	rs73175332	A	G	0.028827	1006
8	rs117811623	A	G	0.027833	1006
8	rs1457187	T	C	0.0516899	1006
8	rs62484601	A	G	0.00994036	1006
8	rs1457186	G	A	0.763419	1006
8	rs141977793	T	C	0.00994036	1006
8	rs1628982	T	C	0.133201	1006
8	rs1628885	C	T	0.903579	1006
8	rs7014938	G	C	0.761431	1006
8	rs62484602	G	A	0.0397614	1006
8	rs1676936	A	C	0.133201	1006
8	rs61277683	G	A	0.131213	1006
8	rs112261669	C	T	0.0129225	1006
8	rs75277683	G	A	0.0397614	1006
8	rs117888068	T	C	0.0208748	1006
8	rs117260288	G	A	0.0168986	1006
8	rs11786489	G	C	0.240557	1006
8	rs145541089	C	A	0.00596421	1006
8	rs1673237	T	C	0.903579	1006
8	rs79436207	T	A	0.0228628	1006
8	rs141943384	T	C	0.0198807	1006
8	rs1673236	G	T	0.609344	1006
8	rs1478265	C	G	0.406561	1006
8	rs1478266	T	A	0.405567	1006
8	rs1611927	T	A	0.803181	1006
8	rs2617048	A	C	0.102386	1006
8	rs6989790	T	A	0.130219	1006
8	rs1673235	A	C	0.134195	1006
8	rs191011304	C	T	0.0129225	1006
8	rs6993907	T	A	0.137177	1006
8	rs62484603	C	T	0.248509	1006
8	rs7007553	G	C	0.130219	1006
8	rs1676938	A	G	0.104374	1006
8	rs13266752	G	A	0.389662	1006
8	rs141976167	C	A	0.0119284	1006
8	rs28677882	C	A	0.128231	1006
8	rs73175353	C	T	0.0258449	1006
8	rs11776625	G	A	0.0994036	1006
8	rs7830723	T	G	0.424453	1006
8	rs1673265	A	T	0.750497	1006
8	rs1620910	T	C	0.142147	1006
8	rs7006002	A	T	0.39165	1006
8	rs17500	A	G	0.139165	1006
8	rs117407134	G	A	0.026839	1006
8	rs1673263	C	T	0.139165	1006
8	rs1673262	A	T	0.137177	1006
8	rs35884987	C	T	0.082505	1006
8	rs1676941	G	A	0.227634	1006
8	rs13279100	G	T	0.361829	1006
8	rs13281409	C	G	0.363817	1006
8	rs1673260	T	G	0.745527	1006
8	rs13279882	G	A	0.346918	1006
8	rs78055712	G	T	0.0417495	1006
8	rs13252507	G	A	0.0815109	1006
8	rs1628943	G	C	0.137177	1006
8	rs34059473	G	C	0.0715706	1006
8	rs13255065	C	G	0.362823	1006
8	rs71523644	C	A	0.0715706	1006
8	rs34547061	G	A	0.0715706	1006
8	rs1676942	T	G	0.528827	1006
8	rs78793166	C	G	0.0675944	1006
8	rs1676943	T	C	0.157058	1006
8	rs114964937	A	C	0.027833	1006
8	rs11136764	A	C	0.372763	1006
8	rs34255247	C	T	0.0715706	1006
8	rs11136765	C	T	0.361829	1006
8	rs10503272	G	C	0.364811	1006
8	rs4875375	C	G	0.100398	1006
8	rs10503273	C	G	0.361829	1006
8	rs12156032	C	T	0.361829	1006
8	rs12156079	C	T	0.361829	1006
8	rs1673259	A	G	0.15507	1006
8	rs12156337	A	G	0.361829	1006
8	rs79675349	C	T	0.0119284	1006
8	rs10503274	C	T	0.361829	1006
8	rs7827261	G	A	0.361829	1006
8	rs1676944	A	C	0.157058	1006
8	rs1673258	C	T	0.587475	1006
8	rs7827548	G	C	0.361829	1006
8	rs7827664	G	A	0.361829	1006
8	rs1676945	C	T	0.153082	1006
8	rs1673257	C	T	0.261431	1006
8	rs1676946	G	C	0.154076	1006
8	rs73497874	T	A	0.0675944	1006
8	rs1673256	G	C	0.156064	1006
8	rs7831951	G	A	0.329026	1006
8	rs78848291	A	C	0.0854871	1006
8	rs35013512	G	A	0.0715706	1006
8	rs17418877	C	T	0.0129225	1006
8	rs73175381	A	T	0.0616302	1006
8	rs36052856	T	A	0.328032	1006
8	rs56197347	T	C	0.292247	1006
8	rs13248878	C	T	0.747515	1006
8	rs2607552	C	A	0.695825	1006
8	rs142587282	C	T	0.0715706	1006
8	rs1676948	T	C	0.175944	1006
8	rs116325351	G	C	0.0944334	1006
8	rs4875376	C	T	0.578529	1006
8	rs4875377	G	C	0.578529	1006
8	rs1673255	T	A	0.176938	1006
8	rs4875378	T	C	0.567594	1006
8	rs1673254	T	G	0.743539	1006
8	rs1676949	T	A	0.743539	1006
8	rs1612370	A	C	0.756461	1006
8	rs12056843	C	T	0.480119	1006
8	rs12056373	A	G	0.571571	1006
8	rs78752693	G	A	0.0119284	1006
8	rs12541886	A	G	0.480119	1006
8	rs77998859	G	C	0.0119284	1006
8	rs1673253	T	A	0.166998	1006
8	rs6989364	G	A	0.486083	1006
8	rs79922142	T	C	0.0119284	1006
8	rs11136766	G	C	0.10338	1006
8	rs1992200	G	T	0.479125	1006
8	rs11776095	A	T	0.0904573	1006
8	rs1992201	G	C	0.569583	1006
8	rs1992202	G	A	0.488072	1006
8	rs75819045	T	A	0.0119284	1006
8	rs117697740	T	C	0.0119284	1006
8	rs2407592	A	G	0.479125	1006
8	rs6558908	T	C	0.480119	1006
8	rs6558909	G	A	0.480119	1006
8	rs75184275	G	C	0.0129225	1006
8	rs6558910	C	T	0.479125	1006
8	rs6558911	T	C	0.479125	1006
8	rs13277205	G	A	0.0109344	1006
8	rs6558912	G	C	0.487078	1006
8	rs1673252	A	C	0.16501	1006
8	rs17418933	C	A	0.333002	1006
8	rs76221251	T	C	0.0119284	1006
8	rs12677376	T	C	0.106362	1006
8	rs9657369	C	A	0.0894632	1006
8	rs1676950	A	C	0.764414	1006
8	rs1676951	T	C	0.761431	1006
8	rs35206522	G	A	0.106362	1006
8	rs11781265	G	C	0.0894632	1006
8	rs11774640	C	T	0.0924453	1006
8	rs17071202	T	C	0.0904573	1006
8	rs17071204	G	C	0.0904573	1006
8	rs17071205	A	G	0.0904573	1006
8	rs4875379	A	G	0.106362	1006
8	rs4875115	T	C	0.106362	1006
8	rs118011876	G	A	0.0308151	1006
8	rs1351106	T	C	0.985089	1006
8	rs1350309	G	A	0.693837	1006
8	rs17071210	G	A	0.026839	1006
8	rs13267754	G	C	0.0795229	1006
8	rs1350308	T	G	0.652087	1006
8	rs117435102	A	G	0.0159046	1006
8	rs6997881	T	C	0.375746	1006
8	rs74776328	G	A	0.0119284	1006
8	rs10503275	G	A	0.0785288	1006
8	rs1676953	G	T	0.734592	1006
8	rs1673249	C	A	0.734592	1006
8	rs1673248	G	A	0.642147	1006
8	rs75387659	A	G	0.0119284	1006
8	rs899146	A	G	0.725646	1006
8	rs12546236	C	T	0.361829	1006
8	rs77165937	T	C	0.0119284	1006
8	rs74923815	G	A	0.0536779	1006
8	rs11984790	G	A	0.0109344	1006
8	rs77661773	G	A	0.0387674	1006
8	rs4551379	T	C	0.303181	1006
8	rs75698362	A	G	0.0119284	1006
8	rs117666508	C	T	0.0218688	1006
8	rs139818709	T	G	0.0298211	1006
8	rs12541854	G	C	0.392644	1006
8	rs1676957	G	A	0.167992	1006
8	rs1676958	T	G	0.167992	1006
8	rs11775255	G	C	0.0914513	1006
8	rs35789962	G	A	0.351889	1006
8	rs12682084	T	A	0.127237	1006
8	rs11775298	G	C	0.0914513	1006
8	rs1673247	A	C	0.167992	1006
8	rs1676959	A	G	0.295229	1006
8	rs2169739	C	A	0.377734	1006
8	rs35306804	C	T	0.0914513	1006
8	rs142805500	C	T	0.0149105	1006
8	rs1673246	T	C	0.294235	1006
8	rs145510516	G	A	0.0298211	1006
8	rs1350307	A	G	0.762425	1006
8	rs1379326	T	C	0.306163	1006
8	rs79150251	G	C	0.122266	1006
8	rs6981893	T	C	0.122266	1006
8	rs2607553	C	T	0.772366	1006
8	rs73177520	A	C	0.0298211	1006
8	rs1673243	A	G	0.776342	1006
8	rs77575729	A	G	0.0119284	1006
8	rs6982167	A	T	0.122266	1006
8	rs12542163	T	A	0.0735586	1006
8	rs1379325	T	A	0.173956	1006
8	rs73177523	G	C	0.122266	1006
8	rs1676960	G	C	0.167992	1006
8	rs1676961	G	A	0.255467	1006
8	rs146171018	T	A	0.0298211	1006
8	rs140656909	T	C	0.00994036	1006
8	rs17071221	T	C	0.0924453	1006
8	rs1673240	T	C	0.176938	1006
8	rs897826	T	G	0.0914513	1006
8	rs186714101	C	T	0.00596421	1006
8	rs74459264	G	A	0.0536779	1006
8	rs147667711	C	T	0.00695825	1006
8	rs28663399	A	G	0.083499	1006
8	rs1673239	A	G	0.755467	1006
8	rs1676963	T	A	0.671968	1006
8	rs17071232	G	A	0.0924453	1006
8	rs7003205	A	G	0.415507	1006
8	rs7841289	T	A	0.498012	1006
8	rs34522868	G	A	0.413519	1006
8	rs17080162	T	C	0.760437	1006
8	rs28678423	G	C	0.0964215	1006
8	rs17419135	C	T	0.412525	1006
8	rs62484604	G	C	0.251491	1006
8	rs17080168	C	T	0.760437	1006
8	rs17080170	G	C	0.138171	1006
8	rs11776753	G	A	0.250497	1006
8	rs10866977	C	A	0.412525	1006
8	rs75926024	A	G	0.0119284	1006
8	rs10098840	C	G	0.761431	1006
8	rs10098850	C	T	0.496024	1006
8	rs4380961	C	A	0.0924453	1006
8	rs7018382	A	G	0.497018	1006
8	rs6984639	T	G	0.518887	1006
8	rs6999356	C	G	0.517893	1006
8	rs6985100	T	C	0.345924	1006
8	rs6558914	C	T	0.388668	1006
8	rs6558915	G	T	0.250497	1006
8	rs6999715	C	A	0.602386	1006
8	rs7830263	C	G	0.902584	1006
8	rs17071250	A	G	0.514911	1006
8	rs73177548	G	A	0.083499	1006
8	rs75309279	G	C	0.0119284	1006
8	rs2164906	T	C	0.511928	1006
8	rs2164905	G	A	0.511928	1006
8	rs2164904	G	A	0.414513	1006
8	rs73177555	C	T	0.0328032	1006
8	rs6991080	T	C	0.511928	1006
8	rs148822289	T	C	0.0188867	1006
8	rs117240331	C	A	0.0119284	1006
8	rs185890622	G	A	0.00994036	1006
8	rs6995494	T	C	0.429423	1006
8	rs10503276	G	A	0.429423	1006
8	rs10099673	T	G	0.843936	1006
8	rs76541973	A	C	0.0119284	1006
8	rs17347376	G	A	0.429423	1006
8	rs10503277	A	C	0.427435	1006
8	rs6558916	C	G	0.992048	1006
8	rs12550274	C	T	0.428429	1006
8	rs10503278	G	A	0.0815109	1006
8	rs7839896	C	G	0.436382	1006
8	rs7840073	C	G	0.426441	1006
8	rs17419301	T	C	0.0109344	1006
8	rs10111155	C	T	0.413519	1006
8	rs62484605	T	G	0.39165	1006
8	rs74987287	A	G	0.0119284	1006
8	rs10503279	C	T	0.39165	1006
8	rs17071260	T	C	0.394632	1006
8	rs10503280	T	C	0.449304	1006
8	rs28634240	G	C	0.380716	1006
8	rs137875758	T	G	0.0119284	1006
8	rs34866726	C	T	0.377734	1006
8	rs34839121	G	A	0.378728	1006
8	rs114638102	C	G	0.0636183	1006
8	rs55936283	A	T	0.375746	1006
8	rs117720005	G	A	0.0119284	1006
8	rs17419350	G	C	0.0427435	1006
8	rs77735325	T	C	0.0119284	1006
8	rs62484606	G	C	0.0755467	1006
8	rs78820690	G	A	0.0119284	1006
8	rs117602695	T	A	0.0119284	1006
8	rs75625179	A	T	0.0119284	1006
8	rs77325938	C	G	0.0119284	1006
8	rs56134785	G	A	0.0208748	1006
8	rs7816044	A	T	0.842942	1006
8	rs11783524	G	C	0.400596	1006
8	rs35720140	C	A	0.412525	1006
8	rs35109252	G	A	0.398608	1006
8	rs75573584	T	C	0.0119284	1006
8	rs2164903	T	A	0.361829	1006
8	rs2118570	C	T	0.829026	1006
8	rs9657401	A	G	0.150099	1006
8	rs9657402	A	C	0.084493	1006
8	rs2164902	T	G	0.374751	1006
8	rs9644369	G	A	0.194831	1006
8	rs67990550	G	C	0.37674	1006
8	rs12548690	G	A	0.0735586	1006
8	rs10091902	T	C	0.153082	1006
8	rs17347502	A	G	0.384692	1006
8	rs13256305	A	T	0.193837	1006
8	rs79681206	G	T	0.0119284	1006
8	rs28701574	G	C	0.373757	1006
8	rs2407593	C	G	0.536779	1006
8	rs77045365	G	C	0.0119284	1006
8	rs17419398	G	C	0.365805	1006
8	rs10105707	G	T	0.083499	1006
8	rs117129617	T	C	0.00596421	1006
8	rs1466309	C	T	0.980119	1006
8	rs58699153	A	T	0.164016	1006
8	rs57157386	G	A	0.152087	1006
8	rs17071280	C	G	0.152087	1006
8	rs7835351	T	C	0.981113	1006
8	rs7835487	T	C	0.153082	1006
8	rs35262936	G	C	0.0159046	1006
8	rs80086029	G	C	0.0119284	1006
8	rs186012121	T	C	0.0109344	1006
8	rs10107565	A	G	0.152087	1006
8	rs7007045	A	G	0.152087	1006
8	rs7011207	T	C	0.37674	1006
8	rs6986423	G	T	0.531809	1006
8	rs6991415	C	G	0.152087	1006
8	rs6991428	C	T	0.806163	1006
8	rs79625459	C	T	0.0109344	1006
8	rs11136769	C	A	0.366799	1006
8	rs10503281	C	G	0.149105	1006
8	rs11136770	T	A	0.370775	1006
8	rs56959429	G	A	0.152087	1006
8	rs11136771	A	G	0.163022	1006
8	rs79244740	T	C	0.0109344	1006
8	rs117190092	G	A	0.0109344	1006
8	rs11136772	A	G	0.164016	1006
8	rs12676164	C	T	0.164016	1006
8	rs6992941	C	G	0.535785	1006
8	rs78429997	G	T	0.162028	1006
8	rs80266136	G	T	0.148111	1006
8	rs17432165	A	G	0.107356	1006
8	rs17071298	A	G	0.16501	1006
8	rs75048748	T	G	0.0109344	1006
8	rs2045398	G	C	0.54672	1006
8	rs17071303	A	C	0.16501	1006
8	rs2045397	A	C	0.38668	1006
8	rs28556783	G	C	0.083499	1006
8	rs117669382	T	G	0.0487078	1006
8	rs17071304	A	G	0.266402	1006
8	rs11136773	A	C	0.124254	1006
8	rs73177596	C	T	0.0337972	1006
8	rs17071305	A	G	0.0944334	1006
8	rs4369008	T	C	0.0944334	1006
8	rs4270984	T	G	0.0944334	1006
8	rs4270985	A	G	0.0944334	1006
8	rs17432227	G	T	0.0666004	1006
8	rs4369004	A	G	0.0944334	1006
8	rs4372021	C	T	0.0944334	1006
8	rs10081535	G	A	0.083499	1006
8	rs17071306	T	C	0.135189	1006
8	rs10081546	C	T	0.0944334	1006
8	rs10081548	C	G	0.0934394	1006
8	rs10081537	G	C	0.162028	1006
8	rs79366782	G	C	0.0109344	1006
8	rs79527194	A	G	0.0129225	1006
8	rs10081540	G	C	0.161034	1006
8	rs73179603	C	A	0.0337972	1006
8	rs139185815	T	C	0.0109344	1006
8	rs4875380	C	T	0.984095	1006
8	rs4875117	A	C	0.752485	1006
8	rs17071319	G	A	0.0228628	1006
8	rs80180207	T	C	0.0109344	1006
8	rs4875381	T	C	0.0944334	1006
8	rs4875382	C	T	0.083499	1006
8	rs4875383	C	T	0.0944334	1006
8	rs75391275	C	G	0.0109344	1006
8	rs28535972	A	G	0.0974155	1006
8	rs73179605	T	A	0.0974155	1006
8	rs17432254	C	G	0.0964215	1006
8	rs17071320	G	A	0.0974155	1006
8	rs73179606	C	T	0.0964215	1006
8	rs10503282	A	G	0.0974155	1006
8	rs17071321	C	T	0.0974155	1006
8	rs73179609	C	T	0.0974155	1006
8	rs56191817	A	T	0.0119284	1006
8	rs10081503	A	G	0.166004	1006
8	rs10081504	A	G	0.0964215	1006
8	rs77378338	G	C	0.0109344	1006
8	rs10103129	A	G	0.0974155	1006
8	rs10087938	G	A	0.0974155	1006
8	rs10106456	T	C	0.0864811	1006
8	rs116918595	G	T	0.0109344	1006
8	rs117138379	A	C	0.0109344	1006
8	rs17347703	T	C	0.117296	1006
8	rs2407594	C	G	0.985089	1006
8	rs78367292	T	C	0.116302	1006
8	rs73179615	T	C	0.0864811	1006
8	rs76828026	A	G	0.0109344	1006
8	rs11786617	T	C	0.0974155	1006
8	rs11782389	C	G	0.0864811	1006
8	rs78100095	A	T	0.0109344	1006
8	rs12114122	G	C	0.43837	1006
8	rs11775382	G	T	0.084493	1006
8	rs2118569	C	T	0.984095	1006
8	rs75755516	G	A	0.0109344	1006
8	rs11775421	G	C	0.0854871	1006
8	rs138661463	G	A	0.00497018	1006
8	rs28731316	G	A	0.0854871	1006
8	rs117796071	G	A	0.0109344	1006
8	rs17071338	A	G	0.0854871	1006
8	rs921955	C	T	0.349901	1006
8	rs1457185	A	C	0.102386	1006
8	rs184222584	T	C	0.026839	1006
8	rs117637120	A	T	0.0188867	1006
8	rs921954	T	G	0.431412	1006
8	rs1457184	G	A	0.0854871	1006
8	rs1457183	A	G	0.0854871	1006
8	rs73179628	T	C	0.15507	1006
8	rs17071342	T	C	0.124254	1006
8	rs74811116	C	A	0.0109344	1006
8	rs10111469	A	C	0.0864811	1006
8	rs10086483	T	G	0.0864811	1006
8	rs10111583	A	C	0.0864811	1006
8	rs185643193	A	G	0.0109344	1006
8	rs75655161	C	A	0.0109344	1006
8	rs75440461	T	C	0.0109344	1006
8	rs75872706	C	T	0.0109344	1006
8	rs76378135	C	T	0.0109344	1006
8	rs78563128	T	C	0.0109344	1006
8	rs78894479	G	C	0.0109344	1006
8	rs76784390	C	G	0.0109344	1006
8	rs80059157	A	G	0.0109344	1006
8	rs79309328	T	C	0.0109344	1006
8	rs79623337	T	C	0.0109344	1006
8	rs147527996	C	A	0.0109344	1006
8	rs80256094	C	T	0.0109344	1006
8	rs77267854	C	A	0.0109344	1006
8	rs12680259	T	G	0.0974155	1006
8	rs76593011	T	G	0.0109344	1006
8	rs117113946	A	T	0.0109344	1006
8	rs80115241	G	A	0.0109344	1006
8	rs79362807	G	C	0.0109344	1006
8	rs145576888	A	G	0.0109344	1006
8	rs77675764	G	A	0.0109344	1006
8	rs4875384	A	G	0.0864811	1006
8	rs79958049	T	C	0.0109344	1006
8	rs78266178	T	C	0.0109344	1006
8	rs9314540	C	T	0.0974155	1006
8	rs10101808	T	C	0.0904573	1006
8	rs721302	C	T	0.470179	1006
8	rs188093918	G	T	0.0109344	1006
8	rs11136774	C	T	0.289264	1006
8	rs148815611	G	C	0.00894632	1006
8	rs117166496	A	C	0.00894632	1006
8	rs7833305	T	C	0.491054	1006
8	rs117133114	T	C	0.00894632	1006
8	rs10503283	T	G	0.0805169	1006
8	rs10503284	T	A	0.11829	1006
8	rs4875118	A	G	0.0129225	1006
8	rs71523645	T	C	0.0109344	1006
8	rs111616011	A	G	0.026839	1006
8	rs142230027	A	T	0.00994036	1006
8	rs76597867	G	T	0.05666	1006
8	rs35174190	G	C	0.309145	1006
8	rs10866978	C	A	0.984095	1006
8	rs12682116	A	G	0.0775348	1006
8	rs12675806	G	A	0.0735586	1006
8	rs12675866	G	A	0.0735586	1006
8	rs1580189	G	C	0.571571	1006
8	rs11136775	G	C	0.0616302	1006
8	rs11136776	C	G	0.0596421	1006
8	rs28521548	G	A	0.50497	1006
8	rs11136777	G	A	0.482107	1006
8	rs6558918	A	C	0.0596421	1006
8	rs1457182	G	A	0.984095	1006
8	rs2043811	C	T	0.190855	1006
8	rs9693019	A	G	0.0596421	1006
8	rs1457181	T	C	0.427435	1006
8	rs28641199	C	T	0.0725646	1006
8	rs79939987	C	T	0.0397614	1006
8	rs11779902	G	T	0.60835	1006
8	rs11786958	C	T	0.38668	1006
8	rs11787015	C	G	0.981113	1006
8	rs187820448	G	A	0.0109344	1006
8	rs77753694	A	G	0.0606362	1006
8	rs35040680	A	G	0.393638	1006
8	rs34013236	A	G	0.393638	1006
8	rs13252930	A	C	0.402584	1006
8	rs13250028	G	C	0.402584	1006
8	rs13253191	A	C	0.402584	1006
8	rs80165543	G	A	0.0606362	1006
8	rs6986167	T	C	0.982107	1006
8	rs73179662	G	A	0.055666	1006
8	rs9792323	T	A	0.304175	1006
8	rs980528	T	C	0.0626243	1006
8	rs13251215	G	A	0.387674	1006
8	rs13251256	G	C	0.392644	1006
8	rs13251493	G	C	0.385686	1006
8	rs56028095	G	A	0.147117	1006
8	rs7004503	G	T	0.405567	1006
8	rs7822091	T	C	0.0934394	1006
8	rs4875386	A	G	0.941352	1006
8	rs148406234	T	G	0.0178926	1006
8	rs73661134	A	T	0.0159046	1006
8	rs6992998	A	C	0.454274	1006
8	rs7011467	C	G	0.0904573	1006
8	rs7010443	G	A	0.0904573	1006
8	rs17432441	G	C	0.145129	1006
8	rs2407595	G	C	0.884692	1006
8	rs9792204	A	G	0.360835	1006
8	rs2168665	C	G	0.168986	1006
8	rs28369591	G	C	0.0437376	1006
8	rs2028230	C	T	0.340954	1006
8	rs2028229	T	G	0.758449	1006
8	rs17071376	G	A	0.359841	1006
8	rs1457180	G	T	0.903579	1006
8	rs61045925	G	C	0.505964	1006
8	rs73179676	T	A	0.143141	1006
8	rs1457179	T	C	0.431412	1006
8	rs7008223	A	C	0.425447	1006
8	rs28705778	G	A	0.0178926	1006
8	rs149481199	A	T	0.0228628	1006
8	rs73179681	G	A	0.145129	1006
8	rs6988081	G	C	0.405567	1006
8	rs73179684	C	T	0.144135	1006
8	rs11136778	T	C	0.501988	1006
8	rs73179686	G	C	0.145129	1006
8	rs6993597	C	T	0.0218688	1006
8	rs11777650	A	G	0.5	1006
8	rs73179690	C	A	0.144135	1006
8	rs9644370	T	C	0.0188867	1006
8	rs77090915	G	A	0.0208748	1006
8	rs76281092	G	A	0.0188867	1006
8	rs112554554	A	G	0.0208748	1006
8	rs113973240	C	G	0.0208748	1006
8	rs111771077	T	C	0.0188867	1006
8	rs112512936	G	A	0.0188867	1006
8	rs74299168	A	G	0.0208748	1006
8	rs76095479	C	G	0.0208748	1006
8	rs9644283	T	C	0.0208748	1006
8	rs9644284	C	T	0.0208748	1006
8	rs9644371	T	C	0.0208748	1006
8	rs76713410	A	C	0.0188867	1006
8	rs7014556	A	G	0.926441	1006
8	rs112214096	A	G	0.0208748	1006
8	rs77345984	G	C	0.00894632	1006
8	rs9644372	T	G	0.0198807	1006
8	rs55777483	C	T	0.143141	1006
8	rs56138441	C	T	0.132207	1006
8	rs9644373	T	A	0.0188867	1006
8	rs9644374	A	G	0.0208748	1006
8	rs9644375	T	C	0.0208748	1006
8	rs17347911	G	T	0.167992	1006
8	rs76631463	C	T	0.0109344	1006
8	rs28376909	C	T	0.0218688	1006
8	rs28477851	T	C	0.0218688	1006
8	rs28737227	A	C	0.0188867	1006
8	rs28413498	T	A	0.0218688	1006
8	rs28719486	T	C	0.0218688	1006
8	rs12675737	C	G	0.0208748	1006
8	rs11136779	T	G	0.342942	1006
8	rs12677863	A	C	0.0188867	1006
8	rs12678251	T	C	0.0208748	1006
8	rs12675793	C	G	0.0208748	1006
8	rs12678702	T	C	0.0188867	1006
8	rs12680174	G	A	0.0208748	1006
8	rs17071406	T	A	0.0208748	1006
8	rs17347946	C	T	0.0576541	1006
8	rs34130715	T	C	0.234592	1006
8	rs28469770	C	T	0.0208748	1006
8	rs28668596	C	A	0.0188867	1006
8	rs17071407	T	C	0.0208748	1006
8	rs17071408	C	T	0.0208748	1006
8	rs76786307	G	C	0.0208748	1006
8	rs79629213	G	A	0.0208748	1006
8	rs78182829	G	A	0.0208748	1006
8	rs17432531	T	C	0.217694	1006
8	rs78527216	G	A	0.0208748	1006
8	rs4143928	A	T	0.28827	1006
8	rs67623182	G	A	0.0536779	1006
8	rs17071412	C	G	0.0188867	1006
8	rs17071413	G	A	0.0208748	1006
8	rs34389960	G	A	0.2833	1006
8	rs75554157	T	C	0.0208748	1006
8	rs79915765	T	A	0.0208748	1006
8	rs74510018	T	C	0.0188867	1006
8	rs75486800	C	T	0.0208748	1006
8	rs76595192	C	T	0.0208748	1006
8	rs17071414	T	C	0.0188867	1006
8	rs17071417	G	C	0.0188867	1006
8	rs77013071	T	A	0.0188867	1006
8	rs17071420	A	G	0.0188867	1006
8	rs11136780	C	A	0.446322	1006
8	rs1457178	C	T	0.869781	1006
8	rs11136781	C	A	0.869781	1006
8	rs79291403	A	G	0.0208748	1006
8	rs75599614	G	T	0.0606362	1006
8	rs12679612	A	G	0.0745527	1006
8	rs66776923	T	C	0.0536779	1006
8	rs2118572	G	T	0.0188867	1006
8	rs10106620	T	C	0.507952	1006
8	rs73181505	G	C	0.054672	1006
8	rs2118574	A	C	0.0208748	1006
8	rs7016863	T	G	0.382704	1006
8	rs2164907	C	A	0.0188867	1006
8	rs2118575	A	G	0.0208748	1006
8	rs79639202	C	T	0.0178926	1006
8	rs2028223	C	T	0.359841	1006
8	rs10092951	C	T	0.485089	1006
8	rs28590213	C	T	0.0188867	1006
8	rs17071435	T	G	0.0208748	1006
8	rs77290069	A	T	0.0188867	1006
8	rs74439168	T	A	0.0208748	1006
8	rs9314541	G	A	0.474155	1006
8	rs6985319	A	G	0.369781	1006
8	rs78840285	C	T	0.0208748	1006
8	rs7002893	G	A	0.0864811	1006
8	rs17071450	T	A	0.0208748	1006
8	rs10086985	A	G	0.492048	1006
8	rs80308327	A	G	0.0248509	1006
8	rs188960464	C	T	0.00894632	1006
8	rs79281315	T	C	0.0208748	1006
8	rs74663638	T	C	0.0208748	1006
8	rs79534916	C	T	0.0188867	1006
8	rs17071459	C	T	0.0188867	1006
8	rs17071462	T	C	0.0188867	1006
8	rs7842352	G	C	0.0228628	1006
8	rs7843673	C	A	0.0208748	1006
8	rs12677327	C	T	0.0208748	1006
8	rs28524662	C	T	0.0188867	1006
8	rs17432649	T	C	0.220676	1006
8	rs71523648	A	C	0.0149105	1006
8	rs6982386	C	A	0.358847	1006
8	rs11780377	C	T	0.0487078	1006
8	rs17071481	T	G	0.0198807	1006
8	rs7839952	T	C	0.294235	1006
8	rs7840092	T	G	0.0218688	1006
8	rs9314542	C	T	0.227634	1006
8	rs79354837	C	A	0.0198807	1006
8	rs1561356	G	C	0.0208748	1006
8	rs10216905	T	C	0.514911	1006
8	rs1561357	C	T	0.0188867	1006
8	rs1561358	T	A	0.0208748	1006
8	rs73181519	A	G	0.054672	1006
8	rs13254884	G	C	0.359841	1006
8	rs17071501	T	C	0.0208748	1006
8	rs28702435	C	T	0.0208748	1006
8	rs11786881	A	G	0.930417	1006
8	rs58024148	G	A	0.0188867	1006
8	rs61058298	A	C	0.0208748	1006
8	rs2897704	A	T	0.0208748	1006
8	rs4256614	G	C	0.0208748	1006
8	rs4256615	G	A	0.355865	1006
8	rs17348162	A	C	0.0715706	1006
8	rs2407596	C	A	0.356859	1006
8	rs2897705	C	G	0.0208748	1006
8	rs150167623	G	A	0.0477137	1006
8	rs138673492	T	C	0.0178926	1006
8	rs73181527	G	C	0.105368	1006
8	rs12677737	C	G	0.0198807	1006
8	rs12549714	G	A	0.267396	1006
8	rs62484627	G	T	0.0715706	1006
8	rs36125005	G	C	0.0109344	1006
8	rs62484628	G	A	0.0129225	1006
8	rs116881268	C	G	0.0367793	1006
8	rs28622489	A	C	0.290258	1006
8	rs2028225	G	C	0.0218688	1006
8	rs2028226	T	C	0.290258	1006
8	rs4292710	A	T	0.0238569	1006
8	rs73181539	G	A	0.0477137	1006
8	rs17071537	T	C	0.257455	1006
8	rs17071540	A	C	0.258449	1006
8	rs79729794	T	G	0.255467	1006
8	rs17071546	A	T	0.253479	1006
8	rs4875387	A	C	0.254473	1006
8	rs4875388	T	C	0.257455	1006
8	rs74828988	G	T	0.0208748	1006
8	rs79185287	C	T	0.0576541	1006
8	rs17348228	A	C	0.0705765	1006
8	rs17071555	A	C	0.0258449	1006
8	rs12549562	A	T	0.49503	1006
8	rs17071569	T	G	0.0238569	1006
8	rs17432810	G	A	0.00695825	1006
8	rs17071573	G	C	0.0198807	1006
8	rs11775951	G	A	0.478131	1006
8	rs60781354	G	A	0.0198807	1006
8	rs17071579	C	T	0.0198807	1006
8	rs10113531	T	C	0.0198807	1006
8	rs10113508	A	G	0.0198807	1006
8	rs77647449	T	G	0.00695825	1006
8	rs73181547	G	C	0.0218688	1006
8	rs17071583	A	C	0.0208748	1006
8	rs17071587	G	C	0.360835	1006
8	rs12674540	A	T	0.0228628	1006
8	rs12674959	T	C	0.0198807	1006
8	rs4875389	G	A	0.909543	1006
8	rs4875390	C	T	0.028827	1006
8	rs12674578	A	C	0.0198807	1006
8	rs12676416	G	T	0.0198807	1006
8	rs73181550	C	A	0.0477137	1006
8	rs12675445	T	A	0.0188867	1006
8	rs79929518	G	A	0.028827	1006
8	rs11785217	C	G	0.0149105	1006
8	rs1457189	C	T	0.907555	1006
8	rs10104307	C	G	0.49503	1006
8	rs1866282	C	T	0.905567	1006
```
