## Supplementary material for "Characterization of shared and ancestry-specific signals driving complex traits using multi-ancestry fine-mapping": s1_ref.bim

```
8	rs10110717	0	3680182	T	C
8	rs4639542	0	3680411	C	T
8	rs73506714	0	3680591	T	G
8	rs114141400	0	3680748	C	A
8	rs7840632	0	3680780	G	C
8	rs10086283	0	3680871	T	A
8	rs73172259	0	3680947	C	T
8	rs62479937	0	3680978	G	C
8	rs9694779	0	3681038	A	T
8	rs148655886	0	3681138	A	G
8	rs76863080	0	3681410	T	C
8	rs17807654	0	3681516	G	T
8	rs35263485	0	3681586	G	C
8	rs7845150	0	3681587	G	A
8	rs7829815	0	3681712	A	C
8	rs7812367	0	3681995	C	A
8	rs7830364	0	3682023	A	G
8	rs117644793	0	3682174	T	C
8	rs7834175	0	3682207	T	A
8	rs7830539	0	3682217	A	C
8	rs117905697	0	3682271	T	C
8	rs7812827	0	3682278	C	G
8	rs79047284	0	3682505	A	C
8	rs116249237	0	3682622	G	A
8	rs13277281	0	3682681	C	G
8	rs117020913	0	3682804	C	T
8	rs6984586	0	3682888	G	C
8	rs577843586	0	3682911	G	T
8	rs113414060	0	3682929	T	C
8	rs6984726	0	3682938	G	C
8	rs10111094	0	3682966	G	A
8	rs13279782	0	3683507	C	T
8	rs11787086	0	3683554	G	C
8	rs112417766	0	3683666	G	T
8	rs4437679	0	3683879	T	C
8	rs77534127	0	3684138	C	G
8	rs12681038	0	3684158	A	T
8	rs10088247	0	3684199	C	T
8	rs78316266	0	3684289	A	G
8	rs12674745	0	3684496	G	C
8	rs17327926	0	3685172	A	T
8	rs12682057	0	3685301	T	C
8	rs35099007	0	3685383	G	C
8	rs114932123	0	3685406	C	T
8	rs12681668	0	3685449	A	G
8	rs74745542	0	3685699	G	C
8	rs4443683	0	3685723	T	C
8	rs17067707	0	3685800	G	A
8	rs117103818	0	3686032	T	C
8	rs10095435	0	3686230	G	C
8	rs10110739	0	3686359	A	T
8	rs78462575	0	3686486	C	T
8	rs4437680	0	3686697	C	A
8	rs4449820	0	3686748	T	A
8	rs12334348	0	3686758	T	G
8	rs4269566	0	3686792	A	C
8	rs4442171	0	3686821	C	T
8	rs4269567	0	3686828	A	G
8	rs75936956	0	3686892	T	C
8	rs4270991	0	3686944	A	G
8	rs28453077	0	3687185	A	C
8	rs7824328	0	3687399	T	C
8	rs2975378	0	3687704	T	A
8	rs17067712	0	3687782	A	C
8	rs2975375	0	3687812	G	T
8	rs11988752	0	3687848	G	A
8	rs2975373	0	3687917	G	A
8	rs73172263	0	3688034	G	T
8	rs10103977	0	3688080	C	G
8	rs117010936	0	3688559	G	A
8	rs185113436	0	3688595	A	G
8	rs34520607	0	3688608	T	C
8	rs9650512	0	3688710	G	C
8	rs11778973	0	3688797	G	A
8	rs9650513	0	3689000	G	C
8	rs28737210	0	3689010	C	T
8	rs62479938	0	3689290	G	C
8	rs11786964	0	3689629	C	G
8	rs10111503	0	3689823	C	G
8	rs10111740	0	3690011	C	T
8	rs10110913	0	3690030	G	C
8	rs117871360	0	3690065	A	G
8	rs77046875	0	3690175	A	C
8	rs78305608	0	3690195	T	G
8	rs76252062	0	3690204	T	C
8	rs117329781	0	3690257	G	A
8	rs117666856	0	3690416	G	A
8	rs68057038	0	3690856	G	T
8	rs150446583	0	3693064	G	T
8	rs35134000	0	3693445	C	T
8	rs35621637	0	3693527	T	G
8	rs36021145	0	3693555	G	T
8	rs35958249	0	3693601	T	G
8	rs12549568	0	3694020	C	T
8	rs12549593	0	3694148	C	G
8	rs12549632	0	3694323	C	A
8	rs12542886	0	3694484	T	C
8	rs12542348	0	3694575	A	G
8	rs12545154	0	3694596	G	C
8	rs10503218	0	3694624	G	C
8	rs9314506	0	3694644	T	C
8	rs10156289	0	3694795	A	G
8	rs10156311	0	3694798	T	A
8	rs12542916	0	3694817	A	G
8	rs12543497	0	3694914	T	G
8	rs55982038	0	3695053	A	G
8	rs11777359	0	3695136	T	C
8	rs10216665	0	3695148	A	G
8	rs11776649	0	3695241	A	C
8	rs7008238	0	3695346	T	C
8	rs111835293	0	3695513	G	A
8	rs7012195	0	3695518	T	C
8	rs11786944	0	3695532	C	A
8	rs117226826	0	3695538	A	T
8	rs7008525	0	3695736	A	G
8	rs73172268	0	3695827	G	T
8	rs73172270	0	3695860	C	A
8	rs6987970	0	3695871	G	A
8	rs78947524	0	3695951	G	T
8	rs67185012	0	3695956	G	A
8	rs28612832	0	3695976	T	C
8	rs73172272	0	3697253	G	A
8	rs75272748	0	3698100	G	A
8	rs77798547	0	3698150	T	C
8	rs7341563	0	3698189	T	C
8	rs11993640	0	3698259	G	T
8	rs151119156	0	3698324	T	C
8	rs7003534	0	3698481	G	A
8	rs34812377	0	3698555	G	C
8	rs7003684	0	3698563	G	T
8	rs7004962	0	3698639	C	T
8	rs116897392	0	3698792	T	A
8	rs78891493	0	3698872	T	G
8	rs6990807	0	3698887	T	C
8	rs6987115	0	3699024	A	G
8	rs10098040	0	3699344	G	C
8	rs6991653	0	3699398	T	C
8	rs7005192	0	3699440	T	G
8	rs113702901	0	3699461	A	G
8	rs10098148	0	3699470	G	C
8	rs10113393	0	3699513	A	G
8	rs35675163	0	3699562	C	T
8	rs73172274	0	3699749	C	T
8	rs34988553	0	3699794	C	G
8	rs57732479	0	3699895	T	C
8	rs117977896	0	3700311	T	C
8	rs7006681	0	3700374	T	A
8	rs7006688	0	3700387	T	A
8	rs75958221	0	3700848	A	C
8	rs7817718	0	3700853	G	C
8	rs7819599	0	3701371	C	T
8	rs10110695	0	3702357	C	T
8	rs73172276	0	3702573	T	G
8	rs78162661	0	3702579	T	A
8	rs35144792	0	3702795	T	C
8	rs34950531	0	3702844	C	T
8	rs35130796	0	3702864	A	C
8	rs4377982	0	3702940	A	G
8	rs34328161	0	3702944	C	T
8	rs34522747	0	3703079	T	C
8	rs34329025	0	3703112	A	T
8	rs34954333	0	3703123	G	A
8	rs34752770	0	3703249	C	A
8	rs34741712	0	3703287	C	G
8	rs10092976	0	3703394	G	A
8	rs10092981	0	3703409	G	A
8	rs10093887	0	3703475	C	G
8	rs10093889	0	3703484	C	T
8	rs7831940	0	3703567	G	T
8	rs9644356	0	3703626	G	C
8	rs10096915	0	3703691	C	G
8	rs10086452	0	3703884	T	C
8	rs10282756	0	3703918	T	C
8	rs11783347	0	3704027	G	C
8	rs7004195	0	3704167	C	T
8	rs34363872	0	3704194	G	T
8	rs34935142	0	3704273	G	A
8	rs112221156	0	3704277	C	A
8	rs34218743	0	3704286	C	G
8	rs4311674	0	3704373	A	T
8	rs7824973	0	3704713	T	C
8	rs2954209	0	3704771	A	G
8	rs76702734	0	3705065	A	C
8	rs111791863	0	3705099	C	G
8	rs2954210	0	3705114	G	C
8	rs2954211	0	3705161	G	A
8	rs2954212	0	3705185	A	G
8	rs35996212	0	3705267	G	A
8	rs2975390	0	3705285	C	T
8	rs2954213	0	3705426	C	G
8	rs2954215	0	3705722	C	G
8	rs13260600	0	3705807	C	T
8	rs2954216	0	3705843	C	G
8	rs2954217	0	3705996	G	A
8	rs2975387	0	3706051	C	T
8	rs2954218	0	3706138	C	G
8	rs2954219	0	3706150	G	T
8	rs77982705	0	3706241	G	A
8	rs13262870	0	3706244	A	G
8	rs78865770	0	3706293	A	T
8	rs74563289	0	3706327	C	T
8	rs34633600	0	3706410	T	C
8	rs34144336	0	3706431	G	T
8	rs114386834	0	3706470	T	A
8	rs3115655	0	3706483	G	A
8	rs3109666	0	3706502	T	C
8	rs2975386	0	3706528	C	T
8	rs2954220	0	3706529	A	G
8	rs116872571	0	3706610	G	A
8	rs78208008	0	3706650	A	G
8	rs735485	0	3706732	G	A
8	rs735484	0	3706764	G	A
8	rs34582453	0	3706785	G	A
8	rs2954221	0	3706983	C	A
8	rs62482673	0	3706987	T	C
8	rs2954222	0	3707013	C	A
8	rs75039675	0	3707224	C	A
8	rs3109667	0	3707241	G	C
8	rs117454826	0	3707377	G	A
8	rs144640042	0	3707387	T	G
8	rs117810281	0	3707427	T	A
8	rs62482674	0	3707447	C	T
8	rs147120382	0	3707581	G	C
8	rs2975385	0	3707618	A	G
8	rs2954223	0	3707631	T	A
8	rs2954224	0	3707645	G	A
8	rs74344810	0	3707765	C	A
8	rs2954225	0	3708044	C	T
8	rs2954226	0	3708097	T	G
8	rs144538678	0	3708149	G	A
8	rs2975384	0	3708237	C	A
8	rs2954227	0	3708252	C	G
8	rs117870213	0	3708431	G	C
8	rs2954228	0	3708470	C	G
8	rs13280374	0	3708586	G	A
8	rs2954229	0	3708631	A	T
8	rs2930362	0	3708700	G	A
8	rs79244066	0	3708778	C	T
8	rs76368577	0	3708835	C	T
8	rs74619559	0	3708838	A	G
8	rs115853007	0	3708885	C	T
8	rs79514984	0	3708974	C	A
8	rs13253701	0	3709049	G	A
8	rs2930360	0	3709094	T	C
8	rs6993004	0	3709177	C	G
8	rs73491910	0	3709225	G	C
8	rs76806964	0	3709240	T	G
8	rs114093675	0	3709270	G	A
8	rs148985551	0	3709272	A	T
8	rs7016853	0	3709307	T	G
8	rs13254606	0	3709326	G	A
8	rs2930358	0	3709519	G	A
8	rs2930357	0	3709660	T	C
8	rs62482675	0	3709793	G	C
8	rs2930356	0	3710060	G	C
8	rs34971236	0	3710099	G	C
8	rs2975380	0	3710173	C	G
8	rs74724112	0	3710312	T	C
8	rs2930355	0	3711034	A	C
8	rs77095486	0	3711142	C	T
8	rs77715272	0	3711174	G	A
8	rs140528165	0	3711242	G	A
8	rs147729329	0	3711330	A	G
8	rs2975374	0	3711369	T	C
8	rs36101404	0	3711774	T	C
8	rs117395080	0	3712344	A	T
8	rs144338377	0	3712351	C	A
8	rs10100809	0	3712585	G	A
8	rs151328135	0	3712628	G	C
8	rs73172281	0	3713001	A	G
8	rs17067746	0	3713004	A	C
8	rs10092398	0	3713043	C	T
8	rs117804076	0	3713051	T	A
8	rs2975372	0	3713088	G	C
8	rs34866355	0	3713305	G	A
8	rs146052393	0	3713332	G	C
8	rs13274005	0	3713398	T	C
8	rs13265637	0	3713503	C	A
8	rs117526211	0	3713679	G	A
8	rs7010311	0	3713740	A	C
8	rs116402317	0	3713785	C	T
8	rs6558825	0	3715437	G	C
8	rs6986636	0	3715440	T	C
8	rs17067771	0	3715901	A	G
8	rs181465156	0	3716164	G	T
8	rs137871420	0	3716243	C	G
8	rs117608867	0	3716256	C	G
8	rs116614645	0	3716387	T	G
8	rs62482682	0	3716440	G	C
8	rs114074496	0	3716450	T	C
8	rs75204667	0	3717212	G	T
8	rs2930353	0	3717468	A	G
8	rs2930352	0	3717850	C	G
8	rs7012625	0	3717935	C	A
8	rs17067779	0	3717980	G	T
8	rs116054128	0	3718135	G	C
8	rs114365316	0	3718708	T	C
8	rs115403116	0	3718720	G	T
8	rs116389483	0	3718765	G	A
8	rs2975368	0	3718892	T	C
8	rs17067783	0	3719032	G	T
8	rs74548477	0	3719079	C	T
8	rs75214422	0	3719103	G	C
8	rs117259232	0	3719111	G	C
8	rs2975367	0	3719161	T	G
8	rs116963785	0	3719254	T	C
8	rs117296815	0	3719279	C	T
8	rs118143104	0	3719289	T	C
8	rs114071231	0	3719438	A	G
8	rs116473883	0	3719557	A	C
8	rs74335082	0	3719790	A	G
8	rs76064852	0	3719801	A	G
8	rs141086691	0	3719830	T	G
8	rs6558826	0	3719976	G	A
8	rs115841192	0	3720015	G	A
8	rs116050479	0	3720199	G	T
8	rs77665714	0	3720247	G	C
8	rs76556185	0	3720274	G	C
8	rs115441143	0	3720287	C	T
8	rs114569308	0	3720327	C	G
8	rs115124906	0	3720344	T	G
8	rs116159934	0	3720359	G	A
8	rs2975366	0	3720473	A	G
8	rs77498596	0	3720490	T	G
8	rs148669447	0	3720555	C	T
8	rs115846229	0	3720642	G	A
8	rs114027251	0	3720706	G	A
8	rs78967838	0	3721255	T	G
8	rs146436611	0	3721341	C	T
8	rs74632959	0	3721354	C	A
8	rs117605816	0	3721463	G	C
8	rs139345281	0	3721686	T	C
8	rs2975362	0	3721870	G	C
8	rs113842061	0	3722031	G	A
8	rs13276234	0	3723184	C	A
8	rs141832420	0	3723216	A	G
8	rs13276828	0	3723345	C	G
8	rs13274695	0	3723378	G	A
8	rs113206818	0	3723457	C	T
8	rs113585280	0	3723461	C	T
8	rs13274973	0	3723462	G	C
8	rs13278136	0	3723485	A	G
8	rs7843157	0	3723493	G	C
8	rs13249429	0	3723608	C	A
8	rs13250493	0	3723628	A	C
8	rs35916369	0	3723642	G	A
8	rs34009470	0	3723718	G	A
8	rs35123437	0	3723879	A	G
8	rs17067801	0	3723922	A	G
8	rs77981355	0	3723959	C	G
8	rs34553815	0	3724103	C	T
8	rs4515573	0	3724248	C	A
8	rs10104788	0	3724284	T	C
8	rs4275246	0	3724442	G	C
8	rs4524823	0	3724448	T	C
8	rs4379474	0	3724455	A	G
8	rs4379475	0	3724572	A	G
8	rs17067807	0	3724695	C	G
8	rs111535445	0	3724779	C	A
8	rs79074484	0	3725164	T	A
8	rs75865075	0	3725165	C	A
8	rs35278218	0	3725241	A	G
8	rs35200035	0	3725257	C	T
8	rs2975361	0	3725336	C	G
8	rs36120929	0	3725416	G	A
8	rs4495446	0	3725428	C	G
8	rs4626624	0	3725495	G	A
8	rs78761957	0	3725546	C	A
8	rs76420966	0	3725591	A	G
8	rs73172284	0	3725800	C	G
8	rs75902821	0	3725899	C	T
8	rs57931671	0	3725906	C	G
8	rs13268401	0	3726055	G	A
8	rs62482688	0	3726432	A	T
8	rs79272723	0	3726463	A	C
8	rs79204855	0	3726511	C	T
8	rs115817289	0	3726532	G	A
8	rs4146932	0	3726907	G	T
8	rs143418078	0	3726974	C	T
8	rs35413496	0	3727047	T	C
8	rs34248049	0	3727133	G	C
8	rs35387645	0	3727501	T	A
8	rs115121295	0	3727557	G	A
8	rs114056452	0	3727793	C	T
8	rs34709534	0	3727794	G	T
8	rs2975359	0	3728020	T	C
8	rs111906457	0	3728086	C	G
8	rs62482692	0	3728181	T	C
8	rs2930351	0	3728182	A	T
8	rs62482693	0	3728198	G	A
8	rs34579770	0	3728536	A	T
8	rs7821201	0	3728613	T	C
8	rs35861123	0	3728628	A	G
8	rs78792192	0	3728862	A	T
8	rs74737586	0	3729111	G	A
8	rs2930350	0	3729183	A	G
8	rs7830991	0	3729496	A	G
8	rs111515058	0	3729497	C	G
8	rs117423336	0	3730181	T	C
8	rs7814216	0	3730211	C	T
8	rs76236765	0	3730212	G	A
8	rs2975358	0	3730541	C	G
8	rs149440740	0	3730682	C	G
8	rs114921645	0	3730769	T	C
8	rs77725490	0	3730866	A	G
8	rs62482704	0	3731035	G	C
8	rs115214609	0	3731173	A	G
8	rs34613833	0	3731292	T	G
8	rs13259787	0	3731642	A	G
8	rs77074986	0	3731665	G	T
8	rs2975357	0	3731867	G	C
8	rs2975356	0	3732021	G	T
8	rs74758087	0	3732247	C	T
8	rs35003539	0	3732285	C	T
8	rs36047345	0	3732288	G	A
8	rs13258665	0	3732359	G	A
8	rs13261048	0	3732413	C	G
8	rs13261072	0	3732438	C	T
8	rs78958106	0	3732508	C	T
8	rs6996498	0	3732601	G	A
8	rs79954955	0	3732616	G	C
8	rs78762248	0	3732642	T	C
8	rs60474539	0	3732719	C	G
8	rs7017707	0	3732914	A	G
8	rs6998344	0	3733003	C	T
8	rs6997315	0	3733025	G	T
8	rs61063808	0	3733079	C	T
8	rs61590681	0	3733148	T	C
8	rs13250531	0	3733157	G	C
8	rs6998661	0	3733158	C	G
8	rs6998664	0	3733162	C	T
8	rs9314507	0	3733369	G	A
8	rs6997842	0	3733418	G	C
8	rs28617703	0	3733447	G	C
8	rs77503237	0	3733463	G	A
8	rs10216798	0	3733484	C	T
8	rs10216780	0	3733496	G	T
8	rs10216801	0	3733510	C	G
8	rs74737383	0	3733718	G	A
8	rs78990415	0	3733761	C	T
8	rs73493831	0	3733865	G	C
8	rs28463615	0	3733936	A	T
8	rs11986763	0	3733938	T	A
8	rs28410630	0	3733981	G	A
8	rs34709267	0	3734188	G	A
8	rs28626159	0	3734203	C	T
8	rs144077247	0	3734224	C	A
8	rs7820780	0	3734260	T	A
8	rs7832833	0	3734298	G	A
8	rs2975354	0	3734381	G	A
8	rs34728934	0	3734456	A	C
8	rs28665268	0	3734463	T	G
8	rs62482708	0	3734487	T	C
8	rs35969831	0	3734538	G	C
8	rs2930345	0	3734727	G	C
8	rs5001181	0	3734781	C	G
8	rs4388472	0	3734820	G	C
8	rs2975349	0	3734849	T	G
8	rs7008893	0	3734898	C	T
8	rs2975348	0	3734934	C	T
8	rs4329297	0	3734986	C	T
8	rs6990537	0	3734987	A	G
8	rs4388473	0	3735019	G	C
8	rs117518803	0	3735031	T	C
8	rs4388474	0	3735032	G	A
8	rs34563530	0	3735132	C	G
8	rs34836154	0	3735150	T	C
8	rs61354720	0	3735180	C	T
8	rs28394851	0	3735255	T	C
8	rs28656313	0	3735261	G	A
8	rs7829460	0	3735429	T	C
8	rs28478626	0	3735453	C	T
8	rs10109362	0	3735515	G	A
8	rs4527896	0	3735562	A	G
8	rs4548201	0	3735735	T	C
8	rs10112315	0	3735771	G	C
8	rs4302871	0	3735829	T	C
8	rs4333625	0	3735849	T	C
8	rs7013615	0	3736120	G	T
8	rs7826938	0	3736259	A	C
8	rs17067840	0	3736282	G	C
8	rs17067842	0	3736348	T	C
8	rs13257055	0	3736503	T	C
8	rs17067844	0	3736604	G	T
8	rs34715424	0	3736673	A	G
8	rs2975346	0	3736718	T	A
8	rs10089126	0	3736785	C	T
8	rs10089344	0	3736913	C	T
8	rs10089350	0	3736934	C	G
8	rs10089485	0	3737056	C	A
8	rs17067846	0	3737102	C	T
8	rs35027312	0	3737141	T	C
8	rs10088766	0	3737146	G	T
8	rs116981920	0	3737185	C	T
8	rs11989159	0	3737429	A	G
8	rs11989927	0	3737430	T	C
8	rs11989166	0	3737474	A	G
8	rs34126885	0	3737590	G	A
8	rs17067852	0	3737835	A	T
8	rs2930342	0	3738105	T	G
8	rs13276382	0	3738324	T	C
8	rs11986531	0	3738568	C	G
8	rs2930341	0	3738740	C	G
8	rs3115659	0	3738953	C	G
8	rs57649208	0	3739114	G	A
8	rs2954637	0	3739560	T	C
8	rs1357486	0	3739592	T	C
8	rs10090300	0	3739619	T	C
8	rs10100510	0	3739974	G	A
8	rs76788061	0	3740061	C	T
8	rs1608368	0	3740065	C	T
8	rs2627369	0	3740192	A	C
8	rs2948647	0	3740557	G	A
8	rs1403591	0	3740571	A	G
8	rs2688289	0	3740575	G	A
8	rs2948646	0	3740597	G	C
8	rs73493875	0	3740673	G	A
8	rs78673743	0	3740733	G	A
8	rs2954636	0	3740896	C	T
8	rs2948645	0	3740975	C	A
8	rs2627367	0	3740991	T	G
8	rs116873884	0	3740996	G	T
8	rs2627366	0	3741145	C	T
8	rs2627365	0	3741315	C	G
8	rs2930340	0	3741355	A	G
8	rs2954635	0	3741394	C	G
8	rs59739585	0	3741460	G	A
8	rs2954634	0	3741469	C	T
8	rs2975342	0	3741471	T	C
8	rs2930339	0	3741530	T	C
8	rs2930338	0	3741664	A	G
8	rs59917013	0	3741721	G	C
8	rs2627364	0	3741829	C	G
8	rs60807131	0	3741852	T	G
8	rs1523257	0	3741915	G	A
8	rs2948659	0	3741951	G	C
8	rs2948658	0	3742070	G	C
8	rs17400415	0	3742106	G	C
8	rs11136673	0	3742202	T	C
8	rs11786301	0	3742245	G	T
8	rs2688387	0	3742285	T	C
8	rs115076016	0	3742638	C	T
8	rs10091195	0	3742808	G	C
8	rs62480068	0	3742928	G	A
8	rs7815963	0	3742971	G	C
8	rs2627359	0	3743017	C	T
8	rs58545028	0	3743049	G	C
8	rs75564607	0	3743232	A	C
8	rs2627357	0	3743599	C	G
8	rs113530112	0	3743624	G	A
8	rs2627355	0	3743632	C	G
8	rs10113221	0	3743704	T	G
8	rs1916331	0	3743895	G	A
8	rs149803636	0	3743900	G	A
8	rs2975339	0	3744146	G	A
8	rs117087164	0	3744362	C	T
8	rs2627353	0	3744363	A	G
8	rs10086152	0	3744476	T	A
8	rs1403598	0	3744703	T	A
8	rs940160	0	3745126	C	T
8	rs2627350	0	3745163	C	G
8	rs73493893	0	3745305	G	T
8	rs2688383	0	3745340	G	A
8	rs4875791	0	3745430	A	G
8	rs2627349	0	3745622	C	G
8	rs4875792	0	3745678	T	C
8	rs73172290	0	3745679	G	A
8	rs2688381	0	3745816	T	C
8	rs2627348	0	3745855	G	T
8	rs2954632	0	3745901	C	G
8	rs940159	0	3746435	A	G
8	rs1829861	0	3746546	T	C
8	rs1829860	0	3746549	C	T
8	rs2688380	0	3746808	T	A
8	rs11783634	0	3747048	T	C
8	rs2449816	0	3747101	G	A
8	rs11779342	0	3747167	C	T
8	rs2461851	0	3747190	T	C
8	rs62480070	0	3747240	G	A
8	rs11783699	0	3747247	T	C
8	rs2627343	0	3747320	C	G
8	rs79306900	0	3747813	C	T
8	rs4875793	0	3747899	T	C
8	rs146431213	0	3748175	C	T
8	rs2049304	0	3748292	G	C
8	rs2049303	0	3748529	G	T
8	rs112748313	0	3748860	C	G
8	rs73495908	0	3749052	A	C
8	rs2627338	0	3749070	G	T
8	rs1540818	0	3749188	A	G
8	rs73495913	0	3749462	A	G
8	rs1403596	0	3749583	T	G
8	rs7818480	0	3749609	A	G
8	rs10109340	0	3749955	T	G
8	rs4875794	0	3750093	A	C
8	rs4875795	0	3750262	C	T
8	rs77982908	0	3750374	C	T
8	rs75211356	0	3750507	A	G
8	rs12550243	0	3751130	A	G
8	rs62480071	0	3751155	C	G
8	rs75664054	0	3751276	G	C
8	rs114504887	0	3751742	C	T
8	rs2627432	0	3751882	G	A
8	rs73172297	0	3752181	C	G
8	rs62480072	0	3752339	A	G
8	rs117893511	0	3752498	A	G
8	rs10866959	0	3752626	A	G
8	rs2627431	0	3752741	A	G
8	rs10866960	0	3752847	T	C
8	rs182562905	0	3752943	T	C
8	rs2627430	0	3752988	A	G
8	rs11136674	0	3753003	A	G
8	rs11997878	0	3753357	G	C
8	rs73172300	0	3753402	C	T
8	rs74999943	0	3753759	A	G
8	rs75891997	0	3753893	T	C
8	rs10086037	0	3754054	G	C
8	rs73172302	0	3754269	T	G
8	rs2688379	0	3754368	C	T
8	rs2177329	0	3754524	C	G
8	rs62480073	0	3754953	T	C
8	rs2688377	0	3755107	G	T
8	rs2627429	0	3755179	G	A
8	rs2627428	0	3755224	A	G
8	rs62480074	0	3755270	A	G
8	rs2627427	0	3755696	T	C
8	rs140863999	0	3756288	T	C
8	rs76481150	0	3756358	G	C
8	rs10097499	0	3756644	G	A
8	rs141119708	0	3756752	A	C
8	rs141951718	0	3757558	G	A
8	rs13251994	0	3757722	G	C
8	rs2975337	0	3757797	G	A
8	rs112580466	0	3757828	G	C
8	rs77380369	0	3757924	G	T
8	rs2627426	0	3758150	A	G
8	rs2975336	0	3758188	G	A
8	rs73495947	0	3758222	A	G
8	rs10092638	0	3758472	T	C
8	rs62480080	0	3759109	G	A
8	rs2930378	0	3759146	C	T
8	rs143685938	0	3759179	T	G
8	rs2627425	0	3759339	G	A
8	rs2930377	0	3759440	G	C
8	rs73495960	0	3760004	G	T
8	rs2627423	0	3760110	A	C
8	rs2954628	0	3760539	G	A
8	rs78570743	0	3760931	G	C
8	rs10113668	0	3761018	G	A
8	rs73495969	0	3761055	G	C
8	rs2948660	0	3761373	T	C
8	rs77476677	0	3761444	C	G
8	rs10107710	0	3761737	T	C
8	rs2975333	0	3761816	C	T
8	rs138379512	0	3761964	A	G
8	rs2930376	0	3761981	G	C
8	rs116002939	0	3762026	T	G
8	rs2954627	0	3762222	T	G
8	rs2930375	0	3762252	G	A
8	rs2930374	0	3762374	G	C
8	rs117460606	0	3762658	G	C
8	rs1523258	0	3763021	C	A
8	rs1523259	0	3763280	C	G
8	rs11775224	0	3763420	T	C
8	rs2688402	0	3763463	C	T
8	rs2627418	0	3763464	C	G
8	rs17067892	0	3763540	T	C
8	rs149258805	0	3763660	G	A
8	rs148439966	0	3763703	T	A
8	rs2627417	0	3763760	A	G
8	rs74339524	0	3764128	T	C
8	rs13271127	0	3764204	T	C
8	rs2688284	0	3764359	C	T
8	rs2688285	0	3764366	G	C
8	rs2688286	0	3764588	G	A
8	rs2688288	0	3764615	A	C
8	rs11786370	0	3764631	C	T
8	rs2688291	0	3764815	G	T
8	rs2688292	0	3764827	G	T
8	rs2930373	0	3764988	G	T
8	rs8180892	0	3765324	C	T
8	rs17063173	0	3765414	T	C
8	rs2688301	0	3765590	C	G
8	rs13254962	0	3765941	T	C
8	rs2688308	0	3765971	C	G
8	rs4875258	0	3766195	A	G
8	rs17067905	0	3766302	G	A
8	rs2930372	0	3766337	G	A
8	rs4875259	0	3766430	T	C
8	rs138775406	0	3766464	G	A
8	rs2627415	0	3766510	G	A
8	rs4875260	0	3766531	G	A
8	rs3889169	0	3766612	G	C
8	rs117153547	0	3766855	T	C
8	rs3877992	0	3766876	C	G
8	rs2688318	0	3766880	C	G
8	rs3877993	0	3766948	G	C
8	rs2688319	0	3766952	C	T
8	rs2688320	0	3766980	C	T
8	rs2627414	0	3767084	G	A
8	rs2627413	0	3767172	G	C
8	rs3990493	0	3767174	G	A
8	rs2688325	0	3767210	T	C
8	rs4875797	0	3767231	G	A
8	rs2688326	0	3767623	C	T
8	rs138708702	0	3767635	T	G
8	rs192195119	0	3767781	G	A
8	rs2627412	0	3767874	T	A
8	rs2554507	0	3768068	C	T
8	rs2688327	0	3768344	T	A
8	rs10216531	0	3768466	G	A
8	rs117317768	0	3768595	C	T
8	rs2930371	0	3768656	G	C
8	rs2627410	0	3768911	A	G
8	rs2912266	0	3768967	G	A
8	rs2627409	0	3768976	C	G
8	rs79821335	0	3769409	T	A
8	rs2954626	0	3769493	A	C
8	rs34565648	0	3769621	A	G
8	rs2954625	0	3769690	C	T
8	rs186661580	0	3769804	G	A
8	rs117778010	0	3769834	T	C
8	rs2954624	0	3769850	C	T
8	rs2948655	0	3769902	T	C
8	rs2912285	0	3769997	G	C
8	rs2975332	0	3770162	C	G
8	rs117883121	0	3770189	T	A
8	rs73499844	0	3770388	G	C
8	rs2554702	0	3770471	A	G
8	rs2948652	0	3770943	G	C
8	rs149348652	0	3771016	A	T
8	rs2954623	0	3771041	A	T
8	rs2975331	0	3771050	C	T
8	rs75581690	0	3771068	A	T
8	rs2912288	0	3771236	G	A
8	rs142837385	0	3771351	G	A
8	rs2930370	0	3771353	C	T
8	rs56225903	0	3771850	G	A
8	rs17067962	0	3771972	C	T
8	rs2912293	0	3772116	G	T
8	rs17067967	0	3772322	T	G
8	rs75977884	0	3772442	T	C
8	rs2948653	0	3772554	A	G
8	rs11779551	0	3772648	T	C
8	rs2912294	0	3772666	G	A
8	rs140621442	0	3772686	G	C
8	rs2948654	0	3772859	C	T
8	rs73174420	0	3772860	G	A
8	rs2688322	0	3772903	A	G
8	rs2688324	0	3773129	C	T
8	rs117254055	0	3773291	C	T
8	rs4526382	0	3773551	C	T
8	rs2930363	0	3773553	C	G
8	rs77820861	0	3773698	A	G
8	rs10503222	0	3773748	C	A
8	rs2954621	0	3773842	C	T
8	rs2948651	0	3773982	A	T
8	rs62480120	0	3774106	G	A
8	rs2554632	0	3774204	T	A
8	rs2688313	0	3774529	G	C
8	rs117376515	0	3774815	T	A
8	rs1968323	0	3774915	G	C
8	rs7836077	0	3774921	G	C
8	rs1968322	0	3774973	G	A
8	rs1968321	0	3775096	C	G
8	rs2912295	0	3775429	G	T
8	rs62480121	0	3775688	G	C
8	rs1464619	0	3775815	G	T
8	rs4367575	0	3775842	C	A
8	rs73174427	0	3775861	A	C
8	rs1464620	0	3775951	T	G
8	rs10093777	0	3776237	T	C
8	rs62480122	0	3776319	G	A
8	rs190868229	0	3776566	A	G
8	rs2627393	0	3776567	T	C
8	rs2912296	0	3776571	G	A
8	rs2930364	0	3776596	T	C
8	rs2948650	0	3776604	T	A
8	rs73174430	0	3776640	A	G
8	rs75479708	0	3776657	G	C
8	rs2554631	0	3776864	T	C
8	rs2554630	0	3776903	G	A
8	rs62480123	0	3776992	T	G
8	rs2975327	0	3777339	G	T
8	rs73174432	0	3777515	T	C
8	rs2954618	0	3777612	G	C
8	rs2912299	0	3777766	G	A
8	rs17067986	0	3777923	C	T
8	rs2627394	0	3778013	T	C
8	rs11136678	0	3778035	A	G
8	rs2688299	0	3778054	C	A
8	rs2688298	0	3778132	G	A
8	rs2912263	0	3778212	G	T
8	rs2688297	0	3778432	T	C
8	rs2554628	0	3778455	C	A
8	rs3109772	0	3778707	T	C
8	rs3109771	0	3778710	T	G
8	rs2627395	0	3778852	C	T
8	rs2627396	0	3778881	C	G
8	rs2975326	0	3778896	T	A
8	rs62480125	0	3779040	G	A
8	rs11136679	0	3779090	C	T
8	rs2954616	0	3779128	C	A
8	rs2688296	0	3779140	G	C
8	rs116689898	0	3779210	G	T
8	rs2912269	0	3779372	A	G
8	rs1582766	0	3779457	T	G
8	rs1582765	0	3779535	T	C
8	rs28737461	0	3779758	T	C
8	rs1582764	0	3779815	A	G
8	rs2081554	0	3779824	T	C
8	rs2975325	0	3779973	C	G
8	rs2954613	0	3780119	C	A
8	rs73174440	0	3780163	G	C
8	rs62480126	0	3780182	T	G
8	rs2975324	0	3780207	G	A
8	rs2930366	0	3780520	C	A
8	rs1829859	0	3780635	A	C
8	rs140340367	0	3780720	T	C
8	rs11786669	0	3780988	A	G
8	rs2954612	0	3781230	C	G
8	rs11776171	0	3781337	G	A
8	rs2975323	0	3781343	G	A
8	rs11783317	0	3781470	C	T
8	rs2954611	0	3781666	G	C
8	rs2954610	0	3781893	T	C
8	rs79730852	0	3781902	T	C
8	rs62480127	0	3782058	G	C
8	rs7017117	0	3782131	C	T
8	rs13256543	0	3782134	T	A
8	rs2912277	0	3782376	A	T
8	rs2627402	0	3782516	T	G
8	rs62480128	0	3782700	A	G
8	rs2554623	0	3782758	G	A
8	rs2222462	0	3783017	T	C
8	rs6983347	0	3783131	G	A
8	rs2204224	0	3783289	T	C
8	rs2204223	0	3783344	C	A
8	rs2554667	0	3783398	C	T
8	rs2627403	0	3783471	T	C
8	rs150692735	0	3783757	T	A
8	rs2449817	0	3783762	G	T
8	rs75373029	0	3783904	G	C
8	rs2554666	0	3783919	C	G
8	rs56722051	0	3783994	T	C
8	rs2627405	0	3784290	T	G
8	rs2554665	0	3784392	G	C
8	rs7842633	0	3784407	T	G
8	rs2627406	0	3784458	A	G
8	rs117916220	0	3784531	C	G
8	rs73661022	0	3784722	A	T
8	rs112172177	0	3784788	G	A
8	rs17068023	0	3784833	T	C
8	rs2954609	0	3784879	G	C
8	rs113453505	0	3784966	A	G
8	rs2433245	0	3784996	G	C
8	rs7825644	0	3785060	C	G
8	rs7825796	0	3785138	C	G
8	rs2627337	0	3785147	A	C
8	rs2554663	0	3785444	T	C
8	rs73661023	0	3785491	A	G
8	rs28407329	0	3786543	G	A
8	rs2627336	0	3786823	G	A
8	rs75077772	0	3787085	A	C
8	rs2627335	0	3787436	A	G
8	rs1834569	0	3787738	C	A
8	rs2627334	0	3787834	G	A
8	rs11777715	0	3787930	G	T
8	rs2954608	0	3788064	T	C
8	rs1851596	0	3788144	T	C
8	rs1851594	0	3788275	C	T
8	rs1851593	0	3788300	C	A
8	rs73501869	0	3788373	T	G
8	rs2948644	0	3788431	A	C
8	rs2930336	0	3788599	G	T
8	rs7001703	0	3788697	T	A
8	rs2954607	0	3788749	T	C
8	rs11778737	0	3789177	G	C
8	rs2554660	0	3789272	G	A
8	rs2688270	0	3789287	A	G
8	rs2627332	0	3789407	C	G
8	rs73174464	0	3789510	G	C
8	rs2554659	0	3789547	G	A
8	rs17401015	0	3789703	G	A
8	rs2975402	0	3789731	A	G
8	rs2954606	0	3789921	T	C
8	rs11990480	0	3789974	G	C
8	rs2627331	0	3789977	C	G
8	rs2554658	0	3790254	A	C
8	rs2627330	0	3790267	G	T
8	rs2688269	0	3790383	G	T
8	rs2954605	0	3790398	T	C
8	rs74355027	0	3790454	C	A
8	rs113824330	0	3790470	T	C
8	rs2688268	0	3790491	C	T
8	rs2930335	0	3790604	G	C
8	rs2627329	0	3790660	A	G
8	rs2930334	0	3790688	C	G
8	rs17068044	0	3790850	A	T
8	rs2954604	0	3790945	G	C
8	rs62481577	0	3791189	T	C
8	rs10503223	0	3791218	G	C
8	rs2688266	0	3791362	C	T
8	rs2554656	0	3791488	G	C
8	rs2554655	0	3791547	T	A
8	rs2688265	0	3791939	C	T
8	rs4370552	0	3791948	T	C
8	rs11136680	0	3791983	T	C
8	rs2059584	0	3792016	T	C
8	rs112288651	0	3792096	G	A
8	rs113126747	0	3792155	C	T
8	rs2948643	0	3792165	C	T
8	rs148959064	0	3792170	G	C
8	rs11136681	0	3792171	T	A
8	rs137968964	0	3792313	G	A
8	rs2975401	0	3792481	A	G
8	rs118098203	0	3792582	G	A
8	rs11774237	0	3792670	A	G
8	rs11774238	0	3792674	A	C
8	rs11784451	0	3792688	C	A
8	rs11775028	0	3792801	T	C
8	rs75548021	0	3792843	T	C
8	rs141056307	0	3793144	G	A
8	rs1593488	0	3793261	G	C
8	rs1834568	0	3793473	C	A
8	rs2554653	0	3793600	C	T
8	rs80182245	0	3793738	A	G
8	rs2688304	0	3793876	C	A
8	rs2688303	0	3793913	G	C
8	rs1829858	0	3793918	T	C
8	rs1829857	0	3794086	A	T
8	rs74738542	0	3794110	G	A
8	rs4554487	0	3794144	G	C
8	rs1829856	0	3794160	G	C
8	rs77536844	0	3794164	C	T
8	rs79475922	0	3794537	G	T
8	rs11986920	0	3794567	T	C
8	rs2554650	0	3794637	C	T
8	rs11990092	0	3794656	G	C
8	rs11990113	0	3794710	G	A
8	rs11987661	0	3794720	T	C
8	rs2162263	0	3794761	G	A
8	rs2114244	0	3794891	C	T
8	rs17068071	0	3795203	A	G
8	rs2912286	0	3795261	C	A
8	rs2930333	0	3795325	C	G
8	rs2912287	0	3795387	C	T
8	rs62481632	0	3795388	G	A
8	rs2554622	0	3795532	C	A
8	rs2554621	0	3795574	T	G
8	rs34326812	0	3795600	G	A
8	rs2627531	0	3795620	T	G
8	rs2554620	0	3795645	T	C
8	rs17068083	0	3795821	G	A
8	rs2688307	0	3795910	G	T
8	rs2688306	0	3796102	G	C
8	rs11778011	0	3796119	T	C
8	rs2627530	0	3796121	C	G
8	rs2627529	0	3796242	A	G
8	rs11777346	0	3796360	A	G
8	rs2627526	0	3796698	G	C
8	rs2975398	0	3797372	T	C
8	rs1820435	0	3797422	A	T
8	rs75036974	0	3797470	A	C
8	rs2975397	0	3797584	A	C
8	rs1426280	0	3797729	T	G
8	rs2627525	0	3797879	G	A
8	rs2554616	0	3798162	C	T
8	rs2554615	0	3798288	T	C
8	rs1523248	0	3798466	A	G
8	rs78603504	0	3798805	A	C
8	rs2259039	0	3798908	G	C
8	rs79223048	0	3799177	C	A
8	rs2259076	0	3799195	T	C
8	rs2258265	0	3799327	C	T
8	rs4363226	0	3799459	G	A
8	rs78246747	0	3799559	C	T
8	rs1464617	0	3799582	C	T
8	rs111368104	0	3799634	T	C
8	rs2407188	0	3799703	C	A
8	rs113949224	0	3799732	G	C
8	rs11784290	0	3800088	G	C
8	rs73176213	0	3800098	G	C
8	rs76792879	0	3800161	C	T
8	rs62481634	0	3800656	G	A
8	rs2407189	0	3800808	G	C
8	rs17068110	0	3800820	C	A
8	rs184610670	0	3801294	C	A
8	rs113287888	0	3801325	G	A
8	rs1593487	0	3801441	A	G
8	rs11136682	0	3801455	A	T
8	rs11136683	0	3801527	T	C
8	rs1523250	0	3801831	A	G
8	rs1464618	0	3801902	C	T
8	rs1968320	0	3801966	C	T
8	rs79942499	0	3802075	A	T
8	rs113313769	0	3802221	C	A
8	rs2954648	0	3802403	T	C
8	rs144495180	0	3802427	C	T
8	rs2912289	0	3803029	A	C
8	rs2980783	0	3803217	T	C
8	rs2688317	0	3803483	T	C
8	rs59348947	0	3803555	A	C
8	rs17068126	0	3803623	G	A
8	rs76610189	0	3803769	T	C
8	rs2980782	0	3803786	G	C
8	rs2912290	0	3803851	C	G
8	rs2975396	0	3803881	C	T
8	rs2627520	0	3803889	C	T
8	rs62481636	0	3804025	A	G
8	rs74448867	0	3804085	A	G
8	rs79575989	0	3804109	C	G
8	rs62481637	0	3804179	T	C
8	rs34793155	0	3804416	T	C
8	rs62481639	0	3804514	G	A
8	rs74527684	0	3804649	G	A
8	rs34463230	0	3804807	T	C
8	rs34859339	0	3804818	C	G
8	rs73509606	0	3805283	T	C
8	rs73509608	0	3805449	T	C
8	rs78301486	0	3805580	T	A
8	rs6998029	0	3805645	T	C
8	rs78679604	0	3805762	C	T
8	rs2627518	0	3805838	A	G
8	rs78686726	0	3805936	A	G
8	rs145384058	0	3806080	G	T
8	rs2954647	0	3806508	G	C
8	rs2740868	0	3806794	T	C
8	rs2688293	0	3806827	A	C
8	rs58128877	0	3806838	C	T
8	rs11779200	0	3806885	C	T
8	rs11779218	0	3806906	C	T
8	rs11779222	0	3806925	C	A
8	rs11785867	0	3806977	G	C
8	rs80325192	0	3807071	T	C
8	rs2975395	0	3807177	C	T
8	rs2740867	0	3807319	C	G
8	rs28484850	0	3807486	C	A
8	rs6984912	0	3807528	C	T
8	rs11786061	0	3807553	G	A
8	rs2627515	0	3807667	C	T
8	rs6984122	0	3807730	G	C
8	rs10780168	0	3807747	G	T
8	rs17401217	0	3807818	A	G
8	rs2740866	0	3807826	G	A
8	rs11136684	0	3807861	C	T
8	rs2627514	0	3807907	C	G
8	rs11136685	0	3807919	G	C
8	rs2740865	0	3807943	G	A
8	rs756094	0	3808005	C	T
8	rs756095	0	3808039	G	A
8	rs756092	0	3808071	A	G
8	rs756093	0	3808223	A	T
8	rs2740863	0	3808482	C	T
8	rs940145	0	3808802	T	C
8	rs2740862	0	3808868	G	A
8	rs2912292	0	3808927	G	A
8	rs2554513	0	3809397	A	G
8	rs113087702	0	3809468	C	T
8	rs11136687	0	3809504	T	A
8	rs2627512	0	3809657	A	T
8	rs79725232	0	3809660	A	G
8	rs2740861	0	3809681	C	T
8	rs2740860	0	3809788	A	C
8	rs2980779	0	3809910	T	C
8	rs2627511	0	3810230	G	C
8	rs2627510	0	3810281	T	C
8	rs2554512	0	3810481	A	G
8	rs2740858	0	3810573	T	A
8	rs2740857	0	3810621	A	C
8	rs2262209	0	3810717	C	A
8	rs2407190	0	3810975	G	C
8	rs2407191	0	3810996	G	C
8	rs2554509	0	3811284	A	G
8	rs78803280	0	3811369	T	C
8	rs73176298	0	3811507	T	G
8	rs75686376	0	3811613	G	A
8	rs2627508	0	3811706	G	A
8	rs79445605	0	3811743	G	A
8	rs2930382	0	3811812	G	A
8	rs2688334	0	3811838	C	T
8	rs2627507	0	3811907	C	T
8	rs73509621	0	3812090	C	T
8	rs140483055	0	3812164	G	A
8	rs66471853	0	3812446	T	C
8	rs66531571	0	3812810	C	T
8	rs2627506	0	3812963	T	G
8	rs2688335	0	3813206	G	C
8	rs80118275	0	3813226	G	C
8	rs10503224	0	3813310	G	A
8	rs2740854	0	3813355	C	T
8	rs66497649	0	3813492	T	G
8	rs10503225	0	3813731	T	C
8	rs62482386	0	3814015	T	A
8	rs2740853	0	3814060	G	A
8	rs142898960	0	3814260	C	T
8	rs2740852	0	3814277	C	G
8	rs2740851	0	3814320	T	C
8	rs60055513	0	3814353	G	C
8	rs2954646	0	3814378	G	C
8	rs35018211	0	3814480	C	T
8	rs2449821	0	3814493	C	T
8	rs67491609	0	3814534	A	T
8	rs2688337	0	3814649	G	T
8	rs2740849	0	3814747	T	C
8	rs2740848	0	3814751	A	G
8	rs55843326	0	3814767	G	C
8	rs7018099	0	3814796	T	A
8	rs2740847	0	3814857	T	C
8	rs2259012	0	3814999	G	A
8	rs2740846	0	3815019	C	G
8	rs2688338	0	3815021	G	A
8	rs56335260	0	3815061	C	A
8	rs56011244	0	3815069	G	C
8	rs2688339	0	3815072	G	A
8	rs55906500	0	3815273	G	C
8	rs2740844	0	3815290	A	G
8	rs73178012	0	3815385	T	G
8	rs2688340	0	3815570	G	A
8	rs2688341	0	3815773	G	A
8	rs2740843	0	3815790	T	C
8	rs2627500	0	3815937	G	A
8	rs2627499	0	3815938	T	A
8	rs2627498	0	3816062	T	C
8	rs1996896	0	3816081	A	G
8	rs2740841	0	3816121	C	T
8	rs1996897	0	3816191	T	C
8	rs1996899	0	3816265	G	C
8	rs78389145	0	3816306	C	T
8	rs2627496	0	3816309	C	G
8	rs17068216	0	3816368	G	C
8	rs73178017	0	3816400	G	C
8	rs2740839	0	3816526	T	G
8	rs183476244	0	3816541	G	A
8	rs2627494	0	3816554	T	A
8	rs113269795	0	3816766	A	G
8	rs2740837	0	3816857	C	G
8	rs149114716	0	3816956	G	C
8	rs2627492	0	3816978	G	A
8	rs2627491	0	3817015	C	T
8	rs117775948	0	3817018	C	G
8	rs2740836	0	3817033	C	G
8	rs2554508	0	3817065	A	G
8	rs2740835	0	3817116	T	C
8	rs2627490	0	3817191	G	A
8	rs13264168	0	3817259	G	A
8	rs2627489	0	3817268	T	G
8	rs2627488	0	3817314	T	A
8	rs2627487	0	3817372	T	A
8	rs74322053	0	3817497	C	T
8	rs2688342	0	3817502	A	G
8	rs73178029	0	3817723	A	G
8	rs2627486	0	3818055	G	A
8	rs2627485	0	3818127	T	G
8	rs2688343	0	3818193	T	C
8	rs73492649	0	3818209	G	C
8	rs73492650	0	3818269	T	C
8	rs2627484	0	3818311	G	A
8	rs2740834	0	3818422	A	C
8	rs719648	0	3818621	C	T
8	rs137912901	0	3818713	T	C
8	rs2407193	0	3818814	G	C
8	rs2740830	0	3818876	G	A
8	rs73178035	0	3818938	G	C
8	rs2554506	0	3819083	C	T
8	rs11136688	0	3819123	A	G
8	rs2740829	0	3819172	T	A
8	rs2627483	0	3819234	C	T
8	rs2740828	0	3819330	G	C
8	rs2140340	0	3819578	G	A
8	rs2140341	0	3819635	T	G
8	rs2740825	0	3819733	T	C
8	rs13257659	0	3819888	G	C
8	rs1991280	0	3820138	C	G
8	rs2740824	0	3820222	G	C
8	rs1991279	0	3820332	A	G
8	rs12679322	0	3820444	C	T
8	rs2627482	0	3820694	C	T
8	rs2627481	0	3820991	A	G
8	rs183795519	0	3821686	C	A
8	rs2688346	0	3821836	A	G
8	rs2627480	0	3821846	T	C
8	rs143243247	0	3821891	A	G
8	rs2627479	0	3821903	C	T
8	rs17068241	0	3822169	T	C
8	rs71521893	0	3822371	T	C
8	rs111891596	0	3822735	G	T
8	rs2627478	0	3822900	C	T
8	rs12680491	0	3822916	T	C
8	rs80003160	0	3822948	C	A
8	rs2740823	0	3823104	T	A
8	rs2554504	0	3823285	A	G
8	rs35175707	0	3823306	A	G
8	rs71521894	0	3823311	T	G
8	rs2627475	0	3823383	C	T
8	rs2688347	0	3823740	T	C
8	rs78258642	0	3823742	T	C
8	rs78557706	0	3824077	T	A
8	rs2407194	0	3824516	C	T
8	rs2627473	0	3824530	T	C
8	rs2627472	0	3824671	C	T
8	rs2627471	0	3824735	T	C
8	rs76509745	0	3824769	T	C
8	rs2627470	0	3824773	T	C
8	rs2554503	0	3824825	C	G
8	rs80044195	0	3824940	G	A
8	rs7001755	0	3824996	A	G
8	rs2554502	0	3825051	C	A
8	rs11785940	0	3825101	T	C
8	rs2627468	0	3825199	G	A
8	rs2688349	0	3825317	T	C
8	rs111314863	0	3825666	C	T
8	rs1474317	0	3825821	C	A
8	rs2407195	0	3825835	G	A
8	rs1474318	0	3825844	G	T
8	rs79130121	0	3825903	G	A
8	rs2407196	0	3826208	A	T
8	rs2407197	0	3826218	T	A
8	rs2954644	0	3826459	C	A
8	rs2627462	0	3826483	C	T
8	rs59083665	0	3826508	C	T
8	rs2049308	0	3826518	C	A
8	rs148434338	0	3826536	G	T
8	rs2627459	0	3826554	C	T
8	rs113018390	0	3826603	T	A
8	rs2627458	0	3826655	G	C
8	rs2554651	0	3826730	A	C
8	rs117332502	0	3826805	C	T
8	rs2627457	0	3826853	G	C
8	rs2688351	0	3826860	G	C
8	rs2627456	0	3826867	A	G
8	rs117933930	0	3827228	G	C
8	rs2627455	0	3827337	G	A
8	rs7845463	0	3827359	T	G
8	rs2257677	0	3827400	A	T
8	rs2627454	0	3827515	G	C
8	rs2554522	0	3827542	C	T
8	rs17068279	0	3827565	G	A
8	rs76612808	0	3827584	T	C
8	rs73658512	0	3827667	C	T
8	rs78205769	0	3827962	G	T
8	rs117537792	0	3828013	G	A
8	rs2627453	0	3828077	G	A
8	rs1529316	0	3828138	C	T
8	rs1529317	0	3828155	T	A
8	rs78351772	0	3828196	C	G
8	rs57339387	0	3828371	T	A
8	rs141644652	0	3828420	A	C
8	rs145959245	0	3828456	G	A
8	rs112192317	0	3828463	A	G
8	rs142908162	0	3828493	G	A
8	rs146126542	0	3828496	G	C
8	rs139926283	0	3828503	C	G
8	rs111668744	0	3828508	G	T
8	rs189403914	0	3828563	G	A
8	rs2627451	0	3828692	A	G
8	rs2740817	0	3828722	C	T
8	rs2740816	0	3828824	C	T
8	rs77727417	0	3828942	T	C
8	rs2554624	0	3828983	A	G
8	rs17068293	0	3829011	A	T
8	rs73494938	0	3829136	T	A
8	rs2554625	0	3829186	C	G
8	rs2627450	0	3829190	G	A
8	rs2627449	0	3829195	A	G
8	rs2688353	0	3829247	G	A
8	rs2554627	0	3829316	A	C
8	rs2740815	0	3829321	T	A
8	rs35901751	0	3829648	C	T
8	rs2627448	0	3829803	A	G
8	rs2740814	0	3830004	T	C
8	rs34959669	0	3830018	T	G
8	rs17068296	0	3830080	A	G
8	rs11990330	0	3830337	G	C
8	rs77226519	0	3830372	A	G
8	rs11997751	0	3830442	C	A
8	rs113384006	0	3830547	G	C
8	rs78190576	0	3830578	C	T
8	rs6984352	0	3830724	G	A
8	rs56135416	0	3830961	A	T
8	rs7009458	0	3830985	T	C
8	rs6558829	0	3831036	T	C
8	rs6558831	0	3831350	T	C
8	rs117412442	0	3831356	G	T
8	rs7835694	0	3831383	A	G
8	rs7816801	0	3831416	G	C
8	rs7842821	0	3831505	T	C
8	rs7820623	0	3831688	G	A
8	rs55977896	0	3831700	A	C
8	rs78244117	0	3831704	T	A
8	rs71521895	0	3831812	G	C
8	rs2049306	0	3832080	T	G
8	rs2049305	0	3832119	A	G
8	rs71521896	0	3832252	G	A
8	rs1474319	0	3832465	C	A
8	rs12679008	0	3832527	G	A
8	rs10448104	0	3832536	G	C
8	rs10448105	0	3832702	T	G
8	rs10448106	0	3832731	A	G
8	rs2554711	0	3832939	T	C
8	rs2688283	0	3833007	G	C
8	rs17402056	0	3833106	G	T
8	rs2627447	0	3833107	G	T
8	rs17068332	0	3833181	C	T
8	rs17068336	0	3833249	A	G
8	rs2554712	0	3833349	C	T
8	rs11136689	0	3833598	T	G
8	rs2407130	0	3833650	T	C
8	rs2554713	0	3833708	T	C
8	rs2740811	0	3833910	C	G
8	rs13267306	0	3833922	T	G
8	rs2554714	0	3834016	C	A
8	rs116655845	0	3834126	C	T
8	rs13257603	0	3834251	G	A
8	rs76362051	0	3834415	T	G
8	rs2554715	0	3834521	G	T
8	rs12677565	0	3834687	G	A
8	rs12675713	0	3834770	A	C
8	rs2627444	0	3834984	G	A
8	rs11997340	0	3835098	C	T
8	rs17068366	0	3835166	T	G
8	rs62501202	0	3835244	G	T
8	rs74690638	0	3835782	G	C
8	rs78568731	0	3835820	C	T
8	rs11987702	0	3835892	A	G
8	rs11987711	0	3835979	A	G
8	rs2554718	0	3836050	T	G
8	rs80049236	0	3836072	T	C
8	rs117371606	0	3836249	A	G
8	rs60120923	0	3836323	C	T
8	rs12676838	0	3836393	T	C
8	rs12682481	0	3836441	C	A
8	rs12682483	0	3836454	C	G
8	rs12674744	0	3836658	C	A
8	rs56204292	0	3836661	C	G
8	rs12677260	0	3836738	T	C
8	rs12677287	0	3836835	T	C
8	rs76410594	0	3836996	T	C
8	rs75712851	0	3837034	G	A
8	rs77076480	0	3837107	T	C
8	rs7004074	0	3837172	T	G
8	rs11136690	0	3837220	C	T
8	rs73180006	0	3837557	T	C
8	rs79071316	0	3837700	G	A
8	rs79770879	0	3837762	G	C
8	rs77035977	0	3837827	G	C
8	rs117533318	0	3837859	T	A
8	rs73180007	0	3837864	T	A
8	rs59005342	0	3838010	T	C
8	rs73180010	0	3838106	C	A
8	rs12679350	0	3838152	G	A
8	rs2740810	0	3838255	C	A
8	rs71521897	0	3838281	T	A
8	rs12675430	0	3838349	C	T
8	rs2554720	0	3838454	G	A
8	rs2627443	0	3838500	C	G
8	rs2740809	0	3838756	A	C
8	rs2554721	0	3838940	A	C
8	rs79683710	0	3839228	G	C
8	rs2554722	0	3839234	G	T
8	rs1546756	0	3839239	C	G
8	rs55761503	0	3839456	G	A
8	rs1972151	0	3839498	C	G
8	rs13281344	0	3840067	G	C
8	rs112646805	0	3840266	G	A
8	rs2740806	0	3840317	T	G
8	rs2554725	0	3840439	T	C
8	rs2627442	0	3840511	A	G
8	rs117455735	0	3840643	C	A
8	rs2688394	0	3840857	T	A
8	rs2688393	0	3840899	T	G
8	rs9650478	0	3841067	C	T
8	rs2627441	0	3841113	T	C
8	rs2627440	0	3841135	C	T
8	rs77020020	0	3841153	C	G
8	rs2688392	0	3841168	A	G
8	rs2554726	0	3841209	T	G
8	rs2930381	0	3841323	G	A
8	rs2740805	0	3841418	A	G
8	rs2627438	0	3841855	C	T
8	rs71521899	0	3841937	G	T
8	rs2688390	0	3841990	G	C
8	rs73180022	0	3842054	G	C
8	rs35055789	0	3842096	G	C
8	rs2627437	0	3842387	G	A
8	rs2627436	0	3842442	A	G
8	rs67915099	0	3842487	G	C
8	rs73180026	0	3842711	T	C
8	rs2740803	0	3842721	C	T
8	rs66507476	0	3842876	T	C
8	rs76395673	0	3842953	A	G
8	rs2554728	0	3842999	T	C
8	rs67551393	0	3843067	A	C
8	rs71521900	0	3843243	T	C
8	rs2627434	0	3843445	G	C
8	rs75785780	0	3843537	C	T
8	rs57907608	0	3843611	C	T
8	rs55999441	0	3843661	C	T
8	rs57027489	0	3843664	G	T
8	rs58977584	0	3843718	C	G
8	rs2554510	0	3843797	C	A
8	rs2554514	0	3844025	G	C
8	rs55832901	0	3844081	G	C
8	rs2554517	0	3844248	T	C
8	rs66531379	0	3844338	T	C
8	rs2554518	0	3844422	G	A
8	rs2627388	0	3844517	T	A
8	rs2627387	0	3844632	A	C
8	rs2627386	0	3844690	T	C
8	rs141724569	0	3844809	T	A
8	rs55964478	0	3844811	C	T
8	rs56354451	0	3844835	C	G
8	rs55902351	0	3844843	C	G
8	rs55739792	0	3844883	T	A
8	rs2627385	0	3844945	G	A
8	rs2627384	0	3844968	C	G
8	rs13280880	0	3845182	C	G
8	rs138701895	0	3845305	C	T
8	rs2554538	0	3845411	A	G
8	rs140414300	0	3845556	T	C
8	rs117734270	0	3845652	T	C
8	rs12676894	0	3845741	C	T
8	rs35337858	0	3845930	G	C
8	rs12676941	0	3846047	C	T
8	rs12676943	0	3846085	C	T
8	rs12680984	0	3846103	G	C
8	rs191724321	0	3846373	T	C
8	rs2627383	0	3846553	A	C
8	rs2688272	0	3846738	T	C
8	rs77766719	0	3846913	C	T
8	rs2627382	0	3846916	C	A
8	rs2627381	0	3847232	C	G
8	rs2688273	0	3847510	T	C
8	rs79091474	0	3847516	C	G
8	rs17068416	0	3847554	G	C
8	rs2688274	0	3847599	G	A
8	rs2627380	0	3847609	C	T
8	rs150353235	0	3847694	G	A
8	rs2627379	0	3847742	T	C
8	rs2627378	0	3847756	C	A
8	rs78252770	0	3847777	T	G
8	rs2740978	0	3847820	A	T
8	rs2627377	0	3847881	A	G
8	rs2627376	0	3847930	C	A
8	rs2554573	0	3847994	C	T
8	rs11995240	0	3848025	T	C
8	rs2627375	0	3848064	C	T
8	rs2740977	0	3848112	A	C
8	rs2627374	0	3848141	G	C
8	rs77643445	0	3848150	G	C
8	rs2259576	0	3848415	C	T
8	rs67749507	0	3848440	T	C
8	rs67070783	0	3848460	T	C
8	rs75736364	0	3848580	T	C
8	rs940158	0	3848627	C	T
8	rs940157	0	3848630	G	C
8	rs940156	0	3848648	G	C
8	rs940155	0	3848750	A	G
8	rs940154	0	3848850	C	G
8	rs1523256	0	3849070	G	A
8	rs940153	0	3849139	C	G
8	rs1523255	0	3849209	A	G
8	rs13248586	0	3849218	G	T
8	rs940151	0	3849335	A	C
8	rs2407131	0	3849358	G	C
8	rs940150	0	3849426	T	C
8	rs2554607	0	3849618	A	T
8	rs2257316	0	3849768	T	C
8	rs1529321	0	3849948	T	A
8	rs75181062	0	3850169	G	T
8	rs2554609	0	3850176	A	T
8	rs1403594	0	3850338	A	T
8	rs2627328	0	3850600	C	G
8	rs77457807	0	3850905	C	T
8	rs17068449	0	3850949	G	A
8	rs17068452	0	3850956	C	G
8	rs35955410	0	3851100	A	G
8	rs78192839	0	3851285	G	A
8	rs17330443	0	3851415	T	A
8	rs117206099	0	3851443	C	T
8	rs35511157	0	3851499	C	G
8	rs1568699	0	3851715	C	G
8	rs1968324	0	3851765	T	G
8	rs143033257	0	3851806	G	T
8	rs2162264	0	3852089	G	A
8	rs74495169	0	3852265	T	A
8	rs62501248	0	3852313	G	A
8	rs1568698	0	3852528	C	T
8	rs1965490	0	3852563	C	A
8	rs13281307	0	3852568	C	T
8	rs1464616	0	3852593	C	T
8	rs2627505	0	3852843	G	A
8	rs2627504	0	3852850	T	C
8	rs17330534	0	3853066	G	A
8	rs62501249	0	3853110	G	C
8	rs2554677	0	3853112	A	G
8	rs74493304	0	3853236	C	G
8	rs57847532	0	3853247	C	T
8	rs75356786	0	3853290	T	C
8	rs12680540	0	3853341	T	C
8	rs2627477	0	3853822	G	C
8	rs2554675	0	3853878	A	G
8	rs2554674	0	3853936	A	G
8	rs1523254	0	3854382	G	A
8	rs13253768	0	3854646	G	C
8	rs13254073	0	3854724	G	A
8	rs17068473	0	3854987	G	T
8	rs1863475	0	3855302	G	A
8	rs71521901	0	3855508	G	C
8	rs17068480	0	3855658	G	A
8	rs2059582	0	3855838	T	C
8	rs17330611	0	3855986	T	C
8	rs1403592	0	3856228	G	T
8	rs148325923	0	3856367	T	A
8	rs117482219	0	3856492	A	G
8	rs79665737	0	3856632	C	A
8	rs73180098	0	3856647	T	A
8	rs75642185	0	3856664	T	C
8	rs56367676	0	3856699	C	T
8	rs75539376	0	3857058	G	T
8	rs2740974	0	3857065	C	T
8	rs55824939	0	3857355	C	T
8	rs7003719	0	3857417	G	A
8	rs2688371	0	3857596	T	C
8	rs2627411	0	3857709	G	A
8	rs12680867	0	3858000	C	T
8	rs2258903	0	3858065	G	C
8	rs12675202	0	3858131	T	C
8	rs73182005	0	3858616	G	A
8	rs2258845	0	3858820	A	G
8	rs141382714	0	3858833	C	T
8	rs7013771	0	3859012	G	A
8	rs7000915	0	3859169	T	C
8	rs17068507	0	3859688	T	C
8	rs2554672	0	3859721	C	T
8	rs73182011	0	3859812	C	T
8	rs67030745	0	3859915	T	G
8	rs2740973	0	3859936	A	C
8	rs56183360	0	3860296	G	A
8	rs2554670	0	3860460	C	T
8	rs73182017	0	3860507	A	C
8	rs17574215	0	3861083	T	C
8	rs17063183	0	3861284	G	C
8	rs17063188	0	3861335	T	C
8	rs2740972	0	3861630	C	T
8	rs73182029	0	3861645	T	C
8	rs1523253	0	3861653	G	C
8	rs1955096	0	3861775	A	G
8	rs2740970	0	3861975	T	C
8	rs10103783	0	3861995	A	C
8	rs2688370	0	3862079	A	C
8	rs144502820	0	3862470	G	C
8	rs113202568	0	3862501	C	G
8	rs9886397	0	3862634	T	C
8	rs2554668	0	3862654	T	A
8	rs56041615	0	3862660	G	T
8	rs2688368	0	3862703	A	G
8	rs17068510	0	3863111	T	G
8	rs2740969	0	3863258	G	C
8	rs181915488	0	3863524	G	A
8	rs2740968	0	3863732	G	T
8	rs11778052	0	3863754	G	C
8	rs17068516	0	3863791	G	C
8	rs77326335	0	3864106	G	A
8	rs2912297	0	3864110	G	C
8	rs2740966	0	3864473	A	C
8	rs77913870	0	3864558	C	T
8	rs2740965	0	3864593	T	C
8	rs2554633	0	3864820	G	C
8	rs67053416	0	3864846	C	G
8	rs2740964	0	3865444	A	G
8	rs2740963	0	3865488	A	G
8	rs2740962	0	3865670	C	T
8	rs77547210	0	3865814	A	T
8	rs113830042	0	3866171	C	A
8	rs2740960	0	3866206	A	C
8	rs2740959	0	3866257	T	C
8	rs181455993	0	3866265	T	G
8	rs2740958	0	3866422	G	A
8	rs17068527	0	3866497	G	A
8	rs144536382	0	3866581	G	A
8	rs2688365	0	3866614	T	G
8	rs17330743	0	3866709	G	C
8	rs17330757	0	3866852	G	C
8	rs2740957	0	3867016	T	C
8	rs17402676	0	3867078	T	C
8	rs2554669	0	3867195	G	A
8	rs2554671	0	3867248	C	G
8	rs79487554	0	3867256	C	A
8	rs2740956	0	3867385	G	C
8	rs2554673	0	3867401	C	G
8	rs12674864	0	3867513	C	T
8	rs12677415	0	3867591	T	C
8	rs12675311	0	3867693	C	G
8	rs2740955	0	3867760	C	T
8	rs2740954	0	3867900	T	A
8	rs77970403	0	3867910	T	C
8	rs73182048	0	3867929	A	C
8	rs116965623	0	3868193	G	A
8	rs73182049	0	3868316	A	G
8	rs2740953	0	3868458	G	A
8	rs11779813	0	3868515	T	G
8	rs17068532	0	3868767	G	C
8	rs2740952	0	3868822	T	C
8	rs2740951	0	3868841	G	A
8	rs17068538	0	3869022	G	C
8	rs17068540	0	3869134	T	C
8	rs2740950	0	3869214	A	T
8	rs2740949	0	3869296	G	C
8	rs17068542	0	3869609	A	C
8	rs150561604	0	3869695	A	G
8	rs2740948	0	3869704	C	G
8	rs73182060	0	3869803	T	C
8	rs2740947	0	3869858	T	G
8	rs73182061	0	3869910	T	C
8	rs116887628	0	3869923	G	A
8	rs2740946	0	3870071	C	T
8	rs2740945	0	3870144	T	G
8	rs73182063	0	3870228	G	C
8	rs2554606	0	3870365	A	G
8	rs2740944	0	3870368	C	G
8	rs2740943	0	3870616	G	A
8	rs73182064	0	3870737	C	G
8	rs34352352	0	3870939	G	C
8	rs2740942	0	3870985	C	T
8	rs2688276	0	3871360	A	C
8	rs2740940	0	3871452	C	T
8	rs56367447	0	3871527	C	T
8	rs2554605	0	3871852	A	T
8	rs2554604	0	3871932	A	C
8	rs56165800	0	3871946	G	C
8	rs2740939	0	3872513	T	G
8	rs75711848	0	3872561	T	A
8	rs2554603	0	3872583	C	A
8	rs182041466	0	3872906	G	A
8	rs7824656	0	3872952	G	C
8	rs17068550	0	3872987	G	A
8	rs11992654	0	3872992	G	T
8	rs2688403	0	3873152	T	C
8	rs11989466	0	3873223	A	G
8	rs57835507	0	3873448	A	C
8	rs11775968	0	3873682	C	T
8	rs17068551	0	3873763	T	C
8	rs80196385	0	3873857	G	C
8	rs56899440	0	3873911	C	A
8	rs114909308	0	3873924	G	C
8	rs137936753	0	3873960	T	G
8	rs2554602	0	3874001	G	A
8	rs2554600	0	3874281	G	C
8	rs139980236	0	3874330	T	A
8	rs56065554	0	3874345	G	C
8	rs2688388	0	3874384	G	A
8	rs2554599	0	3874521	A	C
8	rs76985881	0	3874533	C	G
8	rs149074659	0	3874695	G	T
8	rs2554598	0	3874893	T	C
8	rs2740938	0	3874946	C	G
8	rs59989369	0	3875048	G	A
8	rs2554597	0	3875155	G	A
8	rs74460035	0	3875363	T	A
8	rs2554596	0	3875425	C	T
8	rs11777171	0	3875443	C	T
8	rs11780696	0	3875497	A	G
8	rs2554595	0	3875524	G	A
8	rs60003008	0	3875543	G	C
8	rs2688378	0	3875652	G	C
8	rs73503257	0	3875692	A	C
8	rs117175106	0	3875919	T	C
8	rs2554594	0	3876154	T	A
8	rs4875262	0	3876265	G	A
8	rs2554593	0	3876268	T	A
8	rs2740937	0	3876317	A	G
8	rs57249772	0	3876430	T	C
8	rs2554591	0	3876461	G	A
8	rs7843708	0	3876659	G	C
8	rs58639311	0	3877125	T	C
8	rs150326941	0	3877195	C	G
8	rs138936671	0	3877262	G	C
8	rs62502682	0	3877492	G	A
8	rs2740935	0	3877651	A	T
8	rs2980796	0	3877943	T	G
8	rs11136691	0	3877954	T	G
8	rs11994492	0	3878109	A	G
8	rs2554589	0	3878158	T	A
8	rs79716520	0	3878197	G	C
8	rs2688362	0	3878463	A	T
8	rs2554588	0	3878472	C	T
8	rs17330883	0	3878600	C	G
8	rs2740933	0	3878648	C	T
8	rs2740932	0	3878675	G	C
8	rs2554587	0	3878794	G	T
8	rs2554586	0	3878803	T	C
8	rs2688354	0	3878880	G	A
8	rs13282773	0	3879079	G	A
8	rs2554585	0	3879135	T	C
8	rs73182097	0	3879234	G	A
8	rs2740931	0	3879543	A	G
8	rs2554584	0	3879738	T	C
8	rs60530803	0	3879797	T	C
8	rs2554583	0	3879800	G	T
8	rs2740930	0	3879883	A	C
8	rs113116137	0	3879894	A	G
8	rs2740929	0	3879918	A	G
8	rs2688345	0	3879959	G	C
8	rs2554582	0	3880186	T	C
8	rs7825307	0	3880591	T	A
8	rs111834954	0	3880626	C	T
8	rs2554581	0	3880649	T	A
8	rs2740928	0	3880698	C	G
8	rs2688333	0	3880839	G	A
8	rs2688332	0	3880864	C	T
8	rs17068605	0	3880897	C	G
8	rs73183904	0	3880921	A	T
8	rs2688331	0	3880929	T	C
8	rs6991243	0	3880999	A	G
8	rs17068619	0	3881041	G	C
8	rs17068622	0	3881073	T	C
8	rs2954631	0	3881158	G	C
8	rs73505282	0	3881249	C	G
8	rs2740926	0	3881436	A	G
8	rs73183907	0	3881581	G	C
8	rs75297655	0	3881589	A	T
8	rs2688280	0	3881645	G	C
8	rs2688278	0	3881649	T	C
8	rs2688275	0	3881742	G	A
8	rs2554580	0	3881851	A	C
8	rs2554579	0	3881875	G	T
8	rs2688397	0	3881946	C	T
8	rs146418224	0	3881951	C	G
8	rs11994771	0	3881954	C	G
8	rs4099546	0	3881975	C	G
8	rs2688396	0	3882001	G	C
8	rs11984947	0	3882079	T	C
8	rs73183913	0	3882169	G	C
8	rs12682541	0	3882203	A	C
8	rs2554577	0	3882212	G	C
8	rs68128273	0	3882281	C	A
8	rs66819405	0	3882298	C	T
8	rs7831358	0	3882332	T	A
8	rs7812369	0	3882509	G	A
8	rs7813537	0	3882570	C	G
8	rs2912267	0	3882571	A	G
8	rs2912268	0	3882632	C	T
8	rs2740925	0	3882818	C	G
8	rs7812972	0	3882868	G	A
8	rs7814462	0	3883119	C	T
8	rs2554576	0	3883142	C	G
8	rs74588418	0	3883148	A	C
8	rs11779756	0	3883321	C	T
8	rs73183917	0	3883358	A	T
8	rs11779787	0	3883394	C	T
8	rs2740924	0	3883399	C	T
8	rs17402856	0	3883525	G	A
8	rs76622446	0	3883567	A	G
8	rs2740923	0	3883789	G	C
8	rs2554575	0	3883818	G	C
8	rs7840290	0	3883857	T	A
8	rs2688355	0	3883957	G	T
8	rs2688356	0	3884693	C	G
8	rs2688357	0	3884696	C	G
8	rs2688358	0	3884795	G	A
8	rs79138093	0	3884922	G	A
8	rs60077088	0	3884956	G	C
8	rs2688359	0	3884970	T	C
8	rs2554574	0	3884979	T	C
8	rs71521902	0	3884986	G	C
8	rs2688360	0	3884999	C	G
8	rs2740922	0	3885296	C	T
8	rs10088946	0	3885305	G	A
8	rs73183927	0	3885327	A	G
8	rs10107372	0	3885378	T	G
8	rs2262092	0	3885400	G	C
8	rs12682221	0	3886097	T	C
8	rs2688361	0	3886235	C	T
8	rs75592125	0	3886579	C	T
8	rs78145890	0	3886853	G	A
8	rs141632870	0	3886893	A	T
8	rs3909677	0	3886946	C	T
8	rs72624003	0	3887049	G	A
8	rs72624004	0	3887120	C	T
8	rs72624005	0	3887131	G	C
8	rs72624006	0	3887163	T	C
8	rs4875084	0	3887214	C	G
8	rs72624007	0	3887492	T	A
8	rs2263473	0	3887547	C	T
8	rs62502685	0	3887555	G	A
8	rs75240153	0	3887761	C	G
8	rs2554572	0	3887782	G	C
8	rs186021667	0	3887790	C	G
8	rs72624008	0	3887802	C	T
8	rs190580158	0	3887807	T	G
8	rs28871924	0	3887848	G	T
8	rs35232591	0	3887885	T	A
8	rs34191265	0	3887917	C	T
8	rs34941583	0	3887949	G	A
8	rs2688363	0	3888017	C	G
8	rs2407260	0	3888091	T	C
8	rs2407259	0	3888115	C	T
8	rs2263474	0	3888234	T	A
8	rs2554571	0	3888346	A	T
8	rs11995654	0	3888422	C	T
8	rs140111055	0	3888432	C	G
8	rs71523603	0	3888473	G	A
8	rs34443488	0	3888478	A	G
8	rs76001294	0	3888590	G	C
8	rs79282243	0	3888610	C	T
8	rs62502687	0	3888905	G	A
8	rs62502688	0	3888960	A	G
8	rs2740921	0	3888984	C	T
8	rs72624011	0	3889031	T	C
8	rs141976463	0	3889062	C	G
8	rs139820675	0	3889143	C	T
8	rs72624012	0	3889147	G	T
8	rs3866473	0	3889300	G	C
8	rs72624013	0	3889764	A	C
8	rs2554570	0	3890012	A	C
8	rs35022443	0	3890039	T	C
8	rs2740920	0	3890100	C	T
8	rs13269543	0	3890120	G	C
8	rs72624015	0	3890208	C	G
8	rs7822006	0	3890401	G	A
8	rs2688364	0	3890421	T	C
8	rs72624059	0	3890493	A	G
8	rs149033388	0	3890767	C	A
8	rs2554569	0	3890789	T	C
8	rs11780297	0	3890821	G	A
8	rs62502689	0	3890822	G	A
8	rs35642001	0	3890942	T	C
8	rs12678299	0	3891186	G	C
8	rs28417797	0	3891431	T	C
8	rs2554567	0	3891492	G	A
8	rs13252867	0	3891679	G	C
8	rs72624060	0	3891700	A	C
8	rs72624061	0	3891933	G	C
8	rs2554566	0	3892017	C	A
8	rs72624062	0	3892460	A	C
8	rs72624063	0	3892469	A	T
8	rs35969731	0	3892568	G	A
8	rs72624064	0	3892598	A	G
8	rs10089079	0	3892614	T	C
8	rs180876269	0	3892694	G	A
8	rs72624065	0	3892793	C	G
8	rs62502691	0	3893039	T	C
8	rs62502692	0	3893165	G	C
8	rs144027627	0	3893208	T	G
8	rs12680739	0	3893437	C	A
8	rs12676492	0	3893578	G	C
8	rs12549043	0	3893639	C	T
8	rs7012834	0	3893768	C	G
8	rs138595870	0	3893882	C	T
8	rs2554564	0	3893893	C	T
8	rs72624066	0	3894208	T	A
8	rs2954641	0	3894295	G	C
8	rs181726707	0	3894518	T	A
8	rs2740917	0	3894568	C	A
8	rs77819775	0	3894639	G	C
8	rs3860855	0	3894644	T	C
8	rs3849815	0	3894700	G	C
8	rs13265371	0	3894703	G	C
8	rs75757221	0	3894713	C	A
8	rs3849816	0	3894818	T	G
8	rs3860856	0	3894862	C	A
8	rs77143253	0	3894890	C	T
8	rs3860857	0	3894943	G	A
8	rs2740915	0	3894958	G	T
8	rs2740914	0	3895072	T	C
8	rs6980998	0	3895316	C	A
8	rs2688294	0	3895340	G	C
8	rs2688295	0	3895822	C	T
8	rs4524815	0	3896336	G	T
8	rs2740913	0	3896350	C	T
8	rs4507782	0	3896431	C	T
8	rs4433162	0	3896480	T	C
8	rs4507783	0	3896546	C	T
8	rs4379463	0	3896625	G	A
8	rs72624067	0	3896703	T	C
8	rs12677236	0	3896853	T	C
8	rs17068673	0	3896932	A	G
8	rs17068675	0	3897525	C	T
8	rs141157774	0	3897597	A	T
8	rs117655543	0	3897638	G	T
8	rs10503226	0	3897678	A	T
8	rs10503227	0	3897724	G	C
8	rs2740912	0	3897831	C	A
8	rs2740911	0	3897851	G	A
8	rs77423470	0	3898098	G	C
8	rs80119809	0	3898101	A	T
8	rs17063211	0	3898159	T	C
8	rs2980795	0	3898221	A	G
8	rs2912272	0	3898329	T	G
8	rs17063217	0	3898391	G	A
8	rs10503228	0	3898433	A	G
8	rs149331042	0	3898796	C	T
8	rs60906978	0	3898804	A	G
8	rs11993888	0	3898831	G	A
8	rs10503229	0	3898881	T	A
8	rs73183953	0	3898999	C	G
8	rs2740910	0	3899186	G	A
8	rs2554562	0	3899328	T	A
8	rs35067795	0	3899453	G	C
8	rs12680399	0	3899607	G	A
8	rs2554561	0	3899807	A	T
8	rs3860859	0	3899910	A	T
8	rs17068682	0	3900038	A	G
8	rs73183960	0	3900043	C	G
8	rs13280776	0	3900060	G	C
8	rs17068685	0	3900090	G	A
8	rs77790342	0	3900153	T	C
8	rs3990497	0	3900189	C	T
8	rs7016290	0	3900276	G	C
8	rs2897595	0	3900305	C	T
8	rs72624068	0	3900440	G	A
8	rs6982349	0	3900453	G	C
8	rs77795757	0	3900611	A	G
8	rs2912273	0	3900615	C	G
8	rs7003625	0	3900812	A	G
8	rs28488432	0	3900862	G	C
8	rs28565085	0	3901038	T	C
8	rs28477800	0	3901096	C	T
8	rs192852145	0	3901098	C	T
8	rs2740909	0	3901193	C	T
8	rs2554560	0	3901223	C	G
8	rs7834045	0	3901269	A	G
8	rs7841379	0	3901465	T	C
8	rs2740908	0	3901474	T	C
8	rs2740907	0	3901631	G	T
8	rs12681611	0	3901650	G	A
8	rs2554559	0	3902004	G	A
8	rs2740906	0	3902237	T	C
8	rs2740903	0	3902387	T	C
8	rs9772485	0	3902502	A	T
8	rs2740902	0	3902552	T	G
8	rs4629888	0	3902583	T	C
8	rs2740901	0	3902587	T	C
8	rs2740900	0	3902637	G	A
8	rs4634662	0	3902689	G	A
8	rs4416840	0	3902702	C	G
8	rs79055631	0	3902830	G	T
8	rs4421367	0	3902849	C	A
8	rs4642668	0	3902910	T	G
8	rs2554558	0	3903058	G	T
8	rs2740899	0	3903105	G	A
8	rs2554557	0	3903171	A	G
8	rs7816680	0	3903502	T	A
8	rs7813093	0	3903546	A	C
8	rs17331272	0	3903579	A	G
8	rs4875263	0	3903655	A	G
8	rs7817093	0	3903756	T	A
8	rs4875264	0	3903796	G	T
8	rs17068727	0	3903905	G	T
8	rs17068729	0	3904006	G	A
8	rs3906471	0	3904034	C	A
8	rs2740898	0	3904088	C	A
8	rs3849817	0	3904188	G	T
8	rs3849818	0	3904192	T	G
8	rs3860860	0	3904248	T	A
8	rs5002849	0	3904283	C	A
8	rs3849819	0	3904302	A	T
8	rs78856481	0	3904346	G	A
8	rs140304972	0	3904405	C	G
8	rs3843920	0	3904456	C	A
8	rs3898542	0	3904492	G	C
8	rs3843921	0	3904671	G	T
8	rs3849820	0	3904717	T	C
8	rs2554556	0	3904730	G	C
8	rs142349611	0	3904818	G	A
8	rs7004524	0	3904874	G	A
8	rs79193431	0	3904939	T	C
8	rs2554555	0	3904947	A	G
8	rs60625973	0	3905320	G	C
8	rs79073244	0	3905544	T	G
8	rs17068751	0	3905568	G	C
8	rs17068754	0	3905677	C	T
8	rs2740895	0	3905812	A	G
8	rs2554553	0	3905917	A	C
8	rs74905289	0	3905980	G	A
8	rs12548766	0	3906162	G	A
8	rs2554552	0	3906319	T	C
8	rs2554551	0	3906428	T	C
8	rs2554550	0	3906430	G	C
8	rs2554549	0	3906703	T	C
8	rs2740894	0	3906718	C	A
8	rs58979716	0	3906902	T	C
8	rs17068768	0	3906969	G	A
8	rs75587283	0	3907109	G	A
8	rs2554548	0	3907141	C	G
8	rs2740893	0	3907180	G	A
8	rs7828738	0	3907215	A	C
8	rs2740892	0	3907367	A	G
8	rs13263899	0	3907432	G	C
8	rs73183981	0	3907710	T	C
8	rs72624069	0	3907830	G	A
8	rs2740891	0	3908147	C	T
8	rs72624070	0	3908191	C	T
8	rs2554547	0	3908317	C	T
8	rs140920847	0	3908405	G	C
8	rs147960594	0	3908512	A	T
8	rs73185941	0	3908965	G	A
8	rs2554546	0	3909057	C	G
8	rs2554545	0	3909072	A	G
8	rs2554543	0	3909659	G	T
8	rs118019764	0	3909717	G	A
8	rs56265817	0	3909726	C	T
8	rs77700173	0	3909727	A	T
8	rs2740890	0	3909744	C	G
8	rs72624071	0	3909756	G	A
8	rs2740889	0	3909838	C	A
8	rs75953022	0	3909913	A	G
8	rs72624072	0	3910021	G	A
8	rs2554541	0	3910096	C	T
8	rs17068773	0	3910187	G	C
8	rs2554540	0	3910428	T	C
8	rs2740888	0	3910441	G	A
8	rs2554539	0	3910545	G	T
8	rs2740887	0	3910627	G	A
8	rs2912275	0	3910836	A	G
8	rs2554537	0	3910850	G	C
8	rs2554536	0	3910891	A	G
8	rs2554535	0	3910997	G	C
8	rs2740886	0	3911003	G	A
8	rs2554534	0	3911163	G	C
8	rs72624073	0	3911237	A	T
8	rs2740885	0	3911277	T	G
8	rs2554533	0	3911355	C	T
8	rs77308825	0	3911359	T	C
8	rs17068799	0	3911533	C	A
8	rs2740884	0	3911660	A	G
8	rs2740883	0	3911683	A	G
8	rs73658563	0	3911899	G	C
8	rs2554532	0	3911941	A	C
8	rs17068805	0	3912052	A	G
8	rs2554531	0	3912305	G	C
8	rs2740882	0	3912399	C	T
8	rs2554530	0	3912408	G	C
8	rs2740881	0	3912457	A	G
8	rs3860862	0	3912524	A	T
8	rs2552155	0	3912587	A	G
8	rs2554529	0	3912606	T	C
8	rs17331675	0	3912624	C	A
8	rs7001491	0	3912651	A	T
8	rs2740880	0	3912734	T	G
8	rs147565086	0	3912736	T	A
8	rs2552156	0	3912798	G	A
8	rs72624074	0	3912839	T	C
8	rs6982198	0	3912861	C	T
8	rs7001863	0	3912898	A	G
8	rs183748570	0	3913060	G	A
8	rs2554528	0	3913395	C	T
8	rs2554527	0	3913409	C	G
8	rs2554525	0	3913535	A	G
8	rs72624075	0	3914062	T	C
8	rs2552131	0	3914120	C	A
8	rs2554524	0	3914267	C	G
8	rs151164345	0	3914308	T	C
8	rs182862161	0	3914675	C	G
8	rs112848803	0	3914930	A	T
8	rs2554519	0	3915976	C	T
8	rs12678879	0	3916099	A	G
8	rs138425755	0	3916431	C	G
8	rs4430121	0	3917271	G	T
8	rs2007315	0	3917872	C	A
8	rs2740878	0	3918118	C	T
8	rs59516451	0	3918149	C	A
8	rs58226234	0	3918217	C	G
8	rs2911719	0	3918451	C	A
8	rs2911720	0	3918672	C	T
8	rs2911721	0	3918675	G	T
8	rs17403631	0	3918752	G	C
8	rs2216893	0	3918824	C	T
8	rs2980786	0	3918912	C	G
8	rs2980785	0	3919130	G	A
8	rs4875265	0	3919501	C	T
8	rs2554708	0	3919531	G	C
8	rs2554707	0	3919672	C	G
8	rs13253871	0	3919688	G	A
8	rs2554706	0	3919706	C	G
8	rs72624076	0	3919763	T	G
8	rs2552159	0	3919778	C	G
8	rs1895889	0	3919812	T	A
8	rs17068827	0	3919870	G	C
8	rs1426282	0	3919882	G	C
8	rs17068837	0	3919919	G	C
8	rs6991762	0	3920204	C	G
8	rs6990745	0	3920271	G	C
8	rs6991934	0	3920296	C	T
8	rs2554704	0	3920312	A	G
8	rs34691363	0	3920356	G	A
8	rs2552166	0	3920395	G	A
8	rs10090074	0	3920413	C	T
8	rs28405740	0	3920652	G	C
8	rs62501267	0	3920665	C	T
8	rs2552170	0	3920747	A	T
8	rs28445731	0	3920994	C	G
8	rs2740876	0	3921044	A	T
8	rs13276030	0	3921137	T	A
8	rs2432745	0	3921141	C	T
8	rs56084653	0	3921143	G	T
8	rs2554700	0	3921234	G	C
8	rs2554699	0	3921247	T	C
8	rs13267692	0	3921263	C	T
8	rs55811315	0	3921326	A	G
8	rs147659619	0	3921339	T	G
8	rs73185991	0	3921566	G	A
8	rs2554698	0	3921791	T	C
8	rs7831840	0	3921799	C	A
8	rs2554697	0	3921805	A	G
8	rs2740873	0	3921821	A	C
8	rs117757914	0	3921858	T	G
8	rs187697822	0	3921896	C	A
8	rs6558843	0	3921924	G	A
8	rs7831271	0	3922101	G	C
8	rs1365280	0	3922120	C	T
8	rs4554489	0	3922160	A	T
8	rs4609211	0	3922232	C	A
8	rs1365279	0	3922240	C	G
8	rs4406417	0	3922274	C	G
8	rs1365277	0	3922303	A	G
8	rs142269848	0	3922481	C	A
8	rs73187957	0	3922543	A	T
8	rs1365276	0	3922570	G	A
8	rs1365275	0	3922598	G	A
8	rs1365274	0	3922651	G	C
8	rs117143439	0	3922675	C	T
8	rs1820437	0	3922696	A	G
8	rs73187960	0	3922799	G	C
8	rs1365273	0	3922801	C	A
8	rs2194603	0	3922953	G	C
8	rs78268244	0	3922976	G	C
8	rs2552089	0	3923044	G	A
8	rs2552092	0	3923094	T	C
8	rs2552093	0	3923154	C	A
8	rs2552094	0	3923221	A	G
8	rs13271189	0	3923265	A	C
8	rs11783073	0	3923401	A	G
8	rs2162265	0	3923465	A	T
8	rs2114247	0	3923482	G	C
8	rs2114246	0	3923587	T	C
8	rs9314509	0	3923626	C	G
8	rs1035633	0	3923744	C	T
8	rs1035634	0	3923775	C	T
8	rs2554696	0	3923895	T	A
8	rs1035635	0	3923981	C	T
8	rs9314510	0	3923993	T	C
8	rs1035636	0	3924022	T	C
8	rs144652854	0	3924206	T	C
8	rs13277896	0	3924221	G	C
8	rs2552099	0	3924302	A	G
8	rs10217067	0	3924335	G	A
8	rs2554694	0	3924456	T	C
8	rs2114245	0	3924652	C	G
8	rs117547580	0	3924675	G	A
8	rs79939560	0	3924845	C	T
8	rs2740872	0	3924919	G	C
8	rs7000108	0	3925024	A	C
8	rs6980495	0	3925066	C	G
8	rs111906153	0	3925078	G	A
8	rs2552108	0	3925098	C	T
8	rs1035637	0	3925283	A	G
8	rs1964312	0	3925366	C	T
8	rs7017832	0	3925369	G	C
8	rs6983757	0	3925456	G	C
8	rs10088995	0	3925523	C	T
8	rs1035639	0	3925588	G	T
8	rs4445244	0	3925688	G	A
8	rs73502921	0	3925730	C	T
8	rs145755235	0	3925795	G	A
8	rs2552109	0	3925805	C	T
8	rs2042526	0	3925874	A	G
8	rs2042527	0	3925905	G	T
8	rs2042528	0	3925912	T	A
8	rs7834943	0	3925953	A	G
8	rs2552110	0	3926167	G	A
8	rs1365271	0	3926460	C	T
8	rs142008491	0	3926721	T	C
8	rs2244250	0	3926756	A	C
8	rs2552113	0	3926825	T	C
8	rs180856563	0	3926857	C	G
8	rs2113669	0	3926858	T	G
8	rs13271741	0	3926958	G	A
8	rs2552114	0	3926971	A	G
8	rs2552115	0	3927001	G	C
8	rs117425519	0	3927244	C	T
8	rs2552117	0	3927295	C	T
8	rs10086129	0	3927366	T	C
8	rs75259298	0	3927671	A	T
8	rs2432744	0	3927893	G	T
8	rs140799026	0	3927898	G	C
8	rs2552119	0	3927935	A	T
8	rs2554693	0	3927964	C	G
8	rs2552120	0	3927966	G	A
8	rs191033854	0	3928069	C	T
8	rs2740871	0	3928170	T	C
8	rs74611243	0	3928359	T	A
8	rs74401270	0	3928382	T	A
8	rs2552121	0	3928444	T	C
8	rs2552122	0	3928521	C	A
8	rs73187989	0	3928625	A	G
8	rs13255769	0	3928696	G	C
8	rs2740870	0	3928729	C	T
8	rs10090443	0	3928856	A	G
8	rs2552124	0	3928955	A	G
8	rs2554692	0	3929076	C	G
8	rs964738	0	3929264	A	G
8	rs1812570	0	3929348	T	G
8	rs2552125	0	3929795	T	G
8	rs2552126	0	3929850	C	G
8	rs34178633	0	3929853	C	T
8	rs12677595	0	3929920	G	A
8	rs12676153	0	3929921	T	C
8	rs142793468	0	3929967	G	A
8	rs11776755	0	3930029	T	C
8	rs139725768	0	3930112	T	C
8	rs60576892	0	3930136	T	C
8	rs117355529	0	3930175	G	A
8	rs12543121	0	3930280	T	C
8	rs57988208	0	3930363	C	G
8	rs79445352	0	3930432	A	G
8	rs34540204	0	3930565	G	A
8	rs73187995	0	3930663	A	G
8	rs143829839	0	3930811	G	C
8	rs74629570	0	3930887	G	A
8	rs2552130	0	3930911	A	G
8	rs34877391	0	3931007	T	A
8	rs7833626	0	3931094	A	G
8	rs7814954	0	3931146	G	C
8	rs1863478	0	3931495	C	G
8	rs1863477	0	3931733	C	G
8	rs35054897	0	3931760	G	C
8	rs73187999	0	3931789	G	T
8	rs73188000	0	3931859	C	G
8	rs34379620	0	3931899	G	A
8	rs2552133	0	3932081	G	C
8	rs2554691	0	3932195	T	C
8	rs2554690	0	3932463	A	G
8	rs75480087	0	3932622	G	C
8	rs2554689	0	3932824	A	T
8	rs7812522	0	3933100	T	C
8	rs13254860	0	3933141	T	C
8	rs57465583	0	3933173	T	C
8	rs7812806	0	3933228	T	G
8	rs2552134	0	3933252	G	T
8	rs2552135	0	3933288	C	G
8	rs62501282	0	3933383	G	T
8	rs2554688	0	3933464	T	C
8	rs2552136	0	3933480	C	G
8	rs76954441	0	3933484	G	A
8	rs7816539	0	3933500	T	C
8	rs149592934	0	3933610	T	A
8	rs2552137	0	3933620	A	G
8	rs62501283	0	3933688	G	T
8	rs60096095	0	3933715	C	G
8	rs2554686	0	3934308	T	A
8	rs11785076	0	3934322	C	G
8	rs73190311	0	3934393	T	C
8	rs2247829	0	3934671	C	T
8	rs13266523	0	3934916	A	G
8	rs2247851	0	3934982	C	T
8	rs71523605	0	3935089	A	T
8	rs13264979	0	3935487	G	C
8	rs2554682	0	3935771	G	A
8	rs34541279	0	3935994	G	T
8	rs76714948	0	3936081	C	T
8	rs2552140	0	3936119	A	G
8	rs78948504	0	3936170	C	G
8	rs77064769	0	3936179	C	G
8	rs77778346	0	3936787	T	C
8	rs2554635	0	3936904	C	G
8	rs10086015	0	3936947	G	A
8	rs1541718	0	3937191	T	C
8	rs1543903	0	3937264	G	A
8	rs36067893	0	3937283	G	C
8	rs1543904	0	3937338	C	T
8	rs1543905	0	3937510	T	C
8	rs1543906	0	3937559	G	C
8	rs1971078	0	3937595	A	G
8	rs2552143	0	3937798	A	G
8	rs11781684	0	3937801	G	A
8	rs2552144	0	3937827	G	C
8	rs2554636	0	3937864	T	C
8	rs11781691	0	3937865	G	T
8	rs35730927	0	3937905	C	A
8	rs11778620	0	3938020	A	C
8	rs17332041	0	3938066	G	C
8	rs13258708	0	3938103	G	C
8	rs2161929	0	3938349	A	G
8	rs73190327	0	3938449	T	A
8	rs73190328	0	3938459	C	A
8	rs2552145	0	3938481	T	C
8	rs13259971	0	3938503	G	A
8	rs117933198	0	3938581	G	C
8	rs13267061	0	3938612	G	A
8	rs117723327	0	3938642	A	C
8	rs60739088	0	3938763	A	T
8	rs2554638	0	3938816	G	T
8	rs78322901	0	3938818	T	C
8	rs60743504	0	3938826	A	G
8	rs76503499	0	3938842	T	G
8	rs57113112	0	3938892	C	A
8	rs34942039	0	3938942	T	C
8	rs2740897	0	3938980	G	C
8	rs2554639	0	3939181	C	T
8	rs2554640	0	3939228	A	G
8	rs116916778	0	3939323	T	C
8	rs73190335	0	3939402	G	T
8	rs144056317	0	3939602	T	C
8	rs2554642	0	3939817	C	T
8	rs13281903	0	3940193	A	T
8	rs2554643	0	3940380	T	C
8	rs11777172	0	3940410	C	G
8	rs13279426	0	3940481	G	A
8	rs28885701	0	3940502	T	G
8	rs187864813	0	3940549	G	C
8	rs151221735	0	3940657	C	A
8	rs35505983	0	3940819	G	C
8	rs35281197	0	3940890	A	G
8	rs13263459	0	3940917	T	C
8	rs2552149	0	3941003	A	T
8	rs4875085	0	3941085	C	G
8	rs10092875	0	3941574	T	G
8	rs2911717	0	3941585	C	G
8	rs113950449	0	3941709	G	T
8	rs34738688	0	3941823	A	G
8	rs78715357	0	3941991	A	G
8	rs2554644	0	3942072	G	T
8	rs17332062	0	3942221	T	A
8	rs28690185	0	3942268	C	G
8	rs13265700	0	3942273	C	T
8	rs2554645	0	3942311	C	G
8	rs28374004	0	3942453	T	C
8	rs34384606	0	3942730	G	C
8	rs2554646	0	3942747	T	C
8	rs11992309	0	3942847	G	A
8	rs75513984	0	3943004	C	G
8	rs9644362	0	3943127	G	C
8	rs2552152	0	3943139	C	A
8	rs57440608	0	3943354	G	C
8	rs10503231	0	3943874	C	G
8	rs2912284	0	3943935	T	C
8	rs10503232	0	3944082	G	C
8	rs10503233	0	3944168	G	T
8	rs9644282	0	3944366	T	A
8	rs17068867	0	3944529	C	T
8	rs17068870	0	3944748	G	A
8	rs145842854	0	3944940	C	G
8	rs116216008	0	3945068	T	C
8	rs10097875	0	3945135	C	T
8	rs17068875	0	3945333	A	G
8	rs57732526	0	3945595	A	G
8	rs58193211	0	3945801	T	G
8	rs7815215	0	3945806	T	C
8	rs17068882	0	3945838	T	C
8	rs75408507	0	3946027	T	C
8	rs17404086	0	3946186	T	C
8	rs34494935	0	3946213	T	C
8	rs17404093	0	3946367	T	A
8	rs151335736	0	3946448	C	T
8	rs17068886	0	3946527	T	G
8	rs111963359	0	3946554	G	T
8	rs17068887	0	3946649	C	T
8	rs17068889	0	3946698	G	C
8	rs60071505	0	3946850	G	C
8	rs17068893	0	3947046	A	G
8	rs10095133	0	3947058	T	C
8	rs17068904	0	3947085	A	T
8	rs11783062	0	3947325	T	G
8	rs35543823	0	3947385	C	T
8	rs7003254	0	3947409	G	A
8	rs187999004	0	3947576	T	C
8	rs73190350	0	3947599	C	G
8	rs17068907	0	3947691	G	C
8	rs55672538	0	3947889	A	T
8	rs7009032	0	3948018	C	G
8	rs7008527	0	3948366	G	T
8	rs9314511	0	3948504	A	T
8	rs9314512	0	3948541	A	G
8	rs55785956	0	3948723	G	C
8	rs149536875	0	3948853	G	A
8	rs17404135	0	3949076	C	G
8	rs79563094	0	3949267	T	C
8	rs17068917	0	3949981	T	C
8	rs7815908	0	3950008	A	G
8	rs10216832	0	3950056	A	G
8	rs10216922	0	3950092	T	G
8	rs117717635	0	3950160	T	A
8	rs7819946	0	3950194	T	C
8	rs10216840	0	3950246	A	G
8	rs4875273	0	3950268	T	C
8	rs10216842	0	3950275	A	G
8	rs4875274	0	3950508	T	C
8	rs10107611	0	3950542	T	G
8	rs190415624	0	3950717	T	A
8	rs13340602	0	3950898	C	G
8	rs7007103	0	3950965	G	C
8	rs17404163	0	3951045	A	G
8	rs117997159	0	3951080	G	C
8	rs7008378	0	3951083	C	A
8	rs12681816	0	3951089	A	G
8	rs12681834	0	3951176	A	G
8	rs11775574	0	3951275	G	C
8	rs35655526	0	3951433	G	C
8	rs149079303	0	3951456	T	A
8	rs369999268	0	3951499	G	A
8	rs11782732	0	3951546	C	T
8	rs35152331	0	3951649	C	T
8	rs7011947	0	3951652	G	C
8	rs11786984	0	3951689	A	G
8	rs918915	0	3951857	G	C
8	rs11787062	0	3951983	A	T
8	rs76373324	0	3951994	A	C
8	rs11136699	0	3952096	G	C
8	rs61122982	0	3952167	G	A
8	rs11136700	0	3952216	G	C
8	rs59735099	0	3952223	T	C
8	rs59866162	0	3952233	C	G
8	rs58726138	0	3952278	G	T
8	rs60926575	0	3952326	T	C
8	rs13340565	0	3952388	G	A
8	rs10087392	0	3952552	T	G
8	rs13340606	0	3952623	A	C
8	rs78259780	0	3952629	C	T
8	rs10107190	0	3952646	G	C
8	rs13340613	0	3952784	T	C
8	rs34511452	0	3952888	G	T
8	rs13340578	0	3952966	C	T
8	rs17068940	0	3953046	T	C
8	rs17068944	0	3953282	C	G
8	rs73658571	0	3953360	T	C
8	rs12680364	0	3953516	T	C
8	rs60391636	0	3953561	T	C
8	rs79857089	0	3953572	G	C
8	rs139433348	0	3953729	C	G
8	rs59961277	0	3953854	A	G
8	rs59286892	0	3953859	G	A
8	rs17068949	0	3953954	G	A
8	rs7839158	0	3954057	T	C
8	rs73173814	0	3954123	G	A
8	rs7816866	0	3954143	G	T
8	rs7816895	0	3954216	G	A
8	rs17404267	0	3954244	T	A
8	rs7839451	0	3954263	T	C
8	rs17332343	0	3954357	G	C
8	rs7820980	0	3954626	G	A
8	rs17068953	0	3954681	G	A
8	rs73658572	0	3954730	G	C
8	rs7014957	0	3954731	T	G
8	rs1559569	0	3954733	G	C
8	rs17068954	0	3954773	G	A
8	rs6990225	0	3954821	G	A
8	rs1559570	0	3954863	T	C
8	rs918916	0	3954870	A	T
8	rs80351889	0	3954950	C	T
8	rs918917	0	3955025	A	C
8	rs77901156	0	3955037	C	T
8	rs138039296	0	3955228	A	T
8	rs76633181	0	3955456	G	C
8	rs6558847	0	3955512	G	A
8	rs7825804	0	3955571	G	C
8	rs73173821	0	3955649	C	A
8	rs17332412	0	3955963	A	T
8	rs17068968	0	3956048	A	C
8	rs17404336	0	3956233	A	G
8	rs17068970	0	3956349	A	C
8	rs73173826	0	3956382	T	A
8	rs144042187	0	3956527	A	T
8	rs73173828	0	3956759	T	C
8	rs11783258	0	3956913	C	T
8	rs73173829	0	3956917	C	G
8	rs10503234	0	3956964	T	C
8	rs57423877	0	3957021	T	G
8	rs9987408	0	3957134	T	C
8	rs17068975	0	3957182	G	C
8	rs59199244	0	3957229	T	A
8	rs2059398	0	3957348	A	G
8	rs17404378	0	3957410	C	T
8	rs56817850	0	3957471	A	G
8	rs73173831	0	3957577	A	C
8	rs10089093	0	3957596	T	G
8	rs74765579	0	3957690	G	A
8	rs118065334	0	3957783	T	C
8	rs17068984	0	3957949	A	G
8	rs17332483	0	3957962	T	A
8	rs116872468	0	3958019	A	G
8	rs12674985	0	3958021	T	C
8	rs73173834	0	3958058	T	C
8	rs4875277	0	3958540	C	T
8	rs11775651	0	3958710	T	C
8	rs7011876	0	3958851	G	C
8	rs17404427	0	3958907	C	T
8	rs17332525	0	3959179	T	C
8	rs10091045	0	3959424	A	G
8	rs10107716	0	3959597	C	T
8	rs17332560	0	3959728	T	C
8	rs17068998	0	3959805	G	C
8	rs13268176	0	3959924	C	G
8	rs74520194	0	3960047	G	A
8	rs76344358	0	3960163	G	A
8	rs1978515	0	3960431	G	C
8	rs6980900	0	3960836	T	G
8	rs12543779	0	3960985	T	G
8	rs17404489	0	3961279	T	G
8	rs78760294	0	3961345	C	T
8	rs17069006	0	3961402	T	A
8	rs17404496	0	3961468	T	A
8	rs17404503	0	3961579	G	C
8	rs56712848	0	3961693	C	A
8	rs114890493	0	3961757	A	G
8	rs59093083	0	3961793	C	T
8	rs60112970	0	3961799	T	A
8	rs11780970	0	3961865	G	A
8	rs17069009	0	3961881	C	G
8	rs7004762	0	3962737	G	A
8	rs13281198	0	3962870	A	C
8	rs73504903	0	3962990	T	C
8	rs28639388	0	3963102	G	T
8	rs11987667	0	3963225	G	C
8	rs11986069	0	3963910	T	C
8	rs35028284	0	3963974	C	T
8	rs17069014	0	3963987	T	C
8	rs2194604	0	3964022	T	C
8	rs6997742	0	3964314	T	C
8	rs58803742	0	3964380	C	T
8	rs117727074	0	3964442	T	C
8	rs17404544	0	3964539	T	C
8	rs76803660	0	3964614	G	C
8	rs17069018	0	3964905	A	G
8	rs17332636	0	3964918	T	C
8	rs7828949	0	3965028	A	G
8	rs74777181	0	3965077	A	G
8	rs79292554	0	3965168	A	C
8	rs7844914	0	3965376	G	C
8	rs4372022	0	3965436	A	C
8	rs183414214	0	3965615	G	A
8	rs4242493	0	3965925	T	C
8	rs4606080	0	3965999	T	C
8	rs7004070	0	3966060	A	G
8	rs55651304	0	3966153	G	C
8	rs11787009	0	3966502	C	T
8	rs150998761	0	3966899	T	C
8	rs720399	0	3967320	A	G
8	rs9314513	0	3967931	T	C
8	rs10108335	0	3968045	T	C
8	rs4875278	0	3968196	C	G
8	rs4875279	0	3968241	C	G
8	rs13259106	0	3968385	G	T
8	rs4875280	0	3968549	T	G
8	rs28394275	0	3968633	A	G
8	rs57123478	0	3968659	C	A
8	rs140234391	0	3968746	G	A
8	rs13268022	0	3969006	G	A
8	rs7000682	0	3969045	C	T
8	rs13268079	0	3969060	G	C
8	rs13268310	0	3969096	G	A
8	rs9650479	0	3969125	A	C
8	rs13278995	0	3969130	T	C
8	rs6558849	0	3969137	T	C
8	rs7817704	0	3969157	T	C
8	rs144678946	0	3969375	G	A
8	rs7013590	0	3969537	G	A
8	rs7013621	0	3969595	G	C
8	rs17404627	0	3969602	A	G
8	rs7015737	0	3970138	C	G
8	rs7827749	0	3970268	A	G
8	rs59716096	0	3970831	A	G
8	rs10101949	0	3971074	G	T
8	rs2081356	0	3971254	G	T
8	rs73173860	0	3971284	T	C
8	rs28766110	0	3971428	C	T
8	rs2081357	0	3971504	G	C
8	rs62501349	0	3971666	G	A
8	rs74528373	0	3971982	C	T
8	rs10093241	0	3972184	A	G
8	rs12547734	0	3972205	T	A
8	rs10106149	0	3972230	G	C
8	rs12549476	0	3972304	G	A
8	rs12544203	0	3972643	A	G
8	rs12164173	0	3973083	T	G
8	rs73173865	0	3973547	G	T
8	rs62501350	0	3973859	T	C
8	rs117132127	0	3973913	C	G
8	rs7816006	0	3973952	T	C
8	rs62501351	0	3973977	G	C
8	rs72624077	0	3974190	G	A
8	rs73658582	0	3974490	G	A
8	rs62501352	0	3974583	G	A
8	rs78377605	0	3974695	A	G
8	rs5016254	0	3974736	C	T
8	rs5016256	0	3974808	T	C
8	rs5016258	0	3974840	A	G
8	rs17069043	0	3975130	C	G
8	rs12155988	0	3975865	A	G
8	rs138234511	0	3975896	G	C
8	rs75739427	0	3976074	C	T
8	rs12155765	0	3976186	C	G
8	rs116949028	0	3976275	A	G
8	rs7822603	0	3976376	A	G
8	rs140954941	0	3976428	C	A
8	rs116014384	0	3976643	A	G
8	rs143751855	0	3976650	G	A
8	rs10094785	0	3976837	T	C
8	rs13270475	0	3977013	T	C
8	rs35442210	0	3977049	G	C
8	rs139450547	0	3977056	A	G
8	rs78821402	0	3977178	G	C
8	rs79828154	0	3977517	A	T
8	rs35664516	0	3977616	G	C
8	rs77168323	0	3977728	A	C
8	rs35294570	0	3977795	G	A
8	rs79459446	0	3977831	T	C
8	rs117490392	0	3977937	G	C
8	rs184115065	0	3977955	C	A
8	rs13280629	0	3978133	T	C
8	rs12056743	0	3978167	A	C
8	rs28528365	0	3978200	G	A
8	rs1991139	0	3978488	C	A
8	rs150690221	0	3978683	C	T
8	rs55820241	0	3978761	C	G
8	rs17069047	0	3978983	C	T
8	rs10112759	0	3979260	G	T
8	rs10113089	0	3979497	G	C
8	rs115577702	0	3979526	T	G
8	rs10866963	0	3979803	T	C
8	rs12549072	0	3980013	A	C
8	rs12056681	0	3980106	C	T
8	rs10088637	0	3980158	G	A
8	rs7816211	0	3980317	A	G
8	rs75144718	0	3980365	G	A
8	rs17404676	0	3980613	T	C
8	rs9314517	0	3980642	C	T
8	rs3891533	0	3980781	G	A
8	rs28660289	0	3980841	A	G
8	rs766045	0	3980978	T	C
8	rs766046	0	3981076	C	A
8	rs10108082	0	3981264	A	G
8	rs1714794	0	3981557	T	C
8	rs1647325	0	3981569	A	G
8	rs181299981	0	3981710	G	C
8	rs1647326	0	3981876	G	A
8	rs17404711	0	3981968	G	C
8	rs13276808	0	3982105	C	T
8	rs56003604	0	3982108	G	A
8	rs9314518	0	3982506	G	T
8	rs73176311	0	3982526	A	T
8	rs35237037	0	3982616	G	C
8	rs2407820	0	3982787	C	T
8	rs1647330	0	3982891	C	G
8	rs7017735	0	3983032	G	C
8	rs10108603	0	3983262	C	G
8	rs35061806	0	3983576	C	T
8	rs1714791	0	3983592	T	C
8	rs61299396	0	3984056	G	T
8	rs62503600	0	3984442	A	T
8	rs1647333	0	3984499	C	T
8	rs1647334	0	3984590	G	C
8	rs66503142	0	3984651	C	A
8	rs1714789	0	3984758	G	A
8	rs11785511	0	3984801	T	G
8	rs11785517	0	3984856	T	G
8	rs2680611	0	3984909	A	G
8	rs11781286	0	3985064	C	A
8	rs11774235	0	3985072	G	T
8	rs7011371	0	3985130	A	G
8	rs35676711	0	3985217	G	C
8	rs1647337	0	3985232	T	C
8	rs35575150	0	3985266	C	G
8	rs1519174	0	3985626	A	T
8	rs1519172	0	3985746	G	T
8	rs3914777	0	3985801	A	C
8	rs10091079	0	3985838	G	A
8	rs1647342	0	3985919	A	G
8	rs3902136	0	3985943	G	A
8	rs3902137	0	3986027	A	C
8	rs3902138	0	3986167	C	G
8	rs10106949	0	3986202	A	T
8	rs4418361	0	3986216	C	T
8	rs4392919	0	3986246	G	T
8	rs3902139	0	3986294	A	G
8	rs1647343	0	3986387	C	A
8	rs144484869	0	3986462	G	C
8	rs55946653	0	3986472	C	T
8	rs2897640	0	3986547	G	A
8	rs4460396	0	3986552	C	T
8	rs60886194	0	3986820	A	G
8	rs28442234	0	3986834	T	C
8	rs7830969	0	3986839	G	C
8	rs17427521	0	3987036	C	T
8	rs3849822	0	3987053	G	A
8	rs3849823	0	3987176	T	C
8	rs139074407	0	3987247	T	C
8	rs4875288	0	3987251	G	A
8	rs10096713	0	3987445	C	A
8	rs62503603	0	3987473	G	A
8	rs117976364	0	3987663	C	T
8	rs55685349	0	3987673	T	C
8	rs9693752	0	3987799	G	A
8	rs17069085	0	3987816	T	C
8	rs1647346	0	3987943	G	A
8	rs11774739	0	3987971	T	C
8	rs577230402	0	3988171	T	C
8	rs10099471	0	3988220	G	C
8	rs2407302	0	3988279	G	T
8	rs17069091	0	3988435	G	A
8	rs73176340	0	3988461	T	A
8	rs2407303	0	3988553	C	G
8	rs17069103	0	3988689	G	A
8	rs150534087	0	3988737	T	C
8	rs117112263	0	3988923	G	C
8	rs140165561	0	3988999	T	C
8	rs12155795	0	3989430	G	A
8	rs184280222	0	3989484	C	T
8	rs149447203	0	3989542	T	C
8	rs12155841	0	3989696	G	A
8	rs2680623	0	3989829	A	G
8	rs36069069	0	3989968	C	G
8	rs150893117	0	3990292	G	A
8	rs2680626	0	3990357	G	C
8	rs2680627	0	3990379	G	C
8	rs10435672	0	3990570	G	A
8	rs1714745	0	3990741	A	T
8	rs140896173	0	3990774	T	C
8	rs3895791	0	3990999	C	T
8	rs918920	0	3991083	G	T
8	rs1623221	0	3991213	C	T
8	rs28408718	0	3991424	T	C
8	rs28483208	0	3991457	G	A
8	rs13252359	0	3991799	C	G
8	rs2680593	0	3991825	T	A
8	rs2552163	0	3992056	G	A
8	rs2680595	0	3992185	T	C
8	rs2552164	0	3992264	T	A
8	rs2552165	0	3992595	T	C
8	rs56887549	0	3992617	A	G
8	rs13252833	0	3992628	T	C
8	rs34728015	0	3992761	A	G
8	rs13282148	0	3993284	A	T
8	rs34460876	0	3993478	T	G
8	rs1647351	0	3993542	T	C
8	rs13279854	0	3993581	G	A
8	rs1714799	0	3993586	G	A
8	rs13252372	0	3993713	G	A
8	rs1714800	0	3993856	G	C
8	rs4436144	0	3994074	G	C
8	rs2407304	0	3994100	T	G
8	rs2407305	0	3994182	C	T
8	rs7824138	0	3994313	A	T
8	rs35172369	0	3994380	G	A
8	rs2897641	0	3994464	T	A
8	rs1647354	0	3994731	A	G
8	rs78850197	0	3995772	C	T
8	rs13272566	0	3995860	G	A
8	rs34153570	0	3996036	G	A
8	rs13275307	0	3996086	C	T
8	rs1647358	0	3996328	G	T
8	rs12676159	0	3996330	A	G
8	rs75092693	0	3996474	G	T
8	rs1613021	0	3996609	C	T
8	rs1613815	0	3996660	C	A
8	rs117124357	0	3996715	G	A
8	rs367804962	0	3996791	T	C
8	rs1356655	0	3996813	G	A
8	rs372873855	0	3996824	G	A
8	rs76019810	0	3996957	G	C
8	rs73176395	0	3996983	G	A
8	rs3849824	0	3996986	G	C
8	rs76581888	0	3997034	T	C
8	rs75031315	0	3997037	T	C
8	rs73176396	0	3997124	G	C
8	rs3902480	0	3997134	A	C
8	rs73176398	0	3997210	T	G
8	rs13259316	0	3997289	T	G
8	rs13248800	0	3997306	G	A
8	rs13259627	0	3997377	T	C
8	rs73178305	0	3997411	A	T
8	rs13259870	0	3997415	T	G
8	rs13249181	0	3997475	G	T
8	rs77245129	0	3997605	T	G
8	rs2680608	0	3997855	C	G
8	rs34658977	0	3998147	G	A
8	rs34701631	0	3998284	C	A
8	rs35005672	0	3998322	T	G
8	rs36077441	0	3998327	G	A
8	rs1647360	0	3998391	G	C
8	rs35738022	0	3998417	G	T
8	rs35993122	0	3998476	C	G
8	rs17069121	0	3998555	G	A
8	rs34665711	0	3998607	C	G
8	rs67459790	0	3998644	T	A
8	rs34695833	0	3998672	A	G
8	rs35974526	0	3998741	C	G
8	rs36092596	0	3998762	G	A
8	rs34159115	0	3998797	T	C
8	rs34729161	0	3998815	G	A
8	rs35766022	0	3998873	C	T
8	rs7817129	0	3998888	T	C
8	rs34558972	0	3998960	G	C
8	rs34107765	0	3998980	C	A
8	rs34149939	0	3999033	A	C
8	rs35314379	0	3999102	T	C
8	rs34825041	0	3999117	A	G
8	rs13270835	0	3999374	C	T
8	rs7843132	0	3999510	C	G
8	rs7830462	0	3999648	T	C
8	rs13278635	0	3999652	C	A
8	rs73178335	0	3999757	T	G
8	rs35155583	0	3999784	C	A
8	rs35584635	0	3999792	C	G
8	rs1647362	0	3999802	G	T
8	rs185165106	0	3999821	A	G
8	rs34474033	0	3999862	G	C
8	rs115208748	0	3999950	A	G
8	rs9314519	0	4000060	A	G
8	rs34851966	0	4000108	G	A
8	rs34358453	0	4000120	T	A
8	rs34972501	0	4000147	T	G
8	rs75702956	0	4000187	C	G
8	rs77567688	0	4000189	G	T
8	rs118085876	0	4000257	T	G
8	rs17069130	0	4000267	T	C
8	rs35200341	0	4000342	G	T
8	rs73506957	0	4000385	T	C
8	rs35510694	0	4000417	C	T
8	rs10503235	0	4000439	G	C
8	rs71523609	0	4000449	G	A
8	rs36039142	0	4000705	A	C
8	rs35266565	0	4000751	C	A
8	rs35325806	0	4000814	C	A
8	rs13263236	0	4001075	T	G
8	rs112874447	0	4001080	C	T
8	rs13255983	0	4001152	A	C
8	rs13254939	0	4001173	C	G
8	rs13252905	0	4001187	G	A
8	rs61316323	0	4001234	G	C
8	rs13253149	0	4001269	G	A
8	rs13264106	0	4001338	T	G
8	rs6982149	0	4001405	G	C
8	rs10102285	0	4001462	G	A
8	rs35354756	0	4001480	C	A
8	rs13261303	0	4001687	G	A
8	rs13261894	0	4001874	G	A
8	rs34311916	0	4001975	C	G
8	rs79845176	0	4002010	C	T
8	rs13262439	0	4002017	G	A
8	rs1613009	0	4002031	A	G
8	rs151213129	0	4002148	G	T
8	rs4335139	0	4002165	A	G
8	rs13263023	0	4002206	G	A
8	rs13263032	0	4002220	G	A
8	rs117194837	0	4002307	G	C
8	rs34262684	0	4002308	G	A
8	rs10503236	0	4002653	A	G
8	rs1647363	0	4002844	T	C
8	rs13254340	0	4002882	G	C
8	rs7824291	0	4003170	C	G
8	rs1519177	0	4003216	C	T
8	rs34700850	0	4003469	C	T
8	rs1714812	0	4003491	T	C
8	rs34627774	0	4003503	G	T
8	rs1714813	0	4003561	A	C
8	rs11779175	0	4003584	T	C
8	rs11782326	0	4003808	G	A
8	rs13264213	0	4003809	G	A
8	rs140834666	0	4004002	T	C
8	rs1714817	0	4004191	T	C
8	rs148885811	0	4004227	G	T
8	rs138888809	0	4004756	T	G
8	rs77234576	0	4004787	T	C
8	rs6989761	0	4005021	T	C
8	rs1647366	0	4005072	T	C
8	rs143093709	0	4005225	C	T
8	rs117114988	0	4005323	C	G
8	rs10112217	0	4005375	A	G
8	rs1647367	0	4005473	A	G
8	rs1714820	0	4005670	G	A
8	rs76883664	0	4005703	G	A
8	rs75550952	0	4005738	T	C
8	rs56283507	0	4005832	T	C
8	rs56340973	0	4005850	T	C
8	rs150460687	0	4005859	G	A
8	rs9650480	0	4006060	G	C
8	rs9650481	0	4006108	C	G
8	rs57196944	0	4006173	T	A
8	rs9650482	0	4006192	C	T
8	rs10100901	0	4006233	G	C
8	rs4875087	0	4006364	G	C
8	rs58582366	0	4006371	G	A
8	rs1647368	0	4006602	C	A
8	rs139351423	0	4006705	C	T
8	rs7000155	0	4006726	T	C
8	rs1647369	0	4006765	C	G
8	rs77538571	0	4006968	C	G
8	rs74447217	0	4006991	A	G
8	rs7000720	0	4007069	T	C
8	rs1714711	0	4007211	A	C
8	rs4875289	0	4007267	G	C
8	rs4875290	0	4007503	C	A
8	rs4875291	0	4007566	C	T
8	rs117996245	0	4007858	C	G
8	rs1628088	0	4007957	A	C
8	rs57428505	0	4008027	G	C
8	rs34678715	0	4008466	G	A
8	rs4875292	0	4008566	G	T
8	rs1714727	0	4008571	A	G
8	rs7010638	0	4008624	T	A
8	rs58069094	0	4008645	T	C
8	rs4875293	0	4008773	C	A
8	rs3849825	0	4008816	T	G
8	rs2552171	0	4009376	T	C
8	rs35095223	0	4009443	G	C
8	rs2407819	0	4009499	C	G
8	rs190894556	0	4009786	T	C
8	rs62501107	0	4009872	G	A
8	rs35129893	0	4010089	G	C
8	rs150154477	0	4010165	T	C
8	rs118005393	0	4010341	G	T
8	rs142230293	0	4010441	G	A
8	rs139155766	0	4010442	T	A
8	rs55845517	0	4010455	C	T
8	rs7006073	0	4010570	G	C
8	rs6988775	0	4010595	A	T
8	rs74703510	0	4010605	T	C
8	rs13266058	0	4010691	A	T
8	rs58795226	0	4011397	G	A
8	rs59234696	0	4011404	A	C
8	rs76946142	0	4011530	C	A
8	rs34476338	0	4011582	G	T
8	rs17069139	0	4011688	T	G
8	rs2680609	0	4011768	G	C
8	rs147018627	0	4011831	C	T
8	rs10096187	0	4011843	G	C
8	rs62501111	0	4011940	C	T
8	rs2407307	0	4012166	G	A
8	rs6999426	0	4012279	T	G
8	rs2002195	0	4012464	A	G
8	rs149497005	0	4012688	G	A
8	rs17405018	0	4013208	T	C
8	rs3843922	0	4013272	T	A
8	rs3843923	0	4013345	C	A
8	rs73508804	0	4013729	C	T
8	rs77851757	0	4013814	G	C
8	rs17069157	0	4013928	A	G
8	rs17069160	0	4014075	A	G
8	rs74442193	0	4014109	T	G
8	rs1714778	0	4014161	G	C
8	rs79036635	0	4014191	T	A
8	rs55826316	0	4014249	G	C
8	rs3849826	0	4014287	G	C
8	rs190993157	0	4014325	C	T
8	rs3849827	0	4014336	G	A
8	rs13261295	0	4014449	G	C
8	rs7821609	0	4014579	C	G
8	rs116910688	0	4014705	G	A
8	rs13270571	0	4015219	G	C
8	rs13270578	0	4015224	G	C
8	rs1714777	0	4015229	G	T
8	rs117700184	0	4015289	G	A
8	rs117451285	0	4015378	G	A
8	rs1714776	0	4015511	G	C
8	rs78388429	0	4015540	C	A
8	rs4875294	0	4015930	A	G
8	rs4875295	0	4015934	G	C
8	rs62501113	0	4015975	G	A
8	rs17069167	0	4016156	C	T
8	rs59604958	0	4016233	T	C
8	rs13249251	0	4016488	A	G
8	rs10102557	0	4016904	G	C
8	rs147125472	0	4017172	G	A
8	rs4404936	0	4017283	T	A
8	rs1647291	0	4017517	T	C
8	rs117891773	0	4017657	T	A
8	rs11778801	0	4017662	G	C
8	rs1647292	0	4017692	C	T
8	rs1714771	0	4017855	T	C
8	rs74662189	0	4017965	T	C
8	rs117900799	0	4018332	A	G
8	rs35649086	0	4018346	G	T
8	rs13266067	0	4018512	G	C
8	rs2552087	0	4018899	C	T
8	rs10110433	0	4018901	G	C
8	rs972422	0	4019284	G	C
8	rs972423	0	4019413	G	C
8	rs17405197	0	4019462	A	C
8	rs13259195	0	4019695	T	G
8	rs7841880	0	4019721	T	C
8	rs55777337	0	4019909	T	C
8	rs55639812	0	4020025	T	A
8	rs80138872	0	4020122	A	G
8	rs13252186	0	4020249	C	T
8	rs2552088	0	4020276	T	A
8	rs13250353	0	4020383	G	C
8	rs35568968	0	4020391	C	T
8	rs2552091	0	4020486	T	A
8	rs35055039	0	4020497	A	T
8	rs10102426	0	4020530	A	G
8	rs74972200	0	4020657	C	T
8	rs4407898	0	4020759	C	T
8	rs78287867	0	4020786	T	C
8	rs4407899	0	4020793	C	T
8	rs1714739	0	4020813	T	G
8	rs4256613	0	4020878	A	G
8	rs4492398	0	4021017	C	A
8	rs4469478	0	4021051	A	C
8	rs4317598	0	4021158	T	C
8	rs4581072	0	4021195	A	G
8	rs4333622	0	4021397	G	C
8	rs77543310	0	4021567	C	T
8	rs4291286	0	4021659	G	T
8	rs4409415	0	4021788	A	G
8	rs4524819	0	4021847	C	T
8	rs58126187	0	4022016	C	A
8	rs35792790	0	4022019	G	A
8	rs13280168	0	4022182	T	C
8	rs117364076	0	4022625	A	G
8	rs17069183	0	4022682	A	C
8	rs4341189	0	4022696	G	A
8	rs59748950	0	4022750	T	G
8	rs56882404	0	4022779	T	C
8	rs73180468	0	4022997	C	T
8	rs3916005	0	4023192	C	A
8	rs1714738	0	4023322	G	A
8	rs118175102	0	4023538	A	G
8	rs1559564	0	4023674	A	T
8	rs1559565	0	4023729	G	A
8	rs35445567	0	4024096	G	C
8	rs117154839	0	4024325	T	C
8	rs118083522	0	4024632	C	T
8	rs118003545	0	4024761	G	A
8	rs11136702	0	4025034	G	A
8	rs4875296	0	4025197	G	C
8	rs10156334	0	4025559	T	C
8	rs4395908	0	4025644	C	G
8	rs12155589	0	4025806	C	T
8	rs12155600	0	4026092	C	G
8	rs1714742	0	4026226	A	G
8	rs117047377	0	4026449	T	A
8	rs1714741	0	4026505	A	C
8	rs3849830	0	4026878	G	C
8	rs3849831	0	4026979	C	A
8	rs1622459	0	4027266	C	G
8	rs74806075	0	4027504	C	T
8	rs11136703	0	4027545	A	G
8	rs2552096	0	4027872	C	A
8	rs2680612	0	4027898	T	C
8	rs34186215	0	4027914	C	T
8	rs10097159	0	4027930	G	T
8	rs12156172	0	4027989	G	T
8	rs12155719	0	4027996	C	G
8	rs117701511	0	4028079	G	A
8	rs12156181	0	4028203	G	C
8	rs3849832	0	4028446	C	T
8	rs1568332	0	4028497	G	A
8	rs77649373	0	4028519	C	G
8	rs3916139	0	4028570	A	G
8	rs78775839	0	4028820	C	T
8	rs1614688	0	4029133	C	G
8	rs1700123	0	4029136	A	G
8	rs73510805	0	4029314	T	C
8	rs75929965	0	4029447	G	A
8	rs1714757	0	4029513	A	C
8	rs77433539	0	4029514	C	T
8	rs1647297	0	4029616	G	C
8	rs75911148	0	4029677	C	T
8	rs13270771	0	4029700	T	C
8	rs1700124	0	4029766	C	T
8	rs117818347	0	4029776	G	C
8	rs75377972	0	4029796	G	T
8	rs77862529	0	4030221	T	C
8	rs79870357	0	4030250	T	C
8	rs4875297	0	4030351	G	T
8	rs1647298	0	4030391	T	C
8	rs1394470	0	4030457	C	T
8	rs3849833	0	4030526	A	C
8	rs1700026	0	4030615	G	A
8	rs7005623	0	4030707	T	A
8	rs77416084	0	4030868	C	T
8	rs1647300	0	4030871	T	C
8	rs6982435	0	4030953	C	G
8	rs7002121	0	4030959	A	G
8	rs1714754	0	4030990	G	C
8	rs1714753	0	4031013	C	G
8	rs73510820	0	4031060	A	C
8	rs1700027	0	4031078	A	G
8	rs28676528	0	4031196	G	T
8	rs2680613	0	4031326	C	G
8	rs2656281	0	4031441	G	A
8	rs77422129	0	4031487	T	C
8	rs13274585	0	4031536	C	A
8	rs2656282	0	4031586	G	A
8	rs2656283	0	4031612	G	A
8	rs73180496	0	4031675	G	A
8	rs62501132	0	4031762	C	T
8	rs73180497	0	4031763	G	A
8	rs78923383	0	4031806	T	C
8	rs2656284	0	4031820	A	C
8	rs181704684	0	4031850	T	C
8	rs62501133	0	4032028	T	G
8	rs12545959	0	4032046	C	T
8	rs73510840	0	4032353	A	C
8	rs73510841	0	4032391	T	C
8	rs1714774	0	4032481	T	G
8	rs13282712	0	4032598	T	C
8	rs10113741	0	4032622	T	G
8	rs62501134	0	4032837	T	C
8	rs1647301	0	4032856	C	T
8	rs1647302	0	4033186	G	A
8	rs7828070	0	4033462	C	A
8	rs78019202	0	4033483	G	C
8	rs11136704	0	4033799	G	C
8	rs11991901	0	4033878	A	C
8	rs56216951	0	4033885	C	G
8	rs1714787	0	4033907	T	G
8	rs13248436	0	4034110	G	A
8	rs189545175	0	4034543	C	T
8	rs71523616	0	4034548	C	G
8	rs13261443	0	4035458	C	A
8	rs10104668	0	4035496	G	T
8	rs1700117	0	4035577	A	T
8	rs10097907	0	4035758	T	C
8	rs1714691	0	4036601	T	C
8	rs112502642	0	4037799	G	C
8	rs189439212	0	4037907	C	T
8	rs7835462	0	4038049	T	G
8	rs34856349	0	4038068	G	T
8	rs7835785	0	4038273	T	G
8	rs7817891	0	4038446	C	T
8	rs1700120	0	4038476	G	A
8	rs4083036	0	4038486	C	T
8	rs1714810	0	4038633	A	C
8	rs79267954	0	4038746	G	C
8	rs11993231	0	4038764	C	G
8	rs149809337	0	4038820	A	G
8	rs75054842	0	4038838	T	G
8	rs1700121	0	4038859	G	A
8	rs3849834	0	4038869	G	A
8	rs79612429	0	4039320	T	C
8	rs75050679	0	4039626	A	T
8	rs73182319	0	4039695	T	C
8	rs34202826	0	4039700	G	C
8	rs17069226	0	4039852	T	C
8	rs10096696	0	4040010	C	T
8	rs9314520	0	4040033	G	A
8	rs10503238	0	4040057	A	G
8	rs3849836	0	4040129	T	C
8	rs1625309	0	4040458	G	A
8	rs147769924	0	4040489	G	C
8	rs73182323	0	4040517	C	G
8	rs1630284	0	4040520	G	C
8	rs17405426	0	4040963	A	C
8	rs17069234	0	4041064	A	G
8	rs78583575	0	4041205	T	A
8	rs12676505	0	4041356	G	A
8	rs4875302	0	4041477	A	C
8	rs184148248	0	4041478	G	A
8	rs4875303	0	4041575	A	G
8	rs1714781	0	4041699	G	A
8	rs17069238	0	4041820	A	G
8	rs7825237	0	4041995	A	T
8	rs7825410	0	4042102	A	G
8	rs77199246	0	4042271	C	G
8	rs141592344	0	4042315	A	T
8	rs11136707	0	4042729	G	C
8	rs7018112	0	4042746	C	T
8	rs11136708	0	4042782	G	A
8	rs79361040	0	4042842	A	C
8	rs11136709	0	4042944	G	T
8	rs11136710	0	4043065	C	G
8	rs7017485	0	4043097	G	C
8	rs117130943	0	4043128	T	C
8	rs4083033	0	4043246	A	G
8	rs79348842	0	4043276	G	C
8	rs4083034	0	4043343	A	T
8	rs4083035	0	4043375	A	G
8	rs17069257	0	4043515	T	C
8	rs1878956	0	4043557	G	C
8	rs3849837	0	4043583	C	G
8	rs3849838	0	4043625	T	G
8	rs17069260	0	4043653	T	G
8	rs17069261	0	4043691	C	T
8	rs3849839	0	4043721	G	C
8	rs1519170	0	4043744	G	C
8	rs61500485	0	4043823	T	G
8	rs17069262	0	4043844	C	A
8	rs6984970	0	4044122	G	A
8	rs10866964	0	4044178	T	G
8	rs1700088	0	4044230	G	A
8	rs6985124	0	4044237	G	A
8	rs115600675	0	4044241	G	T
8	rs6986281	0	4044246	C	A
8	rs118187198	0	4044258	C	T
8	rs6985284	0	4044319	G	C
8	rs11786441	0	4044385	T	G
8	rs11775154	0	4044404	G	C
8	rs13263091	0	4044434	C	G
8	rs112756204	0	4044445	G	C
8	rs3860864	0	4044469	A	C
8	rs72624078	0	4044489	G	A
8	rs183727738	0	4044510	A	T
8	rs3860865	0	4044566	G	A
8	rs3990317	0	4044716	C	T
8	rs3990319	0	4044827	G	C
8	rs17405538	0	4044870	G	A
8	rs10441632	0	4044952	T	G
8	rs1700089	0	4045024	T	A
8	rs7015381	0	4045300	T	C
8	rs6990610	0	4045361	G	C
8	rs6995684	0	4045424	C	T
8	rs34455893	0	4045434	T	C
8	rs13270945	0	4045470	G	A
8	rs1700091	0	4045487	G	T
8	rs1647304	0	4045526	A	G
8	rs28628133	0	4045567	G	C
8	rs9644363	0	4045591	C	G
8	rs5028015	0	4045663	C	T
8	rs5028016	0	4045689	G	A
8	rs9644364	0	4045780	G	T
8	rs6996352	0	4045835	C	T
8	rs34515053	0	4045859	G	T
8	rs34749479	0	4045910	C	T
8	rs35364155	0	4045914	A	C
8	rs34851282	0	4045952	C	A
8	rs28725409	0	4045983	T	C
8	rs13282730	0	4046052	A	G
8	rs78590223	0	4046073	G	A
8	rs13279779	0	4046092	G	T
8	rs11774620	0	4046098	T	C
8	rs75804650	0	4046247	A	G
8	rs11774658	0	4046276	T	C
8	rs10503239	0	4046468	A	G
8	rs11136712	0	4046539	C	T
8	rs1647305	0	4046576	A	G
8	rs1647306	0	4046640	A	C
8	rs1700092	0	4046658	G	C
8	rs6987253	0	4046734	T	C
8	rs1700093	0	4046806	T	C
8	rs7000736	0	4046873	G	C
8	rs34128707	0	4046906	C	G
8	rs6558853	0	4047042	A	T
8	rs4875304	0	4047054	C	A
8	rs17405566	0	4047268	C	G
8	rs4086674	0	4047464	C	G
8	rs1714783	0	4047546	C	A
8	rs1647308	0	4047566	G	T
8	rs4086675	0	4047577	G	A
8	rs6988224	0	4047602	A	C
8	rs1647309	0	4047650	A	G
8	rs6992631	0	4047812	T	G
8	rs7007375	0	4047943	C	T
8	rs7007410	0	4048009	C	T
8	rs6993215	0	4048123	T	C
8	rs13275448	0	4048184	T	C
8	rs6989172	0	4048186	A	G
8	rs779129	0	4048597	A	G
8	rs13276681	0	4048774	A	C
8	rs10111021	0	4048858	C	A
8	rs17069297	0	4049011	C	T
8	rs4415339	0	4049047	A	C
8	rs779130	0	4049374	A	G
8	rs13439849	0	4049489	C	G
8	rs138356261	0	4049939	G	A
8	rs143166734	0	4050685	C	T
8	rs11781720	0	4050710	G	A
8	rs11985852	0	4051243	C	T
8	rs11985882	0	4051327	C	T
8	rs779131	0	4051387	G	A
8	rs11989624	0	4051497	A	C
8	rs779132	0	4052031	T	C
8	rs779133	0	4052093	G	A
8	rs3860866	0	4052123	A	C
8	rs1647311	0	4052221	A	G
8	rs2552111	0	4052459	T	G
8	rs2656298	0	4052555	C	T
8	rs2552112	0	4052591	T	G
8	rs2656299	0	4052593	C	A
8	rs117266811	0	4052782	G	A
8	rs889994	0	4052895	A	G
8	rs17405766	0	4052994	C	G
8	rs968370	0	4053047	G	C
8	rs968371	0	4053079	C	G
8	rs117385976	0	4053304	A	G
8	rs148739942	0	4053525	C	A
8	rs813584	0	4053705	C	G
8	rs78509282	0	4054043	C	G
8	rs28373596	0	4054500	C	T
8	rs7840813	0	4054720	T	A
8	rs62503968	0	4054767	G	A
8	rs7840845	0	4054770	T	A
8	rs77669019	0	4054945	A	G
8	rs7841156	0	4054953	T	C
8	rs7837656	0	4055063	A	G
8	rs7841311	0	4055073	T	C
8	rs118011033	0	4055097	T	C
8	rs28416648	0	4055201	G	T
8	rs4875306	0	4055218	T	G
8	rs4875307	0	4055319	T	C
8	rs779118	0	4055507	G	C
8	rs7012939	0	4055581	A	T
8	rs6992177	0	4055602	G	C
8	rs6992181	0	4055618	G	C
8	rs7013060	0	4055623	A	C
8	rs7013089	0	4055665	A	C
8	rs7013270	0	4055776	A	G
8	rs11989184	0	4056083	A	C
8	rs117458293	0	4056195	G	T
8	rs34517386	0	4056341	A	G
8	rs17069371	0	4056592	G	C
8	rs6998077	0	4056880	G	C
8	rs28668237	0	4057074	C	T
8	rs61308067	0	4057197	C	A
8	rs75490515	0	4057244	G	A
8	rs17069382	0	4057686	G	C
8	rs145938687	0	4057778	T	G
8	rs6558855	0	4057914	G	T
8	rs62501361	0	4058105	C	A
8	rs7004082	0	4058255	G	A
8	rs6986772	0	4058303	A	G
8	rs6990955	0	4058393	T	C
8	rs142617023	0	4058776	C	G
8	rs7838070	0	4058857	G	C
8	rs185075229	0	4059016	C	A
8	rs2081354	0	4059226	G	T
8	rs12548693	0	4059441	G	A
8	rs17069400	0	4059509	C	T
8	rs710259	0	4059642	G	A
8	rs710258	0	4059676	G	A
8	rs75766359	0	4059747	A	C
8	rs147749633	0	4059972	G	A
8	rs3893792	0	4059981	C	T
8	rs710257	0	4060017	T	C
8	rs17069425	0	4060141	G	A
8	rs4875308	0	4060604	G	A
8	rs2552116	0	4060673	T	C
8	rs3914776	0	4061058	G	A
8	rs1714708	0	4061204	T	C
8	rs149462072	0	4061552	G	T
8	rs55841617	0	4061614	C	G
8	rs78866023	0	4061704	T	G
8	rs11779968	0	4062601	A	C
8	rs10503240	0	4062819	A	C
8	rs62501362	0	4062899	C	T
8	rs11776490	0	4062910	C	T
8	rs11780805	0	4063099	T	A
8	rs3860868	0	4063488	C	T
8	rs62501363	0	4063615	A	T
8	rs56336299	0	4063635	G	A
8	rs55662983	0	4063650	G	A
8	rs143653978	0	4063800	T	C
8	rs4554485	0	4063846	C	G
8	rs11784219	0	4064126	G	C
8	rs11781180	0	4064505	A	C
8	rs62501365	0	4064927	A	T
8	rs56376225	0	4065002	T	G
8	rs1568330	0	4065529	C	A
8	rs62501367	0	4065663	C	T
8	rs73658483	0	4065777	C	T
8	rs17069462	0	4066036	T	C
8	rs1647314	0	4066365	G	A
8	rs1700073	0	4066549	T	C
8	rs140476038	0	4066767	C	T
8	rs1647315	0	4066831	T	C
8	rs10503241	0	4066913	G	C
8	rs13280295	0	4067273	C	A
8	rs142283947	0	4067573	C	A
8	rs73184114	0	4067689	C	G
8	rs149577805	0	4067721	T	G
8	rs1519167	0	4067803	T	G
8	rs6991758	0	4067830	C	T
8	rs11785627	0	4067902	T	G
8	rs11784925	0	4067955	A	G
8	rs11781359	0	4068027	C	G
8	rs147413398	0	4068187	T	C
8	rs142737829	0	4068265	C	T
8	rs1714712	0	4068535	T	G
8	rs117435817	0	4068601	T	C
8	rs1700072	0	4068713	G	C
8	rs62501368	0	4069061	G	A
8	rs79920181	0	4069562	G	C
8	rs12156156	0	4070222	C	A
8	rs3889326	0	4070415	G	T
8	rs13248376	0	4070767	C	G
8	rs1700070	0	4070860	G	C
8	rs13249547	0	4071104	C	T
8	rs10099864	0	4071214	G	C
8	rs7829915	0	4071270	A	G
8	rs146459802	0	4071329	T	A
8	rs10100889	0	4071351	C	G
8	rs890000	0	4071438	C	G
8	rs890001	0	4071514	C	G
8	rs1714714	0	4071516	G	C
8	rs9792308	0	4073102	T	C
8	rs2407312	0	4073225	T	G
8	rs1714717	0	4073265	T	G
8	rs1401481	0	4074297	G	C
8	rs1714718	0	4074311	A	G
8	rs1401483	0	4074533	G	T
8	rs1700068	0	4074670	C	G
8	rs1519168	0	4075036	G	C
8	rs73184150	0	4075054	A	G
8	rs3849841	0	4075279	G	A
8	rs17334135	0	4075501	A	C
8	rs2068242	0	4075514	A	C
8	rs1356652	0	4075671	G	T
8	rs3849842	0	4075796	C	A
8	rs3849843	0	4076049	A	G
8	rs1647317	0	4076243	G	C
8	rs12674947	0	4076758	A	G
8	rs4461921	0	4077099	T	C
8	rs1714720	0	4077178	G	C
8	rs17069552	0	4077190	G	C
8	rs1714721	0	4077348	C	G
8	rs1647322	0	4077479	G	T
8	rs76817042	0	4077551	A	C
8	rs2407313	0	4077595	C	G
8	rs2680628	0	4077698	C	G
8	rs3843924	0	4078053	T	C
8	rs74754067	0	4078100	C	T
8	rs3896280	0	4078155	G	C
8	rs17069576	0	4078257	T	C
8	rs118180204	0	4078294	C	A
8	rs2407314	0	4078353	G	C
8	rs78030114	0	4078457	A	T
8	rs79745309	0	4078619	G	A
8	rs73184173	0	4078877	G	A
8	rs1714726	0	4079162	C	G
8	rs10503242	0	4079405	A	G
8	rs1621526	0	4079740	T	G
8	rs1714728	0	4079750	C	T
8	rs939151	0	4080144	A	G
8	rs6999156	0	4080416	G	C
8	rs117695243	0	4080812	G	A
8	rs1714732	0	4080897	A	G
8	rs12677763	0	4080960	T	C
8	rs17406140	0	4081142	A	C
8	rs1700063	0	4081175	C	T
8	rs28667918	0	4081204	T	A
8	rs1700062	0	4081275	T	G
8	rs1394481	0	4081569	G	A
8	rs13439511	0	4081878	G	A
8	rs77998353	0	4081934	A	C
8	rs138205802	0	4082000	C	A
8	rs73184193	0	4082107	G	A
8	rs12334970	0	4082261	G	A
8	rs118040143	0	4082487	A	C
8	rs1700059	0	4083087	A	C
8	rs10105671	0	4083329	G	A
8	rs1504758	0	4083641	T	A
8	rs12334711	0	4084037	G	C
8	rs191257420	0	4084105	A	G
8	rs62478839	0	4084111	G	A
8	rs1401489	0	4084249	T	G
8	rs60412395	0	4084250	T	C
8	rs139818304	0	4084285	T	C
8	rs1519178	0	4084421	G	A
8	rs1519179	0	4084434	T	C
8	rs1714821	0	4084879	T	C
8	rs1700055	0	4084970	G	T
8	rs73186107	0	4084974	T	C
8	rs62478840	0	4085180	C	G
8	rs1630897	0	4085206	T	G
8	rs111664941	0	4085345	A	G
8	rs1629108	0	4085456	C	G
8	rs68169693	0	4085691	C	G
8	rs1625889	0	4085763	T	A
8	rs1624827	0	4085943	G	A
8	rs1624063	0	4086001	G	A
8	rs1714822	0	4086017	G	C
8	rs10107660	0	4086218	T	C
8	rs1700054	0	4086551	A	C
8	rs78079738	0	4086561	C	T
8	rs2656276	0	4086817	T	C
8	rs2680590	0	4086963	A	C
8	rs7828683	0	4087191	G	A
8	rs1700053	0	4087232	C	G
8	rs10094300	0	4087295	C	T
8	rs7829008	0	4087405	G	A
8	rs1700052	0	4087411	C	G
8	rs1714674	0	4087477	C	G
8	rs17069640	0	4087686	T	G
8	rs1700051	0	4087732	C	T
8	rs1714675	0	4087767	T	G
8	rs7834905	0	4088414	C	G
8	rs1700050	0	4088528	C	T
8	rs13280268	0	4088556	A	G
8	rs1700049	0	4088818	T	C
8	rs7822178	0	4088886	A	G
8	rs11992222	0	4089116	A	G
8	rs11992223	0	4089132	A	C
8	rs11993028	0	4089238	T	A
8	rs11995514	0	4089370	G	A
8	rs1700048	0	4089422	A	C
8	rs10105492	0	4089748	C	T
8	rs117226866	0	4089767	C	G
8	rs10091948	0	4089887	A	T
8	rs10104908	0	4089910	G	A
8	rs28573165	0	4089975	A	C
8	rs1700047	0	4090091	G	A
8	rs1714676	0	4090096	G	C
8	rs1700046	0	4090184	A	C
8	rs1700045	0	4090222	A	G
8	rs73186131	0	4090246	A	C
8	rs1700043	0	4090489	A	T
8	rs1714677	0	4090560	C	G
8	rs13272378	0	4090648	A	G
8	rs1714678	0	4090790	A	G
8	rs1700042	0	4090834	T	C
8	rs10108686	0	4090867	G	T
8	rs1700041	0	4090973	T	C
8	rs7822226	0	4091132	G	A
8	rs73186138	0	4091177	G	A
8	rs57236306	0	4091248	T	C
8	rs1714680	0	4091264	G	A
8	rs1714681	0	4091311	G	C
8	rs1714682	0	4091634	C	T
8	rs1700040	0	4091888	G	C
8	rs60168003	0	4091894	G	A
8	rs73658497	0	4091982	T	A
8	rs1714683	0	4092119	G	A
8	rs17069667	0	4092133	T	C
8	rs73186145	0	4092209	G	C
8	rs75986144	0	4092218	G	C
8	rs117438328	0	4092617	G	T
8	rs1714684	0	4093118	T	G
8	rs187026692	0	4093202	A	G
8	rs34879095	0	4093625	C	T
8	rs73186152	0	4093784	G	C
8	rs17069674	0	4094027	T	C
8	rs17069676	0	4094032	T	C
8	rs1714687	0	4094130	C	G
8	rs73186161	0	4094146	A	G
8	rs73186163	0	4094170	T	G
8	rs17069679	0	4094253	G	A
8	rs75210227	0	4094578	A	C
8	rs10503243	0	4094658	C	G
8	rs73186168	0	4094672	A	T
8	rs73186170	0	4094996	A	T
8	rs2656277	0	4095164	A	G
8	rs73186175	0	4095170	T	C
8	rs116942707	0	4095181	G	A
8	rs73186177	0	4095264	G	A
8	rs17334464	0	4096011	C	T
8	rs13270159	0	4096223	C	T
8	rs1700113	0	4096261	C	T
8	rs116980827	0	4096304	A	G
8	rs140695719	0	4096483	A	G
8	rs10098572	0	4096538	T	C
8	rs1620593	0	4096546	T	C
8	rs17069682	0	4096574	C	A
8	rs1619074	0	4096688	G	C
8	rs28522529	0	4096691	T	C
8	rs17069688	0	4096979	G	C
8	rs7817964	0	4097092	C	A
8	rs1504774	0	4097140	C	T
8	rs1700112	0	4097418	A	G
8	rs1714689	0	4097519	A	C
8	rs17069699	0	4097907	C	A
8	rs1700110	0	4098594	G	A
8	rs138641972	0	4098730	T	A
8	rs17334548	0	4098831	C	G
8	rs118180663	0	4099278	T	G
8	rs28368910	0	4099341	T	C
8	rs1504772	0	4099817	A	G
8	rs1504771	0	4100151	A	T
8	rs7844262	0	4100579	G	A
8	rs60461953	0	4101055	G	C
8	rs57119424	0	4101062	G	A
8	rs76219588	0	4101280	C	T
8	rs1700106	0	4101492	G	A
8	rs13248374	0	4101558	G	A
8	rs1504769	0	4101948	C	T
8	rs17334599	0	4102093	C	T
8	rs7838274	0	4102471	A	T
8	rs60593083	0	4102729	C	A
8	rs1700103	0	4102862	G	A
8	rs1632347	0	4102877	A	G
8	rs1631394	0	4103027	G	C
8	rs4875310	0	4103130	G	A
8	rs1700102	0	4103779	C	G
8	rs1700101	0	4103845	T	A
8	rs6995424	0	4103857	C	G
8	rs7015600	0	4104194	A	C
8	rs1394487	0	4104383	A	T
8	rs6982016	0	4104417	T	C
8	rs1847572	0	4104641	G	A
8	rs1700100	0	4104656	C	A
8	rs1394486	0	4104745	C	G
8	rs116907106	0	4104780	T	C
8	rs73498575	0	4104853	C	G
8	rs1700099	0	4104893	A	G
8	rs1714746	0	4105147	G	A
8	rs2656278	0	4105313	A	C
8	rs9792372	0	4105392	A	G
8	rs11776092	0	4105583	G	C
8	rs7011072	0	4106583	C	A
8	rs7011094	0	4106612	C	T
8	rs62478856	0	4106789	T	C
8	rs73498581	0	4106966	C	A
8	rs17406556	0	4107011	T	C
8	rs17334654	0	4107104	G	C
8	rs73498583	0	4107683	G	C
8	rs77855540	0	4107729	G	A
8	rs73188046	0	4107852	A	G
8	rs7002694	0	4107857	T	C
8	rs4404937	0	4107869	G	A
8	rs6998882	0	4108050	A	C
8	rs73498586	0	4108111	C	T
8	rs73498587	0	4108177	G	C
8	rs117908221	0	4108290	G	T
8	rs971555	0	4108330	A	G
8	rs17069747	0	4108428	A	G
8	rs73498592	0	4108947	G	T
8	rs6983521	0	4109064	G	C
8	rs6984808	0	4109163	C	T
8	rs905764	0	4109332	C	G
8	rs905765	0	4109415	G	C
8	rs145173053	0	4109451	G	C
8	rs779109	0	4109763	G	C
8	rs2407941	0	4109900	T	C
8	rs13259289	0	4110032	T	C
8	rs17406590	0	4110081	G	C
8	rs73498596	0	4110239	G	C
8	rs57149374	0	4110300	G	A
8	rs73660706	0	4110460	C	T
8	rs73660707	0	4110462	C	A
8	rs139805405	0	4110582	G	C
8	rs10503244	0	4110597	G	A
8	rs17069756	0	4111040	G	C
8	rs188114213	0	4111042	G	C
8	rs12677765	0	4111060	T	C
8	rs779110	0	4111124	G	A
8	rs61039530	0	4111189	C	A
8	rs112430098	0	4111587	C	T
8	rs112150545	0	4111602	C	A
8	rs62478858	0	4112073	T	C
8	rs1700096	0	4112258	G	A
8	rs73498600	0	4112704	G	C
8	rs17069759	0	4112953	C	G
8	rs117786272	0	4113024	G	A
8	rs17069762	0	4113044	G	C
8	rs73660709	0	4113196	G	A
8	rs116947935	0	4113335	C	T
8	rs17069764	0	4113492	G	T
8	rs73660711	0	4114259	G	A
8	rs12675002	0	4114274	G	A
8	rs2680599	0	4114456	C	T
8	rs145587386	0	4114707	G	C
8	rs57270843	0	4115077	A	T
8	rs57412256	0	4115130	G	A
8	rs55692588	0	4115148	C	T
8	rs55962367	0	4115210	A	G
8	rs57350065	0	4115226	G	C
8	rs58394202	0	4115240	C	T
8	rs55720535	0	4115243	A	G
8	rs2656280	0	4115410	T	C
8	rs117498168	0	4115457	T	G
8	rs58350496	0	4115627	G	A
8	rs4875312	0	4115795	G	A
8	rs73500607	0	4116425	G	T
8	rs13253622	0	4117026	C	A
8	rs144141463	0	4117523	A	G
8	rs2656285	0	4117538	T	C
8	rs17069769	0	4117636	C	G
8	rs62481960	0	4117795	T	A
8	rs1401480	0	4117811	T	C
8	rs12677270	0	4118081	G	T
8	rs76462279	0	4118122	A	C
8	rs12677291	0	4118131	G	A
8	rs12677331	0	4118380	G	A
8	rs60504759	0	4118879	A	T
8	rs149724341	0	4119053	A	C
8	rs779107	0	4119076	C	A
8	rs62481961	0	4119130	C	T
8	rs1504761	0	4119374	T	C
8	rs62481962	0	4119457	G	A
8	rs779106	0	4119469	A	G
8	rs6986522	0	4119868	C	G
8	rs779105	0	4120070	T	C
8	rs1394485	0	4120154	C	T
8	rs17069772	0	4120495	T	A
8	rs118013799	0	4121332	T	C
8	rs17069775	0	4121373	T	G
8	rs17069778	0	4121520	A	T
8	rs1700082	0	4121727	G	C
8	rs76607372	0	4121918	C	T
8	rs17069782	0	4121989	A	G
8	rs9693235	0	4122003	G	A
8	rs9693238	0	4122062	G	T
8	rs9694772	0	4122069	T	A
8	rs779103	0	4122078	T	C
8	rs77611845	0	4122119	C	G
8	rs76471199	0	4122187	G	C
8	rs73500615	0	4122235	T	C
8	rs73500617	0	4122244	G	C
8	rs17406688	0	4122282	G	A
8	rs117645899	0	4122438	C	A
8	rs57688174	0	4122585	G	A
8	rs4617179	0	4122597	T	C
8	rs4288395	0	4122628	T	G
8	rs6993805	0	4123974	T	C
8	rs1714701	0	4125066	G	A
8	rs17069790	0	4125100	G	A
8	rs73500622	0	4125163	A	G
8	rs6999771	0	4125505	A	G
8	rs7004794	0	4126059	T	C
8	rs17069792	0	4126128	A	G
8	rs17069796	0	4126427	C	G
8	rs17069800	0	4126540	C	A
8	rs142412818	0	4126673	G	C
8	rs7838666	0	4126701	T	C
8	rs779115	0	4126769	A	G
8	rs77994100	0	4126959	C	A
8	rs117888668	0	4127477	C	A
8	rs12056402	0	4127480	C	G
8	rs924864	0	4127845	A	G
8	rs78686130	0	4128311	C	T
8	rs62481985	0	4128340	C	G
8	rs144811956	0	4128415	A	C
8	rs62481986	0	4128437	C	T
8	rs905766	0	4128491	C	G
8	rs71523621	0	4128625	T	C
8	rs17334856	0	4128758	G	A
8	rs62481987	0	4128892	A	C
8	rs879274	0	4129120	G	T
8	rs74500047	0	4129324	C	T
8	rs75125740	0	4129498	A	G
8	rs56372551	0	4129563	G	C
8	rs35958640	0	4130303	A	T
8	rs10503245	0	4130320	C	G
8	rs10503246	0	4130363	A	G
8	rs112041827	0	4130387	C	T
8	rs11136714	0	4130688	A	C
8	rs11994662	0	4130911	T	C
8	rs779113	0	4130915	A	G
8	rs11136715	0	4131112	G	A
8	rs74403124	0	4131347	C	T
8	rs779112	0	4131374	T	A
8	rs812941	0	4131490	C	T
8	rs111612638	0	4131612	C	T
8	rs779111	0	4131851	A	C
8	rs142077112	0	4132388	A	C
8	rs144105028	0	4132528	T	C
8	rs117488739	0	4132693	C	T
8	rs118153060	0	4132731	G	A
8	rs62478560	0	4133402	G	T
8	rs17413143	0	4133424	A	G
8	rs117523389	0	4133736	A	G
8	rs117699718	0	4133757	C	A
8	rs6993956	0	4133762	G	C
8	rs6980968	0	4133918	T	C
8	rs117598645	0	4133950	G	A
8	rs56012889	0	4133953	T	A
8	rs10099480	0	4133954	C	G
8	rs117563167	0	4133961	G	T
8	rs141269492	0	4134281	G	A
8	rs182750277	0	4134358	A	T
8	rs77714662	0	4134661	A	G
8	rs74969641	0	4134783	T	C
8	rs1620288	0	4134853	T	C
8	rs2407940	0	4134874	C	T
8	rs34401683	0	4135588	T	C
8	rs62478561	0	4135670	G	T
8	rs17413156	0	4135849	A	C
8	rs17413170	0	4136051	G	A
8	rs17334932	0	4136103	A	G
8	rs10503247	0	4136295	G	C
8	rs146859682	0	4136570	A	C
8	rs10503248	0	4136571	C	T
8	rs77809530	0	4136610	T	A
8	rs7011065	0	4136657	C	A
8	rs7010404	0	4136947	G	C
8	rs138648363	0	4136980	A	G
8	rs62478562	0	4136983	C	T
8	rs1700029	0	4137061	T	C
8	rs74766494	0	4137360	T	A
8	rs17069831	0	4137396	C	T
8	rs62478563	0	4137422	T	A
8	rs150681200	0	4137615	G	A
8	rs117331449	0	4137796	G	C
8	rs76033483	0	4137955	C	T
8	rs2680601	0	4137990	C	G
8	rs117497153	0	4138156	A	T
8	rs78388332	0	4138214	C	T
8	rs75708283	0	4138252	A	C
8	rs62478564	0	4138396	A	G
8	rs2656288	0	4138427	G	A
8	rs62478565	0	4138495	T	G
8	rs813585	0	4138500	G	C
8	rs79790002	0	4138567	C	G
8	rs62478566	0	4138626	A	G
8	rs62478567	0	4138658	A	G
8	rs62478568	0	4138665	G	A
8	rs17413233	0	4138818	A	T
8	rs4304342	0	4138886	T	C
8	rs117284471	0	4139184	T	C
8	rs4322029	0	4139199	G	A
8	rs118044083	0	4139222	A	T
8	rs779120	0	4139648	T	G
8	rs78721610	0	4139713	T	C
8	rs75234734	0	4140049	C	A
8	rs75612892	0	4140103	A	G
8	rs62478569	0	4140139	G	A
8	rs80299940	0	4140217	A	G
8	rs117124961	0	4140462	C	A
8	rs62478570	0	4140480	G	A
8	rs185987693	0	4140599	T	A
8	rs2680602	0	4140685	G	T
8	rs77568247	0	4141180	G	T
8	rs117263407	0	4141266	G	C
8	rs111826146	0	4141639	T	A
8	rs11136716	0	4141728	A	C
8	rs113116401	0	4142179	T	G
8	rs75540538	0	4142369	G	A
8	rs28619306	0	4142442	T	C
8	rs117107106	0	4142510	G	A
8	rs62478590	0	4142555	T	G
8	rs117926769	0	4142922	G	C
8	rs10113352	0	4143049	G	A
8	rs17335008	0	4143360	A	G
8	rs17413239	0	4143688	A	G
8	rs1504757	0	4143740	C	T
8	rs77672333	0	4143934	A	T
8	rs17069841	0	4144356	C	G
8	rs11136717	0	4144426	A	T
8	rs62478592	0	4144434	G	C
8	rs779127	0	4144458	A	G
8	rs150939781	0	4144754	T	C
8	rs810437	0	4144867	T	G
8	rs17335036	0	4144890	G	A
8	rs2680603	0	4145078	C	G
8	rs76172443	0	4145301	T	G
8	rs1700038	0	4145400	C	G
8	rs1631982	0	4145461	A	G
8	rs2680605	0	4145622	T	C
8	rs11787185	0	4145796	A	C
8	rs79166477	0	4145898	T	G
8	rs17069844	0	4146104	C	G
8	rs2680606	0	4146236	A	G
8	rs76771821	0	4146358	A	G
8	rs2680607	0	4146477	C	G
8	rs2656290	0	4146479	G	A
8	rs74739941	0	4146520	A	C
8	rs139206055	0	4146626	A	T
8	rs1700107	0	4146707	C	G
8	rs117023729	0	4146754	C	T
8	rs11784668	0	4146842	C	G
8	rs78117857	0	4147181	G	A
8	rs17413302	0	4147455	T	G
8	rs117460808	0	4147642	A	G
8	rs59849774	0	4147896	C	T
8	rs61672175	0	4147967	T	C
8	rs73660733	0	4147994	G	A
8	rs139536925	0	4148138	T	C
8	rs10282904	0	4148449	A	G
8	rs28585544	0	4148774	A	G
8	rs117172856	0	4148824	T	C
8	rs78718310	0	4149119	T	G
8	rs17413309	0	4149354	G	T
8	rs12334788	0	4149966	G	C
8	rs111515499	0	4150035	G	A
8	rs73500689	0	4150154	G	A
8	rs73189961	0	4150210	A	T
8	rs77676750	0	4150239	G	C
8	rs67250161	0	4150474	A	C
8	rs76533076	0	4150615	G	A
8	rs77921913	0	4151293	T	A
8	rs75192792	0	4151779	T	C
8	rs78518728	0	4151783	A	C
8	rs74336646	0	4151887	T	A
8	rs1979916	0	4151910	G	A
8	rs74882471	0	4152065	A	G
8	rs73500702	0	4152332	C	G
8	rs71502982	0	4152509	C	G
8	rs73502605	0	4153371	C	G
8	rs74389756	0	4153641	A	T
8	rs74905840	0	4153752	G	A
8	rs112096668	0	4153863	A	T
8	rs149248594	0	4154154	T	C
8	rs76219918	0	4154333	T	C
8	rs77015919	0	4154344	T	C
8	rs79649354	0	4154457	G	C
8	rs77666555	0	4154901	G	A
8	rs17413323	0	4154956	A	G
8	rs76829208	0	4154965	C	A
8	rs79386797	0	4155018	C	T
8	rs117865989	0	4155019	A	G
8	rs17069848	0	4155109	T	G
8	rs116961548	0	4155505	A	G
8	rs76534986	0	4155526	G	A
8	rs145292088	0	4155690	A	G
8	rs117668135	0	4155827	C	T
8	rs17413343	0	4155860	G	A
8	rs74543826	0	4155867	G	A
8	rs117747639	0	4155942	T	C
8	rs73502609	0	4155954	T	A
8	rs73502611	0	4156073	T	C
8	rs7822424	0	4156317	G	A
8	rs79326431	0	4156539	A	G
8	rs76887839	0	4156590	A	C
8	rs79833936	0	4156599	T	C
8	rs1394489	0	4156763	C	T
8	rs139546733	0	4156766	T	G
8	rs62478598	0	4157097	A	T
8	rs7845852	0	4157137	A	C
8	rs186290001	0	4157171	C	T
8	rs11136718	0	4157216	G	A
8	rs1827665	0	4157264	T	C
8	rs1827664	0	4157298	A	G
8	rs4598268	0	4157393	T	C
8	rs13274840	0	4157667	A	T
8	rs75660087	0	4157668	T	C
8	rs1394488	0	4157673	C	G
8	rs9314521	0	4157782	G	A
8	rs55700520	0	4157961	C	T
8	rs146521350	0	4158231	G	A
8	rs4875313	0	4158287	A	G
8	rs149678786	0	4158316	T	C
8	rs62478599	0	4158372	C	A
8	rs148344077	0	4158445	C	T
8	rs28800590	0	4158604	C	T
8	rs35319725	0	4158637	T	A
8	rs34852691	0	4158701	A	G
8	rs11988129	0	4158728	C	G
8	rs11136719	0	4158791	C	G
8	rs34251603	0	4158881	C	G
8	rs10866965	0	4158919	G	T
8	rs10866966	0	4158968	C	T
8	rs11991875	0	4158976	A	G
8	rs13282958	0	4159120	G	C
8	rs55702502	0	4159301	T	C
8	rs55650064	0	4159384	C	G
8	rs34447355	0	4159469	C	T
8	rs34048256	0	4159519	C	A
8	rs4604461	0	4159817	T	C
8	rs4313177	0	4159906	G	T
8	rs4535755	0	4159972	C	T
8	rs4609212	0	4159995	G	C
8	rs4369007	0	4160042	A	G
8	rs4281133	0	4160084	C	T
8	rs13261320	0	4160195	A	G
8	rs13258176	0	4160216	G	T
8	rs13258448	0	4160307	G	A
8	rs77112610	0	4160331	G	A
8	rs62478625	0	4160344	G	T
8	rs115264170	0	4160502	C	G
8	rs13262226	0	4160506	A	G
8	rs13259084	0	4160530	G	A
8	rs13266205	0	4160614	G	C
8	rs13269472	0	4160647	A	G
8	rs35265645	0	4160690	G	A
8	rs13266499	0	4160719	G	C
8	rs13269744	0	4160726	A	G
8	rs4875315	0	4160756	A	G
8	rs13268722	0	4160774	C	T
8	rs13277586	0	4160822	T	C
8	rs12681753	0	4160852	G	C
8	rs4641088	0	4161030	G	C
8	rs74477345	0	4161036	C	G
8	rs4557722	0	4161151	G	A
8	rs4523275	0	4161157	G	A
8	rs4574867	0	4161202	T	G
8	rs4358819	0	4161234	C	G
8	rs4875317	0	4161266	C	T
8	rs144628635	0	4161294	C	G
8	rs148392928	0	4161298	C	T
8	rs1910718	0	4161327	T	A
8	rs1910717	0	4161385	C	G
8	rs10108386	0	4161522	G	A
8	rs1910716	0	4161539	A	G
8	rs11783952	0	4161932	A	T
8	rs55827462	0	4161959	A	C
8	rs7461820	0	4162039	G	A
8	rs56012128	0	4162079	T	C
8	rs11780411	0	4162099	C	G
8	rs977365	0	4162124	T	C
8	rs977364	0	4162159	C	T
8	rs117631950	0	4162217	T	C
8	rs977363	0	4162240	G	A
8	rs977362	0	4162253	C	G
8	rs10112948	0	4162450	C	G
8	rs55948809	0	4162548	C	G
8	rs11776123	0	4162713	C	T
8	rs11779669	0	4162734	A	G
8	rs4875319	0	4162862	G	A
8	rs10866967	0	4162922	T	C
8	rs74894492	0	4162991	G	A
8	rs77281142	0	4163170	A	G
8	rs75733625	0	4163240	C	T
8	rs56095567	0	4163271	A	G
8	rs73502685	0	4163359	C	T
8	rs11136721	0	4163415	C	T
8	rs12056601	0	4163475	A	G
8	rs12056602	0	4163561	A	C
8	rs17335232	0	4163602	A	T
8	rs41374945	0	4163749	A	C
8	rs73502690	0	4163889	C	T
8	rs4875320	0	4164013	A	T
8	rs17413497	0	4164067	T	A
8	rs1394477	0	4164084	C	T
8	rs62478629	0	4164147	T	C
8	rs28647855	0	4164180	A	G
8	rs1394476	0	4164185	G	C
8	rs4875321	0	4164190	T	C
8	rs117988211	0	4164276	G	A
8	rs1394475	0	4164280	T	G
8	rs11136723	0	4164381	A	C
8	rs73502697	0	4164395	A	C
8	rs11136724	0	4164419	G	A
8	rs12546046	0	4164444	A	G
8	rs62478630	0	4164486	C	G
8	rs73502698	0	4164563	G	A
8	rs62478631	0	4164812	A	T
8	rs78589148	0	4164895	C	T
8	rs62478632	0	4164961	A	C
8	rs11784834	0	4164975	G	A
8	rs12548881	0	4165096	G	A
8	rs9314522	0	4165205	G	C
8	rs62478633	0	4165245	G	T
8	rs34379313	0	4165339	T	A
8	rs13258014	0	4165460	C	T
8	rs17335309	0	4165497	T	A
8	rs13263341	0	4165598	G	C
8	rs10106165	0	4165629	G	A
8	rs11136725	0	4165714	G	C
8	rs76124920	0	4165746	T	C
8	rs11136726	0	4165843	G	A
8	rs12549529	0	4165927	G	A
8	rs11783438	0	4166030	T	A
8	rs11782760	0	4166304	A	C
8	rs11785855	0	4166317	G	A
8	rs10503249	0	4166426	A	G
8	rs6984095	0	4166452	C	G
8	rs11779243	0	4166475	C	T
8	rs10503250	0	4166522	G	A
8	rs11779272	0	4166565	C	T
8	rs61191550	0	4166691	G	C
8	rs6984591	0	4166781	C	A
8	rs10111080	0	4166821	C	T
8	rs73191946	0	4166968	A	G
8	rs67143511	0	4166981	C	T
8	rs73191948	0	4167035	G	T
8	rs6983926	0	4167036	G	A
8	rs73191950	0	4167045	G	A
8	rs75019621	0	4167181	A	G
8	rs71523624	0	4167196	C	G
8	rs62478634	0	4167281	C	T
8	rs67626815	0	4167453	A	G
8	rs73191954	0	4167542	A	G
8	rs67623901	0	4167546	A	G
8	rs4875322	0	4167608	T	G
8	rs62478635	0	4167632	T	C
8	rs4875323	0	4167720	C	T
8	rs4875324	0	4167854	C	T
8	rs4875325	0	4167888	C	T
8	rs4875093	0	4167975	G	C
8	rs140241674	0	4167981	C	T
8	rs4875327	0	4168083	G	C
8	rs60806454	0	4168155	G	C
8	rs7843009	0	4168217	T	C
8	rs10086665	0	4168257	G	C
8	rs17069869	0	4168309	G	C
8	rs7843279	0	4168395	T	G
8	rs7839568	0	4168415	A	G
8	rs7812317	0	4168466	T	A
8	rs7843273	0	4168581	A	C
8	rs73191960	0	4168593	T	C
8	rs10105312	0	4168601	A	G
8	rs73191961	0	4168607	A	G
8	rs68024807	0	4168663	G	A
8	rs66552562	0	4168757	G	A
8	rs62480579	0	4168882	G	A
8	rs10108639	0	4168964	T	G
8	rs6995773	0	4169062	C	T
8	rs6995791	0	4169095	C	A
8	rs6995802	0	4169117	C	T
8	rs13261681	0	4169150	C	G
8	rs6981695	0	4169188	T	C
8	rs10105996	0	4169205	A	G
8	rs8180935	0	4169283	G	A
8	rs8181005	0	4169289	A	G
8	rs13262538	0	4169405	C	T
8	rs71502983	0	4169409	T	C
8	rs6996303	0	4169414	C	T
8	rs7008640	0	4169488	G	C
8	rs79240790	0	4169561	T	C
8	rs62480580	0	4169591	C	T
8	rs9785155	0	4169706	A	G
8	rs71502984	0	4169753	G	A
8	rs10503252	0	4169759	G	A
8	rs17069870	0	4169817	G	C
8	rs74211272	0	4169879	A	G
8	rs11136727	0	4170126	C	G
8	rs35325775	0	4170206	C	G
8	rs11783094	0	4170289	C	G
8	rs34888753	0	4170421	G	A
8	rs10110255	0	4170517	A	G
8	rs13273923	0	4170565	A	C
8	rs10088254	0	4170786	T	C
8	rs10088341	0	4170818	T	C
8	rs10099054	0	4170892	C	T
8	rs10098267	0	4170933	G	C
8	rs113838227	0	4170944	G	C
8	rs11776902	0	4170978	G	A
8	rs13279582	0	4171203	G	C
8	rs10098620	0	4171291	G	A
8	rs10089045	0	4171427	T	C
8	rs12541509	0	4171623	A	T
8	rs7002661	0	4171740	A	G
8	rs6983013	0	4171758	C	T
8	rs7002670	0	4171765	A	T
8	rs6558860	0	4172109	T	C
8	rs13255812	0	4172592	T	G
8	rs10112765	0	4172625	G	A
8	rs11784405	0	4173207	A	G
8	rs35624824	0	4173237	T	C
8	rs55697959	0	4173391	A	G
8	rs10089612	0	4173651	C	T
8	rs12679077	0	4173675	C	T
8	rs10089891	0	4173887	C	T
8	rs73174214	0	4174227	T	C
8	rs74515946	0	4174263	A	G
8	rs4875329	0	4174454	A	C
8	rs17335476	0	4174633	G	C
8	rs117870815	0	4174686	T	C
8	rs7828753	0	4175030	G	C
8	rs73174218	0	4175095	G	A
8	rs146572394	0	4175407	T	G
8	rs10094777	0	4175547	C	G
8	rs117374012	0	4175587	C	T
8	rs13250518	0	4175595	T	C
8	rs10097012	0	4175801	G	A
8	rs35120588	0	4176544	G	A
8	rs144189949	0	4176578	A	C
8	rs4875330	0	4176941	C	T
8	rs4875331	0	4176989	T	G
8	rs79923759	0	4177076	A	C
8	rs4875332	0	4177081	T	G
8	rs10102283	0	4177262	C	G
8	rs76746055	0	4177289	C	G
8	rs57165765	0	4177307	G	C
8	rs10101702	0	4177430	G	C
8	rs10088858	0	4177444	A	G
8	rs34470235	0	4177493	G	T
8	rs11136729	0	4177791	G	A
8	rs73174231	0	4177961	A	G
8	rs1827666	0	4178186	G	A
8	rs10096058	0	4178508	T	A
8	rs13264536	0	4178539	C	G
8	rs10108628	0	4178604	G	T
8	rs574255743	0	4178633	G	C
8	rs73174233	0	4178787	C	T
8	rs10108772	0	4178791	G	A
8	rs67460606	0	4178969	C	T
8	rs4875334	0	4178983	C	T
8	rs4875335	0	4179086	C	T
8	rs10099850	0	4179486	T	C
8	rs2407887	0	4179584	C	G
8	rs10112705	0	4179805	G	A
8	rs147275006	0	4179812	A	G
8	rs10100098	0	4179859	A	G
8	rs17413742	0	4179902	C	G
8	rs74516786	0	4179991	G	C
8	rs17413749	0	4180043	T	G
8	rs10113290	0	4180292	G	A
8	rs2174358	0	4180377	G	C
8	rs2134950	0	4180491	A	G
8	rs80324183	0	4180634	G	A
8	rs2134951	0	4180726	C	G
8	rs10503253	0	4180844	C	A
8	rs9314523	0	4180898	C	G
8	rs12546471	0	4181065	G	C
8	rs138933812	0	4181493	G	C
8	rs1504752	0	4181634	A	G
8	rs2036547	0	4181716	A	G
8	rs1504753	0	4181761	A	G
8	rs1566860	0	4181781	G	A
8	rs1566861	0	4181864	C	T
8	rs17413763	0	4182085	A	G
8	rs2036548	0	4182491	A	G
8	rs13269120	0	4182519	C	G
8	rs2036549	0	4182632	G	A
8	rs11785351	0	4182898	C	G
8	rs2036550	0	4182925	C	T
8	rs139057781	0	4182941	A	G
8	rs1394473	0	4183034	A	C
8	rs1995536	0	4183036	A	C
8	rs13261217	0	4183057	A	G
8	rs144737071	0	4183123	G	A
8	rs1394474	0	4183209	G	T
8	rs1995537	0	4183368	C	G
8	rs67410369	0	4183515	G	A
8	rs12541979	0	4183528	A	C
8	rs79970083	0	4183553	A	G
8	rs10503254	0	4183571	C	A
8	rs35595866	0	4183711	G	T
8	rs35460033	0	4183716	C	G
8	rs17069926	0	4183795	C	T
8	rs10046752	0	4183880	C	G
8	rs12544891	0	4183881	G	A
8	rs9314524	0	4183922	C	T
8	rs115206106	0	4183932	G	C
8	rs9314525	0	4183960	A	T
8	rs7018359	0	4184037	G	C
8	rs10046757	0	4184163	C	G
8	rs111819643	0	4184166	C	G
8	rs10046758	0	4184170	C	G
8	rs10046759	0	4184179	C	G
8	rs73174262	0	4184200	G	A
8	rs905762	0	4184384	A	C
8	rs73174265	0	4184519	C	T
8	rs4407900	0	4184550	G	T
8	rs4409417	0	4184662	G	C
8	rs34965178	0	4184721	T	A
8	rs1875894	0	4184792	T	C
8	rs117438313	0	4184795	C	A
8	rs3947178	0	4184799	T	C
8	rs4335143	0	4184803	G	C
8	rs114875147	0	4184839	G	C
8	rs62480593	0	4184942	C	G
8	rs35520010	0	4185019	T	G
8	rs75566065	0	4185115	T	C
8	rs10503255	0	4185116	G	A
8	rs1504754	0	4185227	G	A
8	rs117091030	0	4185271	G	A
8	rs56014822	0	4185278	A	G
8	rs78801581	0	4185294	A	G
8	rs1847570	0	4185750	T	C
8	rs11778035	0	4185991	A	G
8	rs60323710	0	4186122	T	A
8	rs117173251	0	4186731	C	T
8	rs113255330	0	4186925	C	T
8	rs2062879	0	4187170	G	A
8	rs12675938	0	4187606	C	T
8	rs117758675	0	4187692	A	T
8	rs76834120	0	4187843	G	A
8	rs12679965	0	4187904	G	A
8	rs11136730	0	4187993	A	T
8	rs10086105	0	4188180	T	C
8	rs11776532	0	4188239	C	A
8	rs148039642	0	4188248	G	A
8	rs10866968	0	4188511	T	C
8	rs11136731	0	4188581	A	G
8	rs10866969	0	4188587	T	C
8	rs11994271	0	4188590	G	C
8	rs79333537	0	4188598	T	C
8	rs1546356	0	4188832	G	C
8	rs1875897	0	4188891	G	A
8	rs60981451	0	4189279	A	G
8	rs116848886	0	4189293	C	T
8	rs11992751	0	4189687	A	G
8	rs10104209	0	4189745	C	G
8	rs118037596	0	4189774	T	C
8	rs12677120	0	4189880	C	A
8	rs35993808	0	4189932	T	G
8	rs10103601	0	4189947	G	C
8	rs10103842	0	4190142	G	C
8	rs10104718	0	4190150	C	G
8	rs10091031	0	4190180	A	G
8	rs10103969	0	4190206	G	A
8	rs10091134	0	4190222	A	G
8	rs10094349	0	4190312	T	C
8	rs56341943	0	4190343	A	C
8	rs117186784	0	4190355	G	A
8	rs10105113	0	4190489	C	T
8	rs35771310	0	4190525	G	C
8	rs13276771	0	4190638	T	C
8	rs13268424	0	4190753	C	T
8	rs10108270	0	4190793	C	A
8	rs117368188	0	4190796	T	C
8	rs10107472	0	4190874	G	A
8	rs115023493	0	4190878	G	A
8	rs117557811	0	4191112	C	T
8	rs10108725	0	4191202	C	T
8	rs62480601	0	4191381	C	T
8	rs10108980	0	4191446	C	T
8	rs77503638	0	4191547	G	A
8	rs76689347	0	4192158	T	A
8	rs7015864	0	4192206	A	G
8	rs6996351	0	4192260	C	T
8	rs74411507	0	4192375	G	A
8	rs75363805	0	4192446	A	C
8	rs11784794	0	4192472	T	C
8	rs4875336	0	4192528	G	C
8	rs4875094	0	4192637	T	G
8	rs112391427	0	4193125	A	G
8	rs7000582	0	4193215	G	C
8	rs56261883	0	4193256	T	C
8	rs117246185	0	4193261	C	G
8	rs56333222	0	4193371	A	T
8	rs116987234	0	4193502	G	C
8	rs80239865	0	4193707	C	T
8	rs13278892	0	4193792	G	A
8	rs77783348	0	4194140	G	A
8	rs117854547	0	4194413	G	T
8	rs151134343	0	4194619	C	T
8	rs140095670	0	4194651	G	A
8	rs10089349	0	4194733	A	G
8	rs6558863	0	4194883	C	G
8	rs7010684	0	4194916	G	A
8	rs56137653	0	4195248	T	C
8	rs10102768	0	4195287	G	A
8	rs74869948	0	4195913	A	T
8	rs13266349	0	4196035	C	G
8	rs140872510	0	4196061	A	C
8	rs13267437	0	4196066	A	G
8	rs6558864	0	4196180	C	T
8	rs76033813	0	4196251	T	C
8	rs77720751	0	4196609	T	G
8	rs9314526	0	4196759	C	T
8	rs9314527	0	4196796	T	G
8	rs149189696	0	4197252	C	T
8	rs35564642	0	4197402	T	G
8	rs76365677	0	4197721	A	C
8	rs6558865	0	4197738	C	T
8	rs11785309	0	4197915	T	C
8	rs35560464	0	4197989	C	G
8	rs78569612	0	4198024	A	G
8	rs35922761	0	4198281	A	G
8	rs35509897	0	4198314	A	G
8	rs117129954	0	4198480	C	T
8	rs4568637	0	4198519	G	A
8	rs77844916	0	4199199	C	T
8	rs118101345	0	4199219	A	C
8	rs6995552	0	4199663	T	A
8	rs59870287	0	4199681	G	T
8	rs62480610	0	4199911	G	T
8	rs34979707	0	4200054	G	C
8	rs142609096	0	4200096	A	G
8	rs4875337	0	4200359	A	T
8	rs13273281	0	4200440	A	G
8	rs13270130	0	4200478	G	A
8	rs80050700	0	4200683	T	C
8	rs77239888	0	4200777	G	A
8	rs35374179	0	4200889	A	T
8	rs1438207	0	4200930	G	C
8	rs6558866	0	4201268	A	G
8	rs76297981	0	4201303	C	T
8	rs6558867	0	4201343	A	G
8	rs1014760	0	4201368	G	C
8	rs10113790	0	4201372	A	G
8	rs11984458	0	4201459	A	G
8	rs73174297	0	4201652	G	A
8	rs1866272	0	4201966	C	G
8	rs35013239	0	4202019	T	C
8	rs13253947	0	4202182	G	T
8	rs1866271	0	4202229	G	C
8	rs12681147	0	4202281	C	T
8	rs12676910	0	4202441	G	C
8	rs71523628	0	4202738	T	C
8	rs35333378	0	4202906	G	A
8	rs79315969	0	4202914	G	C
8	rs148878112	0	4202998	A	G
8	rs117045517	0	4203068	T	C
8	rs76907150	0	4203379	G	A
8	rs11985125	0	4203603	G	T
8	rs17413882	0	4204310	T	C
8	rs117621282	0	4204315	T	C
8	rs117800555	0	4204329	C	A
8	rs61705704	0	4204359	T	C
8	rs1561343	0	4204477	C	T
8	rs1561342	0	4204479	T	C
8	rs79264869	0	4204509	G	C
8	rs117438596	0	4204517	A	T
8	rs34198572	0	4204695	T	G
8	rs35645563	0	4204717	T	C
8	rs17069985	0	4204987	A	G
8	rs73175707	0	4205040	T	A
8	rs79689326	0	4205255	G	A
8	rs7832549	0	4205477	G	A
8	rs34381340	0	4205588	G	A
8	rs34133534	0	4205638	A	T
8	rs34184584	0	4205684	A	G
8	rs36112676	0	4205692	C	A
8	rs34495642	0	4205724	A	C
8	rs34124324	0	4205974	A	G
8	rs17069987	0	4206019	C	T
8	rs7834964	0	4206322	C	T
8	rs142170266	0	4206442	G	C
8	rs34718788	0	4206543	A	G
8	rs6558868	0	4206548	G	A
8	rs74364133	0	4206567	A	C
8	rs7008571	0	4206751	G	A
8	rs7009827	0	4206840	C	G
8	rs79236760	0	4207015	T	G
8	rs13250773	0	4207082	G	C
8	rs73175716	0	4207083	T	A
8	rs34864346	0	4207179	C	G
8	rs12541923	0	4207261	T	C
8	rs10091551	0	4207270	T	C
8	rs10091558	0	4207282	T	A
8	rs34751333	0	4207400	A	C
8	rs10429391	0	4208141	G	A
8	rs141342589	0	4208272	A	C
8	rs10105349	0	4208282	G	C
8	rs67897933	0	4208321	T	C
8	rs10105465	0	4208391	G	A
8	rs77825632	0	4208404	G	T
8	rs112712374	0	4208431	G	A
8	rs114868997	0	4208660	G	A
8	rs10098869	0	4208761	T	C
8	rs7813362	0	4208930	G	A
8	rs34026341	0	4208934	T	C
8	rs35485389	0	4208940	G	A
8	rs17069996	0	4209397	T	C
8	rs117621689	0	4209399	G	C
8	rs58009402	0	4209468	G	T
8	rs57038562	0	4209558	T	A
8	rs117590197	0	4209609	C	T
8	rs13281329	0	4209690	C	G
8	rs117334158	0	4209791	G	T
8	rs13248280	0	4209955	A	G
8	rs117995992	0	4210296	T	G
8	rs9314528	0	4210304	G	C
8	rs145431099	0	4210632	T	C
8	rs7832586	0	4210746	C	G
8	rs11781343	0	4210774	G	A
8	rs34317801	0	4211013	T	C
8	rs28662887	0	4211074	A	G
8	rs7007886	0	4211603	C	G
8	rs143151267	0	4211658	T	G
8	rs11990010	0	4211747	A	G
8	rs17063252	0	4212136	A	G
8	rs10093852	0	4212175	C	T
8	rs6994364	0	4212178	T	C
8	rs147967955	0	4212646	T	C
8	rs62479471	0	4212673	A	T
8	rs4292712	0	4212932	T	C
8	rs78955187	0	4212933	A	C
8	rs4571752	0	4213183	A	C
8	rs2406695	0	4213237	C	T
8	rs3990909	0	4213293	A	G
8	rs73175735	0	4213357	G	A
8	rs143853892	0	4213468	A	T
8	rs73506692	0	4213829	A	G
8	rs78545517	0	4213966	G	C
8	rs17070035	0	4214061	T	A
8	rs10503256	0	4214179	A	G
8	rs9314529	0	4214280	C	T
8	rs62479474	0	4214288	G	A
8	rs11997852	0	4214987	T	C
8	rs11136732	0	4215127	C	A
8	rs6987250	0	4215370	C	A
8	rs10092700	0	4215488	G	C
8	rs7014959	0	4215605	T	C
8	rs192381636	0	4215804	G	A
8	rs4875095	0	4215917	G	A
8	rs10097170	0	4216116	C	T
8	rs56191260	0	4216248	A	C
8	rs10096474	0	4216262	G	C
8	rs149623060	0	4216268	A	G
8	rs2163308	0	4216317	A	G
8	rs10503257	0	4216401	C	A
8	rs35756025	0	4216438	A	T
8	rs6558870	0	4216462	T	G
8	rs10100309	0	4217133	G	T
8	rs35196636	0	4217181	G	T
8	rs1036556	0	4217304	G	A
8	rs10101518	0	4217424	C	T
8	rs13251752	0	4217425	C	G
8	rs141999722	0	4217451	G	C
8	rs10101532	0	4217464	C	A
8	rs10101622	0	4217497	C	G
8	rs1036555	0	4217562	A	T
8	rs4875338	0	4217622	T	A
8	rs116895622	0	4217652	G	T
8	rs4875096	0	4217653	C	G
8	rs4875339	0	4217722	G	A
8	rs10094075	0	4217780	T	A
8	rs10104910	0	4217893	C	T
8	rs10503258	0	4217917	C	A
8	rs17070077	0	4217965	T	C
8	rs4875097	0	4217989	C	G
8	rs34042748	0	4218013	T	C
8	rs4875098	0	4218037	A	T
8	rs4875099	0	4218064	G	T
8	rs74982430	0	4218089	G	A
8	rs13258920	0	4218201	G	C
8	rs148736837	0	4218268	G	A
8	rs13259606	0	4218417	G	A
8	rs13267028	0	4218660	G	C
8	rs13270354	0	4219009	C	T
8	rs13270369	0	4219026	C	T
8	rs7837578	0	4219116	C	T
8	rs144950850	0	4219234	T	G
8	rs7837187	0	4219429	T	A
8	rs10098903	0	4219517	T	G
8	rs7833644	0	4219533	A	G
8	rs7814853	0	4219551	G	A
8	rs12677798	0	4219562	G	A
8	rs118103095	0	4219717	C	T
8	rs34145080	0	4219838	G	C
8	rs7815269	0	4219843	G	T
8	rs17335806	0	4219933	G	C
8	rs17070080	0	4220195	A	G
8	rs11787405	0	4220494	C	A
8	rs11787410	0	4220542	C	A
8	rs74626406	0	4220564	G	A
8	rs11778711	0	4220622	T	C
8	rs2043116	0	4220707	A	G
8	rs4379466	0	4221095	G	A
8	rs13256449	0	4221098	A	G
8	rs139945574	0	4221232	G	A
8	rs144513103	0	4221399	G	A
8	rs3910077	0	4221562	G	C
8	rs10216514	0	4221884	C	T
8	rs7813162	0	4222003	T	G
8	rs10093239	0	4222430	C	A
8	rs34689257	0	4222436	C	G
8	rs10503259	0	4222692	G	A
8	rs10089807	0	4222728	A	G
8	rs13265164	0	4222731	T	G
8	rs13257692	0	4222762	A	G
8	rs1438205	0	4223409	T	A
8	rs1370728	0	4223574	G	C
8	rs1370727	0	4223623	A	C
8	rs1370726	0	4223789	G	C
8	rs62479502	0	4223819	A	T
8	rs73175755	0	4224080	T	C
8	rs10107898	0	4224136	C	T
8	rs34690924	0	4224159	T	C
8	rs10094578	0	4224299	A	T
8	rs187646137	0	4224339	C	T
8	rs10097686	0	4224662	A	G
8	rs73175759	0	4224714	C	G
8	rs10111289	0	4224768	C	T
8	rs73175763	0	4224783	G	A
8	rs35052360	0	4224873	C	G
8	rs7839613	0	4224893	G	T
8	rs61278929	0	4224964	T	C
8	rs62479508	0	4225006	G	A
8	rs1594353	0	4225233	C	T
8	rs73175766	0	4225391	A	G
8	rs1595467	0	4225399	G	T
8	rs1595466	0	4225621	G	C
8	rs73175767	0	4225677	G	C
8	rs1595465	0	4225961	G	C
8	rs1583653	0	4226334	G	C
8	rs1583652	0	4226397	C	G
8	rs28862097	0	4226488	G	T
8	rs1583651	0	4226590	T	C
8	rs1594352	0	4226976	C	G
8	rs67529403	0	4227117	T	C
8	rs73175774	0	4227118	G	A
8	rs1594351	0	4227191	G	A
8	rs67901868	0	4227296	C	T
8	rs66832422	0	4227422	G	A
8	rs66505261	0	4227437	T	C
8	rs1583130	0	4227483	C	T
8	rs1583129	0	4227817	G	C
8	rs13269939	0	4228021	G	C
8	rs11993860	0	4228083	G	T
8	rs11779929	0	4228518	A	G
8	rs73175778	0	4228520	T	C
8	rs11136734	0	4228530	T	A
8	rs11780622	0	4228543	T	C
8	rs11136735	0	4228577	C	G
8	rs73175782	0	4228614	G	C
8	rs13279504	0	4228961	G	A
8	rs11780709	0	4228997	A	T
8	rs66476968	0	4229379	T	C
8	rs1367320	0	4229456	C	T
8	rs1367319	0	4229511	C	T
8	rs1370731	0	4229522	A	T
8	rs1370730	0	4229573	G	A
8	rs28611380	0	4229951	G	C
8	rs7010710	0	4230239	C	G
8	rs7843687	0	4230614	C	A
8	rs7842780	0	4230668	G	T
8	rs117650124	0	4230672	G	A
8	rs7827314	0	4230806	A	T
8	rs73175788	0	4230898	C	T
8	rs28540417	0	4230994	A	C
8	rs11136736	0	4231194	C	T
8	rs12549600	0	4231235	G	C
8	rs13269315	0	4231556	A	C
8	rs13276894	0	4231754	A	T
8	rs117966198	0	4231992	A	G
8	rs12386966	0	4232104	G	A
8	rs34096231	0	4232326	T	G
8	rs62479539	0	4232537	G	T
8	rs11786916	0	4232568	G	A
8	rs17070091	0	4232599	A	G
8	rs67623617	0	4232692	G	C
8	rs67606353	0	4232715	T	C
8	rs76586264	0	4232825	C	G
8	rs28593012	0	4232852	C	G
8	rs11775921	0	4232963	C	T
8	rs13267644	0	4233287	G	C
8	rs13251340	0	4233644	T	C
8	rs56246320	0	4233767	A	G
8	rs59229199	0	4233816	G	C
8	rs10098163	0	4233891	C	T
8	rs34731438	0	4234021	G	T
8	rs10112707	0	4234070	A	G
8	rs11781210	0	4234106	T	G
8	rs56751170	0	4234137	T	C
8	rs11136738	0	4234680	A	G
8	rs10866970	0	4235004	C	G
8	rs74980032	0	4235183	A	G
8	rs11781432	0	4235190	A	G
8	rs11781489	0	4235365	A	T
8	rs12679445	0	4235386	T	A
8	rs10866971	0	4235389	C	G
8	rs117695545	0	4235489	A	G
8	rs11785440	0	4235701	G	A
8	rs1438209	0	4235710	C	T
8	rs1438208	0	4235758	A	C
8	rs17414118	0	4235897	A	C
8	rs7004716	0	4236024	C	G
8	rs11785556	0	4236161	G	C
8	rs35799660	0	4236230	G	C
8	rs34714143	0	4236319	C	T
8	rs1595470	0	4236420	G	C
8	rs35326813	0	4236447	G	C
8	rs58426024	0	4236509	C	G
8	rs73177309	0	4236535	G	T
8	rs35704084	0	4236666	C	T
8	rs1595469	0	4236694	A	T
8	rs1595468	0	4236743	T	C
8	rs34603935	0	4236904	T	C
8	rs62479544	0	4236939	G	A
8	rs35413625	0	4237196	C	T
8	rs17070105	0	4237291	A	G
8	rs62479547	0	4237370	T	G
8	rs79773137	0	4237446	G	A
8	rs79962398	0	4237844	C	T
8	rs68093624	0	4238096	G	C
8	rs6558872	0	4238139	G	A
8	rs6558873	0	4238243	C	A
8	rs59425918	0	4238459	C	G
8	rs56967787	0	4238494	T	C
8	rs58584683	0	4238593	T	C
8	rs57777162	0	4238604	G	C
8	rs59939106	0	4238671	A	C
8	rs17070107	0	4238712	C	T
8	rs57643290	0	4239459	G	C
8	rs17335910	0	4239563	A	C
8	rs78599185	0	4239691	T	A
8	rs6995913	0	4239711	G	C
8	rs58469927	0	4239747	A	G
8	rs17070111	0	4239829	G	C
8	rs76393578	0	4239949	T	C
8	rs76394681	0	4240056	A	G
8	rs111872665	0	4240098	G	A
8	rs4875101	0	4240142	C	A
8	rs6997939	0	4240216	C	G
8	rs192432608	0	4240429	G	C
8	rs7001270	0	4240580	G	T
8	rs117979403	0	4240608	A	G
8	rs79882523	0	4240615	T	C
8	rs76515597	0	4240617	A	G
8	rs76590276	0	4240643	A	G
8	rs78166166	0	4240717	C	T
8	rs75508245	0	4240723	G	T
8	rs76228006	0	4240893	A	G
8	rs78323114	0	4240899	T	G
8	rs7001908	0	4240925	G	C
8	rs1438211	0	4240940	C	T
8	rs79643017	0	4240969	C	A
8	rs80157254	0	4240976	G	T
8	rs79686837	0	4241040	C	G
8	rs2163303	0	4241054	C	T
8	rs1430447	0	4241132	C	T
8	rs13439862	0	4241151	A	G
8	rs80356451	0	4241236	G	A
8	rs76120339	0	4241549	A	C
8	rs76523457	0	4241555	G	C
8	rs6558874	0	4241752	G	A
8	rs74982883	0	4241863	C	G
8	rs75436187	0	4241878	T	G
8	rs76665587	0	4242222	C	T
8	rs77396788	0	4242323	C	G
8	rs112473090	0	4242408	G	C
8	rs56267226	0	4242424	T	C
8	rs74669197	0	4242450	A	C
8	rs78033823	0	4242489	A	C
8	rs112534417	0	4242551	G	C
8	rs117100741	0	4242552	G	C
8	rs113916325	0	4242681	T	G
8	rs11783998	0	4242730	A	G
8	rs1438212	0	4242795	G	A
8	rs80065894	0	4243247	T	C
8	rs73658803	0	4243262	A	T
8	rs4442167	0	4243327	C	T
8	rs4360311	0	4243467	G	C
8	rs112938678	0	4243659	G	C
8	rs7846073	0	4243910	G	C
8	rs1430446	0	4244016	T	C
8	rs145853997	0	4244110	C	T
8	rs78917572	0	4244220	C	G
8	rs75627799	0	4244228	C	T
8	rs11785795	0	4244263	T	C
8	rs11785119	0	4244283	A	G
8	rs11785821	0	4244378	T	A
8	rs7009362	0	4244531	T	C
8	rs9657396	0	4244552	T	C
8	rs6985778	0	4244592	C	G
8	rs7010039	0	4244993	T	C
8	rs11136739	0	4245021	G	T
8	rs11136740	0	4245311	C	T
8	rs4327878	0	4245517	C	G
8	rs1438213	0	4245580	A	G
8	rs77105651	0	4245637	C	T
8	rs12542717	0	4245779	G	C
8	rs77843589	0	4246008	T	C
8	rs12543483	0	4246872	G	C
8	rs11774916	0	4246903	T	C
8	rs1430445	0	4247513	T	C
8	rs1438214	0	4247780	C	T
8	rs147768306	0	4247905	G	A
8	rs7832369	0	4247957	C	G
8	rs7815637	0	4247960	A	T
8	rs13260803	0	4248236	C	G
8	rs74299149	0	4248382	G	A
8	rs9773692	0	4248390	C	A
8	rs117697608	0	4248418	C	T
8	rs13261698	0	4248561	C	A
8	rs74979700	0	4248659	A	G
8	rs143995525	0	4248712	T	C
8	rs67198077	0	4248963	T	C
8	rs11779254	0	4249074	G	C
8	rs12542641	0	4249185	A	G
8	rs12545004	0	4249407	G	A
8	rs78874426	0	4249550	G	A
8	rs140757253	0	4249659	T	C
8	rs1816309	0	4249675	C	T
8	rs1370733	0	4249723	T	C
8	rs55879555	0	4250160	G	A
8	rs7829894	0	4250423	G	A
8	rs7830890	0	4250427	C	G
8	rs7814609	0	4250759	A	T
8	rs7815034	0	4251019	A	T
8	rs55924710	0	4251145	A	C
8	rs56162145	0	4251203	A	G
8	rs11988906	0	4251284	A	G
8	rs1430443	0	4252508	G	C
8	rs72624079	0	4252733	T	A
8	rs77924030	0	4252978	G	A
8	rs76606245	0	4252979	C	T
8	rs34598031	0	4252986	A	G
8	rs72624080	0	4253396	C	G
8	rs7844370	0	4253449	G	C
8	rs13258474	0	4253454	C	T
8	rs72624081	0	4253551	T	C
8	rs7832757	0	4253637	T	C
8	rs73177353	0	4253889	T	C
8	rs62480974	0	4254058	G	C
8	rs71523629	0	4254127	G	A
8	rs2406692	0	4254203	T	G
8	rs2164890	0	4254211	C	T
8	rs150543436	0	4254368	A	G
8	rs4260910	0	4254475	C	T
8	rs73177356	0	4254789	C	G
8	rs62480975	0	4255190	G	A
8	rs191230322	0	4255241	T	A
8	rs76269233	0	4255298	T	A
8	rs150665018	0	4255336	A	G
8	rs73177359	0	4255520	C	T
8	rs11780778	0	4255649	G	C
8	rs34761562	0	4255984	C	T
8	rs113323061	0	4256133	T	G
8	rs115426555	0	4256225	A	C
8	rs6990959	0	4256236	C	T
8	rs35567863	0	4256259	G	T
8	rs34770053	0	4256265	T	A
8	rs35532156	0	4256473	G	A
8	rs75829722	0	4256583	G	A
8	rs11992667	0	4256637	G	C
8	rs1866273	0	4256707	A	T
8	rs146825897	0	4256929	G	T
8	rs117160644	0	4256962	C	G
8	rs13263193	0	4257129	A	T
8	rs13270991	0	4257199	T	G
8	rs1438210	0	4257256	C	T
8	rs1864517	0	4257291	C	A
8	rs35589069	0	4257529	C	T
8	rs34272328	0	4257633	A	G
8	rs143210912	0	4257662	G	C
8	rs1430448	0	4258091	C	A
8	rs1430449	0	4258195	C	T
8	rs13281118	0	4258315	T	G
8	rs7006904	0	4259048	C	T
8	rs13279785	0	4259148	G	A
8	rs13281925	0	4259165	C	T
8	rs10503260	0	4259234	T	A
8	rs13280088	0	4259261	G	T
8	rs11136741	0	4259536	A	C
8	rs60996276	0	4259549	G	A
8	rs13253200	0	4259633	G	T
8	rs13256245	0	4259982	C	A
8	rs146290374	0	4260096	C	G
8	rs13254643	0	4260104	G	C
8	rs6988291	0	4260556	C	T
8	rs80345415	0	4260936	G	C
8	rs78494230	0	4261041	T	C
8	rs13267484	0	4261060	A	T
8	rs77955421	0	4261196	C	G
8	rs13275996	0	4261356	T	C
8	rs73177363	0	4261646	G	A
8	rs79483801	0	4261773	G	C
8	rs7845980	0	4261786	T	A
8	rs57043821	0	4262050	C	T
8	rs140153960	0	4262228	A	G
8	rs34325842	0	4262448	T	C
8	rs79270680	0	4262498	A	G
8	rs34021491	0	4262518	G	A
8	rs7828233	0	4262526	G	A
8	rs11995502	0	4262553	T	C
8	rs145810947	0	4262622	G	C
8	rs73177366	0	4262828	C	T
8	rs76020747	0	4263021	A	C
8	rs28591586	0	4263108	G	C
8	rs73177368	0	4263278	G	C
8	rs28367292	0	4263342	T	C
8	rs17336043	0	4263579	G	A
8	rs76194583	0	4263773	C	T
8	rs142902803	0	4263823	G	A
8	rs11992011	0	4263916	T	G
8	rs58030887	0	4264259	G	A
8	rs73177370	0	4264295	G	A
8	rs57264023	0	4264422	G	A
8	rs116949306	0	4264491	C	T
8	rs7837956	0	4264539	G	A
8	rs7838113	0	4264676	G	A
8	rs13253064	0	4264876	C	G
8	rs78694563	0	4265247	A	G
8	rs17070150	0	4265319	T	C
8	rs74318770	0	4265366	T	G
8	rs10089026	0	4265397	A	G
8	rs79267177	0	4265480	A	C
8	rs7831167	0	4265754	T	C
8	rs6558876	0	4265784	T	C
8	rs75050362	0	4266113	A	T
8	rs13264886	0	4266162	A	G
8	rs17070157	0	4266274	G	C
8	rs17070159	0	4266306	G	C
8	rs17070162	0	4266439	G	A
8	rs76296140	0	4266510	C	T
8	rs71523630	0	4266511	G	A
8	rs62480980	0	4266656	A	C
8	rs7814568	0	4266769	C	T
8	rs145936995	0	4267068	A	G
8	rs2915066	0	4267338	T	C
8	rs13248121	0	4267441	T	A
8	rs147666607	0	4267508	G	C
8	rs142356977	0	4267585	C	T
8	rs79890726	0	4267960	G	A
8	rs114084130	0	4267967	T	A
8	rs62480981	0	4268036	G	C
8	rs74751786	0	4268070	A	G
8	rs2918046	0	4268169	A	G
8	rs13258111	0	4268462	T	C
8	rs17336085	0	4268880	C	G
8	rs10107756	0	4269229	T	G
8	rs77435526	0	4269435	A	G
8	rs17070165	0	4269593	A	G
8	rs57348279	0	4269682	G	C
8	rs10092807	0	4269777	G	T
8	rs11775580	0	4269795	G	A
8	rs10093806	0	4269888	C	G
8	rs11786224	0	4270051	A	T
8	rs74355780	0	4270155	C	T
8	rs10503261	0	4270207	A	G
8	rs1154037	0	4270228	T	C
8	rs10503262	0	4270356	A	C
8	rs13270357	0	4270408	A	T
8	rs17070170	0	4270483	A	G
8	rs13269685	0	4270582	C	T
8	rs77359419	0	4270623	G	A
8	rs13276921	0	4270661	C	T
8	rs111264108	0	4270688	G	C
8	rs34366238	0	4270699	T	C
8	rs34551084	0	4270704	T	C
8	rs17070173	0	4270839	C	T
8	rs79129236	0	4270840	G	A
8	rs17070174	0	4271013	A	G
8	rs114810348	0	4271058	T	C
8	rs115425237	0	4271173	C	T
8	rs146727768	0	4271189	G	A
8	rs1217651	0	4271213	G	A
8	rs13278683	0	4271271	C	T
8	rs17070185	0	4271292	C	G
8	rs145606126	0	4271347	C	G
8	rs13276932	0	4271377	G	C
8	rs116327514	0	4271551	G	C
8	rs201823727	0	4271627	G	T
8	rs76603581	0	4271667	T	C
8	rs77168448	0	4271690	A	G
8	rs67435161	0	4271758	G	C
8	rs75693736	0	4271811	G	C
8	rs56181019	0	4271843	G	C
8	rs1154039	0	4271845	A	C
8	rs115925664	0	4271909	G	A
8	rs35516630	0	4271912	T	C
8	rs17070201	0	4272022	T	A
8	rs117839828	0	4272070	G	A
8	rs77655724	0	4272076	T	C
8	rs114995187	0	4272275	T	C
8	rs75101602	0	4272551	G	A
8	rs13262986	0	4272581	T	C
8	rs17070203	0	4272661	C	A
8	rs76106383	0	4272688	C	A
8	rs1217529	0	4272689	T	G
8	rs59958661	0	4272709	G	C
8	rs75060831	0	4272732	C	T
8	rs13277788	0	4272891	G	A
8	rs116184202	0	4272895	C	G
8	rs116602053	0	4273021	G	T
8	rs76520290	0	4273028	T	C
8	rs77152979	0	4273031	T	C
8	rs13278687	0	4273172	G	C
8	rs78049679	0	4273314	C	T
8	rs13279162	0	4273317	G	A
8	rs74341629	0	4273325	G	A
8	rs115928460	0	4273353	G	A
8	rs116294592	0	4273367	G	A
8	rs78660551	0	4273555	T	G
8	rs80083046	0	4273723	C	A
8	rs114716680	0	4273818	C	T
8	rs112481797	0	4273819	G	A
8	rs3931852	0	4273872	C	T
8	rs57505748	0	4273948	A	T
8	rs568787539	0	4274277	T	C
8	rs62480996	0	4274379	T	A
8	rs62480997	0	4274387	A	G
8	rs11985089	0	4274481	G	C
8	rs13265078	0	4274688	A	T
8	rs11993264	0	4274769	C	T
8	rs1658815	0	4274957	C	T
8	rs67965769	0	4275046	A	C
8	rs35861897	0	4275087	A	C
8	rs75632130	0	4275106	C	T
8	rs141920538	0	4275182	C	T
8	rs79499648	0	4275286	T	C
8	rs1238056	0	4275392	T	G
8	rs78586664	0	4275415	A	G
8	rs1236990	0	4275585	A	T
8	rs1438193	0	4275638	G	A
8	rs17070221	0	4275735	A	C
8	rs76091103	0	4275882	C	T
8	rs7816189	0	4275981	A	C
8	rs1658816	0	4276126	C	T
8	rs1237298	0	4276230	C	A
8	rs11136742	0	4276270	C	T
8	rs17414411	0	4276303	T	C
8	rs76164039	0	4276350	C	T
8	rs17070226	0	4276379	T	C
8	rs1228293	0	4276452	A	G
8	rs1217532	0	4276534	C	G
8	rs11783587	0	4276579	C	T
8	rs1230767	0	4276632	T	C
8	rs17070231	0	4276719	A	G
8	rs1238057	0	4276790	C	G
8	rs17336210	0	4276816	C	G
8	rs9650515	0	4277073	T	C
8	rs76872288	0	4277171	A	G
8	rs1725132	0	4277173	G	A
8	rs13250547	0	4277241	C	G
8	rs17070242	0	4277298	A	C
8	rs1217534	0	4277861	T	G
8	rs12681349	0	4277990	C	T
8	rs10091211	0	4278122	A	C
8	rs1238884	0	4278256	G	A
8	rs1217537	0	4278274	T	C
8	rs146981853	0	4278434	C	A
8	rs77549039	0	4278453	A	G
8	rs11136743	0	4278533	T	A
8	rs4875341	0	4278568	G	C
8	rs1438194	0	4278954	G	T
8	rs1438195	0	4278966	A	C
8	rs11776084	0	4278972	A	T
8	rs62480999	0	4279122	G	C
8	rs75234169	0	4279256	T	C
8	rs1438196	0	4279342	A	G
8	rs75893906	0	4279369	A	C
8	rs78773239	0	4279376	A	C
8	rs7015105	0	4279582	A	C
8	rs1154040	0	4279631	A	G
8	rs62481000	0	4279815	T	C
8	rs62481001	0	4279972	G	A
8	rs79014820	0	4280057	G	A
8	rs79928372	0	4281222	G	C
8	rs1154044	0	4281327	T	C
8	rs28768178	0	4281642	G	C
8	rs149846769	0	4281650	G	A
8	rs2163304	0	4281725	A	C
8	rs1438197	0	4281973	T	C
8	rs76872278	0	4281985	G	T
8	rs1154046	0	4282088	C	T
8	rs151191566	0	4282171	G	A
8	rs62481002	0	4282217	C	G
8	rs75607701	0	4282277	C	A
8	rs980238	0	4282618	C	A
8	rs1978844	0	4282631	A	C
8	rs78228190	0	4282780	G	A
8	rs12549086	0	4283296	C	G
8	rs17414486	0	4283673	G	A
8	rs10096754	0	4283842	T	G
8	rs10096868	0	4283957	T	C
8	rs6558877	0	4284093	A	G
8	rs6999888	0	4284320	A	C
8	rs6558878	0	4284330	T	C
8	rs12542458	0	4284486	A	G
8	rs6983086	0	4284489	G	T
8	rs4875342	0	4284614	G	C
8	rs6983396	0	4284654	G	A
8	rs4875102	0	4284692	G	A
8	rs57396002	0	4284804	T	C
8	rs57771239	0	4284815	T	A
8	rs60714191	0	4285041	A	G
8	rs7815734	0	4285173	G	A
8	rs17070269	0	4285322	C	G
8	rs62481004	0	4285333	T	C
8	rs1154052	0	4285346	C	G
8	rs10101304	0	4285350	T	C
8	rs1154053	0	4285390	G	C
8	rs66512318	0	4285424	G	C
8	rs1438198	0	4285608	A	G
8	rs1438199	0	4285624	G	T
8	rs13251521	0	4285663	A	G
8	rs149441421	0	4285845	A	G
8	rs28719543	0	4286088	C	G
8	rs11774358	0	4286393	C	T
8	rs112252471	0	4286489	T	C
8	rs75318869	0	4286812	C	G
8	rs1154055	0	4286823	T	G
8	rs77614012	0	4286993	C	A
8	rs78448994	0	4287042	A	C
8	rs79190267	0	4287043	G	A
8	rs75980946	0	4287117	A	G
8	rs7015706	0	4287134	A	G
8	rs1347754	0	4287150	A	G
8	rs6995076	0	4287287	G	A
8	rs6982120	0	4287384	T	C
8	rs1438200	0	4287405	C	A
8	rs1438201	0	4287429	G	C
8	rs1438202	0	4287436	C	G
8	rs192545340	0	4287468	G	T
8	rs5025174	0	4287495	G	C
8	rs7000593	0	4287576	C	T
8	rs4478597	0	4287640	A	G
8	rs6999573	0	4287678	G	C
8	rs1658819	0	4287766	C	T
8	rs4478598	0	4287776	A	G
8	rs10503263	0	4287980	A	T
8	rs78997790	0	4288002	A	T
8	rs4483180	0	4288010	A	G
8	rs145803922	0	4288105	C	T
8	rs4875343	0	4288220	A	C
8	rs4875103	0	4288283	A	C
8	rs4875344	0	4288291	C	A
8	rs17070283	0	4288356	C	T
8	rs17414612	0	4288538	C	T
8	rs1658820	0	4288577	G	T
8	rs1658821	0	4288640	A	G
8	rs6991612	0	4288668	T	C
8	rs11994763	0	4289021	G	C
8	rs6558880	0	4289081	G	A
8	rs1725124	0	4289228	C	T
8	rs10088898	0	4289266	T	C
8	rs17070295	0	4289486	C	G
8	rs1217539	0	4289942	G	C
8	rs1217540	0	4289976	A	C
8	rs7007659	0	4290275	T	C
8	rs11781724	0	4290305	A	C
8	rs111684074	0	4290354	A	G
8	rs2915065	0	4290386	G	A
8	rs13263442	0	4290832	G	A
8	rs12547236	0	4290961	A	C
8	rs34609478	0	4291650	A	C
8	rs1725088	0	4291688	A	T
8	rs1238522	0	4291730	A	T
8	rs13275567	0	4291872	C	A
8	rs1217648	0	4291877	G	A
8	rs1217647	0	4292032	C	T
8	rs76979002	0	4292278	C	G
8	rs13278038	0	4292341	A	G
8	rs77626263	0	4292427	C	T
8	rs13269669	0	4293080	A	G
8	rs35455544	0	4293174	G	A
8	rs77721658	0	4293624	T	A
8	rs35007706	0	4293667	A	T
8	rs73178944	0	4293754	A	G
8	rs6990173	0	4293806	T	C
8	rs1217646	0	4294104	T	C
8	rs6986971	0	4294235	A	G
8	rs1154057	0	4295123	C	T
8	rs6558883	0	4295181	G	T
8	rs10088937	0	4295445	A	C
8	rs76169133	0	4295632	C	G
8	rs7001772	0	4296181	T	G
8	rs12677457	0	4296370	C	G
8	rs1154059	0	4296478	G	A
8	rs78676153	0	4296484	T	C
8	rs13273325	0	4296512	T	C
8	rs1154060	0	4296542	A	T
8	rs117295359	0	4296587	T	C
8	rs76603000	0	4296746	C	A
8	rs66480013	0	4296876	G	C
8	rs80004757	0	4297235	G	C
8	rs1561341	0	4297329	A	G
8	rs57564166	0	4297519	G	A
8	rs57194615	0	4297541	A	G
8	rs76876075	0	4297686	C	T
8	rs75546483	0	4297790	A	T
8	rs732468	0	4297876	T	C
8	rs1808586	0	4298036	G	C
8	rs732467	0	4298057	A	C
8	rs78713905	0	4298328	G	C
8	rs35982142	0	4298362	A	G
8	rs75913015	0	4298578	T	C
8	rs76937028	0	4298895	A	G
8	rs1235700	0	4299117	C	T
8	rs17070308	0	4299680	C	T
8	rs77239095	0	4299722	C	G
8	rs75066586	0	4299820	G	C
8	rs13265103	0	4299846	G	C
8	rs17070309	0	4299883	G	A
8	rs78503709	0	4299923	C	G
8	rs1228296	0	4299974	C	G
8	rs62481011	0	4300143	C	T
8	rs1217546	0	4300258	C	G
8	rs1228295	0	4300537	G	A
8	rs77976727	0	4300554	C	T
8	rs79949700	0	4301594	T	G
8	rs143240697	0	4301630	G	A
8	rs28659931	0	4301640	G	A
8	rs77933445	0	4301821	A	G
8	rs17336607	0	4302217	G	A
8	rs116965602	0	4302243	G	C
8	rs62481012	0	4302290	C	G
8	rs17336628	0	4302335	G	A
8	rs1154064	0	4302423	G	C
8	rs1154065	0	4302594	A	G
8	rs11784730	0	4302914	T	C
8	rs17414883	0	4303216	A	C
8	rs77022204	0	4303265	A	G
8	rs13254250	0	4303279	T	G
8	rs57061717	0	4303285	T	A
8	rs17070316	0	4303398	G	A
8	rs17070317	0	4303418	C	T
8	rs148898134	0	4303419	G	A
8	rs17414897	0	4303471	G	C
8	rs62481013	0	4303508	T	C
8	rs62481014	0	4303592	T	C
8	rs17070327	0	4303634	A	G
8	rs13251739	0	4303662	G	C
8	rs66769827	0	4304420	G	C
8	rs1235013	0	4304583	C	G
8	rs1154067	0	4304610	C	T
8	rs112549908	0	4304614	T	C
8	rs1154068	0	4304647	C	A
8	rs62481017	0	4304819	G	A
8	rs17070331	0	4304867	G	C
8	rs76344124	0	4304910	G	C
8	rs12549644	0	4305023	A	G
8	rs77419795	0	4305054	C	G
8	rs34380501	0	4305400	A	C
8	rs2115967	0	4305419	G	A
8	rs2115966	0	4305475	G	C
8	rs117083612	0	4305537	A	G
8	rs2163307	0	4305620	C	A
8	rs1217656	0	4305763	A	C
8	rs11776192	0	4305779	G	C
8	rs73660848	0	4306213	A	G
8	rs55696300	0	4306278	G	T
8	rs1217655	0	4306330	C	G
8	rs112187735	0	4306865	C	T
8	rs111770769	0	4307107	A	T
8	rs1235012	0	4307116	A	G
8	rs1154070	0	4307197	T	C
8	rs1006882	0	4307310	A	G
8	rs1217654	0	4307361	A	G
8	rs76096557	0	4307441	T	C
8	rs78446409	0	4307509	C	T
8	rs62481019	0	4307535	T	C
8	rs6558884	0	4307843	C	G
8	rs6999396	0	4307975	T	C
8	rs78732655	0	4308258	T	A
8	rs76182032	0	4308290	A	G
8	rs77518223	0	4308336	A	C
8	rs75762052	0	4308346	C	G
8	rs12549303	0	4308514	C	G
8	rs12549823	0	4308652	C	G
8	rs12544832	0	4308669	G	A
8	rs12542493	0	4308704	A	G
8	rs12543082	0	4308815	T	A
8	rs1154071	0	4308820	C	G
8	rs12542542	0	4308906	A	G
8	rs1006583	0	4308969	A	C
8	rs1006582	0	4309036	C	G
8	rs117835283	0	4309096	A	C
8	rs189570602	0	4309103	G	C
8	rs74676900	0	4309177	C	A
8	rs13278962	0	4309321	T	C
8	rs117803043	0	4309361	G	A
8	rs80094404	0	4309433	C	G
8	rs77300968	0	4309448	A	T
8	rs116924766	0	4309471	A	G
8	rs115510134	0	4309478	A	G
8	rs116786691	0	4309507	G	A
8	rs13278525	0	4309702	C	T
8	rs77500513	0	4309713	C	G
8	rs11780134	0	4309885	G	C
8	rs7813376	0	4309952	T	C
8	rs117054359	0	4310115	G	A
8	rs7825748	0	4310175	G	A
8	rs77584844	0	4310244	C	T
8	rs76395359	0	4310287	T	C
8	rs35156308	0	4310382	T	G
8	rs11136744	0	4310404	C	G
8	rs79691720	0	4310420	G	A
8	rs76752136	0	4310456	T	C
8	rs5000538	0	4310518	C	T
8	rs77449038	0	4310536	T	C
8	rs5000536	0	4310599	C	G
8	rs13253098	0	4310656	C	T
8	rs5000535	0	4310667	G	A
8	rs117439482	0	4310686	C	T
8	rs5000534	0	4310726	G	A
8	rs74962223	0	4310884	T	A
8	rs138361652	0	4310934	G	A
8	rs73660853	0	4310936	A	G
8	rs77354697	0	4311101	T	A
8	rs73660854	0	4311150	T	A
8	rs73660855	0	4311195	G	A
8	rs76211787	0	4311252	T	C
8	rs79363637	0	4311261	G	C
8	rs73660857	0	4311313	G	A
8	rs7831923	0	4311324	C	T
8	rs147623659	0	4311388	C	G
8	rs2959179	0	4311409	C	T
8	rs74448082	0	4311623	C	T
8	rs77395733	0	4311659	A	T
8	rs142484055	0	4311795	G	C
8	rs1658813	0	4312141	G	C
8	rs7006288	0	4312402	G	A
8	rs28483476	0	4312553	G	T
8	rs75806902	0	4312582	C	G
8	rs35884056	0	4312662	G	C
8	rs77104677	0	4312791	G	C
8	rs62481022	0	4312808	G	A
8	rs62481023	0	4312888	A	G
8	rs75189735	0	4313098	C	A
8	rs13279154	0	4313123	A	G
8	rs34078610	0	4313182	G	C
8	rs189441980	0	4313311	G	C
8	rs4875345	0	4313576	T	C
8	rs4875346	0	4313720	G	A
8	rs28605621	0	4313930	G	A
8	rs74818514	0	4313932	C	G
8	rs7844844	0	4314005	G	A
8	rs79966745	0	4314308	G	A
8	rs76083514	0	4314319	G	C
8	rs117972946	0	4314591	G	C
8	rs117544683	0	4314747	T	C
8	rs10441633	0	4314848	T	C
8	rs1217680	0	4314917	A	G
8	rs10092005	0	4315213	C	T
8	rs12675246	0	4315349	G	C
8	rs988378	0	4315389	G	C
8	rs1217677	0	4315838	C	T
8	rs17336844	0	4316054	T	C
8	rs117015640	0	4316127	T	C
8	rs17336858	0	4316273	A	T
8	rs148969839	0	4316329	A	C
8	rs13271708	0	4316478	G	C
8	rs77906338	0	4316572	G	A
8	rs77307145	0	4316702	G	C
8	rs59220908	0	4317034	A	T
8	rs1217676	0	4317145	T	C
8	rs10282822	0	4317280	T	C
8	rs1217675	0	4317346	G	T
8	rs1217674	0	4317395	A	T
8	rs4875347	0	4317699	T	C
8	rs13254545	0	4317841	G	T
8	rs13257745	0	4317842	A	T
8	rs76037970	0	4317867	G	C
8	rs117230955	0	4318777	G	A
8	rs1217672	0	4318924	A	G
8	rs75536128	0	4318928	G	A
8	rs73178980	0	4319071	G	C
8	rs138869659	0	4319183	C	G
8	rs62479670	0	4319188	T	C
8	rs1217670	0	4319435	C	T
8	rs117097225	0	4319487	T	C
8	rs1217669	0	4319714	T	G
8	rs77597007	0	4319773	T	C
8	rs12545377	0	4319850	G	A
8	rs2406686	0	4319880	T	C
8	rs2163306	0	4320053	A	G
8	rs76037801	0	4320194	G	C
8	rs12676259	0	4320301	A	G
8	rs1217668	0	4320342	G	A
8	rs117440494	0	4320575	A	T
8	rs77622052	0	4320599	A	T
8	rs11136745	0	4320656	A	G
8	rs1217666	0	4320749	A	C
8	rs79778049	0	4320820	G	A
8	rs74886150	0	4321045	C	T
8	rs13250119	0	4321106	G	A
8	rs1217664	0	4321252	C	G
8	rs1529582	0	4321350	T	G
8	rs6558885	0	4321410	G	A
8	rs7841776	0	4321553	A	G
8	rs7822968	0	4321612	G	C
8	rs1217662	0	4321764	T	G
8	rs1997140	0	4322234	A	G
8	rs59171014	0	4322286	G	A
8	rs1997139	0	4322402	A	G
8	rs9644367	0	4322434	T	C
8	rs9314531	0	4322454	A	G
8	rs17415128	0	4322657	A	G
8	rs6999093	0	4322748	C	T
8	rs13262098	0	4322764	T	C
8	rs1217660	0	4322957	G	C
8	rs117091761	0	4323069	A	C
8	rs141351896	0	4323186	G	C
8	rs1217659	0	4323232	T	A
8	rs13252925	0	4323269	G	C
8	rs4875348	0	4324194	G	C
8	rs4875104	0	4324242	G	A
8	rs11775703	0	4324429	A	C
8	rs17070360	0	4325025	G	C
8	rs17415198	0	4325284	T	G
8	rs1217684	0	4325476	T	C
8	rs78543580	0	4325562	A	G
8	rs111349259	0	4325717	T	G
8	rs62479671	0	4325924	T	C
8	rs1154072	0	4325958	C	G
8	rs80003577	0	4326210	T	C
8	rs56399018	0	4326567	T	C
8	rs56158884	0	4326865	T	A
8	rs35272888	0	4327082	T	G
8	rs1154074	0	4327266	G	C
8	rs73178999	0	4327287	A	T
8	rs58122272	0	4327305	C	T
8	rs143347938	0	4327691	C	G
8	rs4875349	0	4328106	T	C
8	rs12547280	0	4328250	G	C
8	rs59761668	0	4328310	G	A
8	rs12547327	0	4328406	G	A
8	rs10098075	0	4328853	C	G
8	rs11783613	0	4329109	G	T
8	rs34432088	0	4329915	T	C
8	rs62479675	0	4330027	G	C
8	rs62479676	0	4330144	A	G
8	rs74458621	0	4330709	C	T
8	rs147744327	0	4331050	T	G
8	rs117575850	0	4331441	A	C
8	rs9657397	0	4331815	A	T
8	rs9657367	0	4332061	G	C
8	rs34991116	0	4332217	C	T
8	rs57242183	0	4332522	A	C
8	rs1217683	0	4332859	C	G
8	rs4875105	0	4333153	C	A
8	rs1154082	0	4333886	C	T
8	rs17063261	0	4334217	G	A
8	rs17070375	0	4334519	A	T
8	rs2959180	0	4334618	A	C
8	rs6995921	0	4334769	G	C
8	rs114837809	0	4334866	T	C
8	rs10101341	0	4335204	C	A
8	rs4875350	0	4335682	T	C
8	rs117148774	0	4336011	C	A
8	rs1526337	0	4336502	A	T
8	rs76671138	0	4336508	C	T
8	rs77357402	0	4336640	G	A
8	rs59876996	0	4336650	C	G
8	rs1624021	0	4337196	C	T
8	rs58223356	0	4337287	T	C
8	rs117326318	0	4337355	G	C
8	rs140007996	0	4337374	G	T
8	rs111705636	0	4337452	C	T
8	rs76709381	0	4337511	C	T
8	rs147604294	0	4337581	G	C
8	rs17343437	0	4338247	A	G
8	rs1725119	0	4338477	A	T
8	rs147699197	0	4339196	T	A
8	rs1725122	0	4339207	G	A
8	rs56289003	0	4339356	A	G
8	rs10106998	0	4339509	T	C
8	rs77986837	0	4339684	G	A
8	rs1658822	0	4340037	C	T
8	rs12550204	0	4340056	T	C
8	rs57126856	0	4340060	T	C
8	rs11786835	0	4340564	T	A
8	rs11776255	0	4340836	G	A
8	rs2918048	0	4340844	G	C
8	rs62479678	0	4341103	G	C
8	rs1632076	0	4341465	C	T
8	rs73180913	0	4341633	G	T
8	rs1725111	0	4341641	G	A
8	rs1725112	0	4341792	C	A
8	rs138346046	0	4341938	G	C
8	rs17070403	0	4341989	C	G
8	rs74623573	0	4342067	G	C
8	rs17343492	0	4342209	T	C
8	rs112230120	0	4342216	G	A
8	rs111978152	0	4342324	T	C
8	rs182078669	0	4342331	A	G
8	rs78666045	0	4342857	A	G
8	rs80222512	0	4342918	C	T
8	rs77470831	0	4342921	G	A
8	rs56091849	0	4342936	C	T
8	rs77375027	0	4343111	T	C
8	rs73180917	0	4343941	A	C
8	rs113533014	0	4344553	A	G
8	rs17070406	0	4344573	C	T
8	rs138984239	0	4344924	G	A
8	rs1626142	0	4345284	G	A
8	rs1658825	0	4345457	C	T
8	rs148667395	0	4345551	G	C
8	rs62479708	0	4345931	C	G
8	rs62479709	0	4346397	C	T
8	rs141872255	0	4346580	G	A
8	rs150642094	0	4346594	A	C
8	rs1154084	0	4346638	C	T
8	rs41378144	0	4346831	T	C
8	rs1154087	0	4347197	A	G
8	rs1154088	0	4347236	C	A
8	rs78860201	0	4347298	C	T
8	rs62479710	0	4347681	G	C
8	rs6982571	0	4348020	A	C
8	rs17415426	0	4348402	A	C
8	rs62479711	0	4348483	G	C
8	rs76818812	0	4348688	T	A
8	rs1154089	0	4348754	C	T
8	rs79236459	0	4348792	C	G
8	rs17343548	0	4348877	A	G
8	rs76757271	0	4348966	G	A
8	rs62479712	0	4349391	G	C
8	rs1154090	0	4349415	G	C
8	rs1154091	0	4349663	C	G
8	rs1154092	0	4349763	G	T
8	rs2043803	0	4349768	T	C
8	rs62479713	0	4349800	C	T
8	rs2915061	0	4349983	C	A
8	rs2043804	0	4350040	C	A
8	rs12545504	0	4350513	G	A
8	rs1217658	0	4350652	G	A
8	rs78782934	0	4350837	C	T
8	rs6991091	0	4352083	T	C
8	rs1725130	0	4352157	C	T
8	rs12676659	0	4352592	G	T
8	rs62479714	0	4352604	G	C
8	rs7010197	0	4352642	C	G
8	rs941006	0	4352751	T	C
8	rs4875352	0	4352943	G	A
8	rs13439111	0	4352992	G	C
8	rs77303709	0	4353408	G	A
8	rs149176841	0	4353989	G	A
8	rs893457	0	4353992	C	T
8	rs11997705	0	4354653	C	A
8	rs1217542	0	4354751	A	C
8	rs891472	0	4354866	A	G
8	rs891471	0	4355073	A	G
8	rs1217543	0	4355343	G	A
8	rs17070439	0	4355448	C	T
8	rs73180927	0	4356395	G	A
8	rs1014333	0	4356569	C	A
8	rs1154096	0	4356653	C	G
8	rs1217689	0	4357493	A	G
8	rs1217688	0	4357525	A	G
8	rs1217687	0	4357538	C	G
8	rs113568212	0	4358101	A	G
8	rs1036557	0	4358383	C	G
8	rs13276514	0	4359052	G	C
8	rs11994504	0	4359078	G	A
8	rs1154098	0	4360635	G	A
8	rs1154099	0	4360644	G	A
8	rs17415655	0	4360885	C	G
8	rs4875353	0	4361006	T	G
8	rs1658826	0	4361088	T	G
8	rs1658827	0	4361089	A	G
8	rs1030532	0	4361306	C	G
8	rs1013702	0	4361441	G	A
8	rs62479717	0	4361613	T	A
8	rs1154100	0	4361833	T	G
8	rs1217686	0	4362036	T	C
8	rs10109216	0	4362073	G	A
8	rs4875106	0	4362341	T	C
8	rs7828008	0	4362726	C	A
8	rs17415676	0	4362823	C	T
8	rs7828332	0	4362941	C	T
8	rs1230770	0	4363123	G	C
8	rs1154101	0	4363393	T	G
8	rs62479719	0	4363727	A	G
8	rs148933525	0	4364732	A	G
8	rs73496667	0	4365198	G	A
8	rs1864516	0	4365381	A	G
8	rs1864515	0	4365505	T	C
8	rs117337695	0	4365550	A	C
8	rs2406477	0	4365670	G	A
8	rs1985200	0	4366666	C	T
8	rs144896359	0	4367485	T	A
8	rs12545803	0	4368108	C	T
8	rs73180936	0	4368225	C	A
8	rs73180937	0	4368256	T	C
8	rs6990344	0	4368545	G	A
8	rs13255344	0	4369190	C	G
8	rs142725217	0	4369205	G	A
8	rs4609213	0	4369334	A	G
8	rs4392922	0	4369529	T	A
8	rs10107477	0	4370265	A	G
8	rs11786720	0	4370270	T	C
8	rs2037722	0	4370648	C	A
8	rs10113553	0	4370651	T	C
8	rs78020828	0	4370681	G	A
8	rs117037270	0	4370799	C	T
8	rs138062605	0	4371014	G	A
8	rs11994346	0	4371051	C	T
8	rs1112779	0	4371169	G	T
8	rs1405244	0	4371385	C	G
8	rs1112780	0	4371542	A	G
8	rs4875107	0	4371598	A	T
8	rs13438867	0	4371613	T	A
8	rs73496684	0	4371627	A	G
8	rs10503264	0	4372185	A	G
8	rs117792080	0	4372663	T	C
8	rs17415732	0	4373052	A	G
8	rs13275581	0	4373184	G	A
8	rs79515009	0	4374348	G	C
8	rs60277107	0	4374445	T	C
8	rs10106309	0	4375254	A	T
8	rs2056664	0	4375402	T	G
8	rs28408367	0	4376000	C	A
8	rs62479720	0	4376055	G	A
8	rs151166382	0	4376177	T	C
8	rs539614791	0	4376219	G	A
8	rs62479739	0	4376669	A	C
8	rs62479740	0	4376687	C	T
8	rs13282276	0	4376861	A	T
8	rs13279717	0	4377071	G	A
8	rs1113226	0	4377712	A	G
8	rs9650516	0	4378215	T	C
8	rs10090075	0	4378223	A	G
8	rs10102969	0	4378350	G	A
8	rs62479741	0	4378699	A	G
8	rs10106920	0	4379269	G	A
8	rs4875355	0	4379325	A	G
8	rs118098605	0	4379417	G	A
8	rs7824750	0	4379784	C	T
8	rs62479742	0	4379856	C	A
8	rs118008474	0	4380258	G	A
8	rs1997138	0	4380397	C	G
8	rs76114136	0	4380519	C	T
8	rs76907620	0	4380597	A	G
8	rs56973695	0	4380627	G	T
8	rs78468854	0	4380832	G	A
8	rs73180949	0	4381117	G	C
8	rs4875108	0	4381436	A	C
8	rs59214655	0	4381455	G	T
8	rs62479745	0	4381803	T	A
8	rs181952560	0	4381991	G	C
8	rs7835027	0	4382059	C	T
8	rs10108865	0	4382171	T	C
8	rs10108982	0	4382286	T	C
8	rs77666269	0	4382355	C	G
8	rs190278199	0	4382533	C	T
8	rs112714459	0	4382683	A	G
8	rs73180952	0	4382751	T	C
8	rs78246363	0	4382772	C	T
8	rs17070484	0	4382919	C	G
8	rs11136747	0	4383116	A	C
8	rs34029111	0	4383429	G	T
8	rs17343946	0	4383551	G	C
8	rs4875356	0	4383871	C	G
8	rs10095988	0	4384272	T	G
8	rs12675479	0	4384273	A	G
8	rs13273099	0	4384861	C	A
8	rs1526339	0	4385330	G	A
8	rs17070487	0	4385410	G	A
8	rs11997928	0	4385443	C	A
8	rs11997934	0	4385475	C	G
8	rs4557723	0	4386070	A	G
8	rs13249645	0	4386392	C	T
8	rs73182921	0	4386586	G	T
8	rs2177899	0	4387236	C	G
8	rs59162832	0	4387385	T	C
8	rs60805706	0	4387449	C	T
8	rs117043820	0	4387461	G	A
8	rs143432325	0	4387498	G	A
8	rs111840884	0	4387962	T	C
8	rs150656227	0	4387983	A	G
8	rs73182925	0	4388642	G	A
8	rs4875357	0	4388680	A	G
8	rs73182929	0	4388712	T	G
8	rs59278005	0	4388739	A	G
8	rs141956507	0	4388837	A	T
8	rs7004990	0	4389023	C	G
8	rs111474990	0	4389325	C	T
8	rs117824961	0	4389394	G	A
8	rs112136860	0	4389404	T	C
8	rs13249778	0	4389647	G	A
8	rs149788775	0	4389909	T	C
8	rs34499543	0	4389986	C	T
8	rs112787546	0	4390396	G	A
8	rs112471020	0	4390406	T	C
8	rs59265291	0	4390529	A	G
8	rs60392405	0	4390544	G	A
8	rs193277922	0	4390960	T	A
8	rs17070498	0	4391037	T	C
8	rs12056740	0	4391377	T	C
8	rs139327409	0	4391473	T	G
8	rs11136748	0	4391578	C	T
8	rs11136749	0	4391699	C	T
8	rs11994887	0	4391719	T	C
8	rs17344030	0	4391932	C	G
8	rs2204531	0	4392359	G	A
8	rs111294753	0	4392535	A	C
8	rs77324530	0	4392653	C	T
8	rs35741768	0	4392813	C	T
8	rs6996668	0	4392934	G	T
8	rs17070507	0	4392964	G	C
8	rs75582878	0	4393081	G	C
8	rs73182940	0	4393107	T	C
8	rs78053024	0	4393243	A	G
8	rs148087357	0	4393647	A	G
8	rs68044239	0	4393703	T	C
8	rs17344058	0	4393969	G	A
8	rs78599727	0	4394474	G	A
8	rs73182943	0	4394792	A	G
8	rs73661516	0	4395068	G	A
8	rs74483609	0	4395077	T	C
8	rs79909066	0	4395485	T	C
8	rs2406706	0	4395685	G	A
8	rs17070520	0	4395751	T	C
8	rs74471748	0	4395886	T	C
8	rs139450331	0	4396084	G	C
8	rs113168764	0	4396129	T	C
8	rs79025043	0	4396176	A	G
8	rs3920413	0	4396601	T	C
8	rs1358116	0	4396766	C	T
8	rs1464977	0	4397019	A	C
8	rs1358117	0	4397042	C	T
8	rs13278870	0	4397137	T	G
8	rs73182951	0	4397144	A	C
8	rs1526341	0	4397180	C	T
8	rs76767477	0	4397332	G	C
8	rs17416011	0	4397759	G	C
8	rs62479750	0	4397893	A	C
8	rs7010832	0	4398511	A	C
8	rs2406707	0	4398526	T	C
8	rs117569588	0	4398527	C	G
8	rs17070552	0	4398557	G	A
8	rs73182958	0	4398674	T	G
8	rs78345101	0	4399011	T	G
8	rs113693547	0	4399079	G	A
8	rs4418366	0	4399497	A	G
8	rs17416046	0	4399587	C	T
8	rs17344155	0	4399784	A	C
8	rs13272968	0	4399905	T	G
8	rs111480695	0	4399977	A	T
8	rs1358114	0	4400333	T	C
8	rs12547182	0	4400460	C	T
8	rs73182965	0	4400578	T	C
8	rs73182966	0	4400592	G	A
8	rs62484744	0	4400651	T	C
8	rs55788529	0	4400864	C	T
8	rs11786833	0	4400914	A	G
8	rs3990907	0	4400923	C	A
8	rs11786837	0	4400959	A	T
8	rs73182968	0	4400991	A	C
8	rs75709801	0	4401041	G	T
8	rs11773915	0	4401070	T	C
8	rs11786902	0	4401124	A	G
8	rs11776307	0	4401247	G	T
8	rs11776338	0	4401313	G	T
8	rs76292275	0	4401416	C	A
8	rs61291918	0	4401509	A	G
8	rs62484746	0	4401564	C	T
8	rs68167396	0	4401859	G	T
8	rs17416067	0	4401878	T	A
8	rs117390464	0	4401952	G	C
8	rs17070576	0	4402031	T	C
8	rs11984709	0	4402067	A	T
8	rs75631245	0	4402434	T	G
8	rs17344197	0	4402438	T	A
8	rs181918014	0	4402900	G	A
8	rs144408678	0	4403039	C	T
8	rs77434910	0	4403044	C	T
8	rs1983474	0	4403586	A	C
8	rs75083646	0	4403780	G	A
8	rs73182977	0	4403849	C	T
8	rs117889402	0	4404548	T	A
8	rs17344217	0	4404738	T	G
8	rs73182980	0	4404947	C	T
8	rs55769566	0	4405318	T	A
8	rs112618115	0	4405459	G	A
8	rs77829748	0	4405465	G	C
8	rs7814036	0	4405692	A	G
8	rs7818189	0	4405955	T	C
8	rs77910202	0	4405991	T	C
8	rs7831820	0	4406368	C	T
8	rs79292153	0	4406373	G	C
8	rs73182983	0	4406379	C	T
8	rs73182984	0	4406611	A	G
8	rs145847679	0	4406949	C	T
8	rs185686852	0	4406981	A	G
8	rs143317341	0	4407334	G	A
8	rs75093778	0	4407525	T	G
8	rs79872218	0	4407561	A	G
8	rs73182986	0	4407649	C	A
8	rs78723038	0	4408055	A	G
8	rs75361004	0	4408339	T	G
8	rs73182988	0	4408454	G	T
8	rs73182989	0	4408858	G	C
8	rs79331457	0	4409256	G	C
8	rs12682212	0	4409774	C	G
8	rs116987077	0	4409842	T	C
8	rs78344782	0	4410004	T	C
8	rs28540007	0	4410119	T	C
8	rs77853299	0	4410318	A	C
8	rs73182990	0	4410472	G	A
8	rs7357469	0	4410514	G	T
8	rs79350315	0	4410623	G	C
8	rs78730383	0	4410703	C	T
8	rs6558891	0	4410752	G	C
8	rs75077785	0	4411122	A	G
8	rs138709942	0	4411781	C	G
8	rs116943127	0	4411928	C	T
8	rs62484747	0	4411954	C	T
8	rs1526335	0	4412051	A	G
8	rs1526334	0	4412072	T	G
8	rs1526333	0	4412090	C	G
8	rs1526332	0	4412169	G	T
8	rs12545065	0	4412232	T	C
8	rs11136750	0	4412258	G	T
8	rs7357512	0	4412306	G	C
8	rs7357519	0	4412355	C	T
8	rs73183001	0	4412550	A	T
8	rs34787327	0	4412803	G	A
8	rs6996158	0	4413035	T	A
8	rs6992457	0	4413282	A	C
8	rs117194906	0	4413640	G	A
8	rs12546056	0	4413920	C	T
8	rs9314532	0	4414063	G	A
8	rs79482698	0	4414084	C	G
8	rs17070599	0	4414107	A	G
8	rs7843629	0	4414172	G	C
8	rs9657398	0	4414303	C	A
8	rs1997137	0	4414316	T	C
8	rs17416186	0	4414529	G	C
8	rs73498651	0	4414899	A	G
8	rs73184903	0	4414921	A	G
8	rs9657399	0	4415071	G	A
8	rs1526331	0	4415280	G	C
8	rs17344322	0	4415872	A	G
8	rs117343094	0	4416131	G	A
8	rs6992238	0	4416666	G	C
8	rs17416228	0	4416839	G	C
8	rs13252508	0	4416902	T	A
8	rs6993844	0	4416934	C	G
8	rs17416235	0	4416939	G	A
8	rs57280574	0	4417541	T	C
8	rs17344378	0	4417547	T	A
8	rs73184907	0	4418063	C	T
8	rs1949910	0	4418208	A	T
8	rs1949909	0	4418410	C	T
8	rs144945024	0	4418656	G	C
8	rs151238350	0	4418683	G	A
8	rs116404658	0	4419125	G	A
8	rs115350488	0	4419126	C	T
8	rs12677365	0	4419329	G	C
8	rs73498658	0	4419358	G	C
8	rs12675963	0	4419488	T	A
8	rs73184916	0	4419497	C	T
8	rs17070617	0	4419503	G	C
8	rs17070620	0	4419611	T	C
8	rs17344405	0	4419631	G	C
8	rs17070623	0	4419843	G	C
8	rs55987337	0	4419882	C	T
8	rs2950160	0	4420188	G	C
8	rs6980912	0	4420259	G	C
8	rs76866002	0	4420330	G	T
8	rs17344440	0	4420376	C	G
8	rs2693794	0	4420609	G	C
8	rs2466733	0	4420682	C	G
8	rs143002790	0	4420694	C	G
8	rs113214806	0	4420900	G	A
8	rs73184923	0	4421040	C	G
8	rs17344447	0	4421133	A	G
8	rs2693793	0	4421304	A	C
8	rs2617015	0	4421358	A	C
8	rs41470346	0	4421394	G	A
8	rs2617046	0	4421772	C	T
8	rs141152370	0	4422027	T	C
8	rs71523636	0	4422187	C	T
8	rs62486665	0	4422315	T	C
8	rs73184927	0	4422577	T	C
8	rs62486666	0	4422596	A	C
8	rs73184929	0	4422765	A	G
8	rs56281620	0	4423045	T	G
8	rs143999643	0	4423093	C	T
8	rs113210417	0	4423220	G	A
8	rs144490197	0	4423241	C	A
8	rs73184933	0	4423424	G	C
8	rs73184934	0	4423762	A	C
8	rs2617059	0	4423782	C	G
8	rs73184937	0	4423801	T	G
8	rs73184939	0	4423844	A	T
8	rs111651906	0	4424053	C	T
8	rs2617061	0	4424370	C	G
8	rs4875360	0	4424471	A	G
8	rs115085674	0	4424782	A	G
8	rs79384497	0	4425044	T	C
8	rs73184947	0	4425070	C	T
8	rs71523637	0	4425179	C	T
8	rs2693792	0	4425236	C	T
8	rs73184948	0	4425239	T	C
8	rs2693791	0	4425634	A	C
8	rs2725011	0	4425945	C	T
8	rs7826384	0	4426307	A	G
8	rs111338215	0	4426929	T	G
8	rs148314999	0	4426965	C	A
8	rs113845462	0	4426969	T	C
8	rs118056517	0	4427167	A	G
8	rs150596427	0	4427251	G	A
8	rs113406865	0	4427456	C	T
8	rs2407628	0	4427594	C	T
8	rs73184952	0	4427736	G	C
8	rs112649539	0	4427749	C	T
8	rs76146724	0	4427894	G	T
8	rs111742712	0	4427904	A	T
8	rs112443742	0	4427956	C	T
8	rs113663668	0	4428155	G	C
8	rs77617848	0	4428168	T	C
8	rs75973279	0	4428285	T	C
8	rs141616954	0	4428852	T	G
8	rs13276804	0	4429038	A	G
8	rs13249167	0	4429058	T	C
8	rs9987217	0	4429094	C	A
8	rs9987377	0	4429100	A	G
8	rs2959176	0	4429163	A	T
8	rs2959177	0	4429191	G	A
8	rs2927552	0	4429297	C	G
8	rs2927553	0	4429412	T	C
8	rs2725052	0	4429574	G	A
8	rs2693799	0	4429576	T	C
8	rs2693798	0	4429584	C	G
8	rs2725053	0	4429637	A	C
8	rs111801740	0	4429734	T	C
8	rs112302867	0	4429984	A	G
8	rs2616970	0	4430101	G	A
8	rs2725055	0	4430149	G	A
8	rs2725056	0	4430312	A	G
8	rs2616981	0	4430472	G	A
8	rs2693796	0	4430571	T	C
8	rs113946210	0	4430642	C	G
8	rs111396786	0	4430797	T	C
8	rs7012094	0	4430825	C	T
8	rs7012116	0	4430864	C	T
8	rs2693795	0	4431067	G	A
8	rs2616987	0	4431109	G	A
8	rs73184968	0	4431325	T	C
8	rs143307808	0	4431331	G	C
8	rs2616997	0	4431749	C	G
8	rs2617010	0	4432434	A	G
8	rs2617011	0	4432457	A	G
8	rs769043	0	4433172	T	C
8	rs79314559	0	4433179	G	T
8	rs7842102	0	4433530	T	C
8	rs2725059	0	4433716	T	G
8	rs2725060	0	4433995	A	G
8	rs4875362	0	4434052	G	T
8	rs7843036	0	4434168	T	C
8	rs9314533	0	4434392	A	T
8	rs141175342	0	4434456	T	C
8	rs117070171	0	4434866	G	C
8	rs73184980	0	4434982	G	A
8	rs17416403	0	4435074	C	T
8	rs73184983	0	4435237	C	T
8	rs2725061	0	4435273	C	T
8	rs2725062	0	4435757	A	T
8	rs62486670	0	4436089	G	A
8	rs10090272	0	4436184	A	G
8	rs10103168	0	4436267	G	T
8	rs10090483	0	4436324	A	G
8	rs10104296	0	4436425	C	T
8	rs10104298	0	4436426	C	G
8	rs2447698	0	4436579	C	T
8	rs2466732	0	4436656	G	A
8	rs145896240	0	4436714	G	A
8	rs2617064	0	4436822	T	A
8	rs2725063	0	4436874	G	A
8	rs113361231	0	4436962	C	G
8	rs2617065	0	4436976	G	T
8	rs2617066	0	4437041	C	T
8	rs2725064	0	4437193	T	C
8	rs117762520	0	4437377	C	G
8	rs10097669	0	4437465	T	C
8	rs2725065	0	4437566	C	T
8	rs77587319	0	4437643	G	A
8	rs58707456	0	4437780	G	A
8	rs2725066	0	4438058	T	A
8	rs2725067	0	4438113	T	C
8	rs2725068	0	4438226	A	T
8	rs2617068	0	4438248	A	T
8	rs17070658	0	4438279	G	T
8	rs17344544	0	4438436	G	A
8	rs17070660	0	4438543	G	A
8	rs144881291	0	4438737	G	T
8	rs73186908	0	4438820	C	T
8	rs2617069	0	4438876	C	T
8	rs73186914	0	4439314	C	T
8	rs188797077	0	4439349	G	A
8	rs75719971	0	4439485	T	C
8	rs2617070	0	4439529	C	G
8	rs2725071	0	4439629	G	C
8	rs2447699	0	4439702	C	G
8	rs2725072	0	4439760	A	G
8	rs2725073	0	4439763	A	G
8	rs17070685	0	4439810	T	C
8	rs7017584	0	4439823	T	C
8	rs115282250	0	4439902	G	A
8	rs17070688	0	4439951	C	T
8	rs140620046	0	4440336	G	A
8	rs28492698	0	4440509	C	G
8	rs56195045	0	4440694	G	A
8	rs12679893	0	4440741	C	T
8	rs2725035	0	4440806	C	G
8	rs2725034	0	4440890	T	C
8	rs188667726	0	4440964	A	C
8	rs12682113	0	4441282	A	T
8	rs2725033	0	4441381	T	C
8	rs2617071	0	4441503	C	G
8	rs2725032	0	4441569	T	C
8	rs113819318	0	4441578	C	G
8	rs11987630	0	4441703	G	A
8	rs11987631	0	4441706	G	C
8	rs11987636	0	4441757	G	A
8	rs11987640	0	4441780	G	C
8	rs2725031	0	4441848	A	G
8	rs2725030	0	4441891	C	T
8	rs7004942	0	4441970	C	T
8	rs2725029	0	4441971	G	A
8	rs11987692	0	4441984	G	A
8	rs2725028	0	4441988	G	A
8	rs142871506	0	4442087	C	G
8	rs118115423	0	4442186	C	T
8	rs11995080	0	4442206	C	T
8	rs111387260	0	4442236	T	C
8	rs113452373	0	4442246	C	T
8	rs2725026	0	4442568	T	A
8	rs117839308	0	4442832	T	C
8	rs11997595	0	4442873	G	C
8	rs2725025	0	4442900	T	A
8	rs2617073	0	4442943	C	T
8	rs2725024	0	4442963	T	C
8	rs78414052	0	4443013	G	A
8	rs11997765	0	4443359	G	A
8	rs73500570	0	4443388	C	A
8	rs35291101	0	4443670	C	G
8	rs73186941	0	4443704	T	C
8	rs73500571	0	4443763	A	C
8	rs2617074	0	4444297	G	A
8	rs4875363	0	4444386	A	C
8	rs17070691	0	4444484	G	C
8	rs11784571	0	4444535	A	C
8	rs4875364	0	4444592	T	C
8	rs79703753	0	4444899	G	T
8	rs73500573	0	4445107	A	T
8	rs2617076	0	4445174	A	C
8	rs2724992	0	4445199	C	G
8	rs17063270	0	4445222	G	C
8	rs2724991	0	4445298	C	G
8	rs2617077	0	4445377	T	C
8	rs2724988	0	4445638	G	T
8	rs75973699	0	4445929	T	A
8	rs2617078	0	4445944	T	G
8	rs2724987	0	4445958	C	T
8	rs2617079	0	4446264	A	G
8	rs2617081	0	4446744	C	A
8	rs12676102	0	4446859	G	A
8	rs80213987	0	4446959	C	G
8	rs2617082	0	4447059	G	A
8	rs17070693	0	4447199	A	G
8	rs73659108	0	4447356	G	A
8	rs2724986	0	4447365	C	T
8	rs2617083	0	4447479	G	A
8	rs17070697	0	4447662	C	T
8	rs2617084	0	4447768	A	C
8	rs17416613	0	4447853	G	A
8	rs2617085	0	4447884	A	G
8	rs73659110	0	4448072	C	T
8	rs7816402	0	4448083	T	A
8	rs73659112	0	4448337	A	T
8	rs2724985	0	4448387	A	G
8	rs12543883	0	4448488	G	A
8	rs141872423	0	4448524	C	T
8	rs7832831	0	4448785	G	T
8	rs17070709	0	4448880	G	C
8	rs2724984	0	4449135	C	T
8	rs60103687	0	4449278	T	C
8	rs2617087	0	4449297	G	A
8	rs2617088	0	4449378	A	G
8	rs2724983	0	4449399	C	T
8	rs17070710	0	4449506	C	T
8	rs2617089	0	4449592	G	A
8	rs2724982	0	4449647	C	G
8	rs55725705	0	4449874	T	A
8	rs75414958	0	4449891	C	T
8	rs78171525	0	4449909	T	C
8	rs2724981	0	4449912	C	T
8	rs111676454	0	4449946	T	C
8	rs140388460	0	4450011	C	T
8	rs2617090	0	4450144	A	G
8	rs113511702	0	4450193	G	C
8	rs2724980	0	4450502	C	A
8	rs2617091	0	4450873	T	G
8	rs78356551	0	4450950	T	G
8	rs58378650	0	4450968	A	T
8	rs6998447	0	4451048	C	T
8	rs56121324	0	4451351	G	A
8	rs118129986	0	4451962	T	A
8	rs77912221	0	4452020	C	T
8	rs78744386	0	4452073	G	T
8	rs11774942	0	4452129	C	T
8	rs75633924	0	4452328	T	C
8	rs73500602	0	4452329	G	T
8	rs17070718	0	4452492	T	G
8	rs73659128	0	4452556	A	T
8	rs115986314	0	4452618	G	C
8	rs73502507	0	4452681	G	A
8	rs2724978	0	4452726	C	T
8	rs13259249	0	4452934	T	C
8	rs73502516	0	4452992	G	T
8	rs13259583	0	4453036	T	G
8	rs35817237	0	4453243	G	C
8	rs13249431	0	4453244	G	A
8	rs7009652	0	4453385	C	T
8	rs73659130	0	4453403	G	C
8	rs4875365	0	4453655	T	C
8	rs17070727	0	4453705	G	A
8	rs117228731	0	4453810	G	C
8	rs4875366	0	4453866	C	T
8	rs73502529	0	4453882	G	A
8	rs73502534	0	4453934	C	G
8	rs4875367	0	4453972	A	C
8	rs7014400	0	4453975	C	A
8	rs4875368	0	4454024	A	G
8	rs9314534	0	4454330	A	T
8	rs150283039	0	4454361	G	C
8	rs58357251	0	4454452	C	T
8	rs2724952	0	4454584	T	C
8	rs78310048	0	4454716	G	A
8	rs2724951	0	4454729	A	G
8	rs118119825	0	4454731	T	C
8	rs7018306	0	4454813	G	C
8	rs73659133	0	4454921	T	C
8	rs2617093	0	4454923	A	T
8	rs13279240	0	4455007	T	C
8	rs13279272	0	4455038	T	C
8	rs1382247	0	4455198	T	C
8	rs73502554	0	4455756	A	T
8	rs10503265	0	4455794	T	C
8	rs145345441	0	4455813	T	C
8	rs10216802	0	4455923	T	C
8	rs117906435	0	4455939	G	C
8	rs2617094	0	4456167	A	G
8	rs11777963	0	4456222	T	C
8	rs73502564	0	4456328	A	T
8	rs1382248	0	4456465	C	A
8	rs117305468	0	4456578	C	T
8	rs720005	0	4456655	G	A
8	rs12676966	0	4456886	A	T
8	rs12677479	0	4457171	T	A
8	rs78378663	0	4457384	A	C
8	rs2617095	0	4457880	C	G
8	rs73502571	0	4457940	T	C
8	rs1382249	0	4458212	G	A
8	rs73659138	0	4458973	C	G
8	rs2617096	0	4458976	T	C
8	rs4875370	0	4459052	T	C
8	rs2617097	0	4459074	A	G
8	rs2617098	0	4459341	T	A
8	rs75319646	0	4459342	G	A
8	rs2725087	0	4459506	T	A
8	rs73659140	0	4459574	T	C
8	rs73502576	0	4459744	G	C
8	rs13257897	0	4459755	T	A
8	rs11136757	0	4459915	T	C
8	rs11781113	0	4460277	A	G
8	rs12676704	0	4460406	C	T
8	rs2725086	0	4460462	C	T
8	rs11996088	0	4460774	G	A
8	rs13259575	0	4460811	C	G
8	rs13260653	0	4460880	A	T
8	rs11996143	0	4460957	G	A
8	rs2725085	0	4461611	C	T
8	rs6990838	0	4461958	C	T
8	rs118027304	0	4461981	G	C
8	rs17070764	0	4462016	G	A
8	rs28525240	0	4462281	A	C
8	rs2617100	0	4462390	T	A
8	rs2617101	0	4462550	G	C
8	rs13269869	0	4462599	T	C
8	rs13261356	0	4462641	C	A
8	rs77238883	0	4463031	C	T
8	rs17070769	0	4463041	G	C
8	rs13261038	0	4463239	G	C
8	rs58723219	0	4463253	A	G
8	rs17070773	0	4463359	G	A
8	rs13264521	0	4463379	A	T
8	rs73504852	0	4463524	G	C
8	rs17345034	0	4463623	T	C
8	rs60252745	0	4463666	C	A
8	rs2725013	0	4463680	C	T
8	rs73188706	0	4463914	A	G
8	rs117307578	0	4463990	C	T
8	rs2725014	0	4464167	G	A
8	rs2617102	0	4464209	A	C
8	rs2617103	0	4464244	T	C
8	rs80213552	0	4464250	C	A
8	rs1478271	0	4464307	G	A
8	rs35418274	0	4464643	C	T
8	rs34237995	0	4464935	A	G
8	rs2725015	0	4465101	A	G
8	rs79001845	0	4465121	C	T
8	rs75171519	0	4465259	T	A
8	rs1382250	0	4465300	A	T
8	rs1382251	0	4465474	T	C
8	rs35712265	0	4465962	T	G
8	rs2725043	0	4466042	C	T
8	rs2061750	0	4466353	G	C
8	rs117880339	0	4466363	T	C
8	rs34169770	0	4466964	T	C
8	rs2466731	0	4466980	T	C
8	rs2725044	0	4467104	C	T
8	rs2725045	0	4467334	G	T
8	rs7830169	0	4467371	A	G
8	rs117009864	0	4467476	A	T
8	rs17070785	0	4467528	A	G
8	rs34428168	0	4467595	A	C
8	rs2617104	0	4467788	G	C
8	rs2725046	0	4467853	A	G
8	rs1478272	0	4468173	T	G
8	rs1478273	0	4468188	C	G
8	rs1478274	0	4468190	T	C
8	rs74765018	0	4468358	C	A
8	rs2725047	0	4468542	T	C
8	rs7843182	0	4469134	T	C
8	rs1564179	0	4469330	G	A
8	rs74431423	0	4469490	G	C
8	rs35769046	0	4470486	G	C
8	rs2725042	0	4470747	T	C
8	rs2617105	0	4470806	A	G
8	rs2725041	0	4470821	A	G
8	rs13271436	0	4470921	C	A
8	rs2725040	0	4471122	T	C
8	rs59085628	0	4471243	T	C
8	rs2725039	0	4471292	G	C
8	rs67944609	0	4471467	T	C
8	rs2725037	0	4471486	T	G
8	rs17070808	0	4471581	T	C
8	rs2617106	0	4471851	A	C
8	rs117549698	0	4471953	G	A
8	rs2617108	0	4472200	C	G
8	rs2617109	0	4472232	G	C
8	rs2617110	0	4472294	C	G
8	rs12681985	0	4472754	G	A
8	rs17417078	0	4473133	T	C
8	rs146729995	0	4473205	T	C
8	rs78511714	0	4473445	C	T
8	rs144810322	0	4473679	A	G
8	rs1871122	0	4473755	G	C
8	rs1871123	0	4473824	T	C
8	rs74360856	0	4474115	C	G
8	rs17417099	0	4474191	A	G
8	rs12334887	0	4474728	C	A
8	rs12541548	0	4474947	G	C
8	rs55966096	0	4474949	T	C
8	rs34112904	0	4475053	T	C
8	rs73504887	0	4475243	C	T
8	rs73659177	0	4475278	A	T
8	rs2616969	0	4475282	C	G
8	rs75331602	0	4475311	G	A
8	rs71523638	0	4475474	A	G
8	rs2725012	0	4475968	T	C
8	rs78265491	0	4476082	T	C
8	rs2616971	0	4476456	T	G
8	rs12675642	0	4476495	G	C
8	rs12680273	0	4476720	C	T
8	rs13275819	0	4476775	G	C
8	rs55694307	0	4476830	C	A
8	rs2616972	0	4476870	T	C
8	rs17070836	0	4476957	G	A
8	rs117065143	0	4476995	A	G
8	rs17345243	0	4477105	G	C
8	rs2616973	0	4477213	C	G
8	rs74380482	0	4477230	G	C
8	rs1478275	0	4477314	A	C
8	rs2616974	0	4477316	A	G
8	rs1478276	0	4477529	T	C
8	rs2616975	0	4477939	A	C
8	rs4350002	0	4477941	C	T
8	rs2616976	0	4478239	G	C
8	rs2616977	0	4478324	C	G
8	rs2616978	0	4478344	T	C
8	rs2616979	0	4478439	C	T
8	rs2725008	0	4478647	C	T
8	rs2616980	0	4478882	C	A
8	rs77299319	0	4478966	T	G
8	rs12335231	0	4479563	C	T
8	rs12334700	0	4479596	G	C
8	rs12335285	0	4479836	C	T
8	rs12335289	0	4479992	C	G
8	rs148633501	0	4480275	T	C
8	rs10100024	0	4480667	A	G
8	rs2616982	0	4480689	G	A
8	rs75488874	0	4480923	T	C
8	rs2725019	0	4481209	C	T
8	rs2725020	0	4481250	C	T
8	rs6998666	0	4481311	C	G
8	rs2725021	0	4481363	C	G
8	rs2725022	0	4481364	T	G
8	rs10113503	0	4481386	G	A
8	rs2725023	0	4481561	G	C
8	rs17070856	0	4481594	C	T
8	rs17070859	0	4481712	A	G
8	rs17417225	0	4481743	C	A
8	rs17070864	0	4481970	A	C
8	rs73188743	0	4481981	T	A
8	rs2061749	0	4482200	A	G
8	rs117710142	0	4482476	C	T
8	rs11136758	0	4482528	G	A
8	rs1982628	0	4482561	C	A
8	rs2616983	0	4482852	A	T
8	rs12548559	0	4482902	C	A
8	rs13259288	0	4483059	T	G
8	rs2616984	0	4483141	A	G
8	rs11775015	0	4483164	T	C
8	rs2724958	0	4483202	C	A
8	rs10100693	0	4483403	G	C
8	rs117223732	0	4483544	C	T
8	rs2724957	0	4483547	A	T
8	rs1155851	0	4484075	A	G
8	rs17070881	0	4484362	A	G
8	rs10104818	0	4484498	G	A
8	rs2724956	0	4484717	G	C
8	rs4875113	0	4485185	C	A
8	rs1478278	0	4485248	T	C
8	rs1478279	0	4485322	T	G
8	rs17070883	0	4485369	C	A
8	rs2616986	0	4485684	C	G
8	rs12682447	0	4485724	C	A
8	rs139922935	0	4485992	G	A
8	rs2616988	0	4486249	A	G
8	rs2616989	0	4486253	A	G
8	rs2616990	0	4486321	C	G
8	rs17070890	0	4486409	C	T
8	rs1382256	0	4486446	A	T
8	rs13282923	0	4486561	A	G
8	rs1382257	0	4486617	G	C
8	rs1382258	0	4486633	A	T
8	rs1382259	0	4486892	A	G
8	rs142151219	0	4487159	T	G
8	rs78505470	0	4487202	T	C
8	rs76982163	0	4487262	G	C
8	rs1478280	0	4487278	G	T
8	rs17070903	0	4487657	G	C
8	rs2724955	0	4487780	C	T
8	rs2724953	0	4487859	A	T
8	rs2616991	0	4487895	C	A
8	rs10503266	0	4488046	T	C
8	rs76535315	0	4488415	G	C
8	rs7819647	0	4488808	T	C
8	rs7816030	0	4488884	A	C
8	rs79630843	0	4488944	C	T
8	rs3804	0	4489017	T	A
8	rs62486712	0	4489315	A	G
8	rs2447696	0	4489351	C	G
8	rs17070912	0	4489464	C	T
8	rs10503267	0	4489552	T	C
8	rs1154579	0	4489730	A	G
8	rs10503268	0	4489764	G	T
8	rs2011137	0	4489873	A	T
8	rs1154581	0	4490037	G	A
8	rs1154582	0	4490059	C	G
8	rs2725083	0	4490109	A	G
8	rs1478281	0	4490277	C	T
8	rs1478282	0	4490337	C	G
8	rs1478283	0	4490521	C	G
8	rs71523639	0	4490837	C	T
8	rs11136759	0	4490887	C	G
8	rs11782705	0	4490943	T	C
8	rs112972834	0	4491114	T	C
8	rs7817107	0	4491203	C	A
8	rs2724967	0	4491257	C	T
8	rs13269324	0	4491346	T	G
8	rs2616994	0	4491440	C	G
8	rs13261335	0	4491502	C	A
8	rs2616995	0	4491610	C	T
8	rs17070920	0	4491629	T	A
8	rs2724968	0	4491770	T	C
8	rs73188776	0	4491797	C	G
8	rs11993901	0	4491931	A	T
8	rs2616996	0	4492162	G	T
8	rs13271457	0	4492255	A	G
8	rs117450777	0	4492278	A	G
8	rs4875371	0	4492509	T	C
8	rs4875372	0	4492520	C	A
8	rs2724970	0	4492663	T	C
8	rs2616998	0	4492670	G	T
8	rs2616999	0	4492708	C	G
8	rs2617000	0	4493053	C	T
8	rs2724971	0	4493225	G	A
8	rs13261011	0	4493300	G	A
8	rs2617001	0	4493428	A	G
8	rs17070935	0	4493449	A	G
8	rs17417676	0	4493450	T	C
8	rs2617002	0	4493493	G	A
8	rs2617003	0	4493549	A	G
8	rs2724972	0	4493580	T	G
8	rs2724973	0	4493912	A	C
8	rs2617004	0	4493979	A	G
8	rs11991366	0	4494048	T	G
8	rs2724974	0	4494520	C	T
8	rs2724975	0	4494538	T	G
8	rs2617005	0	4494610	G	T
8	rs2724976	0	4494612	T	C
8	rs2617006	0	4494754	C	G
8	rs2617007	0	4494811	T	G
8	rs17417724	0	4494905	T	C
8	rs13249524	0	4495504	A	C
8	rs17070942	0	4496140	C	G
8	rs17070944	0	4496260	T	C
8	rs11993465	0	4496324	T	C
8	rs2617009	0	4496463	T	C
8	rs73659182	0	4497184	G	C
8	rs76260382	0	4497232	A	T
8	rs73659183	0	4497792	G	A
8	rs4875373	0	4498109	G	T
8	rs77448767	0	4498741	C	A
8	rs77009235	0	4499026	C	T
8	rs141483979	0	4499524	A	G
8	rs2725007	0	4500036	C	T
8	rs2725006	0	4500949	C	A
8	rs2617047	0	4501105	T	A
8	rs7009980	0	4501278	G	T
8	rs7001148	0	4501563	T	C
8	rs80036584	0	4501622	A	T
8	rs7014444	0	4501691	G	C
8	rs2169740	0	4501823	C	G
8	rs1531532	0	4501890	A	G
8	rs1038062	0	4502486	T	C
8	rs1038061	0	4502531	A	G
8	rs1038060	0	4502870	C	G
8	rs117338294	0	4502900	A	C
8	rs1038059	0	4502911	G	A
8	rs148642730	0	4503097	T	C
8	rs2617045	0	4503347	C	T
8	rs73190803	0	4503356	G	C
8	rs186980313	0	4503429	G	C
8	rs2617044	0	4503462	T	G
8	rs7841173	0	4503828	T	C
8	rs2725004	0	4503915	G	A
8	rs2725003	0	4504218	A	C
8	rs2725002	0	4504451	A	G
8	rs2617043	0	4504492	T	A
8	rs117574434	0	4504498	G	A
8	rs11984453	0	4504531	G	A
8	rs2617042	0	4504591	G	A
8	rs79362510	0	4504711	G	T
8	rs2617041	0	4504717	C	G
8	rs117330820	0	4504740	G	A
8	rs71523640	0	4505023	T	C
8	rs140980681	0	4505421	T	G
8	rs12156348	0	4505449	T	C
8	rs141293598	0	4505477	G	T
8	rs12156349	0	4505539	T	C
8	rs2725001	0	4505570	T	C
8	rs10094093	0	4505914	C	T
8	rs2725000	0	4506266	T	C
8	rs76070001	0	4506278	C	T
8	rs2724999	0	4506696	G	C
8	rs2724998	0	4506919	C	T
8	rs2724997	0	4506957	A	G
8	rs2724996	0	4507076	T	C
8	rs117051888	0	4507164	A	T
8	rs2724995	0	4507224	C	T
8	rs2617037	0	4507234	T	C
8	rs73509029	0	4507306	T	C
8	rs144627687	0	4507341	G	C
8	rs10503269	0	4507564	C	T
8	rs78091920	0	4507928	G	A
8	rs10102117	0	4508067	C	T
8	rs10102231	0	4508159	C	T
8	rs17417988	0	4508355	A	C
8	rs117172776	0	4508397	T	C
8	rs899143	0	4508500	G	T
8	rs80295394	0	4508675	C	A
8	rs899144	0	4508703	A	G
8	rs7465218	0	4508910	C	G
8	rs2617035	0	4508991	G	T
8	rs978440	0	4509061	G	C
8	rs1478261	0	4509255	A	G
8	rs144999710	0	4509460	G	C
8	rs12115069	0	4509863	C	T
8	rs12115079	0	4510017	C	G
8	rs140770624	0	4510096	C	T
8	rs2617034	0	4510146	C	A
8	rs77836590	0	4510158	G	C
8	rs55929127	0	4510379	C	T
8	rs117649334	0	4510603	T	C
8	rs2725074	0	4510670	C	A
8	rs2617032	0	4511041	A	G
8	rs12543670	0	4511452	A	G
8	rs13265173	0	4511604	T	C
8	rs12544766	0	4511607	T	C
8	rs2617031	0	4511716	G	C
8	rs144169509	0	4511728	T	C
8	rs75451978	0	4512025	C	T
8	rs2617030	0	4512135	A	G
8	rs17070990	0	4512595	T	C
8	rs10108351	0	4512873	G	C
8	rs115759661	0	4512977	T	G
8	rs2045867	0	4513688	G	C
8	rs76268200	0	4513929	T	C
8	rs1351105	0	4514076	T	C
8	rs76313501	0	4514097	T	C
8	rs76404259	0	4514205	G	T
8	rs75031016	0	4514496	G	A
8	rs77562707	0	4514626	C	G
8	rs114488106	0	4514682	A	G
8	rs79613268	0	4514877	T	G
8	rs78010363	0	4514968	C	A
8	rs79600374	0	4515063	C	A
8	rs2617029	0	4515098	A	G
8	rs78200477	0	4515188	C	G
8	rs2126874	0	4515416	A	T
8	rs79624068	0	4515871	C	G
8	rs11997866	0	4515882	T	G
8	rs77690085	0	4515896	C	A
8	rs78517151	0	4515986	C	T
8	rs10092354	0	4516070	G	C
8	rs2126876	0	4516131	G	A
8	rs80202519	0	4516288	A	G
8	rs75422122	0	4516350	T	C
8	rs79856319	0	4516402	T	C
8	rs12681845	0	4516445	A	G
8	rs12675498	0	4516591	G	A
8	rs11136760	0	4516917	C	T
8	rs76120552	0	4516997	C	G
8	rs74506068	0	4517017	G	C
8	rs2617028	0	4517072	A	T
8	rs145631483	0	4517297	G	A
8	rs10096775	0	4517313	G	C
8	rs2617027	0	4517442	C	T
8	rs75873973	0	4517490	T	C
8	rs2617026	0	4517817	C	T
8	rs73190836	0	4518086	A	G
8	rs73509086	0	4518139	T	G
8	rs12541342	0	4518456	A	G
8	rs78665884	0	4518591	T	C
8	rs2126877	0	4518707	C	T
8	rs77866947	0	4518943	A	G
8	rs78744529	0	4518957	G	T
8	rs2724959	0	4518980	C	G
8	rs78455034	0	4519024	C	T
8	rs56394209	0	4519222	A	C
8	rs76206670	0	4519294	A	T
8	rs56402834	0	4519629	C	T
8	rs79125892	0	4519743	C	T
8	rs2724962	0	4519946	G	A
8	rs7833296	0	4519988	T	C
8	rs7465653	0	4520179	C	T
8	rs1478277	0	4520557	C	G
8	rs4430116	0	4520629	A	T
8	rs74453707	0	4521410	T	G
8	rs17070996	0	4521513	T	C
8	rs17071000	0	4521791	G	C
8	rs11781260	0	4521992	G	A
8	rs74897338	0	4522092	G	T
8	rs140492910	0	4522251	G	A
8	rs78960794	0	4522427	A	C
8	rs118127875	0	4522440	G	A
8	rs76993054	0	4522871	T	C
8	rs62484564	0	4523071	G	C
8	rs77433377	0	4523167	G	A
8	rs2724963	0	4523401	C	G
8	rs75710649	0	4523438	A	G
8	rs2617022	0	4523483	G	A
8	rs2617021	0	4523667	C	T
8	rs62484565	0	4523830	T	C
8	rs77295379	0	4523974	G	T
8	rs79145958	0	4524185	C	T
8	rs2724964	0	4524519	A	T
8	rs79023526	0	4524883	C	T
8	rs116932075	0	4524937	T	C
8	rs2466730	0	4525311	C	T
8	rs6558897	0	4525378	A	T
8	rs2447697	0	4525623	T	C
8	rs73510911	0	4525921	T	G
8	rs1038058	0	4526349	T	C
8	rs55926455	0	4526888	C	T
8	rs2725058	0	4527001	C	A
8	rs2617020	0	4527217	C	T
8	rs2725057	0	4527284	A	G
8	rs2617019	0	4527398	G	A
8	rs117078227	0	4527647	G	A
8	rs12675274	0	4527867	C	T
8	rs77167802	0	4527868	G	A
8	rs79655078	0	4528195	T	G
8	rs139319358	0	4528551	T	C
8	rs140791756	0	4529539	G	C
8	rs150451545	0	4529623	G	A
8	rs1904119	0	4529945	T	C
8	rs2617018	0	4530007	T	G
8	rs118165164	0	4530042	T	A
8	rs144695353	0	4530091	G	C
8	rs2617017	0	4530221	C	T
8	rs13249573	0	4530414	A	C
8	rs116908237	0	4530546	C	T
8	rs12680538	0	4530578	G	T
8	rs7826491	0	4530900	T	A
8	rs13265740	0	4531025	T	C
8	rs76997521	0	4531224	C	T
8	rs6558899	0	4531601	A	G
8	rs7831338	0	4531830	T	C
8	rs7843255	0	4531835	G	A
8	rs62484566	0	4532099	G	A
8	rs76855204	0	4532700	A	C
8	rs2725017	0	4532759	C	A
8	rs73190862	0	4532824	G	C
8	rs2725016	0	4533017	A	T
8	rs74855240	0	4533053	T	C
8	rs149006675	0	4533196	T	C
8	rs62484567	0	4533448	T	G
8	rs118187644	0	4534445	G	C
8	rs117499752	0	4534783	T	A
8	rs17071021	0	4535022	A	G
8	rs116809320	0	4535153	C	A
8	rs62484568	0	4535508	G	C
8	rs17071024	0	4535521	G	C
8	rs6558901	0	4535850	C	T
8	rs62484570	0	4535923	A	C
8	rs7816766	0	4536144	T	C
8	rs17071029	0	4536253	G	A
8	rs10092221	0	4536318	T	C
8	rs62484571	0	4536326	G	A
8	rs11785502	0	4536817	G	C
8	rs7004127	0	4537260	G	A
8	rs720665	0	4537395	A	G
8	rs10282918	0	4537542	A	G
8	rs2724965	0	4537821	G	C
8	rs11786481	0	4537954	G	C
8	rs1382246	0	4538634	C	T
8	rs2617016	0	4538997	T	C
8	rs4588878	0	4539699	C	G
8	rs62484573	0	4539701	A	T
8	rs2897715	0	4539912	G	A
8	rs4262341	0	4539948	C	G
8	rs6558902	0	4540270	C	G
8	rs6558903	0	4540403	C	A
8	rs116864480	0	4540939	T	G
8	rs2725075	0	4541036	G	A
8	rs2248448	0	4541063	T	C
8	rs1993870	0	4541353	C	T
8	rs1993869	0	4541548	A	G
8	rs17418285	0	4541729	G	C
8	rs11774239	0	4541845	T	G
8	rs7003262	0	4541987	C	T
8	rs75909397	0	4542215	C	T
8	rs10866976	0	4542492	A	C
8	rs191980327	0	4542511	G	A
8	rs11136761	0	4542594	G	A
8	rs75438421	0	4542661	A	T
8	rs11136762	0	4542750	T	C
8	rs73174017	0	4542755	G	C
8	rs13269425	0	4543103	G	T
8	rs78923797	0	4543209	T	C
8	rs1478269	0	4543532	A	G
8	rs77979097	0	4543669	C	T
8	rs6999300	0	4543812	T	C
8	rs1382245	0	4544142	T	C
8	rs62484579	0	4544436	T	A
8	rs7830752	0	4544825	A	G
8	rs76301949	0	4546365	T	C
8	rs1014080	0	4546417	G	C
8	rs76598028	0	4546522	G	C
8	rs1038064	0	4546729	T	C
8	rs1038063	0	4546776	T	C
8	rs117175293	0	4547862	G	A
8	rs13250044	0	4548499	G	T
8	rs148322666	0	4549348	G	A
8	rs62484581	0	4549969	G	A
8	rs62484582	0	4550305	G	T
8	rs2617014	0	4550458	A	G
8	rs2724966	0	4550583	C	A
8	rs7813769	0	4550883	T	C
8	rs12550650	0	4550990	C	T
8	rs7844762	0	4551052	A	C
8	rs77068790	0	4551255	T	C
8	rs2617012	0	4551713	A	G
8	rs62484583	0	4551730	T	C
8	rs12678852	0	4552098	G	T
8	rs75651487	0	4552371	G	A
8	rs78418611	0	4552377	T	A
8	rs78542190	0	4552510	C	G
8	rs1478268	0	4552692	C	G
8	rs75109902	0	4552841	T	A
8	rs1478267	0	4553035	C	G
8	rs7007873	0	4553314	C	A
8	rs7011905	0	4553468	C	A
8	rs183228503	0	4554207	G	A
8	rs111913418	0	4554519	C	G
8	rs79879861	0	4554973	C	T
8	rs2725010	0	4555177	T	G
8	rs1158100	0	4555684	A	G
8	rs12545434	0	4555958	G	T
8	rs10110982	0	4556148	G	A
8	rs1158099	0	4556264	A	G
8	rs78809247	0	4556480	C	T
8	rs55743946	0	4556597	G	C
8	rs117333208	0	4556973	A	C
8	rs2859568	0	4557047	G	C
8	rs10108771	0	4557773	T	C
8	rs79513985	0	4557941	T	C
8	rs75405536	0	4558045	T	G
8	rs4529488	0	4558550	C	G
8	rs190972806	0	4558692	G	A
8	rs922420	0	4559241	C	G
8	rs2897681	0	4559317	A	G
8	rs1811552	0	4559467	C	T
8	rs139590037	0	4559469	T	C
8	rs7015177	0	4559881	G	C
8	rs7828501	0	4560081	A	G
8	rs2724961	0	4560227	T	C
8	rs80244854	0	4560242	G	A
8	rs75896987	0	4560385	G	C
8	rs76882234	0	4560395	T	G
8	rs17346455	0	4560547	T	C
8	rs1471419	0	4560754	C	T
8	rs78455689	0	4560772	A	T
8	rs7003327	0	4560858	A	G
8	rs71523642	0	4560907	C	T
8	rs2617055	0	4561224	A	T
8	rs76260805	0	4561469	A	G
8	rs1159622	0	4561544	C	G
8	rs79335902	0	4561584	T	C
8	rs10503270	0	4561933	T	C
8	rs10094246	0	4562277	A	T
8	rs17346490	0	4563078	A	G
8	rs12679634	0	4563819	G	A
8	rs2617056	0	4563910	A	T
8	rs2617057	0	4564074	G	A
8	rs2617058	0	4564077	T	C
8	rs17071069	0	4564193	A	G
8	rs2256976	0	4564303	C	A
8	rs748274	0	4564461	C	T
8	rs17418446	0	4564582	C	T
8	rs6558904	0	4564972	G	T
8	rs56345144	0	4565174	C	T
8	rs55657755	0	4565258	A	T
8	rs1382253	0	4565645	T	A
8	rs1382252	0	4565729	T	C
8	rs6996296	0	4565946	T	C
8	rs6992236	0	4565951	A	G
8	rs974790	0	4566521	C	T
8	rs974789	0	4566597	G	C
8	rs974788	0	4566683	T	C
8	rs10105216	0	4566714	G	C
8	rs2725076	0	4566916	G	T
8	rs2725077	0	4567108	T	G
8	rs149558907	0	4567109	G	C
8	rs34006275	0	4567174	C	A
8	rs2725078	0	4567190	T	C
8	rs17071074	0	4567194	T	C
8	rs2725079	0	4567583	G	C
8	rs2725080	0	4568030	T	C
8	rs6983637	0	4568115	C	G
8	rs2219760	0	4568137	A	G
8	rs2617052	0	4568138	T	C
8	rs7003562	0	4568228	A	C
8	rs2617051	0	4568260	G	C
8	rs117941933	0	4568265	T	A
8	rs17071086	0	4568508	G	A
8	rs2617049	0	4568613	T	C
8	rs12681149	0	4568747	T	A
8	rs2725081	0	4568794	G	C
8	rs12680757	0	4569095	A	C
8	rs77476371	0	4569628	G	C
8	rs2725082	0	4569748	T	C
8	rs17418550	0	4569873	C	G
8	rs1564180	0	4569899	A	G
8	rs2617033	0	4570488	G	T
8	rs2725084	0	4570547	G	C
8	rs77936490	0	4570661	C	T
8	rs56219712	0	4570867	C	T
8	rs34982124	0	4571108	A	G
8	rs10093459	0	4571140	G	A
8	rs10093574	0	4571209	G	A
8	rs10094500	0	4571273	C	A
8	rs7012567	0	4571430	G	A
8	rs149303470	0	4571547	A	G
8	rs6995549	0	4571679	A	G
8	rs725825	0	4571994	A	G
8	rs2725036	0	4572113	A	G
8	rs1676964	0	4572621	C	A
8	rs1676965	0	4572842	C	T
8	rs4875114	0	4573099	G	A
8	rs1676966	0	4573319	T	C
8	rs74913187	0	4573470	T	A
8	rs10503271	0	4574339	C	T
8	rs13282018	0	4574428	C	G
8	rs1673267	0	4574531	A	C
8	rs34135903	0	4574635	C	G
8	rs145618855	0	4574873	A	T
8	rs117393245	0	4575035	T	C
8	rs17071107	0	4575186	G	C
8	rs17071110	0	4575207	C	T
8	rs7822599	0	4575217	G	C
8	rs17071113	0	4575227	G	C
8	rs17418584	0	4575431	A	G
8	rs78251651	0	4575617	C	G
8	rs115976474	0	4575736	T	G
8	rs1457196	0	4575810	T	A
8	rs17071118	0	4576046	A	T
8	rs80185733	0	4576154	G	A
8	rs1382254	0	4576285	T	C
8	rs1623729	0	4576414	G	C
8	rs74556068	0	4576429	G	A
8	rs7001671	0	4576547	G	C
8	rs12550834	0	4576667	T	C
8	rs7001852	0	4576673	G	A
8	rs1676968	0	4576692	A	T
8	rs76044372	0	4576703	A	G
8	rs7002001	0	4576720	G	A
8	rs7003441	0	4577012	C	T
8	rs1676969	0	4577097	T	G
8	rs7002785	0	4577271	G	A
8	rs7003892	0	4577278	C	T
8	rs1676970	0	4577362	A	G
8	rs77939104	0	4577545	A	C
8	rs1673270	0	4577549	C	A
8	rs1676971	0	4577565	G	A
8	rs1676972	0	4577681	A	G
8	rs1676973	0	4577732	T	C
8	rs17071123	0	4577746	T	G
8	rs1676974	0	4577899	A	G
8	rs1673271	0	4577943	T	A
8	rs1676975	0	4578125	G	A
8	rs117219829	0	4578278	T	C
8	rs149840338	0	4578338	G	C
8	rs1676976	0	4578479	G	C
8	rs1630240	0	4578618	T	C
8	rs146573425	0	4578678	G	C
8	rs118001605	0	4578700	C	A
8	rs78466733	0	4578845	G	A
8	rs151183929	0	4578933	G	C
8	rs118121567	0	4579010	G	T
8	rs75519773	0	4579671	A	G
8	rs1351107	0	4579906	A	G
8	rs17346747	0	4579923	G	A
8	rs1351108	0	4579934	C	G
8	rs10108060	0	4580061	G	C
8	rs10108064	0	4580063	G	T
8	rs79864733	0	4580198	A	T
8	rs1676979	0	4580405	C	T
8	rs77001048	0	4580468	C	T
8	rs1676980	0	4580563	A	G
8	rs111887980	0	4580753	A	C
8	rs4875374	0	4580765	C	G
8	rs1673272	0	4580814	C	A
8	rs17071127	0	4581048	C	T
8	rs963832	0	4581260	C	G
8	rs1673274	0	4581429	A	G
8	rs2607554	0	4581558	C	G
8	rs2607555	0	4581722	A	G
8	rs17071131	0	4581793	T	C
8	rs1457197	0	4581993	C	T
8	rs293872	0	4582242	G	A
8	rs139325152	0	4582479	C	T
8	rs77270329	0	4582522	G	C
8	rs74997272	0	4582718	T	C
8	rs12676322	0	4582949	G	T
8	rs34745545	0	4583040	T	C
8	rs11136763	0	4583230	A	C
8	rs293873	0	4583406	T	C
8	rs79103394	0	4583435	G	A
8	rs899145	0	4583927	C	A
8	rs293874	0	4584051	A	C
8	rs62484590	0	4584447	T	A
8	rs293875	0	4584458	T	C
8	rs293876	0	4584685	G	C
8	rs12543048	0	4585334	T	C
8	rs7008439	0	4585657	T	C
8	rs62484591	0	4585695	T	A
8	rs293878	0	4585715	G	A
8	rs1031610	0	4585866	C	T
8	rs17071137	0	4585973	A	T
8	rs293879	0	4586377	T	G
8	rs293880	0	4586603	G	A
8	rs145348692	0	4587282	A	T
8	rs293881	0	4587592	A	G
8	rs79828069	0	4587645	T	C
8	rs73175309	0	4587669	C	T
8	rs76468025	0	4587730	G	A
8	rs35433274	0	4587801	A	G
8	rs116136520	0	4587939	G	A
8	rs12679229	0	4588021	G	C
8	rs62484592	0	4588334	T	C
8	rs17071139	0	4588490	A	C
8	rs2061283	0	4588519	G	C
8	rs76054870	0	4588681	C	T
8	rs143156783	0	4588814	G	A
8	rs2124957	0	4588937	C	T
8	rs293882	0	4589028	T	C
8	rs293883	0	4589047	T	A
8	rs75753118	0	4589136	C	T
8	rs293884	0	4589168	G	A
8	rs73175315	0	4589226	A	G
8	rs117861798	0	4589326	G	A
8	rs293885	0	4589328	C	G
8	rs150963285	0	4589389	G	A
8	rs140539272	0	4589391	A	G
8	rs293886	0	4589564	C	G
8	rs293887	0	4589638	G	A
8	rs293888	0	4589698	C	T
8	rs12543345	0	4589739	C	T
8	rs293889	0	4589905	A	G
8	rs143696711	0	4589921	G	T
8	rs13255293	0	4590057	T	C
8	rs73175322	0	4590131	G	A
8	rs115105774	0	4590253	C	A
8	rs141727260	0	4590347	G	C
8	rs79172282	0	4590695	C	A
8	rs13254205	0	4590910	G	A
8	rs79122655	0	4590982	T	G
8	rs139064669	0	4591033	A	G
8	rs293890	0	4591064	G	C
8	rs13257013	0	4591177	C	T
8	rs293891	0	4591833	G	A
8	rs293892	0	4592106	C	T
8	rs293893	0	4592274	C	G
8	rs10481373	0	4593089	A	G
8	rs117661997	0	4593211	C	T
8	rs151024481	0	4593469	A	G
8	rs77343108	0	4593530	A	G
8	rs2607549	0	4594994	C	T
8	rs2607550	0	4595103	T	C
8	rs11781201	0	4595140	T	A
8	rs6991226	0	4595256	T	G
8	rs1478263	0	4595668	A	C
8	rs7464384	0	4595783	C	T
8	rs7826378	0	4595814	T	G
8	rs143475001	0	4595982	T	G
8	rs73175332	0	4596208	A	G
8	rs117811623	0	4596388	A	G
8	rs1457187	0	4596574	T	C
8	rs62484601	0	4596784	A	G
8	rs1457186	0	4596801	G	A
8	rs141977793	0	4596929	T	C
8	rs1628982	0	4596988	T	C
8	rs1628885	0	4597023	C	T
8	rs7014938	0	4597073	G	C
8	rs62484602	0	4597079	G	A
8	rs1676936	0	4597645	A	C
8	rs61277683	0	4597703	G	A
8	rs112261669	0	4597708	C	T
8	rs75277683	0	4597732	G	A
8	rs117888068	0	4597842	T	C
8	rs117260288	0	4598065	G	A
8	rs11786489	0	4598189	G	C
8	rs145541089	0	4598230	C	A
8	rs1673237	0	4598256	T	C
8	rs79436207	0	4598311	T	A
8	rs141943384	0	4598410	T	C
8	rs1673236	0	4598510	G	T
8	rs1478265	0	4598728	C	G
8	rs1478266	0	4598830	T	A
8	rs1611927	0	4599243	T	A
8	rs2617048	0	4599868	A	C
8	rs6989790	0	4600376	T	A
8	rs1673235	0	4600449	A	C
8	rs191011304	0	4600466	C	T
8	rs6993907	0	4600565	T	A
8	rs62484603	0	4600657	C	T
8	rs7007553	0	4600727	G	C
8	rs1676938	0	4600754	A	G
8	rs13266752	0	4601284	G	A
8	rs141976167	0	4601435	C	A
8	rs28677882	0	4601523	C	A
8	rs73175353	0	4601974	C	T
8	rs11776625	0	4602067	G	A
8	rs7830723	0	4602387	T	G
8	rs1673265	0	4603024	A	T
8	rs1620910	0	4603053	T	C
8	rs7006002	0	4603522	A	T
8	rs17500	0	4603537	A	G
8	rs117407134	0	4603614	G	A
8	rs1673263	0	4603634	C	T
8	rs1673262	0	4603763	A	T
8	rs35884987	0	4604006	C	T
8	rs1676941	0	4604021	G	A
8	rs13279100	0	4604286	G	T
8	rs13281409	0	4604338	C	G
8	rs1673260	0	4604452	T	G
8	rs13279882	0	4604523	G	A
8	rs78055712	0	4604686	G	T
8	rs13252507	0	4604769	G	A
8	rs1628943	0	4604782	G	C
8	rs34059473	0	4604899	G	C
8	rs13255065	0	4604908	C	G
8	rs71523644	0	4604913	C	A
8	rs34547061	0	4604924	G	A
8	rs1676942	0	4605009	T	G
8	rs78793166	0	4605050	C	G
8	rs1676943	0	4605056	T	C
8	rs114964937	0	4605170	A	C
8	rs11136764	0	4605176	A	C
8	rs34255247	0	4605252	C	T
8	rs11136765	0	4605319	C	T
8	rs10503272	0	4605366	G	C
8	rs4875375	0	4605405	C	G
8	rs10503273	0	4605488	C	G
8	rs12156032	0	4605590	C	T
8	rs12156079	0	4605662	C	T
8	rs1673259	0	4605739	A	G
8	rs12156337	0	4605787	A	G
8	rs79675349	0	4605799	C	T
8	rs10503274	0	4605810	C	T
8	rs7827261	0	4606082	G	A
8	rs1676944	0	4606098	A	C
8	rs1673258	0	4606271	C	T
8	rs7827548	0	4606316	G	C
8	rs7827664	0	4606341	G	A
8	rs1676945	0	4606409	C	T
8	rs1673257	0	4606609	C	T
8	rs1676946	0	4606773	G	C
8	rs73497874	0	4606902	T	A
8	rs1673256	0	4606946	G	C
8	rs7831951	0	4606955	G	A
8	rs78848291	0	4607277	A	C
8	rs35013512	0	4607347	G	A
8	rs17418877	0	4607411	C	T
8	rs73175381	0	4607529	A	T
8	rs36052856	0	4607532	T	A
8	rs56197347	0	4607581	T	C
8	rs13248878	0	4607604	C	T
8	rs2607552	0	4607750	C	A
8	rs142587282	0	4607780	C	T
8	rs1676948	0	4607875	T	C
8	rs116325351	0	4607895	G	C
8	rs4875376	0	4608117	C	T
8	rs4875377	0	4608120	G	C
8	rs1673255	0	4608380	T	A
8	rs4875378	0	4608454	T	C
8	rs1673254	0	4608481	T	G
8	rs1676949	0	4608483	T	A
8	rs1612370	0	4608632	A	C
8	rs12056843	0	4608634	C	T
8	rs12056373	0	4608803	A	G
8	rs78752693	0	4608932	G	A
8	rs12541886	0	4609232	A	G
8	rs77998859	0	4609266	G	C
8	rs1673253	0	4609284	T	A
8	rs6989364	0	4609806	G	A
8	rs79922142	0	4609890	T	C
8	rs11136766	0	4609929	G	C
8	rs1992200	0	4609933	G	T
8	rs11776095	0	4609935	A	T
8	rs1992201	0	4609970	G	C
8	rs1992202	0	4610096	G	A
8	rs75819045	0	4610253	T	A
8	rs117697740	0	4610294	T	C
8	rs2407592	0	4610345	A	G
8	rs6558908	0	4610495	T	C
8	rs6558909	0	4610510	G	A
8	rs75184275	0	4610549	G	C
8	rs6558910	0	4610693	C	T
8	rs6558911	0	4610703	T	C
8	rs13277205	0	4610813	G	A
8	rs6558912	0	4610893	G	C
8	rs1673252	0	4610927	A	C
8	rs17418933	0	4611071	C	A
8	rs76221251	0	4611823	T	C
8	rs12677376	0	4611924	T	C
8	rs9657369	0	4612007	C	A
8	rs1676950	0	4612126	A	C
8	rs1676951	0	4612144	T	C
8	rs35206522	0	4612225	G	A
8	rs11781265	0	4612306	G	C
8	rs11774640	0	4612352	C	T
8	rs17071202	0	4612725	T	C
8	rs17071204	0	4612757	G	C
8	rs17071205	0	4612786	A	G
8	rs4875379	0	4612823	A	G
8	rs4875115	0	4613200	T	C
8	rs118011876	0	4613305	G	A
8	rs1351106	0	4613340	T	C
8	rs1350309	0	4613391	G	A
8	rs17071210	0	4613441	G	A
8	rs13267754	0	4613532	G	C
8	rs1350308	0	4613548	T	G
8	rs117435102	0	4613862	A	G
8	rs6997881	0	4613908	T	C
8	rs74776328	0	4614134	G	A
8	rs10503275	0	4614168	G	A
8	rs1676953	0	4614345	G	T
8	rs1673249	0	4614348	C	A
8	rs1673248	0	4614411	G	A
8	rs75387659	0	4614484	A	G
8	rs899146	0	4614553	A	G
8	rs12546236	0	4614665	C	T
8	rs77165937	0	4614866	T	C
8	rs74923815	0	4615099	G	A
8	rs11984790	0	4615131	G	A
8	rs77661773	0	4615335	G	A
8	rs4551379	0	4615650	T	C
8	rs75698362	0	4615930	A	G
8	rs117666508	0	4616010	C	T
8	rs139818709	0	4616013	T	G
8	rs12541854	0	4616163	G	C
8	rs1676957	0	4616216	G	A
8	rs1676958	0	4616279	T	G
8	rs11775255	0	4616394	G	C
8	rs35789962	0	4616441	G	A
8	rs12682084	0	4616498	T	A
8	rs11775298	0	4616579	G	C
8	rs1673247	0	4616796	A	C
8	rs1676959	0	4616956	A	G
8	rs2169739	0	4616981	C	A
8	rs35306804	0	4617087	C	T
8	rs142805500	0	4617310	C	T
8	rs1673246	0	4617441	T	C
8	rs145510516	0	4617595	G	A
8	rs1350307	0	4617778	A	G
8	rs1379326	0	4617810	T	C
8	rs79150251	0	4618156	G	C
8	rs6981893	0	4618190	T	C
8	rs2607553	0	4618197	C	T
8	rs73177520	0	4618256	A	C
8	rs1673243	0	4618380	A	G
8	rs77575729	0	4618409	A	G
8	rs6982167	0	4618522	A	T
8	rs12542163	0	4618602	T	A
8	rs1379325	0	4618662	T	A
8	rs73177523	0	4618788	G	C
8	rs1676960	0	4619075	G	C
8	rs1676961	0	4619105	G	A
8	rs146171018	0	4619230	T	A
8	rs140656909	0	4619380	T	C
8	rs17071221	0	4619604	T	C
8	rs1673240	0	4619626	T	C
8	rs897826	0	4619724	T	G
8	rs186714101	0	4620069	C	T
8	rs74459264	0	4620275	G	A
8	rs147667711	0	4620348	C	T
8	rs28663399	0	4620617	A	G
8	rs1673239	0	4620704	A	G
8	rs1676963	0	4620847	T	A
8	rs17071232	0	4620909	G	A
8	rs7003205	0	4621017	A	G
8	rs7841289	0	4621873	T	A
8	rs34522868	0	4622444	G	A
8	rs17080162	0	4622531	T	C
8	rs28678423	0	4622578	G	C
8	rs17419135	0	4622610	C	T
8	rs62484604	0	4622643	G	C
8	rs17080168	0	4622661	C	T
8	rs17080170	0	4622794	G	C
8	rs11776753	0	4622885	G	A
8	rs10866977	0	4622964	C	A
8	rs75926024	0	4622994	A	G
8	rs10098840	0	4623156	C	G
8	rs10098850	0	4623175	C	T
8	rs4380961	0	4623411	C	A
8	rs7018382	0	4623437	A	G
8	rs6984639	0	4623613	T	G
8	rs6999356	0	4623722	C	G
8	rs6985100	0	4623869	T	C
8	rs6558914	0	4624000	C	T
8	rs6558915	0	4624009	G	T
8	rs6999715	0	4624015	C	A
8	rs7830263	0	4624230	C	G
8	rs17071250	0	4624319	A	G
8	rs73177548	0	4624423	G	A
8	rs75309279	0	4624661	G	C
8	rs2164906	0	4624973	T	C
8	rs2164905	0	4624983	G	A
8	rs2164904	0	4625002	G	A
8	rs73177555	0	4625130	C	T
8	rs6991080	0	4625277	T	C
8	rs148822289	0	4625368	T	C
8	rs117240331	0	4625412	C	A
8	rs185890622	0	4625427	G	A
8	rs6995494	0	4625656	T	C
8	rs10503276	0	4625732	G	A
8	rs10099673	0	4625778	T	G
8	rs76541973	0	4625799	A	C
8	rs17347376	0	4625847	G	A
8	rs10503277	0	4625925	A	C
8	rs6558916	0	4626017	C	G
8	rs12550274	0	4626145	C	T
8	rs10503278	0	4626164	G	A
8	rs7839896	0	4626245	C	G
8	rs7840073	0	4626383	C	G
8	rs17419301	0	4626503	T	C
8	rs10111155	0	4626560	C	T
8	rs62484605	0	4626569	T	G
8	rs74987287	0	4626694	A	G
8	rs10503279	0	4626927	C	T
8	rs17071260	0	4627197	T	C
8	rs10503280	0	4627302	T	C
8	rs28634240	0	4627458	G	C
8	rs137875758	0	4627643	T	G
8	rs34866726	0	4627720	C	T
8	rs34839121	0	4627806	G	A
8	rs114638102	0	4627945	C	G
8	rs55936283	0	4628012	A	T
8	rs117720005	0	4628700	G	A
8	rs17419350	0	4628843	G	C
8	rs77735325	0	4628890	T	C
8	rs62484606	0	4629117	G	C
8	rs78820690	0	4629141	G	A
8	rs117602695	0	4629231	T	A
8	rs75625179	0	4629396	A	T
8	rs77325938	0	4629475	C	G
8	rs56134785	0	4629634	G	A
8	rs7816044	0	4629684	A	T
8	rs11783524	0	4629686	G	C
8	rs35720140	0	4629731	C	A
8	rs35109252	0	4629795	G	A
8	rs75573584	0	4630109	T	C
8	rs2164903	0	4630124	T	A
8	rs2118570	0	4630450	C	T
8	rs9657401	0	4630503	A	G
8	rs9657402	0	4630529	A	C
8	rs2164902	0	4630628	T	G
8	rs9644369	0	4630930	G	A
8	rs67990550	0	4630960	G	C
8	rs12548690	0	4631002	G	A
8	rs10091902	0	4631106	T	C
8	rs17347502	0	4631249	A	G
8	rs13256305	0	4631405	A	T
8	rs79681206	0	4631409	G	T
8	rs28701574	0	4631486	G	C
8	rs2407593	0	4631574	C	G
8	rs77045365	0	4631882	G	C
8	rs17419398	0	4631905	G	C
8	rs10105707	0	4632105	G	T
8	rs117129617	0	4632130	T	C
8	rs1466309	0	4632499	C	T
8	rs58699153	0	4632865	A	T
8	rs57157386	0	4632872	G	A
8	rs17071280	0	4633052	C	G
8	rs7835351	0	4633314	T	C
8	rs7835487	0	4633387	T	C
8	rs35262936	0	4633396	G	C
8	rs80086029	0	4633502	G	C
8	rs186012121	0	4633757	T	C
8	rs10107565	0	4633814	A	G
8	rs7007045	0	4634219	A	G
8	rs7011207	0	4634400	T	C
8	rs6986423	0	4634415	G	T
8	rs6991415	0	4634442	C	G
8	rs6991428	0	4634475	C	T
8	rs79625459	0	4634500	C	T
8	rs11136769	0	4634573	C	A
8	rs10503281	0	4634731	C	G
8	rs11136770	0	4634742	T	A
8	rs56959429	0	4634925	G	A
8	rs11136771	0	4635047	A	G
8	rs79244740	0	4635091	T	C
8	rs117190092	0	4635199	G	A
8	rs11136772	0	4635205	A	G
8	rs12676164	0	4635345	C	T
8	rs6992941	0	4635373	C	G
8	rs78429997	0	4635494	G	T
8	rs80266136	0	4635495	G	T
8	rs17432165	0	4635553	A	G
8	rs17071298	0	4635690	A	G
8	rs75048748	0	4635703	T	G
8	rs2045398	0	4635878	G	C
8	rs17071303	0	4635890	A	C
8	rs2045397	0	4635908	A	C
8	rs28556783	0	4635960	G	C
8	rs117669382	0	4635994	T	G
8	rs17071304	0	4636093	A	G
8	rs11136773	0	4636256	A	C
8	rs73177596	0	4636474	C	T
8	rs17071305	0	4636519	A	G
8	rs4369008	0	4636715	T	C
8	rs4270984	0	4636731	T	G
8	rs4270985	0	4636733	A	G
8	rs17432227	0	4636804	G	T
8	rs4369004	0	4636826	A	G
8	rs4372021	0	4636905	C	T
8	rs10081535	0	4637015	G	A
8	rs17071306	0	4637099	T	C
8	rs10081546	0	4637102	C	T
8	rs10081548	0	4637169	C	G
8	rs10081537	0	4637282	G	C
8	rs79366782	0	4637339	G	C
8	rs79527194	0	4637341	A	G
8	rs10081540	0	4637472	G	C
8	rs73179603	0	4637474	C	A
8	rs139185815	0	4637479	T	C
8	rs4875380	0	4637653	C	T
8	rs4875117	0	4637667	A	C
8	rs17071319	0	4637797	G	A
8	rs80180207	0	4637817	T	C
8	rs4875381	0	4637927	T	C
8	rs4875382	0	4638014	C	T
8	rs4875383	0	4638038	C	T
8	rs75391275	0	4638047	C	G
8	rs28535972	0	4638212	A	G
8	rs73179605	0	4638459	T	A
8	rs17432254	0	4638554	C	G
8	rs17071320	0	4638594	G	A
8	rs73179606	0	4638665	C	T
8	rs10503282	0	4638706	A	G
8	rs17071321	0	4638836	C	T
8	rs73179609	0	4638939	C	T
8	rs56191817	0	4639028	A	T
8	rs10081503	0	4639285	A	G
8	rs10081504	0	4639377	A	G
8	rs77378338	0	4639657	G	C
8	rs10103129	0	4639712	A	G
8	rs10087938	0	4639828	G	A
8	rs10106456	0	4639956	T	C
8	rs116918595	0	4640229	G	T
8	rs117138379	0	4640254	A	C
8	rs17347703	0	4640275	T	C
8	rs2407594	0	4640320	C	G
8	rs78367292	0	4640437	T	C
8	rs73179615	0	4640603	T	C
8	rs76828026	0	4640652	A	G
8	rs11786617	0	4640674	T	C
8	rs11782389	0	4640745	C	G
8	rs78100095	0	4640782	A	T
8	rs12114122	0	4640879	G	C
8	rs11775382	0	4640973	G	T
8	rs2118569	0	4641043	C	T
8	rs75755516	0	4641044	G	A
8	rs11775421	0	4641107	G	C
8	rs138661463	0	4641212	G	A
8	rs28731316	0	4641289	G	A
8	rs117796071	0	4641364	G	A
8	rs17071338	0	4641478	A	G
8	rs921955	0	4641523	C	T
8	rs1457185	0	4641534	A	C
8	rs184222584	0	4641539	T	C
8	rs117637120	0	4641544	A	T
8	rs921954	0	4641574	T	G
8	rs1457184	0	4641590	G	A
8	rs1457183	0	4641812	A	G
8	rs73179628	0	4641855	T	C
8	rs17071342	0	4641941	T	C
8	rs74811116	0	4642000	C	A
8	rs10111469	0	4642125	A	C
8	rs10086483	0	4642189	T	G
8	rs10111583	0	4642194	A	C
8	rs185643193	0	4642303	A	G
8	rs75655161	0	4642329	C	A
8	rs75440461	0	4642399	T	C
8	rs75872706	0	4642413	C	T
8	rs76378135	0	4642688	C	T
8	rs78563128	0	4642814	T	C
8	rs78894479	0	4642850	G	C
8	rs76784390	0	4642859	C	G
8	rs80059157	0	4642887	A	G
8	rs79309328	0	4642915	T	C
8	rs79623337	0	4642938	T	C
8	rs147527996	0	4642978	C	A
8	rs80256094	0	4643149	C	T
8	rs77267854	0	4643155	C	A
8	rs12680259	0	4643314	T	G
8	rs76593011	0	4643385	T	G
8	rs117113946	0	4643468	A	T
8	rs80115241	0	4643490	G	A
8	rs79362807	0	4643502	G	C
8	rs145576888	0	4643548	A	G
8	rs77675764	0	4643858	G	A
8	rs4875384	0	4643872	A	G
8	rs79958049	0	4643905	T	C
8	rs78266178	0	4643959	T	C
8	rs9314540	0	4644361	C	T
8	rs10101808	0	4644391	T	C
8	rs721302	0	4644668	C	T
8	rs188093918	0	4644722	G	T
8	rs11136774	0	4644789	C	T
8	rs148815611	0	4644898	G	C
8	rs117166496	0	4644922	A	C
8	rs7833305	0	4645121	T	C
8	rs117133114	0	4645232	T	C
8	rs10503283	0	4645351	T	G
8	rs10503284	0	4645733	T	A
8	rs4875118	0	4645804	A	G
8	rs71523645	0	4645861	T	C
8	rs111616011	0	4646273	A	G
8	rs142230027	0	4646288	A	T
8	rs76597867	0	4646399	G	T
8	rs35174190	0	4646677	G	C
8	rs10866978	0	4646829	C	A
8	rs12682116	0	4647032	A	G
8	rs12675806	0	4647134	G	A
8	rs12675866	0	4647545	G	A
8	rs1580189	0	4648525	G	C
8	rs11136775	0	4648716	G	C
8	rs11136776	0	4648729	C	G
8	rs28521548	0	4648742	G	A
8	rs11136777	0	4648804	G	A
8	rs6558918	0	4649052	A	C
8	rs1457182	0	4649142	G	A
8	rs2043811	0	4649341	C	T
8	rs9693019	0	4649411	A	G
8	rs1457181	0	4649611	T	C
8	rs28641199	0	4650270	C	T
8	rs79939987	0	4650608	C	T
8	rs11779902	0	4650751	G	T
8	rs11786958	0	4650764	C	T
8	rs11787015	0	4650969	C	G
8	rs187820448	0	4651022	G	A
8	rs77753694	0	4651256	A	G
8	rs35040680	0	4651715	A	G
8	rs34013236	0	4651833	A	G
8	rs13252930	0	4651961	A	C
8	rs13250028	0	4652054	G	C
8	rs13253191	0	4652055	A	C
8	rs80165543	0	4652071	G	A
8	rs6986167	0	4652202	T	C
8	rs73179662	0	4652298	G	A
8	rs9792323	0	4652421	T	A
8	rs980528	0	4652442	T	C
8	rs13251215	0	4652448	G	A
8	rs13251256	0	4652490	G	C
8	rs13251493	0	4652510	G	C
8	rs56028095	0	4652650	G	A
8	rs7004503	0	4652986	G	T
8	rs7822091	0	4653016	T	C
8	rs4875386	0	4653076	A	G
8	rs148406234	0	4653617	T	G
8	rs73661134	0	4653710	A	T
8	rs6992998	0	4654246	A	C
8	rs7011467	0	4654295	C	G
8	rs7010443	0	4654394	G	A
8	rs17432441	0	4654893	G	C
8	rs2407595	0	4654950	G	C
8	rs9792204	0	4655498	A	G
8	rs2168665	0	4655593	C	G
8	rs28369591	0	4655769	G	C
8	rs2028230	0	4655882	C	T
8	rs2028229	0	4655995	T	G
8	rs17071376	0	4656146	G	A
8	rs1457180	0	4656264	G	T
8	rs61045925	0	4656312	G	C
8	rs73179676	0	4656358	T	A
8	rs1457179	0	4656445	T	C
8	rs7008223	0	4656695	A	C
8	rs28705778	0	4656769	G	A
8	rs149481199	0	4656770	A	T
8	rs73179681	0	4656938	G	A
8	rs6988081	0	4657054	G	C
8	rs73179684	0	4657271	C	T
8	rs11136778	0	4657295	T	C
8	rs73179686	0	4657381	G	C
8	rs6993597	0	4657467	C	T
8	rs11777650	0	4657472	A	G
8	rs73179690	0	4657542	C	A
8	rs9644370	0	4657647	T	C
8	rs77090915	0	4657692	G	A
8	rs76281092	0	4657764	G	A
8	rs112554554	0	4657814	A	G
8	rs113973240	0	4657839	C	G
8	rs111771077	0	4657866	T	C
8	rs112512936	0	4657882	G	A
8	rs74299168	0	4658028	A	G
8	rs76095479	0	4658036	C	G
8	rs9644283	0	4658174	T	C
8	rs9644284	0	4658181	C	T
8	rs9644371	0	4658248	T	C
8	rs76713410	0	4658253	A	C
8	rs7014556	0	4658292	A	G
8	rs112214096	0	4658299	A	G
8	rs77345984	0	4658307	G	C
8	rs9644372	0	4658410	T	G
8	rs55777483	0	4658422	C	T
8	rs56138441	0	4658435	C	T
8	rs9644373	0	4658590	T	A
8	rs9644374	0	4658686	A	G
8	rs9644375	0	4658740	T	C
8	rs17347911	0	4658747	G	T
8	rs76631463	0	4658897	C	T
8	rs28376909	0	4659014	C	T
8	rs28477851	0	4659034	T	C
8	rs28737227	0	4659038	A	C
8	rs28413498	0	4659056	T	A
8	rs28719486	0	4659067	T	C
8	rs12675737	0	4659203	C	G
8	rs11136779	0	4659274	T	G
8	rs12677863	0	4659322	A	C
8	rs12678251	0	4659380	T	C
8	rs12675793	0	4659576	C	G
8	rs12678702	0	4659606	T	C
8	rs12680174	0	4659628	G	A
8	rs17071406	0	4659687	T	A
8	rs17347946	0	4659738	C	T
8	rs34130715	0	4659767	T	C
8	rs28469770	0	4659922	C	T
8	rs28668596	0	4659964	C	A
8	rs17071407	0	4660114	T	C
8	rs17071408	0	4660204	C	T
8	rs76786307	0	4660381	G	C
8	rs79629213	0	4660397	G	A
8	rs78182829	0	4660406	G	A
8	rs17432531	0	4660585	T	C
8	rs78527216	0	4660773	G	A
8	rs4143928	0	4660815	A	T
8	rs67623182	0	4660854	G	A
8	rs17071412	0	4660891	C	G
8	rs17071413	0	4660963	G	A
8	rs34389960	0	4660974	G	A
8	rs75554157	0	4660996	T	C
8	rs79915765	0	4661087	T	A
8	rs74510018	0	4661319	T	C
8	rs75486800	0	4661334	C	T
8	rs76595192	0	4661352	C	T
8	rs17071414	0	4661534	T	C
8	rs17071417	0	4661569	G	C
8	rs77013071	0	4661619	T	A
8	rs17071420	0	4661660	A	G
8	rs11136780	0	4661759	C	A
8	rs1457178	0	4661762	C	T
8	rs11136781	0	4661912	C	A
8	rs79291403	0	4662136	A	G
8	rs75599614	0	4662470	G	T
8	rs12679612	0	4662524	A	G
8	rs66776923	0	4662713	T	C
8	rs2118572	0	4662863	G	T
8	rs10106620	0	4662898	T	C
8	rs73181505	0	4662991	G	C
8	rs2118574	0	4663010	A	C
8	rs7016863	0	4663171	T	G
8	rs2164907	0	4663201	C	A
8	rs2118575	0	4663283	A	G
8	rs79639202	0	4663349	C	T
8	rs2028223	0	4663465	C	T
8	rs10092951	0	4663829	C	T
8	rs28590213	0	4663985	C	T
8	rs17071435	0	4664285	T	G
8	rs77290069	0	4664374	A	T
8	rs74439168	0	4664461	T	A
8	rs9314541	0	4664911	G	A
8	rs6985319	0	4665038	A	G
8	rs78840285	0	4665177	C	T
8	rs7002893	0	4665215	G	A
8	rs17071450	0	4665629	T	A
8	rs10086985	0	4665649	A	G
8	rs80308327	0	4665651	A	G
8	rs188960464	0	4666204	C	T
8	rs79281315	0	4666391	T	C
8	rs74663638	0	4666493	T	C
8	rs79534916	0	4666520	C	T
8	rs17071459	0	4666654	C	T
8	rs17071462	0	4666701	T	C
8	rs7842352	0	4667209	G	C
8	rs7843673	0	4667365	C	A
8	rs12677327	0	4667574	C	T
8	rs28524662	0	4667837	C	T
8	rs17432649	0	4667896	T	C
8	rs71523648	0	4667979	A	C
8	rs6982386	0	4668337	C	A
8	rs11780377	0	4668653	C	T
8	rs17071481	0	4668871	T	G
8	rs7839952	0	4669113	T	C
8	rs7840092	0	4669162	T	G
8	rs9314542	0	4669359	C	T
8	rs79354837	0	4669941	C	A
8	rs1561356	0	4670055	G	C
8	rs10216905	0	4670109	T	C
8	rs1561357	0	4670279	C	T
8	rs1561358	0	4670302	T	A
8	rs73181519	0	4670365	A	G
8	rs13254884	0	4670590	G	C
8	rs17071501	0	4671057	T	C
8	rs28702435	0	4671505	C	T
8	rs11786881	0	4671794	A	G
8	rs58024148	0	4671971	G	A
8	rs61058298	0	4671999	A	C
8	rs2897704	0	4672114	A	T
8	rs4256614	0	4672176	G	C
8	rs4256615	0	4672291	G	A
8	rs17348162	0	4672580	A	C
8	rs2407596	0	4672939	C	A
8	rs2897705	0	4672994	C	G
8	rs150167623	0	4673082	G	A
8	rs138673492	0	4673179	T	C
8	rs73181527	0	4673274	G	C
8	rs12677737	0	4673318	C	G
8	rs12549714	0	4673436	G	A
8	rs62484627	0	4673454	G	T
8	rs36125005	0	4673554	G	C
8	rs62484628	0	4673760	G	A
8	rs116881268	0	4673785	C	G
8	rs28622489	0	4673788	A	C
8	rs2028225	0	4674402	G	C
8	rs2028226	0	4674700	T	C
8	rs4292710	0	4674767	A	T
8	rs73181539	0	4675060	G	A
8	rs17071537	0	4675134	T	C
8	rs17071540	0	4675158	A	C
8	rs79729794	0	4675178	T	G
8	rs17071546	0	4675191	A	T
8	rs4875387	0	4675331	A	C
8	rs4875388	0	4675393	T	C
8	rs74828988	0	4675534	G	T
8	rs79185287	0	4675548	C	T
8	rs17348228	0	4675978	A	C
8	rs17071555	0	4675997	A	C
8	rs12549562	0	4676403	A	T
8	rs17071569	0	4676416	T	G
8	rs17432810	0	4676434	G	A
8	rs17071573	0	4676578	G	C
8	rs11775951	0	4676661	G	A
8	rs60781354	0	4676766	G	A
8	rs17071579	0	4677253	C	T
8	rs10113531	0	4677472	T	C
8	rs10113508	0	4677622	A	G
8	rs77647449	0	4677888	T	G
8	rs73181547	0	4677913	G	C
8	rs17071583	0	4677972	A	C
8	rs17071587	0	4678027	G	C
8	rs12674540	0	4678301	A	T
8	rs12674959	0	4678344	T	C
8	rs4875389	0	4678381	G	A
8	rs4875390	0	4678477	C	T
8	rs12674578	0	4678575	A	C
8	rs12676416	0	4678584	G	T
8	rs73181550	0	4678748	C	A
8	rs12675445	0	4678751	T	A
8	rs79929518	0	4678817	G	A
8	rs11785217	0	4679469	C	G
8	rs1457189	0	4679495	C	T
8	rs10104307	0	4679573	C	G
8	rs1866282	0	4679752	C	T
```
