## Supplementary material for "Characterization of shared and ancestry-specific signals driving complex traits using multi-ancestry fine-mapping": s1_snps.txt

```
rs10110717
rs4639542
rs73506714
rs114141400
rs7840632
rs10086283
rs73172259
rs62479937
rs9694779
rs148655886
rs76863080
rs17807654
rs35263485
rs7845150
rs7829815
rs7812367
rs7830364
rs117644793
rs7834175
rs7830539
rs117905697
rs7812827
rs79047284
rs116249237
rs13277281
rs117020913
rs6984586
rs577843586
rs113414060
rs6984726
rs10111094
rs13279782
rs11787086
rs112417766
rs4437679
rs77534127
rs12681038
rs10088247
rs78316266
rs12674745
rs17327926
rs12682057
rs35099007
rs114932123
rs12681668
rs74745542
rs4443683
rs17067707
rs117103818
rs10095435
rs10110739
rs78462575
rs4437680
rs4449820
rs12334348
rs4269566
rs4442171
rs4269567
rs75936956
rs4270991
rs28453077
rs7824328
rs2975378
rs17067712
rs2975375
rs11988752
rs2975373
rs73172263
rs10103977
rs117010936
rs185113436
rs34520607
rs9650512
rs11778973
rs9650513
rs28737210
rs62479938
rs11786964
rs10111503
rs10111740
rs10110913
rs117871360
rs77046875
rs78305608
rs76252062
rs117329781
rs117666856
rs68057038
rs150446583
rs35134000
rs35621637
rs36021145
rs35958249
rs12549568
rs12549593
rs12549632
rs12542886
rs12542348
rs12545154
rs10503218
rs9314506
rs10156289
rs10156311
rs12542916
rs12543497
rs55982038
rs11777359
rs10216665
rs11776649
rs7008238
rs111835293
rs7012195
rs11786944
rs117226826
rs7008525
rs73172268
rs73172270
rs6987970
rs78947524
rs67185012
rs28612832
rs73172272
rs75272748
rs77798547
rs7341563
rs11993640
rs151119156
rs7003534
rs34812377
rs7003684
rs7004962
rs116897392
rs78891493
rs6990807
rs6987115
rs10098040
rs6991653
rs7005192
rs113702901
rs10098148
rs10113393
rs35675163
rs73172274
rs34988553
rs57732479
rs117977896
rs7006681
rs7006688
rs75958221
rs7817718
rs7819599
rs10110695
rs73172276
rs78162661
rs35144792
rs34950531
rs35130796
rs4377982
rs34328161
rs34522747
rs34329025
rs34954333
rs34752770
rs34741712
rs10092976
rs10092981
rs10093887
rs10093889
rs7831940
rs9644356
rs10096915
rs10086452
rs10282756
rs11783347
rs7004195
rs34363872
rs34935142
rs112221156
rs34218743
rs4311674
rs7824973
rs2954209
rs76702734
rs111791863
rs2954210
rs2954211
rs2954212
rs35996212
rs2975390
rs2954213
rs2954215
rs13260600
rs2954216
rs2954217
rs2975387
rs2954218
rs2954219
rs77982705
rs13262870
rs78865770
rs74563289
rs34633600
rs34144336
rs114386834
rs3115655
rs3109666
rs2975386
rs2954220
rs116872571
rs78208008
rs735485
rs735484
rs34582453
rs2954221
rs62482673
rs2954222
rs75039675
rs3109667
rs117454826
rs144640042
rs117810281
rs62482674
rs147120382
rs2975385
rs2954223
rs2954224
rs74344810
rs2954225
rs2954226
rs144538678
rs2975384
rs2954227
rs117870213
rs2954228
rs13280374
rs2954229
rs2930362
rs79244066
rs76368577
rs74619559
rs115853007
rs79514984
rs13253701
rs2930360
rs6993004
rs73491910
rs76806964
rs114093675
rs148985551
rs7016853
rs13254606
rs2930358
rs2930357
rs62482675
rs2930356
rs34971236
rs2975380
rs74724112
rs2930355
rs77095486
rs77715272
rs140528165
rs147729329
rs2975374
rs36101404
rs117395080
rs144338377
rs10100809
rs151328135
rs73172281
rs17067746
rs10092398
rs117804076
rs2975372
rs34866355
rs146052393
rs13274005
rs13265637
rs117526211
rs7010311
rs116402317
rs6558825
rs6986636
rs17067771
rs181465156
rs137871420
rs117608867
rs116614645
rs62482682
rs114074496
rs75204667
rs2930353
rs2930352
rs7012625
rs17067779
rs116054128
rs114365316
rs115403116
rs116389483
rs2975368
rs17067783
rs74548477
rs75214422
rs117259232
rs2975367
rs116963785
rs117296815
rs118143104
rs114071231
rs116473883
rs74335082
rs76064852
rs141086691
rs6558826
rs115841192
rs116050479
rs77665714
rs76556185
rs115441143
rs114569308
rs115124906
rs116159934
rs2975366
rs77498596
rs148669447
rs115846229
rs114027251
rs78967838
rs146436611
rs74632959
rs117605816
rs139345281
rs2975362
rs113842061
rs13276234
rs141832420
rs13276828
rs13274695
rs113206818
rs113585280
rs13274973
rs13278136
rs7843157
rs13249429
rs13250493
rs35916369
rs34009470
rs35123437
rs17067801
rs77981355
rs34553815
rs4515573
rs10104788
rs4275246
rs4524823
rs4379474
rs4379475
rs17067807
rs111535445
rs79074484
rs75865075
rs35278218
rs35200035
rs2975361
rs36120929
rs4495446
rs4626624
rs78761957
rs76420966
rs73172284
rs75902821
rs57931671
rs13268401
rs62482688
rs79272723
rs79204855
rs115817289
rs4146932
rs143418078
rs35413496
rs34248049
rs35387645
rs115121295
rs114056452
rs34709534
rs2975359
rs111906457
rs62482692
rs2930351
rs62482693
rs34579770
rs7821201
rs35861123
rs78792192
rs74737586
rs2930350
rs7830991
rs111515058
rs117423336
rs7814216
rs76236765
rs2975358
rs149440740
rs114921645
rs77725490
rs62482704
rs115214609
rs34613833
rs13259787
rs77074986
rs2975357
rs2975356
rs74758087
rs35003539
rs36047345
rs13258665
rs13261048
rs13261072
rs78958106
rs6996498
rs79954955
rs78762248
rs60474539
rs7017707
rs6998344
rs6997315
rs61063808
rs61590681
rs13250531
rs6998661
rs6998664
rs9314507
rs6997842
rs28617703
rs77503237
rs10216798
rs10216780
rs10216801
rs74737383
rs78990415
rs73493831
rs28463615
rs11986763
rs28410630
rs34709267
rs28626159
rs144077247
rs7820780
rs7832833
rs2975354
rs34728934
rs28665268
rs62482708
rs35969831
rs2930345
rs5001181
rs4388472
rs2975349
rs7008893
rs2975348
rs4329297
rs6990537
rs4388473
rs117518803
rs4388474
rs34563530
rs34836154
rs61354720
rs28394851
rs28656313
rs7829460
rs28478626
rs10109362
rs4527896
rs4548201
rs10112315
rs4302871
rs4333625
rs7013615
rs7826938
rs17067840
rs17067842
rs13257055
rs17067844
rs34715424
rs2975346
rs10089126
rs10089344
rs10089350
rs10089485
rs17067846
rs35027312
rs10088766
rs116981920
rs11989159
rs11989927
rs11989166
rs34126885
rs17067852
rs2930342
rs13276382
rs11986531
rs2930341
rs3115659
rs57649208
rs2954637
rs1357486
rs10090300
rs10100510
rs76788061
rs1608368
rs2627369
rs2948647
rs1403591
rs2688289
rs2948646
rs73493875
rs78673743
rs2954636
rs2948645
rs2627367
rs116873884
rs2627366
rs2627365
rs2930340
rs2954635
rs59739585
rs2954634
rs2975342
rs2930339
rs2930338
rs59917013
rs2627364
rs60807131
rs1523257
rs2948659
rs2948658
rs17400415
rs11136673
rs11786301
rs2688387
rs115076016
rs10091195
rs62480068
rs7815963
rs2627359
rs58545028
rs75564607
rs2627357
rs113530112
rs2627355
rs10113221
rs1916331
rs149803636
rs2975339
rs117087164
rs2627353
rs10086152
rs1403598
rs940160
rs2627350
rs73493893
rs2688383
rs4875791
rs2627349
rs4875792
rs73172290
rs2688381
rs2627348
rs2954632
rs940159
rs1829861
rs1829860
rs2688380
rs11783634
rs2449816
rs11779342
rs2461851
rs62480070
rs11783699
rs2627343
rs79306900
rs4875793
rs146431213
rs2049304
rs2049303
rs112748313
rs73495908
rs2627338
rs1540818
rs73495913
rs1403596
rs7818480
rs10109340
rs4875794
rs4875795
rs77982908
rs75211356
rs12550243
rs62480071
rs75664054
rs114504887
rs2627432
rs73172297
rs62480072
rs117893511
rs10866959
rs2627431
rs10866960
rs182562905
rs2627430
rs11136674
rs11997878
rs73172300
rs74999943
rs75891997
rs10086037
rs73172302
rs2688379
rs2177329
rs62480073
rs2688377
rs2627429
rs2627428
rs62480074
rs2627427
rs140863999
rs76481150
rs10097499
rs141119708
rs141951718
rs13251994
rs2975337
rs112580466
rs77380369
rs2627426
rs2975336
rs73495947
rs10092638
rs62480080
rs2930378
rs143685938
rs2627425
rs2930377
rs73495960
rs2627423
rs2954628
rs78570743
rs10113668
rs73495969
rs2948660
rs77476677
rs10107710
rs2975333
rs138379512
rs2930376
rs116002939
rs2954627
rs2930375
rs2930374
rs117460606
rs1523258
rs1523259
rs11775224
rs2688402
rs2627418
rs17067892
rs149258805
rs148439966
rs2627417
rs74339524
rs13271127
rs2688284
rs2688285
rs2688286
rs2688288
rs11786370
rs2688291
rs2688292
rs2930373
rs8180892
rs17063173
rs2688301
rs13254962
rs2688308
rs4875258
rs17067905
rs2930372
rs4875259
rs138775406
rs2627415
rs4875260
rs3889169
rs117153547
rs3877992
rs2688318
rs3877993
rs2688319
rs2688320
rs2627414
rs2627413
rs3990493
rs2688325
rs4875797
rs2688326
rs138708702
rs192195119
rs2627412
rs2554507
rs2688327
rs10216531
rs117317768
rs2930371
rs2627410
rs2912266
rs2627409
rs79821335
rs2954626
rs34565648
rs2954625
rs186661580
rs117778010
rs2954624
rs2948655
rs2912285
rs2975332
rs117883121
rs73499844
rs2554702
rs2948652
rs149348652
rs2954623
rs2975331
rs75581690
rs2912288
rs142837385
rs2930370
rs56225903
rs17067962
rs2912293
rs17067967
rs75977884
rs2948653
rs11779551
rs2912294
rs140621442
rs2948654
rs73174420
rs2688322
rs2688324
rs117254055
rs4526382
rs2930363
rs77820861
rs10503222
rs2954621
rs2948651
rs62480120
rs2554632
rs2688313
rs117376515
rs1968323
rs7836077
rs1968322
rs1968321
rs2912295
rs62480121
rs1464619
rs4367575
rs73174427
rs1464620
rs10093777
rs62480122
rs190868229
rs2627393
rs2912296
rs2930364
rs2948650
rs73174430
rs75479708
rs2554631
rs2554630
rs62480123
rs2975327
rs73174432
rs2954618
rs2912299
rs17067986
rs2627394
rs11136678
rs2688299
rs2688298
rs2912263
rs2688297
rs2554628
rs3109772
rs3109771
rs2627395
rs2627396
rs2975326
rs62480125
rs11136679
rs2954616
rs2688296
rs116689898
rs2912269
rs1582766
rs1582765
rs28737461
rs1582764
rs2081554
rs2975325
rs2954613
rs73174440
rs62480126
rs2975324
rs2930366
rs1829859
rs140340367
rs11786669
rs2954612
rs11776171
rs2975323
rs11783317
rs2954611
rs2954610
rs79730852
rs62480127
rs7017117
rs13256543
rs2912277
rs2627402
rs62480128
rs2554623
rs2222462
rs6983347
rs2204224
rs2204223
rs2554667
rs2627403
rs150692735
rs2449817
rs75373029
rs2554666
rs56722051
rs2627405
rs2554665
rs7842633
rs2627406
rs117916220
rs73661022
rs112172177
rs17068023
rs2954609
rs113453505
rs2433245
rs7825644
rs7825796
rs2627337
rs2554663
rs73661023
rs28407329
rs2627336
rs75077772
rs2627335
rs1834569
rs2627334
rs11777715
rs2954608
rs1851596
rs1851594
rs1851593
rs73501869
rs2948644
rs2930336
rs7001703
rs2954607
rs11778737
rs2554660
rs2688270
rs2627332
rs73174464
rs2554659
rs17401015
rs2975402
rs2954606
rs11990480
rs2627331
rs2554658
rs2627330
rs2688269
rs2954605
rs74355027
rs113824330
rs2688268
rs2930335
rs2627329
rs2930334
rs17068044
rs2954604
rs62481577
rs10503223
rs2688266
rs2554656
rs2554655
rs2688265
rs4370552
rs11136680
rs2059584
rs112288651
rs113126747
rs2948643
rs148959064
rs11136681
rs137968964
rs2975401
rs118098203
rs11774237
rs11774238
rs11784451
rs11775028
rs75548021
rs141056307
rs1593488
rs1834568
rs2554653
rs80182245
rs2688304
rs2688303
rs1829858
rs1829857
rs74738542
rs4554487
rs1829856
rs77536844
rs79475922
rs11986920
rs2554650
rs11990092
rs11990113
rs11987661
rs2162263
rs2114244
rs17068071
rs2912286
rs2930333
rs2912287
rs62481632
rs2554622
rs2554621
rs34326812
rs2627531
rs2554620
rs17068083
rs2688307
rs2688306
rs11778011
rs2627530
rs2627529
rs11777346
rs2627526
rs2975398
rs1820435
rs75036974
rs2975397
rs1426280
rs2627525
rs2554616
rs2554615
rs1523248
rs78603504
rs2259039
rs79223048
rs2259076
rs2258265
rs4363226
rs78246747
rs1464617
rs111368104
rs2407188
rs113949224
rs11784290
rs73176213
rs76792879
rs62481634
rs2407189
rs17068110
rs184610670
rs113287888
rs1593487
rs11136682
rs11136683
rs1523250
rs1464618
rs1968320
rs79942499
rs113313769
rs2954648
rs144495180
rs2912289
rs2980783
rs2688317
rs59348947
rs17068126
rs76610189
rs2980782
rs2912290
rs2975396
rs2627520
rs62481636
rs74448867
rs79575989
rs62481637
rs34793155
rs62481639
rs74527684
rs34463230
rs34859339
rs73509606
rs73509608
rs78301486
rs6998029
rs78679604
rs2627518
rs78686726
rs145384058
rs2954647
rs2740868
rs2688293
rs58128877
rs11779200
rs11779218
rs11779222
rs11785867
rs80325192
rs2975395
rs2740867
rs28484850
rs6984912
rs11786061
rs2627515
rs6984122
rs10780168
rs17401217
rs2740866
rs11136684
rs2627514
rs11136685
rs2740865
rs756094
rs756095
rs756092
rs756093
rs2740863
rs940145
rs2740862
rs2912292
rs2554513
rs113087702
rs11136687
rs2627512
rs79725232
rs2740861
rs2740860
rs2980779
rs2627511
rs2627510
rs2554512
rs2740858
rs2740857
rs2262209
rs2407190
rs2407191
rs2554509
rs78803280
rs73176298
rs75686376
rs2627508
rs79445605
rs2930382
rs2688334
rs2627507
rs73509621
rs140483055
rs66471853
rs66531571
rs2627506
rs2688335
rs80118275
rs10503224
rs2740854
rs66497649
rs10503225
rs62482386
rs2740853
rs142898960
rs2740852
rs2740851
rs60055513
rs2954646
rs35018211
rs2449821
rs67491609
rs2688337
rs2740849
rs2740848
rs55843326
rs7018099
rs2740847
rs2259012
rs2740846
rs2688338
rs56335260
rs56011244
rs2688339
rs55906500
rs2740844
rs73178012
rs2688340
rs2688341
rs2740843
rs2627500
rs2627499
rs2627498
rs1996896
rs2740841
rs1996897
rs1996899
rs78389145
rs2627496
rs17068216
rs73178017
rs2740839
rs183476244
rs2627494
rs113269795
rs2740837
rs149114716
rs2627492
rs2627491
rs117775948
rs2740836
rs2554508
rs2740835
rs2627490
rs13264168
rs2627489
rs2627488
rs2627487
rs74322053
rs2688342
rs73178029
rs2627486
rs2627485
rs2688343
rs73492649
rs73492650
rs2627484
rs2740834
rs719648
rs137912901
rs2407193
rs2740830
rs73178035
rs2554506
rs11136688
rs2740829
rs2627483
rs2740828
rs2140340
rs2140341
rs2740825
rs13257659
rs1991280
rs2740824
rs1991279
rs12679322
rs2627482
rs2627481
rs183795519
rs2688346
rs2627480
rs143243247
rs2627479
rs17068241
rs71521893
rs111891596
rs2627478
rs12680491
rs80003160
rs2740823
rs2554504
rs35175707
rs71521894
rs2627475
rs2688347
rs78258642
rs78557706
rs2407194
rs2627473
rs2627472
rs2627471
rs76509745
rs2627470
rs2554503
rs80044195
rs7001755
rs2554502
rs11785940
rs2627468
rs2688349
rs111314863
rs1474317
rs2407195
rs1474318
rs79130121
rs2407196
rs2407197
rs2954644
rs2627462
rs59083665
rs2049308
rs148434338
rs2627459
rs113018390
rs2627458
rs2554651
rs117332502
rs2627457
rs2688351
rs2627456
rs117933930
rs2627455
rs7845463
rs2257677
rs2627454
rs2554522
rs17068279
rs76612808
rs73658512
rs78205769
rs117537792
rs2627453
rs1529316
rs1529317
rs78351772
rs57339387
rs141644652
rs145959245
rs112192317
rs142908162
rs146126542
rs139926283
rs111668744
rs189403914
rs2627451
rs2740817
rs2740816
rs77727417
rs2554624
rs17068293
rs73494938
rs2554625
rs2627450
rs2627449
rs2688353
rs2554627
rs2740815
rs35901751
rs2627448
rs2740814
rs34959669
rs17068296
rs11990330
rs77226519
rs11997751
rs113384006
rs78190576
rs6984352
rs56135416
rs7009458
rs6558829
rs6558831
rs117412442
rs7835694
rs7816801
rs7842821
rs7820623
rs55977896
rs78244117
rs71521895
rs2049306
rs2049305
rs71521896
rs1474319
rs12679008
rs10448104
rs10448105
rs10448106
rs2554711
rs2688283
rs17402056
rs2627447
rs17068332
rs17068336
rs2554712
rs11136689
rs2407130
rs2554713
rs2740811
rs13267306
rs2554714
rs116655845
rs13257603
rs76362051
rs2554715
rs12677565
rs12675713
rs2627444
rs11997340
rs17068366
rs62501202
rs74690638
rs78568731
rs11987702
rs11987711
rs2554718
rs80049236
rs117371606
rs60120923
rs12676838
rs12682481
rs12682483
rs12674744
rs56204292
rs12677260
rs12677287
rs76410594
rs75712851
rs77076480
rs7004074
rs11136690
rs73180006
rs79071316
rs79770879
rs77035977
rs117533318
rs73180007
rs59005342
rs73180010
rs12679350
rs2740810
rs71521897
rs12675430
rs2554720
rs2627443
rs2740809
rs2554721
rs79683710
rs2554722
rs1546756
rs55761503
rs1972151
rs13281344
rs112646805
rs2740806
rs2554725
rs2627442
rs117455735
rs2688394
rs2688393
rs9650478
rs2627441
rs2627440
rs77020020
rs2688392
rs2554726
rs2930381
rs2740805
rs2627438
rs71521899
rs2688390
rs73180022
rs35055789
rs2627437
rs2627436
rs67915099
rs73180026
rs2740803
rs66507476
rs76395673
rs2554728
rs67551393
rs71521900
rs2627434
rs75785780
rs57907608
rs55999441
rs57027489
rs58977584
rs2554510
rs2554514
rs55832901
rs2554517
rs66531379
rs2554518
rs2627388
rs2627387
rs2627386
rs141724569
rs55964478
rs56354451
rs55902351
rs55739792
rs2627385
rs2627384
rs13280880
rs138701895
rs2554538
rs140414300
rs117734270
rs12676894
rs35337858
rs12676941
rs12676943
rs12680984
rs191724321
rs2627383
rs2688272
rs77766719
rs2627382
rs2627381
rs2688273
rs79091474
rs17068416
rs2688274
rs2627380
rs150353235
rs2627379
rs2627378
rs78252770
rs2740978
rs2627377
rs2627376
rs2554573
rs11995240
rs2627375
rs2740977
rs2627374
rs77643445
rs2259576
rs67749507
rs67070783
rs75736364
rs940158
rs940157
rs940156
rs940155
rs940154
rs1523256
rs940153
rs1523255
rs13248586
rs940151
rs2407131
rs940150
rs2554607
rs2257316
rs1529321
rs75181062
rs2554609
rs1403594
rs2627328
rs77457807
rs17068449
rs17068452
rs35955410
rs78192839
rs17330443
rs117206099
rs35511157
rs1568699
rs1968324
rs143033257
rs2162264
rs74495169
rs62501248
rs1568698
rs1965490
rs13281307
rs1464616
rs2627505
rs2627504
rs17330534
rs62501249
rs2554677
rs74493304
rs57847532
rs75356786
rs12680540
rs2627477
rs2554675
rs2554674
rs1523254
rs13253768
rs13254073
rs17068473
rs1863475
rs71521901
rs17068480
rs2059582
rs17330611
rs1403592
rs148325923
rs117482219
rs79665737
rs73180098
rs75642185
rs56367676
rs75539376
rs2740974
rs55824939
rs7003719
rs2688371
rs2627411
rs12680867
rs2258903
rs12675202
rs73182005
rs2258845
rs141382714
rs7013771
rs7000915
rs17068507
rs2554672
rs73182011
rs67030745
rs2740973
rs56183360
rs2554670
rs73182017
rs17574215
rs17063183
rs17063188
rs2740972
rs73182029
rs1523253
rs1955096
rs2740970
rs10103783
rs2688370
rs144502820
rs113202568
rs9886397
rs2554668
rs56041615
rs2688368
rs17068510
rs2740969
rs181915488
rs2740968
rs11778052
rs17068516
rs77326335
rs2912297
rs2740966
rs77913870
rs2740965
rs2554633
rs67053416
rs2740964
rs2740963
rs2740962
rs77547210
rs113830042
rs2740960
rs2740959
rs181455993
rs2740958
rs17068527
rs144536382
rs2688365
rs17330743
rs17330757
rs2740957
rs17402676
rs2554669
rs2554671
rs79487554
rs2740956
rs2554673
rs12674864
rs12677415
rs12675311
rs2740955
rs2740954
rs77970403
rs73182048
rs116965623
rs73182049
rs2740953
rs11779813
rs17068532
rs2740952
rs2740951
rs17068538
rs17068540
rs2740950
rs2740949
rs17068542
rs150561604
rs2740948
rs73182060
rs2740947
rs73182061
rs116887628
rs2740946
rs2740945
rs73182063
rs2554606
rs2740944
rs2740943
rs73182064
rs34352352
rs2740942
rs2688276
rs2740940
rs56367447
rs2554605
rs2554604
rs56165800
rs2740939
rs75711848
rs2554603
rs182041466
rs7824656
rs17068550
rs11992654
rs2688403
rs11989466
rs57835507
rs11775968
rs17068551
rs80196385
rs56899440
rs114909308
rs137936753
rs2554602
rs2554600
rs139980236
rs56065554
rs2688388
rs2554599
rs76985881
rs149074659
rs2554598
rs2740938
rs59989369
rs2554597
rs74460035
rs2554596
rs11777171
rs11780696
rs2554595
rs60003008
rs2688378
rs73503257
rs117175106
rs2554594
rs4875262
rs2554593
rs2740937
rs57249772
rs2554591
rs7843708
rs58639311
rs150326941
rs138936671
rs62502682
rs2740935
rs2980796
rs11136691
rs11994492
rs2554589
rs79716520
rs2688362
rs2554588
rs17330883
rs2740933
rs2740932
rs2554587
rs2554586
rs2688354
rs13282773
rs2554585
rs73182097
rs2740931
rs2554584
rs60530803
rs2554583
rs2740930
rs113116137
rs2740929
rs2688345
rs2554582
rs7825307
rs111834954
rs2554581
rs2740928
rs2688333
rs2688332
rs17068605
rs73183904
rs2688331
rs6991243
rs17068619
rs17068622
rs2954631
rs73505282
rs2740926
rs73183907
rs75297655
rs2688280
rs2688278
rs2688275
rs2554580
rs2554579
rs2688397
rs146418224
rs11994771
rs4099546
rs2688396
rs11984947
rs73183913
rs12682541
rs2554577
rs68128273
rs66819405
rs7831358
rs7812369
rs7813537
rs2912267
rs2912268
rs2740925
rs7812972
rs7814462
rs2554576
rs74588418
rs11779756
rs73183917
rs11779787
rs2740924
rs17402856
rs76622446
rs2740923
rs2554575
rs7840290
rs2688355
rs2688356
rs2688357
rs2688358
rs79138093
rs60077088
rs2688359
rs2554574
rs71521902
rs2688360
rs2740922
rs10088946
rs73183927
rs10107372
rs2262092
rs12682221
rs2688361
rs75592125
rs78145890
rs141632870
rs3909677
rs72624003
rs72624004
rs72624005
rs72624006
rs4875084
rs72624007
rs2263473
rs62502685
rs75240153
rs2554572
rs186021667
rs72624008
rs190580158
rs28871924
rs35232591
rs34191265
rs34941583
rs2688363
rs2407260
rs2407259
rs2263474
rs2554571
rs11995654
rs140111055
rs71523603
rs34443488
rs76001294
rs79282243
rs62502687
rs62502688
rs2740921
rs72624011
rs141976463
rs139820675
rs72624012
rs3866473
rs72624013
rs2554570
rs35022443
rs2740920
rs13269543
rs72624015
rs7822006
rs2688364
rs72624059
rs149033388
rs2554569
rs11780297
rs62502689
rs35642001
rs12678299
rs28417797
rs2554567
rs13252867
rs72624060
rs72624061
rs2554566
rs72624062
rs72624063
rs35969731
rs72624064
rs10089079
rs180876269
rs72624065
rs62502691
rs62502692
rs144027627
rs12680739
rs12676492
rs12549043
rs7012834
rs138595870
rs2554564
rs72624066
rs2954641
rs181726707
rs2740917
rs77819775
rs3860855
rs3849815
rs13265371
rs75757221
rs3849816
rs3860856
rs77143253
rs3860857
rs2740915
rs2740914
rs6980998
rs2688294
rs2688295
rs4524815
rs2740913
rs4507782
rs4433162
rs4507783
rs4379463
rs72624067
rs12677236
rs17068673
rs17068675
rs141157774
rs117655543
rs10503226
rs10503227
rs2740912
rs2740911
rs77423470
rs80119809
rs17063211
rs2980795
rs2912272
rs17063217
rs10503228
rs149331042
rs60906978
rs11993888
rs10503229
rs73183953
rs2740910
rs2554562
rs35067795
rs12680399
rs2554561
rs3860859
rs17068682
rs73183960
rs13280776
rs17068685
rs77790342
rs3990497
rs7016290
rs2897595
rs72624068
rs6982349
rs77795757
rs2912273
rs7003625
rs28488432
rs28565085
rs28477800
rs192852145
rs2740909
rs2554560
rs7834045
rs7841379
rs2740908
rs2740907
rs12681611
rs2554559
rs2740906
rs2740903
rs9772485
rs2740902
rs4629888
rs2740901
rs2740900
rs4634662
rs4416840
rs79055631
rs4421367
rs4642668
rs2554558
rs2740899
rs2554557
rs7816680
rs7813093
rs17331272
rs4875263
rs7817093
rs4875264
rs17068727
rs17068729
rs3906471
rs2740898
rs3849817
rs3849818
rs3860860
rs5002849
rs3849819
rs78856481
rs140304972
rs3843920
rs3898542
rs3843921
rs3849820
rs2554556
rs142349611
rs7004524
rs79193431
rs2554555
rs60625973
rs79073244
rs17068751
rs17068754
rs2740895
rs2554553
rs74905289
rs12548766
rs2554552
rs2554551
rs2554550
rs2554549
rs2740894
rs58979716
rs17068768
rs75587283
rs2554548
rs2740893
rs7828738
rs2740892
rs13263899
rs73183981
rs72624069
rs2740891
rs72624070
rs2554547
rs140920847
rs147960594
rs73185941
rs2554546
rs2554545
rs2554543
rs118019764
rs56265817
rs77700173
rs2740890
rs72624071
rs2740889
rs75953022
rs72624072
rs2554541
rs17068773
rs2554540
rs2740888
rs2554539
rs2740887
rs2912275
rs2554537
rs2554536
rs2554535
rs2740886
rs2554534
rs72624073
rs2740885
rs2554533
rs77308825
rs17068799
rs2740884
rs2740883
rs73658563
rs2554532
rs17068805
rs2554531
rs2740882
rs2554530
rs2740881
rs3860862
rs2552155
rs2554529
rs17331675
rs7001491
rs2740880
rs147565086
rs2552156
rs72624074
rs6982198
rs7001863
rs183748570
rs2554528
rs2554527
rs2554525
rs72624075
rs2552131
rs2554524
rs151164345
rs182862161
rs112848803
rs2554519
rs12678879
rs138425755
rs4430121
rs2007315
rs2740878
rs59516451
rs58226234
rs2911719
rs2911720
rs2911721
rs17403631
rs2216893
rs2980786
rs2980785
rs4875265
rs2554708
rs2554707
rs13253871
rs2554706
rs72624076
rs2552159
rs1895889
rs17068827
rs1426282
rs17068837
rs6991762
rs6990745
rs6991934
rs2554704
rs34691363
rs2552166
rs10090074
rs28405740
rs62501267
rs2552170
rs28445731
rs2740876
rs13276030
rs2432745
rs56084653
rs2554700
rs2554699
rs13267692
rs55811315
rs147659619
rs73185991
rs2554698
rs7831840
rs2554697
rs2740873
rs117757914
rs187697822
rs6558843
rs7831271
rs1365280
rs4554489
rs4609211
rs1365279
rs4406417
rs1365277
rs142269848
rs73187957
rs1365276
rs1365275
rs1365274
rs117143439
rs1820437
rs73187960
rs1365273
rs2194603
rs78268244
rs2552089
rs2552092
rs2552093
rs2552094
rs13271189
rs11783073
rs2162265
rs2114247
rs2114246
rs9314509
rs1035633
rs1035634
rs2554696
rs1035635
rs9314510
rs1035636
rs144652854
rs13277896
rs2552099
rs10217067
rs2554694
rs2114245
rs117547580
rs79939560
rs2740872
rs7000108
rs6980495
rs111906153
rs2552108
rs1035637
rs1964312
rs7017832
rs6983757
rs10088995
rs1035639
rs4445244
rs73502921
rs145755235
rs2552109
rs2042526
rs2042527
rs2042528
rs7834943
rs2552110
rs1365271
rs142008491
rs2244250
rs2552113
rs180856563
rs2113669
rs13271741
rs2552114
rs2552115
rs117425519
rs2552117
rs10086129
rs75259298
rs2432744
rs140799026
rs2552119
rs2554693
rs2552120
rs191033854
rs2740871
rs74611243
rs74401270
rs2552121
rs2552122
rs73187989
rs13255769
rs2740870
rs10090443
rs2552124
rs2554692
rs964738
rs1812570
rs2552125
rs2552126
rs34178633
rs12677595
rs12676153
rs142793468
rs11776755
rs139725768
rs60576892
rs117355529
rs12543121
rs57988208
rs79445352
rs34540204
rs73187995
rs143829839
rs74629570
rs2552130
rs34877391
rs7833626
rs7814954
rs1863478
rs1863477
rs35054897
rs73187999
rs73188000
rs34379620
rs2552133
rs2554691
rs2554690
rs75480087
rs2554689
rs7812522
rs13254860
rs57465583
rs7812806
rs2552134
rs2552135
rs62501282
rs2554688
rs2552136
rs76954441
rs7816539
rs149592934
rs2552137
rs62501283
rs60096095
rs2554686
rs11785076
rs73190311
rs2247829
rs13266523
rs2247851
rs71523605
rs13264979
rs2554682
rs34541279
rs76714948
rs2552140
rs78948504
rs77064769
rs77778346
rs2554635
rs10086015
rs1541718
rs1543903
rs36067893
rs1543904
rs1543905
rs1543906
rs1971078
rs2552143
rs11781684
rs2552144
rs2554636
rs11781691
rs35730927
rs11778620
rs17332041
rs13258708
rs2161929
rs73190327
rs73190328
rs2552145
rs13259971
rs117933198
rs13267061
rs117723327
rs60739088
rs2554638
rs78322901
rs60743504
rs76503499
rs57113112
rs34942039
rs2740897
rs2554639
rs2554640
rs116916778
rs73190335
rs144056317
rs2554642
rs13281903
rs2554643
rs11777172
rs13279426
rs28885701
rs187864813
rs151221735
rs35505983
rs35281197
rs13263459
rs2552149
rs4875085
rs10092875
rs2911717
rs113950449
rs34738688
rs78715357
rs2554644
rs17332062
rs28690185
rs13265700
rs2554645
rs28374004
rs34384606
rs2554646
rs11992309
rs75513984
rs9644362
rs2552152
rs57440608
rs10503231
rs2912284
rs10503232
rs10503233
rs9644282
rs17068867
rs17068870
rs145842854
rs116216008
rs10097875
rs17068875
rs57732526
rs58193211
rs7815215
rs17068882
rs75408507
rs17404086
rs34494935
rs17404093
rs151335736
rs17068886
rs111963359
rs17068887
rs17068889
rs60071505
rs17068893
rs10095133
rs17068904
rs11783062
rs35543823
rs7003254
rs187999004
rs73190350
rs17068907
rs55672538
rs7009032
rs7008527
rs9314511
rs9314512
rs55785956
rs149536875
rs17404135
rs79563094
rs17068917
rs7815908
rs10216832
rs10216922
rs117717635
rs7819946
rs10216840
rs4875273
rs10216842
rs4875274
rs10107611
rs190415624
rs13340602
rs7007103
rs17404163
rs117997159
rs7008378
rs12681816
rs12681834
rs11775574
rs35655526
rs149079303
rs369999268
rs11782732
rs35152331
rs7011947
rs11786984
rs918915
rs11787062
rs76373324
rs11136699
rs61122982
rs11136700
rs59735099
rs59866162
rs58726138
rs60926575
rs13340565
rs10087392
rs13340606
rs78259780
rs10107190
rs13340613
rs34511452
rs13340578
rs17068940
rs17068944
rs73658571
rs12680364
rs60391636
rs79857089
rs139433348
rs59961277
rs59286892
rs17068949
rs7839158
rs73173814
rs7816866
rs7816895
rs17404267
rs7839451
rs17332343
rs7820980
rs17068953
rs73658572
rs7014957
rs1559569
rs17068954
rs6990225
rs1559570
rs918916
rs80351889
rs918917
rs77901156
rs138039296
rs76633181
rs6558847
rs7825804
rs73173821
rs17332412
rs17068968
rs17404336
rs17068970
rs73173826
rs144042187
rs73173828
rs11783258
rs73173829
rs10503234
rs57423877
rs9987408
rs17068975
rs59199244
rs2059398
rs17404378
rs56817850
rs73173831
rs10089093
rs74765579
rs118065334
rs17068984
rs17332483
rs116872468
rs12674985
rs73173834
rs4875277
rs11775651
rs7011876
rs17404427
rs17332525
rs10091045
rs10107716
rs17332560
rs17068998
rs13268176
rs74520194
rs76344358
rs1978515
rs6980900
rs12543779
rs17404489
rs78760294
rs17069006
rs17404496
rs17404503
rs56712848
rs114890493
rs59093083
rs60112970
rs11780970
rs17069009
rs7004762
rs13281198
rs73504903
rs28639388
rs11987667
rs11986069
rs35028284
rs17069014
rs2194604
rs6997742
rs58803742
rs117727074
rs17404544
rs76803660
rs17069018
rs17332636
rs7828949
rs74777181
rs79292554
rs7844914
rs4372022
rs183414214
rs4242493
rs4606080
rs7004070
rs55651304
rs11787009
rs150998761
rs720399
rs9314513
rs10108335
rs4875278
rs4875279
rs13259106
rs4875280
rs28394275
rs57123478
rs140234391
rs13268022
rs7000682
rs13268079
rs13268310
rs9650479
rs13278995
rs6558849
rs7817704
rs144678946
rs7013590
rs7013621
rs17404627
rs7015737
rs7827749
rs59716096
rs10101949
rs2081356
rs73173860
rs28766110
rs2081357
rs62501349
rs74528373
rs10093241
rs12547734
rs10106149
rs12549476
rs12544203
rs12164173
rs73173865
rs62501350
rs117132127
rs7816006
rs62501351
rs72624077
rs73658582
rs62501352
rs78377605
rs5016254
rs5016256
rs5016258
rs17069043
rs12155988
rs138234511
rs75739427
rs12155765
rs116949028
rs7822603
rs140954941
rs116014384
rs143751855
rs10094785
rs13270475
rs35442210
rs139450547
rs78821402
rs79828154
rs35664516
rs77168323
rs35294570
rs79459446
rs117490392
rs184115065
rs13280629
rs12056743
rs28528365
rs1991139
rs150690221
rs55820241
rs17069047
rs10112759
rs10113089
rs115577702
rs10866963
rs12549072
rs12056681
rs10088637
rs7816211
rs75144718
rs17404676
rs9314517
rs3891533
rs28660289
rs766045
rs766046
rs10108082
rs1714794
rs1647325
rs181299981
rs1647326
rs17404711
rs13276808
rs56003604
rs9314518
rs73176311
rs35237037
rs2407820
rs1647330
rs7017735
rs10108603
rs35061806
rs1714791
rs61299396
rs62503600
rs1647333
rs1647334
rs66503142
rs1714789
rs11785511
rs11785517
rs2680611
rs11781286
rs11774235
rs7011371
rs35676711
rs1647337
rs35575150
rs1519174
rs1519172
rs3914777
rs10091079
rs1647342
rs3902136
rs3902137
rs3902138
rs10106949
rs4418361
rs4392919
rs3902139
rs1647343
rs144484869
rs55946653
rs2897640
rs4460396
rs60886194
rs28442234
rs7830969
rs17427521
rs3849822
rs3849823
rs139074407
rs4875288
rs10096713
rs62503603
rs117976364
rs55685349
rs9693752
rs17069085
rs1647346
rs11774739
rs577230402
rs10099471
rs2407302
rs17069091
rs73176340
rs2407303
rs17069103
rs150534087
rs117112263
rs140165561
rs12155795
rs184280222
rs149447203
rs12155841
rs2680623
rs36069069
rs150893117
rs2680626
rs2680627
rs10435672
rs1714745
rs140896173
rs3895791
rs918920
rs1623221
rs28408718
rs28483208
rs13252359
rs2680593
rs2552163
rs2680595
rs2552164
rs2552165
rs56887549
rs13252833
rs34728015
rs13282148
rs34460876
rs1647351
rs13279854
rs1714799
rs13252372
rs1714800
rs4436144
rs2407304
rs2407305
rs7824138
rs35172369
rs2897641
rs1647354
rs78850197
rs13272566
rs34153570
rs13275307
rs1647358
rs12676159
rs75092693
rs1613021
rs1613815
rs117124357
rs367804962
rs1356655
rs372873855
rs76019810
rs73176395
rs3849824
rs76581888
rs75031315
rs73176396
rs3902480
rs73176398
rs13259316
rs13248800
rs13259627
rs73178305
rs13259870
rs13249181
rs77245129
rs2680608
rs34658977
rs34701631
rs35005672
rs36077441
rs1647360
rs35738022
rs35993122
rs17069121
rs34665711
rs67459790
rs34695833
rs35974526
rs36092596
rs34159115
rs34729161
rs35766022
rs7817129
rs34558972
rs34107765
rs34149939
rs35314379
rs34825041
rs13270835
rs7843132
rs7830462
rs13278635
rs73178335
rs35155583
rs35584635
rs1647362
rs185165106
rs34474033
rs115208748
rs9314519
rs34851966
rs34358453
rs34972501
rs75702956
rs77567688
rs118085876
rs17069130
rs35200341
rs73506957
rs35510694
rs10503235
rs71523609
rs36039142
rs35266565
rs35325806
rs13263236
rs112874447
rs13255983
rs13254939
rs13252905
rs61316323
rs13253149
rs13264106
rs6982149
rs10102285
rs35354756
rs13261303
rs13261894
rs34311916
rs79845176
rs13262439
rs1613009
rs151213129
rs4335139
rs13263023
rs13263032
rs117194837
rs34262684
rs10503236
rs1647363
rs13254340
rs7824291
rs1519177
rs34700850
rs1714812
rs34627774
rs1714813
rs11779175
rs11782326
rs13264213
rs140834666
rs1714817
rs148885811
rs138888809
rs77234576
rs6989761
rs1647366
rs143093709
rs117114988
rs10112217
rs1647367
rs1714820
rs76883664
rs75550952
rs56283507
rs56340973
rs150460687
rs9650480
rs9650481
rs57196944
rs9650482
rs10100901
rs4875087
rs58582366
rs1647368
rs139351423
rs7000155
rs1647369
rs77538571
rs74447217
rs7000720
rs1714711
rs4875289
rs4875290
rs4875291
rs117996245
rs1628088
rs57428505
rs34678715
rs4875292
rs1714727
rs7010638
rs58069094
rs4875293
rs3849825
rs2552171
rs35095223
rs2407819
rs190894556
rs62501107
rs35129893
rs150154477
rs118005393
rs142230293
rs139155766
rs55845517
rs7006073
rs6988775
rs74703510
rs13266058
rs58795226
rs59234696
rs76946142
rs34476338
rs17069139
rs2680609
rs147018627
rs10096187
rs62501111
rs2407307
rs6999426
rs2002195
rs149497005
rs17405018
rs3843922
rs3843923
rs73508804
rs77851757
rs17069157
rs17069160
rs74442193
rs1714778
rs79036635
rs55826316
rs3849826
rs190993157
rs3849827
rs13261295
rs7821609
rs116910688
rs13270571
rs13270578
rs1714777
rs117700184
rs117451285
rs1714776
rs78388429
rs4875294
rs4875295
rs62501113
rs17069167
rs59604958
rs13249251
rs10102557
rs147125472
rs4404936
rs1647291
rs117891773
rs11778801
rs1647292
rs1714771
rs74662189
rs117900799
rs35649086
rs13266067
rs2552087
rs10110433
rs972422
rs972423
rs17405197
rs13259195
rs7841880
rs55777337
rs55639812
rs80138872
rs13252186
rs2552088
rs13250353
rs35568968
rs2552091
rs35055039
rs10102426
rs74972200
rs4407898
rs78287867
rs4407899
rs1714739
rs4256613
rs4492398
rs4469478
rs4317598
rs4581072
rs4333622
rs77543310
rs4291286
rs4409415
rs4524819
rs58126187
rs35792790
rs13280168
rs117364076
rs17069183
rs4341189
rs59748950
rs56882404
rs73180468
rs3916005
rs1714738
rs118175102
rs1559564
rs1559565
rs35445567
rs117154839
rs118083522
rs118003545
rs11136702
rs4875296
rs10156334
rs4395908
rs12155589
rs12155600
rs1714742
rs117047377
rs1714741
rs3849830
rs3849831
rs1622459
rs74806075
rs11136703
rs2552096
rs2680612
rs34186215
rs10097159
rs12156172
rs12155719
rs117701511
rs12156181
rs3849832
rs1568332
rs77649373
rs3916139
rs78775839
rs1614688
rs1700123
rs73510805
rs75929965
rs1714757
rs77433539
rs1647297
rs75911148
rs13270771
rs1700124
rs117818347
rs75377972
rs77862529
rs79870357
rs4875297
rs1647298
rs1394470
rs3849833
rs1700026
rs7005623
rs77416084
rs1647300
rs6982435
rs7002121
rs1714754
rs1714753
rs73510820
rs1700027
rs28676528
rs2680613
rs2656281
rs77422129
rs13274585
rs2656282
rs2656283
rs73180496
rs62501132
rs73180497
rs78923383
rs2656284
rs181704684
rs62501133
rs12545959
rs73510840
rs73510841
rs1714774
rs13282712
rs10113741
rs62501134
rs1647301
rs1647302
rs7828070
rs78019202
rs11136704
rs11991901
rs56216951
rs1714787
rs13248436
rs189545175
rs71523616
rs13261443
rs10104668
rs1700117
rs10097907
rs1714691
rs112502642
rs189439212
rs7835462
rs34856349
rs7835785
rs7817891
rs1700120
rs4083036
rs1714810
rs79267954
rs11993231
rs149809337
rs75054842
rs1700121
rs3849834
rs79612429
rs75050679
rs73182319
rs34202826
rs17069226
rs10096696
rs9314520
rs10503238
rs3849836
rs1625309
rs147769924
rs73182323
rs1630284
rs17405426
rs17069234
rs78583575
rs12676505
rs4875302
rs184148248
rs4875303
rs1714781
rs17069238
rs7825237
rs7825410
rs77199246
rs141592344
rs11136707
rs7018112
rs11136708
rs79361040
rs11136709
rs11136710
rs7017485
rs117130943
rs4083033
rs79348842
rs4083034
rs4083035
rs17069257
rs1878956
rs3849837
rs3849838
rs17069260
rs17069261
rs3849839
rs1519170
rs61500485
rs17069262
rs6984970
rs10866964
rs1700088
rs6985124
rs115600675
rs6986281
rs118187198
rs6985284
rs11786441
rs11775154
rs13263091
rs112756204
rs3860864
rs72624078
rs183727738
rs3860865
rs3990317
rs3990319
rs17405538
rs10441632
rs1700089
rs7015381
rs6990610
rs6995684
rs34455893
rs13270945
rs1700091
rs1647304
rs28628133
rs9644363
rs5028015
rs5028016
rs9644364
rs6996352
rs34515053
rs34749479
rs35364155
rs34851282
rs28725409
rs13282730
rs78590223
rs13279779
rs11774620
rs75804650
rs11774658
rs10503239
rs11136712
rs1647305
rs1647306
rs1700092
rs6987253
rs1700093
rs7000736
rs34128707
rs6558853
rs4875304
rs17405566
rs4086674
rs1714783
rs1647308
rs4086675
rs6988224
rs1647309
rs6992631
rs7007375
rs7007410
rs6993215
rs13275448
rs6989172
rs779129
rs13276681
rs10111021
rs17069297
rs4415339
rs779130
rs13439849
rs138356261
rs143166734
rs11781720
rs11985852
rs11985882
rs779131
rs11989624
rs779132
rs779133
rs3860866
rs1647311
rs2552111
rs2656298
rs2552112
rs2656299
rs117266811
rs889994
rs17405766
rs968370
rs968371
rs117385976
rs148739942
rs813584
rs78509282
rs28373596
rs7840813
rs62503968
rs7840845
rs77669019
rs7841156
rs7837656
rs7841311
rs118011033
rs28416648
rs4875306
rs4875307
rs779118
rs7012939
rs6992177
rs6992181
rs7013060
rs7013089
rs7013270
rs11989184
rs117458293
rs34517386
rs17069371
rs6998077
rs28668237
rs61308067
rs75490515
rs17069382
rs145938687
rs6558855
rs62501361
rs7004082
rs6986772
rs6990955
rs142617023
rs7838070
rs185075229
rs2081354
rs12548693
rs17069400
rs710259
rs710258
rs75766359
rs147749633
rs3893792
rs710257
rs17069425
rs4875308
rs2552116
rs3914776
rs1714708
rs149462072
rs55841617
rs78866023
rs11779968
rs10503240
rs62501362
rs11776490
rs11780805
rs3860868
rs62501363
rs56336299
rs55662983
rs143653978
rs4554485
rs11784219
rs11781180
rs62501365
rs56376225
rs1568330
rs62501367
rs73658483
rs17069462
rs1647314
rs1700073
rs140476038
rs1647315
rs10503241
rs13280295
rs142283947
rs73184114
rs149577805
rs1519167
rs6991758
rs11785627
rs11784925
rs11781359
rs147413398
rs142737829
rs1714712
rs117435817
rs1700072
rs62501368
rs79920181
rs12156156
rs3889326
rs13248376
rs1700070
rs13249547
rs10099864
rs7829915
rs146459802
rs10100889
rs890000
rs890001
rs1714714
rs9792308
rs2407312
rs1714717
rs1401481
rs1714718
rs1401483
rs1700068
rs1519168
rs73184150
rs3849841
rs17334135
rs2068242
rs1356652
rs3849842
rs3849843
rs1647317
rs12674947
rs4461921
rs1714720
rs17069552
rs1714721
rs1647322
rs76817042
rs2407313
rs2680628
rs3843924
rs74754067
rs3896280
rs17069576
rs118180204
rs2407314
rs78030114
rs79745309
rs73184173
rs1714726
rs10503242
rs1621526
rs1714728
rs939151
rs6999156
rs117695243
rs1714732
rs12677763
rs17406140
rs1700063
rs28667918
rs1700062
rs1394481
rs13439511
rs77998353
rs138205802
rs73184193
rs12334970
rs118040143
rs1700059
rs10105671
rs1504758
rs12334711
rs191257420
rs62478839
rs1401489
rs60412395
rs139818304
rs1519178
rs1519179
rs1714821
rs1700055
rs73186107
rs62478840
rs1630897
rs111664941
rs1629108
rs68169693
rs1625889
rs1624827
rs1624063
rs1714822
rs10107660
rs1700054
rs78079738
rs2656276
rs2680590
rs7828683
rs1700053
rs10094300
rs7829008
rs1700052
rs1714674
rs17069640
rs1700051
rs1714675
rs7834905
rs1700050
rs13280268
rs1700049
rs7822178
rs11992222
rs11992223
rs11993028
rs11995514
rs1700048
rs10105492
rs117226866
rs10091948
rs10104908
rs28573165
rs1700047
rs1714676
rs1700046
rs1700045
rs73186131
rs1700043
rs1714677
rs13272378
rs1714678
rs1700042
rs10108686
rs1700041
rs7822226
rs73186138
rs57236306
rs1714680
rs1714681
rs1714682
rs1700040
rs60168003
rs73658497
rs1714683
rs17069667
rs73186145
rs75986144
rs117438328
rs1714684
rs187026692
rs34879095
rs73186152
rs17069674
rs17069676
rs1714687
rs73186161
rs73186163
rs17069679
rs75210227
rs10503243
rs73186168
rs73186170
rs2656277
rs73186175
rs116942707
rs73186177
rs17334464
rs13270159
rs1700113
rs116980827
rs140695719
rs10098572
rs1620593
rs17069682
rs1619074
rs28522529
rs17069688
rs7817964
rs1504774
rs1700112
rs1714689
rs17069699
rs1700110
rs138641972
rs17334548
rs118180663
rs28368910
rs1504772
rs1504771
rs7844262
rs60461953
rs57119424
rs76219588
rs1700106
rs13248374
rs1504769
rs17334599
rs7838274
rs60593083
rs1700103
rs1632347
rs1631394
rs4875310
rs1700102
rs1700101
rs6995424
rs7015600
rs1394487
rs6982016
rs1847572
rs1700100
rs1394486
rs116907106
rs73498575
rs1700099
rs1714746
rs2656278
rs9792372
rs11776092
rs7011072
rs7011094
rs62478856
rs73498581
rs17406556
rs17334654
rs73498583
rs77855540
rs73188046
rs7002694
rs4404937
rs6998882
rs73498586
rs73498587
rs117908221
rs971555
rs17069747
rs73498592
rs6983521
rs6984808
rs905764
rs905765
rs145173053
rs779109
rs2407941
rs13259289
rs17406590
rs73498596
rs57149374
rs73660706
rs73660707
rs139805405
rs10503244
rs17069756
rs188114213
rs12677765
rs779110
rs61039530
rs112430098
rs112150545
rs62478858
rs1700096
rs73498600
rs17069759
rs117786272
rs17069762
rs73660709
rs116947935
rs17069764
rs73660711
rs12675002
rs2680599
rs145587386
rs57270843
rs57412256
rs55692588
rs55962367
rs57350065
rs58394202
rs55720535
rs2656280
rs117498168
rs58350496
rs4875312
rs73500607
rs13253622
rs144141463
rs2656285
rs17069769
rs62481960
rs1401480
rs12677270
rs76462279
rs12677291
rs12677331
rs60504759
rs149724341
rs779107
rs62481961
rs1504761
rs62481962
rs779106
rs6986522
rs779105
rs1394485
rs17069772
rs118013799
rs17069775
rs17069778
rs1700082
rs76607372
rs17069782
rs9693235
rs9693238
rs9694772
rs779103
rs77611845
rs76471199
rs73500615
rs73500617
rs17406688
rs117645899
rs57688174
rs4617179
rs4288395
rs6993805
rs1714701
rs17069790
rs73500622
rs6999771
rs7004794
rs17069792
rs17069796
rs17069800
rs142412818
rs7838666
rs779115
rs77994100
rs117888668
rs12056402
rs924864
rs78686130
rs62481985
rs144811956
rs62481986
rs905766
rs71523621
rs17334856
rs62481987
rs879274
rs74500047
rs75125740
rs56372551
rs35958640
rs10503245
rs10503246
rs112041827
rs11136714
rs11994662
rs779113
rs11136715
rs74403124
rs779112
rs812941
rs111612638
rs779111
rs142077112
rs144105028
rs117488739
rs118153060
rs62478560
rs17413143
rs117523389
rs117699718
rs6993956
rs6980968
rs117598645
rs56012889
rs10099480
rs117563167
rs141269492
rs182750277
rs77714662
rs74969641
rs1620288
rs2407940
rs34401683
rs62478561
rs17413156
rs17413170
rs17334932
rs10503247
rs146859682
rs10503248
rs77809530
rs7011065
rs7010404
rs138648363
rs62478562
rs1700029
rs74766494
rs17069831
rs62478563
rs150681200
rs117331449
rs76033483
rs2680601
rs117497153
rs78388332
rs75708283
rs62478564
rs2656288
rs62478565
rs813585
rs79790002
rs62478566
rs62478567
rs62478568
rs17413233
rs4304342
rs117284471
rs4322029
rs118044083
rs779120
rs78721610
rs75234734
rs75612892
rs62478569
rs80299940
rs117124961
rs62478570
rs185987693
rs2680602
rs77568247
rs117263407
rs111826146
rs11136716
rs113116401
rs75540538
rs28619306
rs117107106
rs62478590
rs117926769
rs10113352
rs17335008
rs17413239
rs1504757
rs77672333
rs17069841
rs11136717
rs62478592
rs779127
rs150939781
rs810437
rs17335036
rs2680603
rs76172443
rs1700038
rs1631982
rs2680605
rs11787185
rs79166477
rs17069844
rs2680606
rs76771821
rs2680607
rs2656290
rs74739941
rs139206055
rs1700107
rs117023729
rs11784668
rs78117857
rs17413302
rs117460808
rs59849774
rs61672175
rs73660733
rs139536925
rs10282904
rs28585544
rs117172856
rs78718310
rs17413309
rs12334788
rs111515499
rs73500689
rs73189961
rs77676750
rs67250161
rs76533076
rs77921913
rs75192792
rs78518728
rs74336646
rs1979916
rs74882471
rs73500702
rs71502982
rs73502605
rs74389756
rs74905840
rs112096668
rs149248594
rs76219918
rs77015919
rs79649354
rs77666555
rs17413323
rs76829208
rs79386797
rs117865989
rs17069848
rs116961548
rs76534986
rs145292088
rs117668135
rs17413343
rs74543826
rs117747639
rs73502609
rs73502611
rs7822424
rs79326431
rs76887839
rs79833936
rs1394489
rs139546733
rs62478598
rs7845852
rs186290001
rs11136718
rs1827665
rs1827664
rs4598268
rs13274840
rs75660087
rs1394488
rs9314521
rs55700520
rs146521350
rs4875313
rs149678786
rs62478599
rs148344077
rs28800590
rs35319725
rs34852691
rs11988129
rs11136719
rs34251603
rs10866965
rs10866966
rs11991875
rs13282958
rs55702502
rs55650064
rs34447355
rs34048256
rs4604461
rs4313177
rs4535755
rs4609212
rs4369007
rs4281133
rs13261320
rs13258176
rs13258448
rs77112610
rs62478625
rs115264170
rs13262226
rs13259084
rs13266205
rs13269472
rs35265645
rs13266499
rs13269744
rs4875315
rs13268722
rs13277586
rs12681753
rs4641088
rs74477345
rs4557722
rs4523275
rs4574867
rs4358819
rs4875317
rs144628635
rs148392928
rs1910718
rs1910717
rs10108386
rs1910716
rs11783952
rs55827462
rs7461820
rs56012128
rs11780411
rs977365
rs977364
rs117631950
rs977363
rs977362
rs10112948
rs55948809
rs11776123
rs11779669
rs4875319
rs10866967
rs74894492
rs77281142
rs75733625
rs56095567
rs73502685
rs11136721
rs12056601
rs12056602
rs17335232
rs41374945
rs73502690
rs4875320
rs17413497
rs1394477
rs62478629
rs28647855
rs1394476
rs4875321
rs117988211
rs1394475
rs11136723
rs73502697
rs11136724
rs12546046
rs62478630
rs73502698
rs62478631
rs78589148
rs62478632
rs11784834
rs12548881
rs9314522
rs62478633
rs34379313
rs13258014
rs17335309
rs13263341
rs10106165
rs11136725
rs76124920
rs11136726
rs12549529
rs11783438
rs11782760
rs11785855
rs10503249
rs6984095
rs11779243
rs10503250
rs11779272
rs61191550
rs6984591
rs10111080
rs73191946
rs67143511
rs73191948
rs6983926
rs73191950
rs75019621
rs71523624
rs62478634
rs67626815
rs73191954
rs67623901
rs4875322
rs62478635
rs4875323
rs4875324
rs4875325
rs4875093
rs140241674
rs4875327
rs60806454
rs7843009
rs10086665
rs17069869
rs7843279
rs7839568
rs7812317
rs7843273
rs73191960
rs10105312
rs73191961
rs68024807
rs66552562
rs62480579
rs10108639
rs6995773
rs6995791
rs6995802
rs13261681
rs6981695
rs10105996
rs8180935
rs8181005
rs13262538
rs71502983
rs6996303
rs7008640
rs79240790
rs62480580
rs9785155
rs71502984
rs10503252
rs17069870
rs74211272
rs11136727
rs35325775
rs11783094
rs34888753
rs10110255
rs13273923
rs10088254
rs10088341
rs10099054
rs10098267
rs113838227
rs11776902
rs13279582
rs10098620
rs10089045
rs12541509
rs7002661
rs6983013
rs7002670
rs6558860
rs13255812
rs10112765
rs11784405
rs35624824
rs55697959
rs10089612
rs12679077
rs10089891
rs73174214
rs74515946
rs4875329
rs17335476
rs117870815
rs7828753
rs73174218
rs146572394
rs10094777
rs117374012
rs13250518
rs10097012
rs35120588
rs144189949
rs4875330
rs4875331
rs79923759
rs4875332
rs10102283
rs76746055
rs57165765
rs10101702
rs10088858
rs34470235
rs11136729
rs73174231
rs1827666
rs10096058
rs13264536
rs10108628
rs574255743
rs73174233
rs10108772
rs67460606
rs4875334
rs4875335
rs10099850
rs2407887
rs10112705
rs147275006
rs10100098
rs17413742
rs74516786
rs17413749
rs10113290
rs2174358
rs2134950
rs80324183
rs2134951
rs10503253
rs9314523
rs12546471
rs138933812
rs1504752
rs2036547
rs1504753
rs1566860
rs1566861
rs17413763
rs2036548
rs13269120
rs2036549
rs11785351
rs2036550
rs139057781
rs1394473
rs1995536
rs13261217
rs144737071
rs1394474
rs1995537
rs67410369
rs12541979
rs79970083
rs10503254
rs35595866
rs35460033
rs17069926
rs10046752
rs12544891
rs9314524
rs115206106
rs9314525
rs7018359
rs10046757
rs111819643
rs10046758
rs10046759
rs73174262
rs905762
rs73174265
rs4407900
rs4409417
rs34965178
rs1875894
rs117438313
rs3947178
rs4335143
rs114875147
rs62480593
rs35520010
rs75566065
rs10503255
rs1504754
rs117091030
rs56014822
rs78801581
rs1847570
rs11778035
rs60323710
rs117173251
rs113255330
rs2062879
rs12675938
rs117758675
rs76834120
rs12679965
rs11136730
rs10086105
rs11776532
rs148039642
rs10866968
rs11136731
rs10866969
rs11994271
rs79333537
rs1546356
rs1875897
rs60981451
rs116848886
rs11992751
rs10104209
rs118037596
rs12677120
rs35993808
rs10103601
rs10103842
rs10104718
rs10091031
rs10103969
rs10091134
rs10094349
rs56341943
rs117186784
rs10105113
rs35771310
rs13276771
rs13268424
rs10108270
rs117368188
rs10107472
rs115023493
rs117557811
rs10108725
rs62480601
rs10108980
rs77503638
rs76689347
rs7015864
rs6996351
rs74411507
rs75363805
rs11784794
rs4875336
rs4875094
rs112391427
rs7000582
rs56261883
rs117246185
rs56333222
rs116987234
rs80239865
rs13278892
rs77783348
rs117854547
rs151134343
rs140095670
rs10089349
rs6558863
rs7010684
rs56137653
rs10102768
rs74869948
rs13266349
rs140872510
rs13267437
rs6558864
rs76033813
rs77720751
rs9314526
rs9314527
rs149189696
rs35564642
rs76365677
rs6558865
rs11785309
rs35560464
rs78569612
rs35922761
rs35509897
rs117129954
rs4568637
rs77844916
rs118101345
rs6995552
rs59870287
rs62480610
rs34979707
rs142609096
rs4875337
rs13273281
rs13270130
rs80050700
rs77239888
rs35374179
rs1438207
rs6558866
rs76297981
rs6558867
rs1014760
rs10113790
rs11984458
rs73174297
rs1866272
rs35013239
rs13253947
rs1866271
rs12681147
rs12676910
rs71523628
rs35333378
rs79315969
rs148878112
rs117045517
rs76907150
rs11985125
rs17413882
rs117621282
rs117800555
rs61705704
rs1561343
rs1561342
rs79264869
rs117438596
rs34198572
rs35645563
rs17069985
rs73175707
rs79689326
rs7832549
rs34381340
rs34133534
rs34184584
rs36112676
rs34495642
rs34124324
rs17069987
rs7834964
rs142170266
rs34718788
rs6558868
rs74364133
rs7008571
rs7009827
rs79236760
rs13250773
rs73175716
rs34864346
rs12541923
rs10091551
rs10091558
rs34751333
rs10429391
rs141342589
rs10105349
rs67897933
rs10105465
rs77825632
rs112712374
rs114868997
rs10098869
rs7813362
rs34026341
rs35485389
rs17069996
rs117621689
rs58009402
rs57038562
rs117590197
rs13281329
rs117334158
rs13248280
rs117995992
rs9314528
rs145431099
rs7832586
rs11781343
rs34317801
rs28662887
rs7007886
rs143151267
rs11990010
rs17063252
rs10093852
rs6994364
rs147967955
rs62479471
rs4292712
rs78955187
rs4571752
rs2406695
rs3990909
rs73175735
rs143853892
rs73506692
rs78545517
rs17070035
rs10503256
rs9314529
rs62479474
rs11997852
rs11136732
rs6987250
rs10092700
rs7014959
rs192381636
rs4875095
rs10097170
rs56191260
rs10096474
rs149623060
rs2163308
rs10503257
rs35756025
rs6558870
rs10100309
rs35196636
rs1036556
rs10101518
rs13251752
rs141999722
rs10101532
rs10101622
rs1036555
rs4875338
rs116895622
rs4875096
rs4875339
rs10094075
rs10104910
rs10503258
rs17070077
rs4875097
rs34042748
rs4875098
rs4875099
rs74982430
rs13258920
rs148736837
rs13259606
rs13267028
rs13270354
rs13270369
rs7837578
rs144950850
rs7837187
rs10098903
rs7833644
rs7814853
rs12677798
rs118103095
rs34145080
rs7815269
rs17335806
rs17070080
rs11787405
rs11787410
rs74626406
rs11778711
rs2043116
rs4379466
rs13256449
rs139945574
rs144513103
rs3910077
rs10216514
rs7813162
rs10093239
rs34689257
rs10503259
rs10089807
rs13265164
rs13257692
rs1438205
rs1370728
rs1370727
rs1370726
rs62479502
rs73175755
rs10107898
rs34690924
rs10094578
rs187646137
rs10097686
rs73175759
rs10111289
rs73175763
rs35052360
rs7839613
rs61278929
rs62479508
rs1594353
rs73175766
rs1595467
rs1595466
rs73175767
rs1595465
rs1583653
rs1583652
rs28862097
rs1583651
rs1594352
rs67529403
rs73175774
rs1594351
rs67901868
rs66832422
rs66505261
rs1583130
rs1583129
rs13269939
rs11993860
rs11779929
rs73175778
rs11136734
rs11780622
rs11136735
rs73175782
rs13279504
rs11780709
rs66476968
rs1367320
rs1367319
rs1370731
rs1370730
rs28611380
rs7010710
rs7843687
rs7842780
rs117650124
rs7827314
rs73175788
rs28540417
rs11136736
rs12549600
rs13269315
rs13276894
rs117966198
rs12386966
rs34096231
rs62479539
rs11786916
rs17070091
rs67623617
rs67606353
rs76586264
rs28593012
rs11775921
rs13267644
rs13251340
rs56246320
rs59229199
rs10098163
rs34731438
rs10112707
rs11781210
rs56751170
rs11136738
rs10866970
rs74980032
rs11781432
rs11781489
rs12679445
rs10866971
rs117695545
rs11785440
rs1438209
rs1438208
rs17414118
rs7004716
rs11785556
rs35799660
rs34714143
rs1595470
rs35326813
rs58426024
rs73177309
rs35704084
rs1595469
rs1595468
rs34603935
rs62479544
rs35413625
rs17070105
rs62479547
rs79773137
rs79962398
rs68093624
rs6558872
rs6558873
rs59425918
rs56967787
rs58584683
rs57777162
rs59939106
rs17070107
rs57643290
rs17335910
rs78599185
rs6995913
rs58469927
rs17070111
rs76393578
rs76394681
rs111872665
rs4875101
rs6997939
rs192432608
rs7001270
rs117979403
rs79882523
rs76515597
rs76590276
rs78166166
rs75508245
rs76228006
rs78323114
rs7001908
rs1438211
rs79643017
rs80157254
rs79686837
rs2163303
rs1430447
rs13439862
rs80356451
rs76120339
rs76523457
rs6558874
rs74982883
rs75436187
rs76665587
rs77396788
rs112473090
rs56267226
rs74669197
rs78033823
rs112534417
rs117100741
rs113916325
rs11783998
rs1438212
rs80065894
rs73658803
rs4442167
rs4360311
rs112938678
rs7846073
rs1430446
rs145853997
rs78917572
rs75627799
rs11785795
rs11785119
rs11785821
rs7009362
rs9657396
rs6985778
rs7010039
rs11136739
rs11136740
rs4327878
rs1438213
rs77105651
rs12542717
rs77843589
rs12543483
rs11774916
rs1430445
rs1438214
rs147768306
rs7832369
rs7815637
rs13260803
rs74299149
rs9773692
rs117697608
rs13261698
rs74979700
rs143995525
rs67198077
rs11779254
rs12542641
rs12545004
rs78874426
rs140757253
rs1816309
rs1370733
rs55879555
rs7829894
rs7830890
rs7814609
rs7815034
rs55924710
rs56162145
rs11988906
rs1430443
rs72624079
rs77924030
rs76606245
rs34598031
rs72624080
rs7844370
rs13258474
rs72624081
rs7832757
rs73177353
rs62480974
rs71523629
rs2406692
rs2164890
rs150543436
rs4260910
rs73177356
rs62480975
rs191230322
rs76269233
rs150665018
rs73177359
rs11780778
rs34761562
rs113323061
rs115426555
rs6990959
rs35567863
rs34770053
rs35532156
rs75829722
rs11992667
rs1866273
rs146825897
rs117160644
rs13263193
rs13270991
rs1438210
rs1864517
rs35589069
rs34272328
rs143210912
rs1430448
rs1430449
rs13281118
rs7006904
rs13279785
rs13281925
rs10503260
rs13280088
rs11136741
rs60996276
rs13253200
rs13256245
rs146290374
rs13254643
rs6988291
rs80345415
rs78494230
rs13267484
rs77955421
rs13275996
rs73177363
rs79483801
rs7845980
rs57043821
rs140153960
rs34325842
rs79270680
rs34021491
rs7828233
rs11995502
rs145810947
rs73177366
rs76020747
rs28591586
rs73177368
rs28367292
rs17336043
rs76194583
rs142902803
rs11992011
rs58030887
rs73177370
rs57264023
rs116949306
rs7837956
rs7838113
rs13253064
rs78694563
rs17070150
rs74318770
rs10089026
rs79267177
rs7831167
rs6558876
rs75050362
rs13264886
rs17070157
rs17070159
rs17070162
rs76296140
rs71523630
rs62480980
rs7814568
rs145936995
rs2915066
rs13248121
rs147666607
rs142356977
rs79890726
rs114084130
rs62480981
rs74751786
rs2918046
rs13258111
rs17336085
rs10107756
rs77435526
rs17070165
rs57348279
rs10092807
rs11775580
rs10093806
rs11786224
rs74355780
rs10503261
rs1154037
rs10503262
rs13270357
rs17070170
rs13269685
rs77359419
rs13276921
rs111264108
rs34366238
rs34551084
rs17070173
rs79129236
rs17070174
rs114810348
rs115425237
rs146727768
rs1217651
rs13278683
rs17070185
rs145606126
rs13276932
rs116327514
rs201823727
rs76603581
rs77168448
rs67435161
rs75693736
rs56181019
rs1154039
rs115925664
rs35516630
rs17070201
rs117839828
rs77655724
rs114995187
rs75101602
rs13262986
rs17070203
rs76106383
rs1217529
rs59958661
rs75060831
rs13277788
rs116184202
rs116602053
rs76520290
rs77152979
rs13278687
rs78049679
rs13279162
rs74341629
rs115928460
rs116294592
rs78660551
rs80083046
rs114716680
rs112481797
rs3931852
rs57505748
rs568787539
rs62480996
rs62480997
rs11985089
rs13265078
rs11993264
rs1658815
rs67965769
rs35861897
rs75632130
rs141920538
rs79499648
rs1238056
rs78586664
rs1236990
rs1438193
rs17070221
rs76091103
rs7816189
rs1658816
rs1237298
rs11136742
rs17414411
rs76164039
rs17070226
rs1228293
rs1217532
rs11783587
rs1230767
rs17070231
rs1238057
rs17336210
rs9650515
rs76872288
rs1725132
rs13250547
rs17070242
rs1217534
rs12681349
rs10091211
rs1238884
rs1217537
rs146981853
rs77549039
rs11136743
rs4875341
rs1438194
rs1438195
rs11776084
rs62480999
rs75234169
rs1438196
rs75893906
rs78773239
rs7015105
rs1154040
rs62481000
rs62481001
rs79014820
rs79928372
rs1154044
rs28768178
rs149846769
rs2163304
rs1438197
rs76872278
rs1154046
rs151191566
rs62481002
rs75607701
rs980238
rs1978844
rs78228190
rs12549086
rs17414486
rs10096754
rs10096868
rs6558877
rs6999888
rs6558878
rs12542458
rs6983086
rs4875342
rs6983396
rs4875102
rs57396002
rs57771239
rs60714191
rs7815734
rs17070269
rs62481004
rs1154052
rs10101304
rs1154053
rs66512318
rs1438198
rs1438199
rs13251521
rs149441421
rs28719543
rs11774358
rs112252471
rs75318869
rs1154055
rs77614012
rs78448994
rs79190267
rs75980946
rs7015706
rs1347754
rs6995076
rs6982120
rs1438200
rs1438201
rs1438202
rs192545340
rs5025174
rs7000593
rs4478597
rs6999573
rs1658819
rs4478598
rs10503263
rs78997790
rs4483180
rs145803922
rs4875343
rs4875103
rs4875344
rs17070283
rs17414612
rs1658820
rs1658821
rs6991612
rs11994763
rs6558880
rs1725124
rs10088898
rs17070295
rs1217539
rs1217540
rs7007659
rs11781724
rs111684074
rs2915065
rs13263442
rs12547236
rs34609478
rs1725088
rs1238522
rs13275567
rs1217648
rs1217647
rs76979002
rs13278038
rs77626263
rs13269669
rs35455544
rs77721658
rs35007706
rs73178944
rs6990173
rs1217646
rs6986971
rs1154057
rs6558883
rs10088937
rs76169133
rs7001772
rs12677457
rs1154059
rs78676153
rs13273325
rs1154060
rs117295359
rs76603000
rs66480013
rs80004757
rs1561341
rs57564166
rs57194615
rs76876075
rs75546483
rs732468
rs1808586
rs732467
rs78713905
rs35982142
rs75913015
rs76937028
rs1235700
rs17070308
rs77239095
rs75066586
rs13265103
rs17070309
rs78503709
rs1228296
rs62481011
rs1217546
rs1228295
rs77976727
rs79949700
rs143240697
rs28659931
rs77933445
rs17336607
rs116965602
rs62481012
rs17336628
rs1154064
rs1154065
rs11784730
rs17414883
rs77022204
rs13254250
rs57061717
rs17070316
rs17070317
rs148898134
rs17414897
rs62481013
rs62481014
rs17070327
rs13251739
rs66769827
rs1235013
rs1154067
rs112549908
rs1154068
rs62481017
rs17070331
rs76344124
rs12549644
rs77419795
rs34380501
rs2115967
rs2115966
rs117083612
rs2163307
rs1217656
rs11776192
rs73660848
rs55696300
rs1217655
rs112187735
rs111770769
rs1235012
rs1154070
rs1006882
rs1217654
rs76096557
rs78446409
rs62481019
rs6558884
rs6999396
rs78732655
rs76182032
rs77518223
rs75762052
rs12549303
rs12549823
rs12544832
rs12542493
rs12543082
rs1154071
rs12542542
rs1006583
rs1006582
rs117835283
rs189570602
rs74676900
rs13278962
rs117803043
rs80094404
rs77300968
rs116924766
rs115510134
rs116786691
rs13278525
rs77500513
rs11780134
rs7813376
rs117054359
rs7825748
rs77584844
rs76395359
rs35156308
rs11136744
rs79691720
rs76752136
rs5000538
rs77449038
rs5000536
rs13253098
rs5000535
rs117439482
rs5000534
rs74962223
rs138361652
rs73660853
rs77354697
rs73660854
rs73660855
rs76211787
rs79363637
rs73660857
rs7831923
rs147623659
rs2959179
rs74448082
rs77395733
rs142484055
rs1658813
rs7006288
rs28483476
rs75806902
rs35884056
rs77104677
rs62481022
rs62481023
rs75189735
rs13279154
rs34078610
rs189441980
rs4875345
rs4875346
rs28605621
rs74818514
rs7844844
rs79966745
rs76083514
rs117972946
rs117544683
rs10441633
rs1217680
rs10092005
rs12675246
rs988378
rs1217677
rs17336844
rs117015640
rs17336858
rs148969839
rs13271708
rs77906338
rs77307145
rs59220908
rs1217676
rs10282822
rs1217675
rs1217674
rs4875347
rs13254545
rs13257745
rs76037970
rs117230955
rs1217672
rs75536128
rs73178980
rs138869659
rs62479670
rs1217670
rs117097225
rs1217669
rs77597007
rs12545377
rs2406686
rs2163306
rs76037801
rs12676259
rs1217668
rs117440494
rs77622052
rs11136745
rs1217666
rs79778049
rs74886150
rs13250119
rs1217664
rs1529582
rs6558885
rs7841776
rs7822968
rs1217662
rs1997140
rs59171014
rs1997139
rs9644367
rs9314531
rs17415128
rs6999093
rs13262098
rs1217660
rs117091761
rs141351896
rs1217659
rs13252925
rs4875348
rs4875104
rs11775703
rs17070360
rs17415198
rs1217684
rs78543580
rs111349259
rs62479671
rs1154072
rs80003577
rs56399018
rs56158884
rs35272888
rs1154074
rs73178999
rs58122272
rs143347938
rs4875349
rs12547280
rs59761668
rs12547327
rs10098075
rs11783613
rs34432088
rs62479675
rs62479676
rs74458621
rs147744327
rs117575850
rs9657397
rs9657367
rs34991116
rs57242183
rs1217683
rs4875105
rs1154082
rs17063261
rs17070375
rs2959180
rs6995921
rs114837809
rs10101341
rs4875350
rs117148774
rs1526337
rs76671138
rs77357402
rs59876996
rs1624021
rs58223356
rs117326318
rs140007996
rs111705636
rs76709381
rs147604294
rs17343437
rs1725119
rs147699197
rs1725122
rs56289003
rs10106998
rs77986837
rs1658822
rs12550204
rs57126856
rs11786835
rs11776255
rs2918048
rs62479678
rs1632076
rs73180913
rs1725111
rs1725112
rs138346046
rs17070403
rs74623573
rs17343492
rs112230120
rs111978152
rs182078669
rs78666045
rs80222512
rs77470831
rs56091849
rs77375027
rs73180917
rs113533014
rs17070406
rs138984239
rs1626142
rs1658825
rs148667395
rs62479708
rs62479709
rs141872255
rs150642094
rs1154084
rs41378144
rs1154087
rs1154088
rs78860201
rs62479710
rs6982571
rs17415426
rs62479711
rs76818812
rs1154089
rs79236459
rs17343548
rs76757271
rs62479712
rs1154090
rs1154091
rs1154092
rs2043803
rs62479713
rs2915061
rs2043804
rs12545504
rs1217658
rs78782934
rs6991091
rs1725130
rs12676659
rs62479714
rs7010197
rs941006
rs4875352
rs13439111
rs77303709
rs149176841
rs893457
rs11997705
rs1217542
rs891472
rs891471
rs1217543
rs17070439
rs73180927
rs1014333
rs1154096
rs1217689
rs1217688
rs1217687
rs113568212
rs1036557
rs13276514
rs11994504
rs1154098
rs1154099
rs17415655
rs4875353
rs1658826
rs1658827
rs1030532
rs1013702
rs62479717
rs1154100
rs1217686
rs10109216
rs4875106
rs7828008
rs17415676
rs7828332
rs1230770
rs1154101
rs62479719
rs148933525
rs73496667
rs1864516
rs1864515
rs117337695
rs2406477
rs1985200
rs144896359
rs12545803
rs73180936
rs73180937
rs6990344
rs13255344
rs142725217
rs4609213
rs4392922
rs10107477
rs11786720
rs2037722
rs10113553
rs78020828
rs117037270
rs138062605
rs11994346
rs1112779
rs1405244
rs1112780
rs4875107
rs13438867
rs73496684
rs10503264
rs117792080
rs17415732
rs13275581
rs79515009
rs60277107
rs10106309
rs2056664
rs28408367
rs62479720
rs151166382
rs539614791
rs62479739
rs62479740
rs13282276
rs13279717
rs1113226
rs9650516
rs10090075
rs10102969
rs62479741
rs10106920
rs4875355
rs118098605
rs7824750
rs62479742
rs118008474
rs1997138
rs76114136
rs76907620
rs56973695
rs78468854
rs73180949
rs4875108
rs59214655
rs62479745
rs181952560
rs7835027
rs10108865
rs10108982
rs77666269
rs190278199
rs112714459
rs73180952
rs78246363
rs17070484
rs11136747
rs34029111
rs17343946
rs4875356
rs10095988
rs12675479
rs13273099
rs1526339
rs17070487
rs11997928
rs11997934
rs4557723
rs13249645
rs73182921
rs2177899
rs59162832
rs60805706
rs117043820
rs143432325
rs111840884
rs150656227
rs73182925
rs4875357
rs73182929
rs59278005
rs141956507
rs7004990
rs111474990
rs117824961
rs112136860
rs13249778
rs149788775
rs34499543
rs112787546
rs112471020
rs59265291
rs60392405
rs193277922
rs17070498
rs12056740
rs139327409
rs11136748
rs11136749
rs11994887
rs17344030
rs2204531
rs111294753
rs77324530
rs35741768
rs6996668
rs17070507
rs75582878
rs73182940
rs78053024
rs148087357
rs68044239
rs17344058
rs78599727
rs73182943
rs73661516
rs74483609
rs79909066
rs2406706
rs17070520
rs74471748
rs139450331
rs113168764
rs79025043
rs3920413
rs1358116
rs1464977
rs1358117
rs13278870
rs73182951
rs1526341
rs76767477
rs17416011
rs62479750
rs7010832
rs2406707
rs117569588
rs17070552
rs73182958
rs78345101
rs113693547
rs4418366
rs17416046
rs17344155
rs13272968
rs111480695
rs1358114
rs12547182
rs73182965
rs73182966
rs62484744
rs55788529
rs11786833
rs3990907
rs11786837
rs73182968
rs75709801
rs11773915
rs11786902
rs11776307
rs11776338
rs76292275
rs61291918
rs62484746
rs68167396
rs17416067
rs117390464
rs17070576
rs11984709
rs75631245
rs17344197
rs181918014
rs144408678
rs77434910
rs1983474
rs75083646
rs73182977
rs117889402
rs17344217
rs73182980
rs55769566
rs112618115
rs77829748
rs7814036
rs7818189
rs77910202
rs7831820
rs79292153
rs73182983
rs73182984
rs145847679
rs185686852
rs143317341
rs75093778
rs79872218
rs73182986
rs78723038
rs75361004
rs73182988
rs73182989
rs79331457
rs12682212
rs116987077
rs78344782
rs28540007
rs77853299
rs73182990
rs7357469
rs79350315
rs78730383
rs6558891
rs75077785
rs138709942
rs116943127
rs62484747
rs1526335
rs1526334
rs1526333
rs1526332
rs12545065
rs11136750
rs7357512
rs7357519
rs73183001
rs34787327
rs6996158
rs6992457
rs117194906
rs12546056
rs9314532
rs79482698
rs17070599
rs7843629
rs9657398
rs1997137
rs17416186
rs73498651
rs73184903
rs9657399
rs1526331
rs17344322
rs117343094
rs6992238
rs17416228
rs13252508
rs6993844
rs17416235
rs57280574
rs17344378
rs73184907
rs1949910
rs1949909
rs144945024
rs151238350
rs116404658
rs115350488
rs12677365
rs73498658
rs12675963
rs73184916
rs17070617
rs17070620
rs17344405
rs17070623
rs55987337
rs2950160
rs6980912
rs76866002
rs17344440
rs2693794
rs2466733
rs143002790
rs113214806
rs73184923
rs17344447
rs2693793
rs2617015
rs41470346
rs2617046
rs141152370
rs71523636
rs62486665
rs73184927
rs62486666
rs73184929
rs56281620
rs143999643
rs113210417
rs144490197
rs73184933
rs73184934
rs2617059
rs73184937
rs73184939
rs111651906
rs2617061
rs4875360
rs115085674
rs79384497
rs73184947
rs71523637
rs2693792
rs73184948
rs2693791
rs2725011
rs7826384
rs111338215
rs148314999
rs113845462
rs118056517
rs150596427
rs113406865
rs2407628
rs73184952
rs112649539
rs76146724
rs111742712
rs112443742
rs113663668
rs77617848
rs75973279
rs141616954
rs13276804
rs13249167
rs9987217
rs9987377
rs2959176
rs2959177
rs2927552
rs2927553
rs2725052
rs2693799
rs2693798
rs2725053
rs111801740
rs112302867
rs2616970
rs2725055
rs2725056
rs2616981
rs2693796
rs113946210
rs111396786
rs7012094
rs7012116
rs2693795
rs2616987
rs73184968
rs143307808
rs2616997
rs2617010
rs2617011
rs769043
rs79314559
rs7842102
rs2725059
rs2725060
rs4875362
rs7843036
rs9314533
rs141175342
rs117070171
rs73184980
rs17416403
rs73184983
rs2725061
rs2725062
rs62486670
rs10090272
rs10103168
rs10090483
rs10104296
rs10104298
rs2447698
rs2466732
rs145896240
rs2617064
rs2725063
rs113361231
rs2617065
rs2617066
rs2725064
rs117762520
rs10097669
rs2725065
rs77587319
rs58707456
rs2725066
rs2725067
rs2725068
rs2617068
rs17070658
rs17344544
rs17070660
rs144881291
rs73186908
rs2617069
rs73186914
rs188797077
rs75719971
rs2617070
rs2725071
rs2447699
rs2725072
rs2725073
rs17070685
rs7017584
rs115282250
rs17070688
rs140620046
rs28492698
rs56195045
rs12679893
rs2725035
rs2725034
rs188667726
rs12682113
rs2725033
rs2617071
rs2725032
rs113819318
rs11987630
rs11987631
rs11987636
rs11987640
rs2725031
rs2725030
rs7004942
rs2725029
rs11987692
rs2725028
rs142871506
rs118115423
rs11995080
rs111387260
rs113452373
rs2725026
rs117839308
rs11997595
rs2725025
rs2617073
rs2725024
rs78414052
rs11997765
rs73500570
rs35291101
rs73186941
rs73500571
rs2617074
rs4875363
rs17070691
rs11784571
rs4875364
rs79703753
rs73500573
rs2617076
rs2724992
rs17063270
rs2724991
rs2617077
rs2724988
rs75973699
rs2617078
rs2724987
rs2617079
rs2617081
rs12676102
rs80213987
rs2617082
rs17070693
rs73659108
rs2724986
rs2617083
rs17070697
rs2617084
rs17416613
rs2617085
rs73659110
rs7816402
rs73659112
rs2724985
rs12543883
rs141872423
rs7832831
rs17070709
rs2724984
rs60103687
rs2617087
rs2617088
rs2724983
rs17070710
rs2617089
rs2724982
rs55725705
rs75414958
rs78171525
rs2724981
rs111676454
rs140388460
rs2617090
rs113511702
rs2724980
rs2617091
rs78356551
rs58378650
rs6998447
rs56121324
rs118129986
rs77912221
rs78744386
rs11774942
rs75633924
rs73500602
rs17070718
rs73659128
rs115986314
rs73502507
rs2724978
rs13259249
rs73502516
rs13259583
rs35817237
rs13249431
rs7009652
rs73659130
rs4875365
rs17070727
rs117228731
rs4875366
rs73502529
rs73502534
rs4875367
rs7014400
rs4875368
rs9314534
rs150283039
rs58357251
rs2724952
rs78310048
rs2724951
rs118119825
rs7018306
rs73659133
rs2617093
rs13279240
rs13279272
rs1382247
rs73502554
rs10503265
rs145345441
rs10216802
rs117906435
rs2617094
rs11777963
rs73502564
rs1382248
rs117305468
rs720005
rs12676966
rs12677479
rs78378663
rs2617095
rs73502571
rs1382249
rs73659138
rs2617096
rs4875370
rs2617097
rs2617098
rs75319646
rs2725087
rs73659140
rs73502576
rs13257897
rs11136757
rs11781113
rs12676704
rs2725086
rs11996088
rs13259575
rs13260653
rs11996143
rs2725085
rs6990838
rs118027304
rs17070764
rs28525240
rs2617100
rs2617101
rs13269869
rs13261356
rs77238883
rs17070769
rs13261038
rs58723219
rs17070773
rs13264521
rs73504852
rs17345034
rs60252745
rs2725013
rs73188706
rs117307578
rs2725014
rs2617102
rs2617103
rs80213552
rs1478271
rs35418274
rs34237995
rs2725015
rs79001845
rs75171519
rs1382250
rs1382251
rs35712265
rs2725043
rs2061750
rs117880339
rs34169770
rs2466731
rs2725044
rs2725045
rs7830169
rs117009864
rs17070785
rs34428168
rs2617104
rs2725046
rs1478272
rs1478273
rs1478274
rs74765018
rs2725047
rs7843182
rs1564179
rs74431423
rs35769046
rs2725042
rs2617105
rs2725041
rs13271436
rs2725040
rs59085628
rs2725039
rs67944609
rs2725037
rs17070808
rs2617106
rs117549698
rs2617108
rs2617109
rs2617110
rs12681985
rs17417078
rs146729995
rs78511714
rs144810322
rs1871122
rs1871123
rs74360856
rs17417099
rs12334887
rs12541548
rs55966096
rs34112904
rs73504887
rs73659177
rs2616969
rs75331602
rs71523638
rs2725012
rs78265491
rs2616971
rs12675642
rs12680273
rs13275819
rs55694307
rs2616972
rs17070836
rs117065143
rs17345243
rs2616973
rs74380482
rs1478275
rs2616974
rs1478276
rs2616975
rs4350002
rs2616976
rs2616977
rs2616978
rs2616979
rs2725008
rs2616980
rs77299319
rs12335231
rs12334700
rs12335285
rs12335289
rs148633501
rs10100024
rs2616982
rs75488874
rs2725019
rs2725020
rs6998666
rs2725021
rs2725022
rs10113503
rs2725023
rs17070856
rs17070859
rs17417225
rs17070864
rs73188743
rs2061749
rs117710142
rs11136758
rs1982628
rs2616983
rs12548559
rs13259288
rs2616984
rs11775015
rs2724958
rs10100693
rs117223732
rs2724957
rs1155851
rs17070881
rs10104818
rs2724956
rs4875113
rs1478278
rs1478279
rs17070883
rs2616986
rs12682447
rs139922935
rs2616988
rs2616989
rs2616990
rs17070890
rs1382256
rs13282923
rs1382257
rs1382258
rs1382259
rs142151219
rs78505470
rs76982163
rs1478280
rs17070903
rs2724955
rs2724953
rs2616991
rs10503266
rs76535315
rs7819647
rs7816030
rs79630843
rs3804
rs62486712
rs2447696
rs17070912
rs10503267
rs1154579
rs10503268
rs2011137
rs1154581
rs1154582
rs2725083
rs1478281
rs1478282
rs1478283
rs71523639
rs11136759
rs11782705
rs112972834
rs7817107
rs2724967
rs13269324
rs2616994
rs13261335
rs2616995
rs17070920
rs2724968
rs73188776
rs11993901
rs2616996
rs13271457
rs117450777
rs4875371
rs4875372
rs2724970
rs2616998
rs2616999
rs2617000
rs2724971
rs13261011
rs2617001
rs17070935
rs17417676
rs2617002
rs2617003
rs2724972
rs2724973
rs2617004
rs11991366
rs2724974
rs2724975
rs2617005
rs2724976
rs2617006
rs2617007
rs17417724
rs13249524
rs17070942
rs17070944
rs11993465
rs2617009
rs73659182
rs76260382
rs73659183
rs4875373
rs77448767
rs77009235
rs141483979
rs2725007
rs2725006
rs2617047
rs7009980
rs7001148
rs80036584
rs7014444
rs2169740
rs1531532
rs1038062
rs1038061
rs1038060
rs117338294
rs1038059
rs148642730
rs2617045
rs73190803
rs186980313
rs2617044
rs7841173
rs2725004
rs2725003
rs2725002
rs2617043
rs117574434
rs11984453
rs2617042
rs79362510
rs2617041
rs117330820
rs71523640
rs140980681
rs12156348
rs141293598
rs12156349
rs2725001
rs10094093
rs2725000
rs76070001
rs2724999
rs2724998
rs2724997
rs2724996
rs117051888
rs2724995
rs2617037
rs73509029
rs144627687
rs10503269
rs78091920
rs10102117
rs10102231
rs17417988
rs117172776
rs899143
rs80295394
rs899144
rs7465218
rs2617035
rs978440
rs1478261
rs144999710
rs12115069
rs12115079
rs140770624
rs2617034
rs77836590
rs55929127
rs117649334
rs2725074
rs2617032
rs12543670
rs13265173
rs12544766
rs2617031
rs144169509
rs75451978
rs2617030
rs17070990
rs10108351
rs115759661
rs2045867
rs76268200
rs1351105
rs76313501
rs76404259
rs75031016
rs77562707
rs114488106
rs79613268
rs78010363
rs79600374
rs2617029
rs78200477
rs2126874
rs79624068
rs11997866
rs77690085
rs78517151
rs10092354
rs2126876
rs80202519
rs75422122
rs79856319
rs12681845
rs12675498
rs11136760
rs76120552
rs74506068
rs2617028
rs145631483
rs10096775
rs2617027
rs75873973
rs2617026
rs73190836
rs73509086
rs12541342
rs78665884
rs2126877
rs77866947
rs78744529
rs2724959
rs78455034
rs56394209
rs76206670
rs56402834
rs79125892
rs2724962
rs7833296
rs7465653
rs1478277
rs4430116
rs74453707
rs17070996
rs17071000
rs11781260
rs74897338
rs140492910
rs78960794
rs118127875
rs76993054
rs62484564
rs77433377
rs2724963
rs75710649
rs2617022
rs2617021
rs62484565
rs77295379
rs79145958
rs2724964
rs79023526
rs116932075
rs2466730
rs6558897
rs2447697
rs73510911
rs1038058
rs55926455
rs2725058
rs2617020
rs2725057
rs2617019
rs117078227
rs12675274
rs77167802
rs79655078
rs139319358
rs140791756
rs150451545
rs1904119
rs2617018
rs118165164
rs144695353
rs2617017
rs13249573
rs116908237
rs12680538
rs7826491
rs13265740
rs76997521
rs6558899
rs7831338
rs7843255
rs62484566
rs76855204
rs2725017
rs73190862
rs2725016
rs74855240
rs149006675
rs62484567
rs118187644
rs117499752
rs17071021
rs116809320
rs62484568
rs17071024
rs6558901
rs62484570
rs7816766
rs17071029
rs10092221
rs62484571
rs11785502
rs7004127
rs720665
rs10282918
rs2724965
rs11786481
rs1382246
rs2617016
rs4588878
rs62484573
rs2897715
rs4262341
rs6558902
rs6558903
rs116864480
rs2725075
rs2248448
rs1993870
rs1993869
rs17418285
rs11774239
rs7003262
rs75909397
rs10866976
rs191980327
rs11136761
rs75438421
rs11136762
rs73174017
rs13269425
rs78923797
rs1478269
rs77979097
rs6999300
rs1382245
rs62484579
rs7830752
rs76301949
rs1014080
rs76598028
rs1038064
rs1038063
rs117175293
rs13250044
rs148322666
rs62484581
rs62484582
rs2617014
rs2724966
rs7813769
rs12550650
rs7844762
rs77068790
rs2617012
rs62484583
rs12678852
rs75651487
rs78418611
rs78542190
rs1478268
rs75109902
rs1478267
rs7007873
rs7011905
rs183228503
rs111913418
rs79879861
rs2725010
rs1158100
rs12545434
rs10110982
rs1158099
rs78809247
rs55743946
rs117333208
rs2859568
rs10108771
rs79513985
rs75405536
rs4529488
rs190972806
rs922420
rs2897681
rs1811552
rs139590037
rs7015177
rs7828501
rs2724961
rs80244854
rs75896987
rs76882234
rs17346455
rs1471419
rs78455689
rs7003327
rs71523642
rs2617055
rs76260805
rs1159622
rs79335902
rs10503270
rs10094246
rs17346490
rs12679634
rs2617056
rs2617057
rs2617058
rs17071069
rs2256976
rs748274
rs17418446
rs6558904
rs56345144
rs55657755
rs1382253
rs1382252
rs6996296
rs6992236
rs974790
rs974789
rs974788
rs10105216
rs2725076
rs2725077
rs149558907
rs34006275
rs2725078
rs17071074
rs2725079
rs2725080
rs6983637
rs2219760
rs2617052
rs7003562
rs2617051
rs117941933
rs17071086
rs2617049
rs12681149
rs2725081
rs12680757
rs77476371
rs2725082
rs17418550
rs1564180
rs2617033
rs2725084
rs77936490
rs56219712
rs34982124
rs10093459
rs10093574
rs10094500
rs7012567
rs149303470
rs6995549
rs725825
rs2725036
rs1676964
rs1676965
rs4875114
rs1676966
rs74913187
rs10503271
rs13282018
rs1673267
rs34135903
rs145618855
rs117393245
rs17071107
rs17071110
rs7822599
rs17071113
rs17418584
rs78251651
rs115976474
rs1457196
rs17071118
rs80185733
rs1382254
rs1623729
rs74556068
rs7001671
rs12550834
rs7001852
rs1676968
rs76044372
rs7002001
rs7003441
rs1676969
rs7002785
rs7003892
rs1676970
rs77939104
rs1673270
rs1676971
rs1676972
rs1676973
rs17071123
rs1676974
rs1673271
rs1676975
rs117219829
rs149840338
rs1676976
rs1630240
rs146573425
rs118001605
rs78466733
rs151183929
rs118121567
rs75519773
rs1351107
rs17346747
rs1351108
rs10108060
rs10108064
rs79864733
rs1676979
rs77001048
rs1676980
rs111887980
rs4875374
rs1673272
rs17071127
rs963832
rs1673274
rs2607554
rs2607555
rs17071131
rs1457197
rs293872
rs139325152
rs77270329
rs74997272
rs12676322
rs34745545
rs11136763
rs293873
rs79103394
rs899145
rs293874
rs62484590
rs293875
rs293876
rs12543048
rs7008439
rs62484591
rs293878
rs1031610
rs17071137
rs293879
rs293880
rs145348692
rs293881
rs79828069
rs73175309
rs76468025
rs35433274
rs116136520
rs12679229
rs62484592
rs17071139
rs2061283
rs76054870
rs143156783
rs2124957
rs293882
rs293883
rs75753118
rs293884
rs73175315
rs117861798
rs293885
rs150963285
rs140539272
rs293886
rs293887
rs293888
rs12543345
rs293889
rs143696711
rs13255293
rs73175322
rs115105774
rs141727260
rs79172282
rs13254205
rs79122655
rs139064669
rs293890
rs13257013
rs293891
rs293892
rs293893
rs10481373
rs117661997
rs151024481
rs77343108
rs2607549
rs2607550
rs11781201
rs6991226
rs1478263
rs7464384
rs7826378
rs143475001
rs73175332
rs117811623
rs1457187
rs62484601
rs1457186
rs141977793
rs1628982
rs1628885
rs7014938
rs62484602
rs1676936
rs61277683
rs112261669
rs75277683
rs117888068
rs117260288
rs11786489
rs145541089
rs1673237
rs79436207
rs141943384
rs1673236
rs1478265
rs1478266
rs1611927
rs2617048
rs6989790
rs1673235
rs191011304
rs6993907
rs62484603
rs7007553
rs1676938
rs13266752
rs141976167
rs28677882
rs73175353
rs11776625
rs7830723
rs1673265
rs1620910
rs7006002
rs17500
rs117407134
rs1673263
rs1673262
rs35884987
rs1676941
rs13279100
rs13281409
rs1673260
rs13279882
rs78055712
rs13252507
rs1628943
rs34059473
rs13255065
rs71523644
rs34547061
rs1676942
rs78793166
rs1676943
rs114964937
rs11136764
rs34255247
rs11136765
rs10503272
rs4875375
rs10503273
rs12156032
rs12156079
rs1673259
rs12156337
rs79675349
rs10503274
rs7827261
rs1676944
rs1673258
rs7827548
rs7827664
rs1676945
rs1673257
rs1676946
rs73497874
rs1673256
rs7831951
rs78848291
rs35013512
rs17418877
rs73175381
rs36052856
rs56197347
rs13248878
rs2607552
rs142587282
rs1676948
rs116325351
rs4875376
rs4875377
rs1673255
rs4875378
rs1673254
rs1676949
rs1612370
rs12056843
rs12056373
rs78752693
rs12541886
rs77998859
rs1673253
rs6989364
rs79922142
rs11136766
rs1992200
rs11776095
rs1992201
rs1992202
rs75819045
rs117697740
rs2407592
rs6558908
rs6558909
rs75184275
rs6558910
rs6558911
rs13277205
rs6558912
rs1673252
rs17418933
rs76221251
rs12677376
rs9657369
rs1676950
rs1676951
rs35206522
rs11781265
rs11774640
rs17071202
rs17071204
rs17071205
rs4875379
rs4875115
rs118011876
rs1351106
rs1350309
rs17071210
rs13267754
rs1350308
rs117435102
rs6997881
rs74776328
rs10503275
rs1676953
rs1673249
rs1673248
rs75387659
rs899146
rs12546236
rs77165937
rs74923815
rs11984790
rs77661773
rs4551379
rs75698362
rs117666508
rs139818709
rs12541854
rs1676957
rs1676958
rs11775255
rs35789962
rs12682084
rs11775298
rs1673247
rs1676959
rs2169739
rs35306804
rs142805500
rs1673246
rs145510516
rs1350307
rs1379326
rs79150251
rs6981893
rs2607553
rs73177520
rs1673243
rs77575729
rs6982167
rs12542163
rs1379325
rs73177523
rs1676960
rs1676961
rs146171018
rs140656909
rs17071221
rs1673240
rs897826
rs186714101
rs74459264
rs147667711
rs28663399
rs1673239
rs1676963
rs17071232
rs7003205
rs7841289
rs34522868
rs17080162
rs28678423
rs17419135
rs62484604
rs17080168
rs17080170
rs11776753
rs10866977
rs75926024
rs10098840
rs10098850
rs4380961
rs7018382
rs6984639
rs6999356
rs6985100
rs6558914
rs6558915
rs6999715
rs7830263
rs17071250
rs73177548
rs75309279
rs2164906
rs2164905
rs2164904
rs73177555
rs6991080
rs148822289
rs117240331
rs185890622
rs6995494
rs10503276
rs10099673
rs76541973
rs17347376
rs10503277
rs6558916
rs12550274
rs10503278
rs7839896
rs7840073
rs17419301
rs10111155
rs62484605
rs74987287
rs10503279
rs17071260
rs10503280
rs28634240
rs137875758
rs34866726
rs34839121
rs114638102
rs55936283
rs117720005
rs17419350
rs77735325
rs62484606
rs78820690
rs117602695
rs75625179
rs77325938
rs56134785
rs7816044
rs11783524
rs35720140
rs35109252
rs75573584
rs2164903
rs2118570
rs9657401
rs9657402
rs2164902
rs9644369
rs67990550
rs12548690
rs10091902
rs17347502
rs13256305
rs79681206
rs28701574
rs2407593
rs77045365
rs17419398
rs10105707
rs117129617
rs1466309
rs58699153
rs57157386
rs17071280
rs7835351
rs7835487
rs35262936
rs80086029
rs186012121
rs10107565
rs7007045
rs7011207
rs6986423
rs6991415
rs6991428
rs79625459
rs11136769
rs10503281
rs11136770
rs56959429
rs11136771
rs79244740
rs117190092
rs11136772
rs12676164
rs6992941
rs78429997
rs80266136
rs17432165
rs17071298
rs75048748
rs2045398
rs17071303
rs2045397
rs28556783
rs117669382
rs17071304
rs11136773
rs73177596
rs17071305
rs4369008
rs4270984
rs4270985
rs17432227
rs4369004
rs4372021
rs10081535
rs17071306
rs10081546
rs10081548
rs10081537
rs79366782
rs79527194
rs10081540
rs73179603
rs139185815
rs4875380
rs4875117
rs17071319
rs80180207
rs4875381
rs4875382
rs4875383
rs75391275
rs28535972
rs73179605
rs17432254
rs17071320
rs73179606
rs10503282
rs17071321
rs73179609
rs56191817
rs10081503
rs10081504
rs77378338
rs10103129
rs10087938
rs10106456
rs116918595
rs117138379
rs17347703
rs2407594
rs78367292
rs73179615
rs76828026
rs11786617
rs11782389
rs78100095
rs12114122
rs11775382
rs2118569
rs75755516
rs11775421
rs138661463
rs28731316
rs117796071
rs17071338
rs921955
rs1457185
rs184222584
rs117637120
rs921954
rs1457184
rs1457183
rs73179628
rs17071342
rs74811116
rs10111469
rs10086483
rs10111583
rs185643193
rs75655161
rs75440461
rs75872706
rs76378135
rs78563128
rs78894479
rs76784390
rs80059157
rs79309328
rs79623337
rs147527996
rs80256094
rs77267854
rs12680259
rs76593011
rs117113946
rs80115241
rs79362807
rs145576888
rs77675764
rs4875384
rs79958049
rs78266178
rs9314540
rs10101808
rs721302
rs188093918
rs11136774
rs148815611
rs117166496
rs7833305
rs117133114
rs10503283
rs10503284
rs4875118
rs71523645
rs111616011
rs142230027
rs76597867
rs35174190
rs10866978
rs12682116
rs12675806
rs12675866
rs1580189
rs11136775
rs11136776
rs28521548
rs11136777
rs6558918
rs1457182
rs2043811
rs9693019
rs1457181
rs28641199
rs79939987
rs11779902
rs11786958
rs11787015
rs187820448
rs77753694
rs35040680
rs34013236
rs13252930
rs13250028
rs13253191
rs80165543
rs6986167
rs73179662
rs9792323
rs980528
rs13251215
rs13251256
rs13251493
rs56028095
rs7004503
rs7822091
rs4875386
rs148406234
rs73661134
rs6992998
rs7011467
rs7010443
rs17432441
rs2407595
rs9792204
rs2168665
rs28369591
rs2028230
rs2028229
rs17071376
rs1457180
rs61045925
rs73179676
rs1457179
rs7008223
rs28705778
rs149481199
rs73179681
rs6988081
rs73179684
rs11136778
rs73179686
rs6993597
rs11777650
rs73179690
rs9644370
rs77090915
rs76281092
rs112554554
rs113973240
rs111771077
rs112512936
rs74299168
rs76095479
rs9644283
rs9644284
rs9644371
rs76713410
rs7014556
rs112214096
rs77345984
rs9644372
rs55777483
rs56138441
rs9644373
rs9644374
rs9644375
rs17347911
rs76631463
rs28376909
rs28477851
rs28737227
rs28413498
rs28719486
rs12675737
rs11136779
rs12677863
rs12678251
rs12675793
rs12678702
rs12680174
rs17071406
rs17347946
rs34130715
rs28469770
rs28668596
rs17071407
rs17071408
rs76786307
rs79629213
rs78182829
rs17432531
rs78527216
rs4143928
rs67623182
rs17071412
rs17071413
rs34389960
rs75554157
rs79915765
rs74510018
rs75486800
rs76595192
rs17071414
rs17071417
rs77013071
rs17071420
rs11136780
rs1457178
rs11136781
rs79291403
rs75599614
rs12679612
rs66776923
rs2118572
rs10106620
rs73181505
rs2118574
rs7016863
rs2164907
rs2118575
rs79639202
rs2028223
rs10092951
rs28590213
rs17071435
rs77290069
rs74439168
rs9314541
rs6985319
rs78840285
rs7002893
rs17071450
rs10086985
rs80308327
rs188960464
rs79281315
rs74663638
rs79534916
rs17071459
rs17071462
rs7842352
rs7843673
rs12677327
rs28524662
rs17432649
rs71523648
rs6982386
rs11780377
rs17071481
rs7839952
rs7840092
rs9314542
rs79354837
rs1561356
rs10216905
rs1561357
rs1561358
rs73181519
rs13254884
rs17071501
rs28702435
rs11786881
rs58024148
rs61058298
rs2897704
rs4256614
rs4256615
rs17348162
rs2407596
rs2897705
rs150167623
rs138673492
rs73181527
rs12677737
rs12549714
rs62484627
rs36125005
rs62484628
rs116881268
rs28622489
rs2028225
rs2028226
rs4292710
rs73181539
rs17071537
rs17071540
rs79729794
rs17071546
rs4875387
rs4875388
rs74828988
rs79185287
rs17348228
rs17071555
rs12549562
rs17071569
rs17432810
rs17071573
rs11775951
rs60781354
rs17071579
rs10113531
rs10113508
rs77647449
rs73181547
rs17071583
rs17071587
rs12674540
rs12674959
rs4875389
rs4875390
rs12674578
rs12676416
rs73181550
rs12675445
rs79929518
rs11785217
rs1457189
rs10104307
rs1866282
```
