## Supplementary material for "Characterization of shared and ancestry-specific signals driving complex traits using multi-ancestry fine-mapping": s2.afreq

```
#CHROM	ID	REF	ALT	ALT_FREQS	OBS_CT
8	rs10110717	T	C	0.611111	1008
8	rs140894601	A	G	0.0456349	1008
8	rs4639542	C	T	0.782738	1008
8	rs114141400	C	A	0.0168651	1008
8	rs7840632	G	C	0.253968	1008
8	rs10086283	T	A	0.16369	1008
8	rs9694779	A	T	0.569444	1008
8	rs76863080	T	C	0.0188492	1008
8	rs17807654	G	T	0.0357143	1008
8	rs35263485	G	C	0.0347222	1008
8	rs7845150	G	A	0.782738	1008
8	rs7829815	A	C	0.0198413	1008
8	rs7812367	C	A	0.784722	1008
8	rs7830364	A	G	0.0178571	1008
8	rs7834175	T	A	0.0267857	1008
8	rs7830539	A	C	0.0376984	1008
8	rs117905697	T	C	0.0178571	1008
8	rs7812827	C	G	0.805556	1008
8	rs79047284	A	C	0.0267857	1008
8	rs116249237	G	A	0.0168651	1008
8	rs13277281	C	G	0.0357143	1008
8	rs117020913	C	T	0.0267857	1008
8	rs6984586	G	C	0.80754	1008
8	rs150333692	C	T	0.0833333	1008
8	rs6984726	G	C	0.806548	1008
8	rs10111094	G	A	0.160714	1008
8	rs11787086	G	C	0.78869	1008
8	rs4437679	T	C	0.823413	1008
8	rs148411150	C	A	0.0277778	1008
8	rs77534127	C	G	0.0178571	1008
8	rs12681038	A	T	0.582341	1008
8	rs10088247	C	T	0.797619	1008
8	rs78316266	A	G	0.0257937	1008
8	rs12674745	G	C	0.580357	1008
8	rs17327926	A	T	0.21131	1008
8	rs12682057	T	C	0.610119	1008
8	rs35099007	G	C	0.0446429	1008
8	rs114932123	C	T	0.0168651	1008
8	rs12681668	A	G	0.611111	1008
8	rs4443683	T	C	0.843254	1008
8	rs17067707	G	A	0.015873	1008
8	rs10095435	G	C	0.814484	1008
8	rs145071215	C	A	0.0109127	1008
8	rs10110739	A	T	0.220238	1008
8	rs78462575	C	T	0.0168651	1008
8	rs4437680	C	A	0.604167	1008
8	rs4449820	T	A	0.560516	1008
8	rs12334348	T	G	0.234127	1008
8	rs4269566	A	C	0.582341	1008
8	rs4442171	C	T	0.581349	1008
8	rs4269567	A	G	0.581349	1008
8	rs75936956	T	C	0.0168651	1008
8	rs4270991	A	G	0.570437	1008
8	rs7824328	T	C	0.795635	1008
8	rs2975378	T	A	0.782738	1008
8	rs2975375	G	T	0.797619	1008
8	rs11988752	G	A	0.554563	1008
8	rs2975373	G	A	0.156746	1008
8	rs73172263	G	T	0.0347222	1008
8	rs10103977	C	G	0.822421	1008
8	rs9650512	G	C	0.0436508	1008
8	rs11778973	G	A	0.552579	1008
8	rs9650513	G	C	0.0376984	1008
8	rs28737210	C	T	0.176587	1008
8	rs11786964	C	G	0.222222	1008
8	rs10111503	C	G	0.231151	1008
8	rs78982002	T	C	0.0684524	1008
8	rs10111740	C	T	0.219246	1008
8	rs10110913	G	C	0.22123	1008
8	rs77046875	A	C	0.0188492	1008
8	rs76252062	T	C	0.0188492	1008
8	rs74749442	T	A	0.0257937	1008
8	rs68057038	G	T	0.0426587	1008
8	rs140747354	T	C	0.0138889	1008
8	rs35134000	C	T	0.234127	1008
8	rs35621637	T	G	0.232143	1008
8	rs36021145	G	T	0.232143	1008
8	rs35958249	T	G	0.232143	1008
8	rs12549568	C	T	0.233135	1008
8	rs12549593	C	G	0.0446429	1008
8	rs139356771	G	C	0.0188492	1008
8	rs12549632	C	A	0.213294	1008
8	rs12542886	T	C	0.234127	1008
8	rs12542348	A	G	0.233135	1008
8	rs12545154	G	C	0.233135	1008
8	rs9314506	T	C	0.603175	1008
8	rs10156289	A	G	0.235119	1008
8	rs10156311	T	A	0.236111	1008
8	rs12542916	A	G	0.233135	1008
8	rs12543497	T	G	0.236111	1008
8	rs11777359	T	C	0.18254	1008
8	rs10216665	A	G	0.84623	1008
8	rs11776649	A	C	0.237103	1008
8	rs7008238	T	C	0.237103	1008
8	rs7012195	T	C	0.235119	1008
8	rs11786944	C	A	0.22619	1008
8	rs7008525	A	G	0.81746	1008
8	rs73172268	G	T	0.0446429	1008
8	rs73172270	C	A	0.0446429	1008
8	rs6987970	G	A	0.235119	1008
8	rs78947524	G	T	0.234127	1008
8	rs67185012	G	A	0.234127	1008
8	rs28612832	T	C	0.345238	1008
8	rs533539495	C	A	0.00793651	1008
8	rs78782658	T	C	0.281746	1008
8	rs73172272	G	A	0.0436508	1008
8	rs75272748	G	A	0.00892857	1008
8	rs77798547	T	C	0.00892857	1008
8	rs7341563	T	C	0.220238	1008
8	rs11993640	G	T	0.00892857	1008
8	rs7003534	G	A	0.00793651	1008
8	rs34812377	G	C	0.168651	1008
8	rs7003684	G	T	0.00892857	1008
8	rs7004962	C	T	0.219246	1008
8	rs6990807	T	C	0.00892857	1008
8	rs6987115	A	G	0.00892857	1008
8	rs78698192	A	G	0.0119048	1008
8	rs10098040	G	C	0.578373	1008
8	rs6991653	T	C	0.0545635	1008
8	rs7005192	T	G	0.0257937	1008
8	rs10098148	G	C	0.170635	1008
8	rs10113393	A	G	0.210317	1008
8	rs35675163	C	T	0.171627	1008
8	rs73172274	C	T	0.0416667	1008
8	rs34988553	C	G	0.172619	1008
8	rs7006681	T	A	0.00892857	1008
8	rs7006688	T	A	0.0267857	1008
8	rs75958221	A	C	0.00892857	1008
8	rs7817718	G	C	0.816468	1008
8	rs7819599	C	T	0.803571	1008
8	rs10110695	C	T	0.24504	1008
8	rs35144792	T	C	0.237103	1008
8	rs34950531	C	T	0.237103	1008
8	rs35130796	A	C	0.237103	1008
8	rs150610784	T	C	0.0277778	1008
8	rs4377982	A	G	0.864087	1008
8	rs34328161	C	T	0.237103	1008
8	rs79850106	T	G	0.015873	1008
8	rs34522747	T	C	0.25	1008
8	rs34329025	A	T	0.236111	1008
8	rs34954333	G	A	0.236111	1008
8	rs34752770	C	A	0.215278	1008
8	rs34741712	C	G	0.236111	1008
8	rs10092976	G	A	0.234127	1008
8	rs10092981	G	A	0.233135	1008
8	rs10093887	C	G	0.236111	1008
8	rs10093889	C	T	0.181548	1008
8	rs7831940	G	T	0.242063	1008
8	rs9644356	G	C	0.595238	1008
8	rs10096915	C	G	0.235119	1008
8	rs10086452	T	C	0.21131	1008
8	rs10282756	T	C	0.212302	1008
8	rs11783347	G	C	0.225198	1008
8	rs34363872	G	T	0.207341	1008
8	rs34935142	G	A	0.198413	1008
8	rs34218743	C	G	0.195437	1008
8	rs4311674	A	T	0.253968	1008
8	rs7824973	T	C	0.0734127	1008
8	rs2954209	A	G	0.194444	1008
8	rs2954210	G	C	0.373016	1008
8	rs2954211	G	A	0.375	1008
8	rs2954212	A	G	0.419643	1008
8	rs35996212	G	A	0.0694444	1008
8	rs2975390	C	T	0.411706	1008
8	rs2954213	C	G	0.380952	1008
8	rs184985489	C	A	0.410714	1008
8	rs2954215	C	G	0.419643	1008
8	rs13260600	C	T	0.0694444	1008
8	rs2954216	C	G	0.416667	1008
8	rs2954217	G	A	0.483135	1008
8	rs2975387	C	T	0.414683	1008
8	rs2954218	C	G	0.416667	1008
8	rs2954219	G	T	0.416667	1008
8	rs77982705	G	A	0.439484	1008
8	rs13262870	A	G	0.0684524	1008
8	rs78865770	A	T	0.414683	1008
8	rs74563289	C	T	0.414683	1008
8	rs34633600	T	C	0.482143	1008
8	rs34144336	G	T	0.482143	1008
8	rs3115655	G	A	0.412698	1008
8	rs3109666	T	C	0.480159	1008
8	rs2975386	C	T	0.409722	1008
8	rs2954220	A	G	0.480159	1008
8	rs34582453	G	A	0.0664683	1008
8	rs2954221	C	A	0.41369	1008
8	rs62482673	T	C	0.0684524	1008
8	rs2954222	C	A	0.407738	1008
8	rs3109667	G	C	0.41369	1008
8	rs2975385	A	G	0.415675	1008
8	rs2954223	T	A	0.480159	1008
8	rs2954224	G	A	0.415675	1008
8	rs2954225	C	T	0.41369	1008
8	rs2954226	T	G	0.441468	1008
8	rs2975384	C	A	0.479167	1008
8	rs2954227	C	G	0.416667	1008
8	rs2954228	C	G	0.438492	1008
8	rs13280374	G	A	0.0634921	1008
8	rs2954229	A	T	0.418651	1008
8	rs2930362	G	A	0.486111	1008
8	rs12056339	G	C	0.0257937	1008
8	rs13253701	G	A	0.0634921	1008
8	rs2930360	T	C	0.0982143	1008
8	rs2930359	T	G	0.0367063	1008
8	rs6993004	C	G	0.0386905	1008
8	rs73491910	G	C	0.410714	1008
8	rs7016853	T	G	0.0664683	1008
8	rs13254606	G	A	0.0634921	1008
8	rs2930358	G	A	0.0694444	1008
8	rs2930357	T	C	0.519841	1008
8	rs62482675	G	C	0.0664683	1008
8	rs2930356	G	C	0.511905	1008
8	rs34971236	G	C	0.0664683	1008
8	rs2975380	C	G	0.521825	1008
8	rs74724112	T	C	0.454365	1008
8	rs4875790	C	G	0.0128968	1008
8	rs2930355	A	C	0.4375	1008
8	rs2975374	T	C	0.455357	1008
8	rs77308739	A	G	0.0406746	1008
8	rs36101404	T	C	0.0654762	1008
8	rs10100809	G	A	0.479167	1008
8	rs17067746	A	C	0.0644841	1008
8	rs10092398	C	T	0.438492	1008
8	rs2975372	G	C	0.400794	1008
8	rs34866355	G	A	0.0674603	1008
8	rs13274005	T	C	0.0674603	1008
8	rs13265637	C	A	0.489087	1008
8	rs7010311	A	C	0.500992	1008
8	rs79439790	T	C	0.0456349	1008
8	rs116874892	C	A	0.0585317	1008
8	rs75928517	A	G	0.0198413	1008
8	rs6558825	G	C	0.865079	1008
8	rs17067771	A	G	0.0575397	1008
8	rs62482682	G	C	0.00198413	1008
8	rs2930353	A	G	0.492063	1008
8	rs2930352	C	G	0.429563	1008
8	rs7012625	C	A	0.39881	1008
8	rs17067779	G	T	0.0565476	1008
8	rs2975368	T	C	0.455357	1008
8	rs79831353	C	A	0.0386905	1008
8	rs2975367	T	G	0.382937	1008
8	rs150994937	A	T	0.00892857	1008
8	rs76448856	A	C	0.0228175	1008
8	rs6558826	G	A	0.446429	1008
8	rs2975366	A	G	0.439484	1008
8	rs2975362	G	C	0.368056	1008
8	rs13276234	C	A	0.0615079	1008
8	rs13276828	C	G	0.0615079	1008
8	rs13274695	G	A	0.0615079	1008
8	rs113206818	C	T	0.00198413	1008
8	rs13274973	G	C	0.0615079	1008
8	rs13278136	A	G	0.0615079	1008
8	rs7843157	G	C	0.474206	1008
8	rs13249429	C	A	0.0615079	1008
8	rs13250493	A	C	0.0615079	1008
8	rs35916369	G	A	0.0615079	1008
8	rs34009470	G	A	0.0615079	1008
8	rs35123437	A	G	0.0615079	1008
8	rs17067801	A	G	0.0615079	1008
8	rs34553815	C	T	0.0615079	1008
8	rs4515573	C	A	0.0595238	1008
8	rs4275246	G	C	0.0634921	1008
8	rs4379474	A	G	0.0634921	1008
8	rs4379475	A	G	0.465278	1008
8	rs17067807	C	G	0.0634921	1008
8	rs75565415	G	C	0.0853175	1008
8	rs79074484	T	A	0.0654762	1008
8	rs75865075	C	A	0.0654762	1008
8	rs35278218	A	G	0.0962302	1008
8	rs35200035	C	T	0.0654762	1008
8	rs2975361	C	G	0.389881	1008
8	rs36120929	G	A	0.0664683	1008
8	rs4495446	C	G	0.0654762	1008
8	rs4626624	G	A	0.436508	1008
8	rs78761957	C	A	0.0823413	1008
8	rs76420966	A	G	0.0218254	1008
8	rs57931671	C	G	0.366071	1008
8	rs13268401	G	A	0.0654762	1008
8	rs62482688	A	T	0.0634921	1008
8	rs79272723	A	C	0.0654762	1008
8	rs4146932	G	T	0.446429	1008
8	rs35413496	T	C	0.0674603	1008
8	rs34248049	G	C	0.0664683	1008
8	rs77749453	T	A	0.0138889	1008
8	rs35387645	T	A	0.0684524	1008
8	rs34709534	G	T	0.0585317	1008
8	rs2975359	T	C	0.405754	1008
8	rs62482692	T	C	0.0684524	1008
8	rs2930351	A	T	0.405754	1008
8	rs62482693	G	A	0.0684524	1008
8	rs191227755	T	A	0.0119048	1008
8	rs34579770	A	T	0.0674603	1008
8	rs7821201	T	C	0.0674603	1008
8	rs35861123	A	G	0.0674603	1008
8	rs76513506	C	T	0.0178571	1008
8	rs7830991	A	G	0.451389	1008
8	rs75400602	G	A	0.0396825	1008
8	rs138433118	G	T	0.0138889	1008
8	rs147608026	G	C	0.0287698	1008
8	rs148915337	T	A	0.0267857	1008
8	rs2975358	C	G	0.383929	1008
8	rs62482704	G	C	0.0545635	1008
8	rs34613833	T	G	0.0555556	1008
8	rs13259787	A	G	0.0575397	1008
8	rs2975357	G	C	0.40377	1008
8	rs2975356	G	T	0.0615079	1008
8	rs35003539	C	T	0.0545635	1008
8	rs36047345	G	A	0.0565476	1008
8	rs13258665	G	A	0.0565476	1008
8	rs13261048	C	G	0.0565476	1008
8	rs13261072	C	T	0.0565476	1008
8	rs6996498	G	A	0.454365	1008
8	rs7017707	A	G	0.348214	1008
8	rs6998344	C	T	0.106151	1008
8	rs6997315	G	T	0.340278	1008
8	rs61063808	C	T	0.235119	1008
8	rs61590681	T	C	0.234127	1008
8	rs13250531	G	C	0.0396825	1008
8	rs9314507	G	A	0.107143	1008
8	rs10216798	C	T	0.111111	1008
8	rs10216780	G	T	0.107143	1008
8	rs10216801	C	G	0.107143	1008
8	rs11986763	T	A	0.110119	1008
8	rs28410630	G	A	0.105159	1008
8	rs34709267	G	A	0.103175	1008
8	rs28626159	C	T	0.103175	1008
8	rs7832833	G	A	0.869048	1008
8	rs34728934	A	C	0.106151	1008
8	rs28665268	T	G	0.104167	1008
8	rs62482708	T	C	0.25	1008
8	rs35969831	G	C	0.0287698	1008
8	rs142609841	G	C	0.014881	1008
8	rs5001181	C	G	0.0257937	1008
8	rs4388472	G	C	0.24504	1008
8	rs2975349	T	G	0.690476	1008
8	rs2975348	C	T	0.664683	1008
8	rs4329297	C	T	0.666667	1008
8	rs4388473	G	C	0.666667	1008
8	rs4388474	G	A	0.666667	1008
8	rs34563530	C	G	0.304563	1008
8	rs34836154	T	C	0.305556	1008
8	rs61354720	C	T	0.305556	1008
8	rs28394851	T	C	0.305556	1008
8	rs28656313	G	A	0.305556	1008
8	rs7829460	T	C	0.305556	1008
8	rs28478626	C	T	0.305556	1008
8	rs10109362	G	A	0.638889	1008
8	rs4527896	A	G	0.300595	1008
8	rs4548201	T	C	0.300595	1008
8	rs10112315	G	C	0.638889	1008
8	rs4302871	T	C	0.300595	1008
8	rs4333625	T	C	0.300595	1008
8	rs7013615	G	T	0.300595	1008
8	rs7826938	A	C	0.300595	1008
8	rs17067842	T	C	0.100198	1008
8	rs13257055	T	C	0.231151	1008
8	rs17067844	G	T	0.300595	1008
8	rs34715424	A	G	0.0257937	1008
8	rs2975346	T	A	0.0853175	1008
8	rs10089126	C	T	0.970238	1008
8	rs10089344	C	T	0.331349	1008
8	rs10089350	C	G	0.969246	1008
8	rs10089485	C	A	0.970238	1008
8	rs17067846	C	T	0.0853175	1008
8	rs35027312	T	C	0.0853175	1008
8	rs10088766	G	T	0.964286	1008
8	rs11989159	A	G	0.0853175	1008
8	rs11989927	T	C	0.0853175	1008
8	rs11989166	A	G	0.0853175	1008
8	rs34126885	G	A	0.0863095	1008
8	rs2930342	T	G	0.303571	1008
8	rs13276382	T	C	0.643849	1008
8	rs11986531	C	G	0.301587	1008
8	rs2930341	C	G	0.301587	1008
8	rs2954637	T	C	0.298611	1008
8	rs1357486	T	C	0.298611	1008
8	rs1608368	C	T	0.0218254	1008
8	rs2627369	A	C	0.305556	1008
8	rs2948647	G	A	0.299603	1008
8	rs1403591	A	G	0.967262	1008
8	rs2688289	G	A	0.078373	1008
8	rs2948646	G	C	0.299603	1008
8	rs2954636	C	T	0.298611	1008
8	rs2948645	C	A	0.299603	1008
8	rs2627367	T	G	0.299603	1008
8	rs2627366	C	T	0.299603	1008
8	rs2627365	C	G	0.974206	1008
8	rs2930340	A	G	0.301587	1008
8	rs2954635	C	G	0.301587	1008
8	rs2954634	C	T	0.301587	1008
8	rs2975342	T	C	0.301587	1008
8	rs2930339	T	C	0.301587	1008
8	rs2930338	A	G	0.301587	1008
8	rs2627364	C	G	0.302579	1008
8	rs1523257	G	A	0.639881	1008
8	rs2948659	G	C	0.301587	1008
8	rs2948658	G	C	0.299603	1008
8	rs17400415	G	C	0.0218254	1008
8	rs11136673	T	C	0.639881	1008
8	rs77615332	C	A	0.0138889	1008
8	rs11786301	G	T	0.639881	1008
8	rs2688387	T	C	0.968254	1008
8	rs144241717	G	C	0.0138889	1008
8	rs62480068	G	A	0.0228175	1008
8	rs7815963	G	C	0.202381	1008
8	rs2627359	C	T	0.295635	1008
8	rs2627357	C	G	0.673611	1008
8	rs2627355	C	G	0.668651	1008
8	rs1916331	G	A	0.297619	1008
8	rs2975339	G	A	0.297619	1008
8	rs2627353	A	G	0.972222	1008
8	rs1403598	T	A	0.972222	1008
8	rs940160	C	T	0.295635	1008
8	rs2688383	G	A	0.665675	1008
8	rs4875791	A	G	0.636905	1008
8	rs2627349	C	G	0.963294	1008
8	rs4875792	T	C	0.646825	1008
8	rs75794983	T	G	0.014881	1008
8	rs2688381	T	C	0.970238	1008
8	rs2627348	G	T	0.664683	1008
8	rs2954632	C	G	0.969246	1008
8	rs76339579	C	T	0.0357143	1008
8	rs940159	A	G	0.672619	1008
8	rs1829861	T	C	0.666667	1008
8	rs1829860	C	T	0.667659	1008
8	rs2688380	T	A	0.97123	1008
8	rs11783634	T	C	0.641865	1008
8	rs2449816	G	A	0.671627	1008
8	rs11779342	C	T	0.641865	1008
8	rs2461851	T	C	0.642857	1008
8	rs62480070	G	A	0.0248016	1008
8	rs11783699	T	C	0.641865	1008
8	rs2627343	C	G	0.643849	1008
8	rs79306900	C	T	0.0248016	1008
8	rs4875793	T	C	0.642857	1008
8	rs139221342	C	A	0.0267857	1008
8	rs2049304	G	C	0.639881	1008
8	rs2049303	G	T	0.635913	1008
8	rs2627338	G	T	0.974206	1008
8	rs146571732	G	C	0.0128968	1008
8	rs1540818	A	G	0.643849	1008
8	rs1403596	T	G	0.0248016	1008
8	rs7818480	A	G	0.641865	1008
8	rs74746689	G	A	0.014881	1008
8	rs10109340	T	G	0.639881	1008
8	rs4875794	A	C	0.640873	1008
8	rs4875795	C	T	0.644841	1008
8	rs146193170	C	G	0.0138889	1008
8	rs12550243	A	G	0.641865	1008
8	rs62480071	C	G	0.0248016	1008
8	rs75664054	G	C	0.0248016	1008
8	rs2627432	G	A	0.0257937	1008
8	rs62480072	A	G	0.0248016	1008
8	rs10866959	A	G	0.637897	1008
8	rs2627431	A	G	0.0248016	1008
8	rs10866960	T	C	0.637897	1008
8	rs2627430	A	G	0.668651	1008
8	rs11136674	A	G	0.637897	1008
8	rs11997878	G	C	0.645833	1008
8	rs10086037	G	C	0.231151	1008
8	rs146713607	T	A	0.0426587	1008
8	rs2688379	C	T	0.325397	1008
8	rs2177329	C	G	0.300595	1008
8	rs75084613	C	A	0.0367063	1008
8	rs2688377	G	T	0.325397	1008
8	rs2627429	G	A	0.325397	1008
8	rs2627428	A	G	0.0357143	1008
8	rs149646522	A	C	0.0138889	1008
8	rs2627427	T	C	0.0357143	1008
8	rs10097499	G	A	0.632937	1008
8	rs118135709	C	G	0.0367063	1008
8	rs149066358	T	C	0.00892857	1008
8	rs60922547	G	A	0.213294	1008
8	rs13251994	G	C	0.633929	1008
8	rs2975337	G	A	0.964286	1008
8	rs2627426	A	G	0.965278	1008
8	rs2975336	G	A	0.324405	1008
8	rs10092638	T	C	0.594246	1008
8	rs117390329	G	A	0.0198413	1008
8	rs118161581	T	G	0.0138889	1008
8	rs62480080	G	A	0.0238095	1008
8	rs2930378	C	T	0.345238	1008
8	rs2627425	G	A	0.368056	1008
8	rs2930377	G	C	0.345238	1008
8	rs2954628	G	A	0.353175	1008
8	rs2948660	T	C	0.354167	1008
8	rs10107710	T	C	0.593254	1008
8	rs2975333	C	T	0.355159	1008
8	rs2930376	G	C	0.946429	1008
8	rs117047357	C	G	0.0535714	1008
8	rs2954627	T	G	0.59127	1008
8	rs2930375	G	A	0.616071	1008
8	rs2930374	G	C	0.592262	1008
8	rs80025425	T	C	0.0228175	1008
8	rs1523258	C	A	0.967262	1008
8	rs1523259	C	G	0.618056	1008
8	rs11775224	T	C	0.602183	1008
8	rs2688402	C	T	0.603175	1008
8	rs2627418	C	G	0.602183	1008
8	rs17067892	T	C	0.0267857	1008
8	rs2627417	A	G	0.0267857	1008
8	rs74339524	T	C	0.00198413	1008
8	rs13271127	T	C	0.00198413	1008
8	rs2688284	C	T	0.97123	1008
8	rs2688285	G	C	0.97123	1008
8	rs2688286	G	A	0.358135	1008
8	rs2688288	A	C	0.0257937	1008
8	rs11786370	C	T	0.592262	1008
8	rs2688291	G	T	0.348214	1008
8	rs2688292	G	T	0.97123	1008
8	rs2930373	G	T	0.348214	1008
8	rs184719828	T	C	0.00992063	1008
8	rs8180892	C	T	0.594246	1008
8	rs17063173	T	C	0.0257937	1008
8	rs144302661	C	T	0.0218254	1008
8	rs2688301	C	G	0.96627	1008
8	rs13254962	T	C	0.59623	1008
8	rs2688308	C	G	0.96627	1008
8	rs4875258	A	G	0.598214	1008
8	rs17067905	G	A	0.0287698	1008
8	rs2930372	G	A	0.350198	1008
8	rs4875259	T	C	0.59623	1008
8	rs2627415	G	A	0.97123	1008
8	rs4875260	G	A	0.595238	1008
8	rs3889169	G	C	0.0257937	1008
8	rs3877992	C	G	0.594246	1008
8	rs2688318	C	G	0.62004	1008
8	rs3877993	G	C	0.0257937	1008
8	rs2688319	C	T	0.619048	1008
8	rs2688320	C	T	0.0257937	1008
8	rs2627414	G	A	0.619048	1008
8	rs2627413	G	C	0.0248016	1008
8	rs3990493	G	A	0.0248016	1008
8	rs2688325	T	C	0.619048	1008
8	rs4875797	G	A	0.594246	1008
8	rs2688326	C	T	0.619048	1008
8	rs2627412	T	A	0.0267857	1008
8	rs2554507	C	T	0.0267857	1008
8	rs2688327	T	A	0.615079	1008
8	rs10216531	G	A	0.588294	1008
8	rs2930371	G	C	0.350198	1008
8	rs144527556	T	C	0.0575397	1008
8	rs2627410	A	G	0.375992	1008
8	rs2912266	G	A	0.349206	1008
8	rs2627409	C	G	0.965278	1008
8	rs2954626	A	C	0.35119	1008
8	rs2954625	C	T	0.348214	1008
8	rs2954624	C	T	0.345238	1008
8	rs138466512	G	T	0.0168651	1008
8	rs2948655	T	C	0.350198	1008
8	rs2912285	G	C	0.347222	1008
8	rs141444498	G	A	0.0168651	1008
8	rs2975332	C	G	0.377976	1008
8	rs2554702	A	G	0.377976	1008
8	rs2948652	G	C	0.373016	1008
8	rs2954623	A	T	0.34623	1008
8	rs2975331	C	T	0.347222	1008
8	rs2912288	G	A	0.368056	1008
8	rs2930370	C	T	0.37004	1008
8	rs56225903	G	A	0.030754	1008
8	rs17067962	C	T	0.030754	1008
8	rs2912293	G	T	0.96627	1008
8	rs17067967	T	G	0.030754	1008
8	rs75977884	T	C	0.00297619	1008
8	rs2948653	A	G	0.97123	1008
8	rs11779551	T	C	0.610119	1008
8	rs2912294	G	A	0.323413	1008
8	rs2948654	C	T	0.328373	1008
8	rs73174420	G	A	0.031746	1008
8	rs2688322	A	G	0.363095	1008
8	rs2688324	C	T	0.967262	1008
8	rs4526382	C	T	0.215278	1008
8	rs2930363	C	G	0.21627	1008
8	rs2954621	C	T	0.545635	1008
8	rs2948651	A	T	0.335317	1008
8	rs62480120	G	A	0.0297619	1008
8	rs2554632	T	A	0.21131	1008
8	rs117557385	G	A	0.00992063	1008
8	rs2688313	G	C	0.563492	1008
8	rs75178790	A	C	0.0456349	1008
8	rs1968323	G	C	0.331349	1008
8	rs7836077	G	C	0.230159	1008
8	rs1968322	G	A	0.330357	1008
8	rs1968321	C	G	0.541667	1008
8	rs185940234	C	A	0.0208333	1008
8	rs2912295	G	T	0.329365	1008
8	rs1464619	G	T	0.324405	1008
8	rs4367575	C	A	0.18254	1008
8	rs1464620	T	G	0.423611	1008
8	rs10093777	T	C	0.184524	1008
8	rs62480122	G	A	0.0327381	1008
8	rs2627393	T	C	0.965278	1008
8	rs2912296	G	A	0.326389	1008
8	rs2930364	T	C	0.327381	1008
8	rs2948650	T	A	0.327381	1008
8	rs73174430	A	G	0.428571	1008
8	rs75479708	G	C	0.00198413	1008
8	rs2554631	T	C	0.780754	1008
8	rs62480123	T	G	0.031746	1008
8	rs140994566	T	A	0.0267857	1008
8	rs2975327	G	T	0.735119	1008
8	rs2954618	G	C	0.345238	1008
8	rs2912299	G	A	0.74504	1008
8	rs17067986	C	T	0.406746	1008
8	rs2627394	T	C	0.0386905	1008
8	rs11136678	A	G	0.423611	1008
8	rs2688299	C	A	0.969246	1008
8	rs2688298	G	A	0.0386905	1008
8	rs145553644	T	A	0.0267857	1008
8	rs2912263	G	T	0.730159	1008
8	rs2688297	T	C	0.969246	1008
8	rs2554628	C	A	0.969246	1008
8	rs3109772	T	C	0.751984	1008
8	rs3109771	T	G	0.751984	1008
8	rs2627395	C	T	0.78373	1008
8	rs2627396	C	G	0.969246	1008
8	rs2975326	T	A	0.749008	1008
8	rs62480125	G	A	0.0386905	1008
8	rs11136679	C	T	0.416667	1008
8	rs2954616	C	A	0.742063	1008
8	rs2688296	G	C	0.0386905	1008
8	rs2912269	A	G	0.746032	1008
8	rs1582766	T	G	0.334325	1008
8	rs1582765	T	C	0.327381	1008
8	rs28737461	T	C	0.185516	1008
8	rs1582764	A	G	0.327381	1008
8	rs2081554	T	C	0.419643	1008
8	rs2975325	C	G	0.327381	1008
8	rs2954613	C	A	0.739087	1008
8	rs73174440	G	C	0.420635	1008
8	rs62480126	T	G	0.0367063	1008
8	rs2975324	G	A	0.325397	1008
8	rs2930366	C	A	0.329365	1008
8	rs117487509	C	G	0.0992063	1008
8	rs1829859	A	C	0.333333	1008
8	rs148194491	G	C	0.00992063	1008
8	rs11786669	A	G	0.420635	1008
8	rs2954612	C	G	0.325397	1008
8	rs11776171	G	A	0.419643	1008
8	rs2975323	G	A	0.327381	1008
8	rs11783317	C	T	0.417659	1008
8	rs2954611	G	C	0.326389	1008
8	rs2954610	T	C	0.746032	1008
8	rs62480127	G	C	0.030754	1008
8	rs7017117	C	T	0.188492	1008
8	rs13256543	T	A	0.188492	1008
8	rs2912277	A	T	0.743056	1008
8	rs2627402	T	G	0.454365	1008
8	rs62480128	A	G	0.0386905	1008
8	rs2554623	G	A	0.970238	1008
8	rs17067995	C	T	0.0625	1008
8	rs6983347	G	A	0.0337302	1008
8	rs2204224	T	C	0.276786	1008
8	rs2204223	C	A	0.757937	1008
8	rs2554667	C	T	0.724206	1008
8	rs2627403	T	C	0.813492	1008
8	rs2449817	G	T	0.706349	1008
8	rs75373029	G	C	0.0446429	1008
8	rs2554666	C	G	0.717262	1008
8	rs56722051	T	C	0.00396825	1008
8	rs2627405	T	G	0.676587	1008
8	rs2554665	G	C	0.673611	1008
8	rs7842633	T	G	0.0436508	1008
8	rs2627406	A	G	0.673611	1008
8	rs117916220	C	G	0.00396825	1008
8	rs73661022	A	T	0.0436508	1008
8	rs112172177	G	A	0.00595238	1008
8	rs17068023	T	C	0.371032	1008
8	rs2954609	G	C	0.258929	1008
8	rs113453505	A	G	0.0446429	1008
8	rs2433245	G	C	0.677579	1008
8	rs7825644	C	G	0.0446429	1008
8	rs7825796	C	G	0.0446429	1008
8	rs2627337	A	C	0.632937	1008
8	rs2554663	T	C	0.630952	1008
8	rs73661023	A	G	0.0446429	1008
8	rs28407329	G	A	0.358135	1008
8	rs2627336	G	A	0.71131	1008
8	rs2627335	A	G	0.722222	1008
8	rs1834569	C	A	0.706349	1008
8	rs2627334	G	A	0.576389	1008
8	rs2954608	T	C	0.303571	1008
8	rs1851596	T	C	0.695437	1008
8	rs79072148	A	C	0.139881	1008
8	rs1851594	C	T	0.693452	1008
8	rs1851593	C	A	0.203373	1008
8	rs73501869	T	G	0.214286	1008
8	rs2948644	A	C	0.376984	1008
8	rs2930336	G	T	0.375992	1008
8	rs7001703	T	A	0.229167	1008
8	rs2954607	T	C	0.377976	1008
8	rs2554661	G	C	0.125	1008
8	rs11778737	G	C	0.229167	1008
8	rs2554660	G	A	0.493056	1008
8	rs2688270	A	G	0.494048	1008
8	rs2627332	C	G	0.720238	1008
8	rs2554659	G	A	0.493056	1008
8	rs2975402	A	G	0.377976	1008
8	rs2954606	T	C	0.378968	1008
8	rs11990480	G	C	0.231151	1008
8	rs2627331	C	G	0.724206	1008
8	rs149308462	T	C	0.015873	1008
8	rs2554658	A	C	0.5	1008
8	rs2627330	G	T	0.72619	1008
8	rs2688269	G	T	0.72619	1008
8	rs2954605	T	C	0.378968	1008
8	rs2554657	A	T	0.122024	1008
8	rs74355027	C	A	0.0208333	1008
8	rs2688268	C	T	0.501984	1008
8	rs2930335	G	C	0.380952	1008
8	rs2627329	A	G	0.501984	1008
8	rs2930334	C	G	0.37996	1008
8	rs17068044	A	T	0.219246	1008
8	rs2954604	G	C	0.365079	1008
8	rs62481577	T	C	0.220238	1008
8	rs10503223	G	C	0.0615079	1008
8	rs2688266	C	T	0.760913	1008
8	rs117886435	C	T	0.0327381	1008
8	rs2554656	G	C	0.760913	1008
8	rs2554655	T	A	0.759921	1008
8	rs2688265	C	T	0.568452	1008
8	rs4370552	T	C	0.251984	1008
8	rs11136680	T	C	0.251984	1008
8	rs2059584	T	C	0.251984	1008
8	rs113126747	C	T	0.030754	1008
8	rs2948643	C	T	0.00198413	1008
8	rs11136681	T	A	0.220238	1008
8	rs2975401	A	G	0.294643	1008
8	rs11774238	A	C	0.220238	1008
8	rs11784451	C	A	0.220238	1008
8	rs11775028	T	C	0.220238	1008
8	rs75548021	T	C	0.0615079	1008
8	rs1593488	G	C	0.474206	1008
8	rs1834568	C	A	0.472222	1008
8	rs2554653	C	T	0.694444	1008
8	rs80182245	A	G	0.0297619	1008
8	rs2688304	C	A	0.724206	1008
8	rs2688303	G	C	0.477183	1008
8	rs1829858	T	C	0.0595238	1008
8	rs1829857	A	T	0.723214	1008
8	rs74738542	G	A	0.263889	1008
8	rs4554487	G	C	0.218254	1008
8	rs1829856	G	C	0.483135	1008
8	rs77536844	C	T	0.0228175	1008
8	rs1608369	A	G	0.10119	1008
8	rs183259097	T	C	0.0138889	1008
8	rs11986920	T	C	0.21627	1008
8	rs2554650	C	T	0.717262	1008
8	rs11990092	G	C	0.217262	1008
8	rs11990113	G	A	0.21627	1008
8	rs2688300	T	C	0.122024	1008
8	rs11987661	T	C	0.21627	1008
8	rs2162263	G	A	0.215278	1008
8	rs2114244	C	T	0.218254	1008
8	rs17068071	A	G	0.21627	1008
8	rs2912286	C	A	0.717262	1008
8	rs2930333	C	G	0.724206	1008
8	rs2912287	C	T	0.417659	1008
8	rs62481632	G	A	0.217262	1008
8	rs2554622	C	A	0.477183	1008
8	rs2554621	T	G	0.478175	1008
8	rs146660964	C	A	0.0297619	1008
8	rs139253587	A	C	0.0128968	1008
8	rs34326812	G	A	0.214286	1008
8	rs2627531	T	G	0.485119	1008
8	rs2554620	T	C	0.486111	1008
8	rs17068083	G	A	0.0238095	1008
8	rs2688307	G	T	0.50496	1008
8	rs2688306	G	C	0.725198	1008
8	rs118131409	A	G	0.0218254	1008
8	rs11778011	T	C	0.00198413	1008
8	rs2627530	C	G	0.724206	1008
8	rs2627529	A	G	0.542659	1008
8	rs11777346	A	G	0.218254	1008
8	rs2627527	C	G	0.133929	1008
8	rs2627526	G	C	0.478175	1008
8	rs117235798	T	C	0.0109127	1008
8	rs75241376	C	T	0.0486111	1008
8	rs2975398	T	C	0.0724206	1008
8	rs1820435	A	T	0.948413	1008
8	rs2975397	A	C	0.415675	1008
8	rs117630829	G	C	0.030754	1008
8	rs139324478	G	C	0.0337302	1008
8	rs1426280	T	G	0.482143	1008
8	rs2627525	G	A	0.268849	1008
8	rs2627523	G	A	0.133929	1008
8	rs2554616	C	T	0.750992	1008
8	rs2554615	T	C	0.272817	1008
8	rs1523248	A	G	0.479167	1008
8	rs78603504	A	C	0.0595238	1008
8	rs2259039	G	C	0.343254	1008
8	rs79223048	C	A	0.0297619	1008
8	rs2259076	T	C	0.481151	1008
8	rs2258265	C	T	0.25496	1008
8	rs4363226	G	A	0.0277778	1008
8	rs78246747	C	T	0.22123	1008
8	rs1464617	C	T	0.464286	1008
8	rs111368104	T	C	0.0297619	1008
8	rs2407188	C	A	0.481151	1008
8	rs76792879	C	T	0.0575397	1008
8	rs141033974	C	G	0.015873	1008
8	rs2554613	T	C	0.138889	1008
8	rs62481634	G	A	0.0585317	1008
8	rs80206912	A	G	0.135913	1008
8	rs2407189	G	C	0.729167	1008
8	rs17068110	C	A	0.0585317	1008
8	rs147408321	G	A	0.00992063	1008
8	rs1593487	A	G	0.946429	1008
8	rs11136682	A	T	0.425595	1008
8	rs11136683	T	C	0.198413	1008
8	rs2627521	G	C	0.133929	1008
8	rs1523250	A	G	0.0595238	1008
8	rs1464618	C	T	0.419643	1008
8	rs1968320	C	T	0.00198413	1008
8	rs118161801	T	C	0.015873	1008
8	rs2954648	T	C	0.429563	1008
8	rs74364641	T	C	0.168651	1008
8	rs2912289	A	C	0.451389	1008
8	rs2688317	T	C	0.327381	1008
8	rs59348947	A	C	0.231151	1008
8	rs17068126	G	A	0.16369	1008
8	rs190573710	A	G	0.0287698	1008
8	rs2980782	G	C	0.451389	1008
8	rs2912290	C	G	0.454365	1008
8	rs2975396	C	T	0.0595238	1008
8	rs2627520	C	T	0.326389	1008
8	rs62481636	A	G	0.0595238	1008
8	rs79575989	C	G	0.166667	1008
8	rs62481637	T	C	0.0605159	1008
8	rs2740869	C	G	0.139881	1008
8	rs34793155	T	C	0.0555556	1008
8	rs62481639	G	A	0.450397	1008
8	rs74527684	G	A	0.170635	1008
8	rs34463230	T	C	0.451389	1008
8	rs34859339	C	G	0.422619	1008
8	rs73509606	T	C	0.181548	1008
8	rs73509608	T	C	0.399802	1008
8	rs117607851	G	A	0.0386905	1008
8	rs78301486	T	A	0.199405	1008
8	rs73509609	G	A	0.166667	1008
8	rs2627518	A	G	0.332341	1008
8	rs78686726	A	G	0.0248016	1008
8	rs2954647	G	C	0.0565476	1008
8	rs2740868	T	C	0.755952	1008
8	rs2688293	A	C	0.943452	1008
8	rs58128877	C	T	0.365079	1008
8	rs11779200	C	T	0.360119	1008
8	rs11779218	C	T	0.363095	1008
8	rs11779222	C	A	0.366071	1008
8	rs11785867	G	C	0.368056	1008
8	rs2975395	C	T	0.0565476	1008
8	rs2740867	C	G	0.950397	1008
8	rs74462656	T	C	0.0168651	1008
8	rs2627516	T	G	0.093254	1008
8	rs6984912	C	T	0.376984	1008
8	rs11786061	G	A	0.348214	1008
8	rs2627515	C	T	0.551587	1008
8	rs6984122	G	C	0.392857	1008
8	rs10780168	G	T	0.377976	1008
8	rs17401217	A	G	0.0625	1008
8	rs2740866	G	A	0.247024	1008
8	rs11136684	C	T	0.387897	1008
8	rs2627514	C	G	0.415675	1008
8	rs11136685	G	C	0.426587	1008
8	rs2740865	G	A	0.389881	1008
8	rs756094	C	T	0.00396825	1008
8	rs756095	G	A	0.499008	1008
8	rs756092	A	G	0.494048	1008
8	rs73509615	C	T	0.0734127	1008
8	rs756093	A	T	0.207341	1008
8	rs117936304	C	T	0.0694444	1008
8	rs117429733	G	C	0.046627	1008
8	rs2740863	C	T	0.141865	1008
8	rs940145	T	C	0.286706	1008
8	rs2740862	G	A	0.27877	1008
8	rs2912292	G	A	0.0724206	1008
8	rs2554513	A	G	0.257937	1008
8	rs11136687	T	A	0.376984	1008
8	rs2627512	A	T	0.947421	1008
8	rs2740861	C	T	0.139881	1008
8	rs2740860	A	C	0.139881	1008
8	rs148521152	A	C	0.00496032	1008
8	rs2980779	T	C	0.0714286	1008
8	rs78842063	G	C	0.0992063	1008
8	rs142862321	G	C	0.0109127	1008
8	rs2627511	G	C	0.140873	1008
8	rs2627510	T	C	0.140873	1008
8	rs2554512	A	G	0.258929	1008
8	rs2740858	T	A	0.564484	1008
8	rs2740857	A	C	0.139881	1008
8	rs2262209	C	A	0.251984	1008
8	rs2407190	G	C	0.271825	1008
8	rs2407191	G	C	0.574405	1008
8	rs2554509	A	G	0.265873	1008
8	rs78803280	T	C	0.0972222	1008
8	rs75686376	G	A	0.0972222	1008
8	rs2627508	G	A	0.12996	1008
8	rs2930382	G	A	0.0714286	1008
8	rs2688334	C	T	0.247024	1008
8	rs142812342	G	A	0.0109127	1008
8	rs2627507	C	T	0.241071	1008
8	rs558929623	G	T	0.0109127	1008
8	rs73509621	C	T	0.0505952	1008
8	rs76416538	G	C	0.0843254	1008
8	rs66471853	T	C	0.0248016	1008
8	rs66531571	C	T	0.0238095	1008
8	rs2627506	T	G	0.957341	1008
8	rs79037714	G	A	0.0684524	1008
8	rs77511789	T	G	0.0218254	1008
8	rs2688335	G	C	0.718254	1008
8	rs80118275	G	C	0.0664683	1008
8	rs10503224	G	A	0.0248016	1008
8	rs2740854	C	T	0.19246	1008
8	rs66497649	T	G	0.0248016	1008
8	rs150969796	T	A	0.0396825	1008
8	rs7819938	C	G	0.0704365	1008
8	rs10503225	T	C	0.0248016	1008
8	rs2740853	G	A	0.124008	1008
8	rs2740852	C	G	0.285714	1008
8	rs2740851	T	C	0.740079	1008
8	rs60055513	G	C	0.0248016	1008
8	rs2954646	G	C	0.741071	1008
8	rs35018211	C	T	0.738095	1008
8	rs2449821	C	T	0.957341	1008
8	rs67491609	A	T	0.740079	1008
8	rs148644106	G	C	0.0138889	1008
8	rs2688337	G	T	0.740079	1008
8	rs140151419	G	A	0.0128968	1008
8	rs2740849	T	C	0.741071	1008
8	rs2740848	A	G	0.741071	1008
8	rs55843326	G	C	0.0248016	1008
8	rs7018099	T	A	0.0238095	1008
8	rs2740847	T	C	0.740079	1008
8	rs2259012	G	A	0.957341	1008
8	rs2740846	C	G	0.342262	1008
8	rs2688338	G	A	0.794643	1008
8	rs56335260	C	A	0.0248016	1008
8	rs56011244	G	C	0.0248016	1008
8	rs2688339	G	A	0.794643	1008
8	rs55906500	G	C	0.0248016	1008
8	rs2740844	A	G	0.795635	1008
8	rs2688340	G	A	0.795635	1008
8	rs2688341	G	A	0.795635	1008
8	rs2740843	T	C	0.795635	1008
8	rs2627500	G	A	0.957341	1008
8	rs2627499	T	A	0.795635	1008
8	rs2627498	T	C	0.136905	1008
8	rs1996896	A	G	0.795635	1008
8	rs2740841	C	T	0.136905	1008
8	rs1996897	T	C	0.46131	1008
8	rs1996899	G	C	0.933532	1008
8	rs2627496	C	G	0.795635	1008
8	rs17068216	G	C	0.464286	1008
8	rs145849099	G	C	0.0119048	1008
8	rs2740839	T	G	0.93254	1008
8	rs35892603	C	G	0.078373	1008
8	rs2627494	T	A	0.795635	1008
8	rs146541464	A	C	0.0248016	1008
8	rs2740837	C	G	0.794643	1008
8	rs149114716	G	C	0.0615079	1008
8	rs2627492	G	A	0.93254	1008
8	rs2627491	C	T	0.795635	1008
8	rs2740836	C	G	0.795635	1008
8	rs2554508	A	G	0.93254	1008
8	rs2740835	T	C	0.795635	1008
8	rs2627490	G	A	0.795635	1008
8	rs2627489	T	G	0.795635	1008
8	rs2627488	T	A	0.795635	1008
8	rs2627487	T	A	0.795635	1008
8	rs2688342	A	G	0.795635	1008
8	rs142595578	A	G	0.0138889	1008
8	rs150981788	A	G	0.0138889	1008
8	rs2627486	G	A	0.794643	1008
8	rs2627485	T	G	0.795635	1008
8	rs2688343	T	C	0.137897	1008
8	rs73492649	G	C	0.549603	1008
8	rs73492650	T	C	0.542659	1008
8	rs2627484	G	A	0.251984	1008
8	rs2740834	A	C	0.795635	1008
8	rs719648	C	T	0.139881	1008
8	rs2407193	G	C	0.321429	1008
8	rs2740830	G	A	0.0674603	1008
8	rs2554506	C	T	0.321429	1008
8	rs11136688	A	G	0.472222	1008
8	rs2740829	T	A	0.138889	1008
8	rs2627483	C	T	0.957341	1008
8	rs2740828	G	C	0.93254	1008
8	rs2140340	G	A	0.0694444	1008
8	rs2140341	T	G	0.93254	1008
8	rs2740825	T	C	0.796627	1008
8	rs1991280	C	G	0.934524	1008
8	rs2740824	G	C	0.138889	1008
8	rs1991279	A	G	0.723214	1008
8	rs12679322	C	T	0.0625	1008
8	rs2627482	C	T	0.933532	1008
8	rs2627481	A	G	0.725198	1008
8	rs2688346	A	G	0.137897	1008
8	rs2627480	T	C	0.138889	1008
8	rs117726177	G	C	0.0386905	1008
8	rs2627479	C	T	0.933532	1008
8	rs71521893	T	C	0.0793651	1008
8	rs74945142	T	A	0.0674603	1008
8	rs2627478	C	T	0.933532	1008
8	rs12680491	T	C	0.548611	1008
8	rs2740823	T	A	0.0684524	1008
8	rs2554504	A	G	0.674603	1008
8	rs35175707	A	G	0.454365	1008
8	rs71521894	T	G	0.0813492	1008
8	rs2627475	C	T	0.136905	1008
8	rs142215371	T	C	0.0188492	1008
8	rs76491493	G	A	0.0168651	1008
8	rs2688347	T	C	0.934524	1008
8	rs2407194	C	T	0.256944	1008
8	rs2627473	T	C	0.797619	1008
8	rs2627472	C	T	0.933532	1008
8	rs2627471	T	C	0.797619	1008
8	rs2627470	T	C	0.485119	1008
8	rs2554503	C	G	0.135913	1008
8	rs7001755	A	G	0.706349	1008
8	rs2554502	C	A	0.795635	1008
8	rs11785940	T	C	0.0912698	1008
8	rs2627468	G	A	0.258929	1008
8	rs2688349	T	C	0.700397	1008
8	rs1474317	C	A	0.447421	1008
8	rs2407195	G	A	0.350198	1008
8	rs1474318	G	T	0.796627	1008
8	rs2407196	A	T	0.935516	1008
8	rs2407197	T	A	0.350198	1008
8	rs2627462	C	T	0.137897	1008
8	rs2627461	G	C	0.0386905	1008
8	rs2049308	C	A	0.959325	1008
8	rs2627459	C	T	0.137897	1008
8	rs2627458	G	C	0.138889	1008
8	rs2554651	A	C	0.9375	1008
8	rs2627457	G	C	0.137897	1008
8	rs2688351	G	C	0.339286	1008
8	rs2627456	A	G	0.137897	1008
8	rs117933930	G	C	0.0575397	1008
8	rs77744779	T	G	0.00992063	1008
8	rs2627455	G	A	0.135913	1008
8	rs7845463	T	G	0.46131	1008
8	rs2257677	A	T	0.935516	1008
8	rs2627454	G	C	0.340278	1008
8	rs2554522	C	T	0.136905	1008
8	rs2627453	G	A	0.135913	1008
8	rs1529316	C	T	0.796627	1008
8	rs1529317	T	A	0.934524	1008
8	rs57339387	T	A	0.447421	1008
8	rs111668744	G	T	0.00297619	1008
8	rs2627451	A	G	0.196429	1008
8	rs2740817	C	T	0.353175	1008
8	rs2740816	C	T	0.338294	1008
8	rs189986610	G	C	0.0138889	1008
8	rs144365730	T	C	0.0575397	1008
8	rs2554624	A	G	0.741071	1008
8	rs2554625	C	G	0.940476	1008
8	rs2627450	G	A	0.337302	1008
8	rs2627449	A	G	0.940476	1008
8	rs2688353	G	A	0.939484	1008
8	rs2554627	A	C	0.34127	1008
8	rs2740815	T	A	0.194444	1008
8	rs35901751	C	T	0.123016	1008
8	rs2627448	A	G	0.963294	1008
8	rs59909384	C	A	0.078373	1008
8	rs2740814	T	C	0.808532	1008
8	rs34959669	T	G	0.423611	1008
8	rs17068296	A	G	0.0595238	1008
8	rs79892810	G	C	0.0634921	1008
8	rs11990330	G	C	0.40873	1008
8	rs77226519	A	G	0.0595238	1008
8	rs11997751	C	A	0.407738	1008
8	rs78190576	C	T	0.0595238	1008
8	rs6984352	G	A	0.467262	1008
8	rs56135416	A	T	0.407738	1008
8	rs7009458	T	C	0.469246	1008
8	rs6558829	T	C	0.468254	1008
8	rs6558831	T	C	0.468254	1008
8	rs7835694	A	G	0.469246	1008
8	rs7816801	G	C	0.41369	1008
8	rs7842821	T	C	0.47123	1008
8	rs7820623	G	A	0.47123	1008
8	rs55977896	A	C	0.410714	1008
8	rs71521895	G	C	0.093254	1008
8	rs2049306	T	G	0.752976	1008
8	rs2049305	A	G	0.272817	1008
8	rs71521896	G	A	0.0257937	1008
8	rs141890328	G	T	0.0357143	1008
8	rs1474319	C	A	0.240079	1008
8	rs12679008	G	A	0.0595238	1008
8	rs10448104	G	C	0.422619	1008
8	rs10448105	T	G	0.414683	1008
8	rs10448106	A	G	0.411706	1008
8	rs2554711	T	C	0.342262	1008
8	rs2688283	G	C	0.401786	1008
8	rs2627447	G	T	0.741071	1008
8	rs17068332	C	T	0.193452	1008
8	rs138882146	T	G	0.014881	1008
8	rs17068336	A	G	0.0585317	1008
8	rs2554712	C	T	0.742063	1008
8	rs11136689	T	G	0.395833	1008
8	rs2407130	T	C	0.402778	1008
8	rs2554713	T	C	0.401786	1008
8	rs2740811	C	G	0.30754	1008
8	rs13267306	T	G	0.0962302	1008
8	rs2554714	C	A	0.27381	1008
8	rs116655845	C	T	0.0585317	1008
8	rs117180459	G	A	0.0486111	1008
8	rs2554715	G	T	0.268849	1008
8	rs12677565	G	A	0.0585317	1008
8	rs12675713	A	C	0.0595238	1008
8	rs2627444	G	A	0.738095	1008
8	rs11997340	C	T	0.467262	1008
8	rs17068366	T	G	0.0565476	1008
8	rs138004818	T	C	0.0138889	1008
8	rs62501202	G	T	0.0575397	1008
8	rs78568731	C	T	0.0585317	1008
8	rs11987702	A	G	0.419643	1008
8	rs11987711	A	G	0.469246	1008
8	rs2554718	T	G	0.34623	1008
8	rs80049236	T	C	0.0595238	1008
8	rs60120923	C	T	0.0595238	1008
8	rs12676838	T	C	0.0595238	1008
8	rs12682481	C	A	0.465278	1008
8	rs12682483	C	G	0.469246	1008
8	rs12674744	C	A	0.0605159	1008
8	rs56204292	C	G	0.409722	1008
8	rs12677260	T	C	0.469246	1008
8	rs148638182	T	G	0.00892857	1008
8	rs12677287	T	C	0.469246	1008
8	rs76410594	T	C	0.0595238	1008
8	rs7004074	T	G	0.469246	1008
8	rs11136690	C	T	0.406746	1008
8	rs73180006	T	C	0.410714	1008
8	rs79071316	G	A	0.0575397	1008
8	rs79770879	G	C	0.0595238	1008
8	rs73180007	T	A	0.409722	1008
8	rs59005342	T	C	0.409722	1008
8	rs12679350	G	A	0.0595238	1008
8	rs2740810	C	A	0.96627	1008
8	rs12675430	C	T	0.0595238	1008
8	rs2554720	G	A	0.730159	1008
8	rs2627443	C	G	0.800595	1008
8	rs2740809	A	C	0.227183	1008
8	rs2554721	A	C	0.16369	1008
8	rs2554722	G	T	0.160714	1008
8	rs1546756	C	G	0.904762	1008
8	rs1972151	C	G	0.334325	1008
8	rs148707800	G	A	0.0664683	1008
8	rs147613378	T	C	0.0138889	1008
8	rs2740806	T	G	0.499008	1008
8	rs2554725	T	C	0.168651	1008
8	rs2627442	A	G	0.904762	1008
8	rs142447024	G	A	0.0406746	1008
8	rs2688394	T	A	0.169643	1008
8	rs2688393	T	G	0.235119	1008
8	rs139988547	C	T	0.00992063	1008
8	rs9650478	C	T	0.402778	1008
8	rs2627441	T	C	0.328373	1008
8	rs2627440	C	T	0.261905	1008
8	rs2688392	A	G	0.897817	1008
8	rs2554726	T	G	0.0763889	1008
8	rs72507686	C	T	0.0545635	1008
8	rs2740805	A	G	0.171627	1008
8	rs2627438	C	T	0.318452	1008
8	rs2688390	G	C	0.178571	1008
8	rs73180022	G	C	0.0228175	1008
8	rs2627437	G	A	0.181548	1008
8	rs74299126	C	A	0.0555556	1008
8	rs2627436	A	G	0.181548	1008
8	rs67915099	G	C	0.400794	1008
8	rs79803990	G	A	0.078373	1008
8	rs73180026	T	C	0.388889	1008
8	rs2740803	C	T	0.569444	1008
8	rs66507476	T	C	0.394841	1008
8	rs2554728	T	C	0.181548	1008
8	rs67551393	A	C	0.39881	1008
8	rs148990635	G	C	0.0406746	1008
8	rs2627434	G	C	0.0753968	1008
8	rs57907608	C	T	0.389881	1008
8	rs55999441	C	T	0.388889	1008
8	rs57027489	G	T	0.388889	1008
8	rs58977584	C	G	0.388889	1008
8	rs2554510	C	A	0.233135	1008
8	rs2554514	G	C	0.333333	1008
8	rs55832901	G	C	0.392857	1008
8	rs2554517	T	C	0.792659	1008
8	rs66531379	T	C	0.390873	1008
8	rs2554518	G	A	0.391865	1008
8	rs2627388	T	A	0.391865	1008
8	rs2627387	A	C	0.391865	1008
8	rs2627386	T	C	0.634921	1008
8	rs142553367	G	A	0.0168651	1008
8	rs77324894	T	C	0.169643	1008
8	rs55964478	C	T	0.394841	1008
8	rs56354451	C	G	0.394841	1008
8	rs55902351	C	G	0.394841	1008
8	rs55739792	T	A	0.393849	1008
8	rs2627385	G	A	0.078373	1008
8	rs2627384	C	G	0.151786	1008
8	rs13280880	C	G	0.106151	1008
8	rs2554538	A	G	0.475198	1008
8	rs74585596	C	T	0.0446429	1008
8	rs12676894	C	T	0.371032	1008
8	rs35337858	G	C	0.104167	1008
8	rs12676941	C	T	0.22619	1008
8	rs12676943	C	T	0.373016	1008
8	rs12680984	G	C	0.406746	1008
8	rs78099090	T	C	0.139881	1008
8	rs150507705	T	G	0.0208333	1008
8	rs2627383	A	C	0.328373	1008
8	rs2688272	T	C	0.811508	1008
8	rs76339179	T	A	0.138889	1008
8	rs2627382	C	A	0.804563	1008
8	rs2627381	C	G	0.164683	1008
8	rs2688273	T	C	0.322421	1008
8	rs79091474	C	G	0.109127	1008
8	rs17068416	G	C	0.202381	1008
8	rs2688274	G	A	0.128968	1008
8	rs2627380	C	T	0.619048	1008
8	rs2627379	T	C	0.206349	1008
8	rs2627378	C	A	0.289683	1008
8	rs2740978	A	T	0.180556	1008
8	rs2627377	A	G	0.5	1008
8	rs2627376	C	A	0.60119	1008
8	rs2554573	C	T	0.394841	1008
8	rs11995240	T	C	0.15377	1008
8	rs2627375	C	T	0.240079	1008
8	rs2740977	A	C	0.395833	1008
8	rs2627374	G	C	0.5	1008
8	rs77643445	G	C	0.0823413	1008
8	rs2259576	C	T	0.305556	1008
8	rs67749507	T	C	0.147817	1008
8	rs67070783	T	C	0.147817	1008
8	rs75736364	T	C	0.135913	1008
8	rs940158	C	T	0.25496	1008
8	rs940157	G	C	0.15873	1008
8	rs940156	G	C	0.159722	1008
8	rs2627373	T	C	0.0644841	1008
8	rs940155	A	G	0.479167	1008
8	rs940154	C	G	0.52877	1008
8	rs1523256	G	A	0.52877	1008
8	rs940153	C	G	0.529762	1008
8	rs2688376	T	A	0.0644841	1008
8	rs1523255	A	G	0.375	1008
8	rs13248586	G	T	0.132937	1008
8	rs940151	A	C	0.984127	1008
8	rs2407131	G	C	0.284722	1008
8	rs940150	T	C	0.52877	1008
8	rs2554607	A	T	0.52877	1008
8	rs2554608	A	G	0.0724206	1008
8	rs2257316	T	C	0.145833	1008
8	rs2740976	T	G	0.0763889	1008
8	rs1529321	T	A	0.982143	1008
8	rs2554609	A	T	0.511905	1008
8	rs1403595	G	C	0.0644841	1008
8	rs1403594	A	T	0.257937	1008
8	rs2688373	A	G	0.0724206	1008
8	rs79537191	T	A	0.141865	1008
8	rs2627328	C	G	0.15873	1008
8	rs2554610	T	C	0.0644841	1008
8	rs77457807	C	T	0.0436508	1008
8	rs17068449	G	A	0.257937	1008
8	rs17068452	C	G	0.0446429	1008
8	rs35955410	A	G	0.0337302	1008
8	rs78253652	C	T	0.138889	1008
8	rs78192839	G	A	0.0436508	1008
8	rs17330443	T	A	0.077381	1008
8	rs17068456	C	T	0.103175	1008
8	rs117206099	C	T	0.0436508	1008
8	rs2554679	C	G	0.0625	1008
8	rs35511157	C	G	0.0654762	1008
8	rs1568699	C	G	0.157738	1008
8	rs1968324	T	G	0.982143	1008
8	rs2162264	G	A	0.843254	1008
8	rs77728970	T	A	0.094246	1008
8	rs74495169	T	A	0.0436508	1008
8	rs62501248	G	A	0.0337302	1008
8	rs1568698	C	T	0.156746	1008
8	rs1965490	C	A	0.611111	1008
8	rs13281307	C	T	0.258929	1008
8	rs1464616	C	T	0.844246	1008
8	rs2627505	G	A	0.766865	1008
8	rs2627504	T	C	0.844246	1008
8	rs79909470	G	A	0.0902778	1008
8	rs17330534	G	A	0.0327381	1008
8	rs62501249	G	C	0.0327381	1008
8	rs2554677	A	G	0.611111	1008
8	rs74493304	C	G	0.0436508	1008
8	rs57847532	C	T	0.183532	1008
8	rs141994562	T	A	0.0168651	1008
8	rs75356786	T	C	0.0436508	1008
8	rs12680540	T	C	0.450397	1008
8	rs2554676	G	A	0.0704365	1008
8	rs2627477	G	C	0.689484	1008
8	rs2554675	A	G	0.6875	1008
8	rs2554674	A	G	0.689484	1008
8	rs1523254	G	A	0.684524	1008
8	rs117972708	A	G	0.100198	1008
8	rs13253768	G	C	0.441468	1008
8	rs13254073	G	A	0.539683	1008
8	rs2740975	C	T	0.137897	1008
8	rs76835987	G	A	0.0684524	1008
8	rs17068473	G	T	0.234127	1008
8	rs1863475	G	A	0.767857	1008
8	rs17068480	G	A	0.268849	1008
8	rs141857131	C	G	0.0188492	1008
8	rs78413180	T	C	0.165675	1008
8	rs2059582	T	C	0.853175	1008
8	rs117743947	G	C	0.0357143	1008
8	rs1403592	G	T	0.198413	1008
8	rs80301645	G	A	0.139881	1008
8	rs143275227	G	C	0.139881	1008
8	rs117482219	A	G	0.00198413	1008
8	rs181972109	A	G	0.140873	1008
8	rs141236844	T	C	0.0347222	1008
8	rs79665737	C	A	0.0982143	1008
8	rs56367676	C	T	0.199405	1008
8	rs182989269	G	A	0.0109127	1008
8	rs78026125	A	G	0.0615079	1008
8	rs76032408	C	T	0.0535714	1008
8	rs75503144	T	C	0.141865	1008
8	rs2740974	C	T	0.369048	1008
8	rs77514157	C	G	0.157738	1008
8	rs55824939	C	T	0.201389	1008
8	rs7003719	G	A	0.0882937	1008
8	rs75634800	A	C	0.161706	1008
8	rs2688371	T	C	0.212302	1008
8	rs145178871	A	T	0.0198413	1008
8	rs2627411	G	A	0.811508	1008
8	rs60265508	A	G	0.15377	1008
8	rs147106045	C	G	0.0347222	1008
8	rs12680867	C	T	0.355159	1008
8	rs2258903	G	C	0.326389	1008
8	rs12675202	T	C	0.200397	1008
8	rs73182005	G	A	0.0446429	1008
8	rs2258845	A	G	0.263889	1008
8	rs145115648	G	C	0.0843254	1008
8	rs7013771	G	A	0.197421	1008
8	rs7000915	T	C	0.198413	1008
8	rs17068507	T	C	0.203373	1008
8	rs2554672	C	T	0.657738	1008
8	rs73182011	C	T	0.203373	1008
8	rs67030745	T	G	0.205357	1008
8	rs2740973	A	C	0.68254	1008
8	rs56183360	G	A	0.204365	1008
8	rs2554670	C	T	0.822421	1008
8	rs77118594	C	T	0.0644841	1008
8	rs201002298	A	T	0.205357	1008
8	rs140414388	T	A	0.0128968	1008
8	rs149842085	C	G	0.133929	1008
8	rs17574215	T	C	0.214286	1008
8	rs145876001	G	C	0.030754	1008
8	rs17063183	G	C	0.214286	1008
8	rs77803856	C	T	0.131944	1008
8	rs17063188	T	C	0.21131	1008
8	rs2740972	C	T	0.458333	1008
8	rs1523253	G	C	0.881944	1008
8	rs1955096	A	G	0.671627	1008
8	rs2740970	T	C	0.264881	1008
8	rs2688370	A	C	0.264881	1008
8	rs79393863	T	A	0.0664683	1008
8	rs147138378	G	C	0.0565476	1008
8	rs142741625	G	C	0.0605159	1008
8	rs9886397	T	C	0.151786	1008
8	rs2554668	T	A	0.253968	1008
8	rs56041615	G	T	0.209325	1008
8	rs2688368	A	G	0.676587	1008
8	rs17068510	T	G	0.215278	1008
8	rs2740969	G	C	0.25496	1008
8	rs80076150	C	T	0.0565476	1008
8	rs2740968	G	T	0.575397	1008
8	rs17068516	G	C	0.206349	1008
8	rs2912297	G	C	0.468254	1008
8	rs78579088	G	C	0.0674603	1008
8	rs2740966	A	C	0.670635	1008
8	rs77913870	C	T	0.198413	1008
8	rs147993555	A	G	0.134921	1008
8	rs2740965	T	C	0.666667	1008
8	rs76766786	C	A	0.133929	1008
8	rs2554633	G	C	0.884921	1008
8	rs67053416	C	G	0.198413	1008
8	rs117760412	G	A	0.0128968	1008
8	rs2740964	A	G	0.668651	1008
8	rs2740963	A	G	0.40873	1008
8	rs2740962	C	T	0.595238	1008
8	rs2740960	A	C	0.613095	1008
8	rs2740959	T	C	0.669643	1008
8	rs2740958	G	A	0.406746	1008
8	rs17068527	G	A	0.197421	1008
8	rs2688365	T	G	0.612103	1008
8	rs17330743	G	C	0.198413	1008
8	rs17330757	G	C	0.201389	1008
8	rs2740957	T	C	0.269841	1008
8	rs17402676	T	C	0.199405	1008
8	rs76798748	G	C	0.0565476	1008
8	rs2554669	G	A	0.607143	1008
8	rs2554671	C	G	0.664683	1008
8	rs2740956	G	C	0.406746	1008
8	rs2554673	C	G	0.267857	1008
8	rs12674864	C	T	0.196429	1008
8	rs12677415	T	C	0.199405	1008
8	rs12675311	C	G	0.197421	1008
8	rs2740955	C	T	0.660714	1008
8	rs2740954	T	A	0.824405	1008
8	rs77583470	C	A	0.137897	1008
8	rs2740953	G	A	0.265873	1008
8	rs78253980	C	A	0.0565476	1008
8	rs77100052	G	A	0.0565476	1008
8	rs17068532	G	C	0.203373	1008
8	rs2740952	T	C	0.267857	1008
8	rs2740951	G	A	0.661706	1008
8	rs17068538	G	C	0.196429	1008
8	rs17068540	T	C	0.142857	1008
8	rs2740950	A	T	0.669643	1008
8	rs2740949	G	C	0.265873	1008
8	rs76583640	C	G	0.137897	1008
8	rs117939126	C	G	0.138889	1008
8	rs17068542	A	C	0.206349	1008
8	rs2740948	C	G	0.666667	1008
8	rs2740947	T	G	0.612103	1008
8	rs116887628	G	A	0.00297619	1008
8	rs79615699	T	A	0.030754	1008
8	rs142552366	G	C	0.0406746	1008
8	rs2740946	C	T	0.659722	1008
8	rs2740945	T	G	0.659722	1008
8	rs2554606	A	G	0.659722	1008
8	rs2740944	C	G	0.659722	1008
8	rs2740943	G	A	0.661706	1008
8	rs73182064	C	G	0.19246	1008
8	rs34352352	G	C	0.162698	1008
8	rs2740942	C	T	0.602183	1008
8	rs79288843	C	G	0.0575397	1008
8	rs2688276	A	C	0.630952	1008
8	rs2740940	C	T	0.618056	1008
8	rs74529218	C	A	0.0565476	1008
8	rs2554605	A	T	0.201389	1008
8	rs2554604	A	C	0.419643	1008
8	rs56165800	G	C	0.203373	1008
8	rs117937808	C	G	0.0535714	1008
8	rs113120151	C	G	0.141865	1008
8	rs113396992	T	C	0.0565476	1008
8	rs2740939	T	G	0.464286	1008
8	rs145180966	C	T	0.0505952	1008
8	rs57328533	G	C	0.141865	1008
8	rs2554603	C	A	0.600198	1008
8	rs59769397	A	C	0.142857	1008
8	rs17068550	G	A	0.198413	1008
8	rs11992654	G	T	0.204365	1008
8	rs2688403	T	C	0.189484	1008
8	rs11989466	A	G	0.0644841	1008
8	rs78203926	G	A	0.0565476	1008
8	rs57835507	A	C	0.208333	1008
8	rs78496472	G	C	0.141865	1008
8	rs74794365	A	C	0.0525794	1008
8	rs56899440	C	A	0.0644841	1008
8	rs2554602	G	A	0.197421	1008
8	rs76153351	C	A	0.141865	1008
8	rs2554600	G	C	0.46131	1008
8	rs56065554	G	C	0.0644841	1008
8	rs116649013	T	C	0.0555556	1008
8	rs2688388	G	A	0.712302	1008
8	rs76946239	A	G	0.141865	1008
8	rs2554599	A	C	0.389881	1008
8	rs117281479	C	G	0.0545635	1008
8	rs2554598	T	C	0.189484	1008
8	rs2740938	C	G	0.652778	1008
8	rs59989369	G	A	0.201389	1008
8	rs143442659	C	G	0.0168651	1008
8	rs78608526	T	C	0.0595238	1008
8	rs2554597	G	A	0.387897	1008
8	rs2554596	C	T	0.627976	1008
8	rs115910911	A	C	0.0555556	1008
8	rs2554595	G	A	0.186508	1008
8	rs60003008	G	C	0.201389	1008
8	rs75033487	G	A	0.141865	1008
8	rs2688378	G	C	0.185516	1008
8	rs2554594	T	A	0.386905	1008
8	rs75099639	A	G	0.143849	1008
8	rs4875262	G	A	0.386905	1008
8	rs2554593	T	A	0.387897	1008
8	rs2740937	A	G	0.656746	1008
8	rs117250587	G	A	0.0664683	1008
8	rs57249772	T	C	0.208333	1008
8	rs2554591	G	A	0.184524	1008
8	rs79835040	A	T	0.143849	1008
8	rs79214864	C	A	0.142857	1008
8	rs58639311	T	C	0.204365	1008
8	rs115302058	T	C	0.0565476	1008
8	rs77053993	G	A	0.0565476	1008
8	rs79932064	G	C	0.0525794	1008
8	rs78802105	C	G	0.140873	1008
8	rs79079192	T	A	0.0565476	1008
8	rs80115781	G	A	0.142857	1008
8	rs79225703	G	T	0.0565476	1008
8	rs2740935	A	T	0.188492	1008
8	rs184358406	T	A	0.0267857	1008
8	rs2980796	T	G	0.194444	1008
8	rs11136691	T	G	0.451389	1008
8	rs75588264	A	T	0.143849	1008
8	rs11994492	A	G	0.126984	1008
8	rs76286724	G	A	0.0585317	1008
8	rs2554589	T	A	0.446429	1008
8	rs79702969	G	A	0.142857	1008
8	rs78855468	G	A	0.0585317	1008
8	rs2688362	A	T	0.445437	1008
8	rs2554588	C	T	0.386905	1008
8	rs17330883	C	G	0.102183	1008
8	rs2740933	C	T	0.185516	1008
8	rs2740932	G	C	0.386905	1008
8	rs2554587	G	T	0.183532	1008
8	rs2554586	T	C	0.388889	1008
8	rs76681198	C	T	0.142857	1008
8	rs2688354	G	A	0.388889	1008
8	rs74553371	T	G	0.142857	1008
8	rs13282773	G	A	0.142857	1008
8	rs2554585	T	C	0.449405	1008
8	rs76408723	T	C	0.144841	1008
8	rs73182097	G	A	0.204365	1008
8	rs117129355	T	A	0.0634921	1008
8	rs2740931	A	G	0.447421	1008
8	rs2554584	T	C	0.448413	1008
8	rs60530803	T	C	0.205357	1008
8	rs2554583	G	T	0.897817	1008
8	rs2740930	A	C	0.450397	1008
8	rs2740929	A	G	0.388889	1008
8	rs2688345	G	C	0.390873	1008
8	rs2554582	T	C	0.449405	1008
8	rs7825307	T	A	0.0644841	1008
8	rs75402305	T	G	0.141865	1008
8	rs2554581	T	A	0.446429	1008
8	rs2740928	C	G	0.65377	1008
8	rs74458508	C	T	0.140873	1008
8	rs74503971	T	C	0.0575397	1008
8	rs75117378	T	C	0.0575397	1008
8	rs2688333	G	A	0.753968	1008
8	rs2688332	C	T	0.594246	1008
8	rs17068605	C	G	0.205357	1008
8	rs73183904	A	T	0.205357	1008
8	rs2688331	T	C	0.654762	1008
8	rs77803272	T	C	0.0575397	1008
8	rs6991243	A	G	0.0644841	1008
8	rs17068619	G	C	0.205357	1008
8	rs147036081	G	A	0.0128968	1008
8	rs17068622	T	C	0.205357	1008
8	rs2954631	G	C	0.184524	1008
8	rs2740926	A	G	0.655754	1008
8	rs112380192	C	A	0.140873	1008
8	rs2688280	G	C	0.185516	1008
8	rs2688278	T	C	0.746032	1008
8	rs76249443	A	G	0.0585317	1008
8	rs2688275	G	A	0.185516	1008
8	rs2554580	A	C	0.1875	1008
8	rs2554579	G	T	0.656746	1008
8	rs2688397	C	T	0.447421	1008
8	rs11994771	C	G	0.0634921	1008
8	rs4099546	C	G	0.0992063	1008
8	rs2688396	G	C	0.386905	1008
8	rs11984947	T	C	0.0634921	1008
8	rs76647767	A	G	0.142857	1008
8	rs12682541	A	C	0.198413	1008
8	rs2554577	G	C	0.589286	1008
8	rs68128273	C	A	0.0634921	1008
8	rs7831358	T	A	0.0634921	1008
8	rs7812369	G	A	0.0634921	1008
8	rs7813537	C	G	0.0654762	1008
8	rs2912267	A	G	0.1875	1008
8	rs2912268	C	T	0.184524	1008
8	rs79216198	G	C	0.0575397	1008
8	rs2740925	C	G	0.65377	1008
8	rs7812972	G	A	0.0644841	1008
8	rs7814462	C	T	0.0644841	1008
8	rs77963975	G	A	0.143849	1008
8	rs2554576	C	G	0.65873	1008
8	rs74588418	A	C	0.0644841	1008
8	rs73183917	A	T	0.204365	1008
8	rs2740924	C	T	0.641865	1008
8	rs76622446	A	G	0.0644841	1008
8	rs75752968	G	C	0.145833	1008
8	rs148428950	C	T	0.0119048	1008
8	rs78250535	T	C	0.146825	1008
8	rs79795465	A	T	0.0575397	1008
8	rs2740923	G	C	0.60119	1008
8	rs117370862	G	A	0.0515873	1008
8	rs2554575	G	C	0.657738	1008
8	rs7840290	T	A	0.0664683	1008
8	rs2688355	G	T	0.1875	1008
8	rs2688356	C	G	0.981151	1008
8	rs2688357	C	G	0.821429	1008
8	rs2688358	G	A	0.981151	1008
8	rs79138093	G	A	0.131944	1008
8	rs60077088	G	C	0.195437	1008
8	rs2688359	T	C	0.587302	1008
8	rs2554574	T	C	0.755952	1008
8	rs71521902	G	C	0.0952381	1008
8	rs2688360	C	G	0.94246	1008
8	rs117577910	G	A	0.0882937	1008
8	rs2740922	C	T	0.983135	1008
8	rs10088946	G	A	0.28869	1008
8	rs10107372	T	G	0.551587	1008
8	rs2262092	G	C	0.222222	1008
8	rs12682221	T	C	0.360119	1008
8	rs2688361	C	T	0.338294	1008
8	rs117296343	C	G	0.0257937	1008
8	rs3909677	C	T	0.00694444	1008
8	rs72624003	G	A	0.33631	1008
8	rs72624004	C	T	0.33631	1008
8	rs72624005	G	C	0.33631	1008
8	rs72624006	T	C	0.33631	1008
8	rs4875084	C	G	0.244048	1008
8	rs72624007	T	A	0.332341	1008
8	rs2263473	C	T	0.993056	1008
8	rs75240153	C	G	0.33631	1008
8	rs2554572	G	C	0.64881	1008
8	rs72624008	C	T	0.33631	1008
8	rs28871924	G	T	0.335317	1008
8	rs118097667	A	G	0.0228175	1008
8	rs35232591	T	A	0.22123	1008
8	rs34191265	C	T	0.0128968	1008
8	rs34941583	G	A	0.00595238	1008
8	rs2688363	C	G	0.352183	1008
8	rs185582824	G	C	0.015873	1008
8	rs2407260	T	C	0.00595238	1008
8	rs2407259	C	T	0.00595238	1008
8	rs2263474	T	A	0.993056	1008
8	rs112178198	T	C	0.0744048	1008
8	rs2554571	A	T	0.99504	1008
8	rs11995654	C	T	0.291667	1008
8	rs140111055	C	G	0.33631	1008
8	rs71523603	G	A	0.00694444	1008
8	rs34443488	A	G	0.228175	1008
8	rs76001294	G	C	0.337302	1008
8	rs79282243	C	T	0.335317	1008
8	rs62502687	G	A	0.22123	1008
8	rs62502688	A	G	0.638889	1008
8	rs2740921	C	T	0.700397	1008
8	rs72624011	T	C	0.365079	1008
8	rs72624012	G	T	0.368056	1008
8	rs3866473	G	C	0.225198	1008
8	rs72624013	A	C	0.334325	1008
8	rs2554570	A	C	0.921627	1008
8	rs73658537	C	T	0.0714286	1008
8	rs113709855	G	A	0.0704365	1008
8	rs2740920	C	T	0.35119	1008
8	rs78165487	T	G	0.0178571	1008
8	rs72624015	C	G	0.33631	1008
8	rs7822006	G	A	0.100198	1008
8	rs59781509	G	C	0.0714286	1008
8	rs2688364	T	C	0.986111	1008
8	rs72624059	A	G	0.359127	1008
8	rs149033388	C	A	0.359127	1008
8	rs2554569	T	C	0.993056	1008
8	rs11780297	G	A	0.162698	1008
8	rs62502689	G	A	0.0396825	1008
8	rs35642001	T	C	0.00793651	1008
8	rs12678299	G	C	0.368056	1008
8	rs193280397	G	A	0.014881	1008
8	rs28417797	T	C	0.212302	1008
8	rs2554567	G	A	0.983135	1008
8	rs72624060	A	C	0.359127	1008
8	rs72624061	G	C	0.365079	1008
8	rs2554566	C	A	0.774802	1008
8	rs76328749	G	A	0.0625	1008
8	rs72624062	A	C	0.360119	1008
8	rs72624063	A	T	0.360119	1008
8	rs73509332	C	T	0.0644841	1008
8	rs72624064	A	G	0.359127	1008
8	rs180876269	G	A	0.14881	1008
8	rs72624065	C	G	0.357143	1008
8	rs62502691	T	C	0.637897	1008
8	rs62502692	G	C	0.18254	1008
8	rs12680739	C	A	0.358135	1008
8	rs12676492	G	C	0.362103	1008
8	rs7012834	C	G	0.364087	1008
8	rs111605412	A	G	0.0744048	1008
8	rs72624066	T	A	0.361111	1008
8	rs112785263	G	C	0.0704365	1008
8	rs2954641	G	C	0.792659	1008
8	rs2740917	C	A	0.345238	1008
8	rs77819775	G	C	0.0178571	1008
8	rs3860855	T	C	0.363095	1008
8	rs3849815	G	C	0.362103	1008
8	rs75757221	C	A	0.0178571	1008
8	rs3849816	T	G	0.363095	1008
8	rs3860856	C	A	0.357143	1008
8	rs3860857	G	A	0.358135	1008
8	rs2740915	G	T	0.338294	1008
8	rs2740914	T	C	0.797619	1008
8	rs6980998	C	A	0.197421	1008
8	rs2688294	G	C	0.983135	1008
8	rs75290370	T	C	0.0674603	1008
8	rs2688295	C	T	0.34623	1008
8	rs4524815	G	T	0.357143	1008
8	rs2740913	C	T	0.797619	1008
8	rs4507782	C	T	0.362103	1008
8	rs4433162	T	C	0.357143	1008
8	rs4507783	C	T	0.357143	1008
8	rs4379463	G	A	0.639881	1008
8	rs72624067	T	C	0.357143	1008
8	rs12677236	T	C	0.362103	1008
8	rs17068673	A	G	0.43254	1008
8	rs17068675	C	T	0.357143	1008
8	rs10503226	A	T	0.357143	1008
8	rs10503227	G	C	0.357143	1008
8	rs2740912	C	A	0.78869	1008
8	rs2740911	G	A	0.833333	1008
8	rs77423470	G	C	0.356151	1008
8	rs80119809	A	T	0.356151	1008
8	rs73658540	T	A	0.0753968	1008
8	rs17063211	T	C	0.356151	1008
8	rs2980795	A	G	0.550595	1008
8	rs2912272	T	G	0.990079	1008
8	rs17063217	G	A	0.355159	1008
8	rs10503228	A	G	0.355159	1008
8	rs149331042	C	T	0.354167	1008
8	rs60906978	A	G	0.279762	1008
8	rs11993888	G	A	0.425595	1008
8	rs10503229	T	A	0.355159	1008
8	rs2740910	G	A	0.983135	1008
8	rs2554562	T	A	0.636905	1008
8	rs35067795	G	C	0.208333	1008
8	rs12680399	G	A	0.353175	1008
8	rs2554561	A	T	0.427579	1008
8	rs3860859	A	T	0.204365	1008
8	rs17068682	A	G	0.00198413	1008
8	rs17068685	G	A	0.353175	1008
8	rs3990497	C	T	0.202381	1008
8	rs7016290	G	C	0.202381	1008
8	rs76074819	G	A	0.0277778	1008
8	rs2897595	C	T	0.202381	1008
8	rs72624068	G	A	0.353175	1008
8	rs6982349	G	C	0.204365	1008
8	rs149808777	A	G	0.0248016	1008
8	rs77795757	A	G	0.00892857	1008
8	rs2912273	C	G	0.434524	1008
8	rs142305211	G	T	0.0436508	1008
8	rs145765250	C	T	0.0436508	1008
8	rs7003625	A	G	0.206349	1008
8	rs28488432	G	C	0.205357	1008
8	rs28565085	T	C	0.203373	1008
8	rs28477800	C	T	0.203373	1008
8	rs77093937	C	G	0.0396825	1008
8	rs2740909	C	T	0.990079	1008
8	rs2554560	C	G	0.990079	1008
8	rs7834045	A	G	0.203373	1008
8	rs7841379	T	C	0.203373	1008
8	rs2740908	T	C	0.435516	1008
8	rs75593573	A	G	0.0684524	1008
8	rs2740907	G	T	0.635913	1008
8	rs12681611	G	A	0.344246	1008
8	rs73658541	T	C	0.0684524	1008
8	rs2554559	G	A	0.366071	1008
8	rs2740906	T	C	0.35119	1008
8	rs2740903	T	C	0.579365	1008
8	rs9772485	A	T	0.212302	1008
8	rs2740902	T	G	0.592262	1008
8	rs4629888	T	C	0.212302	1008
8	rs2740901	T	C	0.593254	1008
8	rs2740900	G	A	0.284722	1008
8	rs4634662	G	A	0.21131	1008
8	rs4416840	C	G	0.21131	1008
8	rs55892361	C	T	0.0644841	1008
8	rs61102968	A	G	0.0972222	1008
8	rs58328772	G	C	0.161706	1008
8	rs4421367	C	A	0.217262	1008
8	rs4642668	T	G	0.284722	1008
8	rs2554558	G	T	0.326389	1008
8	rs2740899	G	A	0.327381	1008
8	rs2554557	A	G	0.990079	1008
8	rs57498903	G	C	0.0992063	1008
8	rs148371806	T	C	0.00992063	1008
8	rs73658542	C	A	0.0684524	1008
8	rs7816680	T	A	0.157738	1008
8	rs80280464	A	G	0.0684524	1008
8	rs7813093	A	C	0.668651	1008
8	rs4875263	A	G	0.665675	1008
8	rs7817093	T	A	0.156746	1008
8	rs73496755	A	G	0.0982143	1008
8	rs17068727	G	T	0.483135	1008
8	rs17068729	G	A	0.326389	1008
8	rs3906471	C	A	0.66369	1008
8	rs2740898	C	A	0.325397	1008
8	rs79943222	A	C	0.0684524	1008
8	rs3849817	G	T	0.66369	1008
8	rs3849818	T	G	0.66369	1008
8	rs5002849	C	A	0.156746	1008
8	rs77495108	T	C	0.0982143	1008
8	rs3849819	A	T	0.66369	1008
8	rs3843920	C	A	0.66369	1008
8	rs3898542	G	C	0.326389	1008
8	rs148996561	T	C	0.0674603	1008
8	rs3843921	G	T	0.497024	1008
8	rs3849820	T	C	0.327381	1008
8	rs2554556	G	C	0.891865	1008
8	rs7004524	G	A	0.171627	1008
8	rs2554555	A	G	0.326389	1008
8	rs139117913	T	C	0.0218254	1008
8	rs73658543	G	C	0.0684524	1008
8	rs60625973	G	C	0.15873	1008
8	rs146197236	C	T	0.014881	1008
8	rs139192986	T	C	0.0188492	1008
8	rs17068751	G	C	0.0238095	1008
8	rs61039802	A	G	0.0684524	1008
8	rs150053138	G	C	0.0168651	1008
8	rs17068754	C	T	0.324405	1008
8	rs2740895	A	G	0.575397	1008
8	rs2554553	A	C	0.990079	1008
8	rs57213574	G	T	0.0684524	1008
8	rs73658545	G	C	0.0684524	1008
8	rs12548766	G	A	0.222222	1008
8	rs73658546	G	T	0.0674603	1008
8	rs2554552	T	C	0.990079	1008
8	rs2554551	T	C	0.59623	1008
8	rs2554550	G	C	0.990079	1008
8	rs73658547	T	A	0.0684524	1008
8	rs2554549	T	C	0.329365	1008
8	rs2740894	C	A	0.990079	1008
8	rs58979716	T	C	0.49504	1008
8	rs60643164	G	A	0.0684524	1008
8	rs17068768	G	A	0.14881	1008
8	rs57873425	C	G	0.0684524	1008
8	rs58055121	C	T	0.0684524	1008
8	rs75587283	G	A	0.14881	1008
8	rs2554548	C	G	0.990079	1008
8	rs2740893	G	A	0.990079	1008
8	rs7828738	A	C	0.164683	1008
8	rs2740892	A	G	0.990079	1008
8	rs13263899	G	C	0.0396825	1008
8	rs7836401	T	C	0.0684524	1008
8	rs7814886	C	T	0.0684524	1008
8	rs58985623	C	T	0.0992063	1008
8	rs7836557	T	C	0.0684524	1008
8	rs7814135	G	A	0.0684524	1008
8	rs72624069	G	A	0.333333	1008
8	rs7814265	G	T	0.0684524	1008
8	rs7815304	C	A	0.0684524	1008
8	rs73658549	A	G	0.0684524	1008
8	rs73658550	G	C	0.0684524	1008
8	rs73658551	A	G	0.0684524	1008
8	rs2740891	C	T	0.921627	1008
8	rs72624070	C	T	0.328373	1008
8	rs2554547	C	T	0.921627	1008
8	rs78164520	A	T	0.0992063	1008
8	rs73658553	C	T	0.0684524	1008
8	rs73658554	G	A	0.0684524	1008
8	rs73658555	C	T	0.0684524	1008
8	rs73496785	T	C	0.0992063	1008
8	rs73658556	G	C	0.0684524	1008
8	rs73658557	C	T	0.0684524	1008
8	rs73658558	G	A	0.0684524	1008
8	rs73496786	G	A	0.0992063	1008
8	rs2554546	C	G	0.990079	1008
8	rs2554545	A	G	0.921627	1008
8	rs58595789	A	G	0.0684524	1008
8	rs73658559	G	A	0.0684524	1008
8	rs146717353	G	T	0.0257937	1008
8	rs77795932	T	G	0.0684524	1008
8	rs2554543	G	T	0.921627	1008
8	rs118019764	G	A	0.0208333	1008
8	rs56265817	C	T	0.15377	1008
8	rs77700173	A	T	0.327381	1008
8	rs2740890	C	G	0.922619	1008
8	rs72624071	G	A	0.327381	1008
8	rs73496791	G	A	0.100198	1008
8	rs2740889	C	A	0.992063	1008
8	rs77038147	A	G	0.0992063	1008
8	rs73658560	G	A	0.0674603	1008
8	rs72624072	G	A	0.327381	1008
8	rs2554542	G	C	0.0575397	1008
8	rs2554541	C	T	0.990079	1008
8	rs17068773	G	C	0.329365	1008
8	rs148723080	C	T	0.0267857	1008
8	rs76754903	C	T	0.0982143	1008
8	rs2554540	T	C	0.990079	1008
8	rs2740888	G	A	0.922619	1008
8	rs190890733	T	C	0.00595238	1008
8	rs2554539	G	T	0.922619	1008
8	rs73658561	G	A	0.0674603	1008
8	rs2740887	G	A	0.922619	1008
8	rs2912275	A	G	0.990079	1008
8	rs2554537	G	C	0.921627	1008
8	rs2554536	A	G	0.989087	1008
8	rs2554535	G	C	0.824405	1008
8	rs2740886	G	A	0.922619	1008
8	rs73496797	T	C	0.0982143	1008
8	rs73500916	C	A	0.0982143	1008
8	rs2554534	G	C	0.922619	1008
8	rs77225983	G	A	0.0982143	1008
8	rs72624073	A	T	0.335317	1008
8	rs2740885	T	G	0.338294	1008
8	rs73500919	A	G	0.0982143	1008
8	rs2554533	C	T	0.922619	1008
8	rs77308825	T	C	0.33631	1008
8	rs150697649	T	C	0.0406746	1008
8	rs17068799	C	A	0.33631	1008
8	rs192418883	T	C	0.0297619	1008
8	rs2740884	A	G	0.990079	1008
8	rs2740883	A	G	0.332341	1008
8	rs117433285	G	A	0.0664683	1008
8	rs73658563	G	C	0.146825	1008
8	rs2554532	A	C	0.990079	1008
8	rs17068805	A	G	0.33631	1008
8	rs55707403	C	G	0.0674603	1008
8	rs75237214	G	A	0.0972222	1008
8	rs2554531	G	C	0.990079	1008
8	rs73500926	G	C	0.093254	1008
8	rs2740882	C	T	0.922619	1008
8	rs2554530	G	C	0.990079	1008
8	rs2740881	A	G	0.922619	1008
8	rs3860862	A	T	0.33631	1008
8	rs2552155	A	G	0.990079	1008
8	rs2554529	T	C	0.588294	1008
8	rs77634461	C	G	0.0982143	1008
8	rs2740880	T	G	0.990079	1008
8	rs2552156	G	A	0.990079	1008
8	rs72624074	T	C	0.334325	1008
8	rs2554528	C	T	0.990079	1008
8	rs80187209	A	C	0.0992063	1008
8	rs2554527	C	G	0.990079	1008
8	rs73500940	C	G	0.0992063	1008
8	rs2554525	A	G	0.922619	1008
8	rs150645015	A	C	0.133929	1008
8	rs72624075	T	C	0.334325	1008
8	rs2552131	C	A	0.990079	1008
8	rs139725731	G	A	0.0674603	1008
8	rs79728588	C	T	0.0992063	1008
8	rs2554524	C	G	0.323413	1008
8	rs73500948	G	C	0.0992063	1008
8	rs186383418	T	C	0.0297619	1008
8	rs138967668	T	A	0.0674603	1008
8	rs142197729	T	C	0.0982143	1008
8	rs184457043	G	C	0.0982143	1008
8	rs59675110	C	G	0.0664683	1008
8	rs2554519	C	T	0.990079	1008
8	rs112249791	C	G	0.0674603	1008
8	rs12678879	A	G	0.344246	1008
8	rs147487691	G	T	0.0674603	1008
8	rs138425755	C	G	0.322421	1008
8	rs140933835	G	A	0.0674603	1008
8	rs4430121	G	T	0.328373	1008
8	rs140437952	G	A	0.0674603	1008
8	rs2007315	C	A	0.920635	1008
8	rs2740878	C	T	0.330357	1008
8	rs59516451	C	A	0.321429	1008
8	rs58226234	C	G	0.321429	1008
8	rs2911719	C	A	0.990079	1008
8	rs2911720	C	T	0.822421	1008
8	rs2911721	G	T	0.920635	1008
8	rs17403631	G	C	0.047619	1008
8	rs2216893	C	T	0.822421	1008
8	rs2980786	C	G	0.990079	1008
8	rs56203285	G	T	0.0684524	1008
8	rs2194606	G	C	0.166667	1008
8	rs2980785	G	A	0.990079	1008
8	rs77366994	T	C	0.0714286	1008
8	rs4875265	C	T	0.358135	1008
8	rs2554708	G	C	0.990079	1008
8	rs77722493	A	G	0.0694444	1008
8	rs2554707	C	G	0.496032	1008
8	rs13253871	G	A	0.0644841	1008
8	rs2554706	C	G	0.571429	1008
8	rs72624076	T	G	0.333333	1008
8	rs2552159	C	G	0.574405	1008
8	rs1895889	T	A	0.575397	1008
8	rs17068827	G	C	0.015873	1008
8	rs1426282	G	C	0.25	1008
8	rs17068837	G	C	0.325397	1008
8	rs2554705	C	G	0.0724206	1008
8	rs6991762	C	G	0.0178571	1008
8	rs6990745	G	C	0.354167	1008
8	rs6991934	C	T	0.0178571	1008
8	rs2554704	A	G	0.616071	1008
8	rs34691363	G	A	0.320437	1008
8	rs2552166	G	A	0.606151	1008
8	rs10090074	C	T	0.0178571	1008
8	rs28405740	G	C	0.0178571	1008
8	rs62501267	C	T	0.602183	1008
8	rs2552170	A	T	0.284722	1008
8	rs28445731	C	G	0.197421	1008
8	rs2740876	A	T	0.286706	1008
8	rs2740875	C	A	0.0128968	1008
8	rs13276030	T	A	0.319444	1008
8	rs2432745	C	T	0.804563	1008
8	rs56084653	G	T	0.164683	1008
8	rs2554700	G	C	0.809524	1008
8	rs2554699	T	C	0.616071	1008
8	rs13267692	C	T	0.031746	1008
8	rs55811315	A	G	0.00595238	1008
8	rs2554698	T	C	0.167659	1008
8	rs7831840	C	A	0.00595238	1008
8	rs2554697	A	G	0.776786	1008
8	rs2740873	A	C	0.810516	1008
8	rs6558843	G	A	0.0337302	1008
8	rs7831271	G	C	0.00595238	1008
8	rs1365280	C	T	0.771825	1008
8	rs79504919	T	C	0.0327381	1008
8	rs4554489	A	T	0.0337302	1008
8	rs4609211	C	A	0.0297619	1008
8	rs1365279	C	G	0.777778	1008
8	rs4406417	C	G	0.0277778	1008
8	rs1365277	A	G	0.645833	1008
8	rs1365276	G	A	0.805556	1008
8	rs1365275	G	A	0.809524	1008
8	rs1365274	G	C	0.0327381	1008
8	rs1820437	A	G	0.80754	1008
8	rs1365273	C	A	0.284722	1008
8	rs2194603	G	C	0.194444	1008
8	rs2552089	G	A	0.80754	1008
8	rs2552092	T	C	0.80754	1008
8	rs2552093	C	A	0.803571	1008
8	rs2552094	A	G	0.80754	1008
8	rs11783073	A	G	0.0337302	1008
8	rs2162265	A	T	0.488095	1008
8	rs2114247	G	C	0.806548	1008
8	rs2114246	T	C	0.80754	1008
8	rs9314509	C	G	0.0337302	1008
8	rs1035633	C	T	0.486111	1008
8	rs1035634	C	T	0.804563	1008
8	rs2554696	T	A	0.287698	1008
8	rs1035635	C	T	0.804563	1008
8	rs9314510	T	C	0.0257937	1008
8	rs1035636	T	C	0.488095	1008
8	rs13277896	G	C	0.325397	1008
8	rs2552099	A	G	0.804563	1008
8	rs10217067	G	A	0.0238095	1008
8	rs59724469	T	G	0.169643	1008
8	rs2554694	T	C	0.497024	1008
8	rs76371818	A	T	0.0248016	1008
8	rs2114245	C	G	0.777778	1008
8	rs79939560	C	T	0.00496032	1008
8	rs2740872	G	C	0.785714	1008
8	rs7000108	A	C	0.0198413	1008
8	rs6980495	C	G	0.0327381	1008
8	rs2552108	C	T	0.795635	1008
8	rs1035637	A	G	0.194444	1008
8	rs1964312	C	T	0.274802	1008
8	rs7017832	G	C	0.014881	1008
8	rs6983757	G	C	0.117063	1008
8	rs181084271	A	G	0.0208333	1008
8	rs77204731	G	A	0.342262	1008
8	rs10088995	C	T	0.104167	1008
8	rs1035639	G	T	0.675595	1008
8	rs4445244	G	A	0.0595238	1008
8	rs73502921	C	T	0.142857	1008
8	rs73658564	A	G	0.167659	1008
8	rs2552109	C	T	0.706349	1008
8	rs2042526	A	G	0.626984	1008
8	rs2042527	G	T	0.107143	1008
8	rs2042528	T	A	0.109127	1008
8	rs7834943	A	G	0.248016	1008
8	rs2552110	G	A	0.3125	1008
8	rs1365271	C	T	0.974206	1008
8	rs77267184	T	C	0.0297619	1008
8	rs79630734	G	A	0.0248016	1008
8	rs2244250	A	C	0.077381	1008
8	rs2552113	T	C	0.172619	1008
8	rs2113669	T	G	0.0615079	1008
8	rs13271741	G	A	0.0605159	1008
8	rs2552114	A	G	0.175595	1008
8	rs2552115	G	C	0.0595238	1008
8	rs117637411	G	A	0.0446429	1008
8	rs2552117	C	T	0.700397	1008
8	rs10086129	T	C	0.122024	1008
8	rs75259298	A	T	0.281746	1008
8	rs74503292	G	C	0.0456349	1008
8	rs2432744	G	T	0.694444	1008
8	rs2552119	A	T	0.228175	1008
8	rs138275148	G	A	0.0446429	1008
8	rs2554693	C	G	0.218254	1008
8	rs2552120	G	A	0.218254	1008
8	rs74401270	T	A	0.284722	1008
8	rs2552121	T	C	0.227183	1008
8	rs2552122	C	A	0.670635	1008
8	rs73187989	A	G	0.0605159	1008
8	rs13255769	G	C	0.0228175	1008
8	rs2740870	C	T	0.587302	1008
8	rs10090443	A	G	0.40873	1008
8	rs79324621	T	G	0.0486111	1008
8	rs2552124	A	G	0.27381	1008
8	rs2554692	C	G	0.227183	1008
8	rs964738	A	G	0.293651	1008
8	rs79654495	C	T	0.0446429	1008
8	rs1812570	T	G	0.25496	1008
8	rs60269940	G	A	0.0446429	1008
8	rs2552125	T	G	0.180556	1008
8	rs2552126	C	G	0.701389	1008
8	rs34178633	C	T	0.121032	1008
8	rs12677595	G	A	0.41369	1008
8	rs12676153	T	C	0.41369	1008
8	rs11776755	T	C	0.0436508	1008
8	rs145299040	T	G	0.046627	1008
8	rs60576892	T	C	0.0446429	1008
8	rs12543121	T	C	0.126984	1008
8	rs57988208	C	G	0.0446429	1008
8	rs79445352	A	G	0.294643	1008
8	rs74368639	C	A	0.0446429	1008
8	rs73187995	A	G	0.0446429	1008
8	rs2552130	A	G	0.0446429	1008
8	rs7833626	A	G	0.0446429	1008
8	rs7814954	G	C	0.0446429	1008
8	rs79265896	T	A	0.0456349	1008
8	rs80129974	A	G	0.0456349	1008
8	rs1863478	C	G	0.974206	1008
8	rs1863477	C	G	0.0228175	1008
8	rs35054897	G	C	0.295635	1008
8	rs73187999	G	T	0.0436508	1008
8	rs73188000	C	G	0.046627	1008
8	rs34379620	G	A	0.0218254	1008
8	rs2552133	G	C	0.186508	1008
8	rs2554691	T	C	0.185516	1008
8	rs2554690	A	G	0.713294	1008
8	rs76831795	A	G	0.15377	1008
8	rs146838203	C	G	0.047619	1008
8	rs2554689	A	T	0.294643	1008
8	rs77737386	A	T	0.0456349	1008
8	rs7812522	T	C	0.0228175	1008
8	rs13254860	T	C	0.416667	1008
8	rs57465583	T	C	0.290675	1008
8	rs7812806	T	G	0.0228175	1008
8	rs2552134	G	T	0.249008	1008
8	rs2552135	C	G	0.294643	1008
8	rs147066879	G	T	0.0456349	1008
8	rs2554688	T	C	0.0228175	1008
8	rs2552136	C	G	0.227183	1008
8	rs76954441	G	A	0.289683	1008
8	rs7816539	T	C	0.0228175	1008
8	rs149592934	T	A	0.289683	1008
8	rs2552137	A	G	0.0228175	1008
8	rs117389897	G	A	0.0456349	1008
8	rs60096095	C	G	0.0426587	1008
8	rs2554686	T	A	0.0228175	1008
8	rs11785076	C	G	0.0436508	1008
8	rs2554685	G	A	0.014881	1008
8	rs2247829	C	T	0.0228175	1008
8	rs13266523	A	G	0.0228175	1008
8	rs2247851	C	T	0.704365	1008
8	rs71523605	A	T	0.0228175	1008
8	rs13264979	G	C	0.0228175	1008
8	rs2554682	G	A	0.0634921	1008
8	rs34541279	G	T	0.0208333	1008
8	rs76714948	C	T	0.0426587	1008
8	rs2552140	A	G	0.0664683	1008
8	rs78948504	C	G	0.0426587	1008
8	rs77064769	C	G	0.0426587	1008
8	rs371688462	T	A	0.0128968	1008
8	rs145953534	G	C	0.0456349	1008
8	rs76640540	C	T	0.046627	1008
8	rs2554635	C	G	0.305556	1008
8	rs10086015	G	A	0.28869	1008
8	rs1541718	T	C	0.595238	1008
8	rs1543903	G	A	0.703373	1008
8	rs36067893	G	C	0.0674603	1008
8	rs1543904	C	T	0.68254	1008
8	rs80096555	G	C	0.046627	1008
8	rs1543905	T	C	0.656746	1008
8	rs1971078	A	G	0.309524	1008
8	rs11781684	G	A	0.0406746	1008
8	rs2552144	G	C	0.597222	1008
8	rs117636369	G	C	0.0446429	1008
8	rs2554636	T	C	0.703373	1008
8	rs11781691	G	T	0.0863095	1008
8	rs35730927	C	A	0.0218254	1008
8	rs11778620	A	C	0.0426587	1008
8	rs2161929	A	G	0.699405	1008
8	rs73190327	T	A	0.0416667	1008
8	rs144217298	G	T	0.00198413	1008
8	rs73190328	C	A	0.0416667	1008
8	rs2552145	T	C	0.589286	1008
8	rs13267061	G	A	0.0218254	1008
8	rs60739088	A	T	0.0416667	1008
8	rs2554638	G	T	0.699405	1008
8	rs78322901	T	C	0.0416667	1008
8	rs60743504	A	G	0.0416667	1008
8	rs75321023	T	C	0.0486111	1008
8	rs57113112	C	A	0.0416667	1008
8	rs34942039	T	C	0.0218254	1008
8	rs2740897	G	C	0.699405	1008
8	rs118124829	C	T	0.0456349	1008
8	rs181946030	G	A	0.0138889	1008
8	rs2554639	C	T	0.589286	1008
8	rs2554640	A	G	0.699405	1008
8	rs118033975	A	G	0.0188492	1008
8	rs2554642	C	T	0.231151	1008
8	rs181006688	A	T	0.0109127	1008
8	rs13281903	A	T	0.0218254	1008
8	rs2554643	T	C	0.231151	1008
8	rs11777172	C	G	0.0654762	1008
8	rs28885701	T	G	0.232143	1008
8	rs151221735	C	A	0.286706	1008
8	rs35505983	G	C	0.0238095	1008
8	rs35281197	A	G	0.0218254	1008
8	rs13263459	T	C	0.169643	1008
8	rs2552149	A	T	0.230159	1008
8	rs4875085	C	G	0.230159	1008
8	rs142800274	A	G	0.014881	1008
8	rs10092875	T	G	0.289683	1008
8	rs77246799	T	A	0.0486111	1008
8	rs34738688	A	G	0.0218254	1008
8	rs2554644	G	T	0.701389	1008
8	rs2552151	C	G	0.014881	1008
8	rs17332062	T	A	0.161706	1008
8	rs13265700	C	T	0.0218254	1008
8	rs2554645	C	G	0.224206	1008
8	rs80173015	C	T	0.0238095	1008
8	rs2554646	T	C	0.406746	1008
8	rs11992309	G	A	0.287698	1008
8	rs9644362	G	C	0.231151	1008
8	rs2552152	C	A	0.0208333	1008
8	rs57440608	G	C	0.231151	1008
8	rs184655537	T	C	0.0119048	1008
8	rs146073564	C	A	0.0198413	1008
8	rs10503231	C	G	0.0238095	1008
8	rs2912284	T	C	0.708333	1008
8	rs10503232	G	C	0.0208333	1008
8	rs10503233	G	T	0.122024	1008
8	rs9644282	T	A	0.228175	1008
8	rs17068867	C	T	0.310516	1008
8	rs17068870	G	A	0.290675	1008
8	rs17068875	A	G	0.291667	1008
8	rs57732526	A	G	0.232143	1008
8	rs58193211	T	G	0.230159	1008
8	rs7815215	T	C	0.300595	1008
8	rs17068882	T	C	0.269841	1008
8	rs10091196	T	C	0.0109127	1008
8	rs17404086	T	C	0.162698	1008
8	rs34494935	T	C	0.455357	1008
8	rs17404093	T	A	0.160714	1008
8	rs140436523	C	G	0.0119048	1008
8	rs17068884	C	T	0.0535714	1008
8	rs17068886	T	G	0.231151	1008
8	rs17068887	C	T	0.0257937	1008
8	rs17068889	G	C	0.294643	1008
8	rs60071505	G	C	0.294643	1008
8	rs147425397	C	T	0.0486111	1008
8	rs17068893	A	G	0.233135	1008
8	rs10095133	T	C	0.296627	1008
8	rs17068904	A	T	0.234127	1008
8	rs11783062	T	G	0.454365	1008
8	rs35543823	C	T	0.0208333	1008
8	rs7003254	G	A	0.293651	1008
8	rs17068907	G	C	0.291667	1008
8	rs55672538	A	T	0.232143	1008
8	rs7009032	C	G	0.306548	1008
8	rs7008527	G	T	0.315476	1008
8	rs543503408	T	C	0.0267857	1008
8	rs9314511	A	T	0.274802	1008
8	rs9314512	A	G	0.294643	1008
8	rs55785956	G	C	0.238095	1008
8	rs143856628	C	T	0.0119048	1008
8	rs17404135	C	G	0.154762	1008
8	rs79563094	T	C	0.0486111	1008
8	rs77329038	A	T	0.0248016	1008
8	rs17068917	T	C	0.242063	1008
8	rs7815908	A	G	0.0257937	1008
8	rs7819946	T	C	0.0257937	1008
8	rs10216840	A	G	0.241071	1008
8	rs4875273	T	C	0.166667	1008
8	rs4875274	T	C	0.259921	1008
8	rs10107611	T	G	0.319444	1008
8	rs13340602	C	G	0.0257937	1008
8	rs7007103	G	C	0.255952	1008
8	rs17404163	A	G	0.0843254	1008
8	rs7008378	C	A	0.805556	1008
8	rs12681816	A	G	0.241071	1008
8	rs12681834	A	G	0.239087	1008
8	rs11775574	G	C	0.194444	1008
8	rs35655526	G	C	0.12996	1008
8	rs11782732	C	T	0.193452	1008
8	rs35152331	C	T	0.3125	1008
8	rs7011947	G	C	0.550595	1008
8	rs11786984	A	G	0.195437	1008
8	rs918915	G	C	0.321429	1008
8	rs11787062	A	T	0.193452	1008
8	rs11136699	G	C	0.186508	1008
8	rs11136700	G	C	0.190476	1008
8	rs10087392	T	G	0.267857	1008
8	rs78259780	C	T	0.25	1008
8	rs78744893	T	C	0.031746	1008
8	rs77957797	G	C	0.015873	1008
8	rs147529931	T	G	0.0228175	1008
8	rs12680364	T	C	0.347222	1008
8	rs73173814	G	A	0.00198413	1008
8	rs78461408	C	G	0.0128968	1008
8	rs17404267	T	A	0.0555556	1008
8	rs17332343	G	C	0.16369	1008
8	rs7820980	G	A	0.650794	1008
8	rs7014957	T	G	0.350198	1008
8	rs1559569	G	C	0.429563	1008
8	rs1559570	T	C	0.615079	1008
8	rs77901156	C	T	0.257937	1008
8	rs78304409	T	A	0.0327381	1008
8	rs6558847	G	A	0.651786	1008
8	rs7825804	G	C	0.655754	1008
8	rs73173821	C	A	0.0555556	1008
8	rs148156756	A	T	0.0119048	1008
8	rs17332412	A	T	0.0555556	1008
8	rs17068968	A	C	0.0525794	1008
8	rs17404336	A	G	0.0575397	1008
8	rs17068970	A	C	0.659722	1008
8	rs73173826	T	A	0.0575397	1008
8	rs75681747	C	G	0.0119048	1008
8	rs200018007	T	A	0.0238095	1008
8	rs73173828	T	C	0.0585317	1008
8	rs11783258	C	T	0.00198413	1008
8	rs73173829	C	G	0.0654762	1008
8	rs10503234	T	C	0.348214	1008
8	rs9987408	T	C	0.344246	1008
8	rs2059398	A	G	0.433532	1008
8	rs17404378	C	T	0.0565476	1008
8	rs56817850	A	G	0.0595238	1008
8	rs73173831	A	C	0.0634921	1008
8	rs10089093	T	G	0.047619	1008
8	rs17068984	A	G	0.162698	1008
8	rs17332483	T	A	0.0625	1008
8	rs12674985	T	C	0.388889	1008
8	rs4875277	C	T	0.646825	1008
8	rs11775651	T	C	0.0575397	1008
8	rs78220701	G	C	0.0248016	1008
8	rs7011876	G	C	0.165675	1008
8	rs17404427	C	T	0.0555556	1008
8	rs150257721	T	C	0.0218254	1008
8	rs17332525	T	C	0.0565476	1008
8	rs10091045	A	G	0.220238	1008
8	rs10107716	C	T	0.647817	1008
8	rs17332560	T	C	0.0664683	1008
8	rs17068998	G	C	0.347222	1008
8	rs13268176	C	G	0.171627	1008
8	rs76344358	G	A	0.0625	1008
8	rs143755270	A	G	0.0128968	1008
8	rs6980900	T	G	0.325397	1008
8	rs12543779	T	G	0.396825	1008
8	rs17404489	T	G	0.122024	1008
8	rs78760294	C	T	0.0625	1008
8	rs17069006	T	A	0.223214	1008
8	rs17404496	T	A	0.0218254	1008
8	rs17404503	G	C	0.0634921	1008
8	rs117838664	C	A	0.0277778	1008
8	rs56712848	C	A	0.222222	1008
8	rs114890493	A	G	0.290675	1008
8	rs59093083	C	T	0.22123	1008
8	rs60112970	T	A	0.22123	1008
8	rs11780970	G	A	0.0565476	1008
8	rs17069009	C	G	0.290675	1008
8	rs77836539	A	G	0.0138889	1008
8	rs7004762	G	A	0.390873	1008
8	rs13281198	A	C	0.12004	1008
8	rs28639388	G	T	0.22123	1008
8	rs11987667	G	C	0.39881	1008
8	rs11986069	T	C	0.0625	1008
8	rs35028284	C	T	0.0426587	1008
8	rs17069014	T	C	0.047619	1008
8	rs2194604	T	C	0.624008	1008
8	rs6997742	T	C	0.111111	1008
8	rs58803742	C	T	0.0625	1008
8	rs17404544	T	C	0.0386905	1008
8	rs74690469	T	G	0.0238095	1008
8	rs17069018	A	G	0.234127	1008
8	rs7828949	A	G	0.375	1008
8	rs79292554	A	C	0.324405	1008
8	rs7844914	G	C	0.0406746	1008
8	rs4372022	A	C	0.357143	1008
8	rs4242493	T	C	0.384921	1008
8	rs4606080	T	C	0.951389	1008
8	rs55651304	G	C	0.15873	1008
8	rs2407297	T	G	0.952381	1008
8	rs186331548	G	C	0.0218254	1008
8	rs9314513	T	C	0.108135	1008
8	rs10108335	T	C	0.108135	1008
8	rs4875278	C	G	0.483135	1008
8	rs4875279	C	G	0.380952	1008
8	rs13259106	G	T	0.55754	1008
8	rs4875280	T	G	0.383929	1008
8	rs28394275	A	G	0.107143	1008
8	rs57123478	C	A	0.104167	1008
8	rs147996923	T	C	0.0218254	1008
8	rs13268022	G	A	0.149802	1008
8	rs7000682	C	T	0.892857	1008
8	rs13268079	G	C	0.149802	1008
8	rs13268310	G	A	0.510913	1008
8	rs13278995	T	C	0.513889	1008
8	rs6558849	T	C	0.489087	1008
8	rs7817704	T	C	0.108135	1008
8	rs7013590	G	A	0.507937	1008
8	rs7013621	G	C	0.151786	1008
8	rs7015737	C	G	0.103175	1008
8	rs59716096	A	G	0.108135	1008
8	rs10101949	G	T	0.357143	1008
8	rs2081356	G	T	0.891865	1008
8	rs28766110	C	T	0.105159	1008
8	rs2081357	G	C	0.900794	1008
8	rs62501349	G	A	0.0267857	1008
8	rs74528373	C	T	0.0446429	1008
8	rs10093241	A	G	0.308532	1008
8	rs12547734	T	A	0.385913	1008
8	rs10106149	G	C	0.558532	1008
8	rs12549476	G	A	0.119048	1008
8	rs76268100	G	C	0.0545635	1008
8	rs12544203	A	G	0.384921	1008
8	rs144151391	G	A	0.0218254	1008
8	rs12164173	T	G	0.206349	1008
8	rs73173865	G	T	0.0962302	1008
8	rs62501350	T	C	0.157738	1008
8	rs7816006	T	C	0.113095	1008
8	rs62501351	G	C	0.156746	1008
8	rs72624077	G	A	0.349206	1008
8	rs537456643	T	C	0.0535714	1008
8	rs73658582	G	A	0.328373	1008
8	rs62501352	G	A	0.329365	1008
8	rs5016254	C	T	0.0446429	1008
8	rs117244990	T	A	0.0248016	1008
8	rs5016256	T	C	0.938492	1008
8	rs5016258	A	G	0.612103	1008
8	rs17069043	C	G	0.0625	1008
8	rs12155988	A	G	0.0625	1008
8	rs75739427	C	T	0.296627	1008
8	rs12155765	C	G	0.0625	1008
8	rs116949028	A	G	0.0684524	1008
8	rs189941799	A	C	0.00793651	1008
8	rs140954941	C	A	0.0615079	1008
8	rs116014384	A	G	0.00198413	1008
8	rs10094785	T	C	0.739087	1008
8	rs13270475	T	C	0.0644841	1008
8	rs35442210	G	C	0.202381	1008
8	rs78821402	G	C	0.0605159	1008
8	rs35664516	G	C	0.202381	1008
8	rs35294570	G	A	0.203373	1008
8	rs79459446	T	C	0.0605159	1008
8	rs13280629	T	C	0.205357	1008
8	rs12056743	A	C	0.205357	1008
8	rs28528365	G	A	0.295635	1008
8	rs55820241	C	G	0.0505952	1008
8	rs17069047	C	T	0.0505952	1008
8	rs10113089	G	C	0.938492	1008
8	rs115577702	T	G	0.0615079	1008
8	rs10866963	T	C	0.736111	1008
8	rs12549072	A	C	0.391865	1008
8	rs12056681	C	T	0.199405	1008
8	rs10088637	G	A	0.93254	1008
8	rs7816211	A	G	0.0664683	1008
8	rs75144718	G	A	0.251984	1008
8	rs9314517	C	T	0.199405	1008
8	rs3891533	G	A	0.199405	1008
8	rs28660289	A	G	0.282738	1008
8	rs10108082	A	G	0.203373	1008
8	rs17404711	G	C	0.204365	1008
8	rs56003604	G	A	0.10119	1008
8	rs9314518	G	T	0.196429	1008
8	rs73176311	A	T	0.0605159	1008
8	rs35237037	G	C	0.117063	1008
8	rs2407820	C	T	0.104167	1008
8	rs1647330	C	G	0.806548	1008
8	rs7017735	G	C	0.310516	1008
8	rs10108603	C	G	0.196429	1008
8	rs35061806	C	T	0.195437	1008
8	rs1714791	T	C	0.391865	1008
8	rs74418611	G	A	0.0347222	1008
8	rs61299396	G	T	0.191468	1008
8	rs62503600	A	T	0.19246	1008
8	rs1647333	C	T	0.607143	1008
8	rs66503142	C	A	0.390873	1008
8	rs1714789	G	A	0.605159	1008
8	rs191793365	G	A	0.0257937	1008
8	rs11785511	T	G	0.391865	1008
8	rs11785517	T	G	0.392857	1008
8	rs11781286	C	A	0.391865	1008
8	rs11774235	G	T	0.391865	1008
8	rs7011371	A	G	0.107143	1008
8	rs35676711	G	C	0.265873	1008
8	rs35575150	C	G	0.112103	1008
8	rs3914777	A	C	0.390873	1008
8	rs10091079	G	A	0.193452	1008
8	rs3902136	G	A	0.390873	1008
8	rs3902137	A	C	0.388889	1008
8	rs3902138	C	G	0.394841	1008
8	rs10106949	A	T	0.196429	1008
8	rs4418361	C	T	0.104167	1008
8	rs4392919	G	T	0.105159	1008
8	rs3902139	A	G	0.392857	1008
8	rs2897640	G	A	0.411706	1008
8	rs4460396	C	T	0.30754	1008
8	rs60886194	A	G	0.104167	1008
8	rs28442234	T	C	0.198413	1008
8	rs7830969	G	C	0.389881	1008
8	rs17427521	C	T	0.105159	1008
8	rs3849822	G	A	0.306548	1008
8	rs3849823	T	C	0.311508	1008
8	rs4875288	G	A	0.385913	1008
8	rs10096713	C	A	0.304563	1008
8	rs62503603	G	A	0.116071	1008
8	rs144444690	G	C	0.00992063	1008
8	rs55685349	T	C	0.143849	1008
8	rs9693752	G	A	0.300595	1008
8	rs17069085	T	C	0.118056	1008
8	rs11774739	T	C	0.118056	1008
8	rs10099471	G	C	0.304563	1008
8	rs2407302	G	T	0.388889	1008
8	rs17069091	G	A	0.409722	1008
8	rs73176340	T	A	0.304563	1008
8	rs2407303	C	G	0.389881	1008
8	rs17069103	G	A	0.10119	1008
8	rs191553895	G	C	0.0138889	1008
8	rs12155795	G	A	0.302579	1008
8	rs12155841	G	A	0.407738	1008
8	rs189698599	A	C	0.0178571	1008
8	rs36069069	C	G	0.299603	1008
8	rs2680626	G	C	0.309524	1008
8	rs2680627	G	C	0.606151	1008
8	rs10435672	G	A	0.390873	1008
8	rs1714745	A	T	0.310516	1008
8	rs3895791	C	T	0.294643	1008
8	rs918920	G	T	0.605159	1008
8	rs1623221	C	T	0.3125	1008
8	rs28408718	T	C	0.0416667	1008
8	rs28483208	G	A	0.294643	1008
8	rs13252359	C	G	0.119048	1008
8	rs2680593	T	A	0.313492	1008
8	rs147472845	G	A	0.00992063	1008
8	rs2552163	G	A	0.314484	1008
8	rs2680595	T	C	0.315476	1008
8	rs2552164	T	A	0.314484	1008
8	rs2552165	T	C	0.314484	1008
8	rs56887549	A	G	0.301587	1008
8	rs13252833	T	C	0.0625	1008
8	rs34728015	A	G	0.279762	1008
8	rs150123017	T	A	0.0128968	1008
8	rs190511436	G	A	0.0396825	1008
8	rs13282148	A	T	0.135913	1008
8	rs34460876	T	G	0.279762	1008
8	rs1647351	T	C	0.0357143	1008
8	rs13279854	G	A	0.282738	1008
8	rs1714799	G	A	0.318452	1008
8	rs13252372	G	A	0.282738	1008
8	rs1714800	G	C	0.715278	1008
8	rs140426077	T	G	0.0357143	1008
8	rs4436144	G	C	0.282738	1008
8	rs2407304	T	G	0.282738	1008
8	rs2407305	C	T	0.28373	1008
8	rs149040190	G	C	0.00992063	1008
8	rs7824138	A	T	0.401786	1008
8	rs2897641	T	A	0.28373	1008
8	rs180688379	A	G	0.0109127	1008
8	rs1647354	A	G	0.31746	1008
8	rs78850197	C	T	0.117063	1008
8	rs34153570	G	A	0.27877	1008
8	rs13275307	C	T	0.131944	1008
8	rs1647358	G	T	0.31746	1008
8	rs12676159	A	G	0.269841	1008
8	rs75092693	G	T	0.122024	1008
8	rs1613021	C	T	0.316468	1008
8	rs1613815	C	A	0.381944	1008
8	rs1356655	G	A	0.31746	1008
8	rs76019810	G	C	0.134921	1008
8	rs73176395	G	A	0.134921	1008
8	rs3849824	G	C	0.281746	1008
8	rs76581888	T	C	0.134921	1008
8	rs75031315	T	C	0.134921	1008
8	rs138327580	G	C	0.0109127	1008
8	rs73176396	G	C	0.134921	1008
8	rs3902480	A	C	0.30754	1008
8	rs73176398	T	G	0.134921	1008
8	rs13259316	T	G	0.134921	1008
8	rs13248800	G	A	0.134921	1008
8	rs13259627	T	C	0.133929	1008
8	rs73178305	A	T	0.133929	1008
8	rs13259870	T	G	0.133929	1008
8	rs13249181	G	T	0.132937	1008
8	rs77245129	T	G	0.124008	1008
8	rs145886244	C	T	0.0198413	1008
8	rs2680608	C	G	0.319444	1008
8	rs34658977	G	A	0.133929	1008
8	rs34701631	C	A	0.136905	1008
8	rs35005672	T	G	0.134921	1008
8	rs36077441	G	A	0.135913	1008
8	rs1647360	G	C	0.295635	1008
8	rs35738022	G	T	0.134921	1008
8	rs35993122	C	G	0.134921	1008
8	rs17069121	G	A	0.122024	1008
8	rs34665711	C	G	0.134921	1008
8	rs67459790	T	A	0.134921	1008
8	rs34695833	A	G	0.133929	1008
8	rs139770978	G	C	0.0228175	1008
8	rs35974526	C	G	0.135913	1008
8	rs36092596	G	A	0.135913	1008
8	rs34159115	T	C	0.135913	1008
8	rs34729161	G	A	0.135913	1008
8	rs35766022	C	T	0.135913	1008
8	rs7817129	T	C	0.286706	1008
8	rs34558972	G	C	0.134921	1008
8	rs34107765	C	A	0.134921	1008
8	rs34149939	A	C	0.134921	1008
8	rs35314379	T	C	0.133929	1008
8	rs34825041	A	G	0.135913	1008
8	rs118019841	A	G	0.015873	1008
8	rs13270835	C	T	0.135913	1008
8	rs7843132	C	G	0.287698	1008
8	rs7830462	T	C	0.28869	1008
8	rs13278635	C	A	0.133929	1008
8	rs73178335	T	G	0.134921	1008
8	rs35155583	C	A	0.134921	1008
8	rs35584635	C	G	0.134921	1008
8	rs1647362	G	T	0.296627	1008
8	rs34474033	G	C	0.134921	1008
8	rs115208748	A	G	0.131944	1008
8	rs9314519	A	G	0.284722	1008
8	rs34851966	G	A	0.134921	1008
8	rs34358453	T	A	0.133929	1008
8	rs34972501	T	G	0.134921	1008
8	rs75683551	G	A	0.0406746	1008
8	rs75702956	C	G	0.134921	1008
8	rs77567688	G	T	0.134921	1008
8	rs17069130	T	C	0.135913	1008
8	rs35200341	G	T	0.135913	1008
8	rs73506957	T	C	0.287698	1008
8	rs35510694	C	T	0.135913	1008
8	rs10503235	G	C	0.290675	1008
8	rs71523609	G	A	0.135913	1008
8	rs36039142	A	C	0.133929	1008
8	rs35266565	C	A	0.134921	1008
8	rs35325806	C	A	0.134921	1008
8	rs142211968	G	A	0.0109127	1008
8	rs13263236	T	G	0.132937	1008
8	rs112874447	C	T	0.132937	1008
8	rs13255983	A	C	0.134921	1008
8	rs13254939	C	G	0.134921	1008
8	rs13252905	G	A	0.134921	1008
8	rs149234573	T	C	0.0228175	1008
8	rs61316323	G	C	0.257937	1008
8	rs13253149	G	A	0.134921	1008
8	rs13264106	T	G	0.132937	1008
8	rs6982149	G	C	0.265873	1008
8	rs10102285	G	A	0.16369	1008
8	rs35354756	C	A	0.136905	1008
8	rs13261303	G	A	0.136905	1008
8	rs13261894	G	A	0.140873	1008
8	rs34311916	C	G	0.140873	1008
8	rs13262439	G	A	0.140873	1008
8	rs1613009	A	G	0.322421	1008
8	rs4335139	A	G	0.286706	1008
8	rs13263023	G	A	0.140873	1008
8	rs13263032	G	A	0.140873	1008
8	rs34262684	G	A	0.140873	1008
8	rs114759612	C	G	0.0248016	1008
8	rs10503236	A	G	0.27877	1008
8	rs1647363	T	C	0.301587	1008
8	rs13254340	G	C	0.140873	1008
8	rs7824291	C	G	0.293651	1008
8	rs1519177	C	T	0.297619	1008
8	rs34700850	C	T	0.140873	1008
8	rs1714812	T	C	0.300595	1008
8	rs34627774	G	T	0.140873	1008
8	rs1714813	A	C	0.302579	1008
8	rs11779175	T	C	0.450397	1008
8	rs11782326	G	A	0.299603	1008
8	rs13264213	G	A	0.142857	1008
8	rs1714817	T	C	0.305556	1008
8	rs77234576	T	C	0.284722	1008
8	rs80279550	G	A	0.0922619	1008
8	rs6989761	T	C	0.310516	1008
8	rs10112217	A	G	0.443452	1008
8	rs1647367	A	G	0.728175	1008
8	rs1714820	G	A	0.285714	1008
8	rs76883664	G	A	0.249008	1008
8	rs56283507	T	C	0.270833	1008
8	rs56340973	T	C	0.280754	1008
8	rs9650480	G	C	0.729167	1008
8	rs9650481	C	G	0.284722	1008
8	rs57196944	T	A	0.250992	1008
8	rs9650482	C	T	0.284722	1008
8	rs10100901	G	C	0.171627	1008
8	rs146771527	G	A	0.0109127	1008
8	rs75399342	C	A	0.0208333	1008
8	rs4875087	G	C	0.479167	1008
8	rs58582366	G	A	0.25	1008
8	rs1647368	C	A	0.281746	1008
8	rs7000155	T	C	0.519841	1008
8	rs1647369	C	G	0.285714	1008
8	rs77538571	C	G	0.25	1008
8	rs7000720	T	C	0.520833	1008
8	rs1714711	A	C	0.559524	1008
8	rs4875289	G	C	0.165675	1008
8	rs4875290	C	A	0.165675	1008
8	rs183249545	C	A	0.0109127	1008
8	rs4875291	C	T	0.16369	1008
8	rs78862053	A	C	0.0257937	1008
8	rs74478021	A	T	0.0257937	1008
8	rs57428505	G	C	0.289683	1008
8	rs146249988	T	G	0.0257937	1008
8	rs4875292	G	T	0.167659	1008
8	rs1714727	A	G	0.402778	1008
8	rs7010638	T	A	0.180556	1008
8	rs144187497	T	C	0.0109127	1008
8	rs58069094	T	C	0.15377	1008
8	rs4875293	C	A	0.133929	1008
8	rs144205059	T	A	0.00595238	1008
8	rs3849825	T	G	0.170635	1008
8	rs145410725	G	A	0.0257937	1008
8	rs2552171	T	C	0.824405	1008
8	rs35095223	G	C	0.147817	1008
8	rs117089265	T	C	0.015873	1008
8	rs2407819	C	G	0.259921	1008
8	rs1714744	C	T	0.974206	1008
8	rs62501107	G	A	0.178571	1008
8	rs78117998	G	C	0.0248016	1008
8	rs115963080	A	G	0.0248016	1008
8	rs35129893	G	C	0.167659	1008
8	rs55845517	C	T	0.151786	1008
8	rs7006073	G	C	0.175595	1008
8	rs6988775	A	T	0.172619	1008
8	rs13266058	A	T	0.166667	1008
8	rs58795226	G	A	0.179563	1008
8	rs59234696	A	C	0.348214	1008
8	rs148265303	C	G	0.0198413	1008
8	rs34476338	G	T	0.168651	1008
8	rs17069139	T	G	0.259921	1008
8	rs2680609	G	C	0.410714	1008
8	rs10096187	G	C	0.168651	1008
8	rs74755490	A	G	0.0238095	1008
8	rs143464868	G	C	0.00595238	1008
8	rs2407307	G	A	0.24504	1008
8	rs117156251	C	T	0.0198413	1008
8	rs6999426	T	G	0.183532	1008
8	rs140148316	C	G	0.0238095	1008
8	rs2002195	A	G	0.15873	1008
8	rs75267966	G	C	0.0238095	1008
8	rs17405018	T	C	0.149802	1008
8	rs3843922	T	A	0.222222	1008
8	rs3843923	C	A	0.21131	1008
8	rs73508804	C	T	0.155754	1008
8	rs17069157	A	G	0.234127	1008
8	rs55826316	G	C	0.238095	1008
8	rs3849826	G	C	0.166667	1008
8	rs3849827	G	A	0.164683	1008
8	rs13261295	G	C	0.170635	1008
8	rs7821609	C	G	0.16369	1008
8	rs78937862	C	G	0.0615079	1008
8	rs13270571	G	C	0.134921	1008
8	rs13270578	G	C	0.134921	1008
8	rs1714777	G	T	0.290675	1008
8	rs77204957	C	T	0.0456349	1008
8	rs192144448	G	A	0.00595238	1008
8	rs4875294	A	G	0.130952	1008
8	rs4875295	G	C	0.223214	1008
8	rs62501113	G	A	0.160714	1008
8	rs17069167	C	T	0.355159	1008
8	rs181047284	A	G	0.0297619	1008
8	rs59604958	T	C	0.363095	1008
8	rs74614273	T	C	0.047619	1008
8	rs10102557	G	C	0.363095	1008
8	rs147125472	G	A	0.124008	1008
8	rs189729717	G	C	0.0892857	1008
8	rs4404936	T	A	0.231151	1008
8	rs75447738	G	A	0.0922619	1008
8	rs1647291	T	C	0.549603	1008
8	rs78901805	A	T	0.0902778	1008
8	rs11778801	G	C	0.24504	1008
8	rs1647292	C	T	0.414683	1008
8	rs1714771	T	C	0.639881	1008
8	rs35649086	G	T	0.215278	1008
8	rs13266067	G	C	0.125	1008
8	rs2552087	C	T	0.415675	1008
8	rs10110433	G	C	0.368056	1008
8	rs76827905	T	C	0.0962302	1008
8	rs972422	G	C	0.352183	1008
8	rs972423	G	C	0.35119	1008
8	rs17405197	A	C	0.125	1008
8	rs13259195	T	G	0.365079	1008
8	rs7841880	T	C	0.71131	1008
8	rs55777337	T	C	0.487103	1008
8	rs55639812	T	A	0.487103	1008
8	rs80138872	A	G	0.199405	1008
8	rs13252186	C	T	0.489087	1008
8	rs76396077	G	C	0.0962302	1008
8	rs2552088	T	A	0.287698	1008
8	rs13250353	G	C	0.125992	1008
8	rs35568968	C	T	0.489087	1008
8	rs35055039	A	T	0.490079	1008
8	rs10102426	A	G	0.493056	1008
8	rs4407898	C	T	0.490079	1008
8	rs4407899	C	T	0.490079	1008
8	rs1714739	T	G	0.287698	1008
8	rs4256613	A	G	0.490079	1008
8	rs4492398	C	A	0.490079	1008
8	rs76519096	T	C	0.0952381	1008
8	rs4469478	A	C	0.490079	1008
8	rs4317598	T	C	0.490079	1008
8	rs4581072	A	G	0.491071	1008
8	rs4333622	G	C	0.490079	1008
8	rs77543310	C	T	0.125	1008
8	rs574781917	T	C	0.0287698	1008
8	rs4291286	G	T	0.491071	1008
8	rs4409415	A	G	0.487103	1008
8	rs4524819	C	T	0.486111	1008
8	rs58126187	C	A	0.492063	1008
8	rs35792790	G	A	0.492063	1008
8	rs13280168	T	C	0.489087	1008
8	rs60637386	A	T	0.0873016	1008
8	rs17069183	A	C	0.209325	1008
8	rs4341189	G	A	0.213294	1008
8	rs59748950	T	G	0.121032	1008
8	rs56882404	T	C	0.121032	1008
8	rs17069194	A	G	0.077381	1008
8	rs73180468	C	T	0.152778	1008
8	rs118092652	T	C	0.0238095	1008
8	rs1559564	A	T	0.414683	1008
8	rs1559565	G	A	0.415675	1008
8	rs35445567	G	C	0.524802	1008
8	rs11136702	G	A	0.550595	1008
8	rs2552095	G	A	0.948413	1008
8	rs4875296	G	C	0.111111	1008
8	rs112527049	G	A	0.0515873	1008
8	rs10156334	T	C	0.59623	1008
8	rs4395908	C	G	0.396825	1008
8	rs80307626	A	G	0.0525794	1008
8	rs12155589	C	T	0.393849	1008
8	rs75665966	T	C	0.0525794	1008
8	rs12155600	C	G	0.606151	1008
8	rs1714742	A	G	0.396825	1008
8	rs75940381	T	C	0.0525794	1008
8	rs1714741	A	C	0.296627	1008
8	rs75374201	C	T	0.0496032	1008
8	rs117138266	A	G	0.121032	1008
8	rs3849830	G	C	0.55754	1008
8	rs77061058	G	C	0.0843254	1008
8	rs3849831	C	A	0.595238	1008
8	rs76080373	A	T	0.0496032	1008
8	rs1622459	C	G	0.450397	1008
8	rs74806075	C	T	0.156746	1008
8	rs11136703	A	G	0.428571	1008
8	rs144749957	T	C	0.0704365	1008
8	rs2552096	C	A	0.605159	1008
8	rs2680612	T	C	0.295635	1008
8	rs10097159	G	T	0.390873	1008
8	rs12156172	G	T	0.124008	1008
8	rs12155719	C	G	0.124008	1008
8	rs12156181	G	C	0.124008	1008
8	rs3849832	C	T	0.155754	1008
8	rs1568332	G	A	0.291667	1008
8	rs3916139	A	G	0.155754	1008
8	rs1614688	C	G	0.294643	1008
8	rs1700123	A	G	0.876984	1008
8	rs76861490	C	G	0.046627	1008
8	rs73510805	T	C	0.0486111	1008
8	rs1714757	A	C	0.399802	1008
8	rs77433539	C	T	0.0505952	1008
8	rs1647297	G	C	0.301587	1008
8	rs75911148	C	T	0.0505952	1008
8	rs13270771	T	C	0.106151	1008
8	rs1700124	C	T	0.876984	1008
8	rs74353258	G	T	0.0505952	1008
8	rs75292159	T	C	0.0496032	1008
8	rs77862529	T	C	0.161706	1008
8	rs79870357	T	C	0.0535714	1008
8	rs4875297	G	T	0.103175	1008
8	rs1394470	C	T	0.770833	1008
8	rs3849833	A	C	0.426587	1008
8	rs1700026	G	A	0.327381	1008
8	rs7005623	T	A	0.151786	1008
8	rs1647300	T	C	0.294643	1008
8	rs151087252	G	A	0.0218254	1008
8	rs6982435	C	G	0.427579	1008
8	rs7002121	A	G	0.425595	1008
8	rs1714754	G	C	0.295635	1008
8	rs1714753	C	G	0.718254	1008
8	rs1700027	A	G	0.295635	1008
8	rs28676528	G	T	0.425595	1008
8	rs2680613	C	G	0.882937	1008
8	rs2656281	G	A	0.289683	1008
8	rs13274585	C	A	0.155754	1008
8	rs2656282	G	A	0.87996	1008
8	rs2656283	G	A	0.290675	1008
8	rs73180496	G	A	0.12004	1008
8	rs62501132	C	T	0.00992063	1008
8	rs73180497	G	A	0.118056	1008
8	rs2656284	A	C	0.890873	1008
8	rs62501133	T	G	0.138889	1008
8	rs12545959	C	T	0.15377	1008
8	rs73510840	A	C	0.271825	1008
8	rs73510841	T	C	0.00793651	1008
8	rs1714774	T	G	0.334325	1008
8	rs13282712	T	C	0.27381	1008
8	rs10113741	T	G	0.435516	1008
8	rs144846179	G	A	0.0178571	1008
8	rs62501134	T	C	0.159722	1008
8	rs1647301	C	T	0.292659	1008
8	rs1647302	G	A	0.291667	1008
8	rs111831555	T	C	0.0545635	1008
8	rs7828070	C	A	0.225198	1008
8	rs11136704	G	C	0.672619	1008
8	rs11991901	A	C	0.399802	1008
8	rs56216951	C	G	0.119048	1008
8	rs1714787	T	G	0.374008	1008
8	rs13248436	G	A	0.393849	1008
8	rs71523616	C	G	0.143849	1008
8	rs192212838	C	A	0.0119048	1008
8	rs13261443	C	A	0.396825	1008
8	rs10104668	G	T	0.400794	1008
8	rs1700117	A	T	0.297619	1008
8	rs78441207	A	C	0.0486111	1008
8	rs10097907	T	C	0.436508	1008
8	rs536175424	G	A	0.0178571	1008
8	rs372978897	A	T	0.0287698	1008
8	rs1714691	T	C	0.87996	1008
8	rs111534816	A	G	0.046627	1008
8	rs7835462	T	G	0.388889	1008
8	rs7835785	T	G	0.429563	1008
8	rs1700120	G	A	0.87996	1008
8	rs4083036	C	T	0.12004	1008
8	rs1714810	A	C	0.292659	1008
8	rs11993231	C	G	0.167659	1008
8	rs1700121	G	A	0.287698	1008
8	rs3849834	G	A	0.588294	1008
8	rs78055609	A	G	0.112103	1008
8	rs76306440	A	G	0.118056	1008
8	rs73182319	T	C	0.12004	1008
8	rs73658441	T	C	0.115079	1008
8	rs34202826	G	C	0.385913	1008
8	rs139770728	G	C	0.0267857	1008
8	rs79524460	T	C	0.0287698	1008
8	rs17069226	T	C	0.387897	1008
8	rs10096696	C	T	0.142857	1008
8	rs9314520	G	A	0.37996	1008
8	rs10503238	A	G	0.0922619	1008
8	rs3849836	T	C	0.12004	1008
8	rs73182323	C	G	0.118056	1008
8	rs1630284	G	C	0.769841	1008
8	rs17405426	A	C	0.118056	1008
8	rs75752092	A	G	0.118056	1008
8	rs12676505	G	A	0.0694444	1008
8	rs79517738	C	G	0.117063	1008
8	rs4875302	A	C	0.52381	1008
8	rs4875303	A	G	0.168651	1008
8	rs1714781	G	A	0.119048	1008
8	rs7825237	A	T	0.880952	1008
8	rs7825410	A	G	0.880952	1008
8	rs77199246	C	G	0.28373	1008
8	rs78528238	A	C	0.115079	1008
8	rs11136707	G	C	0.285714	1008
8	rs7018112	C	T	0.240079	1008
8	rs11136708	G	A	0.28869	1008
8	rs78115638	C	A	0.110119	1008
8	rs79361040	A	C	0.116071	1008
8	rs78989350	A	T	0.113095	1008
8	rs11136709	G	T	0.284722	1008
8	rs11136710	C	G	0.286706	1008
8	rs7017485	G	C	0.483135	1008
8	rs4083033	A	G	0.880952	1008
8	rs4083034	A	T	0.880952	1008
8	rs4083035	A	G	0.880952	1008
8	rs17069257	T	C	0.289683	1008
8	rs1878956	G	C	0.094246	1008
8	rs3849837	C	G	0.87996	1008
8	rs3849838	T	G	0.87996	1008
8	rs17069261	C	T	0.28869	1008
8	rs3849839	G	C	0.880952	1008
8	rs1519170	G	C	0.12004	1008
8	rs61500485	T	G	0.287698	1008
8	rs17069262	C	A	0.28869	1008
8	rs6984970	G	A	0.880952	1008
8	rs10866964	T	G	0.880952	1008
8	rs6985124	G	A	0.880952	1008
8	rs115600675	G	T	0.112103	1008
8	rs6986281	C	A	0.880952	1008
8	rs6985284	G	C	0.87996	1008
8	rs11786441	T	G	0.87996	1008
8	rs11775154	G	C	0.87996	1008
8	rs13263091	C	G	0.87996	1008
8	rs112756204	G	C	0.114087	1008
8	rs3860864	A	C	0.882937	1008
8	rs72624078	G	A	0.399802	1008
8	rs3860865	G	A	0.87996	1008
8	rs146323104	A	G	0.0198413	1008
8	rs3990317	C	T	0.87996	1008
8	rs3990319	G	C	0.877976	1008
8	rs17405538	G	A	0.151786	1008
8	rs10441632	T	G	0.478175	1008
8	rs1700089	T	A	0.12004	1008
8	rs75950206	G	C	0.0704365	1008
8	rs117157474	G	T	0.100198	1008
8	rs7015381	T	C	0.28869	1008
8	rs6990610	G	C	0.87996	1008
8	rs6995684	C	T	0.87996	1008
8	rs13270945	G	A	0.481151	1008
8	rs1700091	G	T	0.12004	1008
8	rs1647304	A	G	0.12004	1008
8	rs28628133	G	C	0.484127	1008
8	rs9644363	C	G	0.590278	1008
8	rs5028015	C	T	0.87996	1008
8	rs5028016	G	A	0.770833	1008
8	rs9644364	G	T	0.59127	1008
8	rs9644365	C	G	0.107143	1008
8	rs6996352	C	T	0.28373	1008
8	rs34515053	G	T	0.0744048	1008
8	rs34749479	C	T	0.482143	1008
8	rs35364155	A	C	0.331349	1008
8	rs34851282	C	A	0.485119	1008
8	rs28725409	T	C	0.485119	1008
8	rs13282730	A	G	0.485119	1008
8	rs78590223	G	A	0.287698	1008
8	rs13279779	G	T	0.483135	1008
8	rs11774620	T	C	0.772817	1008
8	rs11774658	T	C	0.771825	1008
8	rs11136712	C	T	0.771825	1008
8	rs1647305	A	G	0.229167	1008
8	rs1647306	A	C	0.228175	1008
8	rs1700092	G	C	0.228175	1008
8	rs6987253	T	C	0.770833	1008
8	rs75804553	T	G	0.109127	1008
8	rs1700093	T	C	0.228175	1008
8	rs7000736	G	C	0.771825	1008
8	rs34128707	C	G	0.771825	1008
8	rs6558853	A	T	0.770833	1008
8	rs4875304	C	A	0.765873	1008
8	rs4086674	C	G	0.770833	1008
8	rs1714783	C	A	0.228175	1008
8	rs1647308	G	T	0.228175	1008
8	rs4086675	G	A	0.769841	1008
8	rs6988224	A	C	0.771825	1008
8	rs1647309	A	G	0.849206	1008
8	rs6992631	T	G	0.771825	1008
8	rs7007375	C	T	0.767857	1008
8	rs7007410	C	T	0.770833	1008
8	rs6993215	T	C	0.771825	1008
8	rs13275448	T	C	0.771825	1008
8	rs6989172	A	G	0.771825	1008
8	rs779129	A	G	0.837302	1008
8	rs79923470	A	G	0.108135	1008
8	rs147381084	A	G	0.0248016	1008
8	rs13276681	A	C	0.529762	1008
8	rs182840843	C	T	0.0357143	1008
8	rs10111021	C	A	0.224206	1008
8	rs17069297	C	T	0.244048	1008
8	rs4415339	A	C	0.878968	1008
8	rs779130	A	G	0.12004	1008
8	rs11781720	G	A	0.790675	1008
8	rs567652371	G	C	0.077381	1008
8	rs11985852	C	T	0.197421	1008
8	rs11985882	C	T	0.198413	1008
8	rs779131	G	A	0.223214	1008
8	rs11989624	A	C	0.202381	1008
8	rs75908898	C	T	0.112103	1008
8	rs779132	T	C	0.78869	1008
8	rs779133	G	A	0.626984	1008
8	rs3860866	A	C	0.223214	1008
8	rs1647311	A	G	0.287698	1008
8	rs2552111	T	G	0.121032	1008
8	rs76865316	A	G	0.0267857	1008
8	rs2656298	C	T	0.660714	1008
8	rs2552112	T	G	0.333333	1008
8	rs2656299	C	A	0.333333	1008
8	rs143059667	A	G	0.0198413	1008
8	rs889994	A	G	0.276786	1008
8	rs17405766	C	G	0.0238095	1008
8	rs968370	G	C	0.513889	1008
8	rs968371	C	G	0.508929	1008
8	rs3887814	G	C	0.157738	1008
8	rs3860867	A	G	0.0376984	1008
8	rs78369090	A	G	0.0386905	1008
8	rs813584	C	G	0.625	1008
8	rs79092172	A	G	0.168651	1008
8	rs28373596	C	T	0.122024	1008
8	rs7840813	T	A	0.0267857	1008
8	rs62503968	G	A	0.118056	1008
8	rs7840845	T	A	0.0257937	1008
8	rs145258272	C	A	0.0218254	1008
8	rs7841156	T	C	0.0257937	1008
8	rs148687172	C	G	0.0119048	1008
8	rs7837656	A	G	0.0267857	1008
8	rs7841311	T	C	0.0257937	1008
8	rs4875306	T	G	0.354167	1008
8	rs4875307	T	C	0.35119	1008
8	rs75355163	A	G	0.0168651	1008
8	rs779118	G	C	0.146825	1008
8	rs7012939	A	T	0.0267857	1008
8	rs6992177	G	C	0.0267857	1008
8	rs6992181	G	C	0.0257937	1008
8	rs7013060	A	C	0.0267857	1008
8	rs7013089	A	C	0.0267857	1008
8	rs7013270	A	G	0.0267857	1008
8	rs148287875	A	G	0.0238095	1008
8	rs11989184	A	C	0.293651	1008
8	rs190926721	G	A	0.0208333	1008
8	rs34517386	A	G	0.280754	1008
8	rs17069371	G	C	0.279762	1008
8	rs61308067	C	A	0.271825	1008
8	rs17069382	G	C	0.238095	1008
8	rs145519780	G	A	0.0238095	1008
8	rs2081354	G	T	0.12996	1008
8	rs710259	G	A	0.845238	1008
8	rs710258	G	A	0.845238	1008
8	rs3893792	C	T	0.85119	1008
8	rs710257	T	C	0.845238	1008
8	rs4875308	G	A	0.207341	1008
8	rs144438788	C	T	0.0208333	1008
8	rs2552116	T	C	0.643849	1008
8	rs148931082	G	T	0.0218254	1008
8	rs3914776	G	A	0.286706	1008
8	rs75784210	T	G	0.0912698	1008
8	rs1714708	T	C	0.702381	1008
8	rs139237569	T	A	0.0218254	1008
8	rs62501362	C	T	0.249008	1008
8	rs3860868	C	T	0.526786	1008
8	rs62501363	A	T	0.0109127	1008
8	rs56336299	G	A	0.252976	1008
8	rs55662983	G	A	0.25	1008
8	rs4554485	C	G	0.255952	1008
8	rs113812165	C	T	0.0188492	1008
8	rs11784219	G	C	0.0109127	1008
8	rs11781180	A	C	0.0426587	1008
8	rs62501365	A	T	0.0406746	1008
8	rs56376225	T	G	0.0406746	1008
8	rs1568330	C	A	0.301587	1008
8	rs62501367	C	T	0.0109127	1008
8	rs192766298	G	A	0.0188492	1008
8	rs17069462	T	C	0.0406746	1008
8	rs1700073	T	C	0.191468	1008
8	rs1647315	T	C	0.188492	1008
8	rs10503241	G	C	0.0396825	1008
8	rs148130153	G	C	0.0347222	1008
8	rs13280295	C	A	0.125	1008
8	rs73184114	C	G	0.142857	1008
8	rs77623198	C	T	0.121032	1008
8	rs1519167	T	G	0.151786	1008
8	rs11781359	C	G	0.15377	1008
8	rs78228896	G	T	0.16369	1008
8	rs1714712	T	G	0.147817	1008
8	rs1700072	G	C	0.146825	1008
8	rs76180791	A	C	0.0238095	1008
8	rs139665668	T	C	0.0545635	1008
8	rs80052554	A	G	0.0892857	1008
8	rs80023619	G	C	0.0228175	1008
8	rs12156156	C	A	0.126984	1008
8	rs3889326	G	T	0.375	1008
8	rs13248376	C	G	0.256944	1008
8	rs77063566	G	A	0.0208333	1008
8	rs17069490	A	C	0.340278	1008
8	rs1700070	G	C	0.541667	1008
8	rs13249547	C	T	0.121032	1008
8	rs10099864	G	C	0.138889	1008
8	rs7829915	A	G	0.715278	1008
8	rs10100889	C	G	0.328373	1008
8	rs890000	C	G	0.675595	1008
8	rs890001	C	G	0.881944	1008
8	rs1714714	G	C	0.392857	1008
8	rs141558107	T	G	0.0347222	1008
8	rs77797687	T	G	0.0744048	1008
8	rs75806680	C	T	0.0406746	1008
8	rs17069495	G	C	0.0952381	1008
8	rs9792308	T	C	0.365079	1008
8	rs2407312	T	G	0.271825	1008
8	rs1714717	T	G	0.236111	1008
8	rs17069501	G	A	0.104167	1008
8	rs1714718	A	G	0.652778	1008
8	rs73658490	T	A	0.104167	1008
8	rs73658491	T	A	0.106151	1008
8	rs1401483	G	T	0.641865	1008
8	rs1700068	C	G	0.645833	1008
8	rs1519168	G	C	0.590278	1008
8	rs73184150	A	G	0.135913	1008
8	rs3849841	G	A	0.236111	1008
8	rs2068242	A	C	0.208333	1008
8	rs1356652	G	T	0.219246	1008
8	rs3849842	C	A	0.350198	1008
8	rs3849843	A	G	0.116071	1008
8	rs1647317	G	C	0.641865	1008
8	rs17069542	C	T	0.106151	1008
8	rs12674947	A	G	0.136905	1008
8	rs4461921	T	C	0.37004	1008
8	rs1714720	G	C	0.534722	1008
8	rs17069552	G	C	0.093254	1008
8	rs1714721	C	G	0.612103	1008
8	rs73658492	G	A	0.126984	1008
8	rs1647322	G	T	0.488095	1008
8	rs76817042	A	C	0.0525794	1008
8	rs2407313	C	G	0.40873	1008
8	rs2680628	C	G	0.512897	1008
8	rs3843924	T	C	0.511905	1008
8	rs74754067	C	T	0.274802	1008
8	rs3896280	G	C	0.0982143	1008
8	rs79768843	A	G	0.0456349	1008
8	rs17069576	T	C	0.112103	1008
8	rs139523239	C	T	0.0208333	1008
8	rs2407314	G	C	0.401786	1008
8	rs73184173	G	A	0.094246	1008
8	rs1714726	C	G	0.480159	1008
8	rs10503242	A	G	0.0972222	1008
8	rs1621526	T	G	0.483135	1008
8	rs1714728	C	T	0.473214	1008
8	rs939151	A	G	0.492063	1008
8	rs118041485	C	T	0.0565476	1008
8	rs72507690	G	A	0.0396825	1008
8	rs1714732	A	G	0.496032	1008
8	rs12677763	T	C	0.114087	1008
8	rs1700063	C	T	0.491071	1008
8	rs28667918	T	A	0.400794	1008
8	rs1700062	T	G	0.492063	1008
8	rs1394481	G	A	0.399802	1008
8	rs13439511	G	A	0.399802	1008
8	rs74749955	C	G	0.138889	1008
8	rs12334970	G	A	0.399802	1008
8	rs118040143	A	C	0.349206	1008
8	rs143651650	G	T	0.0257937	1008
8	rs1700059	A	C	0.526786	1008
8	rs10105671	G	A	0.399802	1008
8	rs1504758	T	A	0.714286	1008
8	rs12334711	G	C	0.723214	1008
8	rs62478839	G	A	0.00595238	1008
8	rs60412395	T	C	0.093254	1008
8	rs1519179	T	C	0.296627	1008
8	rs140578018	G	C	0.0248016	1008
8	rs1714821	T	C	0.299603	1008
8	rs1700055	G	T	0.282738	1008
8	rs73186107	T	C	0.0902778	1008
8	rs1630897	T	G	0.5625	1008
8	rs1629108	C	G	0.90873	1008
8	rs68169693	C	G	0.0833333	1008
8	rs1625889	T	A	0.21131	1008
8	rs1624063	G	A	0.21131	1008
8	rs1714822	G	C	0.290675	1008
8	rs10107660	T	C	0.363095	1008
8	rs139192801	G	C	0.0248016	1008
8	rs181648322	C	G	0.0248016	1008
8	rs2656276	T	C	0.115079	1008
8	rs2680590	A	C	0.0843254	1008
8	rs7828683	G	A	0.345238	1008
8	rs10094300	C	T	0.18254	1008
8	rs58931253	G	A	0.0228175	1008
8	rs7829008	G	A	0.731151	1008
8	rs1700052	C	G	0.0843254	1008
8	rs17069640	T	G	0.0843254	1008
8	rs1700051	C	T	0.274802	1008
8	rs1714675	T	G	0.0843254	1008
8	rs7834905	C	G	0.337302	1008
8	rs13280268	A	G	0.272817	1008
8	rs78772178	T	C	0.0138889	1008
8	rs1700049	T	C	0.274802	1008
8	rs7822178	A	G	0.72619	1008
8	rs11992222	A	G	0.180556	1008
8	rs11992223	A	C	0.275794	1008
8	rs11993028	T	A	0.180556	1008
8	rs11995514	G	A	0.180556	1008
8	rs10105492	C	T	0.174603	1008
8	rs10091948	A	T	0.179563	1008
8	rs10104908	G	A	0.179563	1008
8	rs28573165	A	C	0.740079	1008
8	rs1700047	G	A	0.264881	1008
8	rs1714676	G	C	0.264881	1008
8	rs1700046	A	C	0.27877	1008
8	rs73186131	A	C	0.0902778	1008
8	rs1714677	C	G	0.175595	1008
8	rs13272378	A	G	0.18254	1008
8	rs10108686	G	T	0.181548	1008
8	rs146961780	T	G	0.0525794	1008
8	rs7822226	G	A	0.176587	1008
8	rs73186138	G	A	0.0823413	1008
8	rs74427980	A	G	0.0208333	1008
8	rs57236306	T	C	0.740079	1008
8	rs117686904	C	G	0.0238095	1008
8	rs1700040	G	C	0.296627	1008
8	rs60168003	G	A	0.445437	1008
8	rs73658497	T	A	0.446429	1008
8	rs1714683	G	A	0.820437	1008
8	rs17069667	T	C	0.494048	1008
8	rs73186145	G	C	0.0823413	1008
8	rs75986144	G	C	0.0823413	1008
8	rs1714684	T	G	0.309524	1008
8	rs34879095	C	T	0.162698	1008
8	rs73186152	G	C	0.0833333	1008
8	rs17069674	T	C	0.0853175	1008
8	rs17069676	T	C	0.455357	1008
8	rs1714687	C	G	0.290675	1008
8	rs73186161	A	G	0.0863095	1008
8	rs73186163	T	G	0.0853175	1008
8	rs17069679	G	A	0.0863095	1008
8	rs142017764	C	A	0.0218254	1008
8	rs10503243	C	G	0.167659	1008
8	rs73186168	A	T	0.0853175	1008
8	rs73186170	A	T	0.0843254	1008
8	rs2656277	A	G	0.734127	1008
8	rs73186175	T	C	0.0843254	1008
8	rs73186177	G	A	0.0843254	1008
8	rs149579216	G	T	0.0238095	1008
8	rs148751527	C	T	0.0833333	1008
8	rs17334464	C	T	0.170635	1008
8	rs117644664	C	T	0.0228175	1008
8	rs13270159	C	T	0.272817	1008
8	rs1700113	C	T	0.272817	1008
8	rs10098572	T	C	0.262897	1008
8	rs1620593	T	C	0.352183	1008
8	rs17069682	C	A	0.0833333	1008
8	rs141829572	T	G	0.0238095	1008
8	rs1619074	G	C	0.276786	1008
8	rs28522529	T	C	0.337302	1008
8	rs17069688	G	C	0.156746	1008
8	rs7817964	C	A	0.33631	1008
8	rs1504774	C	T	0.272817	1008
8	rs1700112	A	G	0.388889	1008
8	rs1714689	A	C	0.395833	1008
8	rs77245341	T	A	0.0426587	1008
8	rs191361876	G	C	0.0228175	1008
8	rs1700110	G	A	0.203373	1008
8	rs17334548	C	G	0.22619	1008
8	rs28368910	T	C	0.271825	1008
8	rs1504772	A	G	0.227183	1008
8	rs142480648	T	A	0.031746	1008
8	rs1504771	A	T	0.415675	1008
8	rs7844262	G	A	0.381944	1008
8	rs17069711	G	A	0.15377	1008
8	rs60461953	G	C	0.414683	1008
8	rs57119424	G	A	0.415675	1008
8	rs76219588	C	T	0.186508	1008
8	rs1700106	G	A	0.572421	1008
8	rs13248374	G	A	0.258929	1008
8	rs79805352	A	G	0.126984	1008
8	rs1504769	C	T	0.156746	1008
8	rs7838274	A	T	0.152778	1008
8	rs60593083	C	A	0.409722	1008
8	rs1632347	A	G	0.47123	1008
8	rs1631394	G	C	0.219246	1008
8	rs4875310	G	A	0.59623	1008
8	rs76622329	A	C	0.181548	1008
8	rs1700102	C	G	0.811508	1008
8	rs1700101	T	A	0.459325	1008
8	rs6995424	C	G	0.372024	1008
8	rs7015600	A	C	0.375	1008
8	rs1394487	A	T	0.00297619	1008
8	rs6982016	T	C	0.373016	1008
8	rs1700100	C	A	0.827381	1008
8	rs1394486	C	G	0.458333	1008
8	rs73498575	C	G	0.371032	1008
8	rs1714746	G	A	0.457341	1008
8	rs2656278	A	C	0.462302	1008
8	rs9792372	A	G	0.372024	1008
8	rs7011072	C	A	0.358135	1008
8	rs7011094	C	T	0.369048	1008
8	rs62478856	T	C	0.0426587	1008
8	rs73498581	C	A	0.355159	1008
8	rs73498583	G	C	0.375	1008
8	rs73188046	A	G	0.00198413	1008
8	rs7002694	T	C	0.369048	1008
8	rs6998882	A	C	0.178571	1008
8	rs73498586	C	T	0.367063	1008
8	rs73498587	G	C	0.369048	1008
8	rs971555	A	G	0.175595	1008
8	rs17069747	A	G	0.369048	1008
8	rs73498592	G	T	0.354167	1008
8	rs6983521	G	C	0.530754	1008
8	rs6984808	C	T	0.272817	1008
8	rs905764	C	G	0.529762	1008
8	rs905765	G	C	0.526786	1008
8	rs75858810	G	A	0.0525794	1008
8	rs2407941	T	C	0.169643	1008
8	rs13259289	T	C	0.00396825	1008
8	rs77200258	G	A	0.0238095	1008
8	rs73498596	G	C	0.353175	1008
8	rs57149374	G	A	0.352183	1008
8	rs73660706	C	T	0.352183	1008
8	rs73660707	C	A	0.352183	1008
8	rs12677765	T	C	0.520833	1008
8	rs779110	G	A	0.480159	1008
8	rs61039530	C	A	0.35119	1008
8	rs140744353	T	C	0.0277778	1008
8	rs112430098	C	T	0.352183	1008
8	rs112150545	C	A	0.366071	1008
8	rs62478858	T	C	0.168651	1008
8	rs1700096	G	A	0.463294	1008
8	rs146196164	G	C	0.0287698	1008
8	rs73498600	G	C	0.349206	1008
8	rs17069762	G	C	0.354167	1008
8	rs73660709	G	A	0.352183	1008
8	rs17069764	G	T	0.521825	1008
8	rs73660711	G	A	0.352183	1008
8	rs12675002	G	A	0.169643	1008
8	rs182219939	G	T	0.0119048	1008
8	rs2680599	C	T	0.47123	1008
8	rs57270843	A	T	0.369048	1008
8	rs57412256	G	A	0.37004	1008
8	rs55692588	C	T	0.371032	1008
8	rs55962367	A	G	0.373016	1008
8	rs57350065	G	C	0.373016	1008
8	rs58394202	C	T	0.374008	1008
8	rs55720535	A	G	0.373016	1008
8	rs75547692	G	A	0.0406746	1008
8	rs2656280	T	C	0.453373	1008
8	rs4875312	G	A	0.451389	1008
8	rs73500607	G	T	0.368056	1008
8	rs118141372	G	C	0.0386905	1008
8	rs75268662	A	C	0.0376984	1008
8	rs13253622	C	A	0.199405	1008
8	rs2656285	T	C	0.484127	1008
8	rs62481960	T	A	0.160714	1008
8	rs12677270	G	T	0.348214	1008
8	rs12677291	G	A	0.387897	1008
8	rs12677331	G	A	0.388889	1008
8	rs60504759	A	T	0.395833	1008
8	rs779107	C	A	0.406746	1008
8	rs62481961	C	T	0.149802	1008
8	rs145597903	T	A	0.0248016	1008
8	rs1504761	T	C	0.402778	1008
8	rs62481962	G	A	0.14881	1008
8	rs779106	A	G	0.447421	1008
8	rs6986522	C	G	0.401786	1008
8	rs779105	T	C	0.483135	1008
8	rs1394485	C	T	0.150794	1008
8	rs17069772	T	A	0.367063	1008
8	rs17069775	T	G	0.166667	1008
8	rs17069778	A	T	0.14881	1008
8	rs1700082	G	C	0.433532	1008
8	rs76607372	C	T	0.144841	1008
8	rs17069782	A	G	0.175595	1008
8	rs9693235	G	A	0.119048	1008
8	rs9693238	G	T	0.154762	1008
8	rs9694772	T	A	0.154762	1008
8	rs779103	T	C	0.84623	1008
8	rs73500615	T	C	0.145833	1008
8	rs73500617	G	C	0.110119	1008
8	rs57688174	G	A	0.152778	1008
8	rs4617179	T	C	0.419643	1008
8	rs4288395	T	G	0.418651	1008
8	rs6993805	T	C	0.165675	1008
8	rs79312095	T	C	0.0357143	1008
8	rs1714701	G	A	0.321429	1008
8	rs17069790	G	A	0.15377	1008
8	rs73500622	A	G	0.141865	1008
8	rs6999771	A	G	0.59623	1008
8	rs75044024	T	C	0.0426587	1008
8	rs7004794	T	C	0.594246	1008
8	rs17069792	A	G	0.144841	1008
8	rs17069796	C	G	0.10119	1008
8	rs17069800	C	A	0.111111	1008
8	rs7838666	T	C	0.52877	1008
8	rs779115	A	G	0.786706	1008
8	rs149982762	C	G	0.0367063	1008
8	rs79847988	G	A	0.00595238	1008
8	rs12056402	C	G	0.515873	1008
8	rs924864	A	G	0.541667	1008
8	rs78686130	C	T	0.357143	1008
8	rs62481985	C	G	0.367063	1008
8	rs879274	G	T	0.00198413	1008
8	rs78957243	C	T	0.0327381	1008
8	rs56372551	G	C	0.0902778	1008
8	rs35958640	A	T	0.425595	1008
8	rs10503246	A	G	0.108135	1008
8	rs11136714	A	C	0.396825	1008
8	rs779113	A	G	0.175595	1008
8	rs11136715	G	A	0.410714	1008
8	rs779112	T	A	0.425595	1008
8	rs812941	C	T	0.90873	1008
8	rs779111	A	C	0.121032	1008
8	rs117488739	C	T	0.100198	1008
8	rs17413143	A	G	0.00198413	1008
8	rs4559263	A	G	0.119048	1008
8	rs6993956	G	C	0.0724206	1008
8	rs116963354	C	A	0.0218254	1008
8	rs6980968	T	C	0.0734127	1008
8	rs10099480	C	G	0.0724206	1008
8	rs1620288	T	C	0.0218254	1008
8	rs2407940	C	T	0.90377	1008
8	rs7011065	C	A	0.972222	1008
8	rs143240456	C	T	0.0248016	1008
8	rs7010404	G	C	0.0972222	1008
8	rs1700029	T	C	0.0188492	1008
8	rs17069831	C	T	0.436508	1008
8	rs2680601	C	G	0.0277778	1008
8	rs2656288	G	A	0.905754	1008
8	rs813585	G	C	0.0257937	1008
8	rs4304342	T	C	0.59623	1008
8	rs4322029	G	A	0.975198	1008
8	rs779120	T	G	0.0287698	1008
8	rs149716583	G	T	0.0277778	1008
8	rs62478569	G	A	0.0863095	1008
8	rs2680602	G	T	0.0178571	1008
8	rs111826146	T	A	0.00198413	1008
8	rs11136716	A	C	0.599206	1008
8	rs28619306	T	C	0.093254	1008
8	rs74723649	G	C	0.0376984	1008
8	rs10113352	G	A	0.369048	1008
8	rs1504757	C	T	0.0863095	1008
8	rs117747479	T	G	0.0178571	1008
8	rs77672333	A	T	0.00198413	1008
8	rs17069841	C	G	0.35119	1008
8	rs11136717	A	T	0.527778	1008
8	rs779127	A	G	0.0248016	1008
8	rs810437	T	G	0.0257937	1008
8	rs2680603	C	G	0.467262	1008
8	rs76172443	T	G	0.0178571	1008
8	rs1700038	C	G	0.0248016	1008
8	rs1631982	A	G	0.0248016	1008
8	rs2680605	T	C	0.0248016	1008
8	rs11787185	A	C	0.884921	1008
8	rs118076952	T	C	0.0257937	1008
8	rs17069844	C	G	0.531746	1008
8	rs2680606	A	G	0.0248016	1008
8	rs2680607	C	G	0.0248016	1008
8	rs2656290	G	A	0.0248016	1008
8	rs1700107	C	G	0.0257937	1008
8	rs11784668	C	G	0.978175	1008
8	rs79522528	G	C	0.106151	1008
8	rs17413302	T	G	0.0248016	1008
8	rs76934485	T	C	0.014881	1008
8	rs59849774	C	T	0.0218254	1008
8	rs73660733	G	A	0.332341	1008
8	rs118133314	A	T	0.0119048	1008
8	rs116978868	T	C	0.0436508	1008
8	rs10282904	A	G	0.0922619	1008
8	rs79995470	G	A	0.0297619	1008
8	rs76340783	T	C	0.194444	1008
8	rs28585544	A	G	0.592262	1008
8	rs117172856	T	C	0.0228175	1008
8	rs17413309	G	T	0.0218254	1008
8	rs111515499	G	A	0.0218254	1008
8	rs73500689	G	A	0.0218254	1008
8	rs73189961	A	T	0.469246	1008
8	rs77676750	G	C	0.015873	1008
8	rs67250161	A	C	0.0208333	1008
8	rs74336646	T	A	0.015873	1008
8	rs1979916	G	A	0.0277778	1008
8	rs74882471	A	G	0.015873	1008
8	rs73500702	C	G	0.015873	1008
8	rs79491059	G	A	0.0267857	1008
8	rs77334665	T	C	0.0555556	1008
8	rs73502605	C	G	0.031746	1008
8	rs74389756	A	T	0.0168651	1008
8	rs112096668	A	T	0.015873	1008
8	rs77015919	T	C	0.0168651	1008
8	rs77496271	C	T	0.0128968	1008
8	rs187951294	T	C	0.0357143	1008
8	rs77666555	G	A	0.0168651	1008
8	rs17413323	A	G	0.0168651	1008
8	rs117865989	A	G	0.0168651	1008
8	rs17069848	T	G	0.0178571	1008
8	rs76534986	G	A	0.0168651	1008
8	rs151224034	A	C	0.0178571	1008
8	rs17413343	G	A	0.00595238	1008
8	rs117747639	T	C	0.0178571	1008
8	rs73502609	T	A	0.0257937	1008
8	rs73502611	T	C	0.0257937	1008
8	rs147466970	A	T	0.0277778	1008
8	rs7822424	G	A	0.83631	1008
8	rs79326431	A	G	0.0208333	1008
8	rs1394489	C	T	0.84623	1008
8	rs139546733	T	G	0.015873	1008
8	rs62478598	A	T	0.143849	1008
8	rs7845852	A	C	0.847222	1008
8	rs11136718	G	A	0.519841	1008
8	rs1827665	T	C	0.859127	1008
8	rs1827664	A	G	0.850198	1008
8	rs138937042	C	G	0.031746	1008
8	rs13274840	A	T	0.16369	1008
8	rs75660087	T	C	0.0198413	1008
8	rs4875313	A	G	0.159722	1008
8	rs149678786	T	C	0.0218254	1008
8	rs148344077	C	T	0.0208333	1008
8	rs28800590	C	T	0.160714	1008
8	rs35319725	T	A	0.822421	1008
8	rs34852691	A	G	0.159722	1008
8	rs11988129	C	G	0.814484	1008
8	rs11136719	C	G	0.818452	1008
8	rs34251603	C	G	0.15873	1008
8	rs10866965	G	T	0.824405	1008
8	rs10866966	C	T	0.824405	1008
8	rs13282958	G	C	0.160714	1008
8	rs34447355	C	T	0.823413	1008
8	rs34048256	C	A	0.249008	1008
8	rs4604461	T	C	0.823413	1008
8	rs4313177	G	T	0.823413	1008
8	rs4535755	C	T	0.823413	1008
8	rs4609212	G	C	0.825397	1008
8	rs138533184	T	C	0.0704365	1008
8	rs4369007	A	G	0.823413	1008
8	rs4281133	C	T	0.823413	1008
8	rs13261320	A	G	0.823413	1008
8	rs13258176	G	T	0.823413	1008
8	rs13262226	A	G	0.823413	1008
8	rs13259084	G	A	0.823413	1008
8	rs13266205	G	C	0.821429	1008
8	rs13269472	A	G	0.823413	1008
8	rs35265645	G	A	0.823413	1008
8	rs13266499	G	C	0.823413	1008
8	rs13269744	A	G	0.823413	1008
8	rs4875315	A	G	0.174603	1008
8	rs13268722	C	T	0.823413	1008
8	rs13277586	T	C	0.823413	1008
8	rs12681753	G	C	0.823413	1008
8	rs4641088	G	C	0.823413	1008
8	rs4557722	G	A	0.823413	1008
8	rs4523275	G	A	0.823413	1008
8	rs4574867	T	G	0.823413	1008
8	rs4358819	C	G	0.823413	1008
8	rs4875317	C	T	0.169643	1008
8	rs1910718	T	A	0.823413	1008
8	rs1910717	C	G	0.823413	1008
8	rs10108386	G	A	0.15873	1008
8	rs1910716	A	G	0.823413	1008
8	rs11783952	A	T	0.823413	1008
8	rs7461820	G	A	0.823413	1008
8	rs977365	T	C	0.823413	1008
8	rs977364	C	T	0.824405	1008
8	rs977363	G	A	0.824405	1008
8	rs977362	C	G	0.825397	1008
8	rs10112948	C	G	0.155754	1008
8	rs59549385	A	C	0.159722	1008
8	rs11776123	C	T	0.823413	1008
8	rs11779669	A	G	0.823413	1008
8	rs4875319	G	A	0.160714	1008
8	rs10866967	T	C	0.823413	1008
8	rs11136721	C	T	0.824405	1008
8	rs12056601	A	G	0.824405	1008
8	rs12056602	A	C	0.824405	1008
8	rs17335232	A	T	0.824405	1008
8	rs41374945	A	C	0.825397	1008
8	rs4875320	A	T	0.156746	1008
8	rs17413497	T	A	0.823413	1008
8	rs1394477	C	T	0.824405	1008
8	rs1394476	G	C	0.4375	1008
8	rs4875321	T	C	0.157738	1008
8	rs1394475	T	G	0.826389	1008
8	rs11136723	A	C	0.825397	1008
8	rs144801775	T	G	0.0188492	1008
8	rs11136724	G	A	0.823413	1008
8	rs12546046	A	G	0.271825	1008
8	rs76958112	G	A	0.0327381	1008
8	rs150343669	C	T	0.0694444	1008
8	rs11784834	G	A	0.455357	1008
8	rs12548881	G	A	0.251984	1008
8	rs9314522	G	C	0.834325	1008
8	rs144405270	G	A	0.0456349	1008
8	rs34379313	T	A	0.251984	1008
8	rs13258014	C	T	0.330357	1008
8	rs17335309	T	A	0.256944	1008
8	rs10106165	G	A	0.845238	1008
8	rs11136725	G	C	0.303571	1008
8	rs11136726	G	A	0.621032	1008
8	rs12549529	G	A	0.134921	1008
8	rs11783438	T	A	0.56746	1008
8	rs74874499	A	G	0.269841	1008
8	rs11782760	A	C	0.859127	1008
8	rs11785855	G	A	0.859127	1008
8	rs10503249	A	G	0.617063	1008
8	rs11779243	C	T	0.859127	1008
8	rs10503250	G	A	0.857143	1008
8	rs11779272	C	T	0.857143	1008
8	rs61191550	G	C	0.856151	1008
8	rs115446540	G	C	0.207341	1008
8	rs6984591	C	A	0.860119	1008
8	rs10111080	C	T	0.138889	1008
8	rs144387601	T	C	0.0644841	1008
8	rs73191946	A	G	0.855159	1008
8	rs67143511	C	T	0.855159	1008
8	rs73191948	G	T	0.855159	1008
8	rs73191950	G	A	0.855159	1008
8	rs62478634	C	T	0.855159	1008
8	rs67626815	A	G	0.855159	1008
8	rs73191954	A	G	0.855159	1008
8	rs67623901	A	G	0.855159	1008
8	rs4875322	T	G	0.860119	1008
8	rs62478635	T	C	0.855159	1008
8	rs4875323	C	T	0.855159	1008
8	rs4875324	C	T	0.858135	1008
8	rs4875325	C	T	0.857143	1008
8	rs4875093	G	C	0.854167	1008
8	rs4875327	G	C	0.852183	1008
8	rs60806454	G	C	0.0724206	1008
8	rs7843009	T	C	0.853175	1008
8	rs7843279	T	G	0.855159	1008
8	rs7839568	A	G	0.853175	1008
8	rs7812317	T	A	0.854167	1008
8	rs7843273	A	C	0.874008	1008
8	rs73191960	T	C	0.854167	1008
8	rs73191961	A	G	0.854167	1008
8	rs68024807	G	A	0.854167	1008
8	rs66552562	G	A	0.854167	1008
8	rs62480579	G	A	0.781746	1008
8	rs10108639	T	G	0.078373	1008
8	rs6995773	C	T	0.0744048	1008
8	rs6995791	C	A	0.0744048	1008
8	rs6995802	C	T	0.0714286	1008
8	rs6981695	T	C	0.0714286	1008
8	rs8180935	G	A	0.786706	1008
8	rs8181005	A	G	0.786706	1008
8	rs13262538	C	T	0.223214	1008
8	rs71502983	T	C	0.228175	1008
8	rs6996303	C	T	0.855159	1008
8	rs79357464	C	G	0.225198	1008
8	rs7008640	G	C	0.626984	1008
8	rs62480580	C	T	0.619048	1008
8	rs79031253	G	C	0.234127	1008
8	rs77626575	C	A	0.225198	1008
8	rs9785155	A	G	0.857143	1008
8	rs10503252	G	A	0.85119	1008
8	rs115264387	T	C	0.243056	1008
8	rs78016498	A	C	0.25	1008
8	rs11136727	C	G	0.607143	1008
8	rs11783094	C	G	0.843254	1008
8	rs80079587	T	A	0.205357	1008
8	rs10110255	A	G	0.84623	1008
8	rs79732691	G	C	0.21131	1008
8	rs17069871	T	C	0.213294	1008
8	rs10088254	T	C	0.132937	1008
8	rs10088341	T	C	0.14881	1008
8	rs10099054	C	T	0.131944	1008
8	rs10098267	G	C	0.133929	1008
8	rs113838227	G	C	0.0198413	1008
8	rs11776902	G	A	0.844246	1008
8	rs10098620	G	A	0.128968	1008
8	rs10089045	T	C	0.127976	1008
8	rs12541509	A	T	0.126984	1008
8	rs7002661	A	G	0.126984	1008
8	rs6983013	C	T	0.125	1008
8	rs7002670	A	T	0.125	1008
8	rs144799228	T	C	0.0595238	1008
8	rs6558860	T	C	0.127976	1008
8	rs13255812	T	G	0.0238095	1008
8	rs10112765	G	A	0.112103	1008
8	rs11784405	A	G	0.65377	1008
8	rs35624824	T	C	0.0228175	1008
8	rs55697959	A	G	0.329365	1008
8	rs10089612	C	T	0.321429	1008
8	rs12679077	C	T	0.651786	1008
8	rs10089891	C	T	0.972222	1008
8	rs4875328	G	C	0.0952381	1008
8	rs4875329	A	C	0.725198	1008
8	rs17335476	G	C	0.282738	1008
8	rs10094777	C	G	0.973214	1008
8	rs78131164	G	A	0.0892857	1008
8	rs10097012	G	A	0.983135	1008
8	rs138244106	G	T	0.00992063	1008
8	rs4875330	C	T	0.633929	1008
8	rs10102283	C	G	0.386905	1008
8	rs76746055	C	G	0.0486111	1008
8	rs34470235	G	T	0.00496032	1008
8	rs142126179	A	T	0.0267857	1008
8	rs11136729	G	A	0.334325	1008
8	rs1827666	G	A	0.993056	1008
8	rs182577193	A	T	0.0515873	1008
8	rs10096058	T	A	0.33631	1008
8	rs10108628	G	T	0.33631	1008
8	rs10108772	G	A	0.363095	1008
8	rs4875334	C	T	0.610119	1008
8	rs4875335	C	T	0.991071	1008
8	rs139895325	T	C	0.0277778	1008
8	rs17413742	C	G	0.642857	1008
8	rs17413749	T	G	0.647817	1008
8	rs10113290	G	A	0.348214	1008
8	rs2174358	G	C	0.637897	1008
8	rs2134950	A	G	0.644841	1008
8	rs79318790	C	T	0.195437	1008
8	rs10503253	C	A	0.352183	1008
8	rs9314523	C	G	0.645833	1008
8	rs12546471	G	C	0.644841	1008
8	rs76487137	G	A	0.0267857	1008
8	rs2036547	A	G	0.647817	1008
8	rs1566861	C	T	0.649802	1008
8	rs17413763	A	G	0.600198	1008
8	rs17069921	T	G	0.0198413	1008
8	rs2036548	A	G	0.643849	1008
8	rs13269120	C	G	0.35119	1008
8	rs143510785	C	T	0.0128968	1008
8	rs2036550	C	T	0.605159	1008
8	rs1995536	A	C	0.00198413	1008
8	rs13261217	A	G	0.356151	1008
8	rs10503254	C	A	0.634921	1008
8	rs17069926	C	T	0.134921	1008
8	rs10046752	C	G	0.358135	1008
8	rs12544891	G	A	0.637897	1008
8	rs9314525	A	T	0.345238	1008
8	rs7018359	G	C	0.616071	1008
8	rs10046757	C	G	0.350198	1008
8	rs10046758	C	G	0.347222	1008
8	rs10046759	C	G	0.34623	1008
8	rs905762	A	C	0.993056	1008
8	rs3947178	T	C	0.680556	1008
8	rs4335143	G	C	0.318452	1008
8	rs1504754	G	A	0.639881	1008
8	rs139531186	T	C	0.0257937	1008
8	rs1847570	T	C	0.671627	1008
8	rs60323710	T	A	0.669643	1008
8	rs113255330	C	T	0.0406746	1008
8	rs2062879	G	A	0.581349	1008
8	rs12675938	C	T	0.6875	1008
8	rs12679965	G	A	0.642857	1008
8	rs11136730	A	T	0.715278	1008
8	rs10086105	T	C	0.309524	1008
8	rs11776532	C	A	0.0585317	1008
8	rs10866968	T	C	0.703373	1008
8	rs11136731	A	G	0.701389	1008
8	rs10866969	T	C	0.703373	1008
8	rs1546356	G	C	0.655754	1008
8	rs1875897	G	A	0.268849	1008
8	rs144799292	T	G	0.0585317	1008
8	rs117621302	G	A	0.030754	1008
8	rs74935493	A	G	0.046627	1008
8	rs151118101	A	G	0.0456349	1008
8	rs79699225	G	T	0.0436508	1008
8	rs10104209	C	G	0.265873	1008
8	rs10103601	G	C	0.274802	1008
8	rs10103842	G	C	0.343254	1008
8	rs10104718	C	G	0.290675	1008
8	rs10091031	A	G	0.345238	1008
8	rs10103969	G	A	0.344246	1008
8	rs10091134	A	G	0.34127	1008
8	rs10094349	T	C	0.34127	1008
8	rs146937937	T	C	0.0406746	1008
8	rs10105113	C	T	0.331349	1008
8	rs13276771	T	C	0.119048	1008
8	rs139335587	A	C	0.0406746	1008
8	rs13268424	C	T	0.30754	1008
8	rs10108270	C	A	0.344246	1008
8	rs149626855	G	A	0.0406746	1008
8	rs10107472	G	A	0.306548	1008
8	rs75951641	T	C	0.0396825	1008
8	rs79246898	T	A	0.0396825	1008
8	rs10108725	C	T	0.304563	1008
8	rs141407590	A	G	0.014881	1008
8	rs10108980	C	T	0.293651	1008
8	rs7015864	A	G	0.664683	1008
8	rs4875336	G	C	0.701389	1008
8	rs140696453	G	T	0.0357143	1008
8	rs117287855	T	C	0.0416667	1008
8	rs79136648	G	C	0.0367063	1008
8	rs76968912	T	C	0.0396825	1008
8	rs7000582	G	C	0.672619	1008
8	rs141827705	G	C	0.0386905	1008
8	rs77178299	G	C	0.0545635	1008
8	rs10099342	C	T	0.0347222	1008
8	rs145342312	A	G	0.0367063	1008
8	rs10089349	A	G	0.157738	1008
8	rs6558863	C	G	0.840278	1008
8	rs7010684	G	A	0.332341	1008
8	rs56137653	T	C	0.137897	1008
8	rs10102768	G	A	0.157738	1008
8	rs77497223	A	G	0.0644841	1008
8	rs6558864	C	T	0.324405	1008
8	rs142986628	C	T	0.0376984	1008
8	rs141284463	T	C	0.0376984	1008
8	rs9314526	C	T	0.330357	1008
8	rs9314527	T	G	0.164683	1008
8	rs146412158	G	A	0.0376984	1008
8	rs116926283	T	C	0.0416667	1008
8	rs151320425	G	C	0.0376984	1008
8	rs35564642	T	G	0.144841	1008
8	rs141828318	A	T	0.0376984	1008
8	rs6558865	C	T	0.329365	1008
8	rs116851478	A	G	0.0386905	1008
8	rs11785309	T	C	0.00297619	1008
8	rs35560464	C	G	0.132937	1008
8	rs78569612	A	G	0.0188492	1008
8	rs35922761	A	G	0.00297619	1008
8	rs35509897	A	G	0.135913	1008
8	rs139319945	A	C	0.0386905	1008
8	rs4568637	G	A	0.83631	1008
8	rs79014782	T	C	0.0386905	1008
8	rs149911354	A	G	0.0386905	1008
8	rs6995552	T	A	0.835317	1008
8	rs59870287	G	T	0.132937	1008
8	rs62480610	G	T	0.829365	1008
8	rs146028441	A	G	0.0714286	1008
8	rs4875337	A	T	0.642857	1008
8	rs79494200	A	G	0.047619	1008
8	rs13273281	A	G	0.143849	1008
8	rs77239888	G	A	0.0456349	1008
8	rs35374179	A	T	0.141865	1008
8	rs1438207	G	C	0.834325	1008
8	rs6558866	A	G	0.19246	1008
8	rs1014760	G	C	0.839286	1008
8	rs78040969	T	G	0.0456349	1008
8	rs1866272	C	G	0.165675	1008
8	rs35013239	T	C	0.146825	1008
8	rs148772958	G	C	0.0456349	1008
8	rs13253947	G	T	0.130952	1008
8	rs1866271	G	C	0.352183	1008
8	rs117097243	A	G	0.0456349	1008
8	rs77300272	T	C	0.0228175	1008
8	rs35333378	G	A	0.128968	1008
8	rs145062984	C	G	0.0386905	1008
8	rs138672888	A	C	0.0396825	1008
8	rs11985125	G	T	0.16369	1008
8	rs17413882	T	C	0.16369	1008
8	rs61705704	T	C	0.162698	1008
8	rs117487310	A	G	0.0386905	1008
8	rs1561343	C	T	0.342262	1008
8	rs1561342	T	C	0.141865	1008
8	rs34198572	T	G	0.144841	1008
8	rs35645563	T	C	0.142857	1008
8	rs17069985	A	G	0.142857	1008
8	rs7832549	G	A	0.329365	1008
8	rs80200382	T	C	0.015873	1008
8	rs34381340	G	A	0.134921	1008
8	rs34133534	A	T	0.133929	1008
8	rs34184584	A	G	0.134921	1008
8	rs36112676	C	A	0.326389	1008
8	rs34495642	A	C	0.143849	1008
8	rs34124324	A	G	0.127976	1008
8	rs7834964	C	T	0.15873	1008
8	rs34718788	A	G	0.126984	1008
8	rs6558868	G	A	0.326389	1008
8	rs56133441	T	C	0.0406746	1008
8	rs7008571	G	A	0.944444	1008
8	rs7009827	C	G	0.35119	1008
8	rs13250773	G	C	0.128968	1008
8	rs10091551	T	C	0.0396825	1008
8	rs10091558	T	A	0.154762	1008
8	rs149996671	T	C	0.0376984	1008
8	rs10429391	G	A	0.324405	1008
8	rs10105349	G	C	0.324405	1008
8	rs67897933	T	C	0.16369	1008
8	rs10105465	G	A	0.151786	1008
8	rs78924708	A	G	0.0367063	1008
8	rs10098869	T	C	0.161706	1008
8	rs7813362	G	A	0.838294	1008
8	rs34026341	T	C	0.127976	1008
8	rs35485389	G	A	0.164683	1008
8	rs17069996	T	C	0.0138889	1008
8	rs58009402	G	T	0.126984	1008
8	rs57038562	T	A	0.167659	1008
8	rs75228397	T	G	0.0436508	1008
8	rs13248280	A	G	0.126984	1008
8	rs80104085	T	C	0.106151	1008
8	rs9314528	G	C	0.00396825	1008
8	rs7832586	C	G	0.371032	1008
8	rs34317801	T	C	0.108135	1008
8	rs28662887	A	G	0.152778	1008
8	rs76274385	T	C	0.10119	1008
8	rs76936861	T	C	0.10119	1008
8	rs75894447	C	T	0.0486111	1008
8	rs11990010	A	G	0.0694444	1008
8	rs17063252	A	G	0.107143	1008
8	rs10093852	C	T	0.450397	1008
8	rs6994364	T	C	0.450397	1008
8	rs77761436	A	G	0.0982143	1008
8	rs118021211	G	C	0.0248016	1008
8	rs62479471	A	T	0.124008	1008
8	rs185154196	A	G	0.22123	1008
8	rs4292712	T	C	0.537698	1008
8	rs78955187	A	C	0.0704365	1008
8	rs4571752	A	C	0.541667	1008
8	rs2406695	C	T	0.520833	1008
8	rs3990909	A	G	0.833333	1008
8	rs76058755	G	C	0.104167	1008
8	rs73175735	G	A	0.0168651	1008
8	rs538909367	T	C	0.0128968	1008
8	rs143853892	A	T	0.0128968	1008
8	rs77031360	A	T	0.100198	1008
8	rs117776756	G	C	0.014881	1008
8	rs73506692	A	G	0.117063	1008
8	rs78545517	G	C	0.0704365	1008
8	rs144860465	G	A	0.0267857	1008
8	rs17070035	T	A	0.0565476	1008
8	rs10503256	A	G	0.626984	1008
8	rs9314529	C	T	0.826389	1008
8	rs62479474	G	A	0.0565476	1008
8	rs74616111	C	G	0.0982143	1008
8	rs60695300	A	G	0.0992063	1008
8	rs80268317	C	A	0.0496032	1008
8	rs78473494	G	T	0.0982143	1008
8	rs75828732	T	C	0.100198	1008
8	rs11997852	T	C	0.0565476	1008
8	rs140094902	C	T	0.015873	1008
8	rs75630910	T	A	0.0992063	1008
8	rs6987250	C	A	0.279762	1008
8	rs10092700	G	C	0.0555556	1008
8	rs7014959	T	C	0.0674603	1008
8	rs146472642	T	C	0.0416667	1008
8	rs143181247	G	A	0.015873	1008
8	rs148282169	C	G	0.015873	1008
8	rs4875095	G	A	0.828373	1008
8	rs150290207	C	T	0.015873	1008
8	rs184313654	G	A	0.00992063	1008
8	rs10097170	C	T	0.0555556	1008
8	rs73508609	T	G	0.0505952	1008
8	rs56191260	A	C	0.0545635	1008
8	rs10096474	G	C	0.302579	1008
8	rs2163308	A	G	0.834325	1008
8	rs10503257	C	A	0.0704365	1008
8	rs35756025	A	T	0.0714286	1008
8	rs6558870	T	G	0.110119	1008
8	rs75326375	C	G	0.0972222	1008
8	rs73508619	T	G	0.0664683	1008
8	rs10100309	G	T	0.0555556	1008
8	rs35196636	G	T	0.0555556	1008
8	rs75311763	G	C	0.0982143	1008
8	rs1036556	G	A	0.494048	1008
8	rs10101518	C	T	0.290675	1008
8	rs13251752	C	G	0.0724206	1008
8	rs10101532	C	A	0.269841	1008
8	rs77877253	T	G	0.0962302	1008
8	rs10101622	C	G	0.125992	1008
8	rs1036555	A	T	0.80754	1008
8	rs4875338	T	A	0.516865	1008
8	rs4875096	C	G	0.80754	1008
8	rs4875339	G	A	0.709325	1008
8	rs10094075	T	A	0.0555556	1008
8	rs10104910	C	T	0.106151	1008
8	rs17070077	T	C	0.0555556	1008
8	rs4875097	C	G	0.80754	1008
8	rs34042748	T	C	0.194444	1008
8	rs4875098	A	T	0.699405	1008
8	rs4875099	G	T	0.603175	1008
8	rs74982430	G	A	0.0823413	1008
8	rs13258920	G	C	0.0714286	1008
8	rs13259606	G	A	0.0714286	1008
8	rs73508632	A	G	0.0515873	1008
8	rs13267028	G	C	0.165675	1008
8	rs13270354	C	T	0.274802	1008
8	rs13270369	C	T	0.274802	1008
8	rs7837578	C	T	0.274802	1008
8	rs7837851	C	T	0.0515873	1008
8	rs7836863	G	A	0.0515873	1008
8	rs7814674	G	A	0.0525794	1008
8	rs7837187	T	A	0.202381	1008
8	rs10098903	T	G	0.0555556	1008
8	rs7833644	A	G	0.275794	1008
8	rs7814853	G	A	0.180556	1008
8	rs12677798	G	A	0.499008	1008
8	rs34145080	G	C	0.0555556	1008
8	rs7815269	G	T	0.803571	1008
8	rs149786705	C	G	0.0515873	1008
8	rs17335806	G	C	0.0724206	1008
8	rs145258922	G	A	0.0128968	1008
8	rs17070080	A	G	0.0724206	1008
8	rs11987975	A	C	0.0515873	1008
8	rs11787405	C	A	0.464286	1008
8	rs11787410	C	A	0.441468	1008
8	rs11778711	T	C	0.0734127	1008
8	rs2043116	A	G	0.820437	1008
8	rs80268630	T	A	0.0515873	1008
8	rs4379466	G	A	0.6875	1008
8	rs13256449	A	G	0.819444	1008
8	rs73508650	A	G	0.0515873	1008
8	rs3910077	G	C	0.184524	1008
8	rs10216514	C	T	0.0565476	1008
8	rs77093174	G	C	0.0982143	1008
8	rs7813162	T	G	0.282738	1008
8	rs10093239	C	A	0.565476	1008
8	rs34689257	C	G	0.0555556	1008
8	rs77714401	G	C	0.0982143	1008
8	rs10503259	G	A	0.0704365	1008
8	rs10089807	A	G	0.723214	1008
8	rs13265164	T	G	0.274802	1008
8	rs13257692	A	G	0.0555556	1008
8	rs73508657	G	C	0.0515873	1008
8	rs77298471	T	C	0.094246	1008
8	rs79522160	T	A	0.0952381	1008
8	rs1438205	T	A	0.640873	1008
8	rs1370728	G	C	0.281746	1008
8	rs1370727	A	C	0.700397	1008
8	rs77271683	T	C	0.0952381	1008
8	rs1370726	G	C	0.701389	1008
8	rs62479502	A	T	0.0734127	1008
8	rs73508664	T	C	0.0515873	1008
8	rs73508668	C	G	0.0515873	1008
8	rs10107898	C	T	0.699405	1008
8	rs34690924	T	C	0.0744048	1008
8	rs10094578	A	T	0.136905	1008
8	rs150483405	G	C	0.0347222	1008
8	rs78303261	C	G	0.0505952	1008
8	rs10097686	A	G	0.700397	1008
8	rs10111289	C	T	0.697421	1008
8	rs73508672	T	C	0.0505952	1008
8	rs35052360	C	G	0.0734127	1008
8	rs7839613	G	T	0.401786	1008
8	rs61278929	T	C	0.167659	1008
8	rs62479508	G	A	0.0734127	1008
8	rs1594353	C	T	0.530754	1008
8	rs1595467	G	T	0.366071	1008
8	rs1595466	G	C	0.423611	1008
8	rs1595465	G	C	0.422619	1008
8	rs117365010	T	C	0.0922619	1008
8	rs73508681	A	G	0.0515873	1008
8	rs79709955	T	C	0.093254	1008
8	rs75797226	A	C	0.0922619	1008
8	rs1583653	G	C	0.72123	1008
8	rs1583652	C	G	0.0644841	1008
8	rs76744686	G	C	0.093254	1008
8	rs28862097	G	T	0.382937	1008
8	rs1583651	T	C	0.575397	1008
8	rs73508697	G	T	0.0406746	1008
8	rs73508700	T	C	0.0406746	1008
8	rs78781639	G	A	0.0406746	1008
8	rs1594352	C	G	0.706349	1008
8	rs67529403	T	C	0.53869	1008
8	rs73175774	G	A	0.40377	1008
8	rs1594351	G	A	0.708333	1008
8	rs73510610	C	T	0.0406746	1008
8	rs67901868	C	T	0.443452	1008
8	rs66832422	G	A	0.446429	1008
8	rs66505261	T	C	0.404762	1008
8	rs1583130	C	T	0.705357	1008
8	rs76935341	C	A	0.0347222	1008
8	rs117398613	T	G	0.0347222	1008
8	rs143943957	G	C	0.0198413	1008
8	rs11986849	C	A	0.0396825	1008
8	rs1583129	G	C	0.719246	1008
8	rs11993789	G	C	0.047619	1008
8	rs13269939	G	C	0.491071	1008
8	rs11993860	G	T	0.571429	1008
8	rs73510623	A	G	0.0406746	1008
8	rs11779929	A	G	0.165675	1008
8	rs73175778	T	C	0.015873	1008
8	rs11136734	T	A	0.561508	1008
8	rs11780622	T	C	0.154762	1008
8	rs11136735	C	G	0.66369	1008
8	rs73175782	G	C	0.0128968	1008
8	rs79087212	C	A	0.0396825	1008
8	rs13279504	G	A	0.0694444	1008
8	rs11780709	A	T	0.0734127	1008
8	rs74530488	G	C	0.0396825	1008
8	rs66476968	T	C	0.387897	1008
8	rs1367320	C	T	0.24504	1008
8	rs1367319	C	T	0.243056	1008
8	rs1370731	A	T	0.676587	1008
8	rs1370730	G	A	0.28373	1008
8	rs79821450	G	C	0.0912698	1008
8	rs79149025	A	C	0.0922619	1008
8	rs74785877	A	C	0.0922619	1008
8	rs28611380	G	C	0.0714286	1008
8	rs7010710	C	G	0.114087	1008
8	rs78354900	C	T	0.0684524	1008
8	rs7843687	C	A	0.110119	1008
8	rs7842780	G	T	0.66369	1008
8	rs7827314	A	T	0.677579	1008
8	rs78955786	G	C	0.094246	1008
8	rs73175788	C	T	0.0109127	1008
8	rs28540417	A	C	0.0992063	1008
8	rs11989934	C	T	0.0416667	1008
8	rs11136736	C	T	0.674603	1008
8	rs12549600	G	C	0.676587	1008
8	rs13269315	A	C	0.0724206	1008
8	rs13276894	A	T	0.0724206	1008
8	rs2067652	G	C	0.0496032	1008
8	rs11990908	C	A	0.0496032	1008
8	rs75233835	G	T	0.0922619	1008
8	rs142872350	A	C	0.0793651	1008
8	rs12386966	G	A	0.671627	1008
8	rs56832566	G	C	0.047619	1008
8	rs34096231	T	G	0.0734127	1008
8	rs62479539	G	T	0.0128968	1008
8	rs11786916	G	A	0.0744048	1008
8	rs17070091	A	G	0.0168651	1008
8	rs67623617	G	C	0.015873	1008
8	rs67606353	T	C	0.0168651	1008
8	rs76586264	C	G	0.015873	1008
8	rs28593012	C	G	0.43254	1008
8	rs73510643	A	G	0.0486111	1008
8	rs11775921	C	T	0.077381	1008
8	rs73510644	T	G	0.0486111	1008
8	rs73510646	C	G	0.0486111	1008
8	rs13267644	G	C	0.0744048	1008
8	rs142268341	C	G	0.0168651	1008
8	rs13251340	T	C	0.727183	1008
8	rs59229199	G	C	0.0575397	1008
8	rs75703400	A	C	0.0486111	1008
8	rs10098163	C	T	0.941468	1008
8	rs76501333	T	C	0.0952381	1008
8	rs34731438	G	T	0.0753968	1008
8	rs10112707	A	G	0.0744048	1008
8	rs11781210	T	G	0.176587	1008
8	rs56751170	T	C	0.0585317	1008
8	rs147560557	A	T	0.0238095	1008
8	rs11136738	A	G	0.452381	1008
8	rs10866970	C	G	0.6875	1008
8	rs117871472	T	G	0.0962302	1008
8	rs11781432	A	G	0.0744048	1008
8	rs11781489	A	T	0.0803571	1008
8	rs12679445	T	A	0.447421	1008
8	rs10866971	C	G	0.722222	1008
8	rs148608209	G	A	0.031746	1008
8	rs118074158	T	C	0.0882937	1008
8	rs11785440	G	A	0.0724206	1008
8	rs1438209	C	T	0.714286	1008
8	rs1438208	A	C	0.718254	1008
8	rs79229105	G	T	0.0882937	1008
8	rs17414118	A	C	0.0545635	1008
8	rs7004716	C	G	0.446429	1008
8	rs75765135	G	A	0.00992063	1008
8	rs75308159	T	C	0.0486111	1008
8	rs11785556	G	C	0.168651	1008
8	rs35799660	G	C	0.0753968	1008
8	rs34714143	C	T	0.0734127	1008
8	rs117837697	G	A	0.0882937	1008
8	rs1595470	G	C	0.71131	1008
8	rs35326813	G	C	0.227183	1008
8	rs58426024	C	G	0.130952	1008
8	rs73177309	G	T	0.0555556	1008
8	rs35704084	C	T	0.0793651	1008
8	rs1595469	A	T	0.659722	1008
8	rs1595468	T	C	0.465278	1008
8	rs34603935	T	C	0.447421	1008
8	rs62479544	G	A	0.448413	1008
8	rs80286653	T	A	0.0843254	1008
8	rs35413625	C	T	0.123016	1008
8	rs17070105	A	G	0.710317	1008
8	rs62479547	T	G	0.175595	1008
8	rs75693045	G	A	0.047619	1008
8	rs79773137	G	A	0.0525794	1008
8	rs75930582	T	C	0.0486111	1008
8	rs79962398	C	T	0.0684524	1008
8	rs74334046	C	G	0.145833	1008
8	rs68093624	G	C	0.0357143	1008
8	rs6558872	G	A	0.572421	1008
8	rs118083832	C	A	0.114087	1008
8	rs6558873	C	A	0.668651	1008
8	rs59425918	C	G	0.0882937	1008
8	rs56967787	T	C	0.0853175	1008
8	rs58584683	T	C	0.0853175	1008
8	rs57777162	G	C	0.0853175	1008
8	rs59939106	A	C	0.0853175	1008
8	rs17070107	C	T	0.517857	1008
8	rs57643290	G	C	0.0873016	1008
8	rs78599185	T	A	0.0843254	1008
8	rs6995913	G	C	0.30754	1008
8	rs58469927	A	G	0.0843254	1008
8	rs17070111	G	C	0.0853175	1008
8	rs76393578	T	C	0.0843254	1008
8	rs76394681	A	G	0.0843254	1008
8	rs111872665	G	A	0.0843254	1008
8	rs4875101	C	A	0.506944	1008
8	rs6997939	C	G	0.286706	1008
8	rs7001270	G	T	0.124008	1008
8	rs79882523	T	C	0.0843254	1008
8	rs76515597	A	G	0.0843254	1008
8	rs76810235	T	C	0.107143	1008
8	rs76590276	A	G	0.0853175	1008
8	rs78166166	C	T	0.0843254	1008
8	rs75508245	G	T	0.0843254	1008
8	rs76228006	A	G	0.0843254	1008
8	rs78323114	T	G	0.0843254	1008
8	rs7001908	G	C	0.287698	1008
8	rs1438211	C	T	0.655754	1008
8	rs79643017	C	A	0.0853175	1008
8	rs80157254	G	T	0.0843254	1008
8	rs6984530	A	G	0.0337302	1008
8	rs79686837	C	G	0.0843254	1008
8	rs2163303	C	T	0.0704365	1008
8	rs1430447	C	T	0.365079	1008
8	rs13439862	A	G	0.0843254	1008
8	rs74620244	C	T	0.108135	1008
8	rs80356451	G	A	0.0843254	1008
8	rs77417727	A	G	0.109127	1008
8	rs76120339	A	C	0.0843254	1008
8	rs76523457	G	C	0.0843254	1008
8	rs7836107	G	A	0.0267857	1008
8	rs7837183	C	A	0.0277778	1008
8	rs6558874	G	A	0.681548	1008
8	rs61458102	C	T	0.0277778	1008
8	rs74982883	C	G	0.0843254	1008
8	rs75436187	T	G	0.0724206	1008
8	rs76665587	C	T	0.077381	1008
8	rs77396788	C	G	0.0843254	1008
8	rs112473090	G	C	0.0843254	1008
8	rs56267226	T	C	0.372024	1008
8	rs80066695	A	G	0.108135	1008
8	rs74669197	A	C	0.0853175	1008
8	rs78033823	A	C	0.0853175	1008
8	rs112534417	G	C	0.0863095	1008
8	rs117100741	G	C	0.0863095	1008
8	rs113916325	T	G	0.0853175	1008
8	rs11783998	A	G	0.677579	1008
8	rs1438212	G	A	0.154762	1008
8	rs80065894	T	C	0.0853175	1008
8	rs73658803	A	T	0.112103	1008
8	rs4442167	C	T	0.0664683	1008
8	rs4360311	G	C	0.0684524	1008
8	rs181384966	A	G	0.109127	1008
8	rs112938678	G	C	0.0833333	1008
8	rs148892599	A	C	0.0347222	1008
8	rs7846073	G	C	0.297619	1008
8	rs1430446	T	C	0.340278	1008
8	rs78917572	C	G	0.0664683	1008
8	rs56718022	C	G	0.0525794	1008
8	rs75627799	C	T	0.175595	1008
8	rs11785795	T	C	0.53373	1008
8	rs11785119	A	G	0.569444	1008
8	rs117018727	C	A	0.109127	1008
8	rs7009362	T	C	0.394841	1008
8	rs9657396	T	C	0.393849	1008
8	rs6985778	C	G	0.133929	1008
8	rs75866753	G	C	0.109127	1008
8	rs7010039	T	C	0.500992	1008
8	rs11136739	G	T	0.366071	1008
8	rs55716843	C	T	0.031746	1008
8	rs11136740	C	T	0.368056	1008
8	rs4327878	C	G	0.445437	1008
8	rs1438213	A	G	0.46131	1008
8	rs77105651	C	T	0.0535714	1008
8	rs77843589	T	C	0.0972222	1008
8	rs78098307	T	C	0.109127	1008
8	rs79351112	T	G	0.117063	1008
8	rs12543483	G	C	0.666667	1008
8	rs11774916	T	C	0.194444	1008
8	rs76593384	G	C	0.108135	1008
8	rs1430445	T	C	0.559524	1008
8	rs1438214	C	T	0.276786	1008
8	rs7832369	C	G	0.630952	1008
8	rs7815637	A	T	0.630952	1008
8	rs13260803	C	G	0.230159	1008
8	rs74299149	G	A	0.167659	1008
8	rs9773692	C	A	0.624008	1008
8	rs13261698	C	A	0.625	1008
8	rs74979700	A	G	0.168651	1008
8	rs67198077	T	C	0.125992	1008
8	rs11779254	G	C	0.456349	1008
8	rs12542641	A	G	0.299603	1008
8	rs79937790	A	G	0.106151	1008
8	rs12545004	G	A	0.298611	1008
8	rs79015160	C	T	0.094246	1008
8	rs1816309	C	T	0.588294	1008
8	rs1370733	T	C	0.204365	1008
8	rs76499580	A	C	0.10119	1008
8	rs78537899	A	G	0.094246	1008
8	rs55879555	G	A	0.305556	1008
8	rs7829894	G	A	0.304563	1008
8	rs7830890	C	G	0.304563	1008
8	rs143869505	T	A	0.094246	1008
8	rs78578808	T	C	0.094246	1008
8	rs7814609	A	T	0.330357	1008
8	rs7815034	A	T	0.359127	1008
8	rs55924710	A	C	0.363095	1008
8	rs56162145	A	G	0.355159	1008
8	rs11988906	A	G	0.632937	1008
8	rs116993810	C	A	0.0287698	1008
8	rs75420987	A	G	0.10119	1008
8	rs73658842	A	C	0.0138889	1008
8	rs1430443	G	C	0.361111	1008
8	rs56874376	G	C	0.104167	1008
8	rs72624079	T	A	0.103175	1008
8	rs77924030	G	A	0.197421	1008
8	rs76606245	C	T	0.197421	1008
8	rs34598031	A	G	0.102183	1008
8	rs72624080	C	G	0.103175	1008
8	rs7828854	A	G	0.103175	1008
8	rs7844370	G	C	0.209325	1008
8	rs72624081	T	C	0.103175	1008
8	rs80050235	C	T	0.0218254	1008
8	rs117601411	G	A	0.093254	1008
8	rs73177353	T	C	0.375992	1008
8	rs62480974	G	C	0.0952381	1008
8	rs2406692	T	G	0.0625	1008
8	rs2164890	C	T	0.462302	1008
8	rs77781766	G	T	0.0228175	1008
8	rs4260910	C	T	0.345238	1008
8	rs73177356	C	G	0.347222	1008
8	rs201621660	G	A	0.0198413	1008
8	rs79624526	G	A	0.093254	1008
8	rs11780778	G	C	0.206349	1008
8	rs118079744	A	G	0.093254	1008
8	rs151194526	G	A	0.0912698	1008
8	rs138386015	G	T	0.0863095	1008
8	rs6990959	C	T	0.0823413	1008
8	rs35567863	G	T	0.00892857	1008
8	rs34770053	T	A	0.135913	1008
8	rs78088170	A	C	0.0853175	1008
8	rs75829722	G	A	0.00198413	1008
8	rs11992667	G	C	0.0505952	1008
8	rs1866273	A	T	0.621032	1008
8	rs74606980	T	C	0.0376984	1008
8	rs13270991	T	G	0.118056	1008
8	rs79117164	T	G	0.0843254	1008
8	rs1438210	C	T	0.654762	1008
8	rs1864517	C	A	0.423611	1008
8	rs78611172	T	A	0.0823413	1008
8	rs117238247	C	T	0.0833333	1008
8	rs117410777	G	C	0.0347222	1008
8	rs76665357	T	C	0.0833333	1008
8	rs77275552	C	T	0.0228175	1008
8	rs137986895	A	T	0.0178571	1008
8	rs1430448	C	A	0.525794	1008
8	rs1430449	C	T	0.0625	1008
8	rs79079799	G	A	0.0853175	1008
8	rs7006904	C	T	0.837302	1008
8	rs10503260	T	A	0.249008	1008
8	rs60996276	G	A	0.18254	1008
8	rs6988291	C	T	0.46627	1008
8	rs116858980	G	C	0.0426587	1008
8	rs80345415	G	C	0.0267857	1008
8	rs13267484	A	T	0.0654762	1008
8	rs76448467	C	G	0.078373	1008
8	rs80196499	G	A	0.0734127	1008
8	rs77955421	C	G	0.0634921	1008
8	rs142730432	T	A	0.0188492	1008
8	rs73177363	G	A	0.0257937	1008
8	rs79483801	G	C	0.0416667	1008
8	rs7845980	T	A	0.269841	1008
8	rs79556828	G	A	0.0882937	1008
8	rs57043821	C	T	0.204365	1008
8	rs79270680	A	G	0.0595238	1008
8	rs7828233	G	A	0.933532	1008
8	rs11995502	T	C	0.015873	1008
8	rs73177366	C	T	0.233135	1008
8	rs79448843	G	C	0.0267857	1008
8	rs76020747	A	C	0.015873	1008
8	rs28591586	G	C	0.434524	1008
8	rs28367292	T	C	0.244048	1008
8	rs17336043	G	A	0.206349	1008
8	rs76194583	C	T	0.014881	1008
8	rs11992011	T	G	0.014881	1008
8	rs58030887	G	A	0.0753968	1008
8	rs79587756	T	C	0.093254	1008
8	rs57264023	G	A	0.0753968	1008
8	rs7837956	G	A	0.916667	1008
8	rs7838113	G	A	0.830357	1008
8	rs77307703	A	G	0.0912698	1008
8	rs74318770	T	G	0.0714286	1008
8	rs10089026	A	G	0.27381	1008
8	rs79267177	A	C	0.0724206	1008
8	rs7831167	T	C	0.246032	1008
8	rs6558876	T	C	0.330357	1008
8	rs74495253	A	G	0.0902778	1008
8	rs13264886	A	G	0.138889	1008
8	rs17070157	G	C	0.241071	1008
8	rs76296140	C	T	0.0555556	1008
8	rs78645682	A	T	0.0496032	1008
8	rs116863155	T	G	0.0882937	1008
8	rs7814568	C	T	0.926587	1008
8	rs2915066	T	C	0.0168651	1008
8	rs149817110	T	C	0.046627	1008
8	rs190452240	G	A	0.0257937	1008
8	rs190409277	C	T	0.0892857	1008
8	rs142356977	C	T	0.0168651	1008
8	rs79890726	G	A	0.0744048	1008
8	rs74751786	A	G	0.0436508	1008
8	rs75719994	A	G	0.0912698	1008
8	rs2918046	A	G	0.0238095	1008
8	rs76697334	G	C	0.0922619	1008
8	rs117009548	C	G	0.0287698	1008
8	rs13258111	T	C	0.274802	1008
8	rs77217465	A	C	0.0922619	1008
8	rs17336085	C	G	0.1875	1008
8	rs150978820	T	C	0.0952381	1008
8	rs57348279	G	C	0.250992	1008
8	rs10092807	G	T	0.262897	1008
8	rs10093806	C	G	0.269841	1008
8	rs79071321	C	A	0.0873016	1008
8	rs1154037	T	C	0.0138889	1008
8	rs75868027	A	G	0.0902778	1008
8	rs10503262	A	C	0.272817	1008
8	rs13270357	A	T	0.706349	1008
8	rs13269685	C	T	0.420635	1008
8	rs79129236	G	A	0.24504	1008
8	rs80176695	G	C	0.0882937	1008
8	rs1217651	G	A	0.94246	1008
8	rs67435161	G	C	0.255952	1008
8	rs56181019	G	C	0.100198	1008
8	rs1154039	A	C	0.00793651	1008
8	rs35516630	T	C	0.267857	1008
8	rs79079383	A	C	0.0496032	1008
8	rs80048280	A	C	0.0962302	1008
8	rs76445718	A	G	0.0962302	1008
8	rs13262986	T	C	0.296627	1008
8	rs76106383	C	A	0.243056	1008
8	rs1217529	T	G	0.106151	1008
8	rs59958661	G	C	0.282738	1008
8	rs77182361	C	T	0.093254	1008
8	rs117406652	T	C	0.094246	1008
8	rs13278687	G	C	0.280754	1008
8	rs13279162	G	A	0.27381	1008
8	rs116905442	T	C	0.0922619	1008
8	rs80083046	C	A	0.031746	1008
8	rs78168763	A	G	0.103175	1008
8	rs3931852	C	T	0.926587	1008
8	rs11985089	G	C	0.230159	1008
8	rs78433737	T	C	0.0952381	1008
8	rs13265078	A	T	0.22123	1008
8	rs75298027	A	G	0.0952381	1008
8	rs11993264	C	T	0.0515873	1008
8	rs76155195	G	A	0.0922619	1008
8	rs1658815	C	T	0.947421	1008
8	rs67965769	A	C	0.0912698	1008
8	rs79499648	T	C	0.00198413	1008
8	rs1238056	T	G	0.943452	1008
8	rs78586664	A	G	0.0337302	1008
8	rs17070217	C	T	0.0515873	1008
8	rs1438193	G	A	0.425595	1008
8	rs78097830	A	C	0.125	1008
8	rs17070220	A	G	0.0367063	1008
8	rs17070221	A	C	0.241071	1008
8	rs76091103	C	T	0.1875	1008
8	rs7816189	A	C	0.160714	1008
8	rs116861884	A	G	0.0982143	1008
8	rs1658816	C	T	0.656746	1008
8	rs1237298	C	A	0.0734127	1008
8	rs11136742	C	T	0.00396825	1008
8	rs17414411	T	C	0.00595238	1008
8	rs76164039	C	T	0.00297619	1008
8	rs17070226	T	C	0.00694444	1008
8	rs11783587	C	T	0.134921	1008
8	rs76634200	T	C	0.0198413	1008
8	rs17070231	A	G	0.00595238	1008
8	rs1238057	C	G	0.729167	1008
8	rs17336210	C	G	0.047619	1008
8	rs9650515	T	C	0.728175	1008
8	rs1725132	G	A	0.719246	1008
8	rs13250547	C	G	0.131944	1008
8	rs17070242	A	C	0.00595238	1008
8	rs12681349	C	T	0.22619	1008
8	rs10091211	A	C	0.127976	1008
8	rs1217537	T	C	0.228175	1008
8	rs77807111	C	T	0.0605159	1008
8	rs11136743	T	A	0.243056	1008
8	rs4875341	G	C	0.00694444	1008
8	rs1438194	G	T	0.122024	1008
8	rs1438195	A	C	0.125	1008
8	rs62480999	G	C	0.264881	1008
8	rs75234169	T	C	0.00694444	1008
8	rs1438196	A	G	0.215278	1008
8	rs75893906	A	C	0.00694444	1008
8	rs78773239	A	C	0.00694444	1008
8	rs7015105	A	C	0.272817	1008
8	rs62481000	T	C	0.252976	1008
8	rs62481001	G	A	0.25	1008
8	rs75590244	G	C	0.395833	1008
8	rs79928372	G	C	0.267857	1008
8	rs1154044	T	C	0.132937	1008
8	rs28768178	G	C	0.258929	1008
8	rs2163304	A	C	0.104167	1008
8	rs1438197	T	C	0.128968	1008
8	rs1154046	C	T	0.222222	1008
8	rs12677997	T	C	0.0267857	1008
8	rs62481002	C	G	0.112103	1008
8	rs980238	C	A	0.430556	1008
8	rs1978844	A	C	0.10119	1008
8	rs192816932	G	A	0.0128968	1008
8	rs12549086	C	G	0.0912698	1008
8	rs10096754	T	G	0.268849	1008
8	rs10096868	T	C	0.360119	1008
8	rs6558877	A	G	0.116071	1008
8	rs6999888	A	C	0.116071	1008
8	rs6558878	T	C	0.117063	1008
8	rs12542458	A	G	0.458333	1008
8	rs6983086	G	T	0.117063	1008
8	rs6983396	G	A	0.584325	1008
8	rs4875102	G	A	0.454365	1008
8	rs57396002	T	C	0.130952	1008
8	rs57771239	T	A	0.117063	1008
8	rs60714191	A	G	0.117063	1008
8	rs7815734	G	A	0.118056	1008
8	rs17070269	C	G	0.136905	1008
8	rs62481004	T	C	0.249008	1008
8	rs1154052	C	G	0.713294	1008
8	rs10101304	T	C	0.34127	1008
8	rs1154053	G	C	0.712302	1008
8	rs66512318	G	C	0.113095	1008
8	rs1438198	A	G	0.118056	1008
8	rs1438199	G	T	0.22619	1008
8	rs117418707	A	C	0.123016	1008
8	rs13251521	A	G	0.0833333	1008
8	rs75844010	G	C	0.125992	1008
8	rs28719543	C	G	0.0902778	1008
8	rs117168199	T	G	0.0863095	1008
8	rs11774358	C	T	0.12996	1008
8	rs112252471	T	C	0.0684524	1008
8	rs79809124	C	T	0.031746	1008
8	rs75318869	C	G	0.128968	1008
8	rs77614012	C	A	0.130952	1008
8	rs78448994	A	C	0.131944	1008
8	rs79190267	G	A	0.131944	1008
8	rs75980946	A	G	0.130952	1008
8	rs75407599	G	C	0.0505952	1008
8	rs7015706	A	G	0.249008	1008
8	rs1347754	A	G	0.58631	1008
8	rs6995076	G	A	0.109127	1008
8	rs6982120	T	C	0.249008	1008
8	rs1438200	C	A	0.243056	1008
8	rs1438201	G	C	0.249008	1008
8	rs1438202	C	G	0.249008	1008
8	rs5025174	G	C	0.463294	1008
8	rs7000593	C	T	0.137897	1008
8	rs4478597	A	G	0.335317	1008
8	rs6999573	G	C	0.127976	1008
8	rs1658819	C	T	0.575397	1008
8	rs4478598	A	G	0.585317	1008
8	rs78997790	A	T	0.111111	1008
8	rs4483180	A	G	0.58631	1008
8	rs4875343	A	C	0.119048	1008
8	rs4875103	A	C	0.123016	1008
8	rs4875344	C	A	0.112103	1008
8	rs17070283	C	T	0.130952	1008
8	rs17414612	C	T	0.094246	1008
8	rs1658820	G	T	0.356151	1008
8	rs1658821	A	G	0.579365	1008
8	rs6991612	T	C	0.0962302	1008
8	rs11994763	G	C	0.251984	1008
8	rs6558880	G	A	0.0813492	1008
8	rs10088898	T	C	0.248016	1008
8	rs17070295	C	G	0.12996	1008
8	rs1217539	G	C	0.263889	1008
8	rs1217540	A	C	0.62996	1008
8	rs7007659	T	C	0.0882937	1008
8	rs11781724	A	C	0.143849	1008
8	rs111684074	A	G	0.00694444	1008
8	rs2915065	G	A	0.571429	1008
8	rs13263442	G	A	0.0763889	1008
8	rs140148441	G	A	0.0357143	1008
8	rs117985312	A	G	0.0238095	1008
8	rs146869880	G	C	0.0198413	1008
8	rs34609478	A	C	0.181548	1008
8	rs1725088	A	T	0.600198	1008
8	rs1238522	A	T	0.600198	1008
8	rs13275567	C	A	0.077381	1008
8	rs1217648	G	A	0.382937	1008
8	rs1217647	C	T	0.600198	1008
8	rs13269669	A	G	0.077381	1008
8	rs35455544	G	A	0.213294	1008
8	rs35007706	A	T	0.137897	1008
8	rs6990173	T	C	0.28373	1008
8	rs1217646	T	C	0.886905	1008
8	rs6986971	A	G	0.468254	1008
8	rs1154057	C	T	0.829365	1008
8	rs6558883	G	T	0.077381	1008
8	rs79879186	A	T	0.0238095	1008
8	rs10088937	A	C	0.00694444	1008
8	rs76484994	C	T	0.031746	1008
8	rs77128024	G	T	0.0585317	1008
8	rs7001772	T	G	0.0823413	1008
8	rs139276249	T	C	0.0267857	1008
8	rs12677457	C	G	0.0853175	1008
8	rs1154059	G	A	0.829365	1008
8	rs78676153	T	C	0.0992063	1008
8	rs13273325	T	C	0.0813492	1008
8	rs1154060	A	T	0.831349	1008
8	rs66480013	G	C	0.109127	1008
8	rs80004757	G	C	0.407738	1008
8	rs1561341	A	G	0.0992063	1008
8	rs57564166	G	A	0.290675	1008
8	rs57194615	A	G	0.291667	1008
8	rs76876075	C	T	0.093254	1008
8	rs75546483	A	T	0.093254	1008
8	rs732468	T	C	0.6875	1008
8	rs1808586	G	C	0.380952	1008
8	rs732467	A	C	0.490079	1008
8	rs78713905	G	C	0.395833	1008
8	rs35982142	A	G	0.0813492	1008
8	rs75913015	T	C	0.106151	1008
8	rs79651282	G	C	0.0823413	1008
8	rs77312438	G	C	0.0922619	1008
8	rs1235700	C	T	0.84127	1008
8	rs74299153	G	C	0.0823413	1008
8	rs76558115	G	C	0.0882937	1008
8	rs76697494	G	T	0.0565476	1008
8	rs17070308	C	T	0.384921	1008
8	rs75066586	G	C	0.0962302	1008
8	rs13265103	G	C	0.0843254	1008
8	rs17070309	G	A	0.389881	1008
8	rs1228296	C	G	0.83631	1008
8	rs62481011	C	T	0.253968	1008
8	rs1217546	C	G	0.83631	1008
8	rs1228295	G	A	0.487103	1008
8	rs77976727	C	T	0.0763889	1008
8	rs28659931	G	A	0.281746	1008
8	rs77933445	A	G	0.0962302	1008
8	rs144463495	C	A	0.015873	1008
8	rs17336607	G	A	0.0962302	1008
8	rs62481012	C	G	0.160714	1008
8	rs17336628	G	A	0.0962302	1008
8	rs1154064	G	C	0.563492	1008
8	rs77086824	T	C	0.031746	1008
8	rs11784730	T	C	0.0972222	1008
8	rs74800067	G	C	0.0228175	1008
8	rs57960874	G	A	0.031746	1008
8	rs17414883	A	C	0.0873016	1008
8	rs13254250	T	G	0.0803571	1008
8	rs57061717	T	A	0.384921	1008
8	rs17070316	G	A	0.383929	1008
8	rs17070317	C	T	0.473214	1008
8	rs17414897	G	C	0.094246	1008
8	rs17070327	A	G	0.389881	1008
8	rs13251739	G	C	0.0952381	1008
8	rs66769827	G	C	0.0625	1008
8	rs1235013	C	G	0.486111	1008
8	rs1154068	C	A	0.484127	1008
8	rs17070331	G	C	0.384921	1008
8	rs12549644	A	G	0.0922619	1008
8	rs34380501	A	C	0.0654762	1008
8	rs2115967	G	A	0.0922619	1008
8	rs2115966	G	C	0.0922619	1008
8	rs2163307	C	A	0.0882937	1008
8	rs1217656	A	C	0.929563	1008
8	rs11776192	G	C	0.381944	1008
8	rs73660848	A	G	0.093254	1008
8	rs55696300	G	T	0.0178571	1008
8	rs1235012	A	G	0.930556	1008
8	rs1154070	T	C	0.580357	1008
8	rs1006882	A	G	0.401786	1008
8	rs78446409	C	T	0.094246	1008
8	rs6558884	C	G	0.0962302	1008
8	rs6999396	T	C	0.161706	1008
8	rs76334022	T	G	0.118056	1008
8	rs78732655	T	A	0.0952381	1008
8	rs76182032	A	G	0.093254	1008
8	rs77518223	A	C	0.094246	1008
8	rs75762052	C	G	0.093254	1008
8	rs12549303	C	G	0.093254	1008
8	rs12549823	C	G	0.093254	1008
8	rs12544832	G	A	0.093254	1008
8	rs12542493	A	G	0.093254	1008
8	rs193007108	C	A	0.0287698	1008
8	rs12543082	T	A	0.093254	1008
8	rs1154071	C	G	0.793651	1008
8	rs12542542	A	G	0.093254	1008
8	rs1006583	A	C	0.093254	1008
8	rs1006582	C	G	0.094246	1008
8	rs74676900	C	A	0.093254	1008
8	rs13278962	T	C	0.0674603	1008
8	rs80094404	C	G	0.0952381	1008
8	rs77300968	A	T	0.0952381	1008
8	rs116924766	A	G	0.0952381	1008
8	rs115510134	A	G	0.0952381	1008
8	rs116786691	G	A	0.0952381	1008
8	rs13278525	C	T	0.160714	1008
8	rs77500513	C	G	0.093254	1008
8	rs11780134	G	C	0.415675	1008
8	rs7813376	T	C	0.0674603	1008
8	rs7825748	G	A	0.161706	1008
8	rs77584844	C	T	0.093254	1008
8	rs76395359	T	C	0.093254	1008
8	rs35156308	T	G	0.094246	1008
8	rs11136744	C	G	0.0684524	1008
8	rs79691720	G	A	0.094246	1008
8	rs76752136	T	C	0.417659	1008
8	rs5000538	C	T	0.094246	1008
8	rs77449038	T	C	0.094246	1008
8	rs5000536	C	G	0.094246	1008
8	rs75456536	G	C	0.0238095	1008
8	rs13253098	C	T	0.0684524	1008
8	rs5000535	G	A	0.094246	1008
8	rs5000534	G	A	0.100198	1008
8	rs74962223	T	A	0.094246	1008
8	rs73660853	A	G	0.094246	1008
8	rs73660854	T	A	0.093254	1008
8	rs73660855	G	A	0.0922619	1008
8	rs76211787	T	C	0.0922619	1008
8	rs79363637	G	C	0.0922619	1008
8	rs73660857	G	A	0.0922619	1008
8	rs147623659	C	G	0.0922619	1008
8	rs2959179	C	T	0.927579	1008
8	rs191966054	G	A	0.0426587	1008
8	rs74448082	C	T	0.405754	1008
8	rs77395733	A	T	0.100198	1008
8	rs151260948	G	C	0.0287698	1008
8	rs1658813	G	C	0.750992	1008
8	rs7006288	G	A	0.077381	1008
8	rs28483476	G	T	0.333333	1008
8	rs75806902	C	G	0.0962302	1008
8	rs35884056	G	C	0.0694444	1008
8	rs77104677	G	C	0.0962302	1008
8	rs62481022	G	A	0.499008	1008
8	rs62481023	A	G	0.334325	1008
8	rs34078610	G	C	0.0704365	1008
8	rs4875345	T	C	0.0714286	1008
8	rs4875346	G	A	0.173611	1008
8	rs28605621	G	A	0.324405	1008
8	rs74818514	C	G	0.103175	1008
8	rs7844844	G	A	0.326389	1008
8	rs79966745	G	A	0.102183	1008
8	rs76083514	G	C	0.102183	1008
8	rs10441633	T	C	0.388889	1008
8	rs1217680	A	G	0.89881	1008
8	rs10092005	C	T	0.215278	1008
8	rs12675246	G	C	0.0704365	1008
8	rs988378	G	C	0.171627	1008
8	rs1217677	C	T	0.853175	1008
8	rs17336844	T	C	0.116071	1008
8	rs17336858	A	T	0.0654762	1008
8	rs13271708	G	C	0.0724206	1008
8	rs77906338	G	A	0.0744048	1008
8	rs77307145	G	C	0.107143	1008
8	rs59220908	A	T	0.113095	1008
8	rs1217676	T	C	0.868056	1008
8	rs10282822	T	C	0.365079	1008
8	rs1217675	G	T	0.078373	1008
8	rs1217674	A	T	0.356151	1008
8	rs4875347	T	C	0.094246	1008
8	rs13254545	G	T	0.343254	1008
8	rs13257745	A	T	0.342262	1008
8	rs76037970	G	C	0.114087	1008
8	rs1217672	A	G	0.301587	1008
8	rs75536128	G	A	0.301587	1008
8	rs73178980	G	C	0.0803571	1008
8	rs62479670	T	C	0.389881	1008
8	rs1217670	C	T	0.85119	1008
8	rs1217669	T	G	0.308532	1008
8	rs12545377	G	A	0.077381	1008
8	rs2406686	T	C	0.130952	1008
8	rs2163306	A	G	0.130952	1008
8	rs76037801	G	C	0.077381	1008
8	rs12676259	A	G	0.0793651	1008
8	rs1217668	G	A	0.845238	1008
8	rs77622052	A	T	0.0753968	1008
8	rs11136745	A	G	0.077381	1008
8	rs1217666	A	C	0.857143	1008
8	rs13250119	G	A	0.0922619	1008
8	rs1217664	C	G	0.845238	1008
8	rs1529582	T	G	0.12996	1008
8	rs6558885	G	A	0.077381	1008
8	rs7841776	A	G	0.077381	1008
8	rs7822968	G	C	0.0793651	1008
8	rs1217662	T	G	0.854167	1008
8	rs59171014	G	A	0.3125	1008
8	rs1997139	A	G	0.078373	1008
8	rs9644367	T	C	0.118056	1008
8	rs9314531	A	G	0.353175	1008
8	rs6999093	C	T	0.077381	1008
8	rs13262098	T	C	0.356151	1008
8	rs1217660	G	C	0.849206	1008
8	rs1217659	T	A	0.849206	1008
8	rs13252925	G	C	0.0744048	1008
8	rs78359611	A	G	0.0188492	1008
8	rs76838800	G	C	0.0267857	1008
8	rs78175304	G	C	0.0396825	1008
8	rs78804505	T	C	0.0257937	1008
8	rs146378609	C	T	0.0138889	1008
8	rs76766580	C	T	0.046627	1008
8	rs17070360	G	C	0.287698	1008
8	rs17415198	T	G	0.128968	1008
8	rs1217684	T	C	0.842262	1008
8	rs62479671	T	C	0.298611	1008
8	rs1154072	C	G	0.828373	1008
8	rs78265331	A	G	0.0446429	1008
8	rs56399018	T	C	0.0982143	1008
8	rs56158884	T	A	0.0992063	1008
8	rs35272888	T	G	0.0753968	1008
8	rs1154074	G	C	0.848214	1008
8	rs73178999	A	T	0.0992063	1008
8	rs58122272	C	T	0.397817	1008
8	rs143364722	T	G	0.0446429	1008
8	rs185517859	C	T	0.014881	1008
8	rs4875349	T	C	0.439484	1008
8	rs12547280	G	C	0.445437	1008
8	rs59761668	G	A	0.25	1008
8	rs12547327	G	A	0.703373	1008
8	rs11783613	G	T	0.238095	1008
8	rs34432088	T	C	0.484127	1008
8	rs77771829	C	T	0.0357143	1008
8	rs75597894	C	T	0.0545635	1008
8	rs9657397	A	T	0.407738	1008
8	rs9657367	G	C	0.407738	1008
8	rs34991116	C	T	0.203373	1008
8	rs187349472	T	C	0.030754	1008
8	rs4875105	C	A	0.378968	1008
8	rs79972332	T	C	0.0208333	1008
8	rs1154082	C	T	0.030754	1008
8	rs17063261	G	A	0.741071	1008
8	rs17070375	A	T	0.238095	1008
8	rs2959180	A	C	0.843254	1008
8	rs6995921	G	C	0.402778	1008
8	rs10101341	C	A	0.365079	1008
8	rs4875350	T	C	0.139881	1008
8	rs1725116	G	T	0.0228175	1008
8	rs1526337	A	T	0.456349	1008
8	rs59876996	C	G	0.215278	1008
8	rs192127860	G	A	0.0257937	1008
8	rs1624021	C	T	0.656746	1008
8	rs58223356	T	C	0.223214	1008
8	rs111705636	C	T	0.21627	1008
8	rs76709381	C	T	0.21627	1008
8	rs1725119	A	T	0.481151	1008
8	rs1725120	C	G	0.0228175	1008
8	rs1725121	G	A	0.0257937	1008
8	rs1652547	C	T	0.0228175	1008
8	rs1725122	G	A	0.781746	1008
8	rs56289003	A	G	0.131944	1008
8	rs76654189	T	C	0.0267857	1008
8	rs10106998	T	C	0.544643	1008
8	rs1725123	T	A	0.0228175	1008
8	rs77986837	G	A	0.185516	1008
8	rs1658822	C	T	0.781746	1008
8	rs12550204	T	C	0.570437	1008
8	rs11786835	T	A	0.195437	1008
8	rs11776255	G	A	0.1875	1008
8	rs2918048	G	C	0.853175	1008
8	rs2915063	C	T	0.0218254	1008
8	rs75445778	C	A	0.0228175	1008
8	rs74299154	T	G	0.0396825	1008
8	rs1632076	C	T	0.84623	1008
8	rs74869607	T	G	0.0396825	1008
8	rs73180913	G	T	0.0565476	1008
8	rs1725111	G	A	0.819444	1008
8	rs79463839	G	C	0.0396825	1008
8	rs1725112	C	A	0.822421	1008
8	rs17070403	C	G	0.190476	1008
8	rs74623573	G	C	0.189484	1008
8	rs17343492	T	C	0.194444	1008
8	rs112230120	G	A	0.195437	1008
8	rs184768372	C	T	0.0367063	1008
8	rs111978152	T	C	0.141865	1008
8	rs78666045	A	G	0.199405	1008
8	rs80222512	C	T	0.198413	1008
8	rs77470831	G	A	0.199405	1008
8	rs77375027	T	C	0.206349	1008
8	rs76990907	T	C	0.0426587	1008
8	rs73180917	A	C	0.0813492	1008
8	rs1626142	G	A	0.600198	1008
8	rs1658825	C	T	0.862103	1008
8	rs1154084	C	T	0.21627	1008
8	rs41378144	T	C	0.208333	1008
8	rs1154087	A	G	0.863095	1008
8	rs1154088	C	A	0.842262	1008
8	rs78860201	C	T	0.201389	1008
8	rs12681130	C	G	0.0347222	1008
8	rs76818812	T	A	0.207341	1008
8	rs79236459	C	G	0.200397	1008
8	rs144815639	T	A	0.0138889	1008
8	rs1154090	G	C	0.873016	1008
8	rs146814433	T	C	0.0257937	1008
8	rs1154092	G	T	0.0436508	1008
8	rs2043803	T	C	0.839286	1008
8	rs75720163	T	C	0.0257937	1008
8	rs2915061	C	A	0.0416667	1008
8	rs2043804	C	A	0.868056	1008
8	rs12545504	G	A	0.472222	1008
8	rs1217658	G	A	0.830357	1008
8	rs76427572	T	C	0.0644841	1008
8	rs78782934	C	T	0.175595	1008
8	rs147363680	T	C	0.0625	1008
8	rs6991091	T	C	0.646825	1008
8	rs1725130	C	T	0.233135	1008
8	rs12676659	G	T	0.157738	1008
8	rs7010197	C	G	0.585317	1008
8	rs941006	T	C	0.358135	1008
8	rs4875352	G	A	0.418651	1008
8	rs6558888	T	C	0.117063	1008
8	rs893457	C	T	0.796627	1008
8	rs1217542	A	C	0.828373	1008
8	rs891472	A	G	0.826389	1008
8	rs891471	A	G	0.827381	1008
8	rs1217543	G	A	0.814484	1008
8	rs17070439	C	T	0.105159	1008
8	rs117848690	T	C	0.0327381	1008
8	rs1014333	C	A	0.799603	1008
8	rs1154096	C	G	0.483135	1008
8	rs7017847	T	A	0.0833333	1008
8	rs7018337	A	T	0.0763889	1008
8	rs1217689	A	G	0.832341	1008
8	rs1217688	A	G	0.832341	1008
8	rs1217687	C	G	0.832341	1008
8	rs77078925	G	A	0.0744048	1008
8	rs1036557	C	G	0.473214	1008
8	rs13276514	G	C	0.37996	1008
8	rs1154098	G	A	0.615079	1008
8	rs1154099	G	A	0.614087	1008
8	rs17070447	G	A	0.0168651	1008
8	rs1658826	T	G	0.179563	1008
8	rs1658827	A	G	0.179563	1008
8	rs139169540	G	A	0.0168651	1008
8	rs1013702	G	A	0.173611	1008
8	rs1154100	T	G	0.205357	1008
8	rs1217686	T	C	0.198413	1008
8	rs10109216	G	A	0.416667	1008
8	rs4875106	T	C	0.416667	1008
8	rs7828008	C	A	0.177579	1008
8	rs187309758	A	G	0.0168651	1008
8	rs17415676	C	T	0.539683	1008
8	rs7828332	C	T	0.40873	1008
8	rs1230770	G	C	0.193452	1008
8	rs1154101	T	G	0.654762	1008
8	rs1864516	A	G	0.137897	1008
8	rs1864515	T	C	0.485119	1008
8	rs2406477	G	A	0.349206	1008
8	rs1985200	C	T	0.145833	1008
8	rs12545803	C	T	0.331349	1008
8	rs73180936	C	A	0.40377	1008
8	rs73180937	T	C	0.404762	1008
8	rs6990344	G	A	0.149802	1008
8	rs13255344	C	G	0.587302	1008
8	rs4609213	A	G	0.326389	1008
8	rs4392922	T	A	0.508929	1008
8	rs79616687	A	C	0.0892857	1008
8	rs191234503	G	C	0.0188492	1008
8	rs10107477	A	G	0.294643	1008
8	rs11786720	T	C	0.0257937	1008
8	rs143185510	G	C	0.0178571	1008
8	rs2037722	C	A	0.165675	1008
8	rs10113553	T	C	0.297619	1008
8	rs142705258	T	C	0.0297619	1008
8	rs1112779	G	T	0.472222	1008
8	rs1405244	C	G	0.882937	1008
8	rs1112780	A	G	0.429563	1008
8	rs4875107	A	T	0.323413	1008
8	rs13438867	T	A	0.150794	1008
8	rs10503264	A	G	0.327381	1008
8	rs17415732	A	G	0.00297619	1008
8	rs13275581	G	A	0.396825	1008
8	rs79515009	G	C	0.110119	1008
8	rs60277107	T	C	0.168651	1008
8	rs117400156	G	C	0.0257937	1008
8	rs10106309	A	T	0.328373	1008
8	rs2056664	T	G	0.339286	1008
8	rs28408367	C	A	0.174603	1008
8	rs62479720	G	A	0.0248016	1008
8	rs151166382	T	C	0.0208333	1008
8	rs374529760	G	A	0.0188492	1008
8	rs192701985	A	G	0.0178571	1008
8	rs184492611	T	C	0.0178571	1008
8	rs62479739	A	C	0.0228175	1008
8	rs11136746	T	C	0.927579	1008
8	rs62479740	C	T	0.449405	1008
8	rs13282276	A	T	0.453373	1008
8	rs189404314	T	C	0.0198413	1008
8	rs78202088	C	A	0.0188492	1008
8	rs117289207	G	C	0.0248016	1008
8	rs186135630	C	T	0.0188492	1008
8	rs1113226	A	G	0.326389	1008
8	rs150588678	C	T	0.0188492	1008
8	rs9650516	T	C	0.457341	1008
8	rs10090075	A	G	0.109127	1008
8	rs116679580	C	T	0.0188492	1008
8	rs10102969	G	A	0.110119	1008
8	rs62479741	A	G	0.0238095	1008
8	rs150276822	T	C	0.0188492	1008
8	rs10106920	G	A	0.105159	1008
8	rs189793728	G	A	0.0188492	1008
8	rs4875355	A	G	0.340278	1008
8	rs7824750	C	T	0.328373	1008
8	rs62479742	C	A	0.0228175	1008
8	rs117048750	T	A	0.0327381	1008
8	rs1997138	C	G	0.136905	1008
8	rs116459499	G	A	0.0496032	1008
8	rs78281782	G	C	0.0496032	1008
8	rs73180949	G	C	0.0168651	1008
8	rs4875108	A	C	0.502976	1008
8	rs7835027	C	T	0.014881	1008
8	rs10108865	T	C	0.215278	1008
8	rs10108982	T	C	0.985119	1008
8	rs77666269	C	G	0.154762	1008
8	rs17070484	C	G	0.156746	1008
8	rs147955009	G	T	0.0188492	1008
8	rs11136747	A	C	0.0287698	1008
8	rs34029111	G	T	0.392857	1008
8	rs76761761	C	T	0.0406746	1008
8	rs17343946	G	C	0.198413	1008
8	rs142639513	G	A	0.0525794	1008
8	rs4875356	C	G	0.330357	1008
8	rs10095988	T	G	0.0337302	1008
8	rs12675479	A	G	0.422619	1008
8	rs118063552	C	T	0.030754	1008
8	rs13273099	C	A	0.417659	1008
8	rs1526339	G	A	0.415675	1008
8	rs17070487	G	A	0.139881	1008
8	rs11997928	C	A	0.415675	1008
8	rs11997934	C	G	0.453373	1008
8	rs180791390	C	T	0.0357143	1008
8	rs1111656	C	T	0.939484	1008
8	rs4557723	A	G	0.225198	1008
8	rs13249645	C	T	0.419643	1008
8	rs10104252	T	A	0.0188492	1008
8	rs73182921	G	T	0.014881	1008
8	rs2177899	C	G	0.421627	1008
8	rs59162832	T	C	0.566468	1008
8	rs60805706	C	T	0.577381	1008
8	rs117043820	G	A	0.133929	1008
8	rs111840884	T	C	0.0277778	1008
8	rs73182925	G	A	0.133929	1008
8	rs4875357	A	G	0.425595	1008
8	rs73182929	T	G	0.133929	1008
8	rs4875109	C	T	0.938492	1008
8	rs59278005	A	G	0.133929	1008
8	rs73660901	A	C	0.0605159	1008
8	rs7004990	C	G	0.574405	1008
8	rs111474990	C	T	0.0277778	1008
8	rs117824961	G	A	0.134921	1008
8	rs112136860	T	C	0.0277778	1008
8	rs13249778	G	A	0.445437	1008
8	rs183710072	C	T	0.0535714	1008
8	rs140036286	T	A	0.0525794	1008
8	rs181537107	G	A	0.0515873	1008
8	rs112471020	T	C	0.0267857	1008
8	rs59265291	A	G	0.487103	1008
8	rs60392405	G	A	0.35119	1008
8	rs73661506	C	T	0.0257937	1008
8	rs17070498	T	C	0.151786	1008
8	rs12056740	T	C	0.430556	1008
8	rs11136748	C	T	0.457341	1008
8	rs11136749	C	T	0.431548	1008
8	rs11994887	T	C	0.0436508	1008
8	rs17344030	C	G	0.415675	1008
8	rs2204531	G	A	0.428571	1008
8	rs188078765	G	C	0.014881	1008
8	rs111294753	A	C	0.264881	1008
8	rs77324530	C	T	0.205357	1008
8	rs35741768	C	T	0.431548	1008
8	rs77068684	G	C	0.0615079	1008
8	rs6996668	G	T	0.202381	1008
8	rs17070507	G	C	0.0257937	1008
8	rs75582878	G	C	0.144841	1008
8	rs73661509	T	C	0.0615079	1008
8	rs73182940	T	C	0.127976	1008
8	rs80245679	T	C	0.0615079	1008
8	rs78053024	A	G	0.0257937	1008
8	rs144656062	T	G	0.014881	1008
8	rs68044239	T	C	0.205357	1008
8	rs140483484	T	C	0.0287698	1008
8	rs17344058	G	A	0.127976	1008
8	rs78599727	G	A	0.014881	1008
8	rs73182943	A	G	0.143849	1008
8	rs73661516	G	A	0.014881	1008
8	rs79043716	G	A	0.0634921	1008
8	rs2406706	G	A	0.406746	1008
8	rs17070520	T	C	0.237103	1008
8	rs74471748	T	C	0.237103	1008
8	rs139450331	G	C	0.100198	1008
8	rs113168764	T	C	0.237103	1008
8	rs79025043	A	G	0.12996	1008
8	rs3920413	T	C	0.409722	1008
8	rs1358116	C	T	0.407738	1008
8	rs1464977	A	C	0.644841	1008
8	rs76491291	T	G	0.0882937	1008
8	rs13278870	T	G	0.409722	1008
8	rs73182951	A	C	0.130952	1008
8	rs1526341	C	T	0.354167	1008
8	rs76767477	G	C	0.167659	1008
8	rs17416011	G	C	0.0992063	1008
8	rs76555327	C	T	0.0882937	1008
8	rs76214058	C	G	0.0972222	1008
8	rs7010832	A	C	0.169643	1008
8	rs2406707	T	C	0.0992063	1008
8	rs17070552	G	A	0.014881	1008
8	rs78345101	T	G	0.133929	1008
8	rs113693547	G	A	0.134921	1008
8	rs149151999	T	G	0.0188492	1008
8	rs143300709	C	T	0.0605159	1008
8	rs4418366	A	G	0.463294	1008
8	rs181129040	T	C	0.0178571	1008
8	rs17416046	C	T	0.124008	1008
8	rs17344155	A	C	0.126984	1008
8	rs13272968	T	G	0.334325	1008
8	rs111480695	A	T	0.014881	1008
8	rs77740611	A	G	0.094246	1008
8	rs192794697	C	T	0.031746	1008
8	rs1358114	T	C	0.311508	1008
8	rs12547182	C	T	0.333333	1008
8	rs73182965	T	C	0.126984	1008
8	rs73182966	G	A	0.126984	1008
8	rs62484744	T	C	0.0674603	1008
8	rs55788529	C	T	0.511905	1008
8	rs11786833	A	G	0.431548	1008
8	rs11786837	A	T	0.427579	1008
8	rs73182968	A	C	0.127976	1008
8	rs75709801	G	T	0.014881	1008
8	rs11773915	T	C	0.427579	1008
8	rs11786902	A	G	0.434524	1008
8	rs11776307	G	T	0.424603	1008
8	rs11776338	G	T	0.420635	1008
8	rs76292275	C	A	0.0952381	1008
8	rs61291918	A	G	0.425595	1008
8	rs62484746	C	T	0.422619	1008
8	rs68167396	G	T	0.330357	1008
8	rs17416067	T	A	0.330357	1008
8	rs117390464	G	C	0.127976	1008
8	rs17070576	T	C	0.272817	1008
8	rs11984709	A	T	0.316468	1008
8	rs17344197	T	A	0.388889	1008
8	rs77434910	C	T	0.0912698	1008
8	rs117488156	C	T	0.0367063	1008
8	rs146477106	C	T	0.0248016	1008
8	rs1983474	A	C	0.610119	1008
8	rs73182977	C	T	0.0873016	1008
8	rs80008947	G	A	0.130952	1008
8	rs17344217	T	G	0.225198	1008
8	rs73182980	C	T	0.0823413	1008
8	rs7818189	T	C	0.589286	1008
8	rs77910202	T	C	0.0446429	1008
8	rs142189212	A	G	0.0843254	1008
8	rs140350018	C	G	0.0873016	1008
8	rs7831820	C	T	0.576389	1008
8	rs79292153	G	C	0.15873	1008
8	rs73182983	C	T	0.0823413	1008
8	rs73182984	A	G	0.133929	1008
8	rs79817744	G	T	0.100198	1008
8	rs73182986	C	A	0.132937	1008
8	rs78653204	G	A	0.0188492	1008
8	rs78723038	A	G	0.0426587	1008
8	rs80021967	A	G	0.0992063	1008
8	rs79331457	G	C	0.0436508	1008
8	rs141957966	T	C	0.0813492	1008
8	rs12682212	C	G	0.219246	1008
8	rs79185768	C	A	0.0803571	1008
8	rs78344782	T	C	0.119048	1008
8	rs73661524	C	T	0.0515873	1008
8	rs77853299	A	C	0.15873	1008
8	rs139643622	G	C	0.0535714	1008
8	rs75882980	C	A	0.0178571	1008
8	rs73182990	G	A	0.135913	1008
8	rs7357469	G	T	0.132937	1008
8	rs78730383	C	T	0.156746	1008
8	rs6558891	G	C	0.430556	1008
8	rs1526335	A	G	0.566468	1008
8	rs1526334	T	G	0.568452	1008
8	rs1526333	C	G	0.563492	1008
8	rs1526332	G	T	0.559524	1008
8	rs11136750	G	T	0.541667	1008
8	rs7357512	G	C	0.354167	1008
8	rs7357519	C	T	0.506944	1008
8	rs73183001	A	T	0.139881	1008
8	rs34787327	G	A	0.395833	1008
8	rs6996158	T	A	0.234127	1008
8	rs6992457	A	C	0.25	1008
8	rs77461180	T	C	0.0952381	1008
8	rs12546056	C	T	0.14881	1008
8	rs9314532	G	A	0.126984	1008
8	rs79482698	C	G	0.241071	1008
8	rs17070599	A	G	0.202381	1008
8	rs7843629	G	C	0.201389	1008
8	rs143256266	G	C	0.0545635	1008
8	rs1997137	T	C	0.251984	1008
8	rs17070607	T	C	0.0555556	1008
8	rs73498651	A	G	0.0575397	1008
8	rs1526331	G	C	0.104167	1008
8	rs17416228	G	C	0.133929	1008
8	rs13252508	T	A	0.00595238	1008
8	rs6993844	C	G	0.134921	1008
8	rs17416235	G	A	0.0873016	1008
8	rs17344378	T	A	0.138889	1008
8	rs144881059	C	A	0.0535714	1008
8	rs80117168	G	A	0.047619	1008
8	rs73184907	C	T	0.132937	1008
8	rs1949910	A	T	0.132937	1008
8	rs1949909	C	T	0.131944	1008
8	rs79669823	C	A	0.225198	1008
8	rs151238350	G	A	0.133929	1008
8	rs146726835	G	C	0.0535714	1008
8	rs116404658	G	A	0.132937	1008
8	rs115350488	C	T	0.132937	1008
8	rs12677365	G	C	0.672619	1008
8	rs141654167	G	A	0.0565476	1008
8	rs12675963	T	A	0.578373	1008
8	rs73184916	C	T	0.132937	1008
8	rs17070617	G	C	0.132937	1008
8	rs17070620	T	C	0.132937	1008
8	rs17344405	G	C	0.133929	1008
8	rs17070623	G	C	0.175595	1008
8	rs55987337	C	T	0.0892857	1008
8	rs78833227	G	A	0.0287698	1008
8	rs2950160	G	C	0.669643	1008
8	rs6980912	G	C	0.172619	1008
8	rs76866002	G	T	0.00297619	1008
8	rs2693794	G	C	0.541667	1008
8	rs150375254	G	A	0.0208333	1008
8	rs2466733	C	G	0.707341	1008
8	rs73184923	C	G	0.093254	1008
8	rs117870125	A	G	0.031746	1008
8	rs2693793	A	C	0.714286	1008
8	rs2617015	A	C	0.718254	1008
8	rs76336779	C	T	0.030754	1008
8	rs41470346	G	A	0.134921	1008
8	rs62486665	T	C	0.161706	1008
8	rs73184927	T	C	0.139881	1008
8	rs62486666	A	C	0.574405	1008
8	rs77230700	T	A	0.0535714	1008
8	rs56281620	T	G	0.0684524	1008
8	rs143999643	C	T	0.134921	1008
8	rs73184933	G	C	0.0734127	1008
8	rs115461163	A	C	0.0753968	1008
8	rs73184934	A	C	0.0753968	1008
8	rs2617059	C	G	0.695437	1008
8	rs73184937	T	G	0.0704365	1008
8	rs73184939	A	T	0.0704365	1008
8	rs2617061	C	G	0.5625	1008
8	rs4875360	A	G	0.138889	1008
8	rs79384497	T	C	0.114087	1008
8	rs2693792	C	T	0.845238	1008
8	rs73184948	T	C	0.137897	1008
8	rs2693791	A	C	0.553571	1008
8	rs2725011	C	T	0.845238	1008
8	rs117850716	T	G	0.117063	1008
8	rs7826384	A	G	0.856151	1008
8	rs111338215	T	G	0.136905	1008
8	rs113845462	T	C	0.511905	1008
8	rs113406865	C	T	0.515873	1008
8	rs2407628	C	T	0.654762	1008
8	rs73184952	G	C	0.137897	1008
8	rs112649539	C	T	0.137897	1008
8	rs76146724	G	T	0.771825	1008
8	rs112443742	C	T	0.136905	1008
8	rs113663668	G	C	0.136905	1008
8	rs77617848	T	C	0.517857	1008
8	rs75973279	T	C	0.664683	1008
8	rs150181396	A	C	0.121032	1008
8	rs13276804	A	G	0.519841	1008
8	rs13249167	T	C	0.519841	1008
8	rs9987217	C	A	0.519841	1008
8	rs9987377	A	G	0.520833	1008
8	rs2959176	A	T	0.520833	1008
8	rs2959177	G	A	0.518849	1008
8	rs2927552	C	G	0.666667	1008
8	rs2927553	T	C	0.520833	1008
8	rs2725052	G	A	0.516865	1008
8	rs2693799	T	C	0.516865	1008
8	rs2693798	C	G	0.518849	1008
8	rs2725053	A	C	0.529762	1008
8	rs111801740	T	C	0.518849	1008
8	rs112302867	A	G	0.135913	1008
8	rs2616970	G	A	0.526786	1008
8	rs2725055	G	A	0.52877	1008
8	rs2725056	A	G	0.519841	1008
8	rs2616981	G	A	0.520833	1008
8	rs2693796	T	C	0.667659	1008
8	rs113946210	C	G	0.152778	1008
8	rs111396786	T	C	0.136905	1008
8	rs7012094	C	T	0.331349	1008
8	rs7012116	C	T	0.331349	1008
8	rs2693795	G	A	0.357143	1008
8	rs2616987	G	A	0.517857	1008
8	rs73184968	T	C	0.137897	1008
8	rs7832587	T	C	0.00992063	1008
8	rs2616997	C	G	0.537698	1008
8	rs2617010	A	G	0.486111	1008
8	rs2617011	A	G	0.483135	1008
8	rs769043	T	C	0.353175	1008
8	rs7842102	T	C	0.0813492	1008
8	rs2725059	T	G	0.160714	1008
8	rs117918278	C	A	0.030754	1008
8	rs2725060	A	G	0.152778	1008
8	rs7843036	T	C	0.0714286	1008
8	rs9314533	A	T	0.147817	1008
8	rs73184980	G	A	0.0704365	1008
8	rs147500125	C	T	0.078373	1008
8	rs17416403	C	T	0.0704365	1008
8	rs73184983	C	T	0.0694444	1008
8	rs2725061	C	T	0.145833	1008
8	rs2725062	A	T	0.139881	1008
8	rs62486670	G	A	0.585317	1008
8	rs10090272	A	G	0.800595	1008
8	rs10103168	G	T	0.151786	1008
8	rs10090483	A	G	0.330357	1008
8	rs10104296	C	T	0.329365	1008
8	rs10104298	C	G	0.329365	1008
8	rs2447698	C	T	0.334325	1008
8	rs2466732	G	A	0.333333	1008
8	rs117883917	G	A	0.122024	1008
8	rs2617064	T	A	0.335317	1008
8	rs2725063	G	A	0.337302	1008
8	rs113361231	C	G	0.160714	1008
8	rs2617065	G	T	0.314484	1008
8	rs2617066	C	T	0.196429	1008
8	rs2725064	T	C	0.316468	1008
8	rs79981828	T	C	0.121032	1008
8	rs117762520	C	G	0.00198413	1008
8	rs10097669	T	C	0.166667	1008
8	rs2725065	C	T	0.197421	1008
8	rs58707456	G	A	0.27877	1008
8	rs2725066	T	A	0.482143	1008
8	rs2725067	T	C	0.200397	1008
8	rs143334885	G	C	0.00694444	1008
8	rs2725068	A	T	0.479167	1008
8	rs2617068	A	T	0.200397	1008
8	rs17070658	G	T	0.274802	1008
8	rs117777643	G	C	0.117063	1008
8	rs17070660	G	A	0.274802	1008
8	rs2617069	C	T	0.309524	1008
8	rs2617070	C	G	0.507937	1008
8	rs2725071	G	C	0.197421	1008
8	rs2447699	C	G	0.509921	1008
8	rs2725072	A	G	0.198413	1008
8	rs2725073	A	G	0.198413	1008
8	rs80185538	C	A	0.0238095	1008
8	rs17070685	T	C	0.111111	1008
8	rs7017584	T	C	0.157738	1008
8	rs17070688	C	T	0.268849	1008
8	rs185780156	G	A	0.0535714	1008
8	rs28492698	C	G	0.462302	1008
8	rs147776634	T	C	0.0257937	1008
8	rs12679893	C	T	0.231151	1008
8	rs2725035	C	G	0.165675	1008
8	rs2725034	T	C	0.190476	1008
8	rs12682113	A	T	0.110119	1008
8	rs2725033	T	C	0.195437	1008
8	rs144530469	G	A	0.0327381	1008
8	rs2617071	C	G	0.194444	1008
8	rs2725032	T	C	0.570437	1008
8	rs113819318	C	G	0.109127	1008
8	rs142562493	G	T	0.136905	1008
8	rs150968970	A	G	0.0188492	1008
8	rs11987630	G	A	0.157738	1008
8	rs11987631	G	C	0.157738	1008
8	rs146613574	G	A	0.0208333	1008
8	rs11987636	G	A	0.0208333	1008
8	rs11987640	G	C	0.0208333	1008
8	rs2725031	A	G	0.194444	1008
8	rs2725030	C	T	0.195437	1008
8	rs7004942	C	T	0.263889	1008
8	rs2725029	G	A	0.194444	1008
8	rs11987692	G	A	0.157738	1008
8	rs2725028	G	A	0.195437	1008
8	rs138861499	A	G	0.030754	1008
8	rs147443772	C	T	0.0238095	1008
8	rs11995080	C	T	0.264881	1008
8	rs113452373	C	T	0.10119	1008
8	rs2725026	T	A	0.194444	1008
8	rs11997595	G	C	0.0208333	1008
8	rs2725025	T	A	0.195437	1008
8	rs2617073	C	T	0.198413	1008
8	rs2725024	T	C	0.196429	1008
8	rs11997765	G	A	0.260913	1008
8	rs73500570	C	A	0.105159	1008
8	rs117440043	G	A	0.0228175	1008
8	rs35291101	C	G	0.00198413	1008
8	rs73186941	T	C	0.27381	1008
8	rs73500571	A	C	0.105159	1008
8	rs2617074	G	A	0.193452	1008
8	rs4875363	A	C	0.272817	1008
8	rs75987798	A	C	0.014881	1008
8	rs17070691	G	C	0.152778	1008
8	rs11784571	A	C	0.320437	1008
8	rs4875364	T	C	0.110119	1008
8	rs79703753	G	T	0.0218254	1008
8	rs73500573	A	T	0.109127	1008
8	rs2617076	A	C	0.527778	1008
8	rs2724992	C	G	0.269841	1008
8	rs17063270	G	C	0.0218254	1008
8	rs2724991	C	G	0.385913	1008
8	rs2617077	T	C	0.271825	1008
8	rs79343675	G	A	0.12996	1008
8	rs2724988	G	T	0.509921	1008
8	rs117634737	T	G	0.0228175	1008
8	rs75957788	A	C	0.164683	1008
8	rs75973699	T	A	0.015873	1008
8	rs2617078	T	G	0.271825	1008
8	rs2724987	C	T	0.271825	1008
8	rs180996168	C	G	0.0168651	1008
8	rs141650268	G	A	0.0228175	1008
8	rs183413781	G	A	0.0188492	1008
8	rs2617079	A	G	0.274802	1008
8	rs2617081	C	A	0.271825	1008
8	rs12676102	G	A	0.114087	1008
8	rs2617082	G	A	0.196429	1008
8	rs17070693	A	G	0.125	1008
8	rs73659108	G	A	0.239087	1008
8	rs2724986	C	T	0.512897	1008
8	rs2617083	G	A	0.276786	1008
8	rs17070697	C	T	0.239087	1008
8	rs2617084	A	C	0.286706	1008
8	rs2617085	A	G	0.280754	1008
8	rs73659110	C	T	0.239087	1008
8	rs7816402	T	A	0.247024	1008
8	rs73659112	A	T	0.239087	1008
8	rs150142563	G	A	0.00992063	1008
8	rs2724985	A	G	0.513889	1008
8	rs118039792	C	G	0.125	1008
8	rs12543883	G	A	0.114087	1008
8	rs7832831	G	T	0.190476	1008
8	rs17070709	G	C	0.015873	1008
8	rs2724984	C	T	0.435516	1008
8	rs2617087	G	A	0.436508	1008
8	rs2617088	A	G	0.514881	1008
8	rs2724983	C	T	0.435516	1008
8	rs17070710	C	T	0.0208333	1008
8	rs2617089	G	A	0.436508	1008
8	rs2724982	C	G	0.438492	1008
8	rs77189568	T	C	0.0248016	1008
8	rs75414958	C	T	0.0218254	1008
8	rs2724981	C	T	0.435516	1008
8	rs111676454	T	C	0.0218254	1008
8	rs2617090	A	G	0.440476	1008
8	rs138417992	G	A	0.12996	1008
8	rs139282533	G	C	0.0188492	1008
8	rs2724980	C	A	0.4375	1008
8	rs2617091	T	G	0.423611	1008
8	rs6998447	C	T	0.0218254	1008
8	rs56121324	G	A	0.0922619	1008
8	rs77912221	C	T	0.112103	1008
8	rs78744386	G	T	0.112103	1008
8	rs11774942	C	T	0.674603	1008
8	rs75633924	T	C	0.0198413	1008
8	rs17070718	T	G	0.0188492	1008
8	rs13259249	T	C	0.564484	1008
8	rs13259583	T	G	0.530754	1008
8	rs35817237	G	C	0.094246	1008
8	rs13249431	G	A	0.642857	1008
8	rs79947040	G	A	0.157738	1008
8	rs7009652	C	T	0.113095	1008
8	rs4875365	T	C	0.520833	1008
8	rs17070727	G	A	0.0992063	1008
8	rs4875366	C	T	0.553571	1008
8	rs4875367	A	C	0.555556	1008
8	rs7014400	C	A	0.289683	1008
8	rs4875368	A	G	0.554563	1008
8	rs9314534	A	T	0.843254	1008
8	rs58357251	C	T	0.441468	1008
8	rs2724952	T	C	0.968254	1008
8	rs78310048	G	A	0.0505952	1008
8	rs2724951	A	G	0.968254	1008
8	rs7018306	G	C	0.487103	1008
8	rs2617093	A	T	0.968254	1008
8	rs13279240	T	C	0.563492	1008
8	rs13279272	T	C	0.563492	1008
8	rs1382247	T	C	0.848214	1008
8	rs10503265	T	C	0.53373	1008
8	rs2617094	A	G	0.873016	1008
8	rs11777963	T	C	0.527778	1008
8	rs1382248	C	A	0.865079	1008
8	rs720005	G	A	0.159722	1008
8	rs12676966	A	T	0.520833	1008
8	rs12677479	T	A	0.532738	1008
8	rs2617095	C	G	0.865079	1008
8	rs1382249	G	A	0.864087	1008
8	rs77810313	G	A	0.15377	1008
8	rs2617096	T	C	0.865079	1008
8	rs77375336	C	A	0.0515873	1008
8	rs4875370	T	C	0.0992063	1008
8	rs2617097	A	G	0.967262	1008
8	rs2617098	T	A	0.0208333	1008
8	rs75319646	G	A	0.0972222	1008
8	rs2725087	T	A	0.0297619	1008
8	rs73659140	T	C	0.077381	1008
8	rs144453207	G	T	0.0615079	1008
8	rs13257897	T	A	0.777778	1008
8	rs116908722	G	C	0.0228175	1008
8	rs11136757	T	C	0.855159	1008
8	rs11781113	A	G	0.49504	1008
8	rs12676704	C	T	0.190476	1008
8	rs11996088	G	A	0.96627	1008
8	rs13259575	C	G	0.77381	1008
8	rs13260653	A	T	0.775794	1008
8	rs11996143	G	A	0.96627	1008
8	rs2725085	C	T	0.188492	1008
8	rs6990838	C	T	0.887897	1008
8	rs17070764	G	A	0.207341	1008
8	rs28525240	A	C	0.0654762	1008
8	rs2617100	T	A	0.478175	1008
8	rs117117164	G	A	0.0208333	1008
8	rs2617101	G	C	0.487103	1008
8	rs13269869	T	C	0.1875	1008
8	rs13261356	C	A	0.146825	1008
8	rs77238883	C	T	0.139881	1008
8	rs17070769	G	C	0.0168651	1008
8	rs13261038	G	C	0.566468	1008
8	rs58723219	A	G	0.225198	1008
8	rs17070773	G	A	0.135913	1008
8	rs13264521	A	T	0.564484	1008
8	rs73504852	G	C	0.141865	1008
8	rs60252745	C	A	0.137897	1008
8	rs73188706	A	G	0.149802	1008
8	rs2725014	G	A	0.383929	1008
8	rs2617102	A	C	0.0853175	1008
8	rs2617103	T	C	0.0694444	1008
8	rs1478271	G	A	0.334325	1008
8	rs77965869	C	T	0.0833333	1008
8	rs10217021	A	G	0.151786	1008
8	rs75897744	G	A	0.046627	1008
8	rs75262703	G	C	0.161706	1008
8	rs2725015	A	G	0.0178571	1008
8	rs79001845	C	T	0.00496032	1008
8	rs117832236	G	A	0.046627	1008
8	rs1382250	A	T	0.47123	1008
8	rs1382251	T	C	0.473214	1008
8	rs35712265	T	G	0.201389	1008
8	rs2725043	C	T	0.469246	1008
8	rs2061750	G	C	0.472222	1008
8	rs34169770	T	C	0.18254	1008
8	rs144581628	G	A	0.0119048	1008
8	rs2466731	T	C	0.490079	1008
8	rs2725044	C	T	0.467262	1008
8	rs2725045	G	T	0.287698	1008
8	rs17070785	A	G	0.107143	1008
8	rs34428168	A	C	0.366071	1008
8	rs2617104	G	C	0.472222	1008
8	rs2725046	A	G	0.475198	1008
8	rs1478272	T	G	0.419643	1008
8	rs1478273	C	G	0.52381	1008
8	rs1478274	T	C	0.109127	1008
8	rs79819028	T	C	0.014881	1008
8	rs74765018	C	A	0.0396825	1008
8	rs2725047	T	C	0.0178571	1008
8	rs76087705	T	C	0.0208333	1008
8	rs117865652	T	A	0.0277778	1008
8	rs7843182	T	C	0.110119	1008
8	rs1564179	G	A	0.47123	1008
8	rs74431423	G	C	0.014881	1008
8	rs72507691	A	G	0.184524	1008
8	rs72507692	T	A	0.183532	1008
8	rs35769046	G	C	0.167659	1008
8	rs2725042	T	C	0.0168651	1008
8	rs57258918	T	C	0.184524	1008
8	rs2617105	A	G	0.498016	1008
8	rs2725041	A	G	0.498016	1008
8	rs13271436	C	A	0.177579	1008
8	rs2725040	T	C	0.497024	1008
8	rs59085628	T	C	0.0694444	1008
8	rs2725039	G	C	0.497024	1008
8	rs67944609	T	C	0.0694444	1008
8	rs2725037	T	G	0.310516	1008
8	rs17070808	T	C	0.256944	1008
8	rs2617106	A	C	0.205357	1008
8	rs2617108	C	G	0.046627	1008
8	rs2617109	G	C	0.506944	1008
8	rs2617110	C	G	0.201389	1008
8	rs12681985	G	A	0.151786	1008
8	rs78511714	C	T	0.014881	1008
8	rs1871122	G	C	0.015873	1008
8	rs1871123	T	C	0.193452	1008
8	rs1871124	A	G	0.180556	1008
8	rs1871125	T	C	0.180556	1008
8	rs74360856	C	G	0.0396825	1008
8	rs74958451	G	A	0.046627	1008
8	rs75730340	T	C	0.185516	1008
8	rs12334887	C	A	0.0625	1008
8	rs12541548	G	C	0.0188492	1008
8	rs55966096	T	C	0.00396825	1008
8	rs34112904	T	C	0.0188492	1008
8	rs73504887	C	T	0.247024	1008
8	rs139623882	T	C	0.047619	1008
8	rs73659177	A	T	0.248016	1008
8	rs2616969	C	G	0.5	1008
8	rs75331602	G	A	0.0386905	1008
8	rs2725012	T	C	0.0178571	1008
8	rs78265491	T	C	0.180556	1008
8	rs141105198	T	C	0.0426587	1008
8	rs117843786	G	T	0.0208333	1008
8	rs2616971	T	G	0.508929	1008
8	rs12675642	G	C	0.180556	1008
8	rs74662352	C	T	0.179563	1008
8	rs12680273	C	T	0.16369	1008
8	rs13275819	G	C	0.162698	1008
8	rs55694307	C	A	0.0396825	1008
8	rs2616972	T	C	0.441468	1008
8	rs17070836	G	A	0.154762	1008
8	rs2616973	C	G	0.474206	1008
8	rs1478275	A	C	0.12004	1008
8	rs2616974	A	G	0.0178571	1008
8	rs1478276	T	C	0.257937	1008
8	rs2616975	A	C	0.492063	1008
8	rs2616976	G	C	0.497024	1008
8	rs140787634	T	C	0.179563	1008
8	rs2616977	C	G	0.014881	1008
8	rs2616978	T	C	0.49504	1008
8	rs2616979	C	T	0.493056	1008
8	rs2725008	C	T	0.0138889	1008
8	rs2616980	C	A	0.453373	1008
8	rs77299319	T	G	0.0406746	1008
8	rs80237686	C	T	0.167659	1008
8	rs12335231	C	T	0.0684524	1008
8	rs12334700	G	C	0.486111	1008
8	rs12335285	C	T	0.485119	1008
8	rs12335289	C	G	0.242063	1008
8	rs61565678	G	C	0.19246	1008
8	rs10100024	A	G	0.10119	1008
8	rs2616982	G	A	0.612103	1008
8	rs75488874	T	C	0.0218254	1008
8	rs75019107	G	C	0.0962302	1008
8	rs2725019	C	T	0.185516	1008
8	rs2725020	C	T	0.631944	1008
8	rs6998666	C	G	0.440476	1008
8	rs2725021	C	G	0.550595	1008
8	rs2725022	T	G	0.581349	1008
8	rs10113503	G	A	0.100198	1008
8	rs2725023	G	C	0.81746	1008
8	rs17070856	C	T	0.00694444	1008
8	rs17070859	A	G	0.19246	1008
8	rs150503410	T	A	0.015873	1008
8	rs17070864	A	C	0.349206	1008
8	rs73188743	T	A	0.104167	1008
8	rs75948189	G	A	0.0257937	1008
8	rs2061749	A	G	0.829365	1008
8	rs11136758	G	A	0.407738	1008
8	rs1982628	C	A	0.622024	1008
8	rs2616983	A	T	0.720238	1008
8	rs13259288	T	G	0.414683	1008
8	rs78812441	G	A	0.0297619	1008
8	rs2616984	A	G	0.00396825	1008
8	rs11775015	T	C	0.415675	1008
8	rs2724958	C	A	0.511905	1008
8	rs2724957	A	T	0.720238	1008
8	rs1155851	A	G	0.720238	1008
8	rs17070881	A	G	0.110119	1008
8	rs4875113	C	A	0.103175	1008
8	rs1478278	T	C	0.831349	1008
8	rs1478279	T	G	0.72123	1008
8	rs17070883	C	A	0.174603	1008
8	rs12682447	C	A	0.334325	1008
8	rs2616988	A	G	0.714286	1008
8	rs2616989	A	G	0.72123	1008
8	rs2616990	C	G	0.831349	1008
8	rs17070890	C	T	0.248016	1008
8	rs1382256	A	T	0.720238	1008
8	rs13282923	A	G	0.440476	1008
8	rs1382257	G	C	0.829365	1008
8	rs1382258	A	T	0.102183	1008
8	rs1382259	A	G	0.161706	1008
8	rs78505470	T	C	0.180556	1008
8	rs76982163	G	C	0.0525794	1008
8	rs1478280	G	T	0.708333	1008
8	rs17070903	G	C	0.176587	1008
8	rs2724955	C	T	0.378968	1008
8	rs2724953	A	T	0.712302	1008
8	rs2616991	C	A	0.373016	1008
8	rs10503266	T	C	0.183532	1008
8	rs79031382	T	C	0.0525794	1008
8	rs76535315	G	C	0.112103	1008
8	rs7819647	T	C	0.719246	1008
8	rs7816030	A	C	0.569444	1008
8	rs3804	T	A	0.0972222	1008
8	rs2447696	C	G	0.826389	1008
8	rs17070912	C	T	0.0515873	1008
8	rs10503267	T	C	0.0972222	1008
8	rs77792665	T	C	0.0128968	1008
8	rs1154579	A	G	0.62004	1008
8	rs10503268	G	T	0.0575397	1008
8	rs146503355	G	A	0.0446429	1008
8	rs2011137	A	T	0.560516	1008
8	rs1154581	G	A	0.654762	1008
8	rs1154582	C	G	0.717262	1008
8	rs2725083	A	G	0.830357	1008
8	rs1478281	C	T	0.71627	1008
8	rs1478282	C	G	0.829365	1008
8	rs1478283	C	G	0.71131	1008
8	rs71523639	C	T	0.223214	1008
8	rs11136759	C	G	0.832341	1008
8	rs112972834	T	C	0.102183	1008
8	rs2724967	C	T	0.722222	1008
8	rs13269324	T	G	0.0833333	1008
8	rs2616994	C	G	0.722222	1008
8	rs13261335	C	A	0.0763889	1008
8	rs2616995	C	T	0.709325	1008
8	rs17070920	T	A	0.102183	1008
8	rs2724968	T	C	0.00297619	1008
8	rs73188776	C	G	0.102183	1008
8	rs11993901	A	T	0.102183	1008
8	rs2616996	G	T	0.719246	1008
8	rs13271457	A	G	0.46627	1008
8	rs117450777	A	G	0.00198413	1008
8	rs4875371	T	C	0.125992	1008
8	rs4875372	C	A	0.125992	1008
8	rs2724970	T	C	0.833333	1008
8	rs2616998	G	T	0.725198	1008
8	rs2616999	C	G	0.713294	1008
8	rs2617000	C	T	0.708333	1008
8	rs2724971	G	A	0.592262	1008
8	rs13261011	G	A	0.37004	1008
8	rs2617001	A	G	0.224206	1008
8	rs17070935	A	G	0.125992	1008
8	rs2617002	G	A	0.718254	1008
8	rs2617003	A	G	0.224206	1008
8	rs2724972	T	G	0.349206	1008
8	rs2724973	A	C	0.837302	1008
8	rs2617004	A	G	0.199405	1008
8	rs11991366	T	G	0.125992	1008
8	rs2724974	C	T	0.719246	1008
8	rs2724975	T	G	0.720238	1008
8	rs2617005	G	T	0.595238	1008
8	rs2724976	T	C	0.72123	1008
8	rs2617006	C	G	0.200397	1008
8	rs2617007	T	G	0.834325	1008
8	rs187417283	C	T	0.0525794	1008
8	rs13249524	A	C	0.572421	1008
8	rs78667541	G	C	0.030754	1008
8	rs17070942	C	G	0.168651	1008
8	rs17070944	T	C	0.199405	1008
8	rs11993465	T	C	0.105159	1008
8	rs2617009	T	C	0.8125	1008
8	rs75546888	G	A	0.0813492	1008
8	rs73659182	G	C	0.105159	1008
8	rs76260382	A	T	0.105159	1008
8	rs73659183	G	A	0.106151	1008
8	rs4875373	G	T	0.782738	1008
8	rs77448767	C	A	0.0198413	1008
8	rs77009235	C	T	0.103175	1008
8	rs2725007	C	T	0.77381	1008
8	rs74929621	T	A	0.111111	1008
8	rs12681962	T	C	0.104167	1008
8	rs79264955	T	C	0.10119	1008
8	rs2725006	C	A	0.659722	1008
8	rs2617047	T	A	0.436508	1008
8	rs7009980	G	T	0.333333	1008
8	rs7001148	T	C	0.125	1008
8	rs7014444	G	C	0.112103	1008
8	rs2169740	C	G	0.561508	1008
8	rs79767516	C	G	0.0962302	1008
8	rs1531532	A	G	0.561508	1008
8	rs78484816	G	A	0.0992063	1008
8	rs76182586	G	C	0.100198	1008
8	rs1038062	T	C	0.672619	1008
8	rs1038061	A	G	0.565476	1008
8	rs1038060	C	G	0.552579	1008
8	rs75175483	T	C	0.0972222	1008
8	rs1038059	G	A	0.575397	1008
8	rs78311798	G	A	0.0972222	1008
8	rs76539718	T	C	0.0972222	1008
8	rs2617045	C	T	0.563492	1008
8	rs2617044	T	G	0.59623	1008
8	rs7841173	T	C	0.22619	1008
8	rs77779015	G	A	0.093254	1008
8	rs2725004	G	A	0.565476	1008
8	rs114120864	G	C	0.104167	1008
8	rs114488853	A	G	0.104167	1008
8	rs2725003	A	C	0.694444	1008
8	rs2725002	A	G	0.569444	1008
8	rs2617043	T	A	0.556548	1008
8	rs116157378	C	T	0.104167	1008
8	rs11984453	G	A	0.0327381	1008
8	rs2617042	G	A	0.77877	1008
8	rs2617041	C	G	0.803571	1008
8	rs117330820	G	A	0.0327381	1008
8	rs141293598	G	T	0.0138889	1008
8	rs12156349	T	C	0.431548	1008
8	rs2725001	T	C	0.548611	1008
8	rs10094093	C	T	0.39881	1008
8	rs2725000	T	C	0.560516	1008
8	rs76070001	C	T	0.0138889	1008
8	rs77377805	G	A	0.10119	1008
8	rs2724999	G	C	0.5625	1008
8	rs75258763	G	C	0.0615079	1008
8	rs2724998	C	T	0.734127	1008
8	rs2724997	A	G	0.55754	1008
8	rs2724996	T	C	0.558532	1008
8	rs114596102	T	C	0.102183	1008
8	rs117051888	A	T	0.0138889	1008
8	rs2724995	C	T	0.780754	1008
8	rs2617037	T	C	0.558532	1008
8	rs73509029	T	C	0.0753968	1008
8	rs10503269	C	T	0.00297619	1008
8	rs10102117	C	T	0.733135	1008
8	rs10102231	C	T	0.429563	1008
8	rs80023757	A	G	0.10119	1008
8	rs899143	G	T	0.618056	1008
8	rs80295394	C	A	0.0853175	1008
8	rs899144	A	G	0.512897	1008
8	rs7465218	C	G	0.391865	1008
8	rs7014518	G	C	0.102183	1008
8	rs6997228	A	G	0.10119	1008
8	rs2617035	G	T	0.512897	1008
8	rs6997243	A	T	0.10119	1008
8	rs978440	G	C	0.739087	1008
8	rs1478261	A	G	0.122024	1008
8	rs78953787	A	T	0.10119	1008
8	rs79167779	T	C	0.00892857	1008
8	rs77967539	T	C	0.10119	1008
8	rs12115069	C	T	0.186508	1008
8	rs12115079	C	G	0.0853175	1008
8	rs116070633	G	A	0.10119	1008
8	rs117333258	G	A	0.0823413	1008
8	rs2617034	C	A	0.543651	1008
8	rs79930203	T	G	0.102183	1008
8	rs2725074	C	A	0.731151	1008
8	rs2617032	A	G	0.516865	1008
8	rs12543670	A	G	0.434524	1008
8	rs76580586	G	T	0.102183	1008
8	rs13265173	T	C	0.0823413	1008
8	rs12544766	T	C	0.47123	1008
8	rs116947431	G	A	0.0119048	1008
8	rs2617031	G	C	0.625	1008
8	rs75451978	C	T	0.0873016	1008
8	rs76266726	G	A	0.10119	1008
8	rs2617030	A	G	0.0833333	1008
8	rs17070990	T	C	0.12004	1008
8	rs10108351	G	C	0.62004	1008
8	rs115759661	T	G	0.104167	1008
8	rs116184221	T	C	0.102183	1008
8	rs144244984	G	T	0.10119	1008
8	rs139642443	A	G	0.0198413	1008
8	rs2045867	G	C	0.510913	1008
8	rs116147136	G	T	0.0178571	1008
8	rs78630662	A	G	0.102183	1008
8	rs1351105	T	C	0.632937	1008
8	rs76313501	T	C	0.122024	1008
8	rs117823855	G	A	0.10119	1008
8	rs117153830	G	A	0.102183	1008
8	rs75031016	G	A	0.0902778	1008
8	rs75103576	C	T	0.102183	1008
8	rs77562707	C	G	0.0138889	1008
8	rs115592776	G	T	0.10119	1008
8	rs75499454	T	G	0.108135	1008
8	rs79613268	T	G	0.121032	1008
8	rs79600374	C	A	0.031746	1008
8	rs2617029	A	G	0.542659	1008
8	rs78200477	C	G	0.121032	1008
8	rs78720006	T	C	0.108135	1008
8	rs140466668	G	A	0.014881	1008
8	rs2126874	A	T	0.731151	1008
8	rs79265007	G	A	0.10119	1008
8	rs79624068	C	G	0.12004	1008
8	rs11997866	T	G	0.223214	1008
8	rs78517151	C	T	0.121032	1008
8	rs10092354	G	C	0.509921	1008
8	rs2126876	G	A	0.731151	1008
8	rs80202519	A	G	0.222222	1008
8	rs75422122	T	C	0.123016	1008
8	rs79856319	T	C	0.122024	1008
8	rs12681845	A	G	0.222222	1008
8	rs12675498	G	A	0.223214	1008
8	rs75829842	C	G	0.0406746	1008
8	rs11136760	C	T	0.222222	1008
8	rs76120552	C	G	0.12004	1008
8	rs74506068	G	C	0.12004	1008
8	rs2617028	A	T	0.738095	1008
8	rs12682320	A	C	0.10119	1008
8	rs75522497	G	A	0.108135	1008
8	rs10096775	G	C	0.391865	1008
8	rs76220272	T	C	0.102183	1008
8	rs2617027	C	T	0.609127	1008
8	rs75873973	T	C	0.130952	1008
8	rs12680763	C	G	0.100198	1008
8	rs2617026	C	T	0.517857	1008
8	rs73509086	T	G	0.282738	1008
8	rs12680893	C	A	0.100198	1008
8	rs12541342	A	G	0.401786	1008
8	rs78665884	T	C	0.131944	1008
8	rs2126877	C	T	0.130952	1008
8	rs77866947	A	G	0.231151	1008
8	rs78744529	G	T	0.224206	1008
8	rs2724959	C	G	0.520833	1008
8	rs79885446	G	T	0.0178571	1008
8	rs78455034	C	T	0.125992	1008
8	rs76206670	A	T	0.161706	1008
8	rs79125892	C	T	0.030754	1008
8	rs2724962	G	A	0.739087	1008
8	rs7465653	C	T	0.124008	1008
8	rs143542161	T	A	0.031746	1008
8	rs1478277	C	G	0.259921	1008
8	rs4430116	A	T	0.126984	1008
8	rs61025105	C	T	0.0218254	1008
8	rs75326849	G	T	0.0406746	1008
8	rs375496916	T	C	0.00198413	1008
8	rs74453707	T	G	0.131944	1008
8	rs17070996	T	C	0.230159	1008
8	rs17071000	G	C	0.0972222	1008
8	rs74897338	G	T	0.208333	1008
8	rs78960794	A	C	0.12996	1008
8	rs76993054	T	C	0.125992	1008
8	rs77433377	G	A	0.209325	1008
8	rs2724963	C	G	0.740079	1008
8	rs75710649	A	G	0.0912698	1008
8	rs2617022	G	A	0.739087	1008
8	rs2617021	C	T	0.740079	1008
8	rs74645204	G	T	0.0337302	1008
8	rs77295379	G	T	0.0902778	1008
8	rs79145958	C	T	0.0902778	1008
8	rs2724964	A	T	0.772817	1008
8	rs79023526	C	T	0.0912698	1008
8	rs2466730	C	T	0.743056	1008
8	rs6558897	A	T	0.652778	1008
8	rs2447697	T	C	0.743056	1008
8	rs73510911	T	G	0.0922619	1008
8	rs1038058	T	C	0.570437	1008
8	rs79116334	C	T	0.0337302	1008
8	rs77647909	C	T	0.0178571	1008
8	rs117532357	G	C	0.0337302	1008
8	rs2725058	C	A	0.74504	1008
8	rs74788812	T	C	0.0257937	1008
8	rs2617020	C	T	0.484127	1008
8	rs2725057	A	G	0.749008	1008
8	rs2617019	G	A	0.486111	1008
8	rs12675274	C	T	0.0248016	1008
8	rs77167802	G	A	0.093254	1008
8	rs79655078	T	G	0.031746	1008
8	rs75089774	T	C	0.0238095	1008
8	rs1904119	T	C	0.757937	1008
8	rs2617018	T	G	0.548611	1008
8	rs200256566	T	C	0.0228175	1008
8	rs2617017	C	T	0.752976	1008
8	rs12680538	G	T	0.0952381	1008
8	rs7826491	T	A	0.753968	1008
8	rs117810135	G	C	0.0337302	1008
8	rs13265740	T	C	0.728175	1008
8	rs76997521	C	T	0.00198413	1008
8	rs6558899	A	G	0.100198	1008
8	rs7831338	T	C	0.10119	1008
8	rs7843255	G	A	0.0992063	1008
8	rs62484566	G	A	0.172619	1008
8	rs2725017	C	A	0.483135	1008
8	rs2725016	A	T	0.752976	1008
8	rs74855240	T	C	0.100198	1008
8	rs62484567	T	G	0.164683	1008
8	rs17071021	A	G	0.164683	1008
8	rs62484568	G	C	0.114087	1008
8	rs17071024	G	C	0.114087	1008
8	rs6558901	C	T	0.748016	1008
8	rs62484570	A	C	0.119048	1008
8	rs7816766	T	C	0.540675	1008
8	rs17071029	G	A	0.210317	1008
8	rs10092221	T	C	0.65377	1008
8	rs62484571	G	A	0.0873016	1008
8	rs117154417	A	G	0.0267857	1008
8	rs11785502	G	C	0.15377	1008
8	rs7004127	G	A	0.0287698	1008
8	rs720665	A	G	0.536706	1008
8	rs10282918	A	G	0.536706	1008
8	rs2724965	G	C	0.656746	1008
8	rs11786481	G	C	0.106151	1008
8	rs1382246	C	T	0.75	1008
8	rs2617016	T	C	0.784722	1008
8	rs77410593	G	A	0.150794	1008
8	rs117248965	G	T	0.0168651	1008
8	rs4588878	C	G	0.752976	1008
8	rs62484573	A	T	0.0833333	1008
8	rs2897715	G	A	0.744048	1008
8	rs4262341	C	G	0.744048	1008
8	rs6558902	C	G	0.742063	1008
8	rs6558903	C	A	0.742063	1008
8	rs2725075	G	A	0.75	1008
8	rs2248448	T	C	0.541667	1008
8	rs1993870	C	T	0.75	1008
8	rs1993869	A	G	0.541667	1008
8	rs11774239	T	G	0.0902778	1008
8	rs7003262	C	T	0.118056	1008
8	rs10866976	A	C	0.626984	1008
8	rs11136761	G	A	0.484127	1008
8	rs11136762	T	C	0.759921	1008
8	rs13269425	G	T	0.483135	1008
8	rs144394432	G	A	0.0267857	1008
8	rs1478269	A	G	0.489087	1008
8	rs77979097	C	T	0.0238095	1008
8	rs6999300	T	C	0.167659	1008
8	rs1382245	T	C	0.551587	1008
8	rs62484579	T	A	0.0902778	1008
8	rs7830752	A	G	0.776786	1008
8	rs139966982	A	G	0.0198413	1008
8	rs184557871	T	G	0.0138889	1008
8	rs1014080	G	C	0.75	1008
8	rs76598028	G	C	0.16369	1008
8	rs1038064	T	C	0.751984	1008
8	rs1038063	T	C	0.751984	1008
8	rs77283067	C	G	0.0327381	1008
8	rs192695812	G	A	0.0178571	1008
8	rs78779674	T	A	0.14881	1008
8	rs13250044	G	T	0.672619	1008
8	rs118150813	G	A	0.0257937	1008
8	rs144106448	G	T	0.0178571	1008
8	rs62484581	G	A	0.142857	1008
8	rs62484582	G	T	0.137897	1008
8	rs2617014	A	G	0.605159	1008
8	rs2724966	C	A	0.49504	1008
8	rs7813769	T	C	0.747024	1008
8	rs12550650	C	T	0.521825	1008
8	rs7844762	A	C	0.751984	1008
8	rs77068790	T	C	0.0992063	1008
8	rs2617012	A	G	0.751984	1008
8	rs62484583	T	C	0.159722	1008
8	rs12678852	G	T	0.0962302	1008
8	rs75651487	G	A	0.0962302	1008
8	rs78418611	T	A	0.0952381	1008
8	rs80108152	T	C	0.113095	1008
8	rs76716209	A	G	0.0853175	1008
8	rs78542190	C	G	0.0972222	1008
8	rs1478268	C	G	0.743056	1008
8	rs75109902	T	A	0.00198413	1008
8	rs117588490	T	C	0.0813492	1008
8	rs1478267	C	G	0.744048	1008
8	rs78408607	C	A	0.00694444	1008
8	rs7007873	C	A	0.0982143	1008
8	rs7011905	C	A	0.10119	1008
8	rs74837617	T	C	0.140873	1008
8	rs7845749	C	T	0.0952381	1008
8	rs79879861	C	T	0.0962302	1008
8	rs2725010	T	G	0.655754	1008
8	rs75198011	G	C	0.106151	1008
8	rs75704888	C	G	0.0704365	1008
8	rs1158100	A	G	0.749008	1008
8	rs12545434	G	T	0.412698	1008
8	rs10110982	G	A	0.546627	1008
8	rs1158099	A	G	0.546627	1008
8	rs2859568	G	C	0.547619	1008
8	rs10108771	T	C	0.546627	1008
8	rs79513985	T	C	0.10119	1008
8	rs75405536	T	G	0.109127	1008
8	rs4529488	C	G	0.740079	1008
8	rs922420	C	G	0.733135	1008
8	rs2897681	A	G	0.734127	1008
8	rs1811552	C	T	0.485119	1008
8	rs7015177	G	C	0.719246	1008
8	rs7828501	A	G	0.52381	1008
8	rs2724961	T	C	0.72619	1008
8	rs79737117	C	T	0.106151	1008
8	rs76882234	T	G	0.105159	1008
8	rs1471419	C	T	0.782738	1008
8	rs78455689	A	T	0.00198413	1008
8	rs7003327	A	G	0.52381	1008
8	rs2617055	A	T	0.593254	1008
8	rs76260805	A	G	0.10119	1008
8	rs1159622	C	G	0.983135	1008
8	rs149497089	T	C	0.0138889	1008
8	rs79335902	T	C	0.100198	1008
8	rs77578624	A	G	0.124008	1008
8	rs10503270	T	C	0.737103	1008
8	rs17346490	A	G	0.268849	1008
8	rs12679634	G	A	0.10119	1008
8	rs2617056	A	T	0.319444	1008
8	rs2617057	G	A	0.983135	1008
8	rs2617058	T	C	0.241071	1008
8	rs17071069	A	G	0.106151	1008
8	rs142932506	T	C	0.0128968	1008
8	rs2256976	C	A	0.983135	1008
8	rs748274	C	T	0.255952	1008
8	rs76162365	G	A	0.0664683	1008
8	rs6558904	G	T	0.981151	1008
8	rs74511823	G	C	0.0724206	1008
8	rs56345144	C	T	0.292659	1008
8	rs55657755	A	T	0.270833	1008
8	rs1382253	T	A	0.983135	1008
8	rs1382252	T	C	0.983135	1008
8	rs145106030	G	A	0.0337302	1008
8	rs6996296	T	C	0.327381	1008
8	rs6992236	A	G	0.327381	1008
8	rs974790	C	T	0.498016	1008
8	rs974789	G	C	0.983135	1008
8	rs974788	T	C	0.983135	1008
8	rs10105216	G	C	0.0724206	1008
8	rs2725076	G	T	0.983135	1008
8	rs2725077	T	G	0.282738	1008
8	rs2725078	T	C	0.410714	1008
8	rs17071074	T	C	0.0734127	1008
8	rs2725079	G	C	0.374008	1008
8	rs58651639	C	T	0.128968	1008
8	rs2725080	T	C	0.410714	1008
8	rs6983637	C	G	0.0734127	1008
8	rs2219760	A	G	0.906746	1008
8	rs2617052	T	C	0.409722	1008
8	rs7003562	A	C	0.0734127	1008
8	rs2617051	G	C	0.33631	1008
8	rs17071086	G	A	0.0734127	1008
8	rs2617049	T	C	0.409722	1008
8	rs12681149	T	A	0.407738	1008
8	rs2725081	G	C	0.984127	1008
8	rs12680757	A	C	0.277778	1008
8	rs150693075	T	C	0.0238095	1008
8	rs80226476	T	C	0.0595238	1008
8	rs144081449	G	A	0.0287698	1008
8	rs17418550	C	G	0.237103	1008
8	rs1564180	A	G	0.551587	1008
8	rs77936490	C	T	0.272817	1008
8	rs56219712	C	T	0.37004	1008
8	rs10093459	G	A	0.984127	1008
8	rs10093574	G	A	0.983135	1008
8	rs10094500	C	A	0.611111	1008
8	rs73659190	G	C	0.0972222	1008
8	rs6995549	A	G	0.374008	1008
8	rs725825	A	G	0.0843254	1008
8	rs73659191	A	G	0.133929	1008
8	rs2725036	A	G	0.37996	1008
8	rs77036081	T	A	0.0605159	1008
8	rs1676964	C	A	0.981151	1008
8	rs1676965	C	T	0.981151	1008
8	rs4875114	G	A	0.519841	1008
8	rs73659192	A	T	0.0972222	1008
8	rs1676966	T	C	0.272817	1008
8	rs74913187	T	A	0.27877	1008
8	rs73659193	G	C	0.103175	1008
8	rs10503271	C	T	0.0843254	1008
8	rs13282018	C	G	0.28869	1008
8	rs1673267	A	C	0.983135	1008
8	rs34135903	C	G	0.694444	1008
8	rs145618855	A	T	0.0704365	1008
8	rs17071107	G	C	0.0843254	1008
8	rs17071110	C	T	0.102183	1008
8	rs7822599	G	C	0.285714	1008
8	rs17071113	G	C	0.0853175	1008
8	rs78251651	C	G	0.0853175	1008
8	rs115976474	T	G	0.0853175	1008
8	rs1457196	T	A	0.189484	1008
8	rs17071118	A	T	0.0853175	1008
8	rs80185733	G	A	0.0853175	1008
8	rs1382254	T	C	0.983135	1008
8	rs1623729	G	C	0.739087	1008
8	rs74556068	G	A	0.113095	1008
8	rs7001671	G	C	0.112103	1008
8	rs61465136	C	A	0.0248016	1008
8	rs12550834	T	C	0.768849	1008
8	rs7001852	G	A	0.0882937	1008
8	rs1676968	A	T	0.103175	1008
8	rs7002001	G	A	0.109127	1008
8	rs7003441	C	T	0.113095	1008
8	rs1676969	T	G	0.102183	1008
8	rs7002785	G	A	0.0833333	1008
8	rs7003892	C	T	0.111111	1008
8	rs1676970	A	G	0.103175	1008
8	rs77939104	A	C	0.0843254	1008
8	rs1673270	C	A	0.102183	1008
8	rs1676971	G	A	0.102183	1008
8	rs1676972	A	G	0.274802	1008
8	rs60508299	T	C	0.0257937	1008
8	rs1676973	T	C	0.768849	1008
8	rs17071123	T	G	0.0843254	1008
8	rs1673271	T	A	0.9375	1008
8	rs143434415	T	G	0.0228175	1008
8	rs1676975	G	A	0.103175	1008
8	rs139884394	C	G	0.0198413	1008
8	rs1676976	G	C	0.103175	1008
8	rs1630240	T	C	0.104167	1008
8	rs73659194	T	C	0.0704365	1008
8	rs117049978	C	T	0.0664683	1008
8	rs75519773	A	G	0.0863095	1008
8	rs1351107	A	G	0.109127	1008
8	rs1351108	C	G	0.108135	1008
8	rs10108060	G	C	0.68254	1008
8	rs10108064	G	T	0.438492	1008
8	rs1676979	C	T	0.984127	1008
8	rs1676980	A	G	0.984127	1008
8	rs4875374	C	G	0.622024	1008
8	rs1673272	C	A	0.837302	1008
8	rs73659196	A	G	0.147817	1008
8	rs963832	C	G	0.874008	1008
8	rs1673274	A	G	0.106151	1008
8	rs2607554	C	G	0.952381	1008
8	rs2607555	A	G	0.105159	1008
8	rs17071131	T	C	0.077381	1008
8	rs1457197	C	T	0.078373	1008
8	rs293872	G	A	0.183532	1008
8	rs77591102	A	G	0.094246	1008
8	rs12676322	G	T	0.71131	1008
8	rs11136763	A	C	0.791667	1008
8	rs293873	T	C	0.168651	1008
8	rs899145	C	A	0.795635	1008
8	rs293874	A	C	0.985119	1008
8	rs147276405	T	C	0.0327381	1008
8	rs293875	T	C	0.982143	1008
8	rs293876	G	C	0.177579	1008
8	rs73659198	C	T	0.0595238	1008
8	rs73659199	G	A	0.0208333	1008
8	rs12543048	T	C	0.814484	1008
8	rs75652914	T	G	0.125992	1008
8	rs7008439	T	C	0.819444	1008
8	rs293878	G	A	0.980159	1008
8	rs1031610	C	T	0.804563	1008
8	rs59582763	C	T	0.0585317	1008
8	rs293879	T	G	0.859127	1008
8	rs73659200	G	C	0.0565476	1008
8	rs293880	G	A	0.983135	1008
8	rs73659201	T	G	0.078373	1008
8	rs293881	A	G	0.550595	1008
8	rs35433274	A	G	0.375	1008
8	rs12679229	G	C	0.35119	1008
8	rs187408493	G	A	0.0644841	1008
8	rs74806894	A	C	0.0843254	1008
8	rs2061283	G	C	0.326389	1008
8	rs2124957	C	T	0.443452	1008
8	rs293882	T	C	0.536706	1008
8	rs293883	T	A	0.534722	1008
8	rs75753118	C	T	0.252976	1008
8	rs293884	G	A	0.531746	1008
8	rs117861798	G	A	0.0347222	1008
8	rs293885	C	G	0.535714	1008
8	rs293886	C	G	0.532738	1008
8	rs293887	G	A	0.985119	1008
8	rs293888	C	T	0.527778	1008
8	rs293889	A	G	0.985119	1008
8	rs143696711	G	T	0.0178571	1008
8	rs13255293	T	C	0.365079	1008
8	rs73175322	G	A	0.0367063	1008
8	rs75760395	C	T	0.0367063	1008
8	rs13254205	G	A	0.308532	1008
8	rs13257013	C	T	0.438492	1008
8	rs73661103	C	G	0.0873016	1008
8	rs293891	G	A	0.984127	1008
8	rs293892	C	T	0.985119	1008
8	rs293893	C	G	0.985119	1008
8	rs10481373	A	G	0.37996	1008
8	rs117661997	C	T	0.031746	1008
8	rs77343108	A	G	0.259921	1008
8	rs73661104	A	C	0.144841	1008
8	rs2607549	C	T	0.957341	1008
8	rs139361419	G	A	0.0297619	1008
8	rs2607550	T	C	0.959325	1008
8	rs11781201	T	A	0.0426587	1008
8	rs1478263	A	C	0.395833	1008
8	rs7464384	C	T	0.0248016	1008
8	rs7826378	T	G	0.546627	1008
8	rs6992062	A	T	0.0644841	1008
8	rs143475001	T	G	0.0347222	1008
8	rs143582949	A	G	0.00793651	1008
8	rs1457187	T	C	0.223214	1008
8	rs149080560	G	A	0.0416667	1008
8	rs1457186	G	A	0.954365	1008
8	rs1628885	C	T	0.958333	1008
8	rs7014938	G	C	0.954365	1008
8	rs75277683	G	A	0.0257937	1008
8	rs11786489	G	C	0.247024	1008
8	rs1673237	T	C	0.957341	1008
8	rs1673236	G	T	0.75	1008
8	rs1478265	C	G	0.402778	1008
8	rs1478266	T	A	0.39881	1008
8	rs1611927	T	A	0.654762	1008
8	rs144259775	G	A	0.0267857	1008
8	rs2617048	A	C	0.306548	1008
8	rs62484603	C	T	0.251984	1008
8	rs1676938	A	G	0.30754	1008
8	rs13266752	G	A	0.363095	1008
8	rs117555564	T	C	0.0396825	1008
8	rs118183950	G	C	0.0396825	1008
8	rs7830723	T	G	0.407738	1008
8	rs79423187	A	G	0.0396825	1008
8	rs74556210	G	A	0.0257937	1008
8	rs1673265	A	T	0.737103	1008
8	rs7006002	A	T	0.415675	1008
8	rs117407134	G	A	0.0327381	1008
8	rs35884987	C	T	0.0456349	1008
8	rs1676941	G	A	0.0505952	1008
8	rs13279100	G	T	0.338294	1008
8	rs13281409	C	G	0.357143	1008
8	rs1673260	T	G	0.732143	1008
8	rs13279882	G	A	0.371032	1008
8	rs78055712	G	T	0.25	1008
8	rs13252507	G	A	0.0446429	1008
8	rs34059473	G	C	0.0446429	1008
8	rs13255065	C	G	0.372024	1008
8	rs71523644	C	A	0.0446429	1008
8	rs34547061	G	A	0.0446429	1008
8	rs1676942	T	G	0.375992	1008
8	rs78793166	C	G	0.0248016	1008
8	rs114964937	A	C	0.0337302	1008
8	rs11136764	A	C	0.40873	1008
8	rs74341496	G	A	0.0386905	1008
8	rs34255247	C	T	0.0446429	1008
8	rs11136765	C	T	0.371032	1008
8	rs10503272	G	C	0.372024	1008
8	rs4875375	C	G	0.27877	1008
8	rs10503273	C	G	0.372024	1008
8	rs12156032	C	T	0.372024	1008
8	rs12156079	C	T	0.372024	1008
8	rs12156337	A	G	0.374008	1008
8	rs79675349	C	T	0.0565476	1008
8	rs10503274	C	T	0.372024	1008
8	rs7827261	G	A	0.372024	1008
8	rs1673258	C	T	0.419643	1008
8	rs7827548	G	C	0.372024	1008
8	rs7827664	G	A	0.372024	1008
8	rs1676945	C	T	0.109127	1008
8	rs1673257	C	T	0.282738	1008
8	rs73497874	T	A	0.25	1008
8	rs7831951	G	A	0.368056	1008
8	rs78848291	A	C	0.25	1008
8	rs35013512	G	A	0.0436508	1008
8	rs76181351	G	T	0.109127	1008
8	rs36052856	T	A	0.326389	1008
8	rs56197347	T	C	0.34623	1008
8	rs13248878	C	T	0.763889	1008
8	rs2607552	C	A	0.735119	1008
8	rs142587282	C	T	0.0456349	1008
8	rs1676948	T	C	0.0327381	1008
8	rs116325351	G	C	0.0277778	1008
8	rs4875376	C	T	0.730159	1008
8	rs4875377	G	C	0.731151	1008
8	rs1673255	T	A	0.031746	1008
8	rs4875378	T	C	0.670635	1008
8	rs1673254	T	G	0.702381	1008
8	rs1676949	T	A	0.702381	1008
8	rs1612370	A	C	0.763889	1008
8	rs12056843	C	T	0.625	1008
8	rs149474273	G	A	0.00793651	1008
8	rs143962226	G	A	0.00793651	1008
8	rs12056373	A	G	0.671627	1008
8	rs181513799	G	A	0.0257937	1008
8	rs78752693	G	A	0.0267857	1008
8	rs12541886	A	G	0.625992	1008
8	rs77998859	G	C	0.0585317	1008
8	rs1673253	T	A	0.0337302	1008
8	rs6989364	G	A	0.622024	1008
8	rs79922142	T	C	0.0595238	1008
8	rs11136766	G	C	0.343254	1008
8	rs1992200	G	T	0.622024	1008
8	rs11776095	A	T	0.0456349	1008
8	rs1992201	G	C	0.670635	1008
8	rs1992202	G	A	0.62004	1008
8	rs75819045	T	A	0.0595238	1008
8	rs117697740	T	C	0.0595238	1008
8	rs2407592	A	G	0.622024	1008
8	rs6558908	T	C	0.622024	1008
8	rs6558909	G	A	0.622024	1008
8	rs75184275	G	C	0.0595238	1008
8	rs6558910	C	T	0.623016	1008
8	rs6558911	T	C	0.639881	1008
8	rs6558912	G	C	0.622024	1008
8	rs17418933	C	A	0.275794	1008
8	rs79035032	T	C	0.0406746	1008
8	rs76221251	T	C	0.0595238	1008
8	rs12677376	T	C	0.308532	1008
8	rs9657369	C	A	0.0446429	1008
8	rs1676950	A	C	0.781746	1008
8	rs1676951	T	C	0.781746	1008
8	rs35206522	G	A	0.308532	1008
8	rs11781265	G	C	0.0456349	1008
8	rs11774640	C	T	0.0446429	1008
8	rs149983039	G	C	0.015873	1008
8	rs17071202	T	C	0.0456349	1008
8	rs17071204	G	C	0.0456349	1008
8	rs17071205	A	G	0.0456349	1008
8	rs4875379	A	G	0.34127	1008
8	rs4875115	T	C	0.342262	1008
8	rs79368511	C	G	0.0585317	1008
8	rs1350309	G	A	0.779762	1008
8	rs13267754	G	C	0.0446429	1008
8	rs1350308	T	G	0.677579	1008
8	rs6997881	T	C	0.33631	1008
8	rs10503275	G	A	0.0446429	1008
8	rs1676953	G	T	0.77877	1008
8	rs1673249	C	A	0.77877	1008
8	rs1673248	G	A	0.672619	1008
8	rs75387659	A	G	0.0595238	1008
8	rs899146	A	G	0.720238	1008
8	rs12546236	C	T	0.301587	1008
8	rs77165937	T	C	0.0585317	1008
8	rs76711460	C	G	0.0585317	1008
8	rs4551379	T	C	0.22619	1008
8	rs75698362	A	G	0.0595238	1008
8	rs149038319	G	C	0.0327381	1008
8	rs12541854	G	C	0.305556	1008
8	rs1676957	G	A	0.0347222	1008
8	rs1676958	T	G	0.0337302	1008
8	rs11775255	G	C	0.106151	1008
8	rs35789962	G	A	0.301587	1008
8	rs12682084	T	A	0.338294	1008
8	rs11775298	G	C	0.0456349	1008
8	rs1673247	A	C	0.0367063	1008
8	rs1676959	A	G	0.0664683	1008
8	rs2169739	C	A	0.606151	1008
8	rs35306804	C	T	0.0456349	1008
8	rs1673246	T	C	0.0664683	1008
8	rs1350307	A	G	0.779762	1008
8	rs1379326	T	C	0.34623	1008
8	rs116966145	A	G	0.0357143	1008
8	rs79150251	G	C	0.0297619	1008
8	rs6981893	T	C	0.0297619	1008
8	rs2607553	C	T	0.779762	1008
8	rs192504977	C	A	0.00892857	1008
8	rs1673243	A	G	0.779762	1008
8	rs77575729	A	G	0.0595238	1008
8	rs6982167	A	T	0.0287698	1008
8	rs12542163	T	A	0.00198413	1008
8	rs1379325	T	A	0.0347222	1008
8	rs73177523	G	C	0.0287698	1008
8	rs1676960	G	C	0.0347222	1008
8	rs1676961	G	A	0.0595238	1008
8	rs146463022	T	C	0.0178571	1008
8	rs17071221	T	C	0.0456349	1008
8	rs1673240	T	C	0.0337302	1008
8	rs897826	T	G	0.046627	1008
8	rs28663399	A	G	0.340278	1008
8	rs1673239	A	G	0.729167	1008
8	rs1676963	T	A	0.698413	1008
8	rs17071232	G	A	0.0446429	1008
8	rs7003205	A	G	0.5625	1008
8	rs7841289	T	A	0.594246	1008
8	rs34522868	G	A	0.559524	1008
8	rs17080162	T	C	0.919643	1008
8	rs28678423	G	C	0.0873016	1008
8	rs17419135	C	T	0.542659	1008
8	rs62484604	G	C	0.290675	1008
8	rs17080168	C	T	0.919643	1008
8	rs11776753	G	A	0.289683	1008
8	rs10866977	C	A	0.543651	1008
8	rs75926024	A	G	0.0575397	1008
8	rs10098840	C	G	0.923611	1008
8	rs10098850	C	T	0.577381	1008
8	rs4380961	C	A	0.0436508	1008
8	rs7018382	A	G	0.578373	1008
8	rs6984639	T	G	0.637897	1008
8	rs6999356	C	G	0.636905	1008
8	rs6985100	T	C	0.275794	1008
8	rs6558914	C	T	0.292659	1008
8	rs6558915	G	T	0.287698	1008
8	rs6999715	C	A	0.678571	1008
8	rs7830263	C	G	0.925595	1008
8	rs117417715	C	T	0.0168651	1008
8	rs17071250	A	G	0.577381	1008
8	rs73177548	G	A	0.0347222	1008
8	rs75309279	G	C	0.0555556	1008
8	rs2164906	T	C	0.574405	1008
8	rs2164905	G	A	0.574405	1008
8	rs2164904	G	A	0.539683	1008
8	rs6991080	T	C	0.579365	1008
8	rs117240331	C	A	0.0555556	1008
8	rs6995494	T	C	0.542659	1008
8	rs10503276	G	A	0.541667	1008
8	rs10099673	T	G	0.968254	1008
8	rs76541973	A	C	0.0575397	1008
8	rs17347376	G	A	0.541667	1008
8	rs10503277	A	C	0.541667	1008
8	rs6558916	C	G	0.97123	1008
8	rs12550274	C	T	0.540675	1008
8	rs10503278	G	A	0.0456349	1008
8	rs7839896	C	G	0.597222	1008
8	rs7840073	C	G	0.543651	1008
8	rs10111155	C	T	0.540675	1008
8	rs62484605	T	G	0.295635	1008
8	rs74987287	A	G	0.0575397	1008
8	rs10503279	C	T	0.540675	1008
8	rs17071260	T	C	0.543651	1008
8	rs10503280	T	C	0.543651	1008
8	rs28634240	G	C	0.545635	1008
8	rs79007562	C	A	0.0297619	1008
8	rs137875758	T	G	0.0575397	1008
8	rs34866726	C	T	0.542659	1008
8	rs34839121	G	A	0.542659	1008
8	rs55936283	A	T	0.542659	1008
8	rs117720005	G	A	0.0565476	1008
8	rs78820690	G	A	0.0565476	1008
8	rs117602695	T	A	0.0565476	1008
8	rs75625179	A	T	0.0575397	1008
8	rs77325938	C	G	0.0585317	1008
8	rs77836924	G	A	0.0277778	1008
8	rs7816044	A	T	0.963294	1008
8	rs11783524	G	C	0.220238	1008
8	rs35720140	C	A	0.279762	1008
8	rs35109252	G	A	0.222222	1008
8	rs182292513	G	C	0.0267857	1008
8	rs75573584	T	C	0.0634921	1008
8	rs2164903	T	A	0.240079	1008
8	rs186705379	C	A	0.0128968	1008
8	rs2118570	C	T	0.962302	1008
8	rs9657401	A	G	0.364087	1008
8	rs9657402	A	C	0.367063	1008
8	rs2164902	T	G	0.224206	1008
8	rs141452642	T	C	0.0277778	1008
8	rs9644369	G	A	0.268849	1008
8	rs67990550	G	C	0.223214	1008
8	rs12548690	G	A	0.0257937	1008
8	rs10091902	T	C	0.368056	1008
8	rs17347502	A	G	0.239087	1008
8	rs13256305	A	T	0.270833	1008
8	rs79681206	G	T	0.0634921	1008
8	rs28701574	G	C	0.220238	1008
8	rs2407593	C	G	0.650794	1008
8	rs77045365	G	C	0.0595238	1008
8	rs17419398	G	C	0.22123	1008
8	rs10105707	G	T	0.0347222	1008
8	rs1466309	C	T	0.963294	1008
8	rs58699153	A	T	0.34623	1008
8	rs57157386	G	A	0.287698	1008
8	rs17071280	C	G	0.286706	1008
8	rs7835351	T	C	0.964286	1008
8	rs7835487	T	C	0.285714	1008
8	rs80086029	G	C	0.0585317	1008
8	rs147439045	G	A	0.031746	1008
8	rs10107565	A	G	0.308532	1008
8	rs7007045	A	G	0.306548	1008
8	rs7011207	T	C	0.3125	1008
8	rs6986423	G	T	0.59127	1008
8	rs6991415	C	G	0.305556	1008
8	rs6991428	C	T	0.497024	1008
8	rs79625459	C	T	0.0585317	1008
8	rs11136769	C	A	0.311508	1008
8	rs10503281	C	G	0.308532	1008
8	rs11136770	T	A	0.311508	1008
8	rs78581045	C	T	0.0267857	1008
8	rs56959429	G	A	0.30754	1008
8	rs11136771	A	G	0.366071	1008
8	rs79244740	T	C	0.0595238	1008
8	rs117190092	G	A	0.0585317	1008
8	rs11136772	A	G	0.367063	1008
8	rs12676164	C	T	0.344246	1008
8	rs6992941	C	G	0.599206	1008
8	rs78429997	G	T	0.367063	1008
8	rs80266136	G	T	0.308532	1008
8	rs17432165	A	G	0.0734127	1008
8	rs17071298	A	G	0.367063	1008
8	rs75048748	T	G	0.0585317	1008
8	rs2045398	G	C	0.674603	1008
8	rs17071303	A	C	0.362103	1008
8	rs2045397	A	C	0.310516	1008
8	rs28556783	G	C	0.286706	1008
8	rs17071304	A	G	0.37996	1008
8	rs11136773	A	C	0.0744048	1008
8	rs17071305	A	G	0.368056	1008
8	rs4369008	T	C	0.368056	1008
8	rs4270984	T	G	0.368056	1008
8	rs4270985	A	G	0.368056	1008
8	rs4369004	A	G	0.368056	1008
8	rs4372021	C	T	0.348214	1008
8	rs10081535	G	A	0.309524	1008
8	rs17071306	T	C	0.0724206	1008
8	rs10081546	C	T	0.366071	1008
8	rs10081548	C	G	0.0962302	1008
8	rs10081537	G	C	0.368056	1008
8	rs79366782	G	C	0.0595238	1008
8	rs10081540	G	C	0.364087	1008
8	rs139185815	T	C	0.0585317	1008
8	rs4875380	C	T	0.865079	1008
8	rs4875117	A	C	0.763889	1008
8	rs80180207	T	C	0.0585317	1008
8	rs4875381	T	C	0.369048	1008
8	rs4875382	C	T	0.309524	1008
8	rs4875383	C	T	0.368056	1008
8	rs75391275	C	G	0.0585317	1008
8	rs28535972	A	G	0.371032	1008
8	rs139370267	T	C	0.0198413	1008
8	rs73179605	T	A	0.366071	1008
8	rs17432254	C	G	0.0972222	1008
8	rs17071320	G	A	0.367063	1008
8	rs73179606	C	T	0.0962302	1008
8	rs76711222	T	C	0.0446429	1008
8	rs10503282	A	G	0.367063	1008
8	rs17071321	C	T	0.365079	1008
8	rs73179609	C	T	0.367063	1008
8	rs10081503	A	G	0.37004	1008
8	rs10081504	A	G	0.0972222	1008
8	rs77378338	G	C	0.0585317	1008
8	rs77434837	C	G	0.0327381	1008
8	rs10103129	A	G	0.368056	1008
8	rs10087938	G	A	0.365079	1008
8	rs10106456	T	C	0.306548	1008
8	rs74661756	T	C	0.0456349	1008
8	rs116918595	G	T	0.0585317	1008
8	rs117138379	A	C	0.0585317	1008
8	rs17347703	T	C	0.0724206	1008
8	rs2407594	C	G	0.96627	1008
8	rs78367292	T	C	0.0724206	1008
8	rs73179615	T	C	0.289683	1008
8	rs76828026	A	G	0.0615079	1008
8	rs11786617	T	C	0.37004	1008
8	rs11782389	C	G	0.306548	1008
8	rs78100095	A	T	0.0615079	1008
8	rs12114122	G	C	0.574405	1008
8	rs11775382	G	T	0.0376984	1008
8	rs2118569	C	T	0.872024	1008
8	rs75755516	G	A	0.0615079	1008
8	rs11775421	G	C	0.286706	1008
8	rs143157307	G	A	0.0327381	1008
8	rs138661463	G	A	0.0327381	1008
8	rs28731316	G	A	0.30754	1008
8	rs117796071	G	A	0.0615079	1008
8	rs17071338	A	G	0.30754	1008
8	rs921955	C	T	0.21131	1008
8	rs1457185	A	C	0.332341	1008
8	rs921954	T	G	0.3125	1008
8	rs1457184	G	A	0.30754	1008
8	rs78008230	A	C	0.0347222	1008
8	rs1457183	A	G	0.308532	1008
8	rs17071342	T	C	0.110119	1008
8	rs118142649	C	T	0.0337302	1008
8	rs74811116	C	A	0.0654762	1008
8	rs10111469	A	C	0.30754	1008
8	rs10086483	T	G	0.306548	1008
8	rs10111583	A	C	0.309524	1008
8	rs75655161	C	A	0.0644841	1008
8	rs75440461	T	C	0.0644841	1008
8	rs75872706	C	T	0.0644841	1008
8	rs149269922	A	G	0.0128968	1008
8	rs76378135	C	T	0.0644841	1008
8	rs78563128	T	C	0.0644841	1008
8	rs78894479	G	C	0.0674603	1008
8	rs76784390	C	G	0.0644841	1008
8	rs80059157	A	G	0.0674603	1008
8	rs79309328	T	C	0.0644841	1008
8	rs79623337	T	C	0.0644841	1008
8	rs80256094	C	T	0.0674603	1008
8	rs77267854	C	A	0.0674603	1008
8	rs12680259	T	G	0.352183	1008
8	rs76593011	T	G	0.0654762	1008
8	rs117113946	A	T	0.0644841	1008
8	rs80115241	G	A	0.0644841	1008
8	rs79362807	G	C	0.0684524	1008
8	rs145576888	A	G	0.0674603	1008
8	rs77675764	G	A	0.0674603	1008
8	rs4875384	A	G	0.236111	1008
8	rs79958049	T	C	0.0674603	1008
8	rs78266178	T	C	0.0674603	1008
8	rs9314540	C	T	0.302579	1008
8	rs10101808	T	C	0.235119	1008
8	rs721302	C	T	0.229167	1008
8	rs75152972	G	A	0.0138889	1008
8	rs188093918	G	T	0.031746	1008
8	rs11136774	C	T	0.215278	1008
8	rs148815611	G	C	0.0337302	1008
8	rs117166496	A	C	0.0347222	1008
8	rs7833305	T	C	0.625	1008
8	rs59812625	A	G	0.0357143	1008
8	rs117133114	T	C	0.0337302	1008
8	rs10503283	T	G	0.251984	1008
8	rs10503284	T	A	0.0605159	1008
8	rs4875118	A	G	0.0337302	1008
8	rs35174190	G	C	0.224206	1008
8	rs12682116	A	G	0.242063	1008
8	rs12675806	G	A	0.237103	1008
8	rs12675866	G	A	0.240079	1008
8	rs6995824	C	T	0.0128968	1008
8	rs74959116	G	A	0.210317	1008
8	rs1580189	G	C	0.556548	1008
8	rs28521548	G	A	0.55754	1008
8	rs11136777	G	A	0.360119	1008
8	rs1457182	G	A	0.916667	1008
8	rs138235235	G	C	0.0119048	1008
8	rs2043811	C	T	0.0575397	1008
8	rs1457181	T	C	0.448413	1008
8	rs147210072	G	C	0.0119048	1008
8	rs28641199	C	T	0.239087	1008
8	rs142553438	G	A	0.031746	1008
8	rs11779902	G	T	0.541667	1008
8	rs11786958	C	T	0.241071	1008
8	rs11787015	C	G	0.797619	1008
8	rs35040680	A	G	0.259921	1008
8	rs34013236	A	G	0.244048	1008
8	rs13252930	A	C	0.246032	1008
8	rs75184805	C	T	0.0396825	1008
8	rs13250028	G	C	0.298611	1008
8	rs13253191	A	C	0.298611	1008
8	rs6986167	T	C	0.805556	1008
8	rs76705125	C	G	0.015873	1008
8	rs9792323	T	A	0.227183	1008
8	rs13251215	G	A	0.242063	1008
8	rs13251256	G	C	0.279762	1008
8	rs13251493	G	C	0.244048	1008
8	rs56028095	G	A	0.0277778	1008
8	rs143383191	A	T	0.0327381	1008
8	rs7004503	G	T	0.274802	1008
8	rs7822091	T	C	0.472222	1008
8	rs139853617	G	A	0.0178571	1008
8	rs116956180	G	C	0.0347222	1008
8	rs6992998	A	C	0.465278	1008
8	rs7011467	C	G	0.257937	1008
8	rs7010443	G	A	0.255952	1008
8	rs17432441	G	C	0.0287698	1008
8	rs76959640	G	A	0.0357143	1008
8	rs76738603	C	A	0.0357143	1008
8	rs77581426	T	A	0.0357143	1008
8	rs117993930	G	T	0.0456349	1008
8	rs111822406	C	A	0.0456349	1008
8	rs9792204	A	G	0.263889	1008
8	rs2124956	G	A	0.171627	1008
8	rs2168665	C	G	0.292659	1008
8	rs28369591	G	C	0.256944	1008
8	rs139431889	A	G	0.0406746	1008
8	rs2028230	C	T	0.255952	1008
8	rs2028229	T	G	0.712302	1008
8	rs17071376	G	A	0.512897	1008
8	rs1457180	G	T	0.742063	1008
8	rs61045925	G	C	0.541667	1008
8	rs73179676	T	A	0.0297619	1008
8	rs1457179	T	C	0.460317	1008
8	rs141146802	G	C	0.00793651	1008
8	rs78026564	G	C	0.0297619	1008
8	rs7008223	A	C	0.458333	1008
8	rs73179681	G	A	0.0297619	1008
8	rs6988081	G	C	0.449405	1008
8	rs73179684	C	T	0.0297619	1008
8	rs11136778	T	C	0.247024	1008
8	rs73179686	G	C	0.0297619	1008
8	rs6993597	C	T	0.25496	1008
8	rs11777650	A	G	0.246032	1008
8	rs73179690	C	A	0.0297619	1008
8	rs9644370	T	C	0.253968	1008
8	rs77090915	G	A	0.25496	1008
8	rs76281092	G	A	0.255952	1008
8	rs112554554	A	G	0.25496	1008
8	rs113973240	C	G	0.260913	1008
8	rs111771077	T	C	0.253968	1008
8	rs112512936	G	A	0.253968	1008
8	rs74299168	A	G	0.25496	1008
8	rs76095479	C	G	0.25496	1008
8	rs9644283	T	C	0.253968	1008
8	rs9644284	C	T	0.255952	1008
8	rs9644371	T	C	0.256944	1008
8	rs76713410	A	C	0.25496	1008
8	rs7014556	A	G	0.953373	1008
8	rs112214096	A	G	0.255952	1008
8	rs9644372	T	G	0.261905	1008
8	rs55777483	C	T	0.030754	1008
8	rs56138441	C	T	0.030754	1008
8	rs9644373	T	A	0.253968	1008
8	rs9644374	A	G	0.25496	1008
8	rs9644375	T	C	0.25496	1008
8	rs17347911	G	T	0.030754	1008
8	rs28376909	C	T	0.258929	1008
8	rs79900072	T	C	0.0376984	1008
8	rs28477851	T	C	0.258929	1008
8	rs28737227	A	C	0.257937	1008
8	rs28413498	T	A	0.258929	1008
8	rs28719486	T	C	0.258929	1008
8	rs12675737	C	G	0.257937	1008
8	rs11136779	T	G	0.416667	1008
8	rs12677863	A	C	0.25496	1008
8	rs12678251	T	C	0.25496	1008
8	rs12675793	C	G	0.25496	1008
8	rs12678702	T	C	0.258929	1008
8	rs12680174	G	A	0.255952	1008
8	rs17071406	T	A	0.255952	1008
8	rs34130715	T	C	0.218254	1008
8	rs28469770	C	T	0.25496	1008
8	rs28668596	C	A	0.25496	1008
8	rs17071407	T	C	0.25496	1008
8	rs17071408	C	T	0.253968	1008
8	rs76786307	G	C	0.25496	1008
8	rs79629213	G	A	0.250992	1008
8	rs78182829	G	A	0.250992	1008
8	rs17432531	T	C	0.233135	1008
8	rs78527216	G	A	0.25	1008
8	rs4143928	A	T	0.380952	1008
8	rs17071412	C	G	0.250992	1008
8	rs17071413	G	A	0.25	1008
8	rs34389960	G	A	0.374008	1008
8	rs75554157	T	C	0.25	1008
8	rs79915765	T	A	0.250992	1008
8	rs75893273	C	G	0.0396825	1008
8	rs74510018	T	C	0.255952	1008
8	rs75486800	C	T	0.250992	1008
8	rs76595192	C	T	0.251984	1008
8	rs17071414	T	C	0.251984	1008
8	rs17071417	G	C	0.251984	1008
8	rs77013071	T	A	0.251984	1008
8	rs17071420	A	G	0.252976	1008
8	rs11136780	C	A	0.247024	1008
8	rs1457178	C	T	0.970238	1008
8	rs11136781	C	A	0.970238	1008
8	rs79291403	A	G	0.253968	1008
8	rs12679612	A	G	0.256944	1008
8	rs2118572	G	T	0.255952	1008
8	rs10106620	T	C	0.35119	1008
8	rs2118573	A	T	0.169643	1008
8	rs2118574	A	C	0.25496	1008
8	rs7016863	T	G	0.435516	1008
8	rs2164907	C	A	0.252976	1008
8	rs2118575	A	G	0.251984	1008
8	rs2028223	C	T	0.416667	1008
8	rs10092951	C	T	0.248016	1008
8	rs28590213	C	T	0.250992	1008
8	rs17071435	T	G	0.257937	1008
8	rs77290069	A	T	0.25496	1008
8	rs74439168	T	A	0.256944	1008
8	rs9314541	G	A	0.255952	1008
8	rs6985319	A	G	0.49504	1008
8	rs78840285	C	T	0.252976	1008
8	rs147777712	G	C	0.0257937	1008
8	rs17071450	T	A	0.259921	1008
8	rs10086985	A	G	0.323413	1008
8	rs78919398	G	C	0.0168651	1008
8	rs79281315	T	C	0.259921	1008
8	rs74663638	T	C	0.259921	1008
8	rs79534916	C	T	0.258929	1008
8	rs17071459	C	T	0.258929	1008
8	rs17071462	T	C	0.258929	1008
8	rs7842352	G	C	0.260913	1008
8	rs7843673	C	A	0.255952	1008
8	rs12677327	C	T	0.255952	1008
8	rs28524662	C	T	0.248016	1008
8	rs17432649	T	C	0.0436508	1008
8	rs6982386	C	A	0.477183	1008
8	rs17071481	T	G	0.262897	1008
8	rs7839952	T	C	0.309524	1008
8	rs7840092	T	G	0.263889	1008
8	rs9314542	C	T	0.246032	1008
8	rs150220685	C	A	0.0367063	1008
8	rs59605030	A	C	0.0396825	1008
8	rs79354837	C	A	0.252976	1008
8	rs1561356	G	C	0.259921	1008
8	rs10216905	T	C	0.301587	1008
8	rs1561357	C	T	0.258929	1008
8	rs1561358	T	A	0.258929	1008
8	rs150717351	G	A	0.0267857	1008
8	rs13254884	G	C	0.423611	1008
8	rs17071501	T	C	0.260913	1008
8	rs28702435	C	T	0.257937	1008
8	rs79114709	G	A	0.0347222	1008
8	rs58024148	G	A	0.247024	1008
8	rs61058298	A	C	0.25496	1008
8	rs2897704	A	T	0.25496	1008
8	rs4256614	G	C	0.250992	1008
8	rs79236464	G	C	0.0337302	1008
8	rs4256615	G	A	0.387897	1008
8	rs190976301	T	C	0.0287698	1008
8	rs147872665	G	A	0.00892857	1008
8	rs117539039	A	T	0.0287698	1008
8	rs2407596	C	A	0.394841	1008
8	rs2897705	C	G	0.255952	1008
8	rs12677737	C	G	0.257937	1008
8	rs12549714	G	A	0.0505952	1008
8	rs62484627	G	T	0.0367063	1008
8	rs28622489	A	C	0.310516	1008
8	rs2028225	G	C	0.290675	1008
8	rs2028226	T	C	0.305556	1008
8	rs4292710	A	T	0.286706	1008
8	rs17071537	T	C	0.3125	1008
8	rs17071540	A	C	0.306548	1008
8	rs79729794	T	G	0.306548	1008
8	rs17071546	A	T	0.304563	1008
8	rs4875387	A	C	0.306548	1008
8	rs4875388	T	C	0.304563	1008
8	rs74828988	G	T	0.252976	1008
8	rs17071555	A	C	0.298611	1008
8	rs12549562	A	T	0.303571	1008
8	rs17071569	T	G	0.309524	1008
8	rs17071573	G	C	0.255952	1008
8	rs11775951	G	A	0.262897	1008
8	rs60781354	G	A	0.251984	1008
8	rs17071579	C	T	0.255952	1008
8	rs10113531	T	C	0.255952	1008
8	rs10113508	A	G	0.256944	1008
8	rs17071583	A	C	0.260913	1008
8	rs17071587	G	C	0.418651	1008
8	rs12674540	A	T	0.295635	1008
8	rs12674959	T	C	0.262897	1008
8	rs4875389	G	A	0.738095	1008
8	rs4875390	C	T	0.261905	1008
8	rs12674578	A	C	0.261905	1008
8	rs12676416	G	T	0.261905	1008
8	rs12675445	T	A	0.261905	1008
8	rs1457189	C	T	0.704365	1008
8	rs10104307	C	G	0.296627	1008
8	rs1866282	C	T	0.704365	1008
```
