## Supplementary material for "Characterization of shared and ancestry-specific signals driving complex traits using multi-ancestry fine-mapping": s2_snps.txt

```
rs10110717
rs140894601
rs4639542
rs114141400
rs7840632
rs10086283
rs9694779
rs76863080
rs17807654
rs35263485
rs7845150
rs7829815
rs7812367
rs7830364
rs7834175
rs7830539
rs117905697
rs7812827
rs79047284
rs116249237
rs13277281
rs117020913
rs6984586
rs150333692
rs6984726
rs10111094
rs11787086
rs4437679
rs148411150
rs77534127
rs12681038
rs10088247
rs78316266
rs12674745
rs17327926
rs12682057
rs35099007
rs114932123
rs12681668
rs4443683
rs17067707
rs10095435
rs145071215
rs10110739
rs78462575
rs4437680
rs4449820
rs12334348
rs4269566
rs4442171
rs4269567
rs75936956
rs4270991
rs7824328
rs2975378
rs2975375
rs11988752
rs2975373
rs73172263
rs10103977
rs9650512
rs11778973
rs9650513
rs28737210
rs11786964
rs10111503
rs78982002
rs10111740
rs10110913
rs77046875
rs76252062
rs74749442
rs68057038
rs140747354
rs35134000
rs35621637
rs36021145
rs35958249
rs12549568
rs12549593
rs139356771
rs12549632
rs12542886
rs12542348
rs12545154
rs9314506
rs10156289
rs10156311
rs12542916
rs12543497
rs11777359
rs10216665
rs11776649
rs7008238
rs7012195
rs11786944
rs7008525
rs73172268
rs73172270
rs6987970
rs78947524
rs67185012
rs28612832
rs533539495
rs78782658
rs73172272
rs75272748
rs77798547
rs7341563
rs11993640
rs7003534
rs34812377
rs7003684
rs7004962
rs6990807
rs6987115
rs78698192
rs10098040
rs6991653
rs7005192
rs10098148
rs10113393
rs35675163
rs73172274
rs34988553
rs7006681
rs7006688
rs75958221
rs7817718
rs7819599
rs10110695
rs35144792
rs34950531
rs35130796
rs150610784
rs4377982
rs34328161
rs79850106
rs34522747
rs34329025
rs34954333
rs34752770
rs34741712
rs10092976
rs10092981
rs10093887
rs10093889
rs7831940
rs9644356
rs10096915
rs10086452
rs10282756
rs11783347
rs34363872
rs34935142
rs34218743
rs4311674
rs7824973
rs2954209
rs2954210
rs2954211
rs2954212
rs35996212
rs2975390
rs2954213
rs184985489
rs2954215
rs13260600
rs2954216
rs2954217
rs2975387
rs2954218
rs2954219
rs77982705
rs13262870
rs78865770
rs74563289
rs34633600
rs34144336
rs3115655
rs3109666
rs2975386
rs2954220
rs34582453
rs2954221
rs62482673
rs2954222
rs3109667
rs2975385
rs2954223
rs2954224
rs2954225
rs2954226
rs2975384
rs2954227
rs2954228
rs13280374
rs2954229
rs2930362
rs12056339
rs13253701
rs2930360
rs2930359
rs6993004
rs73491910
rs7016853
rs13254606
rs2930358
rs2930357
rs62482675
rs2930356
rs34971236
rs2975380
rs74724112
rs4875790
rs2930355
rs2975374
rs77308739
rs36101404
rs10100809
rs17067746
rs10092398
rs2975372
rs34866355
rs13274005
rs13265637
rs7010311
rs79439790
rs116874892
rs75928517
rs6558825
rs17067771
rs62482682
rs2930353
rs2930352
rs7012625
rs17067779
rs2975368
rs79831353
rs2975367
rs150994937
rs76448856
rs6558826
rs2975366
rs2975362
rs13276234
rs13276828
rs13274695
rs113206818
rs13274973
rs13278136
rs7843157
rs13249429
rs13250493
rs35916369
rs34009470
rs35123437
rs17067801
rs34553815
rs4515573
rs4275246
rs4379474
rs4379475
rs17067807
rs75565415
rs79074484
rs75865075
rs35278218
rs35200035
rs2975361
rs36120929
rs4495446
rs4626624
rs78761957
rs76420966
rs57931671
rs13268401
rs62482688
rs79272723
rs4146932
rs35413496
rs34248049
rs77749453
rs35387645
rs34709534
rs2975359
rs62482692
rs2930351
rs62482693
rs191227755
rs34579770
rs7821201
rs35861123
rs76513506
rs7830991
rs75400602
rs138433118
rs147608026
rs148915337
rs2975358
rs62482704
rs34613833
rs13259787
rs2975357
rs2975356
rs35003539
rs36047345
rs13258665
rs13261048
rs13261072
rs6996498
rs7017707
rs6998344
rs6997315
rs61063808
rs61590681
rs13250531
rs9314507
rs10216798
rs10216780
rs10216801
rs11986763
rs28410630
rs34709267
rs28626159
rs7832833
rs34728934
rs28665268
rs62482708
rs35969831
rs142609841
rs5001181
rs4388472
rs2975349
rs2975348
rs4329297
rs4388473
rs4388474
rs34563530
rs34836154
rs61354720
rs28394851
rs28656313
rs7829460
rs28478626
rs10109362
rs4527896
rs4548201
rs10112315
rs4302871
rs4333625
rs7013615
rs7826938
rs17067842
rs13257055
rs17067844
rs34715424
rs2975346
rs10089126
rs10089344
rs10089350
rs10089485
rs17067846
rs35027312
rs10088766
rs11989159
rs11989927
rs11989166
rs34126885
rs2930342
rs13276382
rs11986531
rs2930341
rs2954637
rs1357486
rs1608368
rs2627369
rs2948647
rs1403591
rs2688289
rs2948646
rs2954636
rs2948645
rs2627367
rs2627366
rs2627365
rs2930340
rs2954635
rs2954634
rs2975342
rs2930339
rs2930338
rs2627364
rs1523257
rs2948659
rs2948658
rs17400415
rs11136673
rs77615332
rs11786301
rs2688387
rs144241717
rs62480068
rs7815963
rs2627359
rs2627357
rs2627355
rs1916331
rs2975339
rs2627353
rs1403598
rs940160
rs2688383
rs4875791
rs2627349
rs4875792
rs75794983
rs2688381
rs2627348
rs2954632
rs76339579
rs940159
rs1829861
rs1829860
rs2688380
rs11783634
rs2449816
rs11779342
rs2461851
rs62480070
rs11783699
rs2627343
rs79306900
rs4875793
rs139221342
rs2049304
rs2049303
rs2627338
rs146571732
rs1540818
rs1403596
rs7818480
rs74746689
rs10109340
rs4875794
rs4875795
rs146193170
rs12550243
rs62480071
rs75664054
rs2627432
rs62480072
rs10866959
rs2627431
rs10866960
rs2627430
rs11136674
rs11997878
rs10086037
rs146713607
rs2688379
rs2177329
rs75084613
rs2688377
rs2627429
rs2627428
rs149646522
rs2627427
rs10097499
rs118135709
rs149066358
rs60922547
rs13251994
rs2975337
rs2627426
rs2975336
rs10092638
rs117390329
rs118161581
rs62480080
rs2930378
rs2627425
rs2930377
rs2954628
rs2948660
rs10107710
rs2975333
rs2930376
rs117047357
rs2954627
rs2930375
rs2930374
rs80025425
rs1523258
rs1523259
rs11775224
rs2688402
rs2627418
rs17067892
rs2627417
rs74339524
rs13271127
rs2688284
rs2688285
rs2688286
rs2688288
rs11786370
rs2688291
rs2688292
rs2930373
rs184719828
rs8180892
rs17063173
rs144302661
rs2688301
rs13254962
rs2688308
rs4875258
rs17067905
rs2930372
rs4875259
rs2627415
rs4875260
rs3889169
rs3877992
rs2688318
rs3877993
rs2688319
rs2688320
rs2627414
rs2627413
rs3990493
rs2688325
rs4875797
rs2688326
rs2627412
rs2554507
rs2688327
rs10216531
rs2930371
rs144527556
rs2627410
rs2912266
rs2627409
rs2954626
rs2954625
rs2954624
rs138466512
rs2948655
rs2912285
rs141444498
rs2975332
rs2554702
rs2948652
rs2954623
rs2975331
rs2912288
rs2930370
rs56225903
rs17067962
rs2912293
rs17067967
rs75977884
rs2948653
rs11779551
rs2912294
rs2948654
rs73174420
rs2688322
rs2688324
rs4526382
rs2930363
rs2954621
rs2948651
rs62480120
rs2554632
rs117557385
rs2688313
rs75178790
rs1968323
rs7836077
rs1968322
rs1968321
rs185940234
rs2912295
rs1464619
rs4367575
rs1464620
rs10093777
rs62480122
rs2627393
rs2912296
rs2930364
rs2948650
rs73174430
rs75479708
rs2554631
rs62480123
rs140994566
rs2975327
rs2954618
rs2912299
rs17067986
rs2627394
rs11136678
rs2688299
rs2688298
rs145553644
rs2912263
rs2688297
rs2554628
rs3109772
rs3109771
rs2627395
rs2627396
rs2975326
rs62480125
rs11136679
rs2954616
rs2688296
rs2912269
rs1582766
rs1582765
rs28737461
rs1582764
rs2081554
rs2975325
rs2954613
rs73174440
rs62480126
rs2975324
rs2930366
rs117487509
rs1829859
rs148194491
rs11786669
rs2954612
rs11776171
rs2975323
rs11783317
rs2954611
rs2954610
rs62480127
rs7017117
rs13256543
rs2912277
rs2627402
rs62480128
rs2554623
rs17067995
rs6983347
rs2204224
rs2204223
rs2554667
rs2627403
rs2449817
rs75373029
rs2554666
rs56722051
rs2627405
rs2554665
rs7842633
rs2627406
rs117916220
rs73661022
rs112172177
rs17068023
rs2954609
rs113453505
rs2433245
rs7825644
rs7825796
rs2627337
rs2554663
rs73661023
rs28407329
rs2627336
rs2627335
rs1834569
rs2627334
rs2954608
rs1851596
rs79072148
rs1851594
rs1851593
rs73501869
rs2948644
rs2930336
rs7001703
rs2954607
rs2554661
rs11778737
rs2554660
rs2688270
rs2627332
rs2554659
rs2975402
rs2954606
rs11990480
rs2627331
rs149308462
rs2554658
rs2627330
rs2688269
rs2954605
rs2554657
rs74355027
rs2688268
rs2930335
rs2627329
rs2930334
rs17068044
rs2954604
rs62481577
rs10503223
rs2688266
rs117886435
rs2554656
rs2554655
rs2688265
rs4370552
rs11136680
rs2059584
rs113126747
rs2948643
rs11136681
rs2975401
rs11774238
rs11784451
rs11775028
rs75548021
rs1593488
rs1834568
rs2554653
rs80182245
rs2688304
rs2688303
rs1829858
rs1829857
rs74738542
rs4554487
rs1829856
rs77536844
rs1608369
rs183259097
rs11986920
rs2554650
rs11990092
rs11990113
rs2688300
rs11987661
rs2162263
rs2114244
rs17068071
rs2912286
rs2930333
rs2912287
rs62481632
rs2554622
rs2554621
rs146660964
rs139253587
rs34326812
rs2627531
rs2554620
rs17068083
rs2688307
rs2688306
rs118131409
rs11778011
rs2627530
rs2627529
rs11777346
rs2627527
rs2627526
rs117235798
rs75241376
rs2975398
rs1820435
rs2975397
rs117630829
rs139324478
rs1426280
rs2627525
rs2627523
rs2554616
rs2554615
rs1523248
rs78603504
rs2259039
rs79223048
rs2259076
rs2258265
rs4363226
rs78246747
rs1464617
rs111368104
rs2407188
rs76792879
rs141033974
rs2554613
rs62481634
rs80206912
rs2407189
rs17068110
rs147408321
rs1593487
rs11136682
rs11136683
rs2627521
rs1523250
rs1464618
rs1968320
rs118161801
rs2954648
rs74364641
rs2912289
rs2688317
rs59348947
rs17068126
rs190573710
rs2980782
rs2912290
rs2975396
rs2627520
rs62481636
rs79575989
rs62481637
rs2740869
rs34793155
rs62481639
rs74527684
rs34463230
rs34859339
rs73509606
rs73509608
rs117607851
rs78301486
rs73509609
rs2627518
rs78686726
rs2954647
rs2740868
rs2688293
rs58128877
rs11779200
rs11779218
rs11779222
rs11785867
rs2975395
rs2740867
rs74462656
rs2627516
rs6984912
rs11786061
rs2627515
rs6984122
rs10780168
rs17401217
rs2740866
rs11136684
rs2627514
rs11136685
rs2740865
rs756094
rs756095
rs756092
rs73509615
rs756093
rs117936304
rs117429733
rs2740863
rs940145
rs2740862
rs2912292
rs2554513
rs11136687
rs2627512
rs2740861
rs2740860
rs148521152
rs2980779
rs78842063
rs142862321
rs2627511
rs2627510
rs2554512
rs2740858
rs2740857
rs2262209
rs2407190
rs2407191
rs2554509
rs78803280
rs75686376
rs2627508
rs2930382
rs2688334
rs142812342
rs2627507
rs558929623
rs73509621
rs76416538
rs66471853
rs66531571
rs2627506
rs79037714
rs77511789
rs2688335
rs80118275
rs10503224
rs2740854
rs66497649
rs150969796
rs7819938
rs10503225
rs2740853
rs2740852
rs2740851
rs60055513
rs2954646
rs35018211
rs2449821
rs67491609
rs148644106
rs2688337
rs140151419
rs2740849
rs2740848
rs55843326
rs7018099
rs2740847
rs2259012
rs2740846
rs2688338
rs56335260
rs56011244
rs2688339
rs55906500
rs2740844
rs2688340
rs2688341
rs2740843
rs2627500
rs2627499
rs2627498
rs1996896
rs2740841
rs1996897
rs1996899
rs2627496
rs17068216
rs145849099
rs2740839
rs35892603
rs2627494
rs146541464
rs2740837
rs149114716
rs2627492
rs2627491
rs2740836
rs2554508
rs2740835
rs2627490
rs2627489
rs2627488
rs2627487
rs2688342
rs142595578
rs150981788
rs2627486
rs2627485
rs2688343
rs73492649
rs73492650
rs2627484
rs2740834
rs719648
rs2407193
rs2740830
rs2554506
rs11136688
rs2740829
rs2627483
rs2740828
rs2140340
rs2140341
rs2740825
rs1991280
rs2740824
rs1991279
rs12679322
rs2627482
rs2627481
rs2688346
rs2627480
rs117726177
rs2627479
rs71521893
rs74945142
rs2627478
rs12680491
rs2740823
rs2554504
rs35175707
rs71521894
rs2627475
rs142215371
rs76491493
rs2688347
rs2407194
rs2627473
rs2627472
rs2627471
rs2627470
rs2554503
rs7001755
rs2554502
rs11785940
rs2627468
rs2688349
rs1474317
rs2407195
rs1474318
rs2407196
rs2407197
rs2627462
rs2627461
rs2049308
rs2627459
rs2627458
rs2554651
rs2627457
rs2688351
rs2627456
rs117933930
rs77744779
rs2627455
rs7845463
rs2257677
rs2627454
rs2554522
rs2627453
rs1529316
rs1529317
rs57339387
rs111668744
rs2627451
rs2740817
rs2740816
rs189986610
rs144365730
rs2554624
rs2554625
rs2627450
rs2627449
rs2688353
rs2554627
rs2740815
rs35901751
rs2627448
rs59909384
rs2740814
rs34959669
rs17068296
rs79892810
rs11990330
rs77226519
rs11997751
rs78190576
rs6984352
rs56135416
rs7009458
rs6558829
rs6558831
rs7835694
rs7816801
rs7842821
rs7820623
rs55977896
rs71521895
rs2049306
rs2049305
rs71521896
rs141890328
rs1474319
rs12679008
rs10448104
rs10448105
rs10448106
rs2554711
rs2688283
rs2627447
rs17068332
rs138882146
rs17068336
rs2554712
rs11136689
rs2407130
rs2554713
rs2740811
rs13267306
rs2554714
rs116655845
rs117180459
rs2554715
rs12677565
rs12675713
rs2627444
rs11997340
rs17068366
rs138004818
rs62501202
rs78568731
rs11987702
rs11987711
rs2554718
rs80049236
rs60120923
rs12676838
rs12682481
rs12682483
rs12674744
rs56204292
rs12677260
rs148638182
rs12677287
rs76410594
rs7004074
rs11136690
rs73180006
rs79071316
rs79770879
rs73180007
rs59005342
rs12679350
rs2740810
rs12675430
rs2554720
rs2627443
rs2740809
rs2554721
rs2554722
rs1546756
rs1972151
rs148707800
rs147613378
rs2740806
rs2554725
rs2627442
rs142447024
rs2688394
rs2688393
rs139988547
rs9650478
rs2627441
rs2627440
rs2688392
rs2554726
rs72507686
rs2740805
rs2627438
rs2688390
rs73180022
rs2627437
rs74299126
rs2627436
rs67915099
rs79803990
rs73180026
rs2740803
rs66507476
rs2554728
rs67551393
rs148990635
rs2627434
rs57907608
rs55999441
rs57027489
rs58977584
rs2554510
rs2554514
rs55832901
rs2554517
rs66531379
rs2554518
rs2627388
rs2627387
rs2627386
rs142553367
rs77324894
rs55964478
rs56354451
rs55902351
rs55739792
rs2627385
rs2627384
rs13280880
rs2554538
rs74585596
rs12676894
rs35337858
rs12676941
rs12676943
rs12680984
rs78099090
rs150507705
rs2627383
rs2688272
rs76339179
rs2627382
rs2627381
rs2688273
rs79091474
rs17068416
rs2688274
rs2627380
rs2627379
rs2627378
rs2740978
rs2627377
rs2627376
rs2554573
rs11995240
rs2627375
rs2740977
rs2627374
rs77643445
rs2259576
rs67749507
rs67070783
rs75736364
rs940158
rs940157
rs940156
rs2627373
rs940155
rs940154
rs1523256
rs940153
rs2688376
rs1523255
rs13248586
rs940151
rs2407131
rs940150
rs2554607
rs2554608
rs2257316
rs2740976
rs1529321
rs2554609
rs1403595
rs1403594
rs2688373
rs79537191
rs2627328
rs2554610
rs77457807
rs17068449
rs17068452
rs35955410
rs78253652
rs78192839
rs17330443
rs17068456
rs117206099
rs2554679
rs35511157
rs1568699
rs1968324
rs2162264
rs77728970
rs74495169
rs62501248
rs1568698
rs1965490
rs13281307
rs1464616
rs2627505
rs2627504
rs79909470
rs17330534
rs62501249
rs2554677
rs74493304
rs57847532
rs141994562
rs75356786
rs12680540
rs2554676
rs2627477
rs2554675
rs2554674
rs1523254
rs117972708
rs13253768
rs13254073
rs2740975
rs76835987
rs17068473
rs1863475
rs17068480
rs141857131
rs78413180
rs2059582
rs117743947
rs1403592
rs80301645
rs143275227
rs117482219
rs181972109
rs141236844
rs79665737
rs56367676
rs182989269
rs78026125
rs76032408
rs75503144
rs2740974
rs77514157
rs55824939
rs7003719
rs75634800
rs2688371
rs145178871
rs2627411
rs60265508
rs147106045
rs12680867
rs2258903
rs12675202
rs73182005
rs2258845
rs145115648
rs7013771
rs7000915
rs17068507
rs2554672
rs73182011
rs67030745
rs2740973
rs56183360
rs2554670
rs77118594
rs201002298
rs140414388
rs149842085
rs17574215
rs145876001
rs17063183
rs77803856
rs17063188
rs2740972
rs1523253
rs1955096
rs2740970
rs2688370
rs79393863
rs147138378
rs142741625
rs9886397
rs2554668
rs56041615
rs2688368
rs17068510
rs2740969
rs80076150
rs2740968
rs17068516
rs2912297
rs78579088
rs2740966
rs77913870
rs147993555
rs2740965
rs76766786
rs2554633
rs67053416
rs117760412
rs2740964
rs2740963
rs2740962
rs2740960
rs2740959
rs2740958
rs17068527
rs2688365
rs17330743
rs17330757
rs2740957
rs17402676
rs76798748
rs2554669
rs2554671
rs2740956
rs2554673
rs12674864
rs12677415
rs12675311
rs2740955
rs2740954
rs77583470
rs2740953
rs78253980
rs77100052
rs17068532
rs2740952
rs2740951
rs17068538
rs17068540
rs2740950
rs2740949
rs76583640
rs117939126
rs17068542
rs2740948
rs2740947
rs116887628
rs79615699
rs142552366
rs2740946
rs2740945
rs2554606
rs2740944
rs2740943
rs73182064
rs34352352
rs2740942
rs79288843
rs2688276
rs2740940
rs74529218
rs2554605
rs2554604
rs56165800
rs117937808
rs113120151
rs113396992
rs2740939
rs145180966
rs57328533
rs2554603
rs59769397
rs17068550
rs11992654
rs2688403
rs11989466
rs78203926
rs57835507
rs78496472
rs74794365
rs56899440
rs2554602
rs76153351
rs2554600
rs56065554
rs116649013
rs2688388
rs76946239
rs2554599
rs117281479
rs2554598
rs2740938
rs59989369
rs143442659
rs78608526
rs2554597
rs2554596
rs115910911
rs2554595
rs60003008
rs75033487
rs2688378
rs2554594
rs75099639
rs4875262
rs2554593
rs2740937
rs117250587
rs57249772
rs2554591
rs79835040
rs79214864
rs58639311
rs115302058
rs77053993
rs79932064
rs78802105
rs79079192
rs80115781
rs79225703
rs2740935
rs184358406
rs2980796
rs11136691
rs75588264
rs11994492
rs76286724
rs2554589
rs79702969
rs78855468
rs2688362
rs2554588
rs17330883
rs2740933
rs2740932
rs2554587
rs2554586
rs76681198
rs2688354
rs74553371
rs13282773
rs2554585
rs76408723
rs73182097
rs117129355
rs2740931
rs2554584
rs60530803
rs2554583
rs2740930
rs2740929
rs2688345
rs2554582
rs7825307
rs75402305
rs2554581
rs2740928
rs74458508
rs74503971
rs75117378
rs2688333
rs2688332
rs17068605
rs73183904
rs2688331
rs77803272
rs6991243
rs17068619
rs147036081
rs17068622
rs2954631
rs2740926
rs112380192
rs2688280
rs2688278
rs76249443
rs2688275
rs2554580
rs2554579
rs2688397
rs11994771
rs4099546
rs2688396
rs11984947
rs76647767
rs12682541
rs2554577
rs68128273
rs7831358
rs7812369
rs7813537
rs2912267
rs2912268
rs79216198
rs2740925
rs7812972
rs7814462
rs77963975
rs2554576
rs74588418
rs73183917
rs2740924
rs76622446
rs75752968
rs148428950
rs78250535
rs79795465
rs2740923
rs117370862
rs2554575
rs7840290
rs2688355
rs2688356
rs2688357
rs2688358
rs79138093
rs60077088
rs2688359
rs2554574
rs71521902
rs2688360
rs117577910
rs2740922
rs10088946
rs10107372
rs2262092
rs12682221
rs2688361
rs117296343
rs3909677
rs72624003
rs72624004
rs72624005
rs72624006
rs4875084
rs72624007
rs2263473
rs75240153
rs2554572
rs72624008
rs28871924
rs118097667
rs35232591
rs34191265
rs34941583
rs2688363
rs185582824
rs2407260
rs2407259
rs2263474
rs112178198
rs2554571
rs11995654
rs140111055
rs71523603
rs34443488
rs76001294
rs79282243
rs62502687
rs62502688
rs2740921
rs72624011
rs72624012
rs3866473
rs72624013
rs2554570
rs73658537
rs113709855
rs2740920
rs78165487
rs72624015
rs7822006
rs59781509
rs2688364
rs72624059
rs149033388
rs2554569
rs11780297
rs62502689
rs35642001
rs12678299
rs193280397
rs28417797
rs2554567
rs72624060
rs72624061
rs2554566
rs76328749
rs72624062
rs72624063
rs73509332
rs72624064
rs180876269
rs72624065
rs62502691
rs62502692
rs12680739
rs12676492
rs7012834
rs111605412
rs72624066
rs112785263
rs2954641
rs2740917
rs77819775
rs3860855
rs3849815
rs75757221
rs3849816
rs3860856
rs3860857
rs2740915
rs2740914
rs6980998
rs2688294
rs75290370
rs2688295
rs4524815
rs2740913
rs4507782
rs4433162
rs4507783
rs4379463
rs72624067
rs12677236
rs17068673
rs17068675
rs10503226
rs10503227
rs2740912
rs2740911
rs77423470
rs80119809
rs73658540
rs17063211
rs2980795
rs2912272
rs17063217
rs10503228
rs149331042
rs60906978
rs11993888
rs10503229
rs2740910
rs2554562
rs35067795
rs12680399
rs2554561
rs3860859
rs17068682
rs17068685
rs3990497
rs7016290
rs76074819
rs2897595
rs72624068
rs6982349
rs149808777
rs77795757
rs2912273
rs142305211
rs145765250
rs7003625
rs28488432
rs28565085
rs28477800
rs77093937
rs2740909
rs2554560
rs7834045
rs7841379
rs2740908
rs75593573
rs2740907
rs12681611
rs73658541
rs2554559
rs2740906
rs2740903
rs9772485
rs2740902
rs4629888
rs2740901
rs2740900
rs4634662
rs4416840
rs55892361
rs61102968
rs58328772
rs4421367
rs4642668
rs2554558
rs2740899
rs2554557
rs57498903
rs148371806
rs73658542
rs7816680
rs80280464
rs7813093
rs4875263
rs7817093
rs73496755
rs17068727
rs17068729
rs3906471
rs2740898
rs79943222
rs3849817
rs3849818
rs5002849
rs77495108
rs3849819
rs3843920
rs3898542
rs148996561
rs3843921
rs3849820
rs2554556
rs7004524
rs2554555
rs139117913
rs73658543
rs60625973
rs146197236
rs139192986
rs17068751
rs61039802
rs150053138
rs17068754
rs2740895
rs2554553
rs57213574
rs73658545
rs12548766
rs73658546
rs2554552
rs2554551
rs2554550
rs73658547
rs2554549
rs2740894
rs58979716
rs60643164
rs17068768
rs57873425
rs58055121
rs75587283
rs2554548
rs2740893
rs7828738
rs2740892
rs13263899
rs7836401
rs7814886
rs58985623
rs7836557
rs7814135
rs72624069
rs7814265
rs7815304
rs73658549
rs73658550
rs73658551
rs2740891
rs72624070
rs2554547
rs78164520
rs73658553
rs73658554
rs73658555
rs73496785
rs73658556
rs73658557
rs73658558
rs73496786
rs2554546
rs2554545
rs58595789
rs73658559
rs146717353
rs77795932
rs2554543
rs118019764
rs56265817
rs77700173
rs2740890
rs72624071
rs73496791
rs2740889
rs77038147
rs73658560
rs72624072
rs2554542
rs2554541
rs17068773
rs148723080
rs76754903
rs2554540
rs2740888
rs190890733
rs2554539
rs73658561
rs2740887
rs2912275
rs2554537
rs2554536
rs2554535
rs2740886
rs73496797
rs73500916
rs2554534
rs77225983
rs72624073
rs2740885
rs73500919
rs2554533
rs77308825
rs150697649
rs17068799
rs192418883
rs2740884
rs2740883
rs117433285
rs73658563
rs2554532
rs17068805
rs55707403
rs75237214
rs2554531
rs73500926
rs2740882
rs2554530
rs2740881
rs3860862
rs2552155
rs2554529
rs77634461
rs2740880
rs2552156
rs72624074
rs2554528
rs80187209
rs2554527
rs73500940
rs2554525
rs150645015
rs72624075
rs2552131
rs139725731
rs79728588
rs2554524
rs73500948
rs186383418
rs138967668
rs142197729
rs184457043
rs59675110
rs2554519
rs112249791
rs12678879
rs147487691
rs138425755
rs140933835
rs4430121
rs140437952
rs2007315
rs2740878
rs59516451
rs58226234
rs2911719
rs2911720
rs2911721
rs17403631
rs2216893
rs2980786
rs56203285
rs2194606
rs2980785
rs77366994
rs4875265
rs2554708
rs77722493
rs2554707
rs13253871
rs2554706
rs72624076
rs2552159
rs1895889
rs17068827
rs1426282
rs17068837
rs2554705
rs6991762
rs6990745
rs6991934
rs2554704
rs34691363
rs2552166
rs10090074
rs28405740
rs62501267
rs2552170
rs28445731
rs2740876
rs2740875
rs13276030
rs2432745
rs56084653
rs2554700
rs2554699
rs13267692
rs55811315
rs2554698
rs7831840
rs2554697
rs2740873
rs6558843
rs7831271
rs1365280
rs79504919
rs4554489
rs4609211
rs1365279
rs4406417
rs1365277
rs1365276
rs1365275
rs1365274
rs1820437
rs1365273
rs2194603
rs2552089
rs2552092
rs2552093
rs2552094
rs11783073
rs2162265
rs2114247
rs2114246
rs9314509
rs1035633
rs1035634
rs2554696
rs1035635
rs9314510
rs1035636
rs13277896
rs2552099
rs10217067
rs59724469
rs2554694
rs76371818
rs2114245
rs79939560
rs2740872
rs7000108
rs6980495
rs2552108
rs1035637
rs1964312
rs7017832
rs6983757
rs181084271
rs77204731
rs10088995
rs1035639
rs4445244
rs73502921
rs73658564
rs2552109
rs2042526
rs2042527
rs2042528
rs7834943
rs2552110
rs1365271
rs77267184
rs79630734
rs2244250
rs2552113
rs2113669
rs13271741
rs2552114
rs2552115
rs117637411
rs2552117
rs10086129
rs75259298
rs74503292
rs2432744
rs2552119
rs138275148
rs2554693
rs2552120
rs74401270
rs2552121
rs2552122
rs73187989
rs13255769
rs2740870
rs10090443
rs79324621
rs2552124
rs2554692
rs964738
rs79654495
rs1812570
rs60269940
rs2552125
rs2552126
rs34178633
rs12677595
rs12676153
rs11776755
rs145299040
rs60576892
rs12543121
rs57988208
rs79445352
rs74368639
rs73187995
rs2552130
rs7833626
rs7814954
rs79265896
rs80129974
rs1863478
rs1863477
rs35054897
rs73187999
rs73188000
rs34379620
rs2552133
rs2554691
rs2554690
rs76831795
rs146838203
rs2554689
rs77737386
rs7812522
rs13254860
rs57465583
rs7812806
rs2552134
rs2552135
rs147066879
rs2554688
rs2552136
rs76954441
rs7816539
rs149592934
rs2552137
rs117389897
rs60096095
rs2554686
rs11785076
rs2554685
rs2247829
rs13266523
rs2247851
rs71523605
rs13264979
rs2554682
rs34541279
rs76714948
rs2552140
rs78948504
rs77064769
rs371688462
rs145953534
rs76640540
rs2554635
rs10086015
rs1541718
rs1543903
rs36067893
rs1543904
rs80096555
rs1543905
rs1971078
rs11781684
rs2552144
rs117636369
rs2554636
rs11781691
rs35730927
rs11778620
rs2161929
rs73190327
rs144217298
rs73190328
rs2552145
rs13267061
rs60739088
rs2554638
rs78322901
rs60743504
rs75321023
rs57113112
rs34942039
rs2740897
rs118124829
rs181946030
rs2554639
rs2554640
rs118033975
rs2554642
rs181006688
rs13281903
rs2554643
rs11777172
rs28885701
rs151221735
rs35505983
rs35281197
rs13263459
rs2552149
rs4875085
rs142800274
rs10092875
rs77246799
rs34738688
rs2554644
rs2552151
rs17332062
rs13265700
rs2554645
rs80173015
rs2554646
rs11992309
rs9644362
rs2552152
rs57440608
rs184655537
rs146073564
rs10503231
rs2912284
rs10503232
rs10503233
rs9644282
rs17068867
rs17068870
rs17068875
rs57732526
rs58193211
rs7815215
rs17068882
rs10091196
rs17404086
rs34494935
rs17404093
rs140436523
rs17068884
rs17068886
rs17068887
rs17068889
rs60071505
rs147425397
rs17068893
rs10095133
rs17068904
rs11783062
rs35543823
rs7003254
rs17068907
rs55672538
rs7009032
rs7008527
rs543503408
rs9314511
rs9314512
rs55785956
rs143856628
rs17404135
rs79563094
rs77329038
rs17068917
rs7815908
rs7819946
rs10216840
rs4875273
rs4875274
rs10107611
rs13340602
rs7007103
rs17404163
rs7008378
rs12681816
rs12681834
rs11775574
rs35655526
rs11782732
rs35152331
rs7011947
rs11786984
rs918915
rs11787062
rs11136699
rs11136700
rs10087392
rs78259780
rs78744893
rs77957797
rs147529931
rs12680364
rs73173814
rs78461408
rs17404267
rs17332343
rs7820980
rs7014957
rs1559569
rs1559570
rs77901156
rs78304409
rs6558847
rs7825804
rs73173821
rs148156756
rs17332412
rs17068968
rs17404336
rs17068970
rs73173826
rs75681747
rs200018007
rs73173828
rs11783258
rs73173829
rs10503234
rs9987408
rs2059398
rs17404378
rs56817850
rs73173831
rs10089093
rs17068984
rs17332483
rs12674985
rs4875277
rs11775651
rs78220701
rs7011876
rs17404427
rs150257721
rs17332525
rs10091045
rs10107716
rs17332560
rs17068998
rs13268176
rs76344358
rs143755270
rs6980900
rs12543779
rs17404489
rs78760294
rs17069006
rs17404496
rs17404503
rs117838664
rs56712848
rs114890493
rs59093083
rs60112970
rs11780970
rs17069009
rs77836539
rs7004762
rs13281198
rs28639388
rs11987667
rs11986069
rs35028284
rs17069014
rs2194604
rs6997742
rs58803742
rs17404544
rs74690469
rs17069018
rs7828949
rs79292554
rs7844914
rs4372022
rs4242493
rs4606080
rs55651304
rs2407297
rs186331548
rs9314513
rs10108335
rs4875278
rs4875279
rs13259106
rs4875280
rs28394275
rs57123478
rs147996923
rs13268022
rs7000682
rs13268079
rs13268310
rs13278995
rs6558849
rs7817704
rs7013590
rs7013621
rs7015737
rs59716096
rs10101949
rs2081356
rs28766110
rs2081357
rs62501349
rs74528373
rs10093241
rs12547734
rs10106149
rs12549476
rs76268100
rs12544203
rs144151391
rs12164173
rs73173865
rs62501350
rs7816006
rs62501351
rs72624077
rs537456643
rs73658582
rs62501352
rs5016254
rs117244990
rs5016256
rs5016258
rs17069043
rs12155988
rs75739427
rs12155765
rs116949028
rs189941799
rs140954941
rs116014384
rs10094785
rs13270475
rs35442210
rs78821402
rs35664516
rs35294570
rs79459446
rs13280629
rs12056743
rs28528365
rs55820241
rs17069047
rs10113089
rs115577702
rs10866963
rs12549072
rs12056681
rs10088637
rs7816211
rs75144718
rs9314517
rs3891533
rs28660289
rs10108082
rs17404711
rs56003604
rs9314518
rs73176311
rs35237037
rs2407820
rs1647330
rs7017735
rs10108603
rs35061806
rs1714791
rs74418611
rs61299396
rs62503600
rs1647333
rs66503142
rs1714789
rs191793365
rs11785511
rs11785517
rs11781286
rs11774235
rs7011371
rs35676711
rs35575150
rs3914777
rs10091079
rs3902136
rs3902137
rs3902138
rs10106949
rs4418361
rs4392919
rs3902139
rs2897640
rs4460396
rs60886194
rs28442234
rs7830969
rs17427521
rs3849822
rs3849823
rs4875288
rs10096713
rs62503603
rs144444690
rs55685349
rs9693752
rs17069085
rs11774739
rs10099471
rs2407302
rs17069091
rs73176340
rs2407303
rs17069103
rs191553895
rs12155795
rs12155841
rs189698599
rs36069069
rs2680626
rs2680627
rs10435672
rs1714745
rs3895791
rs918920
rs1623221
rs28408718
rs28483208
rs13252359
rs2680593
rs147472845
rs2552163
rs2680595
rs2552164
rs2552165
rs56887549
rs13252833
rs34728015
rs150123017
rs190511436
rs13282148
rs34460876
rs1647351
rs13279854
rs1714799
rs13252372
rs1714800
rs140426077
rs4436144
rs2407304
rs2407305
rs149040190
rs7824138
rs2897641
rs180688379
rs1647354
rs78850197
rs34153570
rs13275307
rs1647358
rs12676159
rs75092693
rs1613021
rs1613815
rs1356655
rs76019810
rs73176395
rs3849824
rs76581888
rs75031315
rs138327580
rs73176396
rs3902480
rs73176398
rs13259316
rs13248800
rs13259627
rs73178305
rs13259870
rs13249181
rs77245129
rs145886244
rs2680608
rs34658977
rs34701631
rs35005672
rs36077441
rs1647360
rs35738022
rs35993122
rs17069121
rs34665711
rs67459790
rs34695833
rs139770978
rs35974526
rs36092596
rs34159115
rs34729161
rs35766022
rs7817129
rs34558972
rs34107765
rs34149939
rs35314379
rs34825041
rs118019841
rs13270835
rs7843132
rs7830462
rs13278635
rs73178335
rs35155583
rs35584635
rs1647362
rs34474033
rs115208748
rs9314519
rs34851966
rs34358453
rs34972501
rs75683551
rs75702956
rs77567688
rs17069130
rs35200341
rs73506957
rs35510694
rs10503235
rs71523609
rs36039142
rs35266565
rs35325806
rs142211968
rs13263236
rs112874447
rs13255983
rs13254939
rs13252905
rs149234573
rs61316323
rs13253149
rs13264106
rs6982149
rs10102285
rs35354756
rs13261303
rs13261894
rs34311916
rs13262439
rs1613009
rs4335139
rs13263023
rs13263032
rs34262684
rs114759612
rs10503236
rs1647363
rs13254340
rs7824291
rs1519177
rs34700850
rs1714812
rs34627774
rs1714813
rs11779175
rs11782326
rs13264213
rs1714817
rs77234576
rs80279550
rs6989761
rs10112217
rs1647367
rs1714820
rs76883664
rs56283507
rs56340973
rs9650480
rs9650481
rs57196944
rs9650482
rs10100901
rs146771527
rs75399342
rs4875087
rs58582366
rs1647368
rs7000155
rs1647369
rs77538571
rs7000720
rs1714711
rs4875289
rs4875290
rs183249545
rs4875291
rs78862053
rs74478021
rs57428505
rs146249988
rs4875292
rs1714727
rs7010638
rs144187497
rs58069094
rs4875293
rs144205059
rs3849825
rs145410725
rs2552171
rs35095223
rs117089265
rs2407819
rs1714744
rs62501107
rs78117998
rs115963080
rs35129893
rs55845517
rs7006073
rs6988775
rs13266058
rs58795226
rs59234696
rs148265303
rs34476338
rs17069139
rs2680609
rs10096187
rs74755490
rs143464868
rs2407307
rs117156251
rs6999426
rs140148316
rs2002195
rs75267966
rs17405018
rs3843922
rs3843923
rs73508804
rs17069157
rs55826316
rs3849826
rs3849827
rs13261295
rs7821609
rs78937862
rs13270571
rs13270578
rs1714777
rs77204957
rs192144448
rs4875294
rs4875295
rs62501113
rs17069167
rs181047284
rs59604958
rs74614273
rs10102557
rs147125472
rs189729717
rs4404936
rs75447738
rs1647291
rs78901805
rs11778801
rs1647292
rs1714771
rs35649086
rs13266067
rs2552087
rs10110433
rs76827905
rs972422
rs972423
rs17405197
rs13259195
rs7841880
rs55777337
rs55639812
rs80138872
rs13252186
rs76396077
rs2552088
rs13250353
rs35568968
rs35055039
rs10102426
rs4407898
rs4407899
rs1714739
rs4256613
rs4492398
rs76519096
rs4469478
rs4317598
rs4581072
rs4333622
rs77543310
rs574781917
rs4291286
rs4409415
rs4524819
rs58126187
rs35792790
rs13280168
rs60637386
rs17069183
rs4341189
rs59748950
rs56882404
rs17069194
rs73180468
rs118092652
rs1559564
rs1559565
rs35445567
rs11136702
rs2552095
rs4875296
rs112527049
rs10156334
rs4395908
rs80307626
rs12155589
rs75665966
rs12155600
rs1714742
rs75940381
rs1714741
rs75374201
rs117138266
rs3849830
rs77061058
rs3849831
rs76080373
rs1622459
rs74806075
rs11136703
rs144749957
rs2552096
rs2680612
rs10097159
rs12156172
rs12155719
rs12156181
rs3849832
rs1568332
rs3916139
rs1614688
rs1700123
rs76861490
rs73510805
rs1714757
rs77433539
rs1647297
rs75911148
rs13270771
rs1700124
rs74353258
rs75292159
rs77862529
rs79870357
rs4875297
rs1394470
rs3849833
rs1700026
rs7005623
rs1647300
rs151087252
rs6982435
rs7002121
rs1714754
rs1714753
rs1700027
rs28676528
rs2680613
rs2656281
rs13274585
rs2656282
rs2656283
rs73180496
rs62501132
rs73180497
rs2656284
rs62501133
rs12545959
rs73510840
rs73510841
rs1714774
rs13282712
rs10113741
rs144846179
rs62501134
rs1647301
rs1647302
rs111831555
rs7828070
rs11136704
rs11991901
rs56216951
rs1714787
rs13248436
rs71523616
rs192212838
rs13261443
rs10104668
rs1700117
rs78441207
rs10097907
rs536175424
rs372978897
rs1714691
rs111534816
rs7835462
rs7835785
rs1700120
rs4083036
rs1714810
rs11993231
rs1700121
rs3849834
rs78055609
rs76306440
rs73182319
rs73658441
rs34202826
rs139770728
rs79524460
rs17069226
rs10096696
rs9314520
rs10503238
rs3849836
rs73182323
rs1630284
rs17405426
rs75752092
rs12676505
rs79517738
rs4875302
rs4875303
rs1714781
rs7825237
rs7825410
rs77199246
rs78528238
rs11136707
rs7018112
rs11136708
rs78115638
rs79361040
rs78989350
rs11136709
rs11136710
rs7017485
rs4083033
rs4083034
rs4083035
rs17069257
rs1878956
rs3849837
rs3849838
rs17069261
rs3849839
rs1519170
rs61500485
rs17069262
rs6984970
rs10866964
rs6985124
rs115600675
rs6986281
rs6985284
rs11786441
rs11775154
rs13263091
rs112756204
rs3860864
rs72624078
rs3860865
rs146323104
rs3990317
rs3990319
rs17405538
rs10441632
rs1700089
rs75950206
rs117157474
rs7015381
rs6990610
rs6995684
rs13270945
rs1700091
rs1647304
rs28628133
rs9644363
rs5028015
rs5028016
rs9644364
rs9644365
rs6996352
rs34515053
rs34749479
rs35364155
rs34851282
rs28725409
rs13282730
rs78590223
rs13279779
rs11774620
rs11774658
rs11136712
rs1647305
rs1647306
rs1700092
rs6987253
rs75804553
rs1700093
rs7000736
rs34128707
rs6558853
rs4875304
rs4086674
rs1714783
rs1647308
rs4086675
rs6988224
rs1647309
rs6992631
rs7007375
rs7007410
rs6993215
rs13275448
rs6989172
rs779129
rs79923470
rs147381084
rs13276681
rs182840843
rs10111021
rs17069297
rs4415339
rs779130
rs11781720
rs567652371
rs11985852
rs11985882
rs779131
rs11989624
rs75908898
rs779132
rs779133
rs3860866
rs1647311
rs2552111
rs76865316
rs2656298
rs2552112
rs2656299
rs143059667
rs889994
rs17405766
rs968370
rs968371
rs3887814
rs3860867
rs78369090
rs813584
rs79092172
rs28373596
rs7840813
rs62503968
rs7840845
rs145258272
rs7841156
rs148687172
rs7837656
rs7841311
rs4875306
rs4875307
rs75355163
rs779118
rs7012939
rs6992177
rs6992181
rs7013060
rs7013089
rs7013270
rs148287875
rs11989184
rs190926721
rs34517386
rs17069371
rs61308067
rs17069382
rs145519780
rs2081354
rs710259
rs710258
rs3893792
rs710257
rs4875308
rs144438788
rs2552116
rs148931082
rs3914776
rs75784210
rs1714708
rs139237569
rs62501362
rs3860868
rs62501363
rs56336299
rs55662983
rs4554485
rs113812165
rs11784219
rs11781180
rs62501365
rs56376225
rs1568330
rs62501367
rs192766298
rs17069462
rs1700073
rs1647315
rs10503241
rs148130153
rs13280295
rs73184114
rs77623198
rs1519167
rs11781359
rs78228896
rs1714712
rs1700072
rs76180791
rs139665668
rs80052554
rs80023619
rs12156156
rs3889326
rs13248376
rs77063566
rs17069490
rs1700070
rs13249547
rs10099864
rs7829915
rs10100889
rs890000
rs890001
rs1714714
rs141558107
rs77797687
rs75806680
rs17069495
rs9792308
rs2407312
rs1714717
rs17069501
rs1714718
rs73658490
rs73658491
rs1401483
rs1700068
rs1519168
rs73184150
rs3849841
rs2068242
rs1356652
rs3849842
rs3849843
rs1647317
rs17069542
rs12674947
rs4461921
rs1714720
rs17069552
rs1714721
rs73658492
rs1647322
rs76817042
rs2407313
rs2680628
rs3843924
rs74754067
rs3896280
rs79768843
rs17069576
rs139523239
rs2407314
rs73184173
rs1714726
rs10503242
rs1621526
rs1714728
rs939151
rs118041485
rs72507690
rs1714732
rs12677763
rs1700063
rs28667918
rs1700062
rs1394481
rs13439511
rs74749955
rs12334970
rs118040143
rs143651650
rs1700059
rs10105671
rs1504758
rs12334711
rs62478839
rs60412395
rs1519179
rs140578018
rs1714821
rs1700055
rs73186107
rs1630897
rs1629108
rs68169693
rs1625889
rs1624063
rs1714822
rs10107660
rs139192801
rs181648322
rs2656276
rs2680590
rs7828683
rs10094300
rs58931253
rs7829008
rs1700052
rs17069640
rs1700051
rs1714675
rs7834905
rs13280268
rs78772178
rs1700049
rs7822178
rs11992222
rs11992223
rs11993028
rs11995514
rs10105492
rs10091948
rs10104908
rs28573165
rs1700047
rs1714676
rs1700046
rs73186131
rs1714677
rs13272378
rs10108686
rs146961780
rs7822226
rs73186138
rs74427980
rs57236306
rs117686904
rs1700040
rs60168003
rs73658497
rs1714683
rs17069667
rs73186145
rs75986144
rs1714684
rs34879095
rs73186152
rs17069674
rs17069676
rs1714687
rs73186161
rs73186163
rs17069679
rs142017764
rs10503243
rs73186168
rs73186170
rs2656277
rs73186175
rs73186177
rs149579216
rs148751527
rs17334464
rs117644664
rs13270159
rs1700113
rs10098572
rs1620593
rs17069682
rs141829572
rs1619074
rs28522529
rs17069688
rs7817964
rs1504774
rs1700112
rs1714689
rs77245341
rs191361876
rs1700110
rs17334548
rs28368910
rs1504772
rs142480648
rs1504771
rs7844262
rs17069711
rs60461953
rs57119424
rs76219588
rs1700106
rs13248374
rs79805352
rs1504769
rs7838274
rs60593083
rs1632347
rs1631394
rs4875310
rs76622329
rs1700102
rs1700101
rs6995424
rs7015600
rs1394487
rs6982016
rs1700100
rs1394486
rs73498575
rs1714746
rs2656278
rs9792372
rs7011072
rs7011094
rs62478856
rs73498581
rs73498583
rs73188046
rs7002694
rs6998882
rs73498586
rs73498587
rs971555
rs17069747
rs73498592
rs6983521
rs6984808
rs905764
rs905765
rs75858810
rs2407941
rs13259289
rs77200258
rs73498596
rs57149374
rs73660706
rs73660707
rs12677765
rs779110
rs61039530
rs140744353
rs112430098
rs112150545
rs62478858
rs1700096
rs146196164
rs73498600
rs17069762
rs73660709
rs17069764
rs73660711
rs12675002
rs182219939
rs2680599
rs57270843
rs57412256
rs55692588
rs55962367
rs57350065
rs58394202
rs55720535
rs75547692
rs2656280
rs4875312
rs73500607
rs118141372
rs75268662
rs13253622
rs2656285
rs62481960
rs12677270
rs12677291
rs12677331
rs60504759
rs779107
rs62481961
rs145597903
rs1504761
rs62481962
rs779106
rs6986522
rs779105
rs1394485
rs17069772
rs17069775
rs17069778
rs1700082
rs76607372
rs17069782
rs9693235
rs9693238
rs9694772
rs779103
rs73500615
rs73500617
rs57688174
rs4617179
rs4288395
rs6993805
rs79312095
rs1714701
rs17069790
rs73500622
rs6999771
rs75044024
rs7004794
rs17069792
rs17069796
rs17069800
rs7838666
rs779115
rs149982762
rs79847988
rs12056402
rs924864
rs78686130
rs62481985
rs879274
rs78957243
rs56372551
rs35958640
rs10503246
rs11136714
rs779113
rs11136715
rs779112
rs812941
rs779111
rs117488739
rs17413143
rs4559263
rs6993956
rs116963354
rs6980968
rs10099480
rs1620288
rs2407940
rs7011065
rs143240456
rs7010404
rs1700029
rs17069831
rs2680601
rs2656288
rs813585
rs4304342
rs4322029
rs779120
rs149716583
rs62478569
rs2680602
rs111826146
rs11136716
rs28619306
rs74723649
rs10113352
rs1504757
rs117747479
rs77672333
rs17069841
rs11136717
rs779127
rs810437
rs2680603
rs76172443
rs1700038
rs1631982
rs2680605
rs11787185
rs118076952
rs17069844
rs2680606
rs2680607
rs2656290
rs1700107
rs11784668
rs79522528
rs17413302
rs76934485
rs59849774
rs73660733
rs118133314
rs116978868
rs10282904
rs79995470
rs76340783
rs28585544
rs117172856
rs17413309
rs111515499
rs73500689
rs73189961
rs77676750
rs67250161
rs74336646
rs1979916
rs74882471
rs73500702
rs79491059
rs77334665
rs73502605
rs74389756
rs112096668
rs77015919
rs77496271
rs187951294
rs77666555
rs17413323
rs117865989
rs17069848
rs76534986
rs151224034
rs17413343
rs117747639
rs73502609
rs73502611
rs147466970
rs7822424
rs79326431
rs1394489
rs139546733
rs62478598
rs7845852
rs11136718
rs1827665
rs1827664
rs138937042
rs13274840
rs75660087
rs4875313
rs149678786
rs148344077
rs28800590
rs35319725
rs34852691
rs11988129
rs11136719
rs34251603
rs10866965
rs10866966
rs13282958
rs34447355
rs34048256
rs4604461
rs4313177
rs4535755
rs4609212
rs138533184
rs4369007
rs4281133
rs13261320
rs13258176
rs13262226
rs13259084
rs13266205
rs13269472
rs35265645
rs13266499
rs13269744
rs4875315
rs13268722
rs13277586
rs12681753
rs4641088
rs4557722
rs4523275
rs4574867
rs4358819
rs4875317
rs1910718
rs1910717
rs10108386
rs1910716
rs11783952
rs7461820
rs977365
rs977364
rs977363
rs977362
rs10112948
rs59549385
rs11776123
rs11779669
rs4875319
rs10866967
rs11136721
rs12056601
rs12056602
rs17335232
rs41374945
rs4875320
rs17413497
rs1394477
rs1394476
rs4875321
rs1394475
rs11136723
rs144801775
rs11136724
rs12546046
rs76958112
rs150343669
rs11784834
rs12548881
rs9314522
rs144405270
rs34379313
rs13258014
rs17335309
rs10106165
rs11136725
rs11136726
rs12549529
rs11783438
rs74874499
rs11782760
rs11785855
rs10503249
rs11779243
rs10503250
rs11779272
rs61191550
rs115446540
rs6984591
rs10111080
rs144387601
rs73191946
rs67143511
rs73191948
rs73191950
rs62478634
rs67626815
rs73191954
rs67623901
rs4875322
rs62478635
rs4875323
rs4875324
rs4875325
rs4875093
rs4875327
rs60806454
rs7843009
rs7843279
rs7839568
rs7812317
rs7843273
rs73191960
rs73191961
rs68024807
rs66552562
rs62480579
rs10108639
rs6995773
rs6995791
rs6995802
rs6981695
rs8180935
rs8181005
rs13262538
rs71502983
rs6996303
rs79357464
rs7008640
rs62480580
rs79031253
rs77626575
rs9785155
rs10503252
rs115264387
rs78016498
rs11136727
rs11783094
rs80079587
rs10110255
rs79732691
rs17069871
rs10088254
rs10088341
rs10099054
rs10098267
rs113838227
rs11776902
rs10098620
rs10089045
rs12541509
rs7002661
rs6983013
rs7002670
rs144799228
rs6558860
rs13255812
rs10112765
rs11784405
rs35624824
rs55697959
rs10089612
rs12679077
rs10089891
rs4875328
rs4875329
rs17335476
rs10094777
rs78131164
rs10097012
rs138244106
rs4875330
rs10102283
rs76746055
rs34470235
rs142126179
rs11136729
rs1827666
rs182577193
rs10096058
rs10108628
rs10108772
rs4875334
rs4875335
rs139895325
rs17413742
rs17413749
rs10113290
rs2174358
rs2134950
rs79318790
rs10503253
rs9314523
rs12546471
rs76487137
rs2036547
rs1566861
rs17413763
rs17069921
rs2036548
rs13269120
rs143510785
rs2036550
rs1995536
rs13261217
rs10503254
rs17069926
rs10046752
rs12544891
rs9314525
rs7018359
rs10046757
rs10046758
rs10046759
rs905762
rs3947178
rs4335143
rs1504754
rs139531186
rs1847570
rs60323710
rs113255330
rs2062879
rs12675938
rs12679965
rs11136730
rs10086105
rs11776532
rs10866968
rs11136731
rs10866969
rs1546356
rs1875897
rs144799292
rs117621302
rs74935493
rs151118101
rs79699225
rs10104209
rs10103601
rs10103842
rs10104718
rs10091031
rs10103969
rs10091134
rs10094349
rs146937937
rs10105113
rs13276771
rs139335587
rs13268424
rs10108270
rs149626855
rs10107472
rs75951641
rs79246898
rs10108725
rs141407590
rs10108980
rs7015864
rs4875336
rs140696453
rs117287855
rs79136648
rs76968912
rs7000582
rs141827705
rs77178299
rs10099342
rs145342312
rs10089349
rs6558863
rs7010684
rs56137653
rs10102768
rs77497223
rs6558864
rs142986628
rs141284463
rs9314526
rs9314527
rs146412158
rs116926283
rs151320425
rs35564642
rs141828318
rs6558865
rs116851478
rs11785309
rs35560464
rs78569612
rs35922761
rs35509897
rs139319945
rs4568637
rs79014782
rs149911354
rs6995552
rs59870287
rs62480610
rs146028441
rs4875337
rs79494200
rs13273281
rs77239888
rs35374179
rs1438207
rs6558866
rs1014760
rs78040969
rs1866272
rs35013239
rs148772958
rs13253947
rs1866271
rs117097243
rs77300272
rs35333378
rs145062984
rs138672888
rs11985125
rs17413882
rs61705704
rs117487310
rs1561343
rs1561342
rs34198572
rs35645563
rs17069985
rs7832549
rs80200382
rs34381340
rs34133534
rs34184584
rs36112676
rs34495642
rs34124324
rs7834964
rs34718788
rs6558868
rs56133441
rs7008571
rs7009827
rs13250773
rs10091551
rs10091558
rs149996671
rs10429391
rs10105349
rs67897933
rs10105465
rs78924708
rs10098869
rs7813362
rs34026341
rs35485389
rs17069996
rs58009402
rs57038562
rs75228397
rs13248280
rs80104085
rs9314528
rs7832586
rs34317801
rs28662887
rs76274385
rs76936861
rs75894447
rs11990010
rs17063252
rs10093852
rs6994364
rs77761436
rs118021211
rs62479471
rs185154196
rs4292712
rs78955187
rs4571752
rs2406695
rs3990909
rs76058755
rs73175735
rs538909367
rs143853892
rs77031360
rs117776756
rs73506692
rs78545517
rs144860465
rs17070035
rs10503256
rs9314529
rs62479474
rs74616111
rs60695300
rs80268317
rs78473494
rs75828732
rs11997852
rs140094902
rs75630910
rs6987250
rs10092700
rs7014959
rs146472642
rs143181247
rs148282169
rs4875095
rs150290207
rs184313654
rs10097170
rs73508609
rs56191260
rs10096474
rs2163308
rs10503257
rs35756025
rs6558870
rs75326375
rs73508619
rs10100309
rs35196636
rs75311763
rs1036556
rs10101518
rs13251752
rs10101532
rs77877253
rs10101622
rs1036555
rs4875338
rs4875096
rs4875339
rs10094075
rs10104910
rs17070077
rs4875097
rs34042748
rs4875098
rs4875099
rs74982430
rs13258920
rs13259606
rs73508632
rs13267028
rs13270354
rs13270369
rs7837578
rs7837851
rs7836863
rs7814674
rs7837187
rs10098903
rs7833644
rs7814853
rs12677798
rs34145080
rs7815269
rs149786705
rs17335806
rs145258922
rs17070080
rs11987975
rs11787405
rs11787410
rs11778711
rs2043116
rs80268630
rs4379466
rs13256449
rs73508650
rs3910077
rs10216514
rs77093174
rs7813162
rs10093239
rs34689257
rs77714401
rs10503259
rs10089807
rs13265164
rs13257692
rs73508657
rs77298471
rs79522160
rs1438205
rs1370728
rs1370727
rs77271683
rs1370726
rs62479502
rs73508664
rs73508668
rs10107898
rs34690924
rs10094578
rs150483405
rs78303261
rs10097686
rs10111289
rs73508672
rs35052360
rs7839613
rs61278929
rs62479508
rs1594353
rs1595467
rs1595466
rs1595465
rs117365010
rs73508681
rs79709955
rs75797226
rs1583653
rs1583652
rs76744686
rs28862097
rs1583651
rs73508697
rs73508700
rs78781639
rs1594352
rs67529403
rs73175774
rs1594351
rs73510610
rs67901868
rs66832422
rs66505261
rs1583130
rs76935341
rs117398613
rs143943957
rs11986849
rs1583129
rs11993789
rs13269939
rs11993860
rs73510623
rs11779929
rs73175778
rs11136734
rs11780622
rs11136735
rs73175782
rs79087212
rs13279504
rs11780709
rs74530488
rs66476968
rs1367320
rs1367319
rs1370731
rs1370730
rs79821450
rs79149025
rs74785877
rs28611380
rs7010710
rs78354900
rs7843687
rs7842780
rs7827314
rs78955786
rs73175788
rs28540417
rs11989934
rs11136736
rs12549600
rs13269315
rs13276894
rs2067652
rs11990908
rs75233835
rs142872350
rs12386966
rs56832566
rs34096231
rs62479539
rs11786916
rs17070091
rs67623617
rs67606353
rs76586264
rs28593012
rs73510643
rs11775921
rs73510644
rs73510646
rs13267644
rs142268341
rs13251340
rs59229199
rs75703400
rs10098163
rs76501333
rs34731438
rs10112707
rs11781210
rs56751170
rs147560557
rs11136738
rs10866970
rs117871472
rs11781432
rs11781489
rs12679445
rs10866971
rs148608209
rs118074158
rs11785440
rs1438209
rs1438208
rs79229105
rs17414118
rs7004716
rs75765135
rs75308159
rs11785556
rs35799660
rs34714143
rs117837697
rs1595470
rs35326813
rs58426024
rs73177309
rs35704084
rs1595469
rs1595468
rs34603935
rs62479544
rs80286653
rs35413625
rs17070105
rs62479547
rs75693045
rs79773137
rs75930582
rs79962398
rs74334046
rs68093624
rs6558872
rs118083832
rs6558873
rs59425918
rs56967787
rs58584683
rs57777162
rs59939106
rs17070107
rs57643290
rs78599185
rs6995913
rs58469927
rs17070111
rs76393578
rs76394681
rs111872665
rs4875101
rs6997939
rs7001270
rs79882523
rs76515597
rs76810235
rs76590276
rs78166166
rs75508245
rs76228006
rs78323114
rs7001908
rs1438211
rs79643017
rs80157254
rs6984530
rs79686837
rs2163303
rs1430447
rs13439862
rs74620244
rs80356451
rs77417727
rs76120339
rs76523457
rs7836107
rs7837183
rs6558874
rs61458102
rs74982883
rs75436187
rs76665587
rs77396788
rs112473090
rs56267226
rs80066695
rs74669197
rs78033823
rs112534417
rs117100741
rs113916325
rs11783998
rs1438212
rs80065894
rs73658803
rs4442167
rs4360311
rs181384966
rs112938678
rs148892599
rs7846073
rs1430446
rs78917572
rs56718022
rs75627799
rs11785795
rs11785119
rs117018727
rs7009362
rs9657396
rs6985778
rs75866753
rs7010039
rs11136739
rs55716843
rs11136740
rs4327878
rs1438213
rs77105651
rs77843589
rs78098307
rs79351112
rs12543483
rs11774916
rs76593384
rs1430445
rs1438214
rs7832369
rs7815637
rs13260803
rs74299149
rs9773692
rs13261698
rs74979700
rs67198077
rs11779254
rs12542641
rs79937790
rs12545004
rs79015160
rs1816309
rs1370733
rs76499580
rs78537899
rs55879555
rs7829894
rs7830890
rs143869505
rs78578808
rs7814609
rs7815034
rs55924710
rs56162145
rs11988906
rs116993810
rs75420987
rs73658842
rs1430443
rs56874376
rs72624079
rs77924030
rs76606245
rs34598031
rs72624080
rs7828854
rs7844370
rs72624081
rs80050235
rs117601411
rs73177353
rs62480974
rs2406692
rs2164890
rs77781766
rs4260910
rs73177356
rs201621660
rs79624526
rs11780778
rs118079744
rs151194526
rs138386015
rs6990959
rs35567863
rs34770053
rs78088170
rs75829722
rs11992667
rs1866273
rs74606980
rs13270991
rs79117164
rs1438210
rs1864517
rs78611172
rs117238247
rs117410777
rs76665357
rs77275552
rs137986895
rs1430448
rs1430449
rs79079799
rs7006904
rs10503260
rs60996276
rs6988291
rs116858980
rs80345415
rs13267484
rs76448467
rs80196499
rs77955421
rs142730432
rs73177363
rs79483801
rs7845980
rs79556828
rs57043821
rs79270680
rs7828233
rs11995502
rs73177366
rs79448843
rs76020747
rs28591586
rs28367292
rs17336043
rs76194583
rs11992011
rs58030887
rs79587756
rs57264023
rs7837956
rs7838113
rs77307703
rs74318770
rs10089026
rs79267177
rs7831167
rs6558876
rs74495253
rs13264886
rs17070157
rs76296140
rs78645682
rs116863155
rs7814568
rs2915066
rs149817110
rs190452240
rs190409277
rs142356977
rs79890726
rs74751786
rs75719994
rs2918046
rs76697334
rs117009548
rs13258111
rs77217465
rs17336085
rs150978820
rs57348279
rs10092807
rs10093806
rs79071321
rs1154037
rs75868027
rs10503262
rs13270357
rs13269685
rs79129236
rs80176695
rs1217651
rs67435161
rs56181019
rs1154039
rs35516630
rs79079383
rs80048280
rs76445718
rs13262986
rs76106383
rs1217529
rs59958661
rs77182361
rs117406652
rs13278687
rs13279162
rs116905442
rs80083046
rs78168763
rs3931852
rs11985089
rs78433737
rs13265078
rs75298027
rs11993264
rs76155195
rs1658815
rs67965769
rs79499648
rs1238056
rs78586664
rs17070217
rs1438193
rs78097830
rs17070220
rs17070221
rs76091103
rs7816189
rs116861884
rs1658816
rs1237298
rs11136742
rs17414411
rs76164039
rs17070226
rs11783587
rs76634200
rs17070231
rs1238057
rs17336210
rs9650515
rs1725132
rs13250547
rs17070242
rs12681349
rs10091211
rs1217537
rs77807111
rs11136743
rs4875341
rs1438194
rs1438195
rs62480999
rs75234169
rs1438196
rs75893906
rs78773239
rs7015105
rs62481000
rs62481001
rs75590244
rs79928372
rs1154044
rs28768178
rs2163304
rs1438197
rs1154046
rs12677997
rs62481002
rs980238
rs1978844
rs192816932
rs12549086
rs10096754
rs10096868
rs6558877
rs6999888
rs6558878
rs12542458
rs6983086
rs6983396
rs4875102
rs57396002
rs57771239
rs60714191
rs7815734
rs17070269
rs62481004
rs1154052
rs10101304
rs1154053
rs66512318
rs1438198
rs1438199
rs117418707
rs13251521
rs75844010
rs28719543
rs117168199
rs11774358
rs112252471
rs79809124
rs75318869
rs77614012
rs78448994
rs79190267
rs75980946
rs75407599
rs7015706
rs1347754
rs6995076
rs6982120
rs1438200
rs1438201
rs1438202
rs5025174
rs7000593
rs4478597
rs6999573
rs1658819
rs4478598
rs78997790
rs4483180
rs4875343
rs4875103
rs4875344
rs17070283
rs17414612
rs1658820
rs1658821
rs6991612
rs11994763
rs6558880
rs10088898
rs17070295
rs1217539
rs1217540
rs7007659
rs11781724
rs111684074
rs2915065
rs13263442
rs140148441
rs117985312
rs146869880
rs34609478
rs1725088
rs1238522
rs13275567
rs1217648
rs1217647
rs13269669
rs35455544
rs35007706
rs6990173
rs1217646
rs6986971
rs1154057
rs6558883
rs79879186
rs10088937
rs76484994
rs77128024
rs7001772
rs139276249
rs12677457
rs1154059
rs78676153
rs13273325
rs1154060
rs66480013
rs80004757
rs1561341
rs57564166
rs57194615
rs76876075
rs75546483
rs732468
rs1808586
rs732467
rs78713905
rs35982142
rs75913015
rs79651282
rs77312438
rs1235700
rs74299153
rs76558115
rs76697494
rs17070308
rs75066586
rs13265103
rs17070309
rs1228296
rs62481011
rs1217546
rs1228295
rs77976727
rs28659931
rs77933445
rs144463495
rs17336607
rs62481012
rs17336628
rs1154064
rs77086824
rs11784730
rs74800067
rs57960874
rs17414883
rs13254250
rs57061717
rs17070316
rs17070317
rs17414897
rs17070327
rs13251739
rs66769827
rs1235013
rs1154068
rs17070331
rs12549644
rs34380501
rs2115967
rs2115966
rs2163307
rs1217656
rs11776192
rs73660848
rs55696300
rs1235012
rs1154070
rs1006882
rs78446409
rs6558884
rs6999396
rs76334022
rs78732655
rs76182032
rs77518223
rs75762052
rs12549303
rs12549823
rs12544832
rs12542493
rs193007108
rs12543082
rs1154071
rs12542542
rs1006583
rs1006582
rs74676900
rs13278962
rs80094404
rs77300968
rs116924766
rs115510134
rs116786691
rs13278525
rs77500513
rs11780134
rs7813376
rs7825748
rs77584844
rs76395359
rs35156308
rs11136744
rs79691720
rs76752136
rs5000538
rs77449038
rs5000536
rs75456536
rs13253098
rs5000535
rs5000534
rs74962223
rs73660853
rs73660854
rs73660855
rs76211787
rs79363637
rs73660857
rs147623659
rs2959179
rs191966054
rs74448082
rs77395733
rs151260948
rs1658813
rs7006288
rs28483476
rs75806902
rs35884056
rs77104677
rs62481022
rs62481023
rs34078610
rs4875345
rs4875346
rs28605621
rs74818514
rs7844844
rs79966745
rs76083514
rs10441633
rs1217680
rs10092005
rs12675246
rs988378
rs1217677
rs17336844
rs17336858
rs13271708
rs77906338
rs77307145
rs59220908
rs1217676
rs10282822
rs1217675
rs1217674
rs4875347
rs13254545
rs13257745
rs76037970
rs1217672
rs75536128
rs73178980
rs62479670
rs1217670
rs1217669
rs12545377
rs2406686
rs2163306
rs76037801
rs12676259
rs1217668
rs77622052
rs11136745
rs1217666
rs13250119
rs1217664
rs1529582
rs6558885
rs7841776
rs7822968
rs1217662
rs59171014
rs1997139
rs9644367
rs9314531
rs6999093
rs13262098
rs1217660
rs1217659
rs13252925
rs78359611
rs76838800
rs78175304
rs78804505
rs146378609
rs76766580
rs17070360
rs17415198
rs1217684
rs62479671
rs1154072
rs78265331
rs56399018
rs56158884
rs35272888
rs1154074
rs73178999
rs58122272
rs143364722
rs185517859
rs4875349
rs12547280
rs59761668
rs12547327
rs11783613
rs34432088
rs77771829
rs75597894
rs9657397
rs9657367
rs34991116
rs187349472
rs4875105
rs79972332
rs1154082
rs17063261
rs17070375
rs2959180
rs6995921
rs10101341
rs4875350
rs1725116
rs1526337
rs59876996
rs192127860
rs1624021
rs58223356
rs111705636
rs76709381
rs1725119
rs1725120
rs1725121
rs1652547
rs1725122
rs56289003
rs76654189
rs10106998
rs1725123
rs77986837
rs1658822
rs12550204
rs11786835
rs11776255
rs2918048
rs2915063
rs75445778
rs74299154
rs1632076
rs74869607
rs73180913
rs1725111
rs79463839
rs1725112
rs17070403
rs74623573
rs17343492
rs112230120
rs184768372
rs111978152
rs78666045
rs80222512
rs77470831
rs77375027
rs76990907
rs73180917
rs1626142
rs1658825
rs1154084
rs41378144
rs1154087
rs1154088
rs78860201
rs12681130
rs76818812
rs79236459
rs144815639
rs1154090
rs146814433
rs1154092
rs2043803
rs75720163
rs2915061
rs2043804
rs12545504
rs1217658
rs76427572
rs78782934
rs147363680
rs6991091
rs1725130
rs12676659
rs7010197
rs941006
rs4875352
rs6558888
rs893457
rs1217542
rs891472
rs891471
rs1217543
rs17070439
rs117848690
rs1014333
rs1154096
rs7017847
rs7018337
rs1217689
rs1217688
rs1217687
rs77078925
rs1036557
rs13276514
rs1154098
rs1154099
rs17070447
rs1658826
rs1658827
rs139169540
rs1013702
rs1154100
rs1217686
rs10109216
rs4875106
rs7828008
rs187309758
rs17415676
rs7828332
rs1230770
rs1154101
rs1864516
rs1864515
rs2406477
rs1985200
rs12545803
rs73180936
rs73180937
rs6990344
rs13255344
rs4609213
rs4392922
rs79616687
rs191234503
rs10107477
rs11786720
rs143185510
rs2037722
rs10113553
rs142705258
rs1112779
rs1405244
rs1112780
rs4875107
rs13438867
rs10503264
rs17415732
rs13275581
rs79515009
rs60277107
rs117400156
rs10106309
rs2056664
rs28408367
rs62479720
rs151166382
rs374529760
rs192701985
rs184492611
rs62479739
rs11136746
rs62479740
rs13282276
rs189404314
rs78202088
rs117289207
rs186135630
rs1113226
rs150588678
rs9650516
rs10090075
rs116679580
rs10102969
rs62479741
rs150276822
rs10106920
rs189793728
rs4875355
rs7824750
rs62479742
rs117048750
rs1997138
rs116459499
rs78281782
rs73180949
rs4875108
rs7835027
rs10108865
rs10108982
rs77666269
rs17070484
rs147955009
rs11136747
rs34029111
rs76761761
rs17343946
rs142639513
rs4875356
rs10095988
rs12675479
rs118063552
rs13273099
rs1526339
rs17070487
rs11997928
rs11997934
rs180791390
rs1111656
rs4557723
rs13249645
rs10104252
rs73182921
rs2177899
rs59162832
rs60805706
rs117043820
rs111840884
rs73182925
rs4875357
rs73182929
rs4875109
rs59278005
rs73660901
rs7004990
rs111474990
rs117824961
rs112136860
rs13249778
rs183710072
rs140036286
rs181537107
rs112471020
rs59265291
rs60392405
rs73661506
rs17070498
rs12056740
rs11136748
rs11136749
rs11994887
rs17344030
rs2204531
rs188078765
rs111294753
rs77324530
rs35741768
rs77068684
rs6996668
rs17070507
rs75582878
rs73661509
rs73182940
rs80245679
rs78053024
rs144656062
rs68044239
rs140483484
rs17344058
rs78599727
rs73182943
rs73661516
rs79043716
rs2406706
rs17070520
rs74471748
rs139450331
rs113168764
rs79025043
rs3920413
rs1358116
rs1464977
rs76491291
rs13278870
rs73182951
rs1526341
rs76767477
rs17416011
rs76555327
rs76214058
rs7010832
rs2406707
rs17070552
rs78345101
rs113693547
rs149151999
rs143300709
rs4418366
rs181129040
rs17416046
rs17344155
rs13272968
rs111480695
rs77740611
rs192794697
rs1358114
rs12547182
rs73182965
rs73182966
rs62484744
rs55788529
rs11786833
rs11786837
rs73182968
rs75709801
rs11773915
rs11786902
rs11776307
rs11776338
rs76292275
rs61291918
rs62484746
rs68167396
rs17416067
rs117390464
rs17070576
rs11984709
rs17344197
rs77434910
rs117488156
rs146477106
rs1983474
rs73182977
rs80008947
rs17344217
rs73182980
rs7818189
rs77910202
rs142189212
rs140350018
rs7831820
rs79292153
rs73182983
rs73182984
rs79817744
rs73182986
rs78653204
rs78723038
rs80021967
rs79331457
rs141957966
rs12682212
rs79185768
rs78344782
rs73661524
rs77853299
rs139643622
rs75882980
rs73182990
rs7357469
rs78730383
rs6558891
rs1526335
rs1526334
rs1526333
rs1526332
rs11136750
rs7357512
rs7357519
rs73183001
rs34787327
rs6996158
rs6992457
rs77461180
rs12546056
rs9314532
rs79482698
rs17070599
rs7843629
rs143256266
rs1997137
rs17070607
rs73498651
rs1526331
rs17416228
rs13252508
rs6993844
rs17416235
rs17344378
rs144881059
rs80117168
rs73184907
rs1949910
rs1949909
rs79669823
rs151238350
rs146726835
rs116404658
rs115350488
rs12677365
rs141654167
rs12675963
rs73184916
rs17070617
rs17070620
rs17344405
rs17070623
rs55987337
rs78833227
rs2950160
rs6980912
rs76866002
rs2693794
rs150375254
rs2466733
rs73184923
rs117870125
rs2693793
rs2617015
rs76336779
rs41470346
rs62486665
rs73184927
rs62486666
rs77230700
rs56281620
rs143999643
rs73184933
rs115461163
rs73184934
rs2617059
rs73184937
rs73184939
rs2617061
rs4875360
rs79384497
rs2693792
rs73184948
rs2693791
rs2725011
rs117850716
rs7826384
rs111338215
rs113845462
rs113406865
rs2407628
rs73184952
rs112649539
rs76146724
rs112443742
rs113663668
rs77617848
rs75973279
rs150181396
rs13276804
rs13249167
rs9987217
rs9987377
rs2959176
rs2959177
rs2927552
rs2927553
rs2725052
rs2693799
rs2693798
rs2725053
rs111801740
rs112302867
rs2616970
rs2725055
rs2725056
rs2616981
rs2693796
rs113946210
rs111396786
rs7012094
rs7012116
rs2693795
rs2616987
rs73184968
rs7832587
rs2616997
rs2617010
rs2617011
rs769043
rs7842102
rs2725059
rs117918278
rs2725060
rs7843036
rs9314533
rs73184980
rs147500125
rs17416403
rs73184983
rs2725061
rs2725062
rs62486670
rs10090272
rs10103168
rs10090483
rs10104296
rs10104298
rs2447698
rs2466732
rs117883917
rs2617064
rs2725063
rs113361231
rs2617065
rs2617066
rs2725064
rs79981828
rs117762520
rs10097669
rs2725065
rs58707456
rs2725066
rs2725067
rs143334885
rs2725068
rs2617068
rs17070658
rs117777643
rs17070660
rs2617069
rs2617070
rs2725071
rs2447699
rs2725072
rs2725073
rs80185538
rs17070685
rs7017584
rs17070688
rs185780156
rs28492698
rs147776634
rs12679893
rs2725035
rs2725034
rs12682113
rs2725033
rs144530469
rs2617071
rs2725032
rs113819318
rs142562493
rs150968970
rs11987630
rs11987631
rs146613574
rs11987636
rs11987640
rs2725031
rs2725030
rs7004942
rs2725029
rs11987692
rs2725028
rs138861499
rs147443772
rs11995080
rs113452373
rs2725026
rs11997595
rs2725025
rs2617073
rs2725024
rs11997765
rs73500570
rs117440043
rs35291101
rs73186941
rs73500571
rs2617074
rs4875363
rs75987798
rs17070691
rs11784571
rs4875364
rs79703753
rs73500573
rs2617076
rs2724992
rs17063270
rs2724991
rs2617077
rs79343675
rs2724988
rs117634737
rs75957788
rs75973699
rs2617078
rs2724987
rs180996168
rs141650268
rs183413781
rs2617079
rs2617081
rs12676102
rs2617082
rs17070693
rs73659108
rs2724986
rs2617083
rs17070697
rs2617084
rs2617085
rs73659110
rs7816402
rs73659112
rs150142563
rs2724985
rs118039792
rs12543883
rs7832831
rs17070709
rs2724984
rs2617087
rs2617088
rs2724983
rs17070710
rs2617089
rs2724982
rs77189568
rs75414958
rs2724981
rs111676454
rs2617090
rs138417992
rs139282533
rs2724980
rs2617091
rs6998447
rs56121324
rs77912221
rs78744386
rs11774942
rs75633924
rs17070718
rs13259249
rs13259583
rs35817237
rs13249431
rs79947040
rs7009652
rs4875365
rs17070727
rs4875366
rs4875367
rs7014400
rs4875368
rs9314534
rs58357251
rs2724952
rs78310048
rs2724951
rs7018306
rs2617093
rs13279240
rs13279272
rs1382247
rs10503265
rs2617094
rs11777963
rs1382248
rs720005
rs12676966
rs12677479
rs2617095
rs1382249
rs77810313
rs2617096
rs77375336
rs4875370
rs2617097
rs2617098
rs75319646
rs2725087
rs73659140
rs144453207
rs13257897
rs116908722
rs11136757
rs11781113
rs12676704
rs11996088
rs13259575
rs13260653
rs11996143
rs2725085
rs6990838
rs17070764
rs28525240
rs2617100
rs117117164
rs2617101
rs13269869
rs13261356
rs77238883
rs17070769
rs13261038
rs58723219
rs17070773
rs13264521
rs73504852
rs60252745
rs73188706
rs2725014
rs2617102
rs2617103
rs1478271
rs77965869
rs10217021
rs75897744
rs75262703
rs2725015
rs79001845
rs117832236
rs1382250
rs1382251
rs35712265
rs2725043
rs2061750
rs34169770
rs144581628
rs2466731
rs2725044
rs2725045
rs17070785
rs34428168
rs2617104
rs2725046
rs1478272
rs1478273
rs1478274
rs79819028
rs74765018
rs2725047
rs76087705
rs117865652
rs7843182
rs1564179
rs74431423
rs72507691
rs72507692
rs35769046
rs2725042
rs57258918
rs2617105
rs2725041
rs13271436
rs2725040
rs59085628
rs2725039
rs67944609
rs2725037
rs17070808
rs2617106
rs2617108
rs2617109
rs2617110
rs12681985
rs78511714
rs1871122
rs1871123
rs1871124
rs1871125
rs74360856
rs74958451
rs75730340
rs12334887
rs12541548
rs55966096
rs34112904
rs73504887
rs139623882
rs73659177
rs2616969
rs75331602
rs2725012
rs78265491
rs141105198
rs117843786
rs2616971
rs12675642
rs74662352
rs12680273
rs13275819
rs55694307
rs2616972
rs17070836
rs2616973
rs1478275
rs2616974
rs1478276
rs2616975
rs2616976
rs140787634
rs2616977
rs2616978
rs2616979
rs2725008
rs2616980
rs77299319
rs80237686
rs12335231
rs12334700
rs12335285
rs12335289
rs61565678
rs10100024
rs2616982
rs75488874
rs75019107
rs2725019
rs2725020
rs6998666
rs2725021
rs2725022
rs10113503
rs2725023
rs17070856
rs17070859
rs150503410
rs17070864
rs73188743
rs75948189
rs2061749
rs11136758
rs1982628
rs2616983
rs13259288
rs78812441
rs2616984
rs11775015
rs2724958
rs2724957
rs1155851
rs17070881
rs4875113
rs1478278
rs1478279
rs17070883
rs12682447
rs2616988
rs2616989
rs2616990
rs17070890
rs1382256
rs13282923
rs1382257
rs1382258
rs1382259
rs78505470
rs76982163
rs1478280
rs17070903
rs2724955
rs2724953
rs2616991
rs10503266
rs79031382
rs76535315
rs7819647
rs7816030
rs3804
rs2447696
rs17070912
rs10503267
rs77792665
rs1154579
rs10503268
rs146503355
rs2011137
rs1154581
rs1154582
rs2725083
rs1478281
rs1478282
rs1478283
rs71523639
rs11136759
rs112972834
rs2724967
rs13269324
rs2616994
rs13261335
rs2616995
rs17070920
rs2724968
rs73188776
rs11993901
rs2616996
rs13271457
rs117450777
rs4875371
rs4875372
rs2724970
rs2616998
rs2616999
rs2617000
rs2724971
rs13261011
rs2617001
rs17070935
rs2617002
rs2617003
rs2724972
rs2724973
rs2617004
rs11991366
rs2724974
rs2724975
rs2617005
rs2724976
rs2617006
rs2617007
rs187417283
rs13249524
rs78667541
rs17070942
rs17070944
rs11993465
rs2617009
rs75546888
rs73659182
rs76260382
rs73659183
rs4875373
rs77448767
rs77009235
rs2725007
rs74929621
rs12681962
rs79264955
rs2725006
rs2617047
rs7009980
rs7001148
rs7014444
rs2169740
rs79767516
rs1531532
rs78484816
rs76182586
rs1038062
rs1038061
rs1038060
rs75175483
rs1038059
rs78311798
rs76539718
rs2617045
rs2617044
rs7841173
rs77779015
rs2725004
rs114120864
rs114488853
rs2725003
rs2725002
rs2617043
rs116157378
rs11984453
rs2617042
rs2617041
rs117330820
rs141293598
rs12156349
rs2725001
rs10094093
rs2725000
rs76070001
rs77377805
rs2724999
rs75258763
rs2724998
rs2724997
rs2724996
rs114596102
rs117051888
rs2724995
rs2617037
rs73509029
rs10503269
rs10102117
rs10102231
rs80023757
rs899143
rs80295394
rs899144
rs7465218
rs7014518
rs6997228
rs2617035
rs6997243
rs978440
rs1478261
rs78953787
rs79167779
rs77967539
rs12115069
rs12115079
rs116070633
rs117333258
rs2617034
rs79930203
rs2725074
rs2617032
rs12543670
rs76580586
rs13265173
rs12544766
rs116947431
rs2617031
rs75451978
rs76266726
rs2617030
rs17070990
rs10108351
rs115759661
rs116184221
rs144244984
rs139642443
rs2045867
rs116147136
rs78630662
rs1351105
rs76313501
rs117823855
rs117153830
rs75031016
rs75103576
rs77562707
rs115592776
rs75499454
rs79613268
rs79600374
rs2617029
rs78200477
rs78720006
rs140466668
rs2126874
rs79265007
rs79624068
rs11997866
rs78517151
rs10092354
rs2126876
rs80202519
rs75422122
rs79856319
rs12681845
rs12675498
rs75829842
rs11136760
rs76120552
rs74506068
rs2617028
rs12682320
rs75522497
rs10096775
rs76220272
rs2617027
rs75873973
rs12680763
rs2617026
rs73509086
rs12680893
rs12541342
rs78665884
rs2126877
rs77866947
rs78744529
rs2724959
rs79885446
rs78455034
rs76206670
rs79125892
rs2724962
rs7465653
rs143542161
rs1478277
rs4430116
rs61025105
rs75326849
rs375496916
rs74453707
rs17070996
rs17071000
rs74897338
rs78960794
rs76993054
rs77433377
rs2724963
rs75710649
rs2617022
rs2617021
rs74645204
rs77295379
rs79145958
rs2724964
rs79023526
rs2466730
rs6558897
rs2447697
rs73510911
rs1038058
rs79116334
rs77647909
rs117532357
rs2725058
rs74788812
rs2617020
rs2725057
rs2617019
rs12675274
rs77167802
rs79655078
rs75089774
rs1904119
rs2617018
rs200256566
rs2617017
rs12680538
rs7826491
rs117810135
rs13265740
rs76997521
rs6558899
rs7831338
rs7843255
rs62484566
rs2725017
rs2725016
rs74855240
rs62484567
rs17071021
rs62484568
rs17071024
rs6558901
rs62484570
rs7816766
rs17071029
rs10092221
rs62484571
rs117154417
rs11785502
rs7004127
rs720665
rs10282918
rs2724965
rs11786481
rs1382246
rs2617016
rs77410593
rs117248965
rs4588878
rs62484573
rs2897715
rs4262341
rs6558902
rs6558903
rs2725075
rs2248448
rs1993870
rs1993869
rs11774239
rs7003262
rs10866976
rs11136761
rs11136762
rs13269425
rs144394432
rs1478269
rs77979097
rs6999300
rs1382245
rs62484579
rs7830752
rs139966982
rs184557871
rs1014080
rs76598028
rs1038064
rs1038063
rs77283067
rs192695812
rs78779674
rs13250044
rs118150813
rs144106448
rs62484581
rs62484582
rs2617014
rs2724966
rs7813769
rs12550650
rs7844762
rs77068790
rs2617012
rs62484583
rs12678852
rs75651487
rs78418611
rs80108152
rs76716209
rs78542190
rs1478268
rs75109902
rs117588490
rs1478267
rs78408607
rs7007873
rs7011905
rs74837617
rs7845749
rs79879861
rs2725010
rs75198011
rs75704888
rs1158100
rs12545434
rs10110982
rs1158099
rs2859568
rs10108771
rs79513985
rs75405536
rs4529488
rs922420
rs2897681
rs1811552
rs7015177
rs7828501
rs2724961
rs79737117
rs76882234
rs1471419
rs78455689
rs7003327
rs2617055
rs76260805
rs1159622
rs149497089
rs79335902
rs77578624
rs10503270
rs17346490
rs12679634
rs2617056
rs2617057
rs2617058
rs17071069
rs142932506
rs2256976
rs748274
rs76162365
rs6558904
rs74511823
rs56345144
rs55657755
rs1382253
rs1382252
rs145106030
rs6996296
rs6992236
rs974790
rs974789
rs974788
rs10105216
rs2725076
rs2725077
rs2725078
rs17071074
rs2725079
rs58651639
rs2725080
rs6983637
rs2219760
rs2617052
rs7003562
rs2617051
rs17071086
rs2617049
rs12681149
rs2725081
rs12680757
rs150693075
rs80226476
rs144081449
rs17418550
rs1564180
rs77936490
rs56219712
rs10093459
rs10093574
rs10094500
rs73659190
rs6995549
rs725825
rs73659191
rs2725036
rs77036081
rs1676964
rs1676965
rs4875114
rs73659192
rs1676966
rs74913187
rs73659193
rs10503271
rs13282018
rs1673267
rs34135903
rs145618855
rs17071107
rs17071110
rs7822599
rs17071113
rs78251651
rs115976474
rs1457196
rs17071118
rs80185733
rs1382254
rs1623729
rs74556068
rs7001671
rs61465136
rs12550834
rs7001852
rs1676968
rs7002001
rs7003441
rs1676969
rs7002785
rs7003892
rs1676970
rs77939104
rs1673270
rs1676971
rs1676972
rs60508299
rs1676973
rs17071123
rs1673271
rs143434415
rs1676975
rs139884394
rs1676976
rs1630240
rs73659194
rs117049978
rs75519773
rs1351107
rs1351108
rs10108060
rs10108064
rs1676979
rs1676980
rs4875374
rs1673272
rs73659196
rs963832
rs1673274
rs2607554
rs2607555
rs17071131
rs1457197
rs293872
rs77591102
rs12676322
rs11136763
rs293873
rs899145
rs293874
rs147276405
rs293875
rs293876
rs73659198
rs73659199
rs12543048
rs75652914
rs7008439
rs293878
rs1031610
rs59582763
rs293879
rs73659200
rs293880
rs73659201
rs293881
rs35433274
rs12679229
rs187408493
rs74806894
rs2061283
rs2124957
rs293882
rs293883
rs75753118
rs293884
rs117861798
rs293885
rs293886
rs293887
rs293888
rs293889
rs143696711
rs13255293
rs73175322
rs75760395
rs13254205
rs13257013
rs73661103
rs293891
rs293892
rs293893
rs10481373
rs117661997
rs77343108
rs73661104
rs2607549
rs139361419
rs2607550
rs11781201
rs1478263
rs7464384
rs7826378
rs6992062
rs143475001
rs143582949
rs1457187
rs149080560
rs1457186
rs1628885
rs7014938
rs75277683
rs11786489
rs1673237
rs1673236
rs1478265
rs1478266
rs1611927
rs144259775
rs2617048
rs62484603
rs1676938
rs13266752
rs117555564
rs118183950
rs7830723
rs79423187
rs74556210
rs1673265
rs7006002
rs117407134
rs35884987
rs1676941
rs13279100
rs13281409
rs1673260
rs13279882
rs78055712
rs13252507
rs34059473
rs13255065
rs71523644
rs34547061
rs1676942
rs78793166
rs114964937
rs11136764
rs74341496
rs34255247
rs11136765
rs10503272
rs4875375
rs10503273
rs12156032
rs12156079
rs12156337
rs79675349
rs10503274
rs7827261
rs1673258
rs7827548
rs7827664
rs1676945
rs1673257
rs73497874
rs7831951
rs78848291
rs35013512
rs76181351
rs36052856
rs56197347
rs13248878
rs2607552
rs142587282
rs1676948
rs116325351
rs4875376
rs4875377
rs1673255
rs4875378
rs1673254
rs1676949
rs1612370
rs12056843
rs149474273
rs143962226
rs12056373
rs181513799
rs78752693
rs12541886
rs77998859
rs1673253
rs6989364
rs79922142
rs11136766
rs1992200
rs11776095
rs1992201
rs1992202
rs75819045
rs117697740
rs2407592
rs6558908
rs6558909
rs75184275
rs6558910
rs6558911
rs6558912
rs17418933
rs79035032
rs76221251
rs12677376
rs9657369
rs1676950
rs1676951
rs35206522
rs11781265
rs11774640
rs149983039
rs17071202
rs17071204
rs17071205
rs4875379
rs4875115
rs79368511
rs1350309
rs13267754
rs1350308
rs6997881
rs10503275
rs1676953
rs1673249
rs1673248
rs75387659
rs899146
rs12546236
rs77165937
rs76711460
rs4551379
rs75698362
rs149038319
rs12541854
rs1676957
rs1676958
rs11775255
rs35789962
rs12682084
rs11775298
rs1673247
rs1676959
rs2169739
rs35306804
rs1673246
rs1350307
rs1379326
rs116966145
rs79150251
rs6981893
rs2607553
rs192504977
rs1673243
rs77575729
rs6982167
rs12542163
rs1379325
rs73177523
rs1676960
rs1676961
rs146463022
rs17071221
rs1673240
rs897826
rs28663399
rs1673239
rs1676963
rs17071232
rs7003205
rs7841289
rs34522868
rs17080162
rs28678423
rs17419135
rs62484604
rs17080168
rs11776753
rs10866977
rs75926024
rs10098840
rs10098850
rs4380961
rs7018382
rs6984639
rs6999356
rs6985100
rs6558914
rs6558915
rs6999715
rs7830263
rs117417715
rs17071250
rs73177548
rs75309279
rs2164906
rs2164905
rs2164904
rs6991080
rs117240331
rs6995494
rs10503276
rs10099673
rs76541973
rs17347376
rs10503277
rs6558916
rs12550274
rs10503278
rs7839896
rs7840073
rs10111155
rs62484605
rs74987287
rs10503279
rs17071260
rs10503280
rs28634240
rs79007562
rs137875758
rs34866726
rs34839121
rs55936283
rs117720005
rs78820690
rs117602695
rs75625179
rs77325938
rs77836924
rs7816044
rs11783524
rs35720140
rs35109252
rs182292513
rs75573584
rs2164903
rs186705379
rs2118570
rs9657401
rs9657402
rs2164902
rs141452642
rs9644369
rs67990550
rs12548690
rs10091902
rs17347502
rs13256305
rs79681206
rs28701574
rs2407593
rs77045365
rs17419398
rs10105707
rs1466309
rs58699153
rs57157386
rs17071280
rs7835351
rs7835487
rs80086029
rs147439045
rs10107565
rs7007045
rs7011207
rs6986423
rs6991415
rs6991428
rs79625459
rs11136769
rs10503281
rs11136770
rs78581045
rs56959429
rs11136771
rs79244740
rs117190092
rs11136772
rs12676164
rs6992941
rs78429997
rs80266136
rs17432165
rs17071298
rs75048748
rs2045398
rs17071303
rs2045397
rs28556783
rs17071304
rs11136773
rs17071305
rs4369008
rs4270984
rs4270985
rs4369004
rs4372021
rs10081535
rs17071306
rs10081546
rs10081548
rs10081537
rs79366782
rs10081540
rs139185815
rs4875380
rs4875117
rs80180207
rs4875381
rs4875382
rs4875383
rs75391275
rs28535972
rs139370267
rs73179605
rs17432254
rs17071320
rs73179606
rs76711222
rs10503282
rs17071321
rs73179609
rs10081503
rs10081504
rs77378338
rs77434837
rs10103129
rs10087938
rs10106456
rs74661756
rs116918595
rs117138379
rs17347703
rs2407594
rs78367292
rs73179615
rs76828026
rs11786617
rs11782389
rs78100095
rs12114122
rs11775382
rs2118569
rs75755516
rs11775421
rs143157307
rs138661463
rs28731316
rs117796071
rs17071338
rs921955
rs1457185
rs921954
rs1457184
rs78008230
rs1457183
rs17071342
rs118142649
rs74811116
rs10111469
rs10086483
rs10111583
rs75655161
rs75440461
rs75872706
rs149269922
rs76378135
rs78563128
rs78894479
rs76784390
rs80059157
rs79309328
rs79623337
rs80256094
rs77267854
rs12680259
rs76593011
rs117113946
rs80115241
rs79362807
rs145576888
rs77675764
rs4875384
rs79958049
rs78266178
rs9314540
rs10101808
rs721302
rs75152972
rs188093918
rs11136774
rs148815611
rs117166496
rs7833305
rs59812625
rs117133114
rs10503283
rs10503284
rs4875118
rs35174190
rs12682116
rs12675806
rs12675866
rs6995824
rs74959116
rs1580189
rs28521548
rs11136777
rs1457182
rs138235235
rs2043811
rs1457181
rs147210072
rs28641199
rs142553438
rs11779902
rs11786958
rs11787015
rs35040680
rs34013236
rs13252930
rs75184805
rs13250028
rs13253191
rs6986167
rs76705125
rs9792323
rs13251215
rs13251256
rs13251493
rs56028095
rs143383191
rs7004503
rs7822091
rs139853617
rs116956180
rs6992998
rs7011467
rs7010443
rs17432441
rs76959640
rs76738603
rs77581426
rs117993930
rs111822406
rs9792204
rs2124956
rs2168665
rs28369591
rs139431889
rs2028230
rs2028229
rs17071376
rs1457180
rs61045925
rs73179676
rs1457179
rs141146802
rs78026564
rs7008223
rs73179681
rs6988081
rs73179684
rs11136778
rs73179686
rs6993597
rs11777650
rs73179690
rs9644370
rs77090915
rs76281092
rs112554554
rs113973240
rs111771077
rs112512936
rs74299168
rs76095479
rs9644283
rs9644284
rs9644371
rs76713410
rs7014556
rs112214096
rs9644372
rs55777483
rs56138441
rs9644373
rs9644374
rs9644375
rs17347911
rs28376909
rs79900072
rs28477851
rs28737227
rs28413498
rs28719486
rs12675737
rs11136779
rs12677863
rs12678251
rs12675793
rs12678702
rs12680174
rs17071406
rs34130715
rs28469770
rs28668596
rs17071407
rs17071408
rs76786307
rs79629213
rs78182829
rs17432531
rs78527216
rs4143928
rs17071412
rs17071413
rs34389960
rs75554157
rs79915765
rs75893273
rs74510018
rs75486800
rs76595192
rs17071414
rs17071417
rs77013071
rs17071420
rs11136780
rs1457178
rs11136781
rs79291403
rs12679612
rs2118572
rs10106620
rs2118573
rs2118574
rs7016863
rs2164907
rs2118575
rs2028223
rs10092951
rs28590213
rs17071435
rs77290069
rs74439168
rs9314541
rs6985319
rs78840285
rs147777712
rs17071450
rs10086985
rs78919398
rs79281315
rs74663638
rs79534916
rs17071459
rs17071462
rs7842352
rs7843673
rs12677327
rs28524662
rs17432649
rs6982386
rs17071481
rs7839952
rs7840092
rs9314542
rs150220685
rs59605030
rs79354837
rs1561356
rs10216905
rs1561357
rs1561358
rs150717351
rs13254884
rs17071501
rs28702435
rs79114709
rs58024148
rs61058298
rs2897704
rs4256614
rs79236464
rs4256615
rs190976301
rs147872665
rs117539039
rs2407596
rs2897705
rs12677737
rs12549714
rs62484627
rs28622489
rs2028225
rs2028226
rs4292710
rs17071537
rs17071540
rs79729794
rs17071546
rs4875387
rs4875388
rs74828988
rs17071555
rs12549562
rs17071569
rs17071573
rs11775951
rs60781354
rs17071579
rs10113531
rs10113508
rs17071583
rs17071587
rs12674540
rs12674959
rs4875389
rs4875390
rs12674578
rs12676416
rs12675445
rs1457189
rs10104307
rs1866282
```
