## Supplementary material for "Characterization of shared and ancestry-specific signals driving complex traits using multi-ancestry fine-mapping": susiex_nc3.cs80.cs

```
CS_ID	SNP	BP	REF_ALLELE	ALT_ALLELE	REF_FRQ	BETA	SE	-LOG10P	CS_PIP	OVRL_PIP
1	rs10503253	4180844	A,A	C,C	0.7833,0.647817	0.0280707,0.0271447	0.00479895,0.00894938	8.30671,2.61614	0.321384	0.321384
1	rs13269120	4182519	G,G	C,C	0.77833,0.64881	0.0277415,0.0258893	0.00475997,0.00895516	8.25127,2.41563	0.201814	0.201814
1	rs10113290	4180292	A,A	G,G	0.780318,0.651786	0.0274824,0.0265716	0.00477536,0.00897279	8.06238,2.51387	0.157105	0.157105
1	rs10046758	4184170	G,G	C,C	0.780318,0.652778	0.0271665,0.02521	0.00477536,0.00897877	7.89322,2.30197	0.0743638	0.0743638
1	rs13261217	4183057	G,G	A,A	0.781312,0.643849	0.0267127,0.026538	0.00478316,0.00892676	7.63067,2.53012	0.0612124	0.0612124
```
