## Supplementary material for "Characterization of shared and ancestry-specific signals driving complex traits using multi-ancestry fine-mapping": susiex_nc3.cs80.snp

```
BP	SNP	PIP(CS1)	LogBF(CS1,Pop1)	LogBF(CS1,Pop2)
3680182	rs10110717	2.0324e-10	-1.61087	-1.29146
3680209	rs140894601	1.04842e-09	-1.37216e-10	-1.26168
3680411	rs4639542	2.88388e-10	-1.75248	-0.799927
3680591	rs73506714	6.26447e-10	-1.77666	-2.34532e-10
3680748	rs114141400	7.17229e-10	-0.798317	-0.843007
3680780	rs7840632	3.36764e-10	-1.42582	-0.971519
3680871	rs10086283	1.70419e-10	-1.79313	-1.28533
3680947	rs73172259	7.19599e-10	-1.63802	-2.34532e-10
3680978	rs62479937	7.0489e-10	-1.65868	-2.34532e-10
3681038	rs9694779	3.65617e-10	-1.09173	-1.2234
3681138	rs148655886	6.29414e-10	-1.77193	-2.34532e-10
3681410	rs76863080	7.5019e-10	-0.836	-0.760392
3681516	rs17807654	5.53264e-10	-1.6953	-0.20558
3681586	rs35263485	5.20921e-10	-1.7132	-0.247925
3681587	rs7845150	2.56347e-10	-1.71245	-0.957739
3681712	rs7829815	4.15926e-10	-1.31448	-0.871737
3681995	rs7812367	2.99114e-10	-1.57054	-0.945357
3682023	rs7830364	6.38633e-10	-0.800463	-0.956926
3682174	rs117644793	6.83603e-10	-1.68934	-2.34532e-10
3682207	rs7834175	1.2564e-09	-0.220005	-0.860707
3682217	rs7830539	5.45725e-10	-1.7513	-0.1633
3682271	rs117905697	6.5725e-10	-0.775476	-0.953178
3682278	rs7812827	2.40164e-10	-1.44014	-1.29526
3682505	rs79047284	1.12802e-09	-0.30482	-0.88368
3682622	rs116249237	8.23254e-10	-0.577037	-0.926417
3682681	rs13277281	6.05043e-10	-1.75666	-0.0547621
3682804	rs117020913	1.73545e-09	0.0930917	-0.850789
3682888	rs6984586	2.99716e-10	-1.70702	-0.806863
3682911	rs577843586	7.34605e-10	-1.61739	-2.34532e-10
3682929	rs113414060	7.77456e-10	-1.56069	-2.34532e-10
3682935	rs150333692	1.09282e-09	-1.37216e-10	-1.2202
3682938	rs6984726	2.8281e-10	-1.66381	-0.908132
3682966	rs10111094	2.11441e-10	-1.63439	-1.22839
3683507	rs13279782	2.06142e-09	-0.585567	-2.34532e-10
3683554	rs11787086	2.87716e-10	-1.44718	-1.10757
3683666	rs112417766	7.79544e-10	-1.55801	-2.34532e-10
3683879	rs4437679	2.46708e-10	-1.66604	-1.04247
3683988	rs148411150	1.38183e-09	-1.37216e-10	-0.985554
3684138	rs77534127	5.49834e-10	-0.923049	-0.984053
3684158	rs12681038	3.77758e-10	-1.15918	-1.12328
3684199	rs10088247	2.39358e-10	-1.65708	-1.08168
3684289	rs78316266	1.42606e-09	-0.0291182	-0.924932
3684496	rs12674745	3.31833e-10	-1.27501	-1.13708
3685172	rs17327926	2.30799e-10	-1.74357	-1.0316
3685301	rs12682057	3.59665e-10	-1.25348	-1.07806
3685383	rs35099007	5.0736e-10	-1.76032	-0.22718
3685406	rs114932123	7.79322e-10	-0.810085	-0.74821
3685449	rs12681668	5.90422e-10	-0.746944	-1.08894
3685699	rs74745542	8.26196e-10	-1.49989	-2.34532e-10
3685723	rs4443683	2.50731e-10	-1.44061	-1.25172
3685800	rs17067707	6.70372e-10	-1.13224	-0.576643
3686032	rs117103818	6.2724e-10	-1.77539	-2.34532e-10
3686230	rs10095435	2.32062e-10	-1.54135	-1.22836
3686299	rs145071215	1.00447e-09	-1.37216e-10	-1.30451
3686359	rs10110739	1.88429e-10	-1.79318	-1.18481
3686486	rs78462575	9.05586e-10	-0.694067	-0.71407
3686697	rs4437680	2.93311e-10	-1.25712	-1.27836
3686748	rs4449820	3.86678e-10	-1.0925	-1.16663
3686758	rs12334348	2.50815e-10	-1.72355	-0.968455
3686792	rs4269566	4.02836e-10	-0.990062	-1.22813
3686821	rs4442171	3.25563e-10	-1.20637	-1.22479
3686828	rs4269567	4.74416e-10	-1.02212	-1.03252
3686892	rs75936956	8.3537e-10	-0.590497	-0.898348
3686944	rs4270991	4.0866e-10	-1.05699	-1.14685
3687185	rs28453077	1.89122e-09	-0.671741	-2.34532e-10
3687399	rs7824328	2.2464e-10	-1.50307	-1.29915
3687704	rs2975378	2.41872e-10	-1.45038	-1.27793
3687782	rs17067712	6.67933e-10	-1.71253	-2.34532e-10
3687812	rs2975375	3.07099e-10	-1.49121	-0.998336
3687848	rs11988752	2.84383e-10	-1.34447	-1.22193
3687917	rs2975373	1.86089e-10	-1.78476	-1.20574
3688034	rs73172263	9.14495e-10	-1.76128	0.362934
3688080	rs10103977	1.75626e-10	-1.7851	-1.26327
3688559	rs117010936	6.68386e-10	-1.71185	-2.34532e-10
3688595	rs185113436	6.29762e-10	-1.77138	-2.34532e-10
3688608	rs34520607	6.19973e-10	-1.78704	-2.34532e-10
3688710	rs9650512	1.17494e-09	-1.7914	0.643655
3688797	rs11778973	2.42928e-10	-1.43419	-1.28977
3689000	rs9650513	8.50026e-10	-1.71717	0.245717
3689010	rs28737210	1.65702e-10	-1.79291	-1.31362
3689290	rs62479938	6.87038e-10	-1.68433	-2.34532e-10
3689629	rs11786964	1.98035e-10	-1.79324	-1.13503
3689823	rs10111503	2.2668e-10	-1.77127	-1.02191
3689893	rs78982002	1.08579e-09	-1.37216e-10	-1.22666
3690011	rs10111740	2.03794e-10	-1.79189	-1.10772
3690030	rs10110913	2.02507e-10	-1.7928	-1.11314
3690065	rs117871360	8.38258e-10	-1.48539	-2.34532e-10
3690175	rs77046875	6.626e-10	-0.869859	-0.850688
3690195	rs78305608	1.14291e-09	-1.17539	-2.34532e-10
3690204	rs76252062	6.70295e-10	-0.964996	-0.744005
3690257	rs117329781	6.80725e-10	-1.69356	-2.34532e-10
3690416	rs117666856	6.66408e-10	-1.71482	-2.34532e-10
3690743	rs74749442	1.18037e-09	-1.37216e-10	-1.14314
3690856	rs68057038	3.21284e-10	-1.72934	-0.715051
3691836	rs140747354	3.59928e-09	-1.37216e-10	-0.0282305
3693064	rs150446583	1.14435e-09	-1.17412	-2.34532e-10
3693445	rs35134000	4.32686e-10	-0.996456	-1.15025
3693527	rs35621637	4.57858e-10	-0.937503	-1.15266
3693555	rs36021145	4.13385e-10	-1.037	-1.15534
3693601	rs35958249	4.79545e-10	-0.899147	-1.14473
3694020	rs12549568	4.97638e-10	-0.884573	-1.12227
3694148	rs12549593	1.115e-09	-0.902784	-0.297322
3694236	rs139356771	1.15681e-09	-1.37216e-10	-1.1633
3694323	rs12549632	4.41124e-10	-1.11112	-1.01627
3694484	rs12542886	5.49152e-10	-0.792662	-1.11568
3694575	rs12542348	5.4563e-10	-0.777237	-1.13754
3694596	rs12545154	5.59782e-10	-0.746029	-1.14314
3694624	rs10503218	7.85103e-10	-1.5509	-2.34532e-10
3694644	rs9314506	5.68935e-10	-0.705765	-1.16719
3694795	rs10156289	5.42398e-10	-0.761693	-1.15903
3694798	rs10156311	5.32854e-10	-0.777237	-1.16124
3694817	rs12542916	5.30665e-10	-0.775629	-1.16696
3694914	rs12543497	4.65388e-10	-0.933833	-1.14002
3695053	rs55982038	7.42578e-10	-1.60659	-2.34532e-10
3695136	rs11777359	1.71962e-10	-1.76325	-1.3062
3695148	rs10216665	2.26524e-10	-1.68445	-1.10942
3695241	rs11776649	4.38179e-10	-1.00112	-1.13297
3695346	rs7008238	5.57419e-10	-0.760226	-1.13318
3695513	rs111835293	6.31052e-10	-1.76933	-2.34532e-10
3695518	rs7012195	4.60171e-10	-0.962898	-1.12222
3695532	rs11786944	3.20307e-10	-1.27348	-1.17396
3695538	rs117226826	8.40829e-10	-1.48233	-2.34532e-10
3695736	rs7008525	1.72242e-10	-1.77601	-1.29181
3695827	rs73172268	9.69916e-10	-0.937617	-0.401894
3695860	rs73172270	9.92513e-10	-0.913649	-0.40283
3695871	rs6987970	4.7501e-10	-0.932173	-1.12121
3695951	rs78947524	4.56348e-10	-0.95719	-1.13627
3695956	rs67185012	4.68134e-10	-0.928896	-1.13907
3695976	rs28612832	1.89442e-10	-1.76169	-1.21095
3696691	rs533539495	1.00222e-09	-1.37216e-10	-1.30675
3697216	rs78782658	1.03605e-09	-1.37216e-10	-1.27355
3697253	rs73172272	3.44772e-10	-1.5548	-0.819039
3698100	rs75272748	1.22341e-09	-1.65586	0.548537
3698150	rs77798547	4.01819e-09	-1.35735	1.43922
3698189	rs7341563	4.31606e-10	-1.09048	-1.05873
3698259	rs11993640	3.94768e-09	-1.33491	1.39907
3698324	rs151119156	6.21542e-10	-1.78452	-2.34532e-10
3698481	rs7003534	2.43915e-09	-1.35164	0.934326
3698555	rs34812377	1.78445e-10	-1.72209	-1.31034
3698563	rs7003684	2.28714e-09	-1.4511	0.969443
3698639	rs7004962	3.24392e-10	-1.26001	-1.17475
3698792	rs116897392	8.05872e-10	-1.52479	-2.34532e-10
3698872	rs78891493	6.17695e-10	-1.79072	-2.34532e-10
3698887	rs6990807	3.95597e-09	-1.4477	1.51396
3699024	rs6987115	3.70458e-09	-1.40656	1.40717
3699280	rs78698192	1.055e-09	-1.37216e-10	-1.25542
3699344	rs10098040	2.08121e-10	-1.65069	-1.22791
3699398	rs6991653	5.73123e-10	-1.70782	-0.157798
3699440	rs7005192	1.64482e-09	-1.16784	0.356504
3699461	rs113702901	6.85307e-10	-1.68685	-2.34532e-10
3699470	rs10098148	1.67614e-10	-1.79247	-1.30259
3699513	rs10113393	1.82024e-10	-1.69904	-1.31354
3699562	rs35675163	1.67753e-10	-1.79031	-1.30392
3699749	rs73172274	3.59293e-10	-1.65742	-0.675156
3699794	rs34988553	1.69097e-10	-1.78891	-1.29733
3699895	rs57732479	6.96008e-10	-1.67136	-2.34532e-10
3700311	rs117977896	6.55775e-10	-1.7309	-2.34532e-10
3700374	rs7006681	4.12716e-09	-1.42343	1.53206
3700387	rs7006688	2.903e-09	-1.16803	0.92481
3700848	rs75958221	7.55419e-10	-1.38488	-0.204568
3700853	rs7817718	3.36072e-10	-1.51734	-0.882056
3701371	rs7819599	3.82383e-10	-1.57813	-0.692165
3702357	rs10110695	2.87868e-10	-1.79234	-0.761876
3702573	rs73172276	6.77434e-10	-1.69841	-2.34532e-10
3702579	rs78162661	9.85476e-10	-1.32359	-2.34532e-10
3702795	rs35144792	2.40893e-10	-1.75141	-0.980962
3702844	rs34950531	2.3648e-10	-1.76286	-0.987992
3702864	rs35130796	2.40584e-10	-1.76017	-0.973479
3702892	rs150610784	1.04223e-09	-1.37216e-10	-1.2676
3702940	rs4377982	4.23736e-10	-1.78273	-0.384882
3702944	rs34328161	2.31062e-10	-1.76791	-1.00613
3703064	rs79850106	1.23353e-09	-1.37216e-10	-1.09908
3703079	rs34522747	2.29841e-10	-1.68383	-1.0955
3703112	rs34329025	2.44886e-10	-1.77	-0.945922
3703123	rs34954333	2.44091e-10	-1.75441	-0.964766
3703249	rs34752770	2.52571e-10	-1.77005	-0.914976
3703287	rs34741712	2.60942e-10	-1.77028	-0.882137
3703394	rs10092976	2.55097e-10	-1.7805	-0.894579
3703409	rs10092981	2.62125e-10	-1.76091	-0.886986
3703475	rs10093887	2.88125e-10	-1.77178	-0.781546
3703484	rs10093889	1.68313e-10	-1.77845	-1.31244
3703567	rs7831940	2.99774e-10	-1.6703	-0.843388
3703626	rs9644356	2.98937e-10	-1.21876	-1.29773
3703691	rs10096915	2.7631e-10	-1.7228	-0.872392
3703884	rs10086452	2.0864e-10	-1.74322	-1.13289
3703918	rs10282756	2.01631e-10	-1.78372	-1.12656
3704027	rs11783347	1.73913e-10	-1.78172	-1.27645
3704167	rs7004195	6.99193e-10	-1.66679	-2.34532e-10
3704194	rs34363872	2.10605e-10	-1.73011	-1.13662
3704273	rs34935142	2.80688e-10	-1.69072	-0.888758
3704277	rs112221156	6.25455e-10	-1.77824	-2.34532e-10
3704286	rs34218743	2.61932e-10	-1.57304	-1.07559
3704373	rs4311674	3.07023e-10	-1.62995	-0.859845
3704713	rs7824973	5.0863e-10	-1.71338	-0.271614
3704771	rs2954209	6.39234e-10	-1.21459	-0.541861
3705065	rs76702734	6.67466e-10	-1.71323	-2.34532e-10
3705099	rs111791863	6.28686e-10	-1.77309	-2.34532e-10
3705114	rs2954210	6.03902e-10	-0.760204	-1.0531
3705161	rs2954211	8.39485e-10	-0.356808	-1.12712
3705185	rs2954212	5.79561e-10	-0.686126	-1.16832
3705267	rs35996212	5.61302e-10	-1.58326	-0.303199
3705285	rs2975390	5.8149e-10	-0.733136	-1.11799
3705426	rs2954213	6.15989e-10	-0.664547	-1.12894
3705611	rs184985489	1.00949e-09	-1.37216e-10	-1.29952
3705722	rs2954215	6.85091e-10	-0.571756	-1.11541
3705807	rs13260600	3.99475e-10	-1.72587	-0.500698
3705843	rs2954216	6.81774e-10	-0.625626	-1.0664
3705996	rs2954217	8.06419e-10	-0.228898	-1.29522
3706051	rs2975387	7.83357e-10	-0.495119	-1.05801
3706138	rs2954218	9.6413e-10	-0.321343	-1.02415
3706150	rs2954219	5.81455e-10	-0.723039	-1.12815
3706241	rs77982705	7.6924e-10	-0.471495	-1.09982
3706244	rs13262870	3.42848e-10	-1.73325	-0.646176
3706293	rs78865770	9.10457e-10	-0.351386	-1.05139
3706327	rs74563289	6.71053e-10	-0.592827	-1.11505
3706410	rs34633600	7.7164e-10	-0.282052	-1.28615
3706431	rs34144336	2.41859e-10	-1.4291	-1.29927
3706470	rs114386834	7.40203e-10	-1.6098	-2.34532e-10
3706483	rs3115655	4.79061e-10	-0.849058	-1.19583
3706502	rs3109666	5.99004e-10	-0.555622	-1.26583
3706528	rs2975386	4.46516e-10	-0.876226	-1.23902
3706529	rs2954220	6.81673e-10	-0.42634	-1.26583
3706610	rs116872571	1.8794e-09	-0.678014	-2.34532e-10
3706650	rs78208008	6.16182e-10	-1.79318	-2.34532e-10
3706732	rs735485	6.16943e-10	-1.79194	-2.34532e-10
3706764	rs735484	6.16138e-10	-1.79325	-2.34532e-10
3706785	rs34582453	3.22875e-10	-1.66677	-0.772689
3706983	rs2954221	7.18182e-10	-0.574049	-1.06595
3706987	rs62482673	4.27389e-10	-1.64413	-0.514894
3707013	rs2954222	6.37652e-10	-0.708116	-1.05081
3707224	rs75039675	6.16611e-10	-1.79248	-2.34532e-10
3707241	rs3109667	5.56998e-10	-0.702148	-1.19201
3707377	rs117454826	6.16351e-10	-1.7929	-2.34532e-10
3707387	rs144640042	6.16664e-10	-1.79239	-2.34532e-10
3707427	rs117810281	6.41282e-10	-1.75325	-2.34532e-10
3707447	rs62482674	6.3314e-10	-1.76603	-2.34532e-10
3707581	rs147120382	1.53594e-08	1.42276	-2.34532e-10
3707618	rs2975385	5.47171e-10	-0.761923	-1.15003
3707631	rs2954223	5.7571e-10	-0.564725	-1.29639
3707645	rs2954224	5.2903e-10	-0.79564	-1.15003
3707765	rs74344810	6.16526e-10	-1.79262	-2.34532e-10
3708044	rs2954225	1.77088e-09	0.265285	-1.00277
3708097	rs2954226	5.37312e-09	1.53645	-1.16401
3708149	rs144538678	6.16317e-10	-1.79296	-2.34532e-10
3708237	rs2975384	4.6125e-10	-0.769946	-1.31283
3708252	rs2954227	1.78007e-09	0.393553	-1.12587
3708431	rs117870213	6.99007e-10	-1.66706	-2.34532e-10
3708470	rs2954228	5.96233e-09	1.60436	-1.12786
3708586	rs13280374	3.36379e-10	-1.65845	-0.740027
3708631	rs2954229	1.49255e-09	0.145956	-1.05443
3708700	rs2930362	6.89598e-10	-0.40488	-1.27573
3708778	rs79244066	6.21876e-10	-1.78398	-2.34532e-10
3708835	rs76368577	6.21382e-10	-1.78477	-2.34532e-10
3708838	rs74619559	6.21382e-10	-1.78477	-2.34532e-10
3708885	rs115853007	6.16925e-10	-1.79197	-2.34532e-10
3708974	rs79514984	6.16158e-10	-1.79322	-2.34532e-10
3709015	rs12056339	1.00262e-09	-1.37216e-10	-1.30635
3709049	rs13253701	3.70226e-10	-1.48873	-0.813876
3709094	rs2930360	6.10253e-10	-1.79265	-0.0101947
3709117	rs2930359	1.25057e-09	-1.37216e-10	-1.08536
3709177	rs6993004	4.05601e-10	-1.49627	-0.715084
3709225	rs73491910	1.40199e-09	0.142795	-1.11387
3709240	rs76806964	9.14517e-10	-1.39832	-2.34532e-10
3709270	rs114093675	2.0842e-09	-0.574579	-2.34532e-10
3709272	rs148985551	7.17305e-10	-1.64122	-2.34532e-10
3709307	rs7016853	4.19243e-10	-1.50954	-0.668725
3709326	rs13254606	3.45962e-10	-1.48873	-0.881661
3709519	rs2930358	4.56194e-10	-1.59694	-0.496856
3709660	rs2930357	2.40184e-10	-1.54105	-1.19426
3709793	rs62482675	4.77204e-10	-1.44049	-0.608289
3710060	rs2930356	2.21309e-10	-1.60453	-1.21263
3710099	rs34971236	3.72185e-10	-1.52806	-0.769267
3710173	rs2975380	2.62408e-10	-1.44	-1.20682
3710312	rs74724112	2.11291e-10	-1.63379	-1.22969
3710978	rs4875790	2.44748e-09	-1.37216e-10	-0.413906
3711034	rs2930355	2.2571e-10	-1.77757	-1.0199
3711142	rs77095486	4.60752e-09	0.218726	-2.34532e-10
3711174	rs77715272	3.70148e-09	-0.000231731	-2.34532e-10
3711242	rs140528165	4.65134e-09	0.228192	-2.34532e-10
3711330	rs147729329	4.02299e-09	0.0830622	-2.34532e-10
3711369	rs2975374	1.76255e-10	-1.77505	-1.26973
3711741	rs77308739	1.12266e-09	-1.37216e-10	-1.19326
3711774	rs36101404	5.03356e-10	-1.26377	-0.73165
3712344	rs117395080	6.57228e-10	-1.72869	-2.34532e-10
3712351	rs144338377	3.24753e-09	-0.13107	-2.34532e-10
3712585	rs10100809	2.35183e-10	-1.44715	-1.3092
3712628	rs151328135	3.15107e-09	-0.161221	-2.34532e-10
3713001	rs73172281	6.41666e-10	-1.75265	-2.34532e-10
3713004	rs17067746	2.60203e-10	-1.66632	-0.988935
3713043	rs10092398	1.66917e-10	-1.78962	-1.3096
3713051	rs117804076	1.46892e-09	-0.924435	-2.34532e-10
3713088	rs2975372	2.34036e-10	-1.78794	-0.973301
3713305	rs34866355	2.86903e-10	-1.75038	-0.8072
3713332	rs146052393	6.20554e-10	-1.78611	-2.34532e-10
3713398	rs13274005	2.81006e-10	-1.77742	-0.800922
3713503	rs13265637	1.69519e-10	-1.79324	-1.29051
3713679	rs117526211	7.15809e-10	-1.64331	-2.34532e-10
3713740	rs7010311	1.7062e-10	-1.78498	-1.2923
3713785	rs116402317	7.76968e-10	-1.56132	-2.34532e-10
3715067	rs79439790	2.98201e-09	-1.37216e-10	-0.216368
3715343	rs116874892	1.02105e-09	-1.37216e-10	-1.28814
3715410	rs75928517	1.1207e-09	-1.37216e-10	-1.19501
3715437	rs6558825	2.34805e-10	-1.79299	-0.964976
3715440	rs6986636	2.03502e-09	-0.59846	-2.34532e-10
3715901	rs17067771	2.45345e-09	-0.297036	-0.114433
3716164	rs181465156	8.47322e-10	-1.47464	-2.34532e-10
3716243	rs137871420	1.77902e-09	-0.732901	-2.34532e-10
3716256	rs117608867	2.6163e-09	-0.347204	-2.34532e-10
3716387	rs116614645	1.69199e-09	-0.783058	-2.34532e-10
3716440	rs62482682	2.81556e-10	-1.73381	-0.842573
3716450	rs114074496	1.68038e-09	-0.789943	-2.34532e-10
3717212	rs75204667	2.51173e-09	-0.387992	-2.34532e-10
3717468	rs2930353	2.56527e-10	-1.38444	-1.28504
3717850	rs2930352	3.89471e-10	-1.20824	-1.04369
3717935	rs7012625	5.889e-10	-0.652524	-1.18594
3717980	rs17067779	9.5953e-10	-1.05966	-0.290618
3718135	rs116054128	1.54834e-09	-0.87178	-2.34532e-10
3718708	rs114365316	1.6158e-09	-0.829133	-2.34532e-10
3718720	rs115403116	8.34259e-10	-1.49018	-2.34532e-10
3718765	rs116389483	1.64321e-09	-0.812312	-2.34532e-10
3718892	rs2975368	3.67133e-10	-1.00591	-1.30509
3718945	rs79831353	3.64934e-09	-1.37216e-10	-0.0144182
3719032	rs17067783	1.95876e-09	-0.636654	-2.34532e-10
3719079	rs74548477	1.56128e-09	-0.863459	-2.34532e-10
3719103	rs75214422	7.65893e-10	-1.57568	-2.34532e-10
3719111	rs117259232	8.98162e-10	-1.41637	-2.34532e-10
3719161	rs2975367	9.52204e-10	-0.909261	-0.448678
3719254	rs116963785	1.46755e-09	-0.925369	-2.34532e-10
3719279	rs117296815	1.46755e-09	-0.925369	-2.34532e-10
3719289	rs118143104	6.4867e-10	-1.74179	-2.34532e-10
3719352	rs150994937	1.45383e-09	-1.37216e-10	-0.934763
3719438	rs114071231	1.53807e-09	-0.878434	-2.34532e-10
3719454	rs76448856	1.07255e-09	-1.37216e-10	-1.23893
3719557	rs116473883	1.47573e-09	-0.919812	-2.34532e-10
3719790	rs74335082	1.51941e-09	-0.890643	-2.34532e-10
3719801	rs76064852	1.4848e-09	-0.913681	-2.34532e-10
3719830	rs141086691	1.50153e-09	-0.902479	-2.34532e-10
3719976	rs6558826	1.78098e-10	-1.73187	-1.30252
3720015	rs115841192	1.49313e-09	-0.908088	-2.34532e-10
3720199	rs116050479	1.56511e-09	-0.861009	-2.34532e-10
3720247	rs77665714	1.56511e-09	-0.861009	-2.34532e-10
3720274	rs76556185	1.5464e-09	-0.873032	-2.34532e-10
3720287	rs115441143	9.24949e-10	-1.38698	-2.34532e-10
3720327	rs114569308	1.51268e-09	-0.895079	-2.34532e-10
3720344	rs115124906	9.86843e-10	-1.32221	-2.34532e-10
3720359	rs116159934	1.01314e-09	-1.29591	-2.34532e-10
3720473	rs2975366	1.69686e-10	-1.78872	-1.29405
3720490	rs77498596	1.40779e-09	-0.966945	-2.34532e-10
3720555	rs148669447	9.18107e-10	-1.39441	-2.34532e-10
3720642	rs115846229	8.97595e-10	-1.417	-2.34532e-10
3720706	rs114027251	9.15775e-10	-1.39695	-2.34532e-10
3721255	rs78967838	6.16325e-10	-1.79295	-2.34532e-10
3721341	rs146436611	9.11381e-10	-1.40176	-2.34532e-10
3721354	rs74632959	6.16497e-10	-1.79267	-2.34532e-10
3721463	rs117605816	6.18829e-10	-1.78889	-2.34532e-10
3721686	rs139345281	8.79198e-10	-1.43771	-2.34532e-10
3721870	rs2975362	5.83691e-10	-1.09768	-0.749668
3722031	rs113842061	9.42712e-10	-1.36796	-2.34532e-10
3723184	rs13276234	6.81778e-10	-1.56804	-0.123971
3723216	rs141832420	6.64273e-10	-1.71803	-2.34532e-10
3723345	rs13276828	5.85787e-10	-1.68788	-0.155887
3723378	rs13274695	5.89436e-10	-1.68167	-0.155887
3723457	rs113206818	4.17283e-10	-0.921646	-1.26131
3723461	rs113585280	6.19138e-10	-1.78839	-2.34532e-10
3723462	rs13274973	6.24992e-10	-1.61682	-0.162159
3723485	rs13278136	6.35694e-10	-1.60885	-0.153154
3723493	rs7843157	2.91924e-10	-1.44175	-1.09848
3723608	rs13249429	5.66778e-10	-1.7256	-0.151152
3723628	rs13250493	5.9952e-10	-1.6647	-0.155887
3723642	rs35916369	6.02896e-10	-1.65484	-0.160139
3723718	rs34009470	5.90624e-10	-1.68943	-0.146106
3723879	rs35123437	6.2062e-10	-1.62181	-0.164189
3723922	rs17067801	6.30678e-10	-1.61476	-0.155166
3723959	rs77981355	2.12363e-09	-0.555836	-2.34532e-10
3724103	rs34553815	5.62592e-10	-1.68635	-0.197812
3724248	rs4515573	4.62425e-10	-1.62357	-0.456667
3724284	rs10104788	1.94245e-09	-0.645012	-2.34532e-10
3724442	rs4275246	5.23878e-10	-1.63952	-0.315943
3724448	rs4524823	6.32753e-10	-1.76664	-2.34532e-10
3724455	rs4379474	5.1461e-10	-1.63207	-0.341237
3724572	rs4379475	6.4549e-10	-0.466675	-1.28003
3724695	rs17067807	4.98334e-10	-1.64317	-0.362274
3724769	rs75565415	1.02073e-09	-1.37216e-10	-1.28845
3724779	rs111535445	6.21067e-10	-1.78528	-2.34532e-10
3725164	rs79074484	7.04805e-10	-1.55216	-0.106638
3725165	rs75865075	7.04805e-10	-1.55216	-0.106638
3725241	rs35278218	6.42594e-10	-1.55339	-0.197818
3725257	rs35200035	7.04012e-10	-1.57978	-0.0801473
3725336	rs2975361	6.11504e-10	-1.42719	-0.373607
3725416	rs36120929	7.02747e-10	-1.567	-0.0947225
3725428	rs4495446	6.98741e-10	-1.57145	-0.0959905
3725495	rs4626624	2.10577e-10	-1.59866	-1.2682
3725546	rs78761957	4.05528e-10	-1.79324	-0.418284
3725591	rs76420966	2.02732e-10	-1.74112	-1.16372
3725800	rs73172284	6.73657e-10	-1.704	-2.34532e-10
3725899	rs75902821	9.67236e-10	-1.34228	-2.34532e-10
3725906	rs57931671	6.82982e-10	-1.4037	-0.286551
3726055	rs13268401	6.99202e-10	-1.64787	-0.0189073
3726432	rs62482688	6.00509e-10	-1.54827	-0.270673
3726463	rs79272723	7.96758e-10	-1.53527	-0.000897768
3726511	rs79204855	1.04163e-09	-1.26818	-2.34532e-10
3726532	rs115817289	2.17022e-09	-0.534137	-2.34532e-10
3726907	rs4146932	2.3674e-10	-1.43702	-1.31273
3726974	rs143418078	6.19245e-10	-1.78822	-2.34532e-10
3727047	rs35413496	6.68559e-10	-1.52165	-0.189942
3727133	rs34248049	6.40787e-10	-1.61179	-0.142233
3727381	rs77749453	1.00568e-09	-1.37216e-10	-1.3033
3727501	rs35387645	6.21519e-10	-1.49641	-0.288142
3727557	rs115121295	1.07343e-09	-1.23811	-2.34532e-10
3727793	rs114056452	1.05907e-09	-1.25158	-2.34532e-10
3727794	rs34709534	5.34691e-10	-1.62519	-0.309842
3728020	rs2975359	9.18337e-10	-0.561799	-0.832356
3728086	rs111906457	1.39387e-09	-0.976878	-2.34532e-10
3728181	rs62482692	6.90216e-10	-1.50054	-0.179171
3728182	rs2930351	9.11883e-10	-0.570213	-0.830994
3728198	rs62482693	6.30761e-10	-1.55672	-0.213069
3728535	rs191227755	1.02413e-09	-1.37216e-10	-1.28512
3728536	rs34579770	5.66323e-10	-1.61571	-0.261845
3728613	rs7821201	6.02756e-10	-1.5841	-0.231112
3728628	rs35861123	5.49452e-10	-1.61165	-0.296145
3728862	rs78792192	1.37332e-09	-0.991732	-2.34532e-10
3729111	rs74737586	8.11402e-10	-1.51796	-2.34532e-10
3729183	rs2930350	7.5923e-10	-1.58441	-2.34532e-10
3729437	rs76513506	9.96503e-10	-1.37216e-10	-1.31247
3729496	rs7830991	6.3947e-10	-0.746	-1.01008
3729497	rs111515058	8.37109e-10	-1.48676	-2.34532e-10
3729745	rs75400602	1.07366e-09	-1.37216e-10	-1.23789
3729748	rs138433118	1.01473e-09	-1.37216e-10	-1.29434
3730100	rs147608026	3.27501e-09	-1.37216e-10	-0.122642
3730178	rs148915337	3.28695e-09	-1.37216e-10	-0.119003
3730181	rs117423336	7.77884e-10	-1.56014	-2.34532e-10
3730211	rs7814216	2.44431e-09	-0.4152	-2.34532e-10
3730212	rs76236765	4.91287e-09	0.282894	-2.34532e-10
3730541	rs2975358	4.5622e-10	-1.34945	-0.744295
3730682	rs149440740	7.15598e-10	-1.6436	-2.34532e-10
3730769	rs114921645	1.49774e-09	-0.905005	-2.34532e-10
3730866	rs77725490	8.30593e-10	-1.49458	-2.34532e-10
3731035	rs62482704	7.5431e-10	-1.01823	-0.572685
3731173	rs115214609	1.49291e-09	-0.908237	-2.34532e-10
3731292	rs34613833	6.72815e-10	-1.1032	-0.602052
3731642	rs13259787	6.83029e-10	-1.14247	-0.54771
3731665	rs77074986	1.04605e-09	-1.26394	-2.34532e-10
3731867	rs2975357	4.5131e-10	-1.29339	-0.811179
3732021	rs2975356	4.52992e-10	-1.78377	-0.317077
3732247	rs74758087	1.07747e-09	-1.23435	-2.34532e-10
3732285	rs35003539	4.9443e-10	-1.10199	-0.911327
3732288	rs36047345	5.10105e-10	-1.07231	-0.909788
3732359	rs13258665	4.46528e-10	-1.16661	-0.948607
3732413	rs13261048	4.47892e-10	-1.17035	-0.941821
3732438	rs13261072	4.45802e-10	-1.17035	-0.946498
3732508	rs78958106	8.4718e-10	-1.47481	-2.34532e-10
3732601	rs6996498	2.59806e-10	-1.76299	-0.893799
3732616	rs79954955	7.62119e-10	-1.58062	-2.34532e-10
3732642	rs78762248	8.42649e-10	-1.48017	-2.34532e-10
3732719	rs60474539	1.93635e-09	-0.648157	-2.34532e-10
3732914	rs7017707	4.59911e-10	-1.44708	-0.638607
3733003	rs6998344	2.60523e-10	-1.39204	-1.26199
3733025	rs6997315	4.06972e-10	-1.56419	-0.643782
3733079	rs61063808	3.46522e-10	-1.73113	-0.637645
3733148	rs61590681	3.72812e-10	-1.72424	-0.571407
3733157	rs13250531	1.81394e-10	-1.70388	-1.31217
3733158	rs6998661	7.89667e-10	-1.54511	-2.34532e-10
3733162	rs6998664	9.44042e-10	-1.36655	-2.34532e-10
3733369	rs9314507	2.00643e-10	-1.65723	-1.25796
3733418	rs6997842	7.05612e-10	-1.65765	-2.34532e-10
3733447	rs28617703	6.83822e-10	-1.68902	-2.34532e-10
3733463	rs77503237	7.08029e-10	-1.65423	-2.34532e-10
3733484	rs10216798	4.44802e-10	-0.835795	-1.2833
3733496	rs10216780	3.01793e-10	-1.26653	-1.24045
3733510	rs10216801	3.03417e-10	-1.24869	-1.25292
3733718	rs74737383	6.7358e-10	-1.70411	-2.34532e-10
3733761	rs78990415	7.23193e-10	-1.63304	-2.34532e-10
3733865	rs73493831	2.29987e-09	-0.476111	-2.34532e-10
3733936	rs28463615	6.93897e-10	-1.6744	-2.34532e-10
3733938	rs11986763	2.88477e-10	-1.25378	-1.29832
3733981	rs28410630	2.36508e-10	-1.48441	-1.26633
3734188	rs34709267	3.76574e-10	-0.972035	-1.31357
3734203	rs28626159	3.68857e-10	-0.993144	-1.31317
3734224	rs144077247	6.39145e-10	-1.75659	-2.34532e-10
3734260	rs7820780	7.77728e-10	-1.56034	-2.34532e-10
3734298	rs7832833	2.45412e-09	0.901229	-1.31243
3734381	rs2975354	2.34727e-09	-0.455712	-2.34532e-10
3734456	rs34728934	3.4865e-10	-1.0532	-1.30945
3734463	rs28665268	4.04663e-10	-0.90477	-1.30889
3734487	rs62482708	9.51195e-10	-1.73686	0.377863
3734538	rs35969831	1.99433e-10	-1.75554	-1.1657
3734718	rs142609841	1.01191e-09	-1.37216e-10	-1.29713
3734727	rs2930345	1.87829e-09	-0.678602	-2.34532e-10
3734781	rs5001181	3.95875e-10	-1.36885	-0.866766
3734820	rs4388472	7.31087e-10	-0.770836	-0.851351
3734849	rs2975349	3.6339e-09	0.662101	-0.680758
3734898	rs7008893	1.56992e-09	-0.857937	-2.34532e-10
3734934	rs2975348	8.23986e-09	0.843521	-0.043502
3734986	rs4329297	8.83739e-09	0.997179	-0.127151
3734987	rs6990537	1.39959e-09	-0.972785	-2.34532e-10
3735019	rs4388473	1.12824e-08	1.24968	-0.135408
3735031	rs117518803	2.8004e-09	-0.279201	-2.34532e-10
3735032	rs4388474	1.12948e-08	1.22676	-0.111382
3735132	rs34563530	2.73243e-09	-0.0660431	-0.237728
3735150	rs34836154	2.5116e-09	-0.128293	-0.25975
3735180	rs61354720	1.93627e-09	-0.398872	-0.24933
3735255	rs28394851	1.86292e-09	-0.431484	-0.255333
3735261	rs28656313	1.88945e-09	-0.417343	-0.255333
3735429	rs7829460	1.62047e-09	-0.505709	-0.320537
3735453	rs28478626	1.35839e-09	-0.682126	-0.320537
3735515	rs10109362	1.19839e-08	0.781089	0.393513
3735562	rs4527896	1.20596e-09	-0.746865	-0.374824
3735735	rs4548201	1.22118e-09	-0.734321	-0.374824
3735771	rs10112315	8.7454e-09	0.376801	0.482764
3735829	rs4302871	1.45232e-09	-0.546924	-0.388878
3735849	rs4333625	1.45232e-09	-0.546924	-0.388878
3736120	rs7013615	1.45251e-09	-0.599098	-0.336572
3736259	rs7826938	1.40374e-09	-0.557754	-0.412071
3736282	rs17067840	1.55862e-09	-0.865164	-2.34532e-10
3736348	rs17067842	4.75858e-10	-0.743898	-1.3077
3736503	rs13257055	1.23888e-09	-1.49928	0.404527
3736604	rs17067844	1.46426e-09	-0.488236	-0.439379
3736673	rs34715424	2.57869e-10	-1.71545	-0.948812
3736718	rs2975346	3.85813e-10	-0.948203	-1.31316
3736785	rs10089126	3.91738e-10	-1.00868	-1.23744
3736913	rs10089344	9.80795e-10	-1.32453	-0.00382559
3736934	rs10089350	1.04432e-09	-0.0731175	-1.19248
3737056	rs10089485	3.90772e-10	-1.03091	-1.21768
3737102	rs17067846	3.96013e-10	-0.921787	-1.31349
3737141	rs35027312	3.9409e-10	-0.926529	-1.31361
3737146	rs10088766	4.25863e-10	-1.05321	-1.10939
3737185	rs116981920	7.50066e-10	-1.59656	-2.34532e-10
3737429	rs11989159	4.03267e-10	-0.90348	-1.31364
3737430	rs11989927	4.0776e-10	-0.8924	-1.31364
3737474	rs11989166	3.93534e-10	-0.933839	-1.30771
3737590	rs34126885	2.76908e-10	-1.30592	-1.28712
3737835	rs17067852	2.23759e-09	-0.503563	-2.34532e-10
3738105	rs2930342	1.17423e-09	-0.716464	-0.431888
3738324	rs13276382	1.16058e-09	-1.19699	0.036951
3738568	rs11986531	1.27312e-09	-0.682482	-0.385008
3738740	rs2930341	1.46529e-09	-0.548559	-0.37835
3738953	rs3115659	5.77052e-09	0.443798	-2.34532e-10
3739114	rs57649208	1.76757e-09	-0.739357	-2.34532e-10
3739560	rs2954637	1.2707e-09	-0.695209	-0.374186
3739592	rs1357486	1.29488e-09	-0.642572	-0.40797
3739619	rs10090300	1.28642e-09	-1.0571	-2.34532e-10
3739974	rs10100510	1.06275e-09	-1.24811	-2.34532e-10
3740061	rs76788061	9.82287e-10	-1.32684	-2.34532e-10
3740065	rs1608368	3.21935e-10	-1.27261	-1.16976
3740192	rs2627369	1.4894e-09	-0.393592	-0.517001
3740557	rs2948647	1.4822e-09	-0.464665	-0.450769
3740571	rs1403591	2.90514e-10	-1.29579	-1.24928
3740575	rs2688289	5.37956e-10	-0.670623	-1.25832
3740597	rs2948646	1.46453e-09	-0.450564	-0.476865
3740673	rs73493875	9.4446e-10	-1.36611	-2.34532e-10
3740733	rs78673743	7.68258e-10	-1.57259	-2.34532e-10
3740896	rs2954636	4.30942e-09	0.415559	-0.263719
3740975	rs2948645	1.34985e-09	-0.695209	-0.313762
3740991	rs2627367	1.46465e-09	-0.411765	-0.515584
3740996	rs116873884	6.21344e-10	-1.78483	-2.34532e-10
3741145	rs2627366	1.33613e-09	-0.562019	-0.45717
3741315	rs2627365	2.7632e-10	-1.34099	-1.25416
3741355	rs2930340	1.21595e-09	-0.709064	-0.40437
3741394	rs2954635	1.24107e-09	-0.695209	-0.397781
3741460	rs59739585	1.04834e-09	-1.26176	-2.34532e-10
3741469	rs2954634	1.11686e-09	-0.780312	-0.418133
3741471	rs2975342	1.07117e-09	-0.829276	-0.410937
3741530	rs2930339	1.22607e-09	-0.683698	-0.421452
3741664	rs2930338	1.17931e-09	-0.760165	-0.383868
3741721	rs59917013	1.37207e-09	-0.992646	-2.34532e-10
3741829	rs2627364	1.19363e-09	-0.701139	-0.430828
3741852	rs60807131	1.02638e-09	-1.28293	-2.34532e-10
3741915	rs1523257	9.48997e-10	-1.32146	-0.0398546
3741951	rs2948659	1.29206e-09	-0.661558	-0.391168
3742070	rs2948658	1.24991e-09	-0.709064	-0.37683
3742106	rs17400415	4.10961e-10	-1.05971	-1.13851
3742202	rs11136673	1.18437e-09	-1.02163	-0.118125
3742225	rs77615332	1.08571e-09	-1.37216e-10	-1.22673
3742245	rs11786301	1.14984e-09	-1.03507	-0.134271
3742285	rs2688387	3.40875e-10	-1.09534	-1.28986
3742386	rs144241717	1.09401e-09	-1.37216e-10	-1.21911
3742638	rs115076016	1.11009e-09	-1.20453	-2.34532e-10
3742808	rs10091195	1.2693e-09	-1.0705	-2.34532e-10
3742928	rs62480068	3.3501e-10	-1.28409	-1.11847
3742971	rs7815963	2.39223e-10	-1.79226	-0.947064
3743017	rs2627359	5.47598e-09	0.856746	-0.465339
3743049	rs58545028	1.871e-09	-0.682492	-2.34532e-10
3743232	rs75564607	7.90455e-09	0.758475	-2.34532e-10
3743599	rs2627357	9.8014e-09	1.51919	-0.545627
3743624	rs113530112	1.0887e-09	-1.22398	-2.34532e-10
3743632	rs2627355	3.847e-08	2.71728	-0.376366
3743704	rs10113221	1.28087e-09	-1.06143	-2.34532e-10
3743895	rs1916331	2.15651e-09	-0.0426369	-0.497837
3743900	rs149803636	9.64888e-10	-1.34471	-2.34532e-10
3744146	rs2975339	1.80084e-09	-0.338777	-0.381932
3744362	rs117087164	1.06101e-09	-1.24974	-2.34532e-10
3744363	rs2627353	2.62616e-10	-1.35107	-1.29495
3744476	rs10086152	1.13193e-09	-1.18504	-2.34532e-10
3744703	rs1403598	2.56498e-10	-1.35659	-1.31301
3745126	rs940160	2.07406e-09	-0.122588	-0.456867
3745163	rs2627350	1.71352e-09	-0.770414	-2.34532e-10
3745305	rs73493893	9.98459e-10	-1.31051	-2.34532e-10
3745340	rs2688383	2.88311e-09	-0.0480238	-0.20207
3745430	rs4875791	9.62749e-09	1.11221	-0.156553
3745622	rs2627349	3.3387e-10	-1.20983	-1.19614
3745678	rs4875792	6.49206e-09	0.929955	-0.368339
3745679	rs73172290	6.16275e-10	-1.79303	-2.34532e-10
3745736	rs75794983	1.03675e-09	-1.37216e-10	-1.27287
3745816	rs2688381	2.72755e-10	-1.30868	-1.29947
3745855	rs2627348	2.1024e-08	2.0747	-0.338003
3745901	rs2954632	7.5325e-10	-0.282091	-1.31023
3746013	rs76339579	2.56081e-09	-1.37216e-10	-0.368641
3746435	rs940159	2.62792e-09	0.36802	-0.710792
3746546	rs1829861	2.12442e-08	2.42394	-0.676824
3746549	rs1829860	1.50538e-08	2.01487	-0.612205
3746808	rs2688380	2.83913e-10	-1.28348	-1.28457
3747048	rs11783634	5.63897e-09	0.926841	-0.506103
3747101	rs2449816	4.56649e-09	0.74347	-0.53369
3747167	rs11779342	4.01916e-09	0.519543	-0.437434
3747190	rs2461851	3.92657e-09	0.385377	-0.326576
3747240	rs62480070	2.93056e-10	-1.33998	-1.19638
3747247	rs11783699	5.43009e-09	0.895257	-0.512265
3747320	rs2627343	3.85487e-09	0.610476	-0.570104
3747813	rs79306900	5.45607e-10	-0.808746	-1.10607
3747899	rs4875793	1.04889e-09	-0.888421	-0.372811
3748027	rs139221342	1.43847e-09	-1.37216e-10	-0.945381
3748175	rs146431213	1.93621e-09	-0.648232	-2.34532e-10
3748292	rs2049304	3.21127e-09	0.397322	-0.539619
3748529	rs2049303	3.97834e-09	0.632275	-0.560376
3748860	rs112748313	1.72353e-09	-0.764592	-2.34532e-10
3749052	rs73495908	1.07286e-09	-1.23864	-2.34532e-10
3749070	rs2627338	8.63417e-10	-0.161052	-1.29477
3749082	rs146571732	1.07773e-09	-1.37216e-10	-1.23411
3749188	rs1540818	1.9133e-09	-0.110446	-0.549691
3749462	rs73495913	1.21966e-09	-1.11039	-2.34532e-10
3749583	rs1403596	1.25722e-09	0.173717	-1.25378
3749609	rs7818480	1.8157e-09	-0.091378	-0.621117
3749932	rs74746689	1.02952e-09	-1.37216e-10	-1.27987
3749955	rs10109340	1.02843e-09	-0.580833	-0.700095
3750093	rs4875794	1.42193e-09	-0.228158	-0.728791
3750262	rs4875795	1.2247e-09	-0.443012	-0.663254
3750374	rs77982908	7.12199e-10	-1.64836	-2.34532e-10
3750507	rs75211356	6.54579e-10	-1.73273	-2.34532e-10
3750600	rs146193170	1.9615e-09	-1.37216e-10	-0.635255
3751130	rs12550243	9.55122e-10	-0.581934	-0.772946
3751155	rs62480071	3.37728e-10	-1.23237	-1.16211
3751276	rs75664054	3.25937e-10	-1.25473	-1.17529
3751742	rs114504887	1.43099e-09	-0.950598	-2.34532e-10
3751882	rs2627432	3.29421e-10	-1.15549	-1.26389
3752181	rs73172297	6.7962e-10	-1.69518	-2.34532e-10
3752339	rs62480072	3.41703e-10	-1.20362	-1.17915
3752498	rs117893511	3.25791e-09	-0.127879	-2.34532e-10
3752626	rs10866959	3.51754e-10	-1.58628	-0.767505
3752741	rs2627431	5.25928e-10	-0.647552	-1.304
3752847	rs10866960	3.46825e-10	-1.60039	-0.767505
3752943	rs182562905	1.0754e-09	-1.23627	-2.34532e-10
3752988	rs2627430	1.1548e-09	-0.343075	-0.821963
3753003	rs11136674	3.79043e-10	-1.52855	-0.750521
3753357	rs11997878	4.16725e-10	-1.45108	-0.733208
3753402	rs73172300	6.62796e-10	-1.72025	-2.34532e-10
3753759	rs74999943	1.09458e-09	-1.21859	-2.34532e-10
3753893	rs75891997	2.04591e-09	-0.593121	-2.34532e-10
3754054	rs10086037	2.09952e-10	-1.76636	-1.10348
3754252	rs146713607	2.06133e-09	-1.37216e-10	-0.58561
3754269	rs73172302	6.16727e-10	-1.79229	-2.34532e-10
3754368	rs2688379	2.91007e-10	-1.69392	-0.849448
3754524	rs2177329	3.14194e-10	-1.53527	-0.931434
3754772	rs75084613	1.26782e-09	-1.37216e-10	-1.07167
3754953	rs62480073	7.52197e-10	-1.59372	-2.34532e-10
3755107	rs2688377	2.59109e-10	-1.79066	-0.868807
3755179	rs2627429	2.89106e-10	-1.68112	-0.868807
3755224	rs2627428	1.53786e-09	0.269333	-1.14791
3755270	rs62480074	7.45291e-10	-1.60295	-2.34532e-10
3755599	rs149646522	5.83214e-09	-1.37216e-10	0.45442
3755696	rs2627427	4.07979e-10	-1.15317	-1.05234
3756288	rs140863999	6.18847e-10	-1.78886	-2.34532e-10
3756358	rs76481150	7.89432e-10	-1.54541	-2.34532e-10
3756644	rs10097499	3.69121e-10	-1.42089	-0.884703
3756752	rs141119708	1.28543e-09	-1.05787	-2.34532e-10
3756932	rs118135709	1.0938e-09	-1.37216e-10	-1.2193
3756955	rs149066358	1.00007e-09	-1.37216e-10	-1.30889
3757154	rs60922547	3.39589e-09	-1.37216e-10	-0.0863975
3757558	rs141951718	1.34106e-09	-1.0155	-2.34532e-10
3757722	rs13251994	4.36165e-10	-1.45253	-0.686169
3757797	rs2975337	2.04098e-10	-1.74047	-1.15766
3757828	rs112580466	1.29734e-09	-1.04864	-2.34532e-10
3757924	rs77380369	6.92838e-10	-1.67592	-2.34532e-10
3758150	rs2627426	2.60107e-10	-1.48592	-1.16971
3758188	rs2975336	4.9397e-10	-1.09848	-0.915767
3758222	rs73495947	1.20029e-09	-1.1264	-2.34532e-10
3758472	rs10092638	5.29692e-10	-1.14599	-0.798437
3758565	rs117390329	1.18482e-09	-1.37216e-10	-1.13937
3758868	rs118161581	1.01178e-09	-1.37216e-10	-1.29726
3759109	rs62480080	3.73561e-10	-1.0194	-1.27424
3759146	rs2930378	4.04794e-10	-1.44506	-0.768285
3759179	rs143685938	1.11495e-09	-1.20015	-2.34532e-10
3759339	rs2627425	2.73638e-10	-1.79179	-0.813123
3759440	rs2930377	4.16188e-10	-1.43845	-0.747127
3760004	rs73495960	2.69015e-09	-0.319367	-2.34532e-10
3760110	rs2627423	1.60972e-09	-0.832902	-2.34532e-10
3760539	rs2954628	5.76466e-10	-1.04484	-0.814961
3760931	rs78570743	7.34921e-10	-1.61696	-2.34532e-10
3761018	rs10113668	1.91415e-09	-0.65969	-2.34532e-10
3761055	rs73495969	2.74081e-09	-0.30071	-2.34532e-10
3761373	rs2948660	4.43375e-10	-1.29684	-0.825459
3761444	rs77476677	2.53745e-09	-0.377804	-2.34532e-10
3761737	rs10107710	3.82502e-10	-1.41367	-0.856316
3761816	rs2975333	5.64699e-10	-1.00923	-0.871198
3761964	rs138379512	6.69928e-10	-1.70955	-2.34532e-10
3761981	rs2930376	2.28532e-10	-1.61888	-1.16616
3762026	rs116002939	5.67093e-09	0.426389	-2.34532e-10
3762048	rs117047357	1.55884e-09	-1.37216e-10	-0.865025
3762222	rs2954627	5.01723e-10	-1.31732	-0.681354
3762252	rs2930375	1.94802e-09	0.277352	-0.919504
3762374	rs2930374	4.56423e-10	-1.45604	-0.637263
3762658	rs117460606	6.4998e-10	-1.73978	-2.34532e-10
3762786	rs80025425	1.06356e-09	-1.37216e-10	-1.24734
3763021	rs1523258	4.78389e-09	1.5557	-1.29941
3763280	rs1523259	1.66682e-09	0.169329	-0.967377
3763420	rs11775224	4.73521e-10	-1.29445	-0.762071
3763463	rs2688402	1.35915e-09	-0.296392	-0.705713
3763464	rs2627418	4.50833e-10	-1.35279	-0.752832
3763540	rs17067892	8.10349e-10	-0.32062	-1.19863
3763660	rs149258805	1.11467e-09	-1.20041	-2.34532e-10
3763703	rs148439966	6.27395e-10	-1.77514	-2.34532e-10
3763760	rs2627417	5.26662e-10	-0.692151	-1.25801
3764128	rs74339524	8.38771e-10	-0.760528	-0.724254
3764204	rs13271127	4.12331e-10	-1.07419	-1.1207
3764359	rs2688284	8.30964e-09	2.12198	-1.31353
3764366	rs2688285	4.3349e-09	1.46934	-1.3116
3764588	rs2688286	5.57609e-10	-1.73793	-0.155134
3764615	rs2688288	1.65561e-09	0.463451	-1.26825
3764631	rs11786370	1.35894e-09	-0.219955	-0.782301
3764815	rs2688291	3.85284e-10	-1.42652	-0.83622
3764827	rs2688292	5.76422e-09	1.75614	-1.31343
3764988	rs2930373	4.41757e-10	-1.2821	-0.843859
3765099	rs184719828	2.36458e-09	-1.37216e-10	-0.448363
3765324	rs8180892	1.60798e-09	-0.122664	-0.711322
3765414	rs17063173	5.40604e-10	-0.800349	-1.12368
3765569	rs144302661	6.26493e-09	-1.37216e-10	0.526004
3765590	rs2688301	2.71212e-09	0.974377	-1.28561
3765941	rs13254962	1.75366e-09	-0.0582951	-0.688964
3765971	rs2688308	2.88691e-09	1.01791	-1.26669
3766195	rs4875258	1.7192e-09	-0.0790462	-0.688058
3766302	rs17067905	3.51544e-10	-1.1186	-1.23578
3766337	rs2930372	6.15496e-10	-1.09026	-0.704027
3766430	rs4875259	1.86676e-09	0.00260156	-0.687363
3766464	rs138775406	1.00744e-09	-1.30155	-2.34532e-10
3766510	rs2627415	9.94986e-09	2.29971	-1.31112
3766531	rs4875260	1.85538e-09	-0.0164117	-0.674464
3766612	rs3889169	3.58803e-10	-1.10524	-1.2287
3766855	rs117153547	6.71258e-10	-1.70757	-2.34532e-10
3766876	rs3877992	1.20063e-09	-0.368938	-0.757183
3766880	rs2688318	2.90586e-09	0.629597	-0.871831
3766948	rs3877993	3.58265e-10	-1.1064	-1.22904
3766952	rs2688319	6.09173e-09	1.30294	-0.804973
3766980	rs2688320	3.05098e-10	-1.21269	-1.28339
3767084	rs2627414	5.70142e-09	1.25273	-0.820983
3767172	rs2627413	3.03302e-10	-1.20652	-1.29547
3767174	rs3990493	3.63552e-10	-1.08564	-1.23516
3767210	rs2688325	5.17534e-09	1.17221	-0.837271
3767231	rs4875797	1.59393e-09	-0.0790462	-0.763715
3767623	rs2688326	4.73372e-09	1.01734	-0.771596
3767635	rs138708702	1.49853e-09	-0.904478	-2.34532e-10
3767781	rs192195119	6.37464e-10	-1.75922	-2.34532e-10
3767874	rs2627412	2.75235e-10	-1.31589	-1.2832
3768068	rs2554507	2.81353e-10	-1.29391	-1.2832
3768344	rs2688327	8.28017e-09	1.51163	-0.706732
3768466	rs10216531	1.00124e-09	-0.765213	-0.54251
3768595	rs117317768	1.16184e-08	1.14362	-2.34532e-10
3768656	rs2930371	4.00768e-10	-1.35389	-0.869451
3768901	rs144527556	1.75622e-08	-1.37216e-10	1.55679
3768911	rs2627410	3.62899e-10	-1.69532	-0.627279
3768967	rs2912266	3.78082e-10	-1.43387	-0.847743
3768976	rs2627409	2.5189e-09	0.808322	-1.19346
3769409	rs79821335	6.6242e-10	-1.72082	-2.34532e-10
3769493	rs2954626	3.11086e-10	-1.69885	-0.777805
3769621	rs34565648	1.39534e-09	-0.975823	-2.34532e-10
3769690	rs2954625	4.72359e-10	-1.3414	-0.717577
3769804	rs186661580	6.21329e-10	-1.78486	-2.34532e-10
3769834	rs117778010	7.68752e-10	-1.57195	-2.34532e-10
3769850	rs2954624	4.20133e-10	-1.35551	-0.820639
3769863	rs138466512	1.53183e-08	-1.37216e-10	1.42009
3769902	rs2948655	3.45184e-10	-1.65877	-0.713873
3769997	rs2912285	3.18284e-10	-1.73737	-0.716401
3770084	rs141444498	3.88035e-09	-1.37216e-10	0.0469622
3770162	rs2975332	3.61322e-10	-1.78175	-0.545202
3770189	rs117883121	6.54186e-10	-1.73333	-2.34532e-10
3770388	rs73499844	6.16799e-10	-1.79218	-2.34532e-10
3770471	rs2554702	4.45239e-10	-1.57859	-0.539516
3770943	rs2948652	3.96316e-10	-1.75581	-0.478695
3771016	rs149348652	1.56922e-09	-0.858388	-2.34532e-10
3771041	rs2954623	3.92081e-10	-1.53691	-0.708337
3771050	rs2975331	3.85754e-10	-1.5359	-0.725615
3771068	rs75581690	1.66167e-09	-0.801143	-2.34532e-10
3771236	rs2912288	4.16808e-10	-1.7739	-0.410198
3771351	rs142837385	7.66093e-10	-1.57542	-2.34532e-10
3771353	rs2930370	3.97277e-10	-1.76828	-0.463801
3771850	rs56225903	2.52997e-10	-1.71322	-0.970121
3771972	rs17067962	2.30548e-10	-1.71101	-1.06525
3772116	rs2912293	5.47307e-10	-0.626586	-1.28512
3772322	rs17067967	3.73461e-10	-1.3073	-0.986605
3772442	rs75977884	2.61912e-10	-1.60055	-1.04816
3772554	rs2948653	4.50256e-10	-0.798415	-1.30849
3772648	rs11779551	7.94372e-10	-0.732699	-0.806468
3772666	rs2912294	4.42042e-10	-1.11358	-1.01174
3772686	rs140621442	7.06765e-10	-1.65602	-2.34532e-10
3772859	rs2948654	4.7331e-10	-1.12321	-0.933755
3772860	rs73174420	3.64928e-10	-1.39489	-0.92213
3772903	rs2688322	3.97941e-10	-1.48499	-0.745423
3773129	rs2688324	5.15993e-10	-0.664728	-1.3059
3773291	rs117254055	8.16259e-10	-1.51199	-2.34532e-10
3773551	rs4526382	4.29159e-10	-1.56906	-0.585836
3773553	rs2930363	3.89536e-10	-1.55945	-0.692311
3773698	rs77820861	1.42909e-09	-0.951925	-2.34532e-10
3773748	rs10503222	6.39139e-10	-1.7566	-2.34532e-10
3773842	rs2954621	8.88801e-10	-1.73157	0.304725
3773982	rs2948651	5.00623e-10	-1.01141	-0.98946
3774106	rs62480120	2.71838e-10	-1.57078	-1.04073
3774204	rs2554632	6.13977e-10	-1.19938	-0.597386
3774382	rs117557385	1.34778e-09	-1.37216e-10	-1.0105
3774529	rs2688313	4.72045e-10	-1.73607	-0.323575
3774625	rs75178790	1.50578e-09	-1.37216e-10	-0.899654
3774815	rs117376515	7.95571e-10	-1.53766	-2.34532e-10
3774915	rs1968323	2.54222e-10	-1.63322	-1.04529
3774921	rs7836077	2.13099e-10	-1.79271	-1.06225
3774973	rs1968322	2.60055e-10	-1.65492	-1.00091
3775096	rs1968321	8.58469e-10	-1.77108	0.309512
3775349	rs185940234	1.05389e-09	-1.37216e-10	-1.25648
3775429	rs2912295	4.88087e-10	-1.02861	-0.997614
3775688	rs62480121	6.72519e-10	-1.70569	-2.34532e-10
3775815	rs1464619	4.77313e-10	-0.99027	-1.05828
3775842	rs4367575	2.89726e-10	-1.70475	-0.843035
3775861	rs73174427	6.21517e-10	-1.78456	-2.34532e-10
3775951	rs1464620	1.09885e-09	-1.35765	0.142945
3776237	rs10093777	2.47907e-10	-1.76997	-0.933699
3776319	rs62480122	4.83384e-10	-1.11152	-0.92439
3776566	rs190868229	7.75172e-10	-1.56363	-2.34532e-10
3776567	rs2627393	2.50504e-10	-1.40677	-1.28648
3776571	rs2912296	2.31875e-10	-1.70915	-1.06137
3776596	rs2930364	2.41697e-10	-1.68475	-1.04428
3776604	rs2948650	2.38695e-10	-1.68302	-1.05851
3776640	rs73174430	1.03933e-09	-1.63282	0.362432
3776657	rs75479708	2.62221e-10	-1.38273	-1.2648
3776864	rs2554631	3.81578e-10	-1.34151	-0.930895
3776903	rs2554630	1.20389e-09	-1.1234	-2.34532e-10
3776992	rs62480123	5.44213e-10	-0.922749	-0.994629
3777020	rs140994566	3.10901e-09	-1.37216e-10	-0.174661
3777339	rs2975327	4.46876e-10	-0.958798	-1.15564
3777515	rs73174432	6.91387e-10	-1.67802	-2.34532e-10
3777612	rs2954618	4.52398e-10	-0.890307	-1.21185
3777766	rs2912299	3.12299e-10	-1.79226	-0.680497
3777923	rs17067986	5.79228e-10	-1.13057	-0.724455
3778013	rs2627394	6.18802e-10	-0.594646	-1.19429
3778035	rs11136678	7.44614e-10	-1.54159	-0.0622593
3778054	rs2688299	2.17519e-10	-1.53443	-1.3
3778132	rs2688298	3.29548e-10	-1.17368	-1.24531
3778169	rs145553644	2.54174e-09	-1.37216e-10	-0.376116
3778212	rs2912263	2.02908e-10	-1.76512	-1.13884
3778432	rs2688297	2.75712e-10	-1.29712	-1.30024
3778455	rs2554628	3.06203e-10	-1.18517	-1.3073
3778707	rs3109772	3.30053e-10	-1.66738	-0.750087
3778710	rs3109771	3.28353e-10	-1.66738	-0.755252
3778852	rs2627395	2.57222e-10	-1.78851	-0.878265
3778881	rs2627396	9.73948e-10	-0.0225574	-1.3128
3778896	rs2975326	3.55931e-10	-1.6468	-0.695187
3779040	rs62480125	2.83145e-10	-1.44896	-1.1218
3779090	rs11136679	6.48244e-10	-1.56548	-0.176973
3779128	rs2954616	2.7787e-10	-1.74539	-0.844172
3779140	rs2688296	2.66032e-10	-1.38543	-1.24767
3779210	rs116689898	1.45734e-09	-0.932349	-2.34532e-10
3779372	rs2912269	3.22938e-10	-1.68595	-0.753308
3779457	rs1582766	4.64995e-10	-0.929647	-1.14505
3779535	rs1582765	4.61467e-10	-0.896698	-1.18561
3779758	rs28737461	2.49369e-10	-1.76353	-0.934252
3779815	rs1582764	4.41918e-10	-0.935558	-1.19004
3779824	rs2081554	7.89959e-10	-1.23504	-0.309697
3779973	rs2975325	4.45396e-10	-0.940483	-1.17727
3780119	rs2954613	2.79396e-10	-1.69443	-0.889664
3780163	rs73174440	7.64783e-10	-1.26725	-0.309876
3780182	rs62480126	6.10933e-10	-0.689738	-1.11199
3780207	rs2975324	2.35517e-10	-1.60838	-1.14655
3780520	rs2930366	4.45077e-10	-0.952438	-1.16603
3780614	rs117487509	3.19916e-09	-1.37216e-10	-0.146074
3780635	rs1829859	4.50954e-10	-0.92964	-1.17571
3780720	rs140340367	6.60645e-10	-1.7235	-2.34532e-10
3780883	rs148194491	2.08624e-09	-1.37216e-10	-0.573601
3780988	rs11786669	8.43333e-10	-1.41763	-0.0617259
3781230	rs2954612	3.98257e-10	-1.05026	-1.17936
3781337	rs11776171	6.64031e-10	-1.43271	-0.285676
3781343	rs2975323	4.45064e-10	-0.964957	-1.15354
3781470	rs11783317	6.99349e-10	-1.43271	-0.233855
3781666	rs2954611	5.141e-10	-0.826751	-1.14755
3781893	rs2954610	2.94412e-10	-1.6902	-0.841537
3781902	rs79730852	3.74872e-09	0.0124495	-2.34532e-10
3782058	rs62480127	3.73806e-10	-1.1412	-1.15179
3782131	rs7017117	2.20144e-10	-1.79112	-1.03131
3782134	rs13256543	2.1879e-10	-1.79133	-1.03728
3782376	rs2912277	2.76286e-10	-1.72557	-0.869714
3782516	rs2627402	2.22437e-09	0.00688322	-0.516374
3782700	rs62480128	7.18738e-10	-0.519685	-1.11954
3782758	rs2554623	2.06773e-10	-1.57891	-1.30619
3782794	rs17067995	1.25305e-09	-1.37216e-10	-1.08339
3783017	rs2222462	1.04453e-09	-1.26539	-2.34532e-10
3783131	rs6983347	2.09064e-09	-1.70619	1.13469
3783289	rs2204224	3.1371e-10	-1.67508	-0.793167
3783344	rs2204223	5.66496e-10	-1.47033	-0.406924
3783398	rs2554667	1.98977e-10	-1.66983	-1.2537
3783471	rs2627403	2.04561e-10	-1.79313	-1.10273
3783757	rs150692735	1.08496e-09	-1.22742	-2.34532e-10
3783762	rs2449817	3.92945e-10	-1.06254	-1.18051
3783904	rs75373029	4.39647e-10	-0.944694	-1.18605
3783919	rs2554666	2.16513e-10	-1.52543	-1.31364
3783994	rs56722051	1.78865e-10	-1.74413	-1.28596
3784290	rs2627405	1.98281e-10	-1.62872	-1.29832
3784392	rs2554665	2.03092e-10	-1.59834	-1.30472
3784407	rs7842633	1.71314e-10	-1.75972	-1.3135
3784458	rs2627406	2.14674e-10	-1.5645	-1.2831
3784531	rs117916220	1.83142e-10	-1.70302	-1.30344
3784722	rs73661022	1.6716e-10	-1.78425	-1.31351
3784788	rs112172177	1.87785e-10	-1.66995	-1.31148
3784833	rs17068023	2.40926e-10	-1.73268	-0.999551
3784879	rs2954609	4.13959e-10	-1.55078	-0.640175
3784966	rs113453505	1.66141e-10	-1.79322	-1.31067
3784996	rs2433245	2.21355e-10	-1.57306	-1.24389
3785060	rs7825644	1.66383e-10	-1.79016	-1.31226
3785138	rs7825796	1.66946e-10	-1.78542	-1.31363
3785147	rs2627337	1.79406e-10	-1.76917	-1.2579
3785444	rs2554663	2.0744e-10	-1.62079	-1.26108
3785491	rs73661023	1.67559e-10	-1.78391	-1.31147
3786543	rs28407329	1.97486e-10	-1.62406	-1.30699
3786823	rs2627336	2.37152e-10	-1.74801	-1
3787085	rs75077772	6.16186e-10	-1.79317	-2.34532e-10
3787436	rs2627335	3.27264e-10	-1.17934	-1.24661
3787738	rs1834569	3.99356e-09	0.535417	-0.459697
3787834	rs2627334	1.01096e-09	-0.0235116	-1.27455
3787930	rs11777715	1.28582e-09	-1.05757	-2.34532e-10
3788064	rs2954608	4.50084e-10	-0.847357	-1.25993
3788144	rs1851596	1.58046e-09	-0.00768543	-0.843562
3788250	rs79072148	1.10123e-09	-1.37216e-10	-1.21254
3788275	rs1851594	5.42822e-09	1.38881	-1.00616
3788300	rs1851593	1.87824e-10	-1.70742	-1.2738
3788373	rs73501869	1.81745e-10	-1.77164	-1.24247
3788431	rs2948644	6.55209e-10	-0.46601	-1.26575
3788599	rs2930336	9.87162e-10	-0.135748	-1.18614
3788697	rs7001703	1.82135e-10	-1.71009	-1.30188
3788749	rs2954607	8.09742e-10	-0.308022	-1.21198
3788767	rs2554661	5.75525e-09	-1.37216e-10	0.441148
3789177	rs11778737	1.79704e-10	-1.72644	-1.29897
3789272	rs2554660	8.67759e-10	-0.260348	-1.19046
3789287	rs2688270	1.04333e-09	-0.0980351	-1.16851
3789407	rs2627332	7.69032e-10	-0.441342	-1.13024
3789510	rs73174464	1.44373e-09	-0.941734	-2.34532e-10
3789547	rs2554659	8.78012e-10	-0.221184	-1.21787
3789703	rs17401015	6.81941e-10	-1.69178	-2.34532e-10
3789731	rs2975402	1.07767e-09	-0.032111	-1.20205
3789921	rs2954606	9.84506e-10	-0.138369	-1.18621
3789974	rs11990480	1.72268e-10	-1.76362	-1.30405
3789977	rs2627331	1.16333e-09	0.00963455	-1.16731
3790150	rs149308462	1.38353e-09	-1.37216e-10	-0.984326
3790254	rs2554658	8.45982e-10	-0.198072	-1.27815
3790267	rs2627330	1.22785e-09	0.0531752	-1.15688
3790383	rs2688269	1.00311e-09	-0.137867	-1.168
3790398	rs2954605	9.30974e-10	-0.196774	-1.18371
3790404	rs2554657	4.83543e-09	-1.37216e-10	0.267006
3790454	rs74355027	2.36558e-10	-1.48158	-1.26895
3790470	rs113824330	6.50211e-10	-1.73942	-2.34532e-10
3790491	rs2688268	8.22726e-10	-0.257992	-1.2461
3790604	rs2930335	9.62479e-10	-0.155615	-1.19159
3790660	rs2627329	7.01206e-10	-0.409728	-1.25419
3790688	rs2930334	1.00833e-09	-0.0931619	-1.20751
3790850	rs17068044	2.00532e-10	-1.60279	-1.31295
3790945	rs2954604	6.94962e-10	-0.37846	-1.2944
3791189	rs62481577	3.73793e-10	-0.988139	-1.30488
3791218	rs10503223	1.92809e-10	-1.65152	-1.3035
3791362	rs2688266	8.77139e-10	-0.302802	-1.13725
3791421	rs117886435	1.00208e-09	-1.37216e-10	-1.30689
3791488	rs2554656	1.0869e-09	-0.10845	-1.11718
3791547	rs2554655	7.9896e-10	-0.405124	-1.12828
3791939	rs2688265	2.45317e-10	-1.79092	-0.923243
3791948	rs4370552	1.79237e-10	-1.72071	-1.3073
3791983	rs11136680	1.77893e-10	-1.72824	-1.3073
3792016	rs2059584	1.7816e-10	-1.72522	-1.30882
3792096	rs112288651	6.41788e-10	-1.75246	-2.34532e-10
3792155	rs113126747	2.17317e-10	-1.63156	-1.2038
3792165	rs2948643	6.70614e-10	-0.411378	-1.29715
3792170	rs148959064	6.8051e-10	-1.69388	-2.34532e-10
3792171	rs11136681	2.30977e-10	-1.46574	-1.30866
3792313	rs137968964	1.23034e-09	-1.10167	-2.34532e-10
3792481	rs2975401	4.08832e-10	-0.898246	-1.30517
3792582	rs118098203	2.34567e-09	-0.456392	-2.34532e-10
3792670	rs11774237	6.65097e-10	-1.71679	-2.34532e-10
3792674	rs11774238	2.52419e-10	-1.37849	-1.30713
3792688	rs11784451	2.26508e-10	-1.48583	-1.30811
3792801	rs11775028	2.3498e-10	-1.44865	-1.30857
3792843	rs75548021	1.96835e-10	-1.62072	-1.31363
3793144	rs141056307	2.15499e-09	-0.541176	-2.34532e-10
3793261	rs1593488	6.20714e-10	-0.599064	-1.18678
3793473	rs1834568	6.09392e-10	-0.619371	-1.18489
3793600	rs2554653	3.15661e-10	-1.26664	-1.19541
3793738	rs80182245	3.06597e-10	-1.34568	-1.14551
3793876	rs2688304	8.10926e-10	-0.449318	-1.06922
3793913	rs2688303	5.9633e-10	-0.626618	-1.19931
3793918	rs1829858	1.79948e-10	-1.7422	-1.28185
3794086	rs1829857	7.94751e-10	-0.440332	-1.09836
3794110	rs74738542	3.84782e-09	1.35212	-1.31358
3794144	rs4554487	4.27614e-10	-0.845591	-1.31291
3794160	rs1829856	2.14946e-09	0.548678	-1.09242
3794164	rs77536844	2.34053e-10	-1.44876	-1.31241
3794427	rs1608369	2.24865e-09	-1.37216e-10	-0.498632
3794518	rs183259097	2.35595e-08	-1.37216e-10	1.85056
3794537	rs79475922	7.14051e-10	-1.64576	-2.34532e-10
3794567	rs11986920	2.74611e-10	-1.28857	-1.3128
3794637	rs2554650	8.55305e-10	-0.382029	-1.08323
3794656	rs11990092	2.79526e-10	-1.27404	-1.30958
3794710	rs11990113	2.67129e-10	-1.31799	-1.31099
3794718	rs2688300	3.84443e-09	-1.37216e-10	0.0376623
3794720	rs11987661	2.70975e-10	-1.30749	-1.3072
3794761	rs2162263	2.94046e-10	-1.22168	-1.31131
3794891	rs2114244	2.09716e-10	-1.56491	-1.30606
3795203	rs17068071	2.80147e-10	-1.27645	-1.30496
3795261	rs2912286	9.2692e-10	-0.455185	-0.929667
3795325	rs2930333	8.18942e-10	-0.576673	-0.932033
3795387	rs2912287	5.83012e-10	-0.728458	-1.12005
3795388	rs62481632	2.04894e-10	-1.58976	-1.30447
3795532	rs2554622	7.12129e-10	-0.47198	-1.17648
3795574	rs2554621	6.20971e-10	-0.59605	-1.18938
3795575	rs146660964	1.17928e-09	-1.37216e-10	-1.14406
3795577	rs139253587	1.99563e-09	-1.37216e-10	-0.618006
3795600	rs34326812	2.10657e-10	-1.56592	-1.30057
3795620	rs2627531	6.86884e-10	-0.559913	-1.12464
3795645	rs2554620	6.55118e-10	-0.596279	-1.13562
3795821	rs17068083	2.24991e-10	-1.48703	-1.31363
3795910	rs2688307	1.3273e-09	0.120827	-1.14665
3796102	rs2688306	7.13727e-10	-0.608637	-1.03758
3796104	rs118131409	9.97431e-10	-1.37216e-10	-1.31154
3796119	rs11778011	3.00691e-10	-1.27718	-1.23346
3796121	rs2627530	8.05676e-10	-0.574733	-0.950304
3796242	rs2627529	1.05018e-09	-0.0558509	-1.20415
3796360	rs11777346	2.09681e-10	-1.57034	-1.30079
3796585	rs2627527	3.33718e-09	-1.37216e-10	-0.103837
3796698	rs2627526	3.84076e-10	-1.06667	-1.19921
3796733	rs117235798	1.2351e-09	-1.37216e-10	-1.09781
3797269	rs75241376	1.5449e-09	-1.37216e-10	-0.874006
3797372	rs2975398	2.10472e-10	-1.72335	-1.14401
3797422	rs1820435	1.72008e-10	-1.77186	-1.29732
3797470	rs75036974	9.72403e-10	-1.33695	-2.34532e-10
3797584	rs2975397	5.92213e-10	-0.537215	-1.29564
3797614	rs117630829	2.37972e-09	-1.37216e-10	-0.441982
3797701	rs139324478	1.09201e-09	-1.37216e-10	-1.22095
3797729	rs1426280	5.03333e-10	-0.778907	-1.21656
3797879	rs2627525	3.4491e-10	-1.06053	-1.31291
3798095	rs2627523	3.23301e-09	-1.37216e-10	-0.135552
3798162	rs2554616	7.84056e-10	-0.361348	-1.19089
3798288	rs2554615	4.26305e-10	-0.848005	-1.31356
3798466	rs1523248	6.32072e-10	-0.588001	-1.17972
3798805	rs78603504	2.00516e-10	-1.60541	-1.31041
3798908	rs2259039	4.98982e-10	-0.736568	-1.26758
3799177	rs79223048	4.56412e-10	-0.887494	-1.20583
3799195	rs2259076	5.72046e-10	-0.760656	-1.10684
3799327	rs2258265	5.5902e-10	-0.576907	-1.31363
3799459	rs4363226	4.31759e-10	-0.854856	-1.294
3799559	rs78246747	1.00086e-08	1.96286	-0.968378
3799582	rs1464617	5.6785e-10	-0.752914	-1.12195
3799634	rs111368104	5.06165e-10	-0.803791	-1.18607
3799703	rs2407188	6.21276e-10	-0.678663	-1.10628
3799732	rs113949224	7.1174e-10	-1.64901	-2.34532e-10
3800088	rs11784290	6.79641e-10	-1.69515	-2.34532e-10
3800098	rs73176213	6.80467e-09	0.608645	-2.34532e-10
3800161	rs76792879	4.4042e-10	-0.82016	-1.30883
3800349	rs141033974	1.0128e-09	-1.37216e-10	-1.29624
3800355	rs2554613	3.96211e-09	-1.37216e-10	0.0678139
3800656	rs62481634	2.96069e-10	-1.2138	-1.31233
3800658	rs80206912	4.1799e-09	-1.37216e-10	0.121323
3800808	rs2407189	2.7623e-10	-1.31804	-1.27745
3800820	rs17068110	3.58674e-10	-1.02138	-1.31292
3801294	rs184610670	1.33378e-08	1.28164	-2.34532e-10
3801325	rs113287888	6.70362e-10	-1.7089	-2.34532e-10
3801349	rs147408321	1.38833e-09	-1.37216e-10	-0.980859
3801441	rs1593487	1.75923e-10	-1.78904	-1.25763
3801455	rs11136682	2.29006e-10	-1.64874	-1.13423
3801527	rs11136683	2.73677e-09	0.692168	-0.994351
3801706	rs2627521	5.11681e-09	-1.37216e-10	0.323566
3801831	rs1523250	2.9002e-10	-1.23596	-1.31081
3801902	rs1464618	2.07542e-10	-1.64367	-1.23771
3801966	rs1968320	2.3333e-10	-1.6266	-1.13766
3802075	rs79942499	7.04786e-10	-1.65883	-2.34532e-10
3802209	rs118161801	1.20509e-09	-1.37216e-10	-1.12241
3802221	rs113313769	7.40222e-10	-1.60977	-2.34532e-10
3802403	rs2954648	2.0228e-10	-1.70549	-1.20158
3802427	rs144495180	6.30166e-10	-1.77074	-2.34532e-10
3802941	rs74364641	1.00461e-09	-1.37216e-10	-1.30436
3803029	rs2912289	1.85588e-10	-1.77133	-1.22186
3803217	rs2980783	3.85294e-09	0.0398722	-2.34532e-10
3803483	rs2688317	1.80373e-10	-1.78665	-1.23505
3803555	rs59348947	3.15499e-09	0.677159	-0.837137
3803623	rs17068126	3.90148e-10	-0.994841	-1.25535
3803675	rs190573710	4.37927e-09	-1.37216e-10	0.167918
3803769	rs76610189	4.40997e-07	4.78007	-2.34532e-10
3803786	rs2980782	2.32179e-10	-1.59644	-1.17277
3803851	rs2912290	1.87336e-10	-1.76032	-1.2235
3803881	rs2975396	1.826e-10	-1.69605	-1.31337
3803889	rs2627520	1.81901e-10	-1.72701	-1.28625
3804025	rs62481636	2.07654e-10	-1.57522	-1.30563
3804085	rs74448867	8.11858e-10	-1.51739	-2.34532e-10
3804109	rs79575989	4.41989e-10	-0.837148	-1.28829
3804179	rs62481637	3.57486e-10	-1.03249	-1.30514
3804323	rs2740869	5.7841e-09	-1.37216e-10	0.446149
3804416	rs34793155	2.05077e-10	-1.57987	-1.31347
3804514	rs62481639	1.95954e-10	-1.7903	-1.14854
3804649	rs74527684	4.43158e-10	-0.843432	-1.27936
3804807	rs34463230	2.14104e-10	-1.77298	-1.07727
3804818	rs34859339	1.99659e-10	-1.7652	-1.15491
3805283	rs73509606	4.40492e-10	-0.842324	-1.2865
3805449	rs73509608	2.45539e-10	-1.65468	-1.05858
3805459	rs117607851	9.01248e-09	-1.37216e-10	0.889647
3805580	rs78301486	2.03784e-09	0.250244	-0.847319
3805645	rs6998029	1.27602e-09	-1.06521	-2.34532e-10
3805762	rs78679604	7.81135e-10	-1.55597	-2.34532e-10
3805763	rs73509609	1.00666e-09	-1.37216e-10	-1.30233
3805838	rs2627518	1.65921e-10	-1.79181	-1.31339
3805936	rs78686726	2.60258e-10	-1.65541	-0.99964
3806080	rs145384058	2.07396e-09	-0.579503	-2.34532e-10
3806508	rs2954647	1.71106e-10	-1.79321	-1.28123
3806794	rs2740868	2.27406e-10	-1.56565	-1.22433
3806827	rs2688293	1.78319e-10	-1.78692	-1.24622
3806838	rs58128877	1.86772e-10	-1.68681	-1.30002
3806885	rs11779200	1.94562e-10	-1.74453	-1.20144
3806906	rs11779218	2.14786e-10	-1.69874	-1.14834
3806925	rs11779222	2.02704e-10	-1.7419	-1.16307
3806977	rs11785867	2.22384e-10	-1.65722	-1.15509
3807071	rs80325192	1.12872e-09	-1.18788	-2.34532e-10
3807177	rs2975395	2.05306e-10	-1.78837	-1.10384
3807319	rs2740867	1.77901e-10	-1.72271	-1.31278
3807361	rs74462656	1.65348e-09	-1.37216e-10	-0.806084
3807438	rs2627516	2.01412e-09	-1.37216e-10	-0.608781
3807486	rs28484850	6.18825e-10	-1.7889	-2.34532e-10
3807528	rs6984912	1.71089e-09	0.333247	-1.10519
3807553	rs11786061	1.0049e-09	-0.0419432	-1.26213
3807667	rs2627515	6.09032e-10	-0.495603	-1.30925
3807730	rs6984122	7.36564e-10	-0.302569	-1.31215
3807747	rs10780168	7.9397e-10	-0.30844	-1.23123
3807818	rs17401217	2.32423e-10	-1.77933	-0.988826
3807826	rs2740866	7.55388e-10	-0.725831	-0.863657
3807861	rs11136684	5.53322e-10	-0.626172	-1.27461
3807907	rs2627514	2.38086e-10	-1.58234	-1.16175
3807919	rs11136685	4.74038e-10	-0.745648	-1.30978
3807943	rs2740865	3.81065e-10	-1.07268	-1.20107
3808005	rs756094	3.34452e-10	-1.79261	-0.611621
3808039	rs756095	9.19689e-10	-0.0884924	-1.30419
3808071	rs756092	1.76441e-09	0.537914	-1.27906
3808146	rs73509615	1.49223e-09	-1.37216e-10	-0.908693
3808223	rs756093	3.12616e-10	-1.7509	-0.720848
3808238	rs117936304	1.06627e-09	-1.37216e-10	-1.2448
3808338	rs117429733	1.21558e-09	-1.37216e-10	-1.11374
3808482	rs2740863	1.94969e-10	-1.72572	-1.21816
3808802	rs940145	3.49026e-09	0.450677	-0.509666
3808868	rs2740862	5.1143e-10	-1.77815	-0.201363
3808927	rs2912292	3.45481e-10	-1.78542	-0.586362
3809397	rs2554513	1.81262e-09	0.151334	-0.865523
3809468	rs113087702	4.54959e-09	0.206072	-2.34532e-10
3809504	rs11136687	7.28091e-10	-0.348697	-1.2776
3809657	rs2627512	2.62088e-10	-1.61374	-1.0343
3809660	rs79725232	2.01232e-09	-0.609678	-2.34532e-10
3809681	rs2740861	1.77181e-10	-1.78508	-1.25447
3809788	rs2740860	1.7503e-10	-1.77973	-1.27203
3809884	rs148521152	1.02379e-09	-1.37216e-10	-1.28545
3809910	rs2980779	7.44121e-10	-1.46659	-0.137922
3810049	rs78842063	1.01417e-09	-1.37216e-10	-1.29489
3810196	rs142862321	1.95745e-09	-1.37216e-10	-0.637322
3810230	rs2627511	1.97325e-10	-1.634	-1.29787
3810281	rs2627510	2.02684e-10	-1.63777	-1.2673
3810481	rs2554512	2.5713e-09	0.471222	-0.835774
3810573	rs2740858	1.1363e-09	0.0807928	-1.26198
3810621	rs2740857	1.75501e-10	-1.78806	-1.26101
3810717	rs2262209	3.1983e-09	0.61396	-0.760305
3810975	rs2407190	2.46893e-09	0.37802	-0.783201
3810996	rs2407191	1.14951e-09	0.0963811	-1.26601
3811284	rs2554509	2.1726e-09	0.280117	-0.813156
3811369	rs78803280	2.19394e-10	-1.5648	-1.26105
3811507	rs73176298	1.9082e-09	-0.662806	-2.34532e-10
3811613	rs75686376	2.33566e-10	-1.52504	-1.23821
3811706	rs2627508	1.75734e-10	-1.73553	-1.31222
3811743	rs79445605	1.16215e-09	-1.1587	-2.34532e-10
3811812	rs2930382	7.31519e-10	-1.73839	0.11679
3811838	rs2688334	6.92342e-10	-0.586247	-1.09039
3811843	rs142812342	1.60342e-09	-1.37216e-10	-0.836827
3811907	rs2627507	6.36098e-10	-0.640315	-1.12105
3811983	rs558929623	1.54527e-09	-1.37216e-10	-0.873763
3812090	rs73509621	2.32008e-10	-1.59596	-1.17399
3812164	rs140483055	9.84364e-10	-1.32472	-2.34532e-10
3812192	rs76416538	1.07244e-09	-1.37216e-10	-1.23903
3812446	rs66471853	1.92632e-10	-1.73862	-1.21732
3812810	rs66531571	1.90865e-10	-1.74402	-1.22113
3812963	rs2627506	9.32313e-10	-1.43263	0.0535822
3812972	rs79037714	1.95703e-09	-1.37216e-10	-0.637538
3812973	rs77511789	1.29518e-09	-1.37216e-10	-1.05031
3813206	rs2688335	4.82858e-10	-1.48553	-0.551465
3813226	rs80118275	2.19142e-10	-1.64791	-1.17909
3813310	rs10503224	1.8941e-10	-1.73469	-1.23812
3813355	rs2740854	2.1967e-10	-1.65069	-1.17391
3813492	rs66497649	2.71686e-10	-1.78247	-0.829598
3813511	rs150969796	1.51295e-09	-1.37216e-10	-0.894902
3813611	rs7819938	1.97613e-09	-1.37216e-10	-0.627822
3813731	rs10503225	1.8503e-10	-1.7849	-1.2113
3814015	rs62482386	6.57306e-09	0.574016	-2.34532e-10
3814060	rs2740853	2.25726e-10	-1.51779	-1.27961
3814260	rs142898960	3.56048e-08	2.26352	-2.34532e-10
3814277	rs2740852	2.65611e-09	0.65954	-0.991641
3814320	rs2740851	8.97055e-10	-1.3336	-0.0840048
3814353	rs60055513	1.82976e-10	-1.79089	-1.21648
3814378	rs2954646	9.70222e-10	-1.30447	-0.0347243
3814480	rs35018211	9.51253e-10	-1.31574	-0.0431984
3814493	rs2449821	1.08992e-09	-1.39824	0.17538
3814534	rs67491609	9.50219e-10	-1.31574	-0.0442862
3814605	rs148644106	1.97804e-09	-1.37216e-10	-0.626856
3814649	rs2688337	9.25026e-10	-1.3265	-0.0604
3814737	rs140151419	2.19339e-09	-1.37216e-10	-0.523515
3814747	rs2740849	1.1784e-09	-1.08453	-0.0602791
3814751	rs2740848	9.35143e-10	-1.31574	-0.0602791
3814767	rs55843326	1.95088e-10	-1.79302	-1.15025
3814796	rs7018099	2.26866e-10	-1.61827	-1.17409
3814857	rs2740847	9.56256e-10	-1.29329	-0.0604
3814999	rs2259012	1.16151e-09	-1.37973	0.220487
3815019	rs2740846	3.5559e-09	0.550755	-0.591112
3815021	rs2688338	3.4095e-09	-1.31574	1.23334
3815061	rs56335260	1.82196e-10	-1.79219	-1.21945
3815069	rs56011244	1.82558e-10	-1.79181	-1.21784
3815072	rs2688339	3.2678e-09	-1.32677	1.20193
3815273	rs55906500	1.85978e-10	-1.79251	-1.19858
3815290	rs2740844	3.81381e-09	-1.32677	1.35644
3815385	rs73178012	2.06832e-09	-0.582225	-2.34532e-10
3815570	rs2688340	3.62344e-09	-1.33585	1.31431
3815773	rs2688341	3.43145e-09	-1.3793	1.30332
3815790	rs2740843	4.03089e-09	-1.31387	1.39889
3815937	rs2627500	1.12709e-09	-1.4741	0.284778
3815938	rs2627499	3.73477e-09	-1.3689	1.37762
3816062	rs2627498	3.64785e-10	-1.70738	-0.610027
3816081	rs1996896	3.81798e-09	-1.3793	1.41006
3816121	rs2740841	3.65411e-10	-1.71043	-0.605266
3816191	rs1996897	3.04791e-10	-1.47939	-1.0177
3816265	rs1996899	2.68968e-09	-1.1348	0.815263
3816306	rs78389145	2.51197e-08	1.91469	-2.34532e-10
3816309	rs2627496	3.94277e-09	-1.35731	1.42023
3816368	rs17068216	3.5435e-10	-1.23617	-1.11027
3816400	rs73178017	6.60709e-10	-1.72341	-2.34532e-10
3816465	rs145849099	1.39176e-09	-1.37216e-10	-0.978398
3816526	rs2740839	2.26885e-09	-1.64573	1.15604
3816532	rs35892603	1.104e-09	-1.37216e-10	-1.21002
3816541	rs183476244	1.62604e-09	-0.822818	-2.34532e-10
3816554	rs2627494	3.22295e-09	-1.53755	1.39889
3816730	rs146541464	1.00067e-09	-1.37216e-10	-1.30829
3816766	rs113269795	8.86127e-10	-1.42986	-2.34532e-10
3816857	rs2740837	3.7988e-09	-1.45817	1.48389
3816956	rs149114716	2.25463e-10	-1.75726	-1.0413
3816978	rs2627492	2.04091e-09	-1.5644	0.968831
3817015	rs2627491	3.3813e-09	-1.46833	1.37762
3817018	rs117775948	6.97308e-10	-1.66949	-2.34532e-10
3817033	rs2740836	3.67601e-09	-1.44879	1.44166
3817065	rs2554508	1.87323e-09	-1.64573	0.964429
3817116	rs2740835	3.62614e-09	-1.49525	1.47446
3817191	rs2627490	3.4942e-09	-1.52102	1.46316
3817259	rs13264168	1.19512e-09	-1.13072	-2.34532e-10
3817268	rs2627489	3.6208e-09	-1.49673	1.47446
3817314	rs2627488	3.6208e-09	-1.49673	1.47446
3817372	rs2627487	4.37729e-09	-1.36068	1.52815
3817497	rs74322053	1.29112e-09	-1.05345	-2.34532e-10
3817502	rs2688342	3.77274e-09	-1.48757	1.5064
3817723	rs73178029	6.34149e-10	-1.76444	-2.34532e-10
3817961	rs142595578	1.00553e-09	-1.37216e-10	-1.30345
3817962	rs150981788	1.00618e-09	-1.37216e-10	-1.30281
3818055	rs2627486	3.83036e-09	-1.49698	1.53098
3818127	rs2627485	3.77977e-09	-1.51424	1.53494
3818193	rs2688343	4.08736e-10	-1.70665	-0.496998
3818209	rs73492649	2.46286e-10	-1.3967	-1.31353
3818269	rs73492650	5.16808e-10	-1.3657	-0.603349
3818311	rs2627484	1.67494e-09	0.0702441	-0.863429
3818422	rs2740834	3.80813e-09	-1.60623	1.6344
3818621	rs719648	4.28119e-10	-1.68185	-0.475464
3818713	rs137912901	7.98489e-10	-1.534	-2.34532e-10
3818814	rs2407193	1.00771e-08	1.29553	-0.294227
3818876	rs2740830	2.26884e-10	-1.60465	-1.18763
3818938	rs73178035	2.24038e-09	-0.502317	-2.34532e-10
3819083	rs2554506	8.45026e-09	1.08189	-0.256654
3819123	rs11136688	2.86099e-10	-1.36635	-1.19403
3819172	rs2740829	3.96401e-10	-1.73644	-0.497855
3819234	rs2627483	1.61225e-09	-1.06459	0.233262
3819330	rs2740828	2.12417e-09	-1.20138	0.645794
3819578	rs2140340	2.09808e-10	-1.63483	-1.2357
3819635	rs2140341	2.06679e-09	-1.14445	0.561482
3819733	rs2740825	5.27321e-09	-1.08767	1.44135
3819888	rs13257659	1.17904e-09	-1.14426	-2.34532e-10
3820138	rs1991280	2.32423e-09	-1.2098	0.744225
3820222	rs2740824	4.06141e-10	-1.73529	-0.474726
3820332	rs1991279	5.47699e-10	-1.61137	-0.299619
3820444	rs12679322	2.42143e-10	-1.71452	-1.01267
3820694	rs2627482	2.7325e-09	-1.11801	0.814265
3820991	rs2627481	6.2642e-10	-1.51358	-0.263117
3821686	rs183795519	1.91315e-09	-0.660212	-2.34532e-10
3821836	rs2688346	3.31251e-10	-1.79181	-0.62203
3821846	rs2627480	3.43024e-10	-1.79193	-0.586986
3821891	rs143243247	9.38152e-10	-1.37281	-2.34532e-10
3821899	rs117726177	1.80345e-09	-1.37216e-10	-0.71926
3821903	rs2627479	2.79415e-09	-1.05948	0.778045
3822169	rs17068241	6.1649e-10	-1.79268	-2.34532e-10
3822371	rs71521893	6.15951e-10	-0.997244	-0.796308
3822649	rs74945142	2.66239e-09	-1.37216e-10	-0.329739
3822735	rs111891596	8.73192e-10	-1.44456	-2.34532e-10
3822900	rs2627478	3.52796e-09	-1.07827	1.03002
3822916	rs12680491	2.49636e-10	-1.4304	-1.26631
3822948	rs80003160	4.59782e-09	0.216619	-2.34532e-10
3823104	rs2740823	1.76885e-10	-1.79275	-1.24847
3823285	rs2554504	2.08315e-10	-1.76601	-1.11166
3823306	rs35175707	3.40837e-10	-1.30736	-1.07796
3823311	rs71521894	6.04572e-10	-1.08048	-0.731715
3823383	rs2627475	3.34824e-10	-1.7915	-0.611613
3823517	rs142215371	1.1028e-09	-1.37216e-10	-1.21111
3823637	rs76491493	1.00691e-09	-1.37216e-10	-1.30208
3823740	rs2688347	5.85141e-09	-0.500001	0.957721
3823742	rs78258642	7.39081e-09	0.691274	-2.34532e-10
3824077	rs78557706	1.12855e-09	-1.18803	-2.34532e-10
3824516	rs2407194	7.35267e-10	-0.456242	-1.16024
3824530	rs2627473	3.70609e-09	-1.30105	1.30207
3824671	rs2627472	2.76983e-09	-1.05831	0.768136
3824735	rs2627471	3.55036e-09	-1.29165	1.24974
3824769	rs76509745	1.58709e-09	-0.847059	-2.34532e-10
3824773	rs2627470	1.65773e-09	0.34472	-1.14824
3824825	rs2554503	3.22559e-10	-1.78092	-0.659509
3824940	rs80044195	1.55915e-09	-0.864824	-2.34532e-10
3824996	rs7001755	3.14241e-10	-1.69991	-0.766648
3825051	rs2554502	4.22511e-09	-1.26338	1.39546
3825101	rs11785940	7.52626e-10	-1.20841	-0.384738
3825199	rs2627468	7.63173e-10	-0.459538	-1.1197
3825317	rs2688349	3.13074e-10	-1.70067	-0.76961
3825666	rs111314863	8.13843e-10	-1.51495	-2.34532e-10
3825821	rs1474317	3.11806e-10	-1.24406	-1.23028
3825835	rs2407195	4.43038e-09	0.65458	-0.475058
3825844	rs1474318	2.18105e-09	-1.29336	0.764196
3825903	rs79130121	6.30994e-10	-1.76942	-2.34532e-10
3826208	rs2407196	4.95534e-09	-0.263917	0.555419
3826218	rs2407197	6.81687e-09	1.07644	-0.466002
3826459	rs2954644	2.01775e-09	-0.60698	-2.34532e-10
3826483	rs2627462	3.28946e-10	-1.61318	-0.807644
3826491	rs2627461	5.17468e-09	-1.37216e-10	0.334813
3826508	rs59083665	6.28165e-09	0.528669	-2.34532e-10
3826518	rs2049308	2.70031e-09	-0.36316	0.0475606
3826536	rs148434338	6.26051e-10	-1.77729	-2.34532e-10
3826554	rs2627459	3.20842e-10	-1.63813	-0.807644
3826603	rs113018390	8.12454e-10	-1.51666	-2.34532e-10
3826655	rs2627458	3.14278e-10	-1.63818	-0.828261
3826730	rs2554651	2.24329e-09	-1.00603	0.505013
3826805	rs117332502	6.27381e-10	-1.77516	-2.34532e-10
3826853	rs2627457	3.18494e-10	-1.63338	-0.819737
3826860	rs2688351	6.08702e-09	0.944088	-0.446893
3826867	rs2627456	3.14423e-10	-1.62354	-0.842442
3827228	rs117933930	2.35638e-10	-1.65478	-1.09964
3827258	rs77744779	1.04198e-09	-1.37216e-10	-1.26784
3827337	rs2627455	3.28971e-10	-1.79045	-0.630296
3827359	rs7845463	2.7021e-10	-1.40692	-1.2106
3827400	rs2257677	5.49078e-09	-0.11737	0.511477
3827515	rs2627454	6.18971e-09	1.00705	-0.493129
3827542	rs2554522	3.27848e-10	-1.78921	-0.634955
3827565	rs17068279	6.36825e-10	-1.76022	-2.34532e-10
3827584	rs76612808	6.26485e-10	-1.77659	-2.34532e-10
3827667	rs73658512	6.33784e-10	-1.76501	-2.34532e-10
3827962	rs78205769	6.21001e-10	-1.78539	-2.34532e-10
3828013	rs117537792	6.63267e-10	-1.71954	-2.34532e-10
3828077	rs2627453	3.95465e-10	-1.58506	-0.651598
3828138	rs1529316	2.41783e-09	-1.13751	0.711417
3828155	rs1529317	2.36232e-09	-0.956349	0.507027
3828196	rs78351772	6.27381e-10	-1.77516	-2.34532e-10
3828371	rs57339387	2.59597e-10	-1.38216	-1.27543
3828420	rs141644652	6.44533e-10	-1.74819	-2.34532e-10
3828456	rs145959245	8.96159e-10	-1.4186	-2.34532e-10
3828463	rs112192317	6.43786e-10	-1.74935	-2.34532e-10
3828493	rs142908162	6.5082e-10	-1.73849	-2.34532e-10
3828496	rs146126542	6.5082e-10	-1.73849	-2.34532e-10
3828503	rs139926283	2.91168e-09	-0.240235	-2.34532e-10
3828508	rs111668744	2.12052e-10	-1.76457	-1.09532
3828563	rs189403914	8.84032e-10	-1.43223	-2.34532e-10
3828692	rs2627451	2.38744e-10	-1.50979	-1.23154
3828722	rs2740817	4.34391e-09	0.393746	-0.233936
3828824	rs2740816	4.41681e-09	0.622559	-0.446107
3828847	rs189986610	1.0644e-09	-1.37216e-10	-1.24655
3828942	rs77727417	6.3254e-10	-1.76698	-2.34532e-10
3828979	rs144365730	3.13264e-09	-1.37216e-10	-0.167088
3828983	rs2554624	7.7837e-10	-1.31614	-0.243378
3829011	rs17068293	6.58531e-10	-1.72671	-2.34532e-10
3829136	rs73494938	6.53272e-10	-1.73473	-2.34532e-10
3829186	rs2554625	6.86717e-09	-0.10973	0.727518
3829190	rs2627450	5.34184e-09	0.709544	-0.342937
3829195	rs2627449	6.21881e-09	-0.214528	0.733142
3829247	rs2688353	3.95931e-09	-0.550888	0.617993
3829316	rs2554627	8.4093e-09	1.22502	-0.404642
3829321	rs2740815	2.1076e-10	-1.77414	-1.09186
3829648	rs35901751	1.85808e-10	-1.75161	-1.24039
3829803	rs2627448	3.16388e-09	-0.49011	0.332946
3829900	rs59909384	1.00291e-09	-1.37216e-10	-1.30606
3830004	rs2740814	5.34306e-09	-0.479774	0.846608
3830018	rs34959669	2.4186e-10	-1.42352	-1.30484
3830080	rs17068296	2.31893e-10	-1.72775	-1.0427
3830241	rs79892810	2.69087e-09	-1.37216e-10	-0.319098
3830337	rs11990330	2.41431e-10	-1.42352	-1.30661
3830372	rs77226519	2.37184e-10	-1.75796	-0.989926
3830442	rs11997751	2.60201e-10	-1.34965	-1.30562
3830547	rs113384006	7.41116e-10	-1.60856	-2.34532e-10
3830578	rs78190576	2.31813e-10	-1.73983	-1.03096
3830724	rs6984352	2.28878e-10	-1.51585	-1.26768
3830961	rs56135416	2.67897e-10	-1.32354	-1.30257
3830985	rs7009458	2.3727e-10	-1.48512	-1.2624
3831036	rs6558829	2.34201e-10	-1.48512	-1.27542
3831350	rs6558831	2.33222e-10	-1.49416	-1.27057
3831356	rs117412442	1.92246e-09	-0.655358	-2.34532e-10
3831383	rs7835694	2.33628e-10	-1.48512	-1.27787
3831416	rs7816801	2.5678e-10	-1.37522	-1.29328
3831505	rs7842821	2.28394e-10	-1.51527	-1.27037
3831688	rs7820623	2.43037e-10	-1.46183	-1.26168
3831700	rs55977896	3.04631e-10	-1.19724	-1.30038
3831704	rs78244117	1.65396e-09	-0.80579	-2.34532e-10
3831812	rs71521895	1.14401e-09	-0.444314	-0.730112
3832080	rs2049306	1.03651e-09	-1.01961	-0.253498
3832119	rs2049305	2.7268e-09	0.476994	-0.782827
3832252	rs71521896	9.24826e-10	-0.309306	-1.07781
3832370	rs141890328	3.60056e-09	-1.37216e-10	-0.0278745
3832465	rs1474319	5.76481e-10	-0.853219	-1.00656
3832527	rs12679008	2.50236e-10	-1.73503	-0.959286
3832536	rs10448104	2.70166e-10	-1.31778	-1.2999
3832702	rs10448105	2.57582e-10	-1.37112	-1.29425
3832731	rs10448106	2.71455e-10	-1.32726	-1.28566
3832939	rs2554711	3.5816e-09	0.417959	-0.451114
3833007	rs2688283	1.05019e-08	0.720352	0.322238
3833106	rs17402056	6.21315e-10	-1.78488	-2.34532e-10
3833107	rs2627447	9.69224e-10	-0.917795	-0.422429
3833181	rs17068332	1.66387e-10	-1.79289	-1.30952
3833226	rs138882146	9.95346e-10	-1.37216e-10	-1.31363
3833249	rs17068336	2.46314e-10	-1.7371	-0.973014
3833349	rs2554712	9.64561e-10	-0.912095	-0.432951
3833598	rs11136689	2.99833e-10	-1.26238	-1.25111
3833650	rs2407130	1.03628e-08	0.696524	0.332737
3833708	rs2554713	1.2253e-08	0.844253	0.352552
3833910	rs2740811	9.21714e-10	-0.792123	-0.598362
3833922	rs13267306	1.26056e-09	-0.430628	-0.646779
3834016	rs2554714	2.85762e-09	0.56414	-0.823114
3834126	rs116655845	2.42657e-10	-1.74932	-0.975747
3834251	rs13257603	1.13884e-09	-1.17896	-2.34532e-10
3834386	rs117180459	1.39878e-09	-1.37216e-10	-0.973366
3834415	rs76362051	5.79109e-09	0.447357	-2.34532e-10
3834521	rs2554715	3.02948e-09	0.678543	-0.879118
3834687	rs12677565	2.42176e-10	-1.74723	-0.979823
3834770	rs12675713	3.33248e-10	-1.49404	-0.913796
3834984	rs2627444	7.08633e-10	-0.946094	-0.707287
3835098	rs11997340	2.26923e-10	-1.48979	-1.30232
3835166	rs17068366	3.62041e-10	-1.33183	-0.993132
3835206	rs138004818	2.91957e-09	-1.37216e-10	-0.237527
3835244	rs62501202	3.06359e-10	-1.54826	-0.943706
3835782	rs74690638	2.52713e-09	-0.38188	-2.34532e-10
3835820	rs78568731	2.39192e-10	-1.74535	-0.994096
3835892	rs11987702	2.80253e-10	-1.28325	-1.29778
3835979	rs11987711	2.13285e-10	-1.56952	-1.28457
3836050	rs2554718	3.21428e-09	0.481922	-0.623282
3836072	rs80049236	2.4757e-10	-1.74318	-0.961846
3836249	rs117371606	6.16575e-10	-1.79254	-2.34532e-10
3836323	rs60120923	2.43788e-10	-1.74828	-0.972139
3836393	rs12676838	2.33299e-10	-1.77006	-0.994335
3836441	rs12682481	2.24446e-10	-1.56989	-1.23319
3836454	rs12682483	2.16664e-10	-1.57598	-1.2624
3836658	rs12674744	2.54217e-10	-1.73636	-0.942165
3836661	rs56204292	2.60576e-10	-1.34819	-1.30563
3836738	rs12677260	2.20716e-10	-1.54881	-1.27103
3836777	rs148638182	1.1159e-09	-1.37216e-10	-1.19931
3836835	rs12677287	2.27823e-10	-1.51232	-1.27583
3836996	rs76410594	2.37025e-10	-1.74207	-1.00648
3837034	rs75712851	1.86328e-09	-0.686627	-2.34532e-10
3837107	rs77076480	6.24131e-10	-1.78036	-2.34532e-10
3837172	rs7004074	2.28148e-10	-1.51246	-1.27426
3837220	rs11136690	2.54319e-10	-1.38395	-1.29418
3837557	rs73180006	2.42677e-10	-1.42569	-1.2993
3837700	rs79071316	2.26908e-10	-1.79292	-0.999252
3837762	rs79770879	2.34771e-10	-1.74966	-1.00844
3837827	rs77035977	1.18481e-09	-1.13939	-2.34532e-10
3837859	rs117533318	7.44389e-10	-1.60416	-2.34532e-10
3837864	rs73180007	2.20774e-10	-1.51764	-1.30194
3838010	rs59005342	2.39438e-10	-1.44207	-1.29635
3838106	rs73180010	6.17242e-10	-1.79146	-2.34532e-10
3838152	rs12679350	2.38675e-10	-1.75269	-0.988926
3838255	rs2740810	2.67775e-09	-0.466049	0.142064
3838281	rs71521897	1.14486e-09	-1.17368	-2.34532e-10
3838349	rs12675430	2.37808e-10	-1.75368	-0.991579
3838454	rs2554720	6.3214e-10	-0.938331	-0.829278
3838500	rs2627443	1.89216e-09	-0.87417	0.202925
3838756	rs2740809	1.54655e-09	0.433848	-1.30679
3838940	rs2554721	8.40114e-10	-0.353125	-1.13006
3839228	rs79683710	1.08641e-09	-1.22608	-2.34532e-10
3839234	rs2554722	4.07182e-10	-1.17621	-1.03124
3839239	rs1546756	3.20576e-10	-1.25372	-1.19288
3839456	rs55761503	2.2315e-09	-0.506289	-2.34532e-10
3839498	rs1972151	1.97499e-09	-0.0760806	-0.552322
3839657	rs148707800	1.67502e-09	-1.37216e-10	-0.79314
3840067	rs13281344	1.09642e-09	-1.21691	-2.34532e-10
3840266	rs112646805	6.70389e-10	-1.70886	-2.34532e-10
3840290	rs147613378	1.63786e-09	-1.37216e-10	-0.815574
3840317	rs2740806	2.11323e-10	-1.78462	-1.07871
3840439	rs2554725	1.30511e-09	0.104716	-1.14739
3840511	rs2627442	2.06968e-10	-1.72061	-1.16354
3840643	rs117455735	2.00354e-09	-0.614046	-2.34532e-10
3840840	rs142447024	1.00919e-09	-1.37216e-10	-1.29982
3840857	rs2688394	1.28523e-09	0.08414	-1.14217
3840899	rs2688393	1.05542e-09	0.0585212	-1.31355
3840947	rs139988547	1.27969e-09	-1.37216e-10	-1.06234
3841067	rs9650478	1.7913e-10	-1.75032	-1.27828
3841113	rs2627441	1.69074e-09	-0.0499254	-0.733872
3841135	rs2627440	1.19959e-09	-0.0499254	-1.07706
3841153	rs77020020	5.30302e-09	0.359312	-2.34532e-10
3841168	rs2688392	2.21016e-10	-1.69735	-1.12114
3841209	rs2554726	6.69426e-10	-0.432821	-1.27748
3841323	rs2930381	5.09583e-09	0.319459	-2.34532e-10
3841375	rs72507686	1.27883e-09	-1.37216e-10	-1.06302
3841418	rs2740805	1.43547e-09	0.20719	-1.15466
3841855	rs2627438	1.49593e-09	-0.374216	-0.531997
3841937	rs71521899	1.12304e-09	-1.19293	-2.34532e-10
3841990	rs2688390	1.92391e-09	0.4202	-1.07481
3842054	rs73180022	1.94635e-10	-1.69537	-1.25023
3842096	rs35055789	1.1744e-09	-1.14821	-2.34532e-10
3842387	rs2627437	1.54808e-09	0.195666	-1.06762
3842415	rs74299126	1.24982e-09	-1.37216e-10	-1.08596
3842442	rs2627436	1.60603e-09	0.238159	-1.07336
3842487	rs67915099	1.71257e-10	-1.78699	-1.28657
3842540	rs79803990	1.35605e-09	-1.37216e-10	-1.00439
3842711	rs73180026	1.85863e-10	-1.77235	-1.21936
3842721	rs2740803	1.88364e-09	0.225631	-0.901391
3842876	rs66507476	1.83975e-10	-1.77802	-1.2239
3842953	rs76395673	6.39717e-10	-1.75569	-2.34532e-10
3842999	rs2554728	1.9359e-09	0.453	-1.10139
3843067	rs67551393	1.74829e-10	-1.77434	-1.27857
3843243	rs71521900	2.59548e-09	-0.355192	-2.34532e-10
3843362	rs148990635	1.36442e-09	-1.37216e-10	-0.998232
3843445	rs2627434	1.67809e-10	-1.78051	-1.31338
3843537	rs75785780	7.76709e-09	0.740932	-2.34532e-10
3843611	rs57907608	1.95486e-10	-1.70781	-1.23342
3843661	rs55999441	1.8872e-10	-1.73529	-1.24117
3843664	rs57027489	1.8872e-10	-1.73529	-1.24117
3843718	rs58977584	1.91553e-10	-1.72862	-1.23293
3843797	rs2554510	2.28388e-09	0.226591	-0.709679
3844025	rs2554514	2.66504e-09	-0.306192	-0.0225536
3844081	rs55832901	2.04904e-10	-1.71718	-1.177
3844248	rs2554517	5.57877e-10	-0.627339	-1.26524
3844338	rs66531379	2.49834e-10	-1.58169	-1.11423
3844422	rs2554518	2.0108e-10	-1.69413	-1.21888
3844517	rs2627388	2.13594e-10	-1.65859	-1.19405
3844632	rs2627387	2.14319e-10	-1.64745	-1.2018
3844690	rs2627386	3.05492e-10	-1.73204	-0.762755
3844742	rs142553367	1.0429e-09	-1.37216e-10	-1.26696
3844769	rs77324894	1.73621e-08	-1.37216e-10	1.54532
3844809	rs141724569	4.05818e-09	0.0917713	-2.34532e-10
3844811	rs55964478	2.31641e-10	-1.56475	-1.20678
3844835	rs56354451	2.01283e-10	-1.68498	-1.22702
3844843	rs55902351	2.05151e-10	-1.66595	-1.22702
3844883	rs55739792	2.18157e-10	-1.64035	-1.19116
3844945	rs2627385	3.20102e-10	-1.22631	-1.22177
3844968	rs2627384	3.42548e-09	0.142754	-0.220476
3845182	rs13280880	1.30795e-09	-0.853202	-0.187299
3845305	rs138701895	7.16569e-10	-1.64224	-2.34532e-10
3845411	rs2554538	3.25649e-08	1.55552	0.61875
3845556	rs140414300	7.67558e-10	-1.5735	-2.34532e-10
3845652	rs117734270	1.65447e-09	-0.805482	-2.34532e-10
3845700	rs74585596	4.00939e-09	-1.37216e-10	0.0796745
3845741	rs12676894	2.67353e-09	0.395695	-0.721259
3845930	rs35337858	1.29176e-09	-1.09804	0.0450868
3846047	rs12676941	1.212e-09	0.139619	-1.25631
3846085	rs12676943	1.90888e-09	0.092464	-0.754912
3846103	rs12680984	1.97792e-09	0.227417	-0.854334
3846271	rs78099090	1.04637e-09	-1.37216e-10	-1.26364
3846373	rs191724321	3.06739e-09	-0.188136	-2.34532e-10
3846442	rs150507705	1.00326e-09	-1.37216e-10	-1.3057
3846553	rs2627383	1.92183e-10	-1.68161	-1.27666
3846738	rs2688272	2.9928e-10	-1.36361	-1.15173
3846875	rs76339179	1.04249e-09	-1.37216e-10	-1.26735
3846913	rs77766719	6.16349e-10	-1.79291	-2.34532e-10
3846916	rs2627382	2.90785e-10	-1.59986	-0.944279
3847232	rs2627381	3.25976e-09	0.176141	-0.30345
3847510	rs2688273	4.96127e-10	-1.29658	-0.713305
3847516	rs79091474	3.39472e-10	-1.08914	-1.30018
3847554	rs17068416	2.09284e-10	-1.66817	-1.20486
3847599	rs2688274	2.33355e-10	-1.69305	-1.07111
3847609	rs2627380	2.05203e-10	-1.77918	-1.11354
3847694	rs150353235	1.02874e-09	-1.28063	-2.34532e-10
3847742	rs2627379	4.06797e-10	-1.43233	-0.776079
3847756	rs2627378	1.72398e-10	-1.78794	-1.27897
3847777	rs78252770	7.00484e-10	-1.66495	-2.34532e-10
3847820	rs2740978	7.50524e-10	-1.05266	-0.543285
3847881	rs2627377	4.15191e-10	-0.932545	-1.25544
3847930	rs2627376	3.18911e-10	-1.7128	-0.739005
3847994	rs2554573	3.59806e-10	-1.08166	-1.24949
3848025	rs11995240	5.57615e-10	-0.635773	-1.25728
3848064	rs2627375	5.74126e-10	-0.881322	-0.982549
3848112	rs2740977	2.99594e-10	-1.41189	-1.1024
3848141	rs2627374	4.51215e-10	-0.975547	-1.12923
3848150	rs77643445	2.79555e-10	-1.74479	-0.838728
3848415	rs2259576	3.98418e-10	-1.77619	-0.453028
3848440	rs67749507	3.18445e-10	-1.14146	-1.31181
3848460	rs67070783	3.03043e-10	-1.19127	-1.31158
3848580	rs75736364	1.85939e-10	-1.71805	-1.27325
3848627	rs940158	3.18469e-10	-1.72152	-0.731678
3848630	rs940157	1.15278e-09	-1.09079	-0.0759997
3848648	rs940156	1.18437e-09	-1.12644	-0.0133155
3848675	rs2627373	1.00058e-09	-1.37216e-10	-1.30838
3848750	rs940155	3.84419e-10	-1.74362	-0.521365
3848850	rs940154	2.39545e-10	-1.78762	-0.950352
3849070	rs1523256	2.49923e-10	-1.78968	-0.905882
3849139	rs940153	2.56957e-10	-1.75242	-0.915387
3849147	rs2688376	1.01296e-09	-1.37216e-10	-1.29609
3849209	rs1523255	3.27135e-10	-1.15388	-1.27247
3849218	rs13248586	2.0091e-10	-1.71591	-1.19795
3849335	rs940151	2.30176e-10	-1.65368	-1.1242
3849358	rs2407131	1.84501e-10	-1.68772	-1.31134
3849426	rs940150	2.49542e-10	-1.78631	-0.910781
3849618	rs2554607	2.50049e-10	-1.78428	-0.910781
3849715	rs2554608	1.00249e-09	-1.37216e-10	-1.30648
3849768	rs2257316	9.45872e-10	-1.16982	-0.194794
3849782	rs2740976	1.00955e-09	-1.37216e-10	-1.29946
3849948	rs1529321	8.69365e-10	-1.27196	-0.176994
3850169	rs75181062	9.18114e-10	-1.3944	-2.34532e-10
3850176	rs2554609	5.17363e-10	-1.57173	-0.39625
3850245	rs1403595	1.57044e-09	-1.37216e-10	-0.857609
3850338	rs1403594	3.47979e-10	-1.77671	-0.587863
3850339	rs2688373	1.00014e-09	-1.37216e-10	-1.30882
3850599	rs79537191	1.00492e-09	-1.37216e-10	-1.30405
3850600	rs2627328	1.22191e-09	-1.21741	0.108855
3850609	rs2554610	9.95916e-10	-1.37216e-10	-1.31306
3850905	rs77457807	6.3266e-10	-1.67957	-0.0872185
3850949	rs17068449	3.50636e-10	-1.75117	-0.6058
3850956	rs17068452	7.20381e-10	-1.68065	0.0437114
3851100	rs35955410	2.23348e-10	-1.76597	-1.04202
3851192	rs78253652	1.00671e-09	-1.37216e-10	-1.30228
3851285	rs78192839	6.39446e-10	-1.6689	-0.0872185
3851415	rs17330443	1.85232e-09	-1.05528	0.362754
3851419	rs17068456	1.45176e-09	-1.37216e-10	-0.936187
3851443	rs117206099	7.35063e-10	-1.46442	-0.152345
3851448	rs2554679	1.05311e-09	-1.37216e-10	-1.25721
3851499	rs35511157	5.34591e-10	-1.07303	-0.86219
3851715	rs1568699	1.25105e-09	-1.24802	0.163045
3851765	rs1968324	3.40782e-10	-1.47106	-0.914415
3851806	rs143033257	6.2651e-10	-1.77655	-2.34532e-10
3852089	rs2162264	2.39336e-10	-1.46811	-1.27074
3852258	rs77728970	1.54414e-09	-1.37216e-10	-0.874499
3852265	rs74495169	6.63946e-10	-1.64388	-0.0746392
3852313	rs62501248	4.54182e-10	-1.17064	-0.927582
3852528	rs1568698	1.35124e-09	-1.20385	0.195912
3852563	rs1965490	1.75785e-10	-1.74837	-1.29909
3852568	rs13281307	4.6218e-10	-1.7347	-0.346069
3852593	rs1464616	2.34581e-10	-1.4531	-1.30582
3852843	rs2627505	1.34772e-09	-0.472751	-0.537797
3852850	rs2627504	2.35293e-10	-1.46074	-1.29515
3852974	rs79909470	9.96107e-10	-1.37216e-10	-1.31286
3853066	rs17330534	4.5718e-10	-1.15711	-0.934535
3853110	rs62501249	4.86105e-10	-1.10292	-0.927375
3853112	rs2554677	1.78453e-10	-1.73545	-1.29694
3853236	rs74493304	6.50235e-10	-1.70953	-0.029856
3853247	rs57847532	1.84895e-10	-1.77168	-1.22525
3853268	rs141994562	9.96532e-10	-1.37216e-10	-1.31244
3853290	rs75356786	6.82732e-10	-1.68629	-0.00432678
3853341	rs12680540	2.49034e-10	-1.78053	-0.918599
3853770	rs2554676	1.03228e-09	-1.37216e-10	-1.27719
3853822	rs2627477	4.02951e-10	-1.68349	-0.534417
3853878	rs2554675	4.04861e-10	-1.66012	-0.553059
3853936	rs2554674	4.15215e-10	-1.66012	-0.527807
3854382	rs1523254	4.02626e-10	-1.63527	-0.583437
3854434	rs117972708	1.98282e-09	-1.37216e-10	-0.624443
3854646	rs13253768	3.58652e-10	-1.67852	-0.655851
3854724	rs13254073	2.04761e-10	-1.66725	-1.22763
3854961	rs2740975	9.95724e-10	-1.37216e-10	-1.31325
3854963	rs76835987	1.03837e-09	-1.37216e-10	-1.27131
3854987	rs17068473	5.99565e-10	-1.64691	-0.173607
3855302	rs1863475	1.36049e-09	-0.200907	-0.80021
3855508	rs71521901	6.26153e-10	-1.77712	-2.34532e-10
3855658	rs17068480	3.46713e-10	-1.2308	-1.13742
3855707	rs141857131	5.68021e-09	-1.37216e-10	0.428024
3855795	rs78413180	3.7754e-09	-1.37216e-10	0.0195433
3855838	rs2059582	3.41758e-10	-1.3581	-1.02452
3855986	rs17330611	6.19572e-10	-1.78769	-2.34532e-10
3856170	rs117743947	1.02809e-09	-1.37216e-10	-1.28126
3856228	rs1403592	4.05517e-09	-1.74762	1.83865
3856247	rs80301645	1.03759e-09	-1.37216e-10	-1.27206
3856314	rs143275227	1.02729e-09	-1.37216e-10	-1.28204
3856367	rs148325923	6.1699e-10	-1.79187	-2.34532e-10
3856492	rs117482219	1.93199e-10	-1.64034	-1.31266
3856513	rs181972109	1.03168e-09	-1.37216e-10	-1.27778
3856545	rs141236844	1.04169e-09	-1.37216e-10	-1.26812
3856632	rs79665737	4.52655e-10	-0.996155	-1.10543
3856647	rs73180098	3.8597e-09	0.0416248	-2.34532e-10
3856664	rs75642185	8.18928e-10	-1.50872	-2.34532e-10
3856699	rs56367676	3.25658e-09	-1.75676	1.62847
3856829	rs182989269	1.01799e-09	-1.37216e-10	-1.29113
3856851	rs78026125	1.10809e-09	-1.37216e-10	-1.20632
3856870	rs76032408	1.27241e-09	-1.37216e-10	-1.06805
3856890	rs75503144	1.04002e-09	-1.37216e-10	-1.26973
3857058	rs75539376	8.9981e-10	-1.41454	-2.34532e-10
3857065	rs2740974	4.61593e-10	-1.7863	-0.295739
3857080	rs77514157	5.37145e-09	-1.37216e-10	0.372134
3857355	rs55824939	5.97339e-09	-1.61243	2.09078
3857417	rs7003719	3.56081e-10	-1.66141	-0.680157
3857493	rs75634800	3.62085e-09	-1.37216e-10	-0.0222555
3857596	rs2688371	8.99842e-10	-1.01547	-0.39903
3857674	rs145178871	1.00832e-09	-1.37216e-10	-1.30067
3857709	rs2627411	2.29837e-10	-1.48893	-1.29042
3857770	rs60265508	2.71501e-09	-1.37216e-10	-0.310169
3857796	rs147106045	1.15884e-09	-1.37216e-10	-1.16154
3858000	rs12680867	2.54768e-10	-1.70789	-0.968477
3858065	rs2258903	2.03437e-10	-1.7473	-1.15406
3858131	rs12675202	2.16427e-09	-1.75623	1.21935
3858616	rs73182005	3.49708e-10	-1.10113	-1.25849
3858820	rs2258845	9.51708e-10	-1.29574	-0.0627244
3858833	rs141382714	1.02898e-08	1.02219	-2.34532e-10
3858913	rs145115648	1.08055e-09	-1.37216e-10	-1.23149
3859012	rs7013771	1.43536e-09	-1.76181	0.814255
3859169	rs7000915	1.46831e-09	-1.76365	0.838793
3859688	rs17068507	8.7057e-10	-1.75623	0.308662
3859721	rs2554672	2.66267e-10	-1.5188	-1.11342
3859812	rs73182011	8.28884e-10	-1.7655	0.268866
3859915	rs67030745	8.64921e-10	-1.75627	0.302188
3859936	rs2740973	5.79547e-10	-0.606904	-1.24757
3860296	rs56183360	8.83203e-10	-1.75999	0.326823
3860460	rs2554670	1.71113e-10	-1.78333	-1.29107
3860472	rs77118594	1.24611e-09	-1.37216e-10	-1.08894
3860507	rs73182017	2.73974e-09	-0.301099	-2.34532e-10
3860543	rs201002298	4.76521e-09	-1.37216e-10	0.252378
3860606	rs140414388	1.88165e-09	-1.37216e-10	-0.676817
3861039	rs149842085	1.05535e-09	-1.37216e-10	-1.25509
3861083	rs17574215	1.11643e-09	-1.79236	0.593531
3861150	rs145876001	2.63447e-09	-1.37216e-10	-0.340281
3861284	rs17063183	1.08663e-09	-1.79306	0.567181
3861285	rs77803856	1.04902e-09	-1.37216e-10	-1.2611
3861335	rs17063188	1.08111e-09	-1.79318	0.562202
3861630	rs2740972	2.25155e-10	-1.74095	-1.05898
3861645	rs73182029	3.14189e-09	-0.164139	-2.34532e-10
3861653	rs1523253	4.50509e-10	-1.51423	-0.592109
3861775	rs1955096	6.26175e-10	-0.834626	-0.942463
3861975	rs2740970	3.54796e-10	-1.39007	-0.955102
3861995	rs10103783	2.52557e-09	-0.382499	-2.34532e-10
3862079	rs2688370	2.63775e-10	-1.71257	-0.929047
3862108	rs79393863	9.95981e-10	-1.37216e-10	-1.31299
3862184	rs147138378	1.40255e-09	-1.37216e-10	-0.970674
3862291	rs142741625	2.17436e-09	-1.37216e-10	-0.532228
3862470	rs144502820	6.31774e-10	-1.76819	-2.34532e-10
3862501	rs113202568	3.64598e-09	-0.0153386	-2.34532e-10
3862634	rs9886397	1.1451e-09	-0.160503	-1.01297
3862654	rs2554668	3.58392e-10	-1.61173	-0.723367
3862660	rs56041615	1.59098e-09	-1.57401	0.729395
3862703	rs2688368	4.69397e-10	-1.10282	-0.962447
3863111	rs17068510	1.2514e-08	0.542314	0.675567
3863258	rs2740969	3.36644e-10	-1.51987	-0.877819
3863524	rs181915488	8.83816e-10	-1.43247	-2.34532e-10
3863585	rs80076150	1.40255e-09	-1.37216e-10	-0.970674
3863732	rs2740968	7.34088e-10	-1.79208	0.173994
3863754	rs11778052	3.65753e-09	-0.0121768	-2.34532e-10
3863791	rs17068516	3.53768e-09	-1.434	1.3885
3864106	rs77326335	6.16529e-10	-1.79261	-2.34532e-10
3864110	rs2912297	1.98073e-10	-1.73741	-1.19067
3864161	rs78579088	2.48243e-09	-1.37216e-10	-0.399727
3864473	rs2740966	8.22664e-10	-0.793737	-0.710435
3864558	rs77913870	1.95619e-09	-1.61429	0.97632
3864574	rs147993555	1.03943e-09	-1.37216e-10	-1.27029
3864593	rs2740965	2.8977e-10	-1.79075	-0.756881
3864718	rs76766786	1.02689e-09	-1.37216e-10	-1.28242
3864820	rs2554633	4.78956e-10	-1.59759	-0.447519
3864846	rs67053416	1.95847e-09	-1.57613	0.939325
3865152	rs117760412	1.03068e-09	-1.37216e-10	-1.27875
3865444	rs2740964	4.49062e-10	-1.36354	-0.746017
3865488	rs2740963	5.8035e-10	-1.56713	-0.285959
3865670	rs2740962	1.84357e-10	-1.77178	-1.22807
3865814	rs77547210	3.3443e-09	-0.101707	-2.34532e-10
3866171	rs113830042	2.8661e-09	-0.256011	-2.34532e-10
3866206	rs2740960	2.67393e-10	-1.37139	-1.25661
3866257	rs2740959	5.65989e-10	-1.27452	-0.603625
3866265	rs181455993	7.1254e-10	-1.64788	-2.34532e-10
3866422	rs2740958	5.42004e-10	-1.73438	-0.18707
3866497	rs17068527	2.30191e-09	-1.50491	1.02968
3866581	rs144536382	6.25876e-10	-1.77757	-2.34532e-10
3866614	rs2688365	2.59925e-10	-1.3992	-1.25713
3866709	rs17330743	1.43575e-08	0.273737	1.08157
3866852	rs17330757	1.407e-08	0.212171	1.12291
3867016	rs2740957	7.32413e-10	-1.43655	-0.183823
3867078	rs17402676	1.42389e-08	0.578623	0.768391
3867183	rs76798748	3.38362e-09	-1.37216e-10	-0.0900169
3867195	rs2554669	2.95158e-10	-1.22175	-1.30746
3867248	rs2554671	6.66673e-10	-0.83437	-0.880049
3867256	rs79487554	6.3453e-10	-1.76384	-2.34532e-10
3867385	rs2740956	6.95414e-10	-1.52335	-0.148858
3867401	rs2554673	6.56361e-10	-1.48018	-0.249824
3867513	rs12674864	2.22805e-09	-1.3763	0.868466
3867591	rs12677415	1.24694e-08	0.428057	0.786257
3867693	rs12675311	2.12242e-09	-1.47656	0.920151
3867760	rs2740955	4.25728e-10	-1.21194	-0.950974
3867900	rs2740954	1.78941e-10	-1.77707	-1.25259
3867910	rs77970403	2.82971e-09	-0.268791	-2.34532e-10
3867929	rs73182048	3.29096e-09	-0.117784	-2.34532e-10
3868145	rs77583470	1.02201e-09	-1.37216e-10	-1.28719
3868193	rs116965623	1.78384e-09	-0.730193	-2.34532e-10
3868316	rs73182049	2.93666e-09	-0.231691	-2.34532e-10
3868458	rs2740953	6.55778e-10	-1.56904	-0.161859
3868513	rs78253980	3.31042e-09	-1.37216e-10	-0.111889
3868515	rs11779813	2.93666e-09	-0.231691	-2.34532e-10
3868537	rs77100052	3.04964e-09	-1.37216e-10	-0.19394
3868767	rs17068532	3.17288e-09	-1.29739	1.14307
3868822	rs2740952	5.95539e-10	-1.62554	-0.201709
3868841	rs2740951	6.94386e-10	-0.878649	-0.795043
3869022	rs17068538	3.01402e-09	-1.28207	1.07638
3869134	rs17068540	7.97146e-10	-0.232977	-1.3027
3869214	rs2740950	5.73216e-10	-1.10456	-0.760892
3869296	rs2740949	5.16697e-10	-1.56107	-0.408189
3869436	rs76583640	9.99941e-10	-1.37216e-10	-1.30902
3869521	rs117939126	1.00175e-09	-1.37216e-10	-1.30721
3869609	rs17068542	2.9861e-09	-1.27083	1.05583
3869695	rs150561604	1.29296e-09	-1.05203	-2.34532e-10
3869704	rs2740948	5.13991e-10	-1.25304	-0.721477
3869803	rs73182060	2.8364e-09	-0.266427	-2.34532e-10
3869858	rs2740947	3.89622e-10	-1.05022	-1.20133
3869910	rs73182061	6.23057e-10	-1.78208	-2.34532e-10
3869923	rs116887628	3.12013e-10	-1.39486	-1.07882
3869933	rs79615699	2.09612e-09	-1.37216e-10	-0.568874
3870026	rs142552366	9.29357e-09	-1.37216e-10	0.920359
3870071	rs2740946	6.57936e-10	-0.994348	-0.733263
3870144	rs2740945	6.79293e-10	-0.950627	-0.74504
3870228	rs73182063	3.44664e-09	-0.0715651	-2.34532e-10
3870365	rs2554606	8.11594e-10	-0.789796	-0.727923
3870368	rs2740944	7.25982e-10	-0.884154	-0.74504
3870616	rs2740943	6.51647e-10	-0.955919	-0.781298
3870737	rs73182064	2.83407e-09	-1.49439	1.22714
3870939	rs34352352	1.55327e-09	-0.0653057	-0.803297
3870985	rs2740942	3.96456e-10	-1.02877	-1.20539
3871137	rs79288843	1.94277e-09	-1.37216e-10	-0.64485
3871360	rs2688276	2.52831e-10	-1.41452	-1.26948
3871452	rs2740940	3.70049e-10	-1.06116	-1.24192
3871527	rs56367447	6.24962e-10	-1.77903	-2.34532e-10
3871739	rs74529218	1.6351e-09	-1.37216e-10	-0.817257
3871852	rs2554605	1.26573e-09	-1.04326	-0.0300591
3871932	rs2554604	1.67068e-10	-1.79207	-1.30625
3871946	rs56165800	3.78666e-09	-1.10659	1.12911
3872115	rs117937808	1.00552e-09	-1.37216e-10	-1.30346
3872140	rs113120151	1.00575e-09	-1.37216e-10	-1.30323
3872372	rs113396992	1.64416e-09	-1.37216e-10	-0.811737
3872513	rs2740939	2.98164e-10	-1.49746	-1.02162
3872531	rs145180966	1.04873e-09	-1.37216e-10	-1.26139
3872550	rs57328533	1.00522e-09	-1.37216e-10	-1.30376
3872561	rs75711848	6.24452e-10	-1.77984	-2.34532e-10
3872583	rs2554603	2.38937e-10	-1.68281	-1.05771
3872591	rs59769397	1.01208e-09	-1.37216e-10	-1.29695
3872906	rs182041466	9.67976e-10	-1.34151	-2.34532e-10
3872952	rs7824656	5.59834e-09	0.413506	-2.34532e-10
3872987	rs17068550	3.63427e-09	-1.03907	1.02051
3872992	rs11992654	2.17568e-10	-1.52422	-1.30999
3873152	rs2688403	4.51075e-10	-1.65308	-0.452006
3873223	rs11989466	2.17572e-10	-1.66143	-1.17276
3873372	rs78203926	1.51352e-09	-1.37216e-10	-0.894526
3873448	rs57835507	3.46662e-09	-0.939948	0.874163
3873549	rs78496472	1.00231e-09	-1.37216e-10	-1.30666
3873569	rs74794365	1.62298e-09	-1.37216e-10	-0.824698
3873682	rs11775968	1.96073e-09	-0.635648	-2.34532e-10
3873763	rs17068551	1.84175e-09	-0.698248	-2.34532e-10
3873857	rs80196385	4.95712e-09	0.291861	-2.34532e-10
3873911	rs56899440	2.33314e-10	-1.5317	-1.23263
3873924	rs114909308	6.21116e-10	-1.7852	-2.34532e-10
3873960	rs137936753	1.3304e-09	-1.02348	-2.34532e-10
3874001	rs2554602	1.39079e-09	-0.842717	-0.136375
3874002	rs76153351	1.00686e-09	-1.37216e-10	-1.30212
3874281	rs2554600	2.39069e-10	-1.7324	-1.00757
3874330	rs139980236	1.65045e-08	1.49467	-2.34532e-10
3874345	rs56065554	1.99334e-10	-1.76334	-1.15839
3874349	rs116649013	1.4731e-09	-1.37216e-10	-0.921597
3874384	rs2688388	6.63724e-10	-1.5153	-0.20355
3874507	rs76946239	9.98562e-10	-1.37216e-10	-1.3104
3874521	rs2554599	2.80951e-10	-1.38129	-1.19724
3874533	rs76985881	1.03121e-09	-1.27823	-2.34532e-10
3874627	rs117281479	1.80363e-09	-1.37216e-10	-0.719163
3874695	rs149074659	1.47842e-09	-0.91799	-2.34532e-10
3874893	rs2554598	1.14916e-09	-0.868724	-0.301213
3874946	rs2740938	2.83866e-10	-1.7784	-0.789815
3875048	rs59989369	3.35851e-09	-1.01899	0.921527
3875076	rs143442659	1.52749e-09	-1.37216e-10	-0.885337
3875141	rs78608526	1.23732e-09	-1.37216e-10	-1.09601
3875155	rs2554597	1.95318e-10	-1.72999	-1.2121
3875363	rs74460035	6.27184e-10	-1.77548	-2.34532e-10
3875425	rs2554596	3.5621e-10	-1.68741	-0.653786
3875443	rs11777171	1.92943e-09	-0.65174	-2.34532e-10
3875451	rs115910911	1.74185e-09	-1.37216e-10	-0.754018
3875497	rs11780696	1.78846e-09	-0.72761	-2.34532e-10
3875524	rs2554595	1.20775e-09	-0.843645	-0.276562
3875543	rs60003008	3.17424e-09	-1.00238	0.848484
3875625	rs75033487	9.95342e-10	-1.37216e-10	-1.31363
3875652	rs2688378	1.13039e-09	-0.885764	-0.30064
3875692	rs73503257	1.86607e-09	-0.685129	-2.34532e-10
3875919	rs117175106	9.42704e-10	-1.36797	-2.34532e-10
3876154	rs2554594	1.90131e-10	-1.72551	-1.2435
3876214	rs75099639	9.95402e-10	-1.37216e-10	-1.31357
3876265	rs4875262	1.86398e-10	-1.73723	-1.2516
3876268	rs2554593	1.88172e-10	-1.72551	-1.25386
3876317	rs2740937	3.83925e-10	-1.4307	-0.835568
3876341	rs117250587	6.62379e-09	-1.37216e-10	0.581704
3876430	rs57249772	1.73111e-10	-1.767	-1.29579
3876461	rs2554591	1.12977e-09	-0.842717	-0.344232
3876480	rs79835040	9.95343e-10	-1.37216e-10	-1.31363
3876575	rs79214864	9.96172e-10	-1.37216e-10	-1.3128
3876659	rs7843708	9.36741e-10	-1.37431	-2.34532e-10
3877125	rs58639311	2.94432e-09	-1.11725	0.888167
3877146	rs115302058	1.59953e-09	-1.37216e-10	-0.839251
3877195	rs150326941	1.1679e-09	-1.15375	-2.34532e-10
3877223	rs77053993	1.62457e-09	-1.37216e-10	-0.823719
3877262	rs138936671	1.23055e-09	-1.1015	-2.34532e-10
3877291	rs79932064	1.61771e-09	-1.37216e-10	-0.827955
3877398	rs78802105	9.98204e-10	-1.37216e-10	-1.31076
3877461	rs79079192	1.59997e-09	-1.37216e-10	-0.838977
3877492	rs62502682	1.17708e-09	-1.14593	-2.34532e-10
3877577	rs80115781	9.9534e-10	-1.37216e-10	-1.31363
3877578	rs79225703	1.66153e-09	-1.37216e-10	-0.801223
3877651	rs2740935	7.9497e-10	-1.11684	-0.421576
3877894	rs184358406	1.30939e-09	-1.37216e-10	-1.03941
3877943	rs2980796	4.19026e-10	-1.77004	-0.408749
3877954	rs11136691	3.24385e-10	-1.70021	-0.73458
3878076	rs75588264	9.96014e-10	-1.37216e-10	-1.31296
3878109	rs11994492	2.32939e-10	-1.78849	-0.977447
3878120	rs76286724	1.4288e-09	-1.37216e-10	-0.952131
3878158	rs2554589	2.91658e-10	-1.67468	-0.866458
3878184	rs79702969	9.98682e-10	-1.37216e-10	-1.31028
3878197	rs79716520	6.16943e-10	-1.79194	-2.34532e-10
3878448	rs78855468	1.41278e-09	-1.37216e-10	-0.963408
3878463	rs2688362	3.07083e-10	-1.68522	-0.804384
3878472	rs2554588	2.1126e-10	-1.75178	-1.11185
3878600	rs17330883	1.89736e-10	-1.67816	-1.29292
3878648	rs2740933	5.92126e-10	-1.28412	-0.548875
3878675	rs2740932	2.09068e-10	-1.78031	-1.09375
3878794	rs2554587	5.77486e-10	-1.28932	-0.568718
3878803	rs2554586	2.54013e-10	-1.5757	-1.10364
3878872	rs76681198	9.95998e-10	-1.37216e-10	-1.31297
3878880	rs2688354	2.50141e-10	-1.5947	-1.09999
3878929	rs74553371	9.95566e-10	-1.37216e-10	-1.31341
3879079	rs13282773	2.08808e-10	-1.56298	-1.31232
3879135	rs2554585	3.24597e-10	-1.69133	-0.742801
3879205	rs76408723	9.95515e-10	-1.37216e-10	-1.31346
3879234	rs73182097	3.20831e-09	-1.37779	1.23457
3879456	rs117129355	4.93537e-09	-1.37216e-10	0.287463
3879543	rs2740931	2.89388e-10	-1.70873	-0.840221
3879738	rs2554584	3.18936e-10	-1.67368	-0.778046
3879797	rs60530803	3.03465e-09	-1.29902	1.10015
3879800	rs2554583	1.97798e-10	-1.62504	-1.30443
3879883	rs2740930	3.10207e-10	-1.68362	-0.795857
3879894	rs113116137	6.28457e-10	-1.77345	-2.34532e-10
3879918	rs2740929	2.47343e-10	-1.61335	-1.0926
3879959	rs2688345	2.52764e-10	-1.59869	-1.08557
3880186	rs2554582	3.24083e-10	-1.66393	-0.771787
3880591	rs7825307	1.88683e-10	-1.70251	-1.27414
3880598	rs75402305	1.00071e-09	-1.37216e-10	-1.30825
3880626	rs111834954	6.16311e-10	-1.79297	-2.34532e-10
3880649	rs2554581	3.16872e-10	-1.70033	-0.757892
3880698	rs2740928	5.08368e-10	-1.49727	-0.488238
3880803	rs74458508	9.9958e-10	-1.37216e-10	-1.30938
3880805	rs74503971	1.48378e-09	-1.37216e-10	-0.914372
3880817	rs75117378	1.49418e-09	-1.37216e-10	-0.907386
3880839	rs2688333	9.199e-10	-1.44309	0.0506357
3880864	rs2688332	2.83221e-10	-1.63913	-0.931359
3880897	rs17068605	3.54558e-09	-1.25068	1.20742
3880921	rs73183904	3.82773e-09	-1.22207	1.25538
3880929	rs2688331	5.30701e-10	-1.37993	-0.562591
3880944	rs77803272	1.47383e-09	-1.37216e-10	-0.921101
3880999	rs6991243	1.87648e-10	-1.72013	-1.26202
3881041	rs17068619	3.80091e-09	-1.27857	1.30485
3881069	rs147036081	1.63331e-09	-1.37216e-10	-0.818353
3881073	rs17068622	5.31439e-09	-0.992313	1.35377
3881158	rs2954631	7.75503e-10	-1.14272	-0.420487
3881249	rs73505282	1.75741e-09	-0.745122	-2.34532e-10
3881436	rs2740926	6.59605e-10	-1.28207	-0.443009
3881483	rs112380192	1.00381e-09	-1.37216e-10	-1.30516
3881581	rs73183907	1.69746e-09	-0.779833	-2.34532e-10
3881589	rs75297655	6.65426e-10	-1.71629	-2.34532e-10
3881645	rs2688280	4.79901e-10	-1.56122	-0.481914
3881649	rs2688278	8.83326e-10	-1.36829	-0.0647385
3881676	rs76249443	1.50645e-09	-1.37216e-10	-0.899207
3881742	rs2688275	5.01758e-10	-1.56821	-0.430388
3881851	rs2554580	4.60359e-10	-1.65516	-0.42955
3881875	rs2554579	5.65724e-10	-1.34061	-0.538001
3881946	rs2688397	2.01109e-10	-1.75997	-1.1529
3881951	rs146418224	1.9181e-08	1.64496	-2.34532e-10
3881954	rs11994771	1.84835e-10	-1.71592	-1.28133
3881975	rs4099546	1.8688e-10	-1.69039	-1.29586
3882001	rs2688396	4.51043e-10	-1.02792	-1.07724
3882079	rs11984947	1.85038e-10	-1.69778	-1.29838
3882169	rs73183913	6.27129e-10	-1.77557	-2.34532e-10
3882202	rs76647767	9.97767e-10	-1.37216e-10	-1.3112
3882203	rs12682541	5.48436e-09	-0.908299	1.30124
3882212	rs2554577	1.05985e-09	-0.24057	-1.01026
3882281	rs68128273	1.88014e-10	-1.69457	-1.28564
3882298	rs66819405	1.61724e-09	-0.828244	-2.34532e-10
3882332	rs7831358	1.83679e-10	-1.71911	-1.28442
3882509	rs7812369	1.70842e-10	-1.79217	-1.28381
3882570	rs7813537	1.73581e-10	-1.76197	-1.29811
3882571	rs2912267	5.05875e-10	-1.66738	-0.323055
3882632	rs2912268	6.37703e-10	-1.27699	-0.481861
3882714	rs79216198	1.48765e-09	-1.37216e-10	-0.911764
3882818	rs2740925	9.59472e-10	-0.949173	-0.401163
3882868	rs7812972	1.7212e-10	-1.79137	-1.27716
3883119	rs7814462	1.73853e-10	-1.78822	-1.27029
3883141	rs77963975	9.9952e-10	-1.37216e-10	-1.30944
3883142	rs2554576	7.319e-10	-1.11593	-0.505148
3883148	rs74588418	1.73589e-10	-1.78681	-1.27322
3883321	rs11779756	1.89556e-09	-0.669452	-2.34532e-10
3883358	rs73183917	4.48907e-09	-1.20346	1.39614
3883394	rs11779787	1.82112e-09	-0.709514	-2.34532e-10
3883399	rs2740924	6.94112e-10	-1.33805	-0.336035
3883525	rs17402856	9.76714e-10	-1.33253	-2.34532e-10
3883567	rs76622446	1.72427e-10	-1.79217	-1.27457
3883593	rs75752968	1.00017e-09	-1.37216e-10	-1.30879
3883622	rs148428950	1.28122e-09	-1.37216e-10	-1.06115
3883645	rs78250535	9.9916e-10	-1.37216e-10	-1.3098
3883691	rs79795465	1.68227e-09	-1.37216e-10	-0.788821
3883789	rs2740923	3.95921e-10	-1.50414	-0.731364
3883794	rs117370862	1.33118e-09	-1.37216e-10	-1.0229
3883818	rs2554575	5.44263e-10	-1.47822	-0.439069
3883857	rs7840290	1.72558e-10	-1.79187	-1.27412
3883957	rs2688355	7.62386e-10	-1.29167	-0.288592
3884693	rs2688356	2.66942e-10	-1.31611	-1.31358
3884696	rs2688357	2.27267e-10	-1.48725	-1.30334
3884795	rs2688358	1.7275e-10	-1.75171	-1.31316
3884922	rs79138093	1.96469e-10	-1.62747	-1.30874
3884956	rs60077088	4.34569e-10	-1.74331	-0.399057
3884970	rs2688359	5.60973e-10	-0.642904	-1.24414
3884979	rs2554574	4.65889e-10	-1.39383	-0.678943
3884986	rs71521902	4.38525e-10	-1.03446	-1.09885
3884999	rs2688360	1.82668e-10	-1.78903	-1.22002
3885112	rs117577910	5.83419e-08	-1.37216e-10	2.75736
3885296	rs2740922	2.04065e-10	-1.79263	-1.10565
3885305	rs10088946	2.22257e-10	-1.60337	-1.20951
3885327	rs73183927	6.16145e-10	-1.79324	-2.34532e-10
3885378	rs10107372	5.65732e-10	-1.44484	-0.433763
3885400	rs2262092	5.03953e-10	-1.17482	-0.819414
3886097	rs12682221	2.04586e-10	-1.61242	-1.28331
3886235	rs2688361	4.70886e-10	-1.25047	-0.811636
3886330	rs117296343	3.46792e-09	-1.37216e-10	-0.06541
3886579	rs75592125	8.94306e-10	-1.42067	-2.34532e-10
3886853	rs78145890	2.72179e-09	-0.307676	-2.34532e-10
3886893	rs141632870	6.18303e-10	-1.78974	-2.34532e-10
3886946	rs3909677	2.71284e-09	-0.0317188	-0.279248
3887049	rs72624003	1.97402e-10	-1.66791	-1.26356
3887120	rs72624004	1.94375e-10	-1.68493	-1.26199
3887131	rs72624005	1.99185e-10	-1.6637	-1.25878
3887163	rs72624006	1.96486e-10	-1.68406	-1.25207
3887214	rs4875084	2.67274e-10	-1.42973	-1.19871
3887492	rs72624007	2.0048e-10	-1.6637	-1.2523
3887547	rs2263473	1.95303e-10	-1.62857	-1.31359
3887555	rs62502685	7.39133e-10	-1.61124	-2.34532e-10
3887761	rs75240153	1.97722e-10	-1.67836	-1.2515
3887782	rs2554572	2.41417e-10	-1.42421	-1.30598
3887790	rs186021667	4.30772e-09	0.151445	-2.34532e-10
3887802	rs72624008	1.98992e-10	-1.67022	-1.25323
3887807	rs190580158	7.20811e-10	-1.63634	-2.34532e-10
3887848	rs28871924	1.98116e-10	-1.67022	-1.25764
3887851	rs118097667	1.00253e-09	-1.37216e-10	-1.30644
3887885	rs35232591	2.18684e-10	-1.79062	-1.03847
3887917	rs34191265	7.58051e-09	-0.0751097	0.791726
3887949	rs34941583	2.64659e-09	-0.103461	-0.23223
3888017	rs2688363	2.56598e-10	-1.67855	-0.990663
3888046	rs185582824	1.04618e-09	-1.37216e-10	-1.26382
3888091	rs2407260	2.88105e-09	-0.0847175	-0.166091
3888115	rs2407259	2.88561e-09	-0.0847175	-0.16451
3888234	rs2263474	1.8569e-10	-1.6808	-1.31184
3888250	rs112178198	2.16459e-07	-1.37216e-10	4.06844
3888346	rs2554571	1.93096e-10	-1.65144	-1.30209
3888422	rs11995654	2.00467e-10	-1.63792	-1.27815
3888432	rs140111055	2.04161e-10	-1.64866	-1.24915
3888473	rs71523603	3.22272e-09	-0.109895	-0.0288437
3888478	rs34443488	2.22371e-10	-1.79268	-1.01969
3888590	rs76001294	2.05821e-10	-1.64414	-1.24557
3888610	rs79282243	2.03809e-10	-1.65057	-1.24896
3888905	rs62502687	1.96308e-10	-1.79062	-1.14641
3888960	rs62502688	4.75248e-10	-1.55426	-0.498619
3888984	rs2740921	1.8895e-10	-1.70256	-1.27267
3889031	rs72624011	1.99999e-10	-1.62097	-1.29743
3889062	rs141976463	6.16743e-10	-1.79227	-2.34532e-10
3889143	rs139820675	2.83256e-09	-0.267783	-2.34532e-10
3889147	rs72624012	2.17174e-10	-1.55023	-1.28579
3889300	rs3866473	1.16006e-09	-0.459623	-0.700871
3889764	rs72624013	1.95315e-10	-1.6867	-1.2554
3890012	rs2554570	1.13173e-08	-1.15313	2.27051
3890039	rs35022443	3.6004e-09	-0.0279194	-2.34532e-10
3890062	rs73658537	8.85816e-08	-1.37216e-10	3.17496
3890065	rs113709855	1.18707e-07	-1.37216e-10	3.4677
3890100	rs2740920	3.3478e-10	-1.4475	-0.95575
3890120	rs13269543	3.2883e-09	-0.118593	-2.34532e-10
3890199	rs78165487	1.02504e-09	-1.37216e-10	-1.28423
3890208	rs72624015	1.95534e-10	-1.68062	-1.26037
3890401	rs7822006	2.37247e-10	-1.47225	-1.27537
3890416	rs59781509	9.26532e-08	-1.37216e-10	3.2199
3890421	rs2688364	6.99792e-10	-1.05819	-0.607747
3890493	rs72624059	2.17558e-10	-1.56038	-1.27387
3890767	rs149033388	2.17192e-10	-1.56354	-1.2724
3890789	rs2554569	1.93031e-10	-1.6585	-1.29537
3890821	rs11780297	3.75996e-09	0.208471	-0.193027
3890822	rs62502689	1.83214e-10	-1.79062	-1.21544
3890942	rs35642001	9.35377e-10	-0.927919	-0.44785
3891186	rs12678299	2.61299e-10	-1.33746	-1.3136
3891287	rs193280397	1.50696e-09	-1.37216e-10	-0.89887
3891431	rs28417797	2.99957e-10	-1.32171	-1.19137
3891492	rs2554567	1.05627e-09	-0.937776	-0.31644
3891679	rs13252867	4.16482e-09	0.117708	-2.34532e-10
3891700	rs72624060	2.36543e-10	-1.51751	-1.23308
3891933	rs72624061	2.43605e-10	-1.47624	-1.24494
3892017	rs2554566	3.21964e-09	0.646782	-0.786477
3892353	rs76328749	1.07114e-09	-1.37216e-10	-1.24024
3892460	rs72624062	2.47962e-10	-1.46297	-1.24048
3892469	rs72624063	2.5152e-10	-1.44872	-1.24048
3892568	rs35969731	6.31773e-10	-1.76819	-2.34532e-10
3892596	rs73509332	1.33317e-07	-1.37216e-10	3.58377
3892598	rs72624064	2.583e-10	-1.42791	-1.23469
3892614	rs10089079	1.11574e-09	-1.19945	-2.34532e-10
3892694	rs180876269	2.83367e-10	-1.66605	-0.903921
3892793	rs72624065	2.4475e-10	-1.46884	-1.24764
3893039	rs62502691	6.31037e-10	-1.75707	-0.0122887
3893165	rs62502692	2.00509e-10	-1.75179	-1.16407
3893208	rs144027627	8.59378e-10	-1.46051	-2.34532e-10
3893437	rs12680739	2.61722e-10	-1.43364	-1.21579
3893578	rs12676492	2.71616e-10	-1.36852	-1.24381
3893639	rs12549043	1.51234e-09	-0.895307	-2.34532e-10
3893768	rs7012834	4.20755e-10	-0.941169	-1.2335
3893882	rs138595870	7.40748e-10	-1.60906	-2.34532e-10
3893893	rs2554564	1.19919e-09	-1.12732	-2.34532e-10
3894157	rs111605412	1.2781e-07	-1.37216e-10	3.54158
3894208	rs72624066	4.08624e-10	-1.00637	-1.19756
3894256	rs112785263	8.87233e-08	-1.37216e-10	3.17656
3894295	rs2954641	2.37032e-10	-1.54094	-1.20759
3894518	rs181726707	8.55339e-10	-1.46522	-2.34532e-10
3894568	rs2740917	1.04926e-09	-0.435551	-0.825331
3894639	rs77819775	9.10518e-10	-0.667132	-0.735573
3894644	rs3860855	2.65607e-10	-1.41521	-1.21949
3894700	rs3849815	2.64008e-10	-1.40468	-1.23606
3894703	rs13265371	7.4909e-10	-1.59786	-2.34532e-10
3894713	rs75757221	1.05337e-09	-0.570707	-0.686258
3894818	rs3849816	3.89952e-10	-1.03851	-1.21219
3894862	rs3860856	2.64138e-10	-1.44378	-1.19646
3894890	rs77143253	1.82406e-09	-0.707901	-2.34532e-10
3894943	rs3860857	2.62437e-10	-1.45093	-1.19578
3894958	rs2740915	7.36954e-10	-0.895912	-0.718282
3895072	rs2740914	2.32011e-10	-1.58033	-1.1896
3895316	rs6980998	4.25987e-10	-0.942405	-1.21991
3895340	rs2688294	9.66982e-10	-0.924504	-0.418035
3895773	rs75290370	1.30561e-09	-1.37216e-10	-1.04229
3895822	rs2688295	1.35089e-09	-0.308479	-0.699725
3896336	rs4524815	2.67043e-10	-1.42714	-1.20217
3896350	rs2740913	4.11344e-10	-0.979885	-1.2174
3896431	rs4507782	2.68588e-10	-1.43706	-1.18648
3896480	rs4433162	2.61297e-10	-1.45645	-1.19462
3896546	rs4507783	2.63416e-10	-1.45645	-1.18654
3896625	rs4379463	3.32547e-10	-1.5301	-0.879836
3896703	rs72624067	2.7619e-10	-1.42315	-1.17248
3896853	rs12677236	2.88578e-10	-1.42315	-1.1286
3896932	rs17068673	2.36663e-09	-0.923712	0.476215
3897525	rs17068675	2.77525e-10	-1.45446	-1.13634
3897597	rs141157774	1.9335e-09	-0.649634	-2.34532e-10
3897638	rs117655543	6.9607e-10	-1.67127	-2.34532e-10
3897678	rs10503226	2.86585e-10	-1.42559	-1.13309
3897724	rs10503227	2.9043e-10	-1.41886	-1.12649
3897831	rs2740912	4.00111e-10	-1.06028	-1.1647
3897851	rs2740911	3.57971e-10	-1.35112	-0.985152
3898098	rs77423470	2.95542e-10	-1.40865	-1.11926
3898101	rs80119809	2.90047e-10	-1.43082	-1.11585
3898122	rs73658540	6.32793e-08	-1.37216e-10	2.83859
3898159	rs17063211	2.98165e-10	-1.41679	-1.10228
3898221	rs2980795	4.63808e-10	-1.6896	-0.387653
3898329	rs2912272	1.74846e-10	-1.74022	-1.31259
3898391	rs17063217	3.04051e-10	-1.45551	-1.04401
3898433	rs10503228	3.0715e-10	-1.44939	-1.03999
3898796	rs149331042	2.86315e-10	-1.49304	-1.06658
3898804	rs60906978	4.57348e-10	-1.36497	-0.726308
3898831	rs11993888	1.45187e-09	0.362622	-1.29873
3898881	rs10503229	2.86185e-10	-1.48346	-1.07662
3898999	rs73183953	9.86219e-10	-1.32284	-2.34532e-10
3899186	rs2740910	6.75075e-10	-1.30112	-0.400776
3899328	rs2554562	2.62119e-10	-1.72453	-0.923391
3899453	rs35067795	2.85212e-10	-1.49001	-1.07347
3899607	rs12680399	2.54956e-10	-1.78245	-0.893173
3899807	rs2554561	6.07592e-10	-0.507281	-1.29993
3899910	rs3860859	3.46512e-10	-1.22145	-1.14735
3900038	rs17068682	2.05057e-10	-1.65422	-1.23921
3900043	rs73183960	1.06732e-09	-1.24381	-2.34532e-10
3900060	rs13280776	7.67385e-10	-1.57373	-2.34532e-10
3900090	rs17068685	2.54078e-10	-1.78139	-0.897688
3900153	rs77790342	1.21823e-09	-1.11157	-2.34532e-10
3900189	rs3990497	3.44784e-10	-1.21075	-1.16305
3900276	rs7016290	3.43978e-10	-1.21075	-1.16539
3900298	rs76074819	1.66809e-09	-1.37216e-10	-0.797287
3900305	rs2897595	3.39461e-10	-1.21591	-1.17346
3900440	rs72624068	2.57628e-10	-1.78245	-0.882747
3900453	rs6982349	3.68471e-10	-1.14141	-1.16594
3900543	rs149808777	3.73886e-08	-1.37216e-10	2.3124
3900611	rs77795757	1.08183e-09	-0.989525	-0.240785
3900615	rs2912273	1.96884e-10	-1.72548	-1.20863
3900717	rs142305211	9.95597e-10	-1.37216e-10	-1.31338
3900718	rs145765250	9.95597e-10	-1.37216e-10	-1.31338
3900812	rs7003625	3.57399e-10	-1.22205	-1.11581
3900862	rs28488432	2.90139e-10	-1.4129	-1.13346
3901038	rs28565085	3.77426e-10	-1.18969	-1.09365
3901096	rs28477800	2.91807e-10	-1.43551	-1.10511
3901098	rs192852145	1.55155e-09	-0.869709	-2.34532e-10
3901113	rs77093937	9.95335e-10	-1.37216e-10	-1.31364
3901193	rs2740909	1.68207e-10	-1.78738	-1.30415
3901223	rs2554560	1.70953e-10	-1.7748	-1.30053
3901269	rs7834045	4.03813e-10	-1.13388	-1.08189
3901465	rs7841379	4.09664e-10	-1.12241	-1.07897
3901474	rs2740908	1.47864e-09	0.395768	-1.31361
3901566	rs75593573	2.90151e-08	-1.37216e-10	2.05885
3901631	rs2740907	3.07955e-10	-1.36537	-1.1214
3901650	rs12681611	2.88871e-10	-1.77912	-0.771622
3901698	rs73658541	1.79747e-08	-1.37216e-10	1.58
3902004	rs2554559	3.21953e-09	0.409747	-0.549475
3902237	rs2740906	4.70046e-09	0.180575	0.0581206
3902387	rs2740903	1.21899e-09	-1.69716	0.586216
3902502	rs9772485	3.87631e-10	-1.25255	-1.00411
3902552	rs2740902	1.90076e-09	-1.71765	1.05094
3902583	rs4629888	3.2761e-10	-1.40305	-1.02185
3902587	rs2740901	1.86194e-09	-1.72713	1.03979
3902637	rs2740900	3.43721e-10	-1.74934	-0.627547
3902689	rs4634662	2.84911e-10	-1.55464	-1.0099
3902702	rs4416840	2.78173e-10	-1.60027	-0.988208
3902715	rs55892361	1.58878e-08	-1.37216e-10	1.45659
3902731	rs61102968	1.38655e-09	-1.37216e-10	-0.982143
3902759	rs58328772	1.48993e-09	-1.37216e-10	-0.910236
3902830	rs79055631	6.64311e-10	-1.71797	-2.34532e-10
3902849	rs4421367	4.54053e-10	-1.23289	-0.865611
3902910	rs4642668	2.11449e-10	-1.55969	-1.30304
3903058	rs2554558	2.85678e-10	-1.753	-0.808853
3903105	rs2740899	2.88913e-10	-1.778	-0.772596
3903171	rs2554557	2.17869e-10	-1.59582	-1.237
3903212	rs57498903	1.52709e-09	-1.37216e-10	-0.885602
3903311	rs148371806	1.00961e-09	-1.37216e-10	-1.2994
3903377	rs73658542	2.24476e-08	-1.37216e-10	1.80222
3903502	rs7816680	4.29249e-10	-1.55839	-0.59629
3903507	rs80280464	2.00459e-08	-1.37216e-10	1.68906
3903546	rs7813093	2.84228e-10	-1.77458	-0.792365
3903579	rs17331272	7.73737e-10	-1.56549	-2.34532e-10
3903655	rs4875263	2.84585e-10	-1.76452	-0.801169
3903756	rs7817093	4.28066e-10	-1.56086	-0.596579
3903796	rs4875264	7.08262e-10	-1.65391	-2.34532e-10
3903878	rs73496755	1.59229e-09	-1.37216e-10	-0.843788
3903905	rs17068727	1.69997e-10	-1.79243	-1.28851
3904006	rs17068729	3.62343e-10	-1.77173	-0.552397
3904034	rs3906471	2.85136e-10	-1.77533	-0.788423
3904088	rs2740898	2.91332e-10	-1.77953	-0.762731
3904178	rs79943222	2.03879e-08	-1.37216e-10	1.70598
3904188	rs3849817	2.6633e-10	-1.77451	-0.857472
3904192	rs3849818	2.68936e-10	-1.77451	-0.847736
3904248	rs3860860	7.05854e-10	-1.65731	-2.34532e-10
3904283	rs5002849	6.54976e-10	-1.22482	-0.507302
3904299	rs77495108	1.56159e-09	-1.37216e-10	-0.86326
3904302	rs3849819	2.64534e-10	-1.76664	-0.872115
3904346	rs78856481	6.17971e-10	-1.79028	-2.34532e-10
3904405	rs140304972	9.13356e-10	-1.39959	-2.34532e-10
3904456	rs3843920	2.64931e-10	-1.76968	-0.867568
3904492	rs3898542	3.5149e-10	-1.75015	-0.604384
3904665	rs148996561	3.13487e-08	-1.37216e-10	2.13621
3904671	rs3843921	2.02363e-10	-1.6478	-1.25886
3904717	rs3849820	3.57158e-10	-1.75763	-0.580906
3904730	rs2554556	2.75064e-10	-1.61378	-0.985938
3904818	rs142349611	1.47405e-09	-0.920948	-2.34532e-10
3904874	rs7004524	3.20403e-10	-1.78876	-0.658383
3904939	rs79193431	6.84514e-10	-1.68801	-2.34532e-10
3904947	rs2554555	2.55987e-10	-1.79199	-0.879604
3905031	rs139117913	2.97197e-09	-1.37216e-10	-0.21974
3905227	rs73658543	1.92837e-08	-1.37216e-10	1.6503
3905320	rs60625973	7.47134e-10	-1.04562	-0.55485
3905385	rs146197236	1.75661e-09	-1.37216e-10	-0.745579
3905415	rs139192986	1.01161e-09	-1.37216e-10	-1.29742
3905544	rs79073244	1.03846e-09	-1.27122	-2.34532e-10
3905568	rs17068751	1.48473e-09	0.0832185	-0.996952
3905642	rs61039802	1.97655e-08	-1.37216e-10	1.67497
3905674	rs150053138	1.05057e-09	-1.37216e-10	-1.25963
3905677	rs17068754	3.09672e-10	-1.75763	-0.72357
3905812	rs2740895	1.51799e-09	-1.74905	0.85748
3905917	rs2554553	1.87227e-10	-1.70178	-1.28262
3905980	rs74905289	6.75739e-10	-1.70091	-2.34532e-10
3906071	rs57213574	2.28118e-08	-1.37216e-10	1.81831
3906097	rs73658545	2.09025e-08	-1.37216e-10	1.73091
3906162	rs12548766	2.14969e-10	-1.75308	-1.09314
3906228	rs73658546	2.05705e-08	-1.37216e-10	1.71489
3906319	rs2554552	1.86082e-10	-1.71149	-1.27904
3906428	rs2554551	1.71469e-09	-1.74715	0.977415
3906430	rs2554550	1.85552e-10	-1.70318	-1.29021
3906471	rs73658547	2.06433e-08	-1.37216e-10	1.71843
3906703	rs2554549	2.60033e-10	-1.78289	-0.873018
3906718	rs2740894	1.84264e-10	-1.72433	-1.27603
3906902	rs58979716	2.46516e-10	-1.44864	-1.26065
3906928	rs60643164	2.06433e-08	-1.37216e-10	1.71843
3906969	rs17068768	2.72961e-10	-1.70961	-0.897778
3907043	rs57873425	2.06433e-08	-1.37216e-10	1.71843
3907105	rs58055121	2.07724e-08	-1.37216e-10	1.72466
3907109	rs75587283	3.29476e-10	-1.68839	-0.730824
3907141	rs2554548	1.82232e-10	-1.71212	-1.29932
3907180	rs2740893	1.84735e-10	-1.69569	-1.30211
3907215	rs7828738	2.41701e-10	-1.73154	-0.997483
3907367	rs2740892	1.87675e-10	-1.70573	-1.27628
3907432	rs13263899	1.88492e-10	-1.71395	-1.26371
3907546	rs7836401	2.31041e-08	-1.37216e-10	1.83105
3907552	rs7814886	2.31041e-08	-1.37216e-10	1.83105
3907577	rs58985623	1.80469e-09	-1.37216e-10	-0.718578
3907710	rs73183981	1.21512e-09	-1.11412	-2.34532e-10
3907715	rs7836557	2.06433e-08	-1.37216e-10	1.71843
3907807	rs7814135	2.29574e-08	-1.37216e-10	1.82468
3907830	rs72624069	3.07566e-10	-1.53854	-0.949492
3907841	rs7814265	2.07724e-08	-1.37216e-10	1.72466
3907862	rs7815304	2.07724e-08	-1.37216e-10	1.72466
3908029	rs73658549	2.10336e-08	-1.37216e-10	1.73716
3908045	rs73658550	2.10336e-08	-1.37216e-10	1.73716
3908112	rs73658551	2.11656e-08	-1.37216e-10	1.74341
3908147	rs2740891	1.88415e-09	-1.62978	0.954294
3908191	rs72624070	2.89461e-10	-1.77373	-0.774972
3908317	rs2554547	1.93766e-09	-1.65297	1.00548
3908358	rs78164520	1.84389e-09	-1.37216e-10	-0.697084
3908390	rs73658553	2.15826e-08	-1.37216e-10	1.76292
3908405	rs140920847	1.16922e-09	-1.15262	-2.34532e-10
3908431	rs73658554	2.15826e-08	-1.37216e-10	1.76292
3908512	rs147960594	1.00784e-09	-1.30116	-2.34532e-10
3908564	rs73658555	2.15826e-08	-1.37216e-10	1.76292
3908585	rs73496785	1.82664e-09	-1.37216e-10	-0.706485
3908644	rs73658556	2.15826e-08	-1.37216e-10	1.76292
3908742	rs73658557	2.40078e-08	-1.37216e-10	1.86941
3908772	rs73658558	2.15826e-08	-1.37216e-10	1.76292
3908874	rs73496786	1.82664e-09	-1.37216e-10	-0.706485
3908965	rs73185941	1.23102e-09	-1.10112	-2.34532e-10
3909057	rs2554546	1.8647e-10	-1.7221	-1.26635
3909072	rs2554545	1.96046e-09	-1.64785	1.01207
3909078	rs58595789	2.15826e-08	-1.37216e-10	1.76292
3909128	rs73658559	2.22733e-08	-1.37216e-10	1.79442
3909131	rs146717353	3.71664e-08	-1.37216e-10	2.30644
3909373	rs77795932	2.17187e-08	-1.37216e-10	1.76921
3909659	rs2554543	1.9292e-09	-1.65499	1.00313
3909717	rs118019764	5.79583e-10	-0.715953	-1.13846
3909726	rs56265817	3.77618e-10	-1.54562	-0.737213
3909727	rs77700173	2.87433e-10	-1.72951	-0.826218
3909744	rs2740890	1.87421e-09	-1.66677	0.986
3909756	rs72624071	2.87474e-10	-1.72417	-0.831414
3909792	rs73496791	1.55362e-09	-1.37216e-10	-0.868379
3909838	rs2740889	1.88931e-10	-1.71754	-1.25779
3909913	rs75953022	9.16778e-10	-1.39585	-2.34532e-10
3909991	rs77038147	2.17018e-09	-1.37216e-10	-0.534155
3910011	rs73658560	2.02589e-08	-1.37216e-10	1.69963
3910021	rs72624072	3.20666e-10	-1.71149	-0.734826
3910029	rs2554542	1.35526e-09	-1.37216e-10	-1.00497
3910096	rs2554541	1.85447e-10	-1.72664	-1.2673
3910187	rs17068773	3.85025e-10	-1.70851	-0.554907
3910337	rs148723080	2.07774e-08	-1.37216e-10	1.7249
3910426	rs76754903	1.9077e-09	-1.37216e-10	-0.663065
3910428	rs2554540	1.81582e-10	-1.74144	-1.27357
3910441	rs2740888	1.63432e-09	-1.6856	0.867865
3910536	rs190890733	1.96998e-09	-1.37216e-10	-0.630938
3910545	rs2554539	1.74945e-09	-1.68655	0.936881
3910594	rs73658561	1.84021e-08	-1.37216e-10	1.6035
3910627	rs2740887	1.6147e-09	-1.6856	0.85579
3910836	rs2912275	1.81005e-10	-1.7363	-1.28189
3910850	rs2554537	1.59644e-09	-1.68194	0.840751
3910891	rs2554536	1.8489e-10	-1.7363	-1.26065
3910997	rs2554535	2.73623e-10	-1.57146	-1.03351
3911003	rs2740886	1.59349e-09	-1.67821	0.835173
3911025	rs73496797	1.86007e-09	-1.37216e-10	-0.688352
3911125	rs73500916	1.96264e-09	-1.37216e-10	-0.634675
3911163	rs2554534	1.64279e-09	-1.64148	0.828909
3911167	rs77225983	1.95651e-09	-1.37216e-10	-0.637801
3911237	rs72624073	2.88228e-10	-1.68713	-0.865833
3911277	rs2740885	1.99234e-10	-1.78427	-1.13797
3911308	rs73500919	1.96264e-09	-1.37216e-10	-0.634675
3911355	rs2554533	1.55402e-09	-1.70957	0.841446
3911359	rs77308825	2.90929e-10	-1.67323	-0.870412
3911526	rs150697649	1.96488e-09	-1.37216e-10	-0.633532
3911533	rs17068799	2.9069e-10	-1.66462	-0.87984
3911601	rs192418883	1.0281e-09	-1.37216e-10	-1.28125
3911660	rs2740884	1.74819e-10	-1.75099	-1.30199
3911683	rs2740883	2.13823e-10	-1.77639	-1.07518
3911851	rs117433285	2.65979e-08	-1.37216e-10	1.97187
3911899	rs73658563	2.70713e-10	-1.69016	-0.925501
3911941	rs2554532	1.7399e-10	-1.75589	-1.30183
3912052	rs17068805	2.5745e-10	-1.77663	-0.889261
3912080	rs55707403	2.0628e-08	-1.37216e-10	1.71769
3912084	rs75237214	1.97813e-09	-1.37216e-10	-0.626813
3912305	rs2554531	1.79278e-10	-1.73364	-1.29414
3912374	rs73500926	2.02591e-09	-1.37216e-10	-0.602943
3912399	rs2740882	1.50392e-09	-1.70786	0.806969
3912408	rs2554530	1.74314e-10	-1.75954	-1.29632
3912457	rs2740881	1.3785e-09	-1.70044	0.712474
3912524	rs3860862	3.13633e-10	-1.73389	-0.734602
3912587	rs2552155	1.7032e-10	-1.77547	-1.30357
3912606	rs2554529	1.1124e-09	-1.79112	0.588671
3912624	rs17331675	6.17203e-10	-1.79152	-2.34532e-10
3912651	rs7001491	6.31778e-10	-1.76818	-2.34532e-10
3912729	rs77634461	1.99389e-09	-1.37216e-10	-0.618874
3912734	rs2740880	1.73521e-10	-1.75751	-1.30291
3912736	rs147565086	2.77051e-09	-0.289932	-2.34532e-10
3912798	rs2552156	1.73204e-10	-1.75956	-1.30268
3912839	rs72624074	2.69871e-10	-1.72328	-0.89549
3912861	rs6982198	7.24855e-10	-1.63075	-2.34532e-10
3912898	rs7001863	7.07983e-10	-1.6543	-2.34532e-10
3913060	rs183748570	2.28698e-08	1.82085	-2.34532e-10
3913395	rs2554528	2.47357e-10	-1.45904	-1.24685
3913408	rs80187209	2.04836e-09	-1.37216e-10	-0.591923
3913409	rs2554527	2.47915e-10	-1.45904	-1.2446
3913478	rs73500940	2.02813e-09	-1.37216e-10	-0.60185
3913535	rs2554525	2.49108e-09	-1.30716	0.910907
3913730	rs150645015	1.20644e-09	-1.37216e-10	-1.12129
3914062	rs72624075	2.63127e-10	-1.77404	-0.870041
3914120	rs2552131	2.45316e-10	-1.46935	-1.24482
3914144	rs139725731	2.09522e-08	-1.37216e-10	1.73328
3914214	rs79728588	2.09771e-09	-1.37216e-10	-0.568117
3914267	rs2554524	2.3018e-10	-1.75618	-1.02168
3914308	rs151164345	1.17033e-09	-1.15168	-2.34532e-10
3914340	rs73500948	2.09657e-09	-1.37216e-10	-0.568661
3914413	rs186383418	1.1312e-08	-1.37216e-10	1.1169
3914468	rs138967668	2.01074e-08	-1.37216e-10	1.69213
3914473	rs142197729	2.06641e-09	-1.37216e-10	-0.583153
3914675	rs182862161	1.10993e-09	-1.20467	-2.34532e-10
3914930	rs112848803	6.36913e-10	-1.76009	-2.34532e-10
3915089	rs184457043	2.14291e-09	-1.37216e-10	-0.546799
3915598	rs59675110	2.21854e-08	-1.37216e-10	1.79047
3915976	rs2554519	2.33586e-10	-1.51901	-1.24416
3916009	rs112249791	2.06385e-08	-1.37216e-10	1.71819
3916099	rs12678879	3.2992e-10	-1.56437	-0.853502
3916416	rs147487691	2.06385e-08	-1.37216e-10	1.71819
3916431	rs138425755	3.75965e-10	-1.66762	-0.619607
3916946	rs140933835	1.98132e-08	-1.37216e-10	1.67738
3917271	rs4430121	3.55142e-10	-1.70134	-0.642861
3917641	rs140437952	1.98132e-08	-1.37216e-10	1.67738
3917872	rs2007315	3.44304e-09	-1.38685	1.31424
3918118	rs2740878	2.21557e-10	-1.79143	-1.02461
3918149	rs59516451	3.54507e-10	-1.67928	-0.666712
3918217	rs58226234	3.16733e-10	-1.71181	-0.746854
3918451	rs2911719	2.61537e-10	-1.48434	-1.1658
3918672	rs2911720	3.83812e-10	-1.17391	-1.09265
3918675	rs2911721	2.50878e-09	-1.41014	1.02097
3918752	rs17403631	1.71154e-10	-1.79305	-1.28111
3918824	rs2216893	4.06603e-10	-1.1016	-1.10728
3918912	rs2980786	2.40823e-10	-1.48932	-1.24334
3919007	rs56203285	2.1758e-08	-1.37216e-10	1.77102
3919111	rs2194606	1.21089e-09	-1.37216e-10	-1.11761
3919130	rs2980785	2.40293e-10	-1.49475	-1.24011
3919211	rs77366994	1.20197e-09	-1.37216e-10	-1.125
3919501	rs4875265	3.18808e-10	-1.78465	-0.66748
3919531	rs2554708	2.25176e-10	-1.52818	-1.27165
3919651	rs77722493	1.04179e-09	-1.37216e-10	-1.26803
3919672	rs2554707	2.27544e-09	-1.78436	1.29757
3919688	rs13253871	2.31126e-10	-1.71248	-1.06128
3919706	rs2554706	1.11329e-09	-1.78107	0.579423
3919763	rs72624076	2.45947e-10	-1.72736	-0.98424
3919778	rs2552159	2.39449e-09	-1.79206	1.35627
3919812	rs1895889	1.73918e-09	-1.78513	1.02958
3919870	rs17068827	2.237e-10	-1.6849	-1.12152
3919882	rs1426282	1.89232e-10	-1.75901	-1.21474
3919919	rs17068837	2.9867e-10	-1.72381	-0.793569
3919965	rs2554705	1.14547e-08	-1.37216e-10	1.12944
3920204	rs6991762	1.278e-09	-0.442179	-0.621484
3920271	rs6990745	2.67764e-09	0.757229	-1.08126
3920296	rs6991934	1.52419e-09	-0.292555	-0.594944
3920312	rs2554704	1.7349e-10	-1.77299	-1.28761
3920356	rs34691363	2.19054e-10	-1.78921	-1.03819
3920395	rs2552166	1.85391e-10	-1.73863	-1.25563
3920413	rs10090074	1.32222e-09	-0.27369	-0.75596
3920652	rs28405740	1.36899e-09	-0.259416	-0.735475
3920665	rs62501267	2.1929e-10	-1.60654	-1.21979
3920747	rs2552170	9.6976e-10	-0.727259	-0.612411
3920994	rs28445731	2.22889e-10	-1.61516	-1.19489
3921044	rs2740876	8.56239e-10	-0.690838	-0.773331
3921132	rs2740875	9.95688e-10	-1.37216e-10	-1.31329
3921137	rs13276030	2.20361e-10	-1.79058	-1.03087
3921141	rs2432745	1.67786e-10	-1.78194	-1.31208
3921143	rs56084653	1.09153e-09	-0.0816348	-1.13975
3921234	rs2554700	1.67849e-10	-1.78035	-1.31331
3921247	rs2554699	2.02515e-10	-1.64135	-1.26456
3921263	rs13267692	7.00208e-10	-0.375346	-1.29
3921326	rs55811315	2.35131e-10	-1.44454	-1.31204
3921339	rs147659619	1.67866e-09	-0.790967	-2.34532e-10
3921566	rs73185991	1.12968e-09	-1.18703	-2.34532e-10
3921791	rs2554698	8.90827e-10	-0.264723	-1.15985
3921799	rs7831840	2.43093e-10	-1.40983	-1.31345
3921805	rs2554697	4.65579e-10	-0.767655	-1.30578
3921821	rs2740873	1.67257e-10	-1.7864	-1.31078
3921858	rs117757914	3.53464e-09	-0.0463512	-2.34532e-10
3921896	rs187697822	1.04208e-09	-1.26774	-2.34532e-10
3921924	rs6558843	3.84083e-10	-0.967761	-1.2981
3922101	rs7831271	2.48857e-10	-1.38672	-1.31312
3922120	rs1365280	5.37539e-10	-0.643239	-1.28648
3922126	rs79504919	1.21083e-09	-1.37216e-10	-1.11765
3922160	rs4554489	3.80925e-10	-0.969796	-1.30432
3922232	rs4609211	7.02533e-10	-0.356592	-1.30543
3922240	rs1365279	1.04972e-09	0.0394749	-1.29991
3922274	rs4406417	5.90994e-10	-0.538492	-1.29642
3922303	rs1365277	2.37993e-10	-1.47923	-1.26525
3922481	rs142269848	6.2915e-10	-1.77235	-2.34532e-10
3922543	rs73187957	1.04679e-09	-1.26323	-2.34532e-10
3922570	rs1365276	1.69248e-10	-1.7823	-1.30306
3922598	rs1365275	1.68546e-10	-1.77688	-1.31263
3922651	rs1365274	3.79442e-10	-0.980698	-1.29732
3922675	rs117143439	6.91122e-10	-1.6784	-2.34532e-10
3922696	rs1820437	1.66887e-10	-1.78917	-1.31024
3922799	rs73187960	7.94379e-10	-1.53916	-2.34532e-10
3922801	rs1365273	6.93466e-10	-1.17024	-0.504778
3922953	rs2194603	1.73816e-10	-1.75961	-1.29911
3922976	rs78268244	6.18091e-10	-1.79008	-2.34532e-10
3923044	rs2552089	1.66547e-10	-1.79271	-1.30873
3923094	rs2552092	1.67728e-10	-1.78565	-1.30873
3923154	rs2552093	1.68237e-10	-1.78815	-1.3032
3923221	rs2552094	1.68263e-10	-1.78205	-1.30914
3923265	rs13271189	6.38678e-10	-1.75732	-2.34532e-10
3923401	rs11783073	6.00115e-10	-0.572447	-1.24715
3923465	rs2162265	1.0965e-09	-0.60598	-0.610864
3923482	rs2114247	1.6672e-10	-1.78815	-1.31226
3923587	rs2114246	1.68374e-10	-1.78058	-1.30996
3923626	rs9314509	5.38059e-10	-0.665584	-1.26317
3923744	rs1035633	9.70901e-10	-0.629845	-0.70865
3923775	rs1035634	1.66607e-10	-1.79039	-1.31069
3923895	rs2554696	7.6994e-10	-0.91348	-0.656927
3923981	rs1035635	1.66941e-10	-1.78969	-1.30939
3923993	rs9314510	8.6684e-10	-0.176906	-1.27496
3924022	rs1035636	7.21496e-10	-1.04173	-0.593665
3924206	rs144652854	7.49832e-10	-1.59687	-2.34532e-10
3924221	rs13277896	2.51565e-10	-1.76034	-0.92868
3924302	rs2552099	1.65881e-10	-1.79274	-1.31271
3924335	rs10217067	4.72061e-10	-0.815498	-1.24411
3924390	rs59724469	1.20085e-09	-1.37216e-10	-1.12594
3924456	rs2554694	4.39324e-10	-1.44112	-0.690363
3924531	rs76371818	1.00303e-09	-1.37216e-10	-1.30594
3924652	rs2114245	7.37608e-10	-0.307155	-1.30615
3924675	rs117547580	6.64399e-10	-1.71784	-2.34532e-10
3924845	rs79939560	1.79245e-10	-1.71736	-1.3106
3924919	rs2740872	7.8579e-10	-0.249851	-1.30018
3925024	rs7000108	7.30334e-10	-0.31578	-1.30744
3925066	rs6980495	9.00546e-10	-0.14597	-1.26775
3925078	rs111906153	8.03601e-10	-1.52762	-2.34532e-10
3925098	rs2552108	1.71388e-10	-1.79324	-1.27955
3925283	rs1035637	1.83838e-10	-1.70978	-1.29288
3925366	rs1964312	4.36071e-10	-1.39925	-0.739662
3925369	rs7017832	3.67706e-10	-1.09826	-1.21118
3925456	rs6983757	2.58158e-10	-1.38309	-1.28006
3925460	rs181084271	1.07433e-09	-1.37216e-10	-1.23727
3925496	rs77204731	1.3211e-09	-1.37216e-10	-1.0305
3925523	rs10088995	4.71328e-10	-1.23475	-0.82641
3925588	rs1035639	4.30086e-10	-1.41883	-0.733899
3925688	rs4445244	2.88191e-10	-1.55236	-1.00073
3925730	rs73502921	1.74632e-10	-1.76896	-1.28507
3925795	rs145755235	6.60844e-10	-1.7232	-2.34532e-10
3925804	rs73658564	1.26474e-09	-1.37216e-10	-1.0741
3925805	rs2552109	1.84277e-10	-1.73116	-1.26912
3925874	rs2042526	2.26121e-10	-1.4976	-1.29806
3925905	rs2042527	2.07195e-10	-1.57792	-1.30514
3925912	rs2042528	2.51119e-10	-1.48098	-1.20981
3925953	rs7834943	1.18198e-09	-1.61285	0.471078
3926167	rs2552110	2.73342e-10	-1.46951	-1.13648
3926460	rs1365271	2.91325e-09	0.94314	-1.18283
3926556	rs77267184	1.33404e-09	-1.37216e-10	-1.02075
3926700	rs79630734	1.19365e-09	-1.37216e-10	-1.13195
3926721	rs142008491	2.93634e-08	2.07078	-2.34532e-10
3926756	rs2244250	2.06929e-10	-1.6021	-1.28224
3926825	rs2552113	2.94244e-10	-1.46491	-1.06739
3926857	rs180856563	5.11537e-08	2.62587	-2.34532e-10
3926858	rs2113669	2.72968e-10	-1.40965	-1.19772
3926958	rs13271741	8.8039e-10	-1.24589	-0.190462
3926971	rs2552114	3.27459e-10	-1.40056	-1.02479
3927001	rs2552115	2.27617e-10	-1.58711	-1.20194
3927116	rs117637411	1.23185e-09	-1.37216e-10	-1.10045
3927244	rs117425519	6.31541e-10	-1.76856	-2.34532e-10
3927295	rs2552117	5.22741e-10	-0.676243	-1.28139
3927366	rs10086129	5.99143e-10	-0.939413	-0.881805
3927671	rs75259298	2.92339e-10	-1.68239	-0.85641
3927804	rs74503292	1.39055e-09	-1.37216e-10	-0.979265
3927893	rs2432744	6.69834e-10	-0.396114	-1.31358
3927898	rs140799026	6.21188e-10	-1.78509	-2.34532e-10
3927935	rs2552119	2.59369e-10	-1.34784	-1.31063
3927941	rs138275148	1.32945e-09	-1.37216e-10	-1.0242
3927964	rs2554693	2.47889e-10	-1.40806	-1.29568
3927966	rs2552120	2.51236e-10	-1.39144	-1.29889
3928069	rs191033854	6.39479e-10	-1.75607	-2.34532e-10
3928170	rs2740871	4.92545e-09	0.285451	-2.34532e-10
3928359	rs74611243	6.17889e-10	-1.79041	-2.34532e-10
3928382	rs74401270	2.61045e-10	-1.6548	-0.997226
3928444	rs2552121	3.57578e-10	-1.0309	-1.30646
3928521	rs2552122	2.06569e-10	-1.68694	-1.19915
3928625	rs73187989	7.21437e-10	-1.10458	-0.530896
3928696	rs13255769	3.74386e-10	-1.13915	-1.15228
3928729	rs2740870	1.65724e-10	-1.79299	-1.3134
3928856	rs10090443	2.61022e-10	-1.34111	-1.31101
3928919	rs79324621	1.12319e-09	-1.37216e-10	-1.19279
3928955	rs2552124	2.16757e-10	-1.55272	-1.28522
3929076	rs2554692	4.00569e-10	-0.981572	-1.24226
3929264	rs964738	1.68447e-10	-1.77647	-1.31363
3929277	rs79654495	1.30776e-09	-1.37216e-10	-1.04065
3929348	rs1812570	2.04203e-10	-1.76018	-1.13742
3929558	rs60269940	1.31689e-09	-1.37216e-10	-1.03369
3929795	rs2552125	3.90481e-10	-0.93586	-1.31348
3929850	rs2552126	5.32104e-10	-0.642922	-1.29696
3929853	rs34178633	3.79188e-10	-1.16443	-1.11426
3929920	rs12677595	2.73167e-10	-1.3018	-1.30483
3929921	rs12676153	2.73094e-10	-1.30236	-1.30455
3929967	rs142793468	7.78951e-10	-1.55877	-2.34532e-10
3930029	rs11776755	1.94835e-10	-1.65036	-1.29421
3930112	rs139725768	1.1784e-09	-1.14481	-2.34532e-10
3930115	rs145299040	1.40394e-09	-1.37216e-10	-0.969678
3930136	rs60576892	1.95368e-10	-1.6504	-1.29143
3930175	rs117355529	6.48285e-10	-1.74239	-2.34532e-10
3930280	rs12543121	3.73527e-10	-1.12835	-1.16538
3930363	rs57988208	1.86896e-10	-1.68872	-1.29745
3930432	rs79445352	2.09518e-10	-1.76656	-1.10535
3930565	rs34540204	6.16138e-10	-1.79325	-2.34532e-10
3930657	rs74368639	1.32451e-09	-1.37216e-10	-1.02792
3930663	rs73187995	1.97338e-10	-1.63948	-1.29232
3930811	rs143829839	7.79958e-10	-1.55748	-2.34532e-10
3930887	rs74629570	1.05802e-09	-1.25257	-2.34532e-10
3930911	rs2552130	2.08065e-10	-1.59299	-1.28588
3931007	rs34877391	7.26071e-10	-1.62907	-2.34532e-10
3931094	rs7833626	1.99359e-10	-1.63588	-1.28574
3931146	rs7814954	2.0393e-10	-1.60825	-1.29069
3931283	rs79265896	1.32026e-09	-1.37216e-10	-1.03113
3931415	rs80129974	1.33047e-09	-1.37216e-10	-1.02343
3931495	rs1863478	1.09741e-09	0.0381189	-1.25413
3931733	rs1863477	3.84573e-10	-1.28178	-0.982805
3931760	rs35054897	1.93869e-10	-1.77094	-1.1786
3931789	rs73187999	2.0128e-10	-1.62092	-1.29111
3931859	rs73188000	2.05981e-10	-1.60231	-1.28662
3931899	rs34379620	4.42651e-10	-1.23477	-0.889169
3932081	rs2552133	4.38536e-10	-0.819843	-1.31344
3932195	rs2554691	6.74501e-10	-0.389368	-1.31338
3932463	rs2554690	6.1079e-10	-0.505409	-1.29656
3932609	rs76831795	1.15909e-09	-1.37216e-10	-1.16133
3932622	rs75480087	6.50768e-10	-1.73857	-2.34532e-10
3932664	rs146838203	1.21191e-09	-1.37216e-10	-1.11677
3932824	rs2554689	1.67849e-10	-1.78774	-1.30591
3932985	rs77737386	1.22029e-09	-1.37216e-10	-1.10987
3933100	rs7812522	4.06179e-10	-1.30357	-0.906354
3933141	rs13254860	3.10366e-10	-1.16862	-1.31035
3933173	rs57465583	2.30612e-10	-1.47977	-1.29621
3933228	rs7812806	3.77857e-10	-1.33256	-0.949641
3933252	rs2552134	1.74073e-10	-1.74873	-1.30851
3933288	rs2552135	1.68997e-10	-1.78872	-1.29812
3933377	rs147066879	1.23519e-09	-1.37216e-10	-1.09774
3933383	rs62501282	9.03653e-10	-1.41027	-2.34532e-10
3933464	rs2554688	4.07011e-10	-1.23524	-0.972638
3933480	rs2552136	3.53926e-10	-1.16074	-1.18689
3933484	rs76954441	2.11884e-10	-1.62145	-1.23923
3933500	rs7816539	3.77491e-10	-1.2818	-1.00137
3933610	rs149592934	2.23731e-10	-1.61466	-1.19161
3933620	rs2552137	7.66479e-10	-1.20004	-0.37487
3933656	rs117389897	1.22748e-09	-1.37216e-10	-1.104
3933688	rs62501283	6.3477e-10	-1.76346	-2.34532e-10
3933715	rs60096095	1.73484e-10	-1.74913	-1.31151
3934308	rs2554686	6.22952e-10	-1.21537	-0.566877
3934322	rs11785076	1.82908e-10	-1.697	-1.31074
3934393	rs73190311	6.27945e-10	-1.77427	-2.34532e-10
3934531	rs2554685	9.97034e-10	-1.37216e-10	-1.31193
3934671	rs2247829	6.41929e-10	-1.21537	-0.536869
3934916	rs13266523	5.75942e-10	-1.26975	-0.590961
3934982	rs2247851	5.23046e-10	-0.6436	-1.31345
3935089	rs71523605	5.59755e-10	-1.26975	-0.619469
3935487	rs13264979	6.14019e-10	-1.25515	-0.541548
3935771	rs2554682	3.96038e-10	-1.08338	-1.15183
3935994	rs34541279	5.45259e-10	-1.23211	-0.683344
3936081	rs76714948	1.94215e-10	-1.63425	-1.3135
3936119	rs2552140	4.39614e-10	-1.10395	-1.02688
3936170	rs78948504	1.94933e-10	-1.63122	-1.31284
3936179	rs77064769	1.87266e-10	-1.67165	-1.31254
3936360	rs371688462	1.07335e-09	-1.37216e-10	-1.23818
3936377	rs145953534	1.26678e-09	-1.37216e-10	-1.07248
3936569	rs76640540	1.27481e-09	-1.37216e-10	-1.06617
3936787	rs77778346	4.17002e-09	0.118956	-2.34532e-10
3936904	rs2554635	3.6234e-10	-1.36628	-0.957853
3936947	rs10086015	6.47296e-10	-0.747132	-0.996783
3937191	rs1541718	1.72783e-10	-1.75246	-1.31222
3937264	rs1543903	5.67455e-10	-0.570735	-1.30482
3937283	rs36067893	2.75773e-10	-1.28402	-1.31312
3937338	rs1543904	2.26067e-10	-1.59391	-1.20197
3937343	rs80096555	1.2448e-09	-1.37216e-10	-1.08999
3937510	rs1543905	5.55506e-10	-0.614875	-1.28196
3937559	rs1543906	1.72884e-09	-0.761514	-2.34532e-10
3937595	rs1971078	3.30341e-10	-1.46931	-0.947284
3937798	rs2552143	6.7183e-09	0.595872	-2.34532e-10
3937801	rs11781684	2.1182e-10	-1.61	-1.25099
3937827	rs2552144	1.69903e-10	-1.76789	-1.3136
3937848	rs117636369	1.27836e-09	-1.37216e-10	-1.06339
3937864	rs2554636	5.63799e-10	-0.577682	-1.30434
3937865	rs11781691	2.66015e-10	-1.63047	-1.0027
3937905	rs35730927	5.55437e-10	-1.09375	-0.803212
3938020	rs11778620	2.13137e-10	-1.54268	-1.3121
3938066	rs17332041	1.06481e-09	-1.24617	-2.34532e-10
3938103	rs13258708	1.18101e-09	-1.14259	-2.34532e-10
3938349	rs2161929	5.93084e-10	-0.570735	-1.26065
3938449	rs73190327	1.90992e-10	-1.65955	-1.30494
3938455	rs144217298	1.54451e-09	-1.37216e-10	-0.874257
3938459	rs73190328	1.91452e-10	-1.65594	-1.30614
3938481	rs2552145	1.72862e-10	-1.76962	-1.29461
3938503	rs13259971	9.27439e-10	-1.38429	-2.34532e-10
3938581	rs117933198	6.8214e-10	-1.69148	-2.34532e-10
3938612	rs13267061	4.44527e-10	-1.04953	-1.07018
3938642	rs117723327	7.39877e-10	-1.61024	-2.34532e-10
3938763	rs60739088	1.91166e-10	-1.65191	-1.31167
3938816	rs2554638	5.81445e-10	-0.614875	-1.23633
3938818	rs78322901	1.90587e-10	-1.65594	-1.31067
3938826	rs60743504	1.66038e-10	-1.79315	-1.31135
3938842	rs76503499	6.93601e-10	-1.67482	-2.34532e-10
3938847	rs75321023	1.02998e-09	-1.37216e-10	-1.27942
3938892	rs57113112	1.93865e-10	-1.63678	-1.31278
3938942	rs34942039	4.14628e-10	-1.19526	-0.994073
3938980	rs2740897	6.26564e-10	-0.556326	-1.22014
3939055	rs118124829	1.11176e-09	-1.37216e-10	-1.20302
3939169	rs181946030	1.055e-09	-1.37216e-10	-1.25542
3939181	rs2554639	1.70526e-10	-1.7762	-1.30163
3939228	rs2554640	5.88797e-10	-0.570735	-1.2679
3939323	rs116916778	7.36326e-10	-1.61505	-2.34532e-10
3939402	rs73190335	6.50276e-10	-1.73932	-2.34532e-10
3939602	rs144056317	6.77631e-10	-1.69812	-2.34532e-10
3939622	rs118033975	1.6453e-09	-1.37216e-10	-0.811042
3939817	rs2554642	1.75322e-10	-1.78794	-1.26215
3939930	rs181006688	2.17513e-09	-1.37216e-10	-0.531875
3940193	rs13281903	5.66895e-10	-0.950856	-0.925689
3940380	rs2554643	1.74024e-10	-1.78023	-1.27729
3940410	rs11777172	5.0056e-10	-0.851829	-1.14916
3940481	rs13279426	1.4567e-09	-0.932792	-2.34532e-10
3940502	rs28885701	1.71568e-10	-1.79254	-1.2792
3940549	rs187864813	7.13844e-10	-1.64606	-2.34532e-10
3940657	rs151221735	6.90657e-10	-0.886358	-0.792718
3940819	rs35505983	5.40687e-10	-0.932186	-0.991693
3940890	rs35281197	4.90181e-10	-0.977283	-1.04466
3940917	rs13263459	6.73761e-10	-0.924881	-0.778963
3941003	rs2552149	1.71369e-10	-1.78966	-1.28325
3941085	rs4875085	1.69412e-10	-1.7916	-1.29278
3941427	rs142800274	9.954e-10	-1.37216e-10	-1.31357
3941574	rs10092875	9.63378e-10	-0.445332	-0.900941
3941585	rs2911717	1.79225e-09	-0.725492	-2.34532e-10
3941709	rs113950449	8.72298e-10	-1.44559	-2.34532e-10
3941804	rs77246799	1.00758e-09	-1.37216e-10	-1.30141
3941823	rs34738688	4.69616e-10	-1.02677	-1.03803
3941991	rs78715357	6.65827e-10	-1.71569	-2.34532e-10
3942072	rs2554644	6.43052e-10	-0.45231	-1.29818
3942150	rs2552151	1.00585e-09	-1.37216e-10	-1.30313
3942221	rs17332062	8.18512e-10	-0.803653	-0.705579
3942268	rs28690185	2.26752e-09	-0.490275	-2.34532e-10
3942273	rs13265700	4.57613e-10	-1.04361	-1.04708
3942311	rs2554645	1.82629e-10	-1.75735	-1.25192
3942453	rs28374004	9.99585e-10	-1.30938	-2.34532e-10
3942673	rs80173015	1.03855e-09	-1.37216e-10	-1.27114
3942730	rs34384606	7.50399e-10	-1.59611	-2.34532e-10
3942747	rs2554646	6.3317e-10	-0.602777	-1.1632
3942847	rs11992309	9.10529e-10	-0.624402	-0.778292
3943004	rs75513984	2.57478e-09	-0.363199	-2.34532e-10
3943127	rs9644362	1.82092e-10	-1.76784	-1.24436
3943139	rs2552152	4.61609e-10	-1.09224	-0.989765
3943354	rs57440608	1.82061e-10	-1.77155	-1.24083
3943658	rs184655537	4.97429e-09	-1.37216e-10	0.295319
3943844	rs146073564	9.97962e-10	-1.37216e-10	-1.311
3943874	rs10503231	4.54302e-10	-1.06468	-1.03328
3943935	rs2912284	8.73774e-10	-0.135878	-1.30802
3944082	rs10503232	6.4163e-10	-0.982167	-0.77054
3944168	rs10503233	4.55525e-10	-1.30521	-0.790054
3944366	rs9644282	1.8418e-10	-1.79302	-1.20779
3944529	rs17068867	2.01557e-10	-1.78412	-1.12652
3944748	rs17068870	9.12098e-10	-0.48463	-0.916342
3944940	rs145842854	8.30452e-09	0.807836	-2.34532e-10
3945068	rs116216008	1.0888e-09	-1.22389	-2.34532e-10
3945135	rs10097875	3.12671e-09	-0.168984	-2.34532e-10
3945333	rs17068875	6.54924e-10	-0.418928	-1.31327
3945595	rs57732526	1.88579e-10	-1.79124	-1.18596
3945801	rs58193211	1.86177e-10	-1.79295	-1.19707
3945806	rs7815215	6.89108e-10	-0.36938	-1.31194
3945838	rs17068882	1.65703e-10	-1.79304	-1.31348
3946027	rs75408507	9.8099e-10	-1.32816	-2.34532e-10
3946173	rs10091196	1.60496e-09	-1.37216e-10	-0.835865
3946186	rs17404086	9.52523e-10	-0.846113	-0.511492
3946213	rs34494935	1.92642e-10	-1.66866	-1.28722
3946367	rs17404093	9.86546e-10	-0.800506	-0.522003
3946448	rs151335736	6.64884e-10	-1.71711	-2.34532e-10
3946492	rs140436523	4.26126e-09	-1.37216e-10	0.140602
3946503	rs17068884	1.09173e-09	-1.37216e-10	-1.2212
3946527	rs17068886	1.84535e-10	-1.76126	-1.23762
3946554	rs111963359	1.88328e-09	-0.675951	-2.34532e-10
3946649	rs17068887	1.09458e-09	0.056397	-1.27499
3946698	rs17068889	7.08363e-10	-0.835457	-0.818306
3946850	rs60071505	5.73504e-10	-0.906688	-0.958266
3946951	rs147425397	1.02109e-09	-1.37216e-10	-1.2881
3947046	rs17068893	1.89027e-10	-1.75541	-1.21942
3947058	rs10095133	7.84498e-10	-0.238748	-1.31293
3947085	rs17068904	1.85063e-10	-1.76265	-1.23338
3947325	rs11783062	1.88936e-10	-1.67723	-1.29808
3947385	rs35543823	7.32566e-10	-0.728496	-0.89167
3947409	rs7003254	5.36244e-10	-0.618699	-1.31343
3947576	rs187999004	9.6136e-10	-1.34837	-2.34532e-10
3947599	rs73190350	6.84092e-10	-1.68863	-2.34532e-10
3947691	rs17068907	8.16816e-10	-0.660233	-0.851072
3947889	rs55672538	4.20918e-10	-0.913377	-1.2609
3948018	rs7009032	1.20757e-09	0.18282	-1.30317
3948366	rs7008527	4.25827e-09	1.07258	-0.932684
3948434	rs543503408	1.61671e-09	-1.37216e-10	-0.828573
3948504	rs9314511	1.946e-10	-1.63375	-1.31202
3948541	rs9314512	1.11202e-09	0.106696	-1.30948
3948723	rs55785956	2.63902e-10	-1.3717	-1.26944
3948853	rs149536875	6.71088e-10	-1.70782	-2.34532e-10
3949024	rs143856628	4.69689e-09	-1.37216e-10	0.237936
3949076	rs17404135	1.98608e-09	0.189106	-0.811905
3949267	rs79563094	3.87774e-10	-0.955981	-1.30031
3949407	rs77329038	1.0238e-09	-1.37216e-10	-1.28544
3949981	rs17068917	2.37102e-10	-1.43673	-1.3115
3950008	rs7815908	8.28945e-10	-0.279088	-1.21748
3950056	rs10216832	1.04384e-09	-1.26606	-2.34532e-10
3950092	rs10216922	1.04384e-09	-1.26606	-2.34532e-10
3950160	rs117717635	8.49123e-10	-1.47251	-2.34532e-10
3950194	rs7819946	1.00597e-09	-0.0935819	-1.20943
3950246	rs10216840	3.11842e-10	-1.16586	-1.30837
3950268	rs4875273	1.96643e-09	0.0329699	-0.665712
3950275	rs10216842	1.02831e-09	-1.28105	-2.34532e-10
3950508	rs4875274	2.36386e-08	2.39133	-0.537414
3950542	rs10107611	2.94927e-09	0.745472	-0.972878
3950717	rs190415624	1.88932e-09	-0.672746	-2.34532e-10
3950898	rs13340602	8.54238e-10	-0.251401	-1.21511
3950965	rs7007103	3.2599e-09	0.846111	-0.973379
3951045	rs17404163	4.61513e-10	-0.844494	-1.23771
3951080	rs117997159	1.43716e-09	-0.946292	-2.34532e-10
3951083	rs7008378	1.41017e-09	-0.224116	-0.741136
3951089	rs12681816	2.35413e-10	-1.4493	-1.30608
3951176	rs12681834	3.28738e-10	-1.10869	-1.31277
3951275	rs11775574	1.63181e-09	-0.339855	-0.479416
3951433	rs35655526	1.49352e-09	-0.645136	-0.262694
3951456	rs149079303	6.16632e-10	-1.79245	-2.34532e-10
3951499	rs369999268	6.16148e-10	-1.79323	-2.34532e-10
3951546	rs11782732	1.10595e-09	-0.56881	-0.639451
3951649	rs35152331	2.15902e-10	-1.6915	-1.15039
3951652	rs7011947	2.10132e-10	-1.79146	-1.07753
3951689	rs11786984	9.19598e-10	-0.667237	-0.725545
3951857	rs918915	3.8027e-10	-1.06178	-1.21406
3951983	rs11787062	1.3841e-09	-0.352163	-0.631753
3951994	rs76373324	6.86131e-10	-1.68565	-2.34532e-10
3952096	rs11136699	1.17602e-09	-0.494142	-0.65269
3952167	rs61122982	5.00135e-09	0.300745	-2.34532e-10
3952216	rs11136700	1.04726e-09	-0.655286	-0.607501
3952223	rs59735099	4.56633e-09	0.209745	-2.34532e-10
3952233	rs59866162	4.81685e-09	0.263157	-2.34532e-10
3952278	rs58726138	5.18145e-09	0.33612	-2.34532e-10
3952326	rs60926575	4.86674e-09	0.273459	-2.34532e-10
3952388	rs13340565	4.547e-09	0.205503	-2.34532e-10
3952552	rs10087392	1.69234e-10	-1.79243	-1.29301
3952623	rs13340606	4.88606e-09	0.277423	-2.34532e-10
3952629	rs78259780	1.88647e-10	-1.77483	-1.20201
3952646	rs10107190	5.60734e-09	0.415113	-2.34532e-10
3952784	rs13340613	4.70837e-09	0.240379	-2.34532e-10
3952888	rs34511452	2.07211e-09	-0.580396	-2.34532e-10
3952966	rs13340578	4.97805e-09	0.296074	-2.34532e-10
3953002	rs78744893	1.24471e-09	-1.37216e-10	-1.09006
3953046	rs17068940	5.25725e-09	0.350644	-2.34532e-10
3953226	rs77957797	1.07336e-09	-1.37216e-10	-1.23817
3953282	rs17068944	5.66401e-09	0.425168	-2.34532e-10
3953360	rs73658571	5.45074e-09	0.386788	-2.34532e-10
3953409	rs147529931	6.67016e-09	-1.37216e-10	0.588679
3953516	rs12680364	2.68547e-10	-1.68082	-0.942869
3953561	rs60391636	5.34772e-09	0.367706	-2.34532e-10
3953572	rs79857089	8.62818e-10	-1.45652	-2.34532e-10
3953729	rs139433348	7.34788e-10	-1.61714	-2.34532e-10
3953854	rs59961277	5.8762e-09	0.461947	-2.34532e-10
3953859	rs59286892	5.66401e-09	0.425168	-2.34532e-10
3953954	rs17068949	5.59892e-09	0.413609	-2.34532e-10
3954057	rs7839158	5.66401e-09	0.425168	-2.34532e-10
3954123	rs73173814	3.31345e-10	-1.19588	-1.21768
3954143	rs7816866	5.8762e-09	0.461947	-2.34532e-10
3954216	rs7816895	5.9918e-09	0.481428	-2.34532e-10
3954232	rs78461408	4.52038e-09	-1.37216e-10	0.199633
3954244	rs17404267	1.78124e-10	-1.72075	-1.3135
3954263	rs7839451	5.8762e-09	0.461947	-2.34532e-10
3954357	rs17332343	2.16049e-10	-1.52764	-1.31357
3954626	rs7820980	2.44666e-10	-1.72	-0.996822
3954681	rs17068953	5.55612e-09	0.405935	-2.34532e-10
3954730	rs73658572	5.9918e-09	0.481428	-2.34532e-10
3954731	rs7014957	2.41395e-10	-1.7129	-1.01739
3954733	rs1559569	7.02052e-10	-0.582383	-1.08033
3954773	rs17068954	5.66401e-09	0.425168	-2.34532e-10
3954821	rs6990225	6.21921e-09	0.51868	-2.34532e-10
3954863	rs1559570	2.56766e-10	-1.76428	-0.904275
3954870	rs918916	6.34314e-09	0.53841	-2.34532e-10
3954950	rs80351889	2.49998e-09	-0.392682	-2.34532e-10
3955025	rs918917	6.21921e-09	0.51868	-2.34532e-10
3955037	rs77901156	1.73212e-10	-1.74856	-1.31364
3955096	rs78304409	1.26986e-09	-1.37216e-10	-1.07005
3955228	rs138039296	7.32361e-10	-1.62045	-2.34532e-10
3955456	rs76633181	8.92473e-10	-1.42272	-2.34532e-10
3955512	rs6558847	2.79498e-10	-1.65735	-0.926371
3955571	rs7825804	2.74686e-10	-1.72176	-0.879333
3955649	rs73173821	1.72559e-10	-1.7525	-1.31347
3955743	rs148156756	3.47902e-09	-1.37216e-10	-0.0622121
3955963	rs17332412	1.71884e-10	-1.75628	-1.31362
3956048	rs17068968	1.91382e-10	-1.69755	-1.26489
3956233	rs17404336	1.82205e-10	-1.69985	-1.31173
3956349	rs17068970	3.89743e-10	-1.688	-0.563237
3956382	rs73173826	1.83665e-10	-1.69077	-1.31284
3956443	rs75681747	4.1302e-09	-1.37216e-10	0.109362
3956527	rs144042187	1.01541e-09	-1.29367	-2.34532e-10
3956716	rs200018007	4.81549e-09	-1.37216e-10	0.262875
3956759	rs73173828	1.77445e-10	-1.73288	-1.30518
3956913	rs11783258	3.0235e-10	-1.24985	-1.25528
3956917	rs73173829	1.83243e-10	-1.73755	-1.26836
3956964	rs10503234	4.19675e-10	-1.65174	-0.525503
3957021	rs57423877	1.26738e-08	1.23057	-2.34532e-10
3957134	rs9987408	3.94958e-10	-1.59537	-0.642566
3957182	rs17068975	1.14033e-08	1.12494	-2.34532e-10
3957229	rs59199244	1.00627e-08	0.999873	-2.34532e-10
3957348	rs2059398	8.26267e-10	-0.814817	-0.684984
3957410	rs17404378	1.80534e-10	-1.71899	-1.30181
3957471	rs56817850	5.69177e-10	-0.599065	-1.27346
3957577	rs73173831	1.86025e-10	-1.68701	-1.30383
3957596	rs10089093	2.28734e-10	-1.52319	-1.26096
3957690	rs74765579	8.83529e-10	-1.4328	-2.34532e-10
3957783	rs118065334	6.72468e-10	-1.70576	-2.34532e-10
3957949	rs17068984	1.76768e-10	-1.72831	-1.31357
3957962	rs17332483	1.92828e-10	-1.64201	-1.31291
3958019	rs116872468	1.8169e-09	-0.711834	-2.34532e-10
3958021	rs12674985	4.57359e-10	-1.76726	-0.323988
3958058	rs73173834	1.05752e-09	-1.25304	-2.34532e-10
3958540	rs4875277	3.45587e-10	-1.67969	-0.691788
3958710	rs11775651	1.94209e-10	-1.65011	-1.29767
3958795	rs78220701	1.04893e-09	-1.37216e-10	-1.26119
3958851	rs7011876	2.05786e-10	-1.5776	-1.31229
3958907	rs17404427	1.9308e-10	-1.64641	-1.3072
3959065	rs150257721	1.5779e-09	-1.37216e-10	-0.852872
3959179	rs17332525	1.72485e-10	-1.75919	-1.30722
3959424	rs10091045	2.23665e-10	-1.50474	-1.30183
3959597	rs10107716	3.71815e-10	-1.71312	-0.585204
3959728	rs17332560	1.93761e-10	-1.71699	-1.2331
3959805	rs17068998	4.90157e-10	-1.40509	-0.616906
3959924	rs13268176	2.63416e-09	0.0561984	-0.3966
3960047	rs74520194	7.37768e-10	-1.61309	-2.34532e-10
3960163	rs76344358	1.95809e-10	-1.69857	-1.24101
3960268	rs143755270	3.51805e-09	-1.37216e-10	-0.0510579
3960431	rs1978515	1.16672e-09	-1.15477	-2.34532e-10
3960836	rs6980900	3.08516e-10	-1.74749	-0.737462
3960985	rs12543779	3.28563e-10	-1.77265	-0.649337
3961279	rs17404489	1.45412e-09	-0.524804	-0.409762
3961345	rs78760294	1.89389e-10	-1.78765	-1.18526
3961402	rs17069006	2.92762e-10	-1.31154	-1.22581
3961468	rs17404496	3.4003e-10	-1.31663	-1.07106
3961579	rs17404503	1.98056e-10	-1.69534	-1.23283
3961665	rs117838664	1.06467e-09	-1.37216e-10	-1.24629
3961693	rs56712848	2.33389e-10	-1.47691	-1.2871
3961757	rs114890493	2.08521e-10	-1.75703	-1.11965
3961793	rs59093083	2.20603e-10	-1.54022	-1.28013
3961799	rs60112970	2.21293e-10	-1.53471	-1.28252
3961865	rs11780970	1.70223e-10	-1.79085	-1.28876
3961881	rs17069009	1.79366e-10	-1.71365	-1.31363
3962549	rs77836539	4.82529e-09	-1.37216e-10	0.264908
3962737	rs7004762	2.95879e-10	-1.70107	-0.825703
3962870	rs13281198	1.66551e-09	0.0411973	-0.84003
3962990	rs73504903	4.07639e-09	0.0962481	-2.34532e-10
3963102	rs28639388	2.3391e-10	-1.50195	-1.25984
3963225	rs11987667	3.02148e-10	-1.78285	-0.72295
3963910	rs11986069	1.80794e-10	-1.77801	-1.24135
3963974	rs35028284	2.38214e-10	-1.48485	-1.2587
3963987	rs17069014	2.61362e-10	-1.37728	-1.27354
3964022	rs2194604	2.76157e-10	-1.66986	-0.925894
3964314	rs6997742	1.95774e-10	-1.62658	-1.31318
3964380	rs58803742	2.56419e-10	-1.36658	-1.30332
3964442	rs117727074	6.67735e-10	-1.71283	-2.34532e-10
3964539	rs17404544	2.10869e-10	-1.761	-1.10448
3964614	rs76803660	2.16709e-08	1.76701	-2.34532e-10
3964814	rs74690469	1.04035e-09	-1.37216e-10	-1.2694
3964905	rs17069018	2.35508e-10	-1.47653	-1.27845
3964918	rs17332636	1.17758e-09	-1.14551	-2.34532e-10
3965028	rs7828949	6.08184e-10	-0.800543	-1.0057
3965077	rs74777181	2.84058e-09	-0.264957	-2.34532e-10
3965168	rs79292554	7.7399e-10	-1.36483	-0.200325
3965376	rs7844914	6.42925e-10	-0.542791	-1.2079
3965436	rs4372022	4.06072e-10	-1.74757	-0.462615
3965615	rs183414214	6.55501e-10	-1.73132	-2.34532e-10
3965925	rs4242493	2.77688e-10	-1.74058	-0.849646
3965999	rs4606080	1.90152e-10	-1.73836	-1.23054
3966060	rs7004070	1.06147e-08	1.05327	-2.34532e-10
3966153	rs55651304	1.67167e-10	-1.79107	-1.30666
3966502	rs11787009	6.70315e-10	-1.70897	-2.34532e-10
3966899	rs150998761	9.32914e-10	-1.37841	-2.34532e-10
3966989	rs2407297	1.15166e-09	-1.37216e-10	-1.16776
3967320	rs720399	1.03572e-08	1.02872	-2.34532e-10
3967385	rs186331548	1.27338e-09	-1.37216e-10	-1.06729
3967931	rs9314513	1.31068e-09	-0.118146	-0.920272
3968045	rs10108335	1.24045e-09	-0.195267	-0.898225
3968196	rs4875278	5.41636e-10	-1.79176	-0.130361
3968241	rs4875279	9.62865e-10	-0.583907	-0.7629
3968385	rs13259106	3.13294e-10	-1.79196	-0.677612
3968549	rs4875280	1.00929e-09	-0.607312	-0.692402
3968633	rs28394275	1.16654e-09	-0.239764	-0.915158
3968659	rs57123478	2.56331e-10	-1.69117	-0.979082
3968746	rs140234391	8.04975e-10	-1.52591	-2.34532e-10
3968997	rs147996923	1.05297e-09	-1.37216e-10	-1.25735
3969006	rs13268022	1.74401e-10	-1.77164	-1.28372
3969045	rs7000682	9.82785e-10	-0.258181	-1.06815
3969060	rs13268079	1.72942e-10	-1.77819	-1.28557
3969096	rs13268310	5.54812e-10	-1.78526	-0.112827
3969125	rs9650479	4.98312e-09	0.297093	-2.34532e-10
3969130	rs13278995	5.28003e-10	-1.78008	-0.167536
3969137	rs6558849	6.0867e-10	-1.78222	-0.0232271
3969157	rs7817704	1.26687e-09	-0.0168932	-1.05552
3969375	rs144678946	1.20979e-09	-1.11852	-2.34532e-10
3969537	rs7013590	5.84073e-10	-1.76402	-0.0826689
3969595	rs7013621	1.70772e-10	-1.78942	-1.28697
3969602	rs17404627	8.2648e-09	0.803041	-2.34532e-10
3970138	rs7015737	1.98145e-10	-1.78988	-1.13784
3970268	rs7827749	1.01344e-08	1.00697	-2.34532e-10
3970831	rs59716096	1.14809e-09	-0.0826243	-1.08824
3971074	rs10101949	4.89906e-10	-1.78237	-0.24014
3971254	rs2081356	1.68774e-09	0.317689	-1.10326
3971284	rs73173860	6.59045e-10	-1.72593	-2.34532e-10
3971428	rs28766110	1.8471e-10	-1.78792	-1.21002
3971504	rs2081357	1.74497e-09	0.340178	-1.09241
3971666	rs62501349	3.76271e-10	-0.973477	-1.31293
3971982	rs74528373	2.09717e-10	-1.57729	-1.29367
3972184	rs10093241	1.11566e-09	-1.30173	0.102214
3972205	rs12547734	2.00484e-09	-0.15267	-0.460731
3972230	rs10106149	3.58578e-10	-1.78014	-0.554427
3972304	rs12549476	2.69956e-09	-0.194239	-0.121635
3972374	rs76268100	1.30164e-09	-1.37216e-10	-1.04534
3972643	rs12544203	2.07409e-09	-0.0484805	-0.53096
3972894	rs144151391	9.97027e-10	-1.37216e-10	-1.31194
3973083	rs12164173	1.91611e-10	-1.77103	-1.19023
3973547	rs73173865	1.88608e-10	-1.7841	-1.19294
3973859	rs62501350	1.66531e-10	-1.78874	-1.3128
3973913	rs117132127	8.16683e-10	-1.51147	-2.34532e-10
3973952	rs7816006	1.65226e-09	0.283665	-1.09048
3973977	rs62501351	1.66182e-10	-1.79299	-1.31065
3974190	rs72624077	1.63728e-09	-1.00012	0.184195
3974349	rs537456643	1.09343e-09	-1.37216e-10	-1.21964
3974490	rs73658582	1.00254e-09	-1.78138	0.474953
3974583	rs62501352	9.84013e-10	-1.79116	0.466075
3974695	rs78377605	1.1796e-08	1.1588	-2.34532e-10
3974736	rs5016254	2.38269e-10	-1.73227	-1.01105
3974760	rs117244990	1.01292e-09	-1.37216e-10	-1.29613
3974808	rs5016256	1.67254e-10	-1.78489	-1.31232
3974840	rs5016258	2.53506e-09	-0.186495	-0.192252
3975130	rs17069043	1.67042e-10	-1.79191	-1.30656
3975865	rs12155988	1.68804e-10	-1.79325	-1.29473
3975896	rs138234511	6.36266e-10	-1.7611	-2.34532e-10
3976074	rs75739427	2.2099e-09	-0.927172	0.411156
3976186	rs12155765	1.70902e-10	-1.7923	-1.28333
3976275	rs116949028	1.90614e-10	-1.79174	-1.17472
3976328	rs189941799	1.99252e-09	-1.37216e-10	-0.619564
3976376	rs7822603	6.2409e-09	0.522161	-2.34532e-10
3976428	rs140954941	1.71479e-10	-1.79215	-1.28011
3976643	rs116014384	2.21557e-10	-1.51994	-1.2961
3976650	rs143751855	7.01757e-10	-1.66313	-2.34532e-10
3976837	rs10094785	1.38615e-09	0.116332	-1.09876
3977013	rs13270475	8.54594e-10	-0.227494	-1.2386
3977049	rs35442210	2.06371e-10	-1.76546	-1.12158
3977056	rs139450547	2.78556e-09	-0.284516	-2.34532e-10
3977178	rs78821402	1.7233e-10	-1.78076	-1.28655
3977517	rs79828154	3.64614e-09	-0.0152961	-2.34532e-10
3977616	rs35664516	2.00726e-10	-1.75379	-1.16098
3977728	rs77168323	4.82116e-09	0.264051	-2.34532e-10
3977795	rs35294570	2.01657e-10	-1.75379	-1.15636
3977831	rs79459446	1.67517e-10	-1.79324	-1.3024
3977937	rs117490392	1.29544e-09	-1.05012	-2.34532e-10
3977955	rs184115065	6.50921e-10	-1.73833	-2.34532e-10
3978133	rs13280629	1.96294e-10	-1.76174	-1.17536
3978167	rs12056743	2.04379e-10	-1.75388	-1.14286
3978200	rs28528365	2.21023e-09	-1.02355	0.507681
3978488	rs1991139	4.77403e-09	0.254226	-2.34532e-10
3978683	rs150690221	6.4899e-10	-1.7413	-2.34532e-10
3978761	rs55820241	3.11372e-10	-1.17625	-1.29948
3978983	rs17069047	3.11349e-10	-1.17633	-1.29948
3979260	rs10112759	1.1507e-09	-1.1686	-2.34532e-10
3979497	rs10113089	1.67874e-10	-1.78513	-1.30838
3979526	rs115577702	1.69025e-10	-1.7817	-1.30497
3979803	rs10866963	9.32326e-10	-0.281627	-1.09741
3980013	rs12549072	1.47797e-09	-0.291954	-0.626338
3980106	rs12056681	1.95087e-10	-1.75128	-1.192
3980158	rs10088637	2.05932e-10	-1.77955	-1.10962
3980317	rs7816211	1.29331e-09	0.125164	-1.17692
3980365	rs75144718	2.1109e-10	-1.55848	-1.30596
3980613	rs17404676	1.20787e-09	-1.1201	-2.34532e-10
3980642	rs9314517	2.02803e-10	-1.74043	-1.16406
3980781	rs3891533	1.98279e-10	-1.75409	-1.17295
3980841	rs28660289	1.73077e-09	-1.00225	0.241856
3980978	rs766045	6.50473e-09	0.563565	-2.34532e-10
3981076	rs766046	7.48656e-09	0.704146	-2.34532e-10
3981264	rs10108082	2.02926e-10	-1.749	-1.15488
3981557	rs1714794	5.5089e-09	0.3974	-2.34532e-10
3981569	rs1647325	7.88704e-10	-1.54633	-2.34532e-10
3981710	rs181299981	7.15064e-10	-1.64435	-2.34532e-10
3981876	rs1647326	3.64025e-09	-0.0169125	-2.34532e-10
3981968	rs17404711	2.00661e-10	-1.76676	-1.14834
3982105	rs13276808	6.35155e-10	-1.76285	-2.34532e-10
3982108	rs56003604	2.66311e-10	-1.32243	-1.30963
3982506	rs9314518	2.14945e-10	-1.79095	-1.05538
3982526	rs73176311	1.10621e-09	-1.6191	0.411082
3982616	rs35237037	1.28493e-09	-0.80277	-0.255487
3982787	rs2407820	2.99416e-10	-1.20182	-1.31307
3982891	rs1647330	2.26851e-10	-1.79026	-1.00217
3983032	rs7017735	2.76715e-09	-0.40125	0.110104
3983262	rs10108603	2.3858e-10	-1.79078	-0.951236
3983576	rs35061806	2.36297e-10	-1.7847	-0.966932
3983592	rs1714791	2.48325e-10	-1.78294	-0.91904
3983996	rs74418611	1.3804e-09	-1.37216e-10	-0.986588
3984056	rs61299396	2.22862e-10	-1.78159	-1.02858
3984442	rs62503600	2.3714e-10	-1.7896	-0.958475
3984499	rs1647333	7.31379e-10	-0.835808	-0.785979
3984590	rs1647334	4.62933e-09	0.223449	-2.34532e-10
3984651	rs66503142	7.14617e-10	-0.831423	-0.81355
3984758	rs1714789	6.39447e-10	-0.966882	-0.789234
3984778	rs191793365	1.26898e-09	-1.37216e-10	-1.07075
3984801	rs11785511	6.82861e-10	-0.952591	-0.737837
3984856	rs11785517	6.75659e-10	-1.02377	-0.677258
3984909	rs2680611	5.32511e-09	0.363469	-2.34532e-10
3985064	rs11781286	6.61487e-10	-0.936614	-0.785614
3985072	rs11774235	6.92628e-10	-0.936614	-0.739611
3985130	rs7011371	3.22187e-10	-1.15948	-1.28211
3985217	rs35676711	1.9182e-10	-1.67224	-1.28792
3985232	rs1647337	5.71674e-09	0.434435	-2.34532e-10
3985266	rs35575150	2.25881e-09	-0.667349	0.173224
3985626	rs1519174	5.45687e-09	0.387912	-2.34532e-10
3985746	rs1519172	6.8152e-09	0.610192	-2.34532e-10
3985801	rs3914777	5.71157e-10	-0.980215	-0.888839
3985838	rs10091079	2.17905e-10	-1.77883	-1.05383
3985919	rs1647342	6.4712e-09	0.558397	-2.34532e-10
3985943	rs3902136	6.93028e-10	-0.812945	-0.862704
3986027	rs3902137	6.5444e-10	-0.845866	-0.887073
3986167	rs3902138	6.67609e-10	-0.88833	-0.824686
3986202	rs10106949	2.32589e-10	-1.77739	-0.990054
3986216	rs4418361	2.68476e-10	-1.32211	-1.30185
3986246	rs4392919	2.77394e-10	-1.28802	-1.30326
3986294	rs3902139	6.79196e-10	-0.766838	-0.928972
3986387	rs1647343	6.65933e-09	0.587056	-2.34532e-10
3986462	rs144484869	6.25489e-10	-1.77819	-2.34532e-10
3986472	rs55946653	1.67986e-09	-0.790256	-2.34532e-10
3986547	rs2897640	6.13767e-10	-1.7729	-0.0242029
3986552	rs4460396	3.65699e-09	-0.0719899	0.0596673
3986820	rs60886194	2.95196e-10	-1.21776	-1.31132
3986834	rs28442234	2.49352e-10	-1.70507	-0.992788
3986839	rs7830969	6.63025e-10	-0.750964	-0.968942
3987036	rs17427521	2.94709e-10	-1.21776	-1.31297
3987053	rs3849822	3.45836e-09	-0.122424	0.0542542
3987176	rs3849823	3.39601e-09	-0.0721945	-0.0141671
3987247	rs139074407	8.67356e-10	-1.45127	-2.34532e-10
3987251	rs4875288	6.01862e-10	-0.801056	-1.01564
3987445	rs10096713	3.01585e-09	-0.246217	0.041135
3987473	rs62503603	2.50436e-10	-1.39113	-1.30239
3987607	rs144444690	1.81663e-09	-1.37216e-10	-0.711979
3987663	rs117976364	6.22141e-10	-1.78355	-2.34532e-10
3987673	rs55685349	2.12809e-10	-1.54414	-1.31219
3987799	rs9693752	3.37168e-09	-0.0874437	-0.00611047
3987816	rs17069085	2.41326e-10	-1.47791	-1.25266
3987943	rs1647346	6.8728e-09	0.618607	-2.34532e-10
3987971	rs11774739	2.4603e-10	-1.43396	-1.2773
3988171	rs577230402	7.25382e-10	-1.63002	-2.34532e-10
3988220	rs10099471	2.96287e-09	-0.236466	0.0136589
3988279	rs2407302	6.52783e-10	-0.656081	-1.07939
3988435	rs17069091	4.62869e-10	-1.76573	-0.313549
3988461	rs73176340	2.62596e-09	-0.258478	-0.0850416
3988553	rs2407303	6.64608e-10	-0.584127	-1.13339
3988689	rs17069103	2.48633e-10	-1.38811	-1.31263
3988737	rs150534087	6.29018e-10	-1.77256	-2.34532e-10
3988794	rs191553895	1.15433e-09	-1.37216e-10	-1.16544
3988923	rs117112263	6.28157e-10	-1.77393	-2.34532e-10
3988999	rs140165561	6.31739e-10	-1.76824	-2.34532e-10
3989430	rs12155795	2.25993e-09	-0.386535	-0.107096
3989484	rs184280222	7.10013e-10	-1.65144	-2.34532e-10
3989542	rs149447203	6.31347e-10	-1.76886	-2.34532e-10
3989696	rs12155841	5.65512e-10	-1.58521	-0.293773
3989787	rs189698599	1.03765e-09	-1.37216e-10	-1.27201
3989829	rs2680623	8.08019e-09	0.780452	-2.34532e-10
3989968	rs36069069	3.47528e-10	-1.1773	-1.18857
3990292	rs150893117	6.29832e-10	-1.77127	-2.34532e-10
3990357	rs2680626	2.45393e-08	2.37012	-0.478812
3990379	rs2680627	5.40525e-10	-0.804081	-1.1201
3990570	rs10435672	5.31684e-10	-0.861218	-1.07945
3990741	rs1714745	2.19893e-08	2.19009	-0.4085
3990774	rs140896173	6.16192e-10	-1.79316	-2.34532e-10
3990999	rs3895791	3.63466e-10	-1.18229	-1.13874
3991083	rs918920	4.47339e-10	-1.10601	-1.0074
3991213	rs1623221	2.33145e-08	2.27162	-0.431508
3991424	rs28408718	4.58179e-09	-1.67848	1.8916
3991457	rs28483208	3.3716e-10	-1.24824	-1.14792
3991799	rs13252359	1.36062e-09	-0.643378	-0.357648
3991825	rs2680593	2.38712e-08	2.32308	-0.459376
3991942	rs147472845	2.44294e-09	-1.37216e-10	-0.415763
3992056	rs2552163	2.28381e-08	2.29596	-0.476488
3992185	rs2680595	2.30169e-08	2.32308	-0.495819
3992264	rs2552164	1.92108e-08	2.11657	-0.470066
3992595	rs2552165	1.6521e-08	1.98153	-0.48586
3992617	rs56887549	3.79466e-10	-1.13554	-1.14241
3992628	rs13252833	1.1493e-09	-0.83644	-0.333373
3992761	rs34728015	7.30602e-10	-0.317122	-1.30573
3992783	rs150123017	2.01839e-09	-1.37216e-10	-0.606666
3992917	rs190511436	1.00053e-09	-1.37216e-10	-1.30844
3993284	rs13282148	2.13437e-10	-1.54329	-1.31009
3993478	rs34460876	3.18058e-10	-1.14279	-1.31169
3993542	rs1647351	6.69378e-08	1.86189	1.03291
3993581	rs13279854	3.43957e-10	-1.06704	-1.30916
3993586	rs1714799	7.73689e-09	1.35524	-0.6182
3993713	rs13252372	3.44495e-10	-1.06704	-1.3076
3993856	rs1714800	2.94566e-10	-1.22147	-1.30975
3993983	rs140426077	1.01099e-09	-1.37216e-10	-1.29803
3994074	rs4436144	3.40791e-10	-1.07681	-1.30864
3994100	rs2407304	3.3979e-10	-1.07681	-1.31158
3994182	rs2407305	3.53014e-10	-1.04159	-1.30863
3994264	rs149040190	2.09526e-09	-1.37216e-10	-0.569286
3994313	rs7824138	4.61105e-10	-1.43322	-0.649873
3994380	rs35172369	6.30352e-10	-1.77044	-2.34532e-10
3994464	rs2897641	3.87611e-10	-0.946672	-1.31005
3994469	rs180688379	1.92032e-09	-1.37216e-10	-0.656472
3994731	rs1647354	8.88089e-09	1.48092	-0.605982
3995772	rs78850197	2.72381e-10	-1.31006	-1.29945
3995860	rs13272566	6.27781e-10	-1.77453	-2.34532e-10
3996036	rs34153570	3.77193e-10	-0.980438	-1.30353
3996086	rs13275307	3.20289e-09	-1.31492	1.17001
3996328	rs1647358	6.59536e-09	1.25483	-0.67743
3996330	rs12676159	2.15179e-10	-1.6532	-1.19205
3996474	rs75092693	6.1677e-10	-1.75638	-0.035843
3996609	rs1613021	7.4009e-09	1.225	-0.532361
3996660	rs1613815	3.90607e-09	0.473688	-0.42012
3996715	rs117124357	2.57518e-09	-0.363044	-2.34532e-10
3996791	rs367804962	1.34113e-08	1.28714	-2.34532e-10
3996813	rs1356655	6.94327e-09	1.17745	-0.548636
3996824	rs372873855	2.15865e-09	-0.539482	-2.34532e-10
3996957	rs76019810	3.18375e-09	-1.28766	1.13676
3996983	rs73176395	3.08975e-09	-1.30946	1.12859
3996986	rs3849824	2.55996e-10	-1.67254	-0.999021
3997034	rs76581888	2.99284e-09	-1.38415	1.17141
3997037	rs75031315	2.94134e-09	-1.38415	1.15405
3997049	rs138327580	1.52985e-09	-1.37216e-10	-0.883793
3997124	rs73176396	2.90047e-09	-1.34127	1.09717
3997134	rs3902480	2.79033e-10	-1.69849	-0.886904
3997210	rs73176398	2.93103e-09	-1.33078	1.09717
3997289	rs13259316	2.8812e-09	-1.33078	1.08002
3997306	rs13248800	2.85416e-09	-1.35736	1.09717
3997377	rs13259627	2.92982e-09	-1.31546	1.08143
3997411	rs73178305	2.78731e-09	-1.32317	1.03928
3997415	rs13259870	2.84001e-09	-1.31248	1.04732
3997475	rs13249181	2.29698e-09	-1.4402	0.962831
3997605	rs77245129	3.17585e-10	-1.17665	-1.27932
3997822	rs145886244	1.01176e-09	-1.37216e-10	-1.29727
3997855	rs2680608	6.89783e-09	1.38605	-0.763811
3998147	rs34658977	2.43827e-09	-1.34852	0.930843
3998284	rs34701631	2.50924e-09	-1.34487	0.955887
3998322	rs35005672	2.5199e-09	-1.33078	0.946038
3998327	rs36077441	2.40388e-09	-1.33078	0.898902
3998391	rs1647360	7.06562e-09	1.44424	-0.797962
3998417	rs35738022	2.37298e-09	-1.383	0.938181
3998476	rs35993122	2.42364e-09	-1.36187	0.938181
3998555	rs17069121	2.35607e-10	-1.53767	-1.21688
3998607	rs34665711	2.5199e-09	-1.33078	0.946038
3998644	rs67459790	2.46791e-09	-1.35163	0.946038
3998672	rs34695833	2.48306e-09	-1.34616	0.946686
3998719	rs139770978	9.95425e-10	-1.37216e-10	-1.31355
3998741	rs35974526	2.67688e-09	-1.35163	1.02732
3998762	rs36092596	2.65073e-09	-1.36144	1.02732
3998797	rs34159115	2.67804e-09	-1.3512	1.02732
3998815	rs34729161	2.46988e-09	-1.34083	0.936035
3998873	rs35766022	2.5953e-09	-1.38258	1.02732
3998888	rs7817129	3.98576e-10	-0.91518	-1.31364
3998960	rs34558972	2.4486e-09	-1.35163	0.938181
3998980	rs34107765	2.44276e-09	-1.36187	0.946038
3999033	rs34149939	2.35242e-09	-1.373	0.919483
3999102	rs35314379	2.41955e-09	-1.36187	0.93649
3999117	rs34825041	2.39409e-09	-1.37007	0.934106
3999142	rs118019841	1.4713e-09	-1.37216e-10	-0.922819
3999374	rs13270835	2.45521e-09	-1.36187	0.951121
3999510	rs7843132	2.11897e-10	-1.69546	-1.16516
3999648	rs7830462	2.06486e-10	-1.70126	-1.18522
3999652	rs13278635	2.38865e-09	-1.37642	0.938179
3999757	rs73178335	2.97413e-09	-1.36084	1.14183
3999784	rs35155583	3.018e-09	-1.34619	1.14183
3999792	rs35584635	3.01427e-09	-1.3565	1.1509
3999802	rs1647362	7.4582e-09	1.5684	-0.868049
3999821	rs185165106	7.94153e-10	-1.53944	-2.34532e-10
3999862	rs34474033	2.98706e-09	-1.3565	1.14183
3999950	rs115208748	2.54612e-10	-1.40297	-1.27401
4000060	rs9314519	3.61893e-10	-1.01173	-1.31364
4000108	rs34851966	2.85699e-09	-1.39287	1.13368
4000120	rs34358453	2.83066e-09	-1.39287	1.12442
4000147	rs34972501	2.85624e-09	-1.373	1.11355
4000186	rs75683551	1.01124e-09	-1.37216e-10	-1.29779
4000187	rs75702956	2.83382e-09	-1.37282	1.10548
4000189	rs77567688	2.8945e-09	-1.35163	1.10548
4000257	rs118085876	1.1256e-09	-1.19065	-2.34532e-10
4000267	rs17069130	2.37448e-09	-1.44961	1.00542
4000342	rs35200341	2.72389e-09	-1.39945	1.09255
4000385	rs73506957	2.09e-10	-1.70126	-1.17312
4000417	rs35510694	2.80391e-09	-1.39269	1.11474
4000439	rs10503235	2.01454e-10	-1.70981	-1.20135
4000449	rs71523609	2.74502e-09	-1.431	1.13182
4000705	rs36039142	2.27587e-09	-1.40531	0.918709
4000751	rs35266565	2.22624e-09	-1.43376	0.925107
4000814	rs35325806	2.20575e-09	-1.443	0.925107
4000983	rs142211968	2.03595e-09	-1.37216e-10	-0.598
4001075	rs13263236	1.92059e-10	-1.78017	-1.17874
4001080	rs112874447	2.05843e-10	-1.68908	-1.20052
4001152	rs13255983	1.82568e-09	-1.42256	0.715553
4001173	rs13254939	1.85139e-09	-1.40127	0.70824
4001187	rs13252905	1.87945e-09	-1.43195	0.753969
4001200	rs149234573	2.00649e-09	-1.37216e-10	-0.612576
4001234	rs61316323	1.88541e-10	-1.72214	-1.25527
4001269	rs13253149	2.0719e-09	-1.43865	0.858153
4001338	rs13264106	1.27847e-09	-1.49791	0.434607
4001405	rs6982149	2.03383e-10	-1.683	-1.21863
4001462	rs10102285	1.7243e-10	-1.77934	-1.28739
4001480	rs35354756	2.06558e-09	-1.44002	0.856468
4001687	rs13261303	1.88876e-09	-1.48242	0.809376
4001874	rs13261894	2.42118e-09	-1.48242	1.05771
4001975	rs34311916	2.84506e-09	-1.42594	1.16256
4002010	rs79845176	1.80879e-09	-0.716306	-2.34532e-10
4002017	rs13262439	2.36893e-09	-1.45469	1.00817
4002031	rs1613009	6.43055e-09	1.31592	-0.763821
4002148	rs151213129	7.30694e-10	-1.62272	-2.34532e-10
4002165	rs4335139	5.14424e-10	-0.664369	-1.3093
4002206	rs13263023	2.30238e-09	-1.49111	1.01609
4002220	rs13263032	2.38293e-09	-1.46466	1.02403
4002307	rs117194837	9.70226e-10	-1.33919	-2.34532e-10
4002308	rs34262684	2.42814e-09	-1.47683	1.05499
4002582	rs114759612	1.4299e-09	-1.37216e-10	-0.951357
4002653	rs10503236	2.08179e-10	-1.70873	-1.1696
4002844	rs1647363	5.54219e-09	1.30633	-0.902904
4002882	rs13254340	2.52999e-09	-1.49968	1.11893
4003170	rs7824291	4.66969e-10	-0.757264	-1.31319
4003216	rs1519177	7.63899e-09	1.38138	-0.657079
4003469	rs34700850	3.0854e-09	-1.44773	1.26544
4003491	rs1714812	6.59372e-09	1.30633	-0.729176
4003503	rs34627774	2.66993e-10	-1.33022	-1.29928
4003561	rs1714813	6.35949e-09	1.28157	-0.740589
4003584	rs11779175	6.48953e-09	1.0352	-0.473976
4003808	rs11782326	3.76941e-10	-0.972682	-1.31195
4003809	rs13264213	3.08609e-09	-1.53006	1.348
4004002	rs140834666	1.16743e-09	-1.15416	-2.34532e-10
4004191	rs1714817	1.59509e-09	-0.275596	-0.566438
4004227	rs148885811	1.05356e-09	-1.25679	-2.34532e-10
4004756	rs138888809	7.64963e-10	-1.57689	-2.34532e-10
4004787	rs77234576	1.70441e-10	-1.79203	-1.2863
4004823	rs80279550	1.16872e-09	-1.37216e-10	-1.15305
4005021	rs6989761	2.55578e-10	-1.37352	-1.29967
4005072	rs1647366	1.67902e-09	-0.790751	-2.34532e-10
4005225	rs143093709	7.15413e-10	-1.64386	-2.34532e-10
4005323	rs117114988	8.35551e-10	-1.48863	-2.34532e-10
4005375	rs10112217	5.24363e-10	-1.71669	-0.237842
4005473	rs1647367	2.85068e-10	-1.30208	-1.26191
4005670	rs1714820	1.44025e-09	-0.440095	-0.504052
4005703	rs76883664	1.85487e-10	-1.74009	-1.25365
4005738	rs75550952	6.24463e-10	-1.77983	-2.34532e-10
4005832	rs56283507	2.58598e-10	-1.37556	-1.28588
4005850	rs56340973	2.70212e-10	-1.38617	-1.23134
4005859	rs150460687	4.83659e-09	0.267247	-2.34532e-10
4006060	rs9650480	2.62326e-10	-1.38294	-1.2642
4006108	rs9650481	1.54971e-09	-0.367829	-0.503068
4006173	rs57196944	2.01269e-10	-1.67336	-1.23872
4006192	rs9650482	8.88938e-10	-0.859516	-0.567176
4006233	rs10100901	3.40729e-09	-1.66962	1.58657
4006335	rs146771527	1.83056e-09	-1.37216e-10	-0.704343
4006351	rs75399342	1.02615e-09	-1.37216e-10	-1.28315
4006364	rs4875087	2.75146e-10	-1.49188	-1.10753
4006371	rs58582366	2.0213e-10	-1.68234	-1.22547
4006602	rs1647368	1.21691e-09	-0.515636	-0.597012
4006705	rs139351423	4.3758e-09	0.167126	-2.34532e-10
4006726	rs7000155	2.56324e-10	-1.50074	-1.16954
4006765	rs1647369	1.33714e-09	-0.454076	-0.564356
4006968	rs77538571	1.86481e-10	-1.74219	-1.2462
4006991	rs74447217	8.0846e-10	-1.52159	-2.34532e-10
4007069	rs7000720	2.58199e-10	-1.50074	-1.16225
4007211	rs1714711	1.06822e-09	-1.24525	0.00228261
4007267	rs4875289	5.09732e-09	-1.70062	2.02037
4007503	rs4875290	4.60134e-09	-1.68567	1.90306
4007542	rs183249545	1.90678e-09	-1.37216e-10	-0.663549
4007566	rs4875291	4.76438e-09	-1.68045	1.93265
4007847	rs78862053	1.21379e-09	-1.37216e-10	-1.11522
4007858	rs117996245	1.71877e-09	-0.767357	-2.34532e-10
4007957	rs1628088	1.72996e-09	-0.760863	-2.34532e-10
4008017	rs74478021	1.05387e-09	-1.37216e-10	-1.2565
4008027	rs57428505	2.36111e-10	-1.48469	-1.26773
4008466	rs34678715	9.97405e-10	-1.31156	-2.34532e-10
4008475	rs146249988	1.23531e-09	-1.37216e-10	-1.09764
4008566	rs4875292	3.07354e-09	-1.70994	1.52381
4008571	rs1714727	7.90428e-10	-1.15855	-0.385594
4008624	rs7010638	2.35609e-10	-1.44251	-1.31204
4008637	rs144187497	1.77803e-09	-1.37216e-10	-0.73346
4008645	rs58069094	2.43661e-10	-1.41844	-1.3025
4008773	rs4875293	4.41962e-09	-1.74883	1.92592
4008808	rs144205059	1.01395e-09	-1.37216e-10	-1.29511
4008816	rs3849825	3.31944e-09	-1.77391	1.66474
4009300	rs145410725	1.22431e-09	-1.37216e-10	-1.10659
4009376	rs2552171	2.90467e-10	-1.23392	-1.31131
4009443	rs35095223	2.72034e-10	-1.33091	-1.27988
4009493	rs117089265	1.17096e-09	-1.37216e-10	-1.15114
4009499	rs2407819	2.51072e-10	-1.51976	-1.17122
4009530	rs1714744	1.22504e-09	-1.37216e-10	-1.10599
4009786	rs190894556	6.24196e-10	-1.78026	-2.34532e-10
4009872	rs62501107	2.53934e-10	-1.3673	-1.31234
4010038	rs78117998	1.06388e-09	-1.37216e-10	-1.24704
4010065	rs115963080	1.01283e-09	-1.37216e-10	-1.29622
4010089	rs35129893	5.393e-09	-1.70504	2.08118
4010165	rs150154477	6.16564e-10	-1.79256	-2.34532e-10
4010341	rs118005393	1.0433e-09	-1.26657	-2.34532e-10
4010441	rs142230293	5.02699e-09	0.305857	-2.34532e-10
4010442	rs139155766	6.46294e-09	0.55712	-2.34532e-10
4010455	rs55845517	2.91459e-10	-1.25003	-1.29179
4010570	rs7006073	2.48856e-10	-1.39489	-1.30495
4010595	rs6988775	2.54212e-10	-1.36605	-1.3125
4010605	rs74703510	7.43379e-10	-1.60551	-2.34532e-10
4010691	rs13266058	3.4706e-09	-1.76968	1.70504
4011397	rs58795226	2.61179e-10	-1.38029	-1.27122
4011404	rs59234696	4.25908e-10	-1.38962	-0.772876
4011530	rs76946142	3.92783e-09	0.059122	-2.34532e-10
4011553	rs148265303	2.16748e-09	-1.37216e-10	-0.535397
4011582	rs34476338	6.07462e-09	-1.76355	2.2587
4011688	rs17069139	2.25714e-10	-1.63986	-1.15759
4011768	rs2680609	9.72042e-10	-1.28488	-0.0524375
4011831	rs147018627	6.17878e-10	-1.79043	-2.34532e-10
4011843	rs10096187	2.60476e-09	-1.75312	1.4015
4011940	rs62501111	1.56845e-09	-0.858875	-2.34532e-10
4011977	rs74755490	1.02794e-09	-1.37216e-10	-1.28141
4012088	rs143464868	1.02573e-09	-1.37216e-10	-1.28356
4012166	rs2407307	1.88695e-10	-1.66424	-1.31235
4012274	rs117156251	2.32186e-09	-1.37216e-10	-0.466596
4012279	rs6999426	2.17252e-10	-1.52261	-1.31305
4012295	rs140148316	1.00874e-09	-1.37216e-10	-1.30027
4012464	rs2002195	2.29809e-10	-1.50826	-1.27121
4012603	rs75267966	1.04336e-09	-1.37216e-10	-1.26651
4012688	rs149497005	1.78076e-08	1.57066	-2.34532e-10
4013208	rs17405018	1.73875e-10	-1.76612	-1.29226
4013272	rs3843922	3.0841e-10	-1.56811	-0.917176
4013345	rs3843923	3.29788e-10	-1.57939	-0.838876
4013729	rs73508804	2.01706e-10	-1.79211	-1.1178
4013814	rs77851757	6.17424e-10	-1.79116	-2.34532e-10
4013928	rs17069157	2.80899e-10	-1.57096	-1.00776
4014075	rs17069160	1.09655e-09	-1.21679	-2.34532e-10
4014109	rs74442193	1.21032e-09	-1.11808	-2.34532e-10
4014161	rs1714778	1.29123e-09	-1.05337	-2.34532e-10
4014191	rs79036635	6.16211e-10	-1.79313	-2.34532e-10
4014249	rs55826316	2.60519e-10	-1.60474	-1.0493
4014287	rs3849826	2.41078e-09	-1.78697	1.35795
4014325	rs190993157	6.17067e-10	-1.79174	-2.34532e-10
4014336	rs3849827	2.3911e-09	-1.78637	1.34916
4014449	rs13261295	1.56987e-09	-1.78208	0.924111
4014579	rs7821609	2.24669e-10	-1.48846	-1.31364
4014705	rs116910688	1.33254e-09	-1.02187	-2.34532e-10
4014709	rs78937862	1.15793e-09	-1.37216e-10	-1.16233
4015219	rs13270571	5.16324e-10	-1.78423	-0.185755
4015224	rs13270578	5.25669e-10	-1.77703	-0.175018
4015229	rs1714777	5.9515e-10	-1.29582	-0.532083
4015289	rs117700184	6.16245e-10	-1.79308	-2.34532e-10
4015378	rs117451285	3.52956e-09	-0.0477922	-2.34532e-10
4015482	rs77204957	9.99341e-10	-1.37216e-10	-1.30962
4015511	rs1714776	1.4614e-09	-0.929569	-2.34532e-10
4015540	rs78388429	7.68572e-10	-1.57219	-2.34532e-10
4015785	rs192144448	1.01665e-09	-1.37216e-10	-1.29246
4015930	rs4875294	9.48791e-10	-1.7641	0.402572
4015934	rs4875295	2.50606e-09	-1.77238	1.38213
4015975	rs62501113	2.42641e-10	-1.4202	-1.30494
4016156	rs17069167	1.99821e-10	-1.61033	-1.30897
4016226	rs181047284	6.19472e-09	-1.37216e-10	0.514733
4016233	rs59604958	2.23417e-10	-1.50259	-1.30509
4016488	rs13249251	6.20228e-10	-1.78663	-2.34532e-10
4016832	rs74614273	2.17421e-09	-1.37216e-10	-0.532298
4016904	rs10102557	2.03289e-10	-1.61914	-1.28295
4017172	rs147125472	2.31467e-10	-1.74923	-1.02305
4017181	rs189729717	3.53424e-09	-1.37216e-10	-0.0464669
4017283	rs4404936	3.41712e-10	-1.37213	-1.01062
4017378	rs75447738	3.26731e-09	-1.37216e-10	-0.124996
4017517	rs1647291	2.76393e-10	-1.44322	-1.15167
4017608	rs78901805	2.90517e-09	-1.37216e-10	-0.242473
4017657	rs117891773	6.19268e-10	-1.78818	-2.34532e-10
4017662	rs11778801	3.26448e-10	-1.43234	-0.996106
4017692	rs1647292	1.46528e-09	-0.909103	-0.0178184
4017855	rs1714771	2.26781e-10	-1.53977	-1.25297
4017965	rs74662189	7.2667e-10	-1.62825	-2.34532e-10
4018332	rs117900799	7.04883e-10	-1.65869	-2.34532e-10
4018346	rs35649086	3.5717e-09	-1.56919	1.53327
4018512	rs13266067	6.50077e-10	-1.73484	-0.00478685
4018899	rs2552087	1.55008e-09	-0.894166	0.023511
4018901	rs10110433	2.07219e-10	-1.64125	-1.24169
4019165	rs76827905	4.08076e-09	-1.37216e-10	0.0973194
4019284	rs972422	4.26764e-10	-1.74503	-0.415454
4019413	rs972423	4.59853e-10	-1.68493	-0.400882
4019462	rs17405197	2.26725e-10	-1.79325	-0.999726
4019695	rs13259195	2.31313e-10	-1.53503	-1.23792
4019721	rs7841880	1.06835e-09	-0.600648	-0.6422
4019909	rs55777337	3.51759e-10	-1.54761	-0.806164
4020025	rs55639812	3.48649e-10	-1.55649	-0.806164
4020122	rs80138872	1.92136e-10	-1.76611	-1.19241
4020249	rs13252186	3.6259e-10	-1.53413	-0.789317
4020269	rs76396077	4.75186e-09	-1.37216e-10	0.249571
4020276	rs2552088	1.38849e-09	-0.373537	-0.60721
4020383	rs13250353	9.28483e-10	-1.73186	0.348697
4020391	rs35568968	3.66649e-10	-1.56398	-0.748331
4020486	rs2552091	1.53453e-09	-0.88074	-2.34532e-10
4020497	rs35055039	3.58328e-10	-1.56398	-0.771288
4020530	rs10102426	3.50341e-10	-1.56398	-0.793829
4020657	rs74972200	1.62747e-09	-0.821936	-2.34532e-10
4020759	rs4407898	3.50158e-10	-1.59282	-0.765512
4020786	rs78287867	6.56977e-10	-1.72907	-2.34532e-10
4020793	rs4407899	3.53113e-10	-1.57864	-0.771288
4020813	rs1714739	6.66268e-10	-1.05589	-0.659141
4020878	rs4256613	3.47747e-10	-1.59973	-0.765512
4021017	rs4492398	4.01598e-10	-1.46156	-0.759706
4021037	rs76519096	4.59008e-09	-1.37216e-10	0.214934
4021051	rs4469478	3.48141e-10	-1.59282	-0.771288
4021158	rs4317598	3.57061e-10	-1.57911	-0.759706
4021195	rs4581072	3.63889e-10	-1.57864	-0.741225
4021397	rs4333622	3.58438e-10	-1.54031	-0.794655
4021567	rs77543310	1.95206e-10	-1.6888	-1.25387
4021643	rs574781917	1.28091e-09	-1.37216e-10	-1.06139
4021659	rs4291286	3.40855e-10	-1.58579	-0.799467
4021788	rs4409415	3.35411e-10	-1.61641	-0.784949
4021847	rs4524819	3.31635e-10	-1.63297	-0.779712
4022016	rs58126187	3.44155e-10	-1.5622	-0.813429
4022019	rs35792790	3.47023e-10	-1.5539	-0.813429
4022182	rs13280168	3.49622e-10	-1.59282	-0.767042
4022410	rs60637386	4.60985e-09	-1.37216e-10	0.219232
4022625	rs117364076	6.18746e-10	-1.78902	-2.34532e-10
4022682	rs17069183	3.78888e-10	-1.5834	-0.696076
4022696	rs4341189	7.18872e-09	-1.72735	2.3909
4022750	rs59748950	2.26572e-10	-1.79151	-1.00215
4022779	rs56882404	2.3148e-10	-1.79207	-0.980159
4022833	rs17069194	2.77638e-09	-1.37216e-10	-0.287816
4022997	rs73180468	1.65918e-10	-1.79251	-1.31272
4023192	rs3916005	1.34916e-09	-1.00948	-2.34532e-10
4023297	rs118092652	1.49546e-09	-1.37216e-10	-0.906531
4023322	rs1714738	1.10739e-09	-1.20696	-2.34532e-10
4023538	rs118175102	8.54878e-10	-1.46576	-2.34532e-10
4023674	rs1559564	3.06172e-10	-1.31401	-1.17857
4023729	rs1559565	2.59878e-10	-1.44625	-1.21026
4024096	rs35445567	3.34882e-10	-1.50591	-0.897029
4024325	rs117154839	8.9711e-10	-1.41754	-2.34532e-10
4024632	rs118083522	1.64868e-09	-0.808988	-2.34532e-10
4024761	rs118003545	6.17296e-10	-1.79137	-2.34532e-10
4025034	rs11136702	2.54788e-10	-1.54423	-1.13205
4025084	rs2552095	1.87412e-09	-1.37216e-10	-0.680825
4025197	rs4875296	3.5179e-10	-1.70109	-0.652599
4025558	rs112527049	1.88141e-09	-1.37216e-10	-0.676941
4025559	rs10156334	1.98848e-10	-1.73237	-1.19181
4025644	rs4395908	2.0429e-10	-1.60443	-1.29274
4025743	rs80307626	1.94695e-09	-1.37216e-10	-0.642701
4025806	rs12155589	2.96721e-10	-1.23208	-1.29185
4025934	rs75665966	1.9346e-09	-1.37216e-10	-0.649063
4026092	rs12155600	2.05446e-10	-1.59033	-1.3012
4026226	rs1714742	2.1153e-10	-1.56741	-1.29494
4026344	rs75940381	1.98552e-09	-1.37216e-10	-0.623084
4026449	rs117047377	6.52942e-10	-1.73523	-2.34532e-10
4026505	rs1714741	5.71641e-10	-0.706064	-1.16214
4026725	rs75374201	2.01613e-09	-1.37216e-10	-0.607782
4026729	rs117138266	1.14421e-09	-1.37216e-10	-1.17425
4026878	rs3849830	3.04397e-10	-1.48583	-1.01256
4026968	rs77061058	1.60769e-09	-1.37216e-10	-0.834165
4026979	rs3849831	2.15508e-10	-1.53014	-1.31358
4026988	rs76080373	1.98436e-09	-1.37216e-10	-0.623668
4027266	rs1622459	3.69775e-10	-1.3286	-0.97522
4027504	rs74806075	3.15035e-10	-1.45238	-1.01165
4027545	rs11136703	5.03184e-10	-1.27541	-0.720358
4027717	rs144749957	3.95082e-09	-1.37216e-10	0.0649597
4027872	rs2552096	1.92411e-10	-1.6682	-1.28888
4027898	rs2680612	7.07823e-10	-0.43817	-1.21636
4027914	rs34186215	6.25892e-10	-1.77754	-2.34532e-10
4027930	rs10097159	3.27732e-10	-1.54091	-0.883614
4027989	rs12156172	1.68355e-10	-1.78745	-1.3032
4027996	rs12155719	1.68632e-10	-1.79091	-1.29809
4028079	rs117701511	9.18761e-10	-1.39369	-2.34532e-10
4028203	rs12156181	1.72868e-10	-1.76354	-1.30065
4028446	rs3849832	6.97383e-10	-1.66297	-0.00641262
4028497	rs1568332	5.59642e-10	-0.6221	-1.26732
4028519	rs77649373	6.16716e-10	-1.79231	-2.34532e-10
4028570	rs3916139	5.86101e-10	-1.71695	-0.126273
4028820	rs78775839	6.18388e-10	-1.7896	-2.34532e-10
4029133	rs1614688	5.28369e-10	-0.66302	-1.2839
4029136	rs1700123	1.68198e-10	-1.78423	-1.30734
4029155	rs76861490	1.25153e-09	-1.37216e-10	-1.0846
4029314	rs73510805	4.89385e-10	-1.71499	-0.308577
4029447	rs75929965	6.16847e-10	-1.7921	-2.34532e-10
4029513	rs1714757	1.99122e-10	-1.6855	-1.23731
4029514	rs77433539	3.49987e-10	-1.79275	-0.566071
4029616	rs1647297	6.43943e-10	-0.488691	-1.26042
4029677	rs75911148	3.57023e-10	-1.79312	-0.545799
4029700	rs13270771	2.95898e-10	-1.65676	-0.869943
4029766	rs1700124	1.6757e-10	-1.78425	-1.31107
4029776	rs117818347	2.00156e-09	-0.615035	-2.34532e-10
4029796	rs75377972	3.00157e-09	-0.20983	-2.34532e-10
4030028	rs74353258	1.87941e-09	-1.37216e-10	-0.678004
4030131	rs75292159	1.86117e-09	-1.37216e-10	-0.68776
4030221	rs77862529	5.10137e-10	-1.03023	-0.951807
4030250	rs79870357	3.48537e-10	-1.78777	-0.5752
4030351	rs4875297	3.23463e-10	-1.61073	-0.826904
4030391	rs1647298	2.46257e-09	-0.407757	-2.34532e-10
4030457	rs1394470	2.28551e-10	-1.68117	-1.10379
4030526	rs3849833	3.88425e-10	-1.46096	-0.793663
4030615	rs1700026	5.73256e-10	-0.684283	-1.1811
4030707	rs7005623	1.79542e-10	-1.7847	-1.24161
4030868	rs77416084	6.3581e-10	-1.76182	-2.34532e-10
4030871	rs1647300	5.31985e-10	-0.647725	-1.29238
4030932	rs151087252	3.97481e-09	-1.37216e-10	0.0710121
4030953	rs6982435	3.62664e-10	-1.51708	-0.806163
4030959	rs7002121	3.57684e-10	-1.53215	-0.804921
4030990	rs1714754	4.64334e-10	-0.793187	-1.28293
4031013	rs1714753	3.48242e-10	-1.70378	-0.660036
4031060	rs73510820	6.17078e-10	-1.79172	-2.34532e-10
4031078	rs1700027	5.86787e-10	-0.548849	-1.29321
4031196	rs28676528	3.33686e-10	-1.47725	-0.929269
4031326	rs2680613	1.68493e-10	-1.77873	-1.3111
4031441	rs2656281	5.03845e-10	-0.713521	-1.28093
4031487	rs77422129	6.16179e-10	-1.79318	-2.34532e-10
4031536	rs13274585	5.46576e-10	-1.70868	-0.204364
4031586	rs2656282	1.67647e-10	-1.78807	-1.30679
4031612	rs2656283	5.65498e-10	-0.59984	-1.27917
4031675	rs73180496	1.67341e-10	-1.78409	-1.3126
4031762	rs62501132	1.12153e-09	0.0600341	-1.25431
4031763	rs73180497	1.75541e-10	-1.73686	-1.31199
4031806	rs78923383	8.74194e-10	-1.44342	-2.34532e-10
4031820	rs2656284	1.67293e-10	-1.78334	-1.31363
4031850	rs181704684	1.35011e-09	-1.00878	-2.34532e-10
4032028	rs62501133	2.58824e-10	-1.34758	-1.31299
4032046	rs12545959	6.19288e-10	-1.70504	-0.0831068
4032353	rs73510840	2.5082e-10	-1.62688	-1.0651
4032391	rs73510841	1.9784e-09	0.603595	-1.23027
4032481	rs1714774	4.08342e-10	-0.897007	-1.30761
4032598	rs13282712	2.65743e-10	-1.79282	-0.841371
4032622	rs10113741	3.39302e-10	-1.28626	-1.10357
4032665	rs144846179	1.16018e-09	-1.37216e-10	-1.16039
4032837	rs62501134	1.68618e-10	-1.77546	-1.31362
4032856	rs1647301	3.50975e-10	-1.07359	-1.28241
4033186	rs1647302	3.36917e-10	-1.11825	-1.27863
4033247	rs111831555	2.65017e-09	-1.37216e-10	-0.33434
4033462	rs7828070	2.0892e-10	-1.79256	-1.08221
4033483	rs78019202	6.33456e-10	-1.76553	-2.34532e-10
4033799	rs11136704	3.44557e-10	-1.25284	-1.12162
4033878	rs11991901	2.81588e-10	-1.32626	-1.25002
4033885	rs56216951	2.05957e-10	-1.59098	-1.29807
4033907	rs1714787	3.19871e-10	-1.16275	-1.28605
4034110	rs13248436	2.81672e-10	-1.3362	-1.23977
4034543	rs189545175	1.00018e-09	-1.30879	-2.34532e-10
4034548	rs71523616	6.00766e-10	-1.61071	-0.207807
4034580	rs192212838	1.01878e-09	-1.37216e-10	-1.29036
4035458	rs13261443	2.96387e-10	-1.39668	-1.12837
4035496	rs10104668	2.75274e-10	-1.36635	-1.2326
4035577	rs1700117	3.52105e-10	-1.10419	-1.2486
4035738	rs78441207	5.09598e-09	-1.37216e-10	0.319487
4035758	rs10097907	3.00815e-10	-1.41308	-1.09714
4035802	rs536175424	2.73337e-09	-1.37216e-10	-0.303428
4035969	rs372978897	1.41944e-08	-1.37216e-10	1.34388
4036601	rs1714691	2.17269e-10	-1.56077	-1.27481
4036795	rs111534816	4.93315e-09	-1.37216e-10	0.287013
4037799	rs112502642	6.22821e-10	-1.78246	-2.34532e-10
4037907	rs189439212	6.20817e-10	-1.78568	-2.34532e-10
4038049	rs7835462	2.44995e-10	-1.47699	-1.2385
4038068	rs34856349	6.83015e-09	0.612382	-2.34532e-10
4038273	rs7835785	3.10072e-10	-1.37597	-1.10394
4038446	rs7817891	2.35015e-09	-0.454485	-2.34532e-10
4038476	rs1700120	2.36778e-10	-1.48924	-1.26036
4038486	rs4083036	2.26055e-10	-1.518	-1.27794
4038633	rs1714810	1.03206e-09	-1.45249	0.175084
4038746	rs79267954	1.15709e-09	-1.16305	-2.34532e-10
4038764	rs11993231	8.78543e-10	-0.150892	-1.28756
4038820	rs149809337	6.17613e-10	-1.79086	-2.34532e-10
4038838	rs75054842	1.02226e-09	-1.28694	-2.34532e-10
4038859	rs1700121	9.66966e-10	-1.52752	0.184966
4038869	rs3849834	1.57104e-09	-1.14922	0.291997
4039185	rs78055609	1.38242e-08	-1.37216e-10	1.31745
4039320	rs79612429	6.24129e-10	-1.78036	-2.34532e-10
4039599	rs76306440	3.80918e-08	-1.37216e-10	2.33103
4039626	rs75050679	6.20487e-10	-1.78621	-2.34532e-10
4039695	rs73182319	2.32685e-10	-1.49152	-1.27552
4039697	rs73658441	4.70497e-08	-1.37216e-10	2.54224
4039700	rs34202826	2.33075e-10	-1.48292	-1.28244
4039794	rs139770728	1.25954e-09	-1.37216e-10	-1.07822
4039796	rs79524460	1.45332e-09	-1.37216e-10	-0.935111
4039852	rs17069226	2.55061e-10	-1.3736	-1.30162
4040010	rs10096696	6.54604e-10	-0.738169	-0.994521
4040033	rs9314520	2.18404e-10	-1.54798	-1.28239
4040057	rs10503238	2.20064e-10	-1.74285	-1.07995
4040129	rs3849836	6.95436e-09	-1.78823	2.41863
4040458	rs1625309	1.15867e-09	-1.16169	-2.34532e-10
4040489	rs147769924	1.11238e-09	-1.20246	-2.34532e-10
4040517	rs73182323	1.91806e-10	-1.68053	-1.27971
4040520	rs1630284	4.33457e-10	-1.75142	-0.393506
4040963	rs17405426	2.92733e-10	-1.70814	-0.829324
4041064	rs17069234	6.16267e-10	-1.79304	-2.34532e-10
4041205	rs78583575	6.212e-10	-1.78507	-2.34532e-10
4041340	rs75752092	3.38016e-08	-1.37216e-10	2.21154
4041356	rs12676505	2.4872e-10	-1.44685	-1.25354
4041366	rs79517738	4.05492e-08	-1.37216e-10	2.39355
4041477	rs4875302	4.09185e-10	-0.978375	-1.22418
4041478	rs184148248	6.7786e-10	-1.69778	-2.34532e-10
4041575	rs4875303	3.4436e-10	-1.08571	-1.28932
4041699	rs1714781	4.1879e-10	-0.925977	-1.25337
4041820	rs17069238	6.16733e-10	-1.79228	-2.34532e-10
4041995	rs7825237	3.66405e-10	-1.07444	-1.23854
4042102	rs7825410	3.77627e-10	-1.03515	-1.24766
4042271	rs77199246	5.7807e-10	-1.71022	-0.146809
4042315	rs141592344	6.20885e-10	-1.78557	-2.34532e-10
4042505	rs78528238	5.93485e-08	-1.37216e-10	2.77446
4042729	rs11136707	5.56516e-10	-1.59721	-0.297811
4042746	rs7018112	1.8976e-10	-1.77326	-1.1977
4042782	rs11136708	5.1553e-10	-1.6274	-0.344122
4042788	rs78115638	5.20742e-08	-1.37216e-10	2.64371
4042842	rs79361040	1.69331e-10	-1.78028	-1.30458
4042854	rs78989350	4.17573e-08	-1.37216e-10	2.42291
4042944	rs11136709	5.41256e-10	-1.6274	-0.295425
4043065	rs11136710	5.40745e-10	-1.62842	-0.295348
4043097	rs7017485	3.49995e-10	-1.05133	-1.30747
4043128	rs117130943	7.01342e-10	-1.66372	-2.34532e-10
4043246	rs4083033	3.33719e-10	-1.17577	-1.23065
4043276	rs79348842	6.20151e-10	-1.78676	-2.34532e-10
4043343	rs4083034	3.39112e-10	-1.1581	-1.23229
4043375	rs4083035	3.55139e-10	-1.11192	-1.23229
4043515	rs17069257	6.03891e-10	-1.63373	-0.179599
4043557	rs1878956	2.05751e-10	-1.63122	-1.25884
4043583	rs3849837	3.60701e-10	-1.10267	-1.226
4043625	rs3849838	3.46639e-10	-1.13112	-1.23731
4043653	rs17069260	6.16506e-10	-1.79265	-2.34532e-10
4043691	rs17069261	5.24102e-10	-1.64876	-0.306274
4043721	rs3849839	3.18207e-10	-1.20933	-1.24469
4043744	rs1519170	5.02578e-10	-0.724266	-1.2727
4043823	rs61500485	5.04201e-10	-1.621	-0.372744
4043844	rs17069262	5.12537e-10	-1.64009	-0.337259
4044122	rs6984970	3.48383e-10	-1.13112	-1.23229
4044178	rs10866964	3.47873e-10	-1.13112	-1.23376
4044230	rs1700088	1.75055e-09	-0.749036	-2.34532e-10
4044237	rs6985124	3.64657e-10	-1.08401	-1.23376
4044241	rs115600675	1.24182e-08	-1.7735	2.9837
4044246	rs6986281	3.61258e-10	-1.09337	-1.23376
4044258	rs118187198	7.2975e-10	-1.62402	-2.34532e-10
4044319	rs6985284	3.38102e-10	-1.1581	-1.23528
4044385	rs11786441	3.32179e-10	-1.17577	-1.23528
4044404	rs11775154	3.31649e-10	-1.17577	-1.23687
4044434	rs13263091	4.11128e-10	-0.954725	-1.24309
4044445	rs112756204	6.71113e-09	-1.79264	2.38744
4044469	rs3860864	3.26392e-10	-1.19406	-1.23456
4044489	rs72624078	2.17911e-10	-1.65238	-1.18026
4044510	rs183727738	3.04505e-09	-0.195445	-2.34532e-10
4044566	rs3860865	3.24729e-10	-1.24011	-1.19361
4044715	rs146323104	1.53195e-09	-1.37216e-10	-0.882424
4044716	rs3990317	3.31126e-10	-1.17577	-1.23845
4044827	rs3990319	3.21233e-10	-1.19367	-1.25089
4044870	rs17405538	5.01464e-10	-0.686088	-1.3131
4044952	rs10441632	3.28657e-10	-1.12206	-1.29964
4045024	rs1700089	3.54737e-10	-1.07777	-1.26757
4045224	rs75950206	1.66042e-09	-1.37216e-10	-0.80189
4045225	rs117157474	2.17594e-08	-1.37216e-10	1.77108
4045300	rs7015381	4.65885e-10	-1.7334	-0.339379
4045361	rs6990610	3.34888e-10	-1.15388	-1.24904
4045424	rs6995684	3.37802e-10	-1.14234	-1.25192
4045434	rs34455893	6.17985e-10	-1.79026	-2.34532e-10
4045470	rs13270945	3.37332e-10	-1.12106	-1.27459
4045487	rs1700091	3.80846e-10	-1.00425	-1.27008
4045526	rs1647304	3.80401e-10	-1.00425	-1.27125
4045567	rs28628133	3.74025e-10	-1.0133	-1.27909
4045591	rs9644363	1.07232e-09	-1.14142	-0.0977174
4045663	rs5028015	3.44633e-10	-1.13737	-1.23687
4045689	rs5028016	1.43293e-09	-1.1918	0.242563
4045780	rs9644364	1.27271e-09	-0.947618	-0.120198
4045800	rs9644365	9.09358e-08	-1.37216e-10	3.20119
4045835	rs6996352	9.55083e-10	-0.608763	-0.746158
4045859	rs34515053	3.12401e-10	-1.16673	-1.30571
4045910	rs34749479	3.09829e-10	-1.21025	-1.27044
4045914	rs35364155	1.69446e-10	-1.7894	-1.29479
4045952	rs34851282	3.03813e-10	-1.22895	-1.27136
4045983	rs28725409	3.465e-10	-1.09588	-1.27296
4046052	rs13282730	3.61193e-10	-1.05278	-1.27452
4046073	rs78590223	5.39637e-10	-1.67816	-0.247658
4046092	rs13279779	3.34247e-10	-1.11236	-1.29248
4046098	rs11774620	1.31164e-09	-1.18792	0.150231
4046247	rs75804650	6.16339e-10	-1.79292	-2.34532e-10
4046276	rs11774658	1.61057e-09	-1.17319	0.340818
4046468	rs10503239	6.25806e-10	-1.77768	-2.34532e-10
4046539	rs11136712	1.61223e-09	-1.19046	0.359117
4046576	rs1647305	1.9486e-09	-1.07146	0.429604
4046640	rs1647306	1.95256e-09	-1.06261	0.42279
4046658	rs1700092	1.9702e-09	-1.10014	0.469307
4046734	rs6987253	1.49385e-09	-1.16388	0.256267
4046781	rs75804553	8.70436e-08	-1.37216e-10	3.15745
4046806	rs1700093	1.92529e-09	-1.07668	0.42279
4046873	rs7000736	1.92828e-09	-1.02985	0.377513
4046906	rs34128707	1.5984e-09	-1.20783	0.367865
4047042	rs6558853	1.57848e-09	-1.21641	0.363914
4047054	rs4875304	1.00531e-09	-1.48178	0.178117
4047268	rs17405566	6.36348e-10	-1.76097	-2.34532e-10
4047464	rs4086674	1.52105e-09	-1.30852	0.418963
4047546	rs1714783	1.41902e-09	-1.21034	0.25134
4047566	rs1647308	1.56412e-09	-1.13941	0.277769
4047577	rs4086675	1.36308e-09	-1.14759	0.148372
4047602	rs6988224	1.28685e-09	-1.33483	0.278064
4047650	rs1647309	6.76305e-10	-0.392544	-1.30753
4047812	rs6992631	1.54257e-09	-1.17084	0.29533
4047943	rs7007375	1.35601e-09	-1.09496	0.0905384
4048009	rs7007410	1.64518e-09	-1.1157	0.304583
4048123	rs6993215	1.57702e-09	-1.06327	0.209844
4048184	rs13275448	1.75614e-09	-0.887126	0.141277
4048186	rs6989172	1.48373e-09	-1.03857	0.124171
4048597	rs779129	5.16656e-10	-0.688677	-1.28066
4048625	rs79923470	3.33536e-08	-1.37216e-10	2.1982
4048690	rs147381084	1.37617e-09	-1.37216e-10	-0.989659
4048774	rs13276681	1.23289e-09	-0.149971	-0.949629
4048810	rs182840843	1.37154e-09	-1.37216e-10	-0.993033
4048858	rs10111021	1.35361e-09	-1.45743	0.451236
4049011	rs17069297	3.9396e-10	-1.68723	-0.553243
4049047	rs4415339	3.14834e-10	-1.23088	-1.2338
4049374	rs779130	3.58242e-10	-1.08226	-1.25325
4049489	rs13439849	6.79176e-10	-1.69584	-2.34532e-10
4049939	rs138356261	2.09495e-09	-0.569435	-2.34532e-10
4050685	rs143166734	9.24706e-10	-1.38724	-2.34532e-10
4050710	rs11781720	2.12761e-10	-1.68719	-1.16936
4050742	rs567652371	1.04213e-09	-1.37216e-10	-1.2677
4051243	rs11985852	1.55269e-09	-0.704082	-0.164896
4051327	rs11985882	1.90399e-09	-0.392497	-0.272514
4051387	rs779131	2.64322e-09	-0.485928	0.148964
4051497	rs11989624	1.16285e-09	-0.871746	-0.28634
4051628	rs75908898	2.30835e-08	-1.37216e-10	1.83015
4052031	rs779132	1.76712e-09	-0.902778	0.163163
4052093	rs779133	5.7614e-10	-1.27701	-0.583357
4052123	rs3860866	6.70431e-10	-0.999484	-0.709314
4052221	rs1647311	5.09329e-09	-0.20468	0.523641
4052459	rs2552111	8.79411e-10	-0.321799	-1.11567
4052553	rs76865316	1.55344e-09	-1.37216e-10	-0.868489
4052555	rs2656298	3.90821e-10	-1.2262	-1.02227
4052591	rs2552112	4.19782e-10	-1.78971	-0.387272
4052593	rs2656299	4.09201e-10	-1.78755	-0.414967
4052782	rs117266811	9.95553e-10	-1.31342	-2.34532e-10
4052843	rs143059667	1.04039e-09	-1.37216e-10	-1.26937
4052895	rs889994	3.55969e-09	-0.224624	0.185334
4052994	rs17405766	1.02644e-09	0.0272091	-1.31008
4053047	rs968370	1.9368e-10	-1.76415	-1.18636
4053079	rs968371	2.03966e-10	-1.69722	-1.20155
4053304	rs117385976	1.30769e-09	-1.0407	-2.34532e-10
4053308	rs3887814	7.11792e-08	-1.37216e-10	2.95624
4053310	rs3860867	1.81479e-09	-1.37216e-10	-0.712995
4053439	rs78369090	2.03305e-09	-1.37216e-10	-0.599428
4053525	rs148739942	6.58853e-10	-1.72622	-2.34532e-10
4053705	rs813584	3.27867e-10	-1.43104	-0.993067
4054043	rs78509282	1.11524e-09	-1.1999	-2.34532e-10
4054380	rs79092172	5.10784e-08	-1.37216e-10	2.6244
4054500	rs28373596	3.2449e-10	-1.78754	-0.646925
4054720	rs7840813	9.74008e-10	-0.0376444	-1.29766
4054767	rs62503968	3.62535e-10	-1.79242	-0.53118
4054770	rs7840845	9.78774e-10	-0.0265926	-1.30383
4054837	rs145258272	1.48541e-09	-1.37216e-10	-0.913271
4054945	rs77669019	8.00142e-10	-1.53193	-2.34532e-10
4054953	rs7841156	8.26585e-10	-0.192403	-1.30701
4055020	rs148687172	1.27791e-09	-1.37216e-10	-1.06374
4055063	rs7837656	8.37799e-10	-0.182901	-1.30304
4055073	rs7841311	8.34287e-10	-0.182901	-1.30724
4055097	rs118011033	6.16136e-10	-1.79325	-2.34532e-10
4055201	rs28416648	9.97069e-10	-1.3119	-2.34532e-10
4055218	rs4875306	2.71582e-10	-1.79324	-0.819219
4055319	rs4875307	2.86202e-10	-1.76272	-0.7973
4055414	rs75355163	1.29495e-09	-1.37216e-10	-1.05049
4055507	rs779118	2.92074e-10	-1.22809	-1.31162
4055581	rs7012939	9.35363e-10	-0.0756258	-1.30016
4055602	rs6992177	1.18728e-09	0.170129	-1.30743
4055618	rs6992181	8.30391e-10	-0.183109	-1.31171
4055623	rs7013060	7.2372e-10	-0.324033	-1.30828
4055665	rs7013089	8.41963e-10	-0.179213	-1.30177
4055776	rs7013270	1.1001e-09	0.0860024	-1.29957
4056001	rs148287875	1.04435e-09	-1.37216e-10	-1.26557
4056083	rs11989184	5.48023e-10	-1.73565	-0.174752
4056195	rs117458293	9.27132e-10	-1.38462	-2.34532e-10
4056211	rs190926721	1.73058e-09	-1.37216e-10	-0.760507
4056341	rs34517386	5.97958e-10	-1.749	-0.0741964
4056592	rs17069371	6.13737e-10	-1.70445	-0.0927026
4056880	rs6998077	4.21016e-09	0.128536	-2.34532e-10
4057074	rs28668237	6.39785e-10	-1.75559	-2.34532e-10
4057197	rs61308067	4.26512e-10	-1.608	-0.553076
4057244	rs75490515	1.06593e-09	-1.24511	-2.34532e-10
4057686	rs17069382	3.09587e-10	-1.65557	-0.825907
4057778	rs145938687	1.11596e-09	-1.19925	-2.34532e-10
4057914	rs6558855	3.49844e-09	-0.0566469	-2.34532e-10
4058020	rs145519780	1.77535e-09	-1.37216e-10	-0.734967
4058105	rs62501361	3.60605e-09	-0.0263518	-2.34532e-10
4058255	rs7004082	3.57119e-09	-0.0360664	-2.34532e-10
4058303	rs6986772	3.6449e-09	-0.0156359	-2.34532e-10
4058393	rs6990955	3.43267e-09	-0.0756258	-2.34532e-10
4058776	rs142617023	1.59823e-09	-0.840066	-2.34532e-10
4058857	rs7838070	4.03813e-09	0.0868172	-2.34532e-10
4059016	rs185075229	7.80687e-10	-1.55655	-2.34532e-10
4059226	rs2081354	3.31517e-10	-1.23325	-1.17979
4059441	rs12548693	7.71589e-10	-1.56827	-2.34532e-10
4059509	rs17069400	4.46107e-09	0.186425	-2.34532e-10
4059642	rs710259	2.20401e-10	-1.54926	-1.27201
4059676	rs710258	2.1993e-10	-1.54328	-1.28013
4059747	rs75766359	7.56721e-10	-1.58772	-2.34532e-10
4059972	rs147749633	1.02538e-09	-1.2839	-2.34532e-10
4059981	rs3893792	3.28165e-10	-1.16271	-1.26049
4060017	rs710257	2.53924e-10	-1.48417	-1.19551
4060141	rs17069425	4.56109e-09	0.208598	-2.34532e-10
4060604	rs4875308	1.71949e-10	-1.75659	-1.31293
4060617	rs144438788	1.04803e-09	-1.37216e-10	-1.26205
4060673	rs2552116	2.74915e-10	-1.39654	-1.20372
4060892	rs148931082	1.10994e-09	-1.37216e-10	-1.20466
4061058	rs3914776	2.94968e-10	-1.78588	-0.743973
4061082	rs75784210	1.67968e-09	-1.37216e-10	-0.790358
4061204	rs1714708	9.78338e-10	-0.714124	-0.616739
4061552	rs149462072	1.13388e-09	-1.18331	-2.34532e-10
4061614	rs55841617	6.39517e-10	-1.75601	-2.34532e-10
4061704	rs78866023	1.53217e-08	1.4203	-2.34532e-10
4062028	rs139237569	1.82531e-09	-1.37216e-10	-0.707213
4062601	rs11779968	3.20577e-09	-0.144012	-2.34532e-10
4062819	rs10503240	2.75021e-09	-0.297286	-2.34532e-10
4062899	rs62501362	1.98659e-10	-1.69285	-1.23228
4062910	rs11776490	4.10668e-09	0.10365	-2.34532e-10
4063099	rs11780805	3.45117e-09	-0.0702494	-2.34532e-10
4063488	rs3860868	2.12107e-10	-1.69297	-1.16666
4063615	rs62501363	5.44575e-10	-0.616584	-1.30013
4063635	rs56336299	2.04008e-10	-1.70149	-1.19707
4063650	rs55662983	1.97684e-10	-1.71149	-1.21855
4063800	rs143653978	7.15472e-10	-1.64378	-2.34532e-10
4063846	rs4554485	2.01616e-10	-1.76722	-1.14313
4063953	rs113812165	2.43501e-09	-1.37216e-10	-0.419012
4064126	rs11784219	5.73177e-10	-0.560328	-1.3052
4064505	rs11781180	5.97823e-10	-0.541865	-1.28156
4064927	rs62501365	6.28038e-10	-0.50324	-1.27088
4065002	rs56376225	6.58946e-10	-0.426064	-1.30001
4065529	rs1568330	2.38306e-10	-1.78981	-0.953355
4065663	rs62501367	5.85954e-10	-0.540655	-1.30282
4065777	rs73658483	6.70856e-10	-1.70817	-2.34532e-10
4065900	rs192766298	1.96633e-09	-1.37216e-10	-0.632794
4066036	rs17069462	5.31559e-10	-0.630922	-1.30998
4066365	rs1647314	7.64033e-10	-1.57811	-2.34532e-10
4066549	rs1700073	2.86881e-10	-1.55248	-1.00517
4066767	rs140476038	6.75158e-10	-1.70177	-2.34532e-10
4066831	rs1647315	2.99031e-10	-1.59147	-0.924704
4066913	rs10503241	5.28117e-10	-0.63452	-1.31288
4067169	rs148130153	1.01925e-09	-1.37216e-10	-1.2899
4067273	rs13280295	3.44053e-10	-1.76076	-0.615158
4067573	rs142283947	6.36116e-10	-1.76134	-2.34532e-10
4067689	rs73184114	2.49135e-10	-1.78014	-0.918579
4067721	rs149577805	9.48813e-10	-1.36151	-2.34532e-10
4067729	rs77623198	1.75412e-09	-1.37216e-10	-0.746999
4067803	rs1519167	2.50151e-10	-1.66854	-1.02612
4067830	rs6991758	2.2276e-09	-0.50804	-2.34532e-10
4067902	rs11785627	2.81596e-09	-0.273662	-2.34532e-10
4067955	rs11784925	2.12726e-09	-0.554128	-2.34532e-10
4068027	rs11781359	2.52467e-10	-1.74719	-0.938251
4068187	rs147413398	6.20282e-10	-1.78654	-2.34532e-10
4068265	rs142737829	9.49353e-10	-1.36094	-2.34532e-10
4068459	rs78228896	2.43376e-09	-1.37216e-10	-0.419528
4068535	rs1714712	2.49746e-10	-1.63033	-1.06595
4068601	rs117435817	9.14293e-10	-1.39857	-2.34532e-10
4068713	rs1700072	2.53297e-10	-1.65407	-1.02809
4069061	rs62501368	2.174e-09	-0.532396	-2.34532e-10
4069338	rs76180791	1.26984e-09	-1.37216e-10	-1.07007
4069562	rs79920181	1.09688e-09	-1.21649	-2.34532e-10
4069617	rs139665668	1.40022e-08	-1.37216e-10	1.33025
4069798	rs80052554	1.31164e-09	-1.37216e-10	-1.03768
4070174	rs80023619	9.95427e-10	-1.37216e-10	-1.31355
4070222	rs12156156	2.62984e-10	-1.69275	-0.951878
4070415	rs3889326	2.15718e-10	-1.54476	-1.29799
4070767	rs13248376	1.91307e-10	-1.74015	-1.22268
4070796	rs77063566	1.4638e-09	-1.37216e-10	-0.92793
4070844	rs17069490	6.91146e-09	-1.37216e-10	0.624217
4070860	rs1700070	3.72886e-09	-1.52979	1.53693
4071104	rs13249547	5.65652e-10	-1.23278	-0.645961
4071214	rs10099864	4.21718e-10	-1.15635	-1.01603
4071270	rs7829915	4.74031e-10	-1.01402	-1.04142
4071329	rs146459802	6.26614e-10	-1.77639	-2.34532e-10
4071351	rs10100889	2.39146e-10	-1.79087	-0.94878
4071438	rs890000	2.92889e-10	-1.67568	-0.86124
4071514	rs890001	2.0714e-10	-1.60726	-1.27606
4071516	rs1714714	7.79114e-09	1.95869	-1.21467
4071916	rs141558107	1.2814e-09	-1.37216e-10	-1.06101
4072477	rs77797687	1.01374e-09	-1.37216e-10	-1.29532
4072594	rs75806680	3.77974e-09	-1.37216e-10	0.0206912
4072933	rs17069495	1.77369e-09	-1.37216e-10	-0.735904
4073102	rs9792308	2.48868e-10	-1.77632	-0.923477
4073225	rs2407312	2.00608e-10	-1.68249	-1.23288
4073265	rs1714717	3.49353e-10	-1.65071	-0.709928
4074173	rs17069501	1.71981e-09	-1.37216e-10	-0.766749
4074297	rs1401481	6.16213e-10	-1.79313	-2.34532e-10
4074311	rs1714718	2.30704e-10	-1.76902	-1.00656
4074413	rs73658490	1.75192e-09	-1.37216e-10	-0.748249
4074426	rs73658491	1.61938e-09	-1.37216e-10	-0.82692
4074533	rs1401483	2.22307e-10	-1.78024	-1.03242
4074670	rs1700068	2.51308e-10	-1.77351	-0.916527
4075036	rs1519168	2.83977e-10	-1.6872	-0.880624
4075054	rs73184150	4.34442e-10	-0.966264	-1.17639
4075279	rs3849841	1.7524e-10	-1.75683	-1.29374
4075501	rs17334135	6.2121e-10	-1.78505	-2.34532e-10
4075514	rs2068242	4.06457e-09	1.1032	-1.00985
4075671	rs1356652	6.02767e-10	-1.01989	-0.795303
4075796	rs3849842	3.87138e-10	-1.73795	-0.519987
4076049	rs3849843	5.19152e-09	0.122155	0.215908
4076243	rs1647317	3.52773e-10	-1.7104	-0.640495
4076675	rs17069542	1.67046e-09	-1.37216e-10	-0.795868
4076758	rs12674947	4.71196e-10	-0.866316	-1.19513
4077099	rs4461921	6.11309e-10	-1.72331	-0.0778039
4077178	rs1714720	8.2979e-10	-1.49188	-0.00366331
4077190	rs17069552	3.48508e-10	-1.05523	-1.30783
4077348	rs1714721	1.20918e-09	-1.73442	0.615395
4077369	rs73658492	6.36677e-09	-1.37216e-10	0.542128
4077479	rs1647322	5.57479e-10	-1.42694	-0.466351
4077551	rs76817042	3.29237e-09	1.17424	-1.29159
4077595	rs2407313	3.97007e-10	-1.67786	-0.554904
4077698	rs2680628	3.31791e-10	-1.4649	-0.947311
4078053	rs3843924	3.35371e-10	-1.44212	-0.959364
4078100	rs74754067	2.28616e-10	-1.48997	-1.29471
4078155	rs3896280	4.50923e-10	-0.842879	-1.26254
4078211	rs79768843	3.85888e-09	-1.37216e-10	0.0414119
4078257	rs17069576	3.81178e-10	-1.00375	-1.2697
4078293	rs139523239	1.32412e-09	-1.37216e-10	-1.02822
4078294	rs118180204	6.68983e-10	-1.71096	-2.34532e-10
4078353	rs2407314	2.53991e-10	-1.75553	-0.923887
4078457	rs78030114	6.93202e-10	-1.6754	-2.34532e-10
4078619	rs79745309	9.45933e-10	-1.36455	-2.34532e-10
4078877	rs73184173	3.85508e-10	-1.02394	-1.23822
4079162	rs1714726	5.26862e-10	-1.46026	-0.489525
4079405	rs10503242	4.17283e-10	-0.938194	-1.24476
4079740	rs1621526	5.1346e-10	-1.35016	-0.625391
4079750	rs1714728	4.70996e-10	-1.34078	-0.721087
4080144	rs939151	3.42029e-10	-1.34258	-1.03924
4080228	rs118041485	1.24733e-09	-1.37216e-10	-1.08796
4080371	rs72507690	2.74403e-09	-1.37216e-10	-0.299536
4080416	rs6999156	6.19979e-10	-1.78703	-2.34532e-10
4080812	rs117695243	1.08227e-09	-1.22991	-2.34532e-10
4080897	rs1714732	3.42748e-10	-1.29943	-1.0803
4080960	rs12677763	3.87094e-10	-1.01685	-1.2412
4081142	rs17406140	9.7549e-10	-1.33378	-2.34532e-10
4081175	rs1700063	3.43695e-10	-1.26463	-1.11233
4081204	rs28667918	3.27142e-10	-1.63933	-0.786996
4081275	rs1700062	3.073e-10	-1.37434	-1.11456
4081569	rs1394481	3.18571e-10	-1.61622	-0.836653
4081878	rs13439511	3.1226e-10	-1.62032	-0.85256
4081934	rs77998353	9.10338e-10	-1.4029	-2.34532e-10
4081951	rs74749955	1.08661e-09	-1.37216e-10	-1.2259
4082000	rs138205802	1.11431e-09	-1.20073	-2.34532e-10
4082107	rs73184193	6.33696e-10	-1.76515	-2.34532e-10
4082261	rs12334970	3.08276e-10	-1.58652	-0.899205
4082487	rs118040143	1.9932e-10	-1.72378	-1.19803
4083014	rs143651650	1.54048e-09	-1.37216e-10	-0.876873
4083087	rs1700059	3.85111e-10	-1.28719	-0.975998
4083329	rs10105671	2.53252e-10	-1.60503	-1.0773
4083641	rs1504758	3.46984e-10	-1.47519	-0.892248
4084037	rs12334711	3.32375e-10	-1.57721	-0.833242
4084105	rs191257420	6.26854e-10	-1.77601	-2.34532e-10
4084111	rs62478839	3.23478e-10	-1.79325	-0.644334
4084249	rs1401489	8.62326e-10	-1.45709	-2.34532e-10
4084250	rs60412395	3.28393e-10	-1.22008	-1.20243
4084285	rs139818304	8.58123e-10	-1.46197	-2.34532e-10
4084421	rs1519178	7.03335e-10	-1.66089	-2.34532e-10
4084434	rs1519179	2.52316e-10	-1.72782	-0.958217
4084783	rs140578018	1.17066e-09	-1.37216e-10	-1.15139
4084879	rs1714821	2.43891e-10	-1.66407	-1.05593
4084970	rs1700055	2.49042e-10	-1.67225	-1.02685
4084974	rs73186107	3.43667e-10	-1.26304	-1.114
4085180	rs62478840	6.29234e-10	-1.77222	-2.34532e-10
4085206	rs1630897	3.38015e-10	-1.50642	-0.887209
4085345	rs111664941	6.25231e-10	-1.7786	-2.34532e-10
4085456	rs1629108	3.594e-10	-1.18842	-1.14386
4085691	rs68169693	3.39168e-10	-1.21555	-1.17467
4085763	rs1625889	2.98119e-10	-1.23631	-1.28291
4085943	rs1624827	6.76868e-10	-1.69924	-2.34532e-10
4086001	rs1624063	2.98291e-10	-1.23362	-1.28503
4086017	rs1714822	2.42189e-10	-1.56777	-1.15923
4086218	rs10107660	5.26455e-10	-1.60753	-0.343021
4086390	rs139192801	1.17066e-09	-1.37216e-10	-1.15139
4086551	rs1700054	6.75108e-10	-1.70185	-2.34532e-10
4086561	rs78079738	6.42275e-10	-1.7517	-2.34532e-10
4086746	rs181648322	1.17144e-09	-1.37216e-10	-1.15073
4086817	rs2656276	2.96428e-10	-1.28859	-1.23632
4086963	rs2680590	3.74928e-10	-1.18832	-1.10166
4087191	rs7828683	7.49654e-10	-1.29798	-0.299127
4087232	rs1700053	7.04378e-10	-1.6594	-2.34532e-10
4087295	rs10094300	5.62385e-10	-0.651002	-1.23353
4087339	rs58931253	9.97473e-10	-1.37216e-10	-1.31149
4087405	rs7829008	3.575e-10	-1.25643	-1.08115
4087411	rs1700052	3.29675e-10	-1.25911	-1.1595
4087477	rs1714674	6.95034e-10	-1.67276	-2.34532e-10
4087686	rs17069640	3.98029e-10	-1.09606	-1.13413
4087732	rs1700051	4.26233e-10	-1.20912	-0.952613
4087767	rs1714675	3.70146e-10	-1.13045	-1.17237
4088414	rs7834905	3.20526e-10	-1.26027	-1.18649
4088528	rs1700050	6.86238e-10	-1.68549	-2.34532e-10
4088556	rs13280268	4.25246e-10	-1.06774	-1.09631
4088807	rs78772178	1.06642e-09	-1.37216e-10	-1.24466
4088818	rs1700049	3.13505e-10	-1.32657	-1.14233
4088886	rs7822178	3.77895e-10	-1.19211	-1.08999
4089116	rs11992222	5.43399e-10	-0.672504	-1.24637
4089132	rs11992223	4.14174e-10	-1.13016	-1.06027
4089238	rs11993028	5.71935e-10	-0.63207	-1.23562
4089370	rs11995514	5.40204e-10	-0.700885	-1.22389
4089422	rs1700048	7.24276e-10	-1.63155	-2.34532e-10
4089748	rs10105492	4.37917e-10	-0.912596	-1.22209
4089767	rs117226866	7.73938e-10	-1.56523	-2.34532e-10
4089887	rs10091948	5.51886e-10	-0.688159	-1.21522
4089910	rs10104908	4.91524e-10	-0.790006	-1.2292
4089975	rs28573165	3.3342e-10	-1.35256	-1.05476
4090091	rs1700047	3.34013e-10	-1.32857	-1.07697
4090096	rs1714676	3.29348e-10	-1.3391	-1.08051
4090184	rs1700046	2.53506e-10	-1.55753	-1.1238
4090222	rs1700045	7.69917e-10	-1.57044	-2.34532e-10
4090246	rs73186131	3.9556e-10	-1.16231	-1.0741
4090489	rs1700043	8.06129e-10	-1.52448	-2.34532e-10
4090560	rs1714677	3.64649e-10	-1.05746	-1.26033
4090648	rs13272378	4.43207e-10	-0.905948	-1.21673
4090790	rs1714678	7.80674e-10	-1.55656	-2.34532e-10
4090834	rs1700042	7.87738e-10	-1.54755	-2.34532e-10
4090867	rs10108686	4.63397e-10	-0.862048	-1.21609
4090973	rs1700041	7.94274e-10	-1.53929	-2.34532e-10
4091100	rs146961780	7.90663e-09	-1.37216e-10	0.758738
4091132	rs7822226	4.34931e-10	-0.893584	-1.24795
4091177	rs73186138	3.60597e-10	-1.16477	-1.16419
4091235	rs74427980	9.98239e-10	-1.37216e-10	-1.31073
4091248	rs57236306	3.32007e-10	-1.28001	-1.13155
4091264	rs1714680	7.70979e-10	-1.56906	-2.34532e-10
4091311	rs1714681	7.82066e-10	-1.55478	-2.34532e-10
4091634	rs1714682	9.15889e-10	-1.39682	-2.34532e-10
4091704	rs117686904	2.1381e-09	-1.37216e-10	-0.549049
4091888	rs1700040	5.02877e-10	-0.990732	-1.00564
4091894	rs60168003	1.65954e-10	-1.79295	-1.31206
4091982	rs73658497	1.67938e-10	-1.78914	-1.30398
4092119	rs1714683	2.30381e-10	-1.53429	-1.2427
4092133	rs17069667	1.70584e-10	-1.7929	-1.28459
4092209	rs73186145	3.81599e-10	-1.12095	-1.1514
4092218	rs75986144	3.78571e-10	-1.1536	-1.12671
4092617	rs117438328	6.63474e-10	-1.71923	-2.34532e-10
4093118	rs1714684	3.49174e-10	-1.62278	-0.738363
4093202	rs187026692	1.35649e-08	1.29852	-2.34532e-10
4093625	rs34879095	1.9983e-10	-1.68963	-1.22962
4093784	rs73186152	4.49038e-10	-1.08078	-1.02883
4094027	rs17069674	4.1442e-10	-1.33879	-0.851044
4094032	rs17069676	1.85785e-10	-1.79255	-1.19958
4094130	rs1714687	2.79864e-10	-1.60437	-0.978043
4094146	rs73186161	3.3473e-10	-1.43562	-0.967773
4094170	rs73186163	3.3982e-10	-1.43562	-0.952682
4094253	rs17069679	3.73984e-10	-1.45775	-0.834751
4094533	rs142017764	1.15602e-09	-1.37216e-10	-1.16398
4094578	rs75210227	6.88067e-10	-1.68283	-2.34532e-10
4094658	rs10503243	1.87427e-10	-1.70233	-1.28099
4094672	rs73186168	4.90967e-10	-1.17558	-0.844765
4094996	rs73186170	4.8845e-10	-1.19864	-0.826841
4095164	rs2656277	1.92107e-10	-1.70209	-1.25658
4095170	rs73186175	4.48875e-10	-1.28328	-0.826693
4095181	rs116942707	1.00969e-09	-1.29932	-2.34532e-10
4095264	rs73186177	4.76545e-10	-1.20746	-0.842693
4095438	rs149579216	1.76542e-09	-1.37216e-10	-0.740577
4095519	rs148751527	1.05142e-09	-1.37216e-10	-1.25882
4096011	rs17334464	2.34657e-10	-1.79239	-0.966202
4096038	rs117644664	1.36967e-09	-1.37216e-10	-0.994391
4096223	rs13270159	2.63053e-10	-1.36062	-1.28374
4096261	rs1700113	2.57126e-10	-1.42691	-1.24024
4096304	rs116980827	6.46004e-10	-1.74591	-2.34532e-10
4096483	rs140695719	6.77007e-10	-1.69904	-2.34532e-10
4096538	rs10098572	1.95399e-10	-1.62946	-1.31222
4096546	rs1620593	1.76625e-10	-1.73382	-1.30887
4096574	rs17069682	4.9869e-10	-1.21783	-0.786904
4096644	rs141829572	1.73312e-09	-1.37216e-10	-0.759038
4096688	rs1619074	2.12054e-10	-1.65108	-1.2088
4096691	rs28522529	2.2596e-10	-1.57521	-1.22115
4096979	rs17069688	1.57086e-09	-0.574301	-0.283041
4097092	rs7817964	3.61918e-10	-1.77005	-0.555254
4097140	rs1504774	1.95826e-10	-1.73636	-1.20313
4097418	rs1700112	1.71491e-10	-1.76006	-1.31213
4097519	rs1714689	1.73719e-10	-1.76686	-1.29242
4097616	rs77245341	4.15998e-09	-1.37216e-10	0.116546
4097752	rs191361876	1.22713e-09	-1.37216e-10	-1.10428
4097907	rs17069699	1.29348e-09	-1.05162	-2.34532e-10
4098594	rs1700110	2.27147e-10	-1.58147	-1.20965
4098730	rs138641972	9.86922e-10	-1.32213	-2.34532e-10
4098831	rs17334548	2.09485e-10	-1.76092	-1.11115
4099278	rs118180663	7.8192e-10	-1.55497	-2.34532e-10
4099341	rs28368910	1.89214e-10	-1.71297	-1.26087
4099817	rs1504772	1.68212e-10	-1.77882	-1.31268
4100037	rs142480648	1.10996e-09	-1.37216e-10	-1.20464
4100151	rs1504771	5.01942e-10	-1.56978	-0.428453
4100579	rs7844262	1.78601e-10	-1.74066	-1.29091
4100582	rs17069711	1.7788e-09	-1.37216e-10	-0.733023
4101055	rs60461953	1.9836e-10	-1.75106	-1.17557
4101062	rs57119424	2.02362e-10	-1.73108	-1.17557
4101280	rs76219588	6.3894e-10	-0.579969	-1.17694
4101492	rs1700106	4.03127e-10	-1.70942	-0.508051
4101558	rs13248374	2.99601e-10	-1.79303	-0.721236
4101702	rs79805352	1.35633e-09	-1.37216e-10	-1.00418
4101948	rs1504769	1.02571e-09	-0.714166	-0.569417
4102093	rs17334599	8.0135e-10	-1.53042	-2.34532e-10
4102471	rs7838274	9.19279e-10	-0.556793	-0.836337
4102729	rs60593083	2.08153e-10	-1.77859	-1.09986
4102862	rs1700103	1.18165e-09	-1.14205	-2.34532e-10
4102877	rs1632347	2.03624e-10	-1.59178	-1.30866
4103027	rs1631394	1.6747e-10	-1.78506	-1.31085
4103130	rs4875310	2.10485e-10	-1.74315	-1.12415
4103697	rs76622329	3.34245e-09	-1.37216e-10	-0.102261
4103779	rs1700102	1.68838e-10	-1.78526	-1.30252
4103845	rs1700101	2.4637e-10	-1.76034	-0.949544
4103857	rs6995424	2.08742e-10	-1.7931	-1.08252
4104194	rs7015600	2.2283e-10	-1.78338	-1.02693
4104383	rs1394487	1.05278e-09	-0.920028	-0.337506
4104417	rs6982016	2.26469e-10	-1.79319	-1.00092
4104641	rs1847572	1.26717e-09	-1.07218	-2.34532e-10
4104656	rs1700100	1.71214e-10	-1.76441	-1.30939
4104745	rs1394486	2.45051e-10	-1.75657	-0.95868
4104780	rs116907106	6.70472e-08	2.89643	-2.34532e-10
4104853	rs73498575	2.18637e-10	-1.79271	-1.0366
4104893	rs1700099	1.07201e-09	-1.23943	-2.34532e-10
4105147	rs1714746	2.48552e-10	-1.7535	-0.947566
4105313	rs2656278	2.63948e-10	-1.77404	-0.866931
4105392	rs9792372	2.18606e-10	-1.79138	-1.03807
4105583	rs11776092	1.9447e-09	-0.643855	-2.34532e-10
4106583	rs7011072	1.97683e-10	-1.76472	-1.16533
4106612	rs7011094	2.0053e-10	-1.77942	-1.13634
4106789	rs62478856	6.85912e-10	-1.25057	-0.435399
4106966	rs73498581	1.90239e-10	-1.78355	-1.18489
4107011	rs17406556	7.7357e-10	-1.5657	-2.34532e-10
4107104	rs17334654	7.34046e-09	0.684437	-2.34532e-10
4107683	rs73498583	1.98849e-10	-1.77956	-1.14461
4107729	rs77855540	9.18e-09	0.908064	-2.34532e-10
4107852	rs73188046	2.16181e-10	-1.55846	-1.28215
4107857	rs7002694	2.0115e-10	-1.79251	-1.12016
4107869	rs4404937	1.47224e-09	-0.922181	-2.34532e-10
4108050	rs6998882	8.83475e-10	-0.13772	-1.29514
4108111	rs73498586	2.06496e-10	-1.792	-1.09443
4108177	rs73498587	2.14288e-10	-1.73035	-1.11905
4108290	rs117908221	6.22933e-10	-1.78228	-2.34532e-10
4108330	rs971555	8.79855e-10	-0.13597	-1.30099
4108428	rs17069747	2.11186e-10	-1.79171	-1.07227
4108947	rs73498592	2.08087e-10	-1.79288	-1.08588
4109064	rs6983521	3.64442e-10	-1.13511	-1.18324
4109163	rs6984808	2.13284e-10	-1.6045	-1.24959
4109332	rs905764	3.13745e-10	-1.35482	-1.11331
4109415	rs905765	3.31359e-10	-1.29282	-1.12069
4109451	rs145173053	6.5415e-10	-1.73338	-2.34532e-10
4109497	rs75858810	1.37279e-09	-1.37216e-10	-0.99212
4109763	rs779109	7.61176e-10	-1.58186	-2.34532e-10
4109900	rs2407941	5.1378e-10	-0.667505	-1.30742
4110032	rs13259289	9.23741e-10	-1.64848	0.260197
4110081	rs17406590	1.58172e-08	1.45214	-2.34532e-10
4110206	rs77200258	1.35089e-09	-1.37216e-10	-1.0082
4110239	rs73498596	1.95123e-10	-1.78501	-1.15808
4110300	rs57149374	1.91187e-10	-1.78314	-1.18032
4110460	rs73660706	2.08291e-10	-1.78532	-1.09246
4110462	rs73660707	2.06111e-10	-1.78549	-1.10281
4110582	rs139805405	6.52466e-10	-1.73596	-2.34532e-10
4110597	rs10503244	8.6783e-10	-1.45072	-2.34532e-10
4111040	rs17069756	8.69589e-10	-1.4487	-2.34532e-10
4111042	rs188114213	1.16139e-09	-1.15934	-2.34532e-10
4111060	rs12677765	2.74451e-10	-1.52655	-1.07539
4111124	rs779110	3.12028e-10	-1.41657	-1.05706
4111189	rs61039530	2.04103e-10	-1.78279	-1.11531
4111274	rs140744353	1.39371e-09	-1.37216e-10	-0.976996
4111587	rs112430098	2.07078e-10	-1.78081	-1.10281
4111602	rs112150545	2.24456e-10	-1.77658	-1.02646
4112073	rs62478858	4.37414e-10	-0.822282	-1.31356
4112258	rs1700096	3.28534e-10	-1.4265	-0.995577
4112472	rs146196164	1.00318e-09	-1.37216e-10	-1.30579
4112704	rs73498600	2.26714e-10	-1.76224	-1.03079
4112953	rs17069759	7.16989e-10	-1.64166	-2.34532e-10
4113024	rs117786272	4.30273e-08	2.45287	-2.34532e-10
4113044	rs17069762	2.25961e-10	-1.76847	-1.02789
4113196	rs73660709	2.34626e-10	-1.74153	-1.0172
4113335	rs116947935	8.56126e-10	-1.4643	-2.34532e-10
4113492	rs17069764	2.80413e-10	-1.54485	-1.03561
4114259	rs73660711	5.25683e-10	-1.10334	-0.848683
4114274	rs12675002	4.21375e-10	-0.861615	-1.31158
4114392	rs182219939	2.13747e-09	-1.37216e-10	-0.549342
4114456	rs2680599	2.05576e-10	-1.77906	-1.11184
4114707	rs145587386	3.63855e-08	2.28521	-2.34532e-10
4115077	rs57270843	2.94823e-10	-1.77524	-0.755108
4115130	rs57412256	3.17632e-10	-1.78008	-0.67575
4115148	rs55692588	3.17182e-10	-1.76357	-0.693679
4115210	rs55962367	3.14868e-10	-1.79325	-0.671319
4115226	rs57350065	2.98294e-10	-1.79306	-0.725578
4115240	rs58394202	4.42855e-10	-1.78879	-0.334683
4115243	rs55720535	4.35279e-10	-1.79147	-0.349264
4115302	rs75547692	3.48854e-09	-1.37216e-10	-0.0594808
4115410	rs2656280	3.51248e-10	-1.32629	-1.02894
4115457	rs117498168	8.16959e-10	-1.51113	-2.34532e-10
4115627	rs58350496	7.77441e-10	-1.56071	-2.34532e-10
4115795	rs4875312	5.02636e-10	-1.47296	-0.523895
4116425	rs73500607	5.93132e-10	-1.00881	-0.822489
4116814	rs118141372	1.95493e-09	-1.37216e-10	-0.63861
4116826	rs75268662	3.71305e-09	-1.37216e-10	0.00288942
4117026	rs13253622	2.13051e-10	-1.62433	-1.23086
4117523	rs144141463	4.75742e-08	2.55333	-2.34532e-10
4117538	rs2656285	6.26763e-10	-0.879368	-0.896784
4117636	rs17069769	1.35321e-09	-1.00648	-2.34532e-10
4117795	rs62481960	2.88334e-10	-1.25111	-1.3015
4117811	rs1401480	6.45439e-10	-1.74679	-2.34532e-10
4118081	rs12677270	2.47006e-10	-1.76745	-0.939853
4118122	rs76462279	3.12568e-09	-0.169312	-2.34532e-10
4118131	rs12677291	1.7372e-10	-1.76245	-1.29682
4118380	rs12677331	1.68848e-10	-1.78577	-1.30195
4118879	rs60504759	1.756e-10	-1.78876	-1.25976
4119053	rs149724341	2.87429e-08	2.04943	-2.34532e-10
4119076	rs779107	1.77982e-10	-1.73745	-1.29758
4119130	rs62481961	3.0212e-10	-1.20137	-1.30453
4119151	rs145597903	1.03097e-09	-1.37216e-10	-1.27846
4119374	rs1504761	1.69454e-10	-1.78548	-1.29865
4119457	rs62481962	2.78109e-10	-1.28553	-1.30318
4119469	rs779106	2.16026e-10	-1.65595	-1.18537
4119868	rs6986522	1.82585e-10	-1.78253	-1.22697
4120070	rs779105	3.07551e-10	-1.48952	-0.99856
4120154	rs1394485	3.05174e-10	-1.19426	-1.30158
4120495	rs17069772	2.40769e-10	-1.76227	-0.970611
4121332	rs118013799	6.31863e-10	-1.76805	-2.34532e-10
4121373	rs17069775	3.12875e-10	-1.20664	-1.26428
4121520	rs17069778	3.03796e-10	-1.20813	-1.29223
4121727	rs1700082	1.31662e-09	0.041337	-1.07523
4121918	rs76607372	3.1917e-10	-1.16798	-1.28302
4121989	rs17069782	3.83513e-10	-1.74587	-0.521477
4122003	rs9693235	2.75581e-10	-1.28718	-1.31065
4122062	rs9693238	2.94758e-10	-1.25568	-1.27488
4122069	rs9694772	3.00437e-10	-1.23864	-1.27284
4122078	rs779103	2.59418e-10	-1.43013	-1.22814
4122119	rs77611845	9.53455e-10	-1.35663	-2.34532e-10
4122187	rs76471199	1.02425e-09	-1.285	-2.34532e-10
4122235	rs73500615	1.92707e-10	-1.7905	-1.16504
4122244	rs73500617	1.8321e-10	-1.79318	-1.2129
4122282	rs17406688	8.39604e-09	0.818796	-2.34532e-10
4122438	rs117645899	6.20713e-10	-1.78585	-2.34532e-10
4122585	rs57688174	3.09801e-10	-1.2073	-1.27349
4122597	rs4617179	5.65322e-10	-0.681004	-1.19832
4122628	rs4288395	1.79194e-10	-1.79278	-1.23548
4123974	rs6993805	2.70581e-10	-1.44962	-1.16653
4124635	rs79312095	4.13677e-09	-1.37216e-10	0.110951
4125066	rs1714701	1.23616e-09	0.206756	-1.30371
4125100	rs17069790	3.34701e-10	-1.17516	-1.22832
4125163	rs73500622	2.36462e-10	-1.76344	-0.98749
4125505	rs6999771	1.72443e-09	0.0725876	-0.836657
4125749	rs75044024	1.97813e-09	-1.37216e-10	-0.626812
4126059	rs7004794	1.31372e-09	-0.0977824	-0.938322
4126128	rs17069792	2.19656e-10	-1.75217	-1.07249
4126427	rs17069796	2.7217e-10	-1.37449	-1.2358
4126540	rs17069800	3.28177e-10	-1.21289	-1.21028
4126673	rs142412818	6.19016e-10	-1.78859	-2.34532e-10
4126701	rs7838666	1.05529e-09	-0.534766	-0.720383
4126769	rs779115	1.8003e-10	-1.79321	-1.23039
4126827	rs149982762	1.07493e-09	-1.37216e-10	-1.2367
4126959	rs77994100	8.77811e-10	-1.43929	-2.34532e-10
4127143	rs79847988	1.51695e-09	-1.37216e-10	-0.89226
4127477	rs117888668	9.83227e-10	-1.32588	-2.34532e-10
4127480	rs12056402	3.22761e-09	0.557543	-0.694764
4127845	rs924864	2.69873e-09	0.459319	-0.7755
4128311	rs78686130	4.6122e-10	-0.78283	-1.30001
4128340	rs62481985	3.62575e-10	-1.25416	-1.06932
4128415	rs144811956	6.62038e-10	-1.7214	-2.34532e-10
4128437	rs62481986	6.72066e-10	-1.70636	-2.34532e-10
4128491	rs905766	5.57761e-09	0.409796	-2.34532e-10
4128625	rs71523621	3.76407e-09	0.0165361	-2.34532e-10
4128758	rs17334856	6.76068e-10	-1.70043	-2.34532e-10
4128892	rs62481987	6.27418e-10	-1.77511	-2.34532e-10
4129120	rs879274	2.0209e-10	-1.62542	-1.28258
4129321	rs78957243	9.99983e-10	-1.37216e-10	-1.30898
4129324	rs74500047	1.02124e-09	-1.28795	-2.34532e-10
4129498	rs75125740	1.08274e-09	-1.22947	-2.34532e-10
4129563	rs56372551	1.64061e-09	-0.403187	-0.410711
4130303	rs35958640	1.89507e-08	0.945584	0.687293
4130320	rs10503245	7.90033e-10	-1.54464	-2.34532e-10
4130363	rs10503246	3.36476e-09	-1.02675	0.931138
4130387	rs112041827	9.10464e-10	-1.40276	-2.34532e-10
4130688	rs11136714	4.48091e-09	-0.0501922	0.241054
4130911	rs11994662	9.66163e-10	-1.34339	-2.34532e-10
4130915	rs779113	1.76913e-09	-1.3771	0.638625
4131112	rs11136715	3.5005e-08	2.37447	-0.127945
4131347	rs74403124	9.48916e-10	-1.3614	-2.34532e-10
4131374	rs779112	2.67847e-10	-1.38502	-1.24129
4131490	rs812941	8.739e-10	-1.04362	-0.400129
4131612	rs111612638	9.25986e-10	-1.38586	-2.34532e-10
4131851	rs779111	6.75191e-10	-1.43345	-0.268275
4132388	rs142077112	1.18718e-09	-1.13738	-2.34532e-10
4132528	rs144105028	1.15692e-09	-1.1632	-2.34532e-10
4132693	rs117488739	2.22455e-10	-1.74759	-1.0644
4132731	rs118153060	6.42276e-10	-1.7517	-2.34532e-10
4133402	rs62478560	7.38893e-10	-1.61157	-2.34532e-10
4133424	rs17413143	2.28407e-10	-1.47524	-1.31035
4133717	rs4559263	1.22074e-09	-1.37216e-10	-1.1095
4133736	rs117523389	1.19775e-09	-1.12852	-2.34532e-10
4133757	rs117699718	1.2406e-09	-1.09337	-2.34532e-10
4133762	rs6993956	4.29011e-10	-1.56074	-0.594495
4133838	rs116963354	1.04049e-09	-1.37216e-10	-1.26927
4133918	rs6980968	4.35441e-10	-1.4386	-0.701758
4133950	rs117598645	1.24889e-09	-1.08671	-2.34532e-10
4133953	rs56012889	1.12584e-09	-1.19044	-2.34532e-10
4133954	rs10099480	4.88041e-10	-1.49812	-0.528203
4133961	rs117563167	1.20538e-09	-1.12217	-2.34532e-10
4134281	rs141269492	5.62106e-09	0.417556	-2.34532e-10
4134358	rs182750277	1.03916e-09	-1.27055	-2.34532e-10
4134661	rs77714662	1.30462e-09	-1.04305	-2.34532e-10
4134783	rs74969641	1.3296e-09	-1.02408	-2.34532e-10
4134853	rs1620288	2.73474e-10	-1.32437	-1.28114
4134874	rs2407940	3.01569e-10	-1.7928	-0.714926
4135588	rs34401683	1.45773e-09	-0.932085	-2.34532e-10
4135670	rs62478561	1.23055e-09	-1.10151	-2.34532e-10
4135849	rs17413156	6.22595e-10	-1.78282	-2.34532e-10
4136051	rs17413170	6.26191e-10	-1.77706	-2.34532e-10
4136103	rs17334932	6.1635e-10	-1.7929	-2.34532e-10
4136295	rs10503247	6.30031e-10	-1.77095	-2.34532e-10
4136570	rs146859682	1.52511e-09	-0.886897	-2.34532e-10
4136571	rs10503248	6.38683e-10	-1.75731	-2.34532e-10
4136610	rs77809530	1.73195e-09	-0.759718	-2.34532e-10
4136657	rs7011065	3.26847e-10	-1.11376	-1.31346
4136690	rs143240456	2.12963e-09	-1.37216e-10	-0.553018
4136947	rs7010404	1.65921e-09	-1.58553	0.782912
4136980	rs138648363	1.58935e-09	-0.845638	-2.34532e-10
4136983	rs62478562	6.465e-10	-1.74515	-2.34532e-10
4137061	rs1700029	1.98005e-10	-1.66365	-1.26478
4137360	rs74766494	1.42069e-09	-0.957824	-2.34532e-10
4137396	rs17069831	6.59292e-10	-0.62829	-1.09726
4137422	rs62478563	6.68288e-10	-1.712	-2.34532e-10
4137615	rs150681200	1.58935e-09	-0.845638	-2.34532e-10
4137796	rs117331449	1.61073e-09	-0.832276	-2.34532e-10
4137955	rs76033483	1.59737e-09	-0.840607	-2.34532e-10
4137990	rs2680601	1.96585e-10	-1.7532	-1.18243
4138156	rs117497153	7.31621e-10	-1.62146	-2.34532e-10
4138214	rs78388332	1.59737e-09	-0.840607	-2.34532e-10
4138252	rs75708283	2.76883e-09	-0.290539	-2.34532e-10
4138396	rs62478564	8.52961e-10	-1.468	-2.34532e-10
4138427	rs2656288	1.29207e-09	-1.38672	0.333999
4138495	rs62478565	6.32037e-10	-1.76777	-2.34532e-10
4138500	rs813585	3.36456e-10	-1.09807	-1.30018
4138567	rs79790002	1.60626e-09	-0.835058	-2.34532e-10
4138626	rs62478566	9.07809e-10	-1.40569	-2.34532e-10
4138658	rs62478567	9.49214e-10	-1.36109	-2.34532e-10
4138665	rs62478568	6.31992e-10	-1.76784	-2.34532e-10
4138818	rs17413233	9.48645e-10	-1.36168	-2.34532e-10
4138886	rs4304342	1.05418e-09	-0.213643	-1.04255
4139184	rs117284471	2.31531e-09	-0.46942	-2.34532e-10
4139199	rs4322029	2.71706e-10	-1.29861	-1.31339
4139222	rs118044083	1.5777e-09	-0.852999	-2.34532e-10
4139648	rs779120	3.44627e-10	-1.06067	-1.31359
4139713	rs78721610	1.54099e-09	-0.876542	-2.34532e-10
4139887	rs149716583	1.08652e-09	-1.37216e-10	-1.22598
4140049	rs75234734	1.46653e-09	-0.926065	-2.34532e-10
4140103	rs75612892	1.47184e-09	-0.922453	-2.34532e-10
4140139	rs62478569	1.0486e-09	-1.4356	0.174092
4140217	rs80299940	1.41098e-09	-0.964678	-2.34532e-10
4140462	rs117124961	6.21246e-10	-1.78499	-2.34532e-10
4140480	rs62478570	6.3066e-10	-1.76995	-2.34532e-10
4140599	rs185987693	1.6523e-09	-0.806798	-2.34532e-10
4140685	rs2680602	1.76779e-10	-1.79325	-1.24857
4141180	rs77568247	7.31204e-10	-1.62203	-2.34532e-10
4141266	rs117263407	1.88855e-09	-0.673153	-2.34532e-10
4141639	rs111826146	4.12103e-10	-1.03785	-1.15759
4141728	rs11136716	6.93402e-09	0.97241	-0.344933
4142179	rs113116401	6.41894e-10	-1.7523	-2.34532e-10
4142369	rs75540538	1.22745e-09	-1.10402	-2.34532e-10
4142442	rs28619306	1.52867e-09	-1.48498	0.600414
4142510	rs117107106	1.95894e-09	-0.63656	-2.34532e-10
4142555	rs62478590	7.07544e-10	-1.65492	-2.34532e-10
4142922	rs117926769	6.82458e-10	-1.69102	-2.34532e-10
4143005	rs74723649	1.01224e-09	-1.37216e-10	-1.2968
4143049	rs10113352	5.90295e-10	-0.599641	-1.23646
4143360	rs17335008	6.95473e-10	-1.67213	-2.34532e-10
4143688	rs17413239	7.14915e-10	-1.64455	-2.34532e-10
4143740	rs1504757	4.99846e-10	-1.74619	-0.256226
4143805	rs117747479	9.97445e-10	-1.37216e-10	-1.31152
4143934	rs77672333	6.01696e-10	-1.06185	-0.755117
4144356	rs17069841	4.98365e-10	-0.705112	-1.30027
4144426	rs11136717	2.65804e-09	0.744786	-1.07616
4144434	rs62478592	6.25649e-10	-1.77793	-2.34532e-10
4144458	rs779127	3.41254e-10	-1.17493	-1.20916
4144754	rs150939781	6.20884e-10	-1.78557	-2.34532e-10
4144867	rs810437	2.38151e-10	-1.54236	-1.20145
4144890	rs17335036	6.68795e-10	-1.71124	-2.34532e-10
4145078	rs2680603	1.29703e-09	0.0651465	-1.11403
4145301	rs76172443	2.50165e-10	-1.39061	-1.30399
4145400	rs1700038	2.19666e-10	-1.5842	-1.24041
4145461	rs1631982	2.21959e-10	-1.56571	-1.24852
4145622	rs2680605	1.93304e-10	-1.68772	-1.26473
4145796	rs11787185	4.05659e-10	-1.79302	-0.41819
4145898	rs79166477	2.01193e-09	-0.609868	-2.34532e-10
4146041	rs118076952	2.99871e-09	-1.37216e-10	-0.210783
4146104	rs17069844	1.38608e-09	-0.047424	-0.93506
4146236	rs2680606	1.84804e-10	-1.72412	-1.27331
4146358	rs76771821	2.03186e-09	-0.60001	-2.34532e-10
4146477	rs2680607	2.27588e-10	-1.52296	-1.26622
4146479	rs2656290	1.84911e-10	-1.73535	-1.26149
4146520	rs74739941	1.80929e-09	-0.716028	-2.34532e-10
4146626	rs139206055	6.35401e-10	-1.76246	-2.34532e-10
4146707	rs1700107	1.94981e-10	-1.70122	-1.2426
4146754	rs117023729	9.90431e-10	-1.31858	-2.34532e-10
4146842	rs11784668	2.1606e-10	-1.53001	-1.31115
4147004	rs79522528	1.99591e-08	-1.37216e-10	1.68472
4147181	rs78117857	3.00479e-09	-0.208758	-2.34532e-10
4147455	rs17413302	1.75955e-10	-1.79247	-1.25401
4147642	rs117460808	7.19582e-10	-1.63805	-2.34532e-10
4147644	rs76934485	1.09629e-09	-1.37216e-10	-1.21703
4147896	rs59849774	1.82363e-10	-1.75111	-1.25961
4147967	rs61672175	1.54497e-09	-0.873959	-2.34532e-10
4147994	rs73660733	1.04129e-09	0.0349779	-1.30349
4148034	rs118133314	2.03184e-09	-1.37216e-10	-0.600024
4148138	rs139536925	9.13883e-10	-1.39902	-2.34532e-10
4148184	rs116978868	2.06149e-09	-1.37216e-10	-0.585533
4148449	rs10282904	6.0428e-10	-1.14972	-0.662964
4148483	rs79995470	1.07795e-09	-1.37216e-10	-1.2339
4148574	rs76340783	1.53873e-09	-1.37216e-10	-0.878005
4148774	rs28585544	1.42994e-09	-0.342079	-0.609249
4148824	rs117172856	2.26087e-10	-1.5378	-1.25799
4149119	rs78718310	7.20265e-10	-1.6371	-2.34532e-10
4149354	rs17413309	1.72676e-10	-1.79304	-1.27226
4149966	rs12334788	1.00888e-08	1.00246	-2.34532e-10
4150035	rs111515499	1.80005e-10	-1.71549	-1.30824
4150154	rs73500689	1.85327e-10	-1.68784	-1.30676
4150210	rs73189961	2.05962e-09	0.283009	-0.869451
4150239	rs77676750	3.27639e-10	-1.11944	-1.30537
4150474	rs67250161	2.88756e-10	-1.36095	-1.19019
4150615	rs76533076	1.00639e-09	-1.3026	-2.34532e-10
4151293	rs77921913	1.61073e-09	-0.832275	-2.34532e-10
4151779	rs75192792	1.96636e-09	-0.632779	-2.34532e-10
4151783	rs78518728	1.96636e-09	-0.632779	-2.34532e-10
4151887	rs74336646	1.8118e-10	-1.76823	-1.249
4151910	rs1979916	2.30365e-10	-1.62921	-1.14784
4152065	rs74882471	2.32025e-10	-1.51631	-1.25356
4152332	rs73500702	1.98874e-10	-1.69439	-1.22966
4152428	rs79491059	1.14125e-09	-1.37216e-10	-1.17684
4152494	rs77334665	1.27725e-09	-1.37216e-10	-1.06426
4152509	rs71502982	8.13285e-10	-1.51564	-2.34532e-10
4153371	rs73502605	2.95794e-10	-1.25914	-1.26792
4153641	rs74389756	1.70238e-10	-1.77192	-1.3076
4153752	rs74905840	2.3016e-09	-0.475358	-2.34532e-10
4153863	rs112096668	1.78037e-10	-1.78147	-1.25326
4154154	rs149248594	9.92008e-10	-1.31699	-2.34532e-10
4154333	rs76219918	2.31633e-09	-0.468978	-2.34532e-10
4154344	rs77015919	2.89376e-10	-1.29884	-1.25015
4154375	rs77496271	9.99532e-10	-1.37216e-10	-1.30943
4154457	rs79649354	6.57952e-10	-1.72759	-2.34532e-10
4154593	rs187951294	2.59487e-09	-1.37216e-10	-0.355429
4154901	rs77666555	1.74236e-10	-1.77558	-1.28073
4154956	rs17413323	1.73543e-10	-1.77795	-1.28235
4154965	rs76829208	2.09704e-09	-0.568438	-2.34532e-10
4155018	rs79386797	2.14165e-09	-0.547389	-2.34532e-10
4155019	rs117865989	1.97381e-10	-1.67972	-1.25186
4155109	rs17069848	2.06924e-10	-1.58802	-1.29634
4155505	rs116961548	2.14572e-09	-0.545491	-2.34532e-10
4155526	rs76534986	1.72696e-10	-1.7555	-1.30968
4155610	rs151224034	1.19433e-09	-1.37216e-10	-1.13138
4155690	rs145292088	2.26077e-09	-0.49326	-2.34532e-10
4155827	rs117668135	2.31879e-09	-0.467917	-2.34532e-10
4155860	rs17413343	2.19596e-09	0.608549	-1.13089
4155867	rs74543826	4.55412e-09	0.207069	-2.34532e-10
4155942	rs117747639	3.16611e-10	-1.25826	-1.20078
4155954	rs73502609	2.58527e-10	-1.52154	-1.14017
4156073	rs73502611	2.17873e-10	-1.67681	-1.156
4156248	rs147466970	2.20705e-09	-1.37216e-10	-0.517308
4156317	rs7822424	2.77173e-10	-1.67914	-0.912939
4156539	rs79326431	1.84014e-10	-1.69265	-1.30906
4156590	rs76887839	2.40546e-09	-0.431224	-2.34532e-10
4156599	rs79833936	2.20119e-09	-0.519967	-2.34532e-10
4156763	rs1394489	3.42824e-10	-1.74571	-0.633797
4156766	rs139546733	2.08477e-10	-1.56595	-1.31094
4157097	rs62478598	4.73024e-10	-1.72032	-0.337256
4157137	rs7845852	2.23825e-10	-1.78948	-1.01637
4157171	rs186290001	2.25588e-09	-0.495424	-2.34532e-10
4157216	rs11136718	3.34209e-10	-1.27813	-1.12682
4157264	rs1827665	3.41165e-10	-1.32116	-1.06319
4157298	rs1827664	2.96696e-10	-1.52097	-1.00304
4157393	rs4598268	2.87885e-09	-0.251574	-2.34532e-10
4157450	rs138937042	1.57809e-09	-1.37216e-10	-0.852751
4157667	rs13274840	8.22205e-10	-0.191092	-1.31364
4157668	rs75660087	1.82168e-10	-1.737	-1.27478
4157673	rs1394488	6.22008e-10	-1.78377	-2.34532e-10
4157782	rs9314521	1.35671e-08	1.29869	-2.34532e-10
4157961	rs55700520	6.68733e-09	0.59125	-2.34532e-10
4158231	rs146521350	9.42863e-10	-1.3678	-2.34532e-10
4158287	rs4875313	4.27767e-10	-0.847042	-1.3111
4158316	rs149678786	1.99453e-10	-1.72857	-1.19257
4158372	rs62478599	6.88573e-09	0.620487	-2.34532e-10
4158445	rs148344077	1.85777e-10	-1.73513	-1.25704
4158604	rs28800590	3.88682e-10	-0.9542	-1.29976
4158637	rs35319725	2.03006e-10	-1.7688	-1.13468
4158701	rs34852691	1.90976e-10	-1.78786	-1.17671
4158728	rs11988129	1.8245e-10	-1.77296	-1.23728
4158791	rs11136719	2.00805e-10	-1.77264	-1.14175
4158881	rs34251603	2.83021e-10	-1.25816	-1.31303
4158919	rs10866965	4.05389e-10	-1.42779	-0.784084
4158968	rs10866966	1.98321e-10	-1.78209	-1.14474
4158976	rs11991875	7.0688e-10	-1.65586	-2.34532e-10
4159120	rs13282958	3.91491e-10	-0.95529	-1.29147
4159301	rs55702502	6.71289e-09	0.595066	-2.34532e-10
4159384	rs55650064	6.6204e-09	0.581192	-2.34532e-10
4159469	rs34447355	1.96146e-10	-1.7852	-1.15266
4159519	rs34048256	4.08668e-10	-0.997013	-1.2068
4159817	rs4604461	1.92301e-10	-1.78413	-1.17353
4159906	rs4313177	1.94159e-10	-1.78509	-1.16295
4159972	rs4535755	2.00336e-10	-1.76932	-1.1474
4159995	rs4609212	1.88715e-10	-1.78672	-1.18976
4160039	rs138533184	1.00897e-09	-1.37216e-10	-1.30004
4160042	rs4369007	1.91236e-10	-1.78548	-1.17773
4160084	rs4281133	1.91494e-10	-1.78413	-1.17773
4160195	rs13261320	1.90313e-10	-1.78413	-1.18392
4160216	rs13258176	1.89237e-10	-1.78396	-1.18976
4160307	rs13258448	6.16796e-10	-1.79218	-2.34532e-10
4160331	rs77112610	8.45074e-10	-1.4773	-2.34532e-10
4160344	rs62478625	7.99896e-09	0.770348	-2.34532e-10
4160502	rs115264170	7.02875e-10	-1.66154	-2.34532e-10
4160506	rs13262226	1.8921e-10	-1.7861	-1.18776
4160530	rs13259084	1.89077e-10	-1.7848	-1.18976
4160614	rs13266205	1.89108e-10	-1.7834	-1.191
4160647	rs13269472	1.8963e-10	-1.78188	-1.18976
4160690	rs35265645	1.92315e-10	-1.78195	-1.17564
4160719	rs13266499	1.85312e-10	-1.79061	-1.20407
4160726	rs13269744	1.88454e-10	-1.78613	-1.19174
4160756	rs4875315	5.3131e-10	-0.66354	-1.27783
4160774	rs13268722	1.87793e-10	-1.7811	-1.20028
4160822	rs13277586	1.85918e-10	-1.78548	-1.20594
4160852	rs12681753	1.85918e-10	-1.78548	-1.20594
4161030	rs4641088	1.93072e-10	-1.74587	-1.20779
4161036	rs74477345	1.67514e-09	-0.793067	-2.34532e-10
4161151	rs4557722	1.88807e-10	-1.7576	-1.2184
4161157	rs4523275	1.89878e-10	-1.75194	-1.2184
4161202	rs4574867	1.91351e-10	-1.75482	-1.20779
4161234	rs4358819	3.55141e-10	-1.50255	-0.841653
4161266	rs4875317	3.47006e-10	-1.08348	-1.2839
4161294	rs144628635	6.43427e-10	-1.74991	-2.34532e-10
4161298	rs148392928	1.07546e-09	-1.23621	-2.34532e-10
4161327	rs1910718	1.89513e-10	-1.75823	-1.21403
4161385	rs1910717	1.8922e-10	-1.76506	-1.20875
4161522	rs10108386	3.60535e-10	-1.01573	-1.31339
4161539	rs1910716	1.90453e-10	-1.7576	-1.20972
4161932	rs11783952	1.91432e-10	-1.73938	-1.22281
4161959	rs55827462	1.07473e-09	-1.23689	-2.34532e-10
4162039	rs7461820	2.02037e-10	-1.69952	-1.20875
4162079	rs56012128	8.12666e-09	0.786186	-2.34532e-10
4162099	rs11780411	3.94431e-09	0.0633092	-2.34532e-10
4162124	rs977365	1.95564e-10	-1.72501	-1.21582
4162159	rs977364	1.93806e-10	-1.74897	-1.20089
4162217	rs117631950	6.16243e-10	-1.79308	-2.34532e-10
4162240	rs977363	1.91935e-10	-1.74587	-1.2137
4162253	rs977362	1.88902e-10	-1.74896	-1.22654
4162450	rs10112948	2.59258e-10	-1.34928	-1.30962
4162548	rs55948809	1.2715e-08	1.23382	-2.34532e-10
4162630	rs59549385	2.07942e-09	-1.37216e-10	-0.576875
4162713	rs11776123	1.83321e-10	-1.75573	-1.24975
4162734	rs11779669	1.88582e-10	-1.7232	-1.25399
4162862	rs4875319	3.4671e-10	-1.06484	-1.30339
4162922	rs10866967	1.82732e-10	-1.73471	-1.27399
4162991	rs74894492	6.19835e-10	-1.78727	-2.34532e-10
4163170	rs77281142	8.64102e-10	-1.45503	-2.34532e-10
4163240	rs75733625	6.30409e-10	-1.77035	-2.34532e-10
4163271	rs56095567	1.74518e-09	-0.752105	-2.34532e-10
4163359	rs73502685	6.16767e-10	-1.79223	-2.34532e-10
4163415	rs11136721	1.80741e-10	-1.75296	-1.2667
4163475	rs12056601	1.79283e-10	-1.75827	-1.26948
4163561	rs12056602	1.78941e-10	-1.75901	-1.27066
4163602	rs17335232	1.7782e-10	-1.76414	-1.27181
4163749	rs41374945	1.78484e-10	-1.7535	-1.27872
4163889	rs73502690	6.57709e-10	-1.72796	-2.34532e-10
4164013	rs4875320	6.93447e-10	-0.39164	-1.28341
4164067	rs17413497	1.79272e-10	-1.7535	-1.27432
4164084	rs1394477	1.81433e-10	-1.74754	-1.26829
4164147	rs62478629	9.70224e-09	0.963393	-2.34532e-10
4164180	rs28647855	6.17138e-10	-1.79163	-2.34532e-10
4164185	rs1394476	2.61106e-10	-1.35843	-1.29336
4164190	rs4875321	3.56816e-10	-1.02592	-1.31357
4164276	rs117988211	6.21799e-10	-1.7841	-2.34532e-10
4164280	rs1394475	1.81501e-10	-1.7478	-1.26765
4164381	rs11136723	1.7989e-10	-1.75072	-1.27365
4164395	rs73502697	6.56848e-10	-1.72927	-2.34532e-10
4164404	rs144801775	1.28254e-09	-1.37216e-10	-1.06012
4164419	rs11136724	1.9592e-10	-1.66173	-1.27728
4164444	rs12546046	5.59732e-10	-1.74293	-0.146328
4164486	rs62478630	7.8186e-09	0.747542	-2.34532e-10
4164563	rs73502698	6.7218e-10	-1.70619	-2.34532e-10
4164692	rs76958112	1.02653e-09	-1.37216e-10	-1.28278
4164771	rs150343669	1.03387e-09	-1.37216e-10	-1.27565
4164812	rs62478631	6.75782e-09	0.601736	-2.34532e-10
4164895	rs78589148	6.37354e-10	-1.75939	-2.34532e-10
4164961	rs62478632	5.52172e-09	0.399726	-2.34532e-10
4164975	rs11784834	2.64839e-10	-1.35672	-1.28088
4165096	rs12548881	6.45251e-10	-1.10926	-0.637821
4165205	rs9314522	4.23455e-10	-0.875321	-1.29295
4165222	rs144405270	1.34277e-09	-1.37216e-10	-1.01423
4165245	rs62478633	2.00809e-09	-0.61178	-2.34532e-10
4165339	rs34379313	2.50931e-08	2.57868	-0.665046
4165460	rs13258014	1.96366e-10	-1.63623	-1.30051
4165497	rs17335309	5.2516e-10	-0.639528	-1.31349
4165598	rs13263341	2.10248e-09	-0.565848	-2.34532e-10
4165629	rs10106165	1.90137e-10	-1.76422	-1.20476
4165714	rs11136725	1.79088e-10	-1.77916	-1.24968
4165746	rs76124920	3.80655e-09	0.0277606	-2.34532e-10
4165843	rs11136726	5.77215e-10	-0.652689	-1.20581
4165927	rs12549529	9.54619e-10	-1.62896	0.273558
4166030	rs11783438	2.16847e-09	-1.79247	1.25753
4166246	rs74874499	3.79679e-09	-1.37216e-10	0.0251914
4166304	rs11782760	1.09351e-09	-1.72144	0.501869
4166317	rs11785855	1.07031e-09	-1.60672	0.365707
4166426	rs10503249	1.37906e-08	-1.79315	3.10817
4166452	rs6984095	1.97956e-09	-0.626091	-2.34532e-10
4166475	rs11779243	8.29643e-10	-1.67686	0.181141
4166522	rs10503250	8.06148e-10	-1.6854	0.16095
4166565	rs11779272	8.03167e-10	-1.68221	0.15405
4166691	rs61191550	7.06364e-10	-1.76231	0.105719
4166735	rs115446540	1.74717e-09	-1.37216e-10	-0.750965
4166781	rs6984591	2.4616e-09	-0.709212	0.301062
4166821	rs10111080	2.32526e-09	-0.752504	0.287371
4166843	rs144387601	1.35503e-09	-1.37216e-10	-1.00514
4166968	rs73191946	6.7239e-10	-1.71013	0.00424501
4166981	rs67143511	6.83687e-10	-1.68692	-0.00229386
4167035	rs73191948	6.98495e-10	-1.69655	0.0287543
4167036	rs6983926	1.99052e-09	-0.620569	-2.34532e-10
4167045	rs73191950	7.07378e-10	-1.69655	0.0413915
4167181	rs75019621	1.58286e-09	-0.849733	-2.34532e-10
4167196	rs71523624	1.97809e-09	-0.626832	-2.34532e-10
4167281	rs62478634	6.85488e-10	-1.69679	0.0102029
4167453	rs67626815	6.71787e-10	-1.69204	-0.0147339
4167542	rs73191954	6.92715e-10	-1.68411	0.00800996
4167546	rs67623901	6.85199e-10	-1.68904	0.00203207
4167608	rs4875322	2.00013e-09	-0.788484	0.172731
4167632	rs62478635	6.98232e-10	-1.70143	0.0332587
4167720	rs4875323	6.73713e-10	-1.70595	0.00203207
4167854	rs4875324	6.19001e-10	-1.7007	-0.0879139
4167888	rs4875325	6.11369e-10	-1.69605	-0.104973
4167975	rs4875093	5.7565e-10	-1.68718	-0.174037
4167981	rs140241674	5.05202e-09	0.310824	-2.34532e-10
4168083	rs4875327	6.2738e-10	-1.64173	-0.133438
4168155	rs60806454	2.01677e-10	-1.7924	-1.11765
4168217	rs7843009	5.65379e-10	-1.64999	-0.229236
4168257	rs10086665	2.06328e-09	-0.584667	-2.34532e-10
4168309	rs17069869	1.51344e-09	-0.894578	-2.34532e-10
4168395	rs7843279	4.66519e-10	-1.6382	-0.433215
4168415	rs7839568	4.66417e-10	-1.6382	-0.433435
4168466	rs7812317	5.64977e-10	-1.64999	-0.229947
4168581	rs7843273	7.24234e-10	-1.56173	-0.069872
4168593	rs73191960	5.48145e-10	-1.61325	-0.296928
4168601	rs10105312	1.80792e-09	-0.716785	-2.34532e-10
4168607	rs73191961	5.49596e-10	-1.60008	-0.307454
4168663	rs68024807	5.31826e-10	-1.6382	-0.302198
4168757	rs66552562	5.33683e-10	-1.61325	-0.323665
4168882	rs62480579	2.91081e-10	-1.63076	-0.912362
4168964	rs10108639	3.06386e-10	-1.26481	-1.22707
4169062	rs6995773	1.66462e-10	-1.78949	-1.31246
4169095	rs6995791	2.44179e-10	-1.41748	-1.30134
4169117	rs6995802	1.65933e-10	-1.79323	-1.31191
4169150	rs13261681	1.57333e-09	-0.855769	-2.34532e-10
4169188	rs6981695	1.86905e-10	-1.67316	-1.31296
4169205	rs10105996	1.67532e-09	-0.792958	-2.34532e-10
4169283	rs8180935	2.15639e-09	-0.0879955	-0.452532
4169289	rs8181005	1.82546e-09	-0.242509	-0.464621
4169405	rs13262538	1.77799e-09	0.141666	-0.875147
4169409	rs71502983	1.87567e-09	0.165631	-0.845632
4169414	rs6996303	1.73953e-09	-0.491113	-0.264235
4169478	rs79357464	1.85976e-09	-1.37216e-10	-0.688517
4169488	rs7008640	1.28849e-09	-1.62604	0.570546
4169561	rs79240790	1.24802e-09	-1.08741	-2.34532e-10
4169591	rs62480580	9.2561e-10	-1.70106	0.314791
4169599	rs79031253	1.56332e-09	-1.37216e-10	-0.862149
4169639	rs77626575	1.59212e-09	-1.37216e-10	-0.8439
4169706	rs9785155	2.50985e-09	-0.107796	-0.280946
4169753	rs71502984	1.71027e-09	-0.772311	-2.34532e-10
4169759	rs10503252	2.25269e-09	-0.195108	-0.301732
4169817	rs17069870	1.79145e-09	-0.725937	-2.34532e-10
4169879	rs74211272	1.25762e-09	-1.07975	-2.34532e-10
4170000	rs115264387	1.36825e-09	-1.37216e-10	-0.995434
4170051	rs78016498	1.46111e-09	-1.37216e-10	-0.929767
4170126	rs11136727	6.81645e-10	-1.66774	-0.0244726
4170206	rs35325775	1.20119e-09	-1.12565	-2.34532e-10
4170289	rs11783094	2.45376e-09	-0.105195	-0.306149
4170383	rs80079587	1.15726e-09	-1.37216e-10	-1.16291
4170421	rs34888753	9.80976e-10	-1.32817	-2.34532e-10
4170517	rs10110255	1.50356e-08	1.61081	-0.209347
4170527	rs79732691	1.2063e-09	-1.37216e-10	-1.1214
4170565	rs13273923	1.088e-09	-1.22463	-2.34532e-10
4170584	rs17069871	1.18307e-09	-1.37216e-10	-1.14085
4170786	rs10088254	1.36649e-07	2.6917	0.916754
4170818	rs10088341	9.50142e-09	1.03235	-0.089875
4170892	rs10099054	1.63895e-07	2.90258	0.887679
4170933	rs10098267	1.6257e-07	2.93049	0.851654
4170944	rs113838227	4.96258e-10	-0.967021	-1.0426
4170978	rs11776902	9.24959e-10	-0.85956	-0.527409
4171203	rs13279582	1.06943e-09	-1.24184	-2.34532e-10
4171291	rs10098620	1.51533e-07	3.16568	0.546153
4171427	rs10089045	1.84915e-07	3.0173	0.893629
4171623	rs12541509	1.97289e-07	3.02059	0.955118
4171740	rs7002661	2.06449e-07	3.01027	1.01082
4171758	rs6983013	2.32624e-07	3.10473	1.03573
4171765	rs7002670	2.21384e-07	3.04665	1.04428
4172014	rs144799228	1.00083e-09	-1.37216e-10	-1.30813
4172109	rs6558860	2.82083e-07	3.27462	1.05862
4172592	rs13255812	3.84799e-09	-0.41682	0.455406
4172625	rs10112765	1.76851e-07	3.12941	0.736931
4173207	rs11784405	6.21976e-10	-1.47563	-0.308188
4173237	rs35624824	9.97442e-10	-0.402811	-0.908713
4173391	rs55697959	7.0455e-08	2.40102	0.544995
4173651	rs10089612	7.3792e-08	2.26151	0.730777
4173675	rs12679077	7.25602e-10	-1.42971	-0.200004
4173887	rs10089891	3.4188e-09	0.00123758	-0.0809111
4174227	rs73174214	6.71745e-10	-1.70684	-2.34532e-10
4174263	rs74515946	4.47899e-07	4.7956	-2.34532e-10
4174408	rs4875328	1.10444e-09	-1.37216e-10	-1.20963
4174454	rs4875329	1.09755e-09	-1.24363	0.0277451
4174633	rs17335476	4.22748e-08	1.93096	0.50427
4174686	rs117870815	1.56083e-09	-0.863747	-2.34532e-10
4175030	rs7828753	2.8986e-09	-0.244736	-2.34532e-10
4175095	rs73174218	6.7796e-10	-1.69763	-2.34532e-10
4175407	rs146572394	2.27564e-09	-0.486702	-2.34532e-10
4175547	rs10094777	5.10388e-09	0.111737	0.209299
4175576	rs78131164	9.99856e-10	-1.37216e-10	-1.30911
4175587	rs117374012	6.32254e-10	-1.76743	-2.34532e-10
4175595	rs13250518	8.81195e-10	-1.43544	-2.34532e-10
4175801	rs10097012	3.84724e-09	0.171888	-0.133496
4175917	rs138244106	2.63567e-09	-1.37216e-10	-0.339827
4176544	rs35120588	3.09183e-09	-0.180201	-2.34532e-10
4176578	rs144189949	2.16373e-09	-0.53713	-2.34532e-10
4176941	rs4875330	1.28297e-08	0.560184	0.682616
4176989	rs4875331	6.16945e-10	-1.79194	-2.34532e-10
4177076	rs79923759	8.12781e-10	-1.51626	-2.34532e-10
4177081	rs4875332	6.16752e-10	-1.79225	-2.34532e-10
4177262	rs10102283	2.12877e-05	5.94133	2.71559
4177289	rs76746055	4.0108e-10	-0.987641	-1.23492
4177307	rs57165765	7.77496e-10	-1.56064	-2.34532e-10
4177430	rs10101702	9.5651e-10	-1.35343	-2.34532e-10
4177444	rs10088858	6.88579e-10	-1.68209	-2.34532e-10
4177493	rs34470235	4.91872e-10	-1.76511	-0.253396
4177529	rs142126179	1.08321e-09	-1.37216e-10	-1.22904
4177791	rs11136729	0.000222127	8.52621	2.47583
4177961	rs73174231	1.00073e-09	-1.30824	-2.34532e-10
4178186	rs1827666	7.3824e-10	-1.14812	-0.464331
4178395	rs182577193	1.00334e-09	-1.37216e-10	-1.30563
4178508	rs10096058	0.00180653	10.5002	2.59776
4178539	rs13264536	6.79393e-10	-1.69552	-2.34532e-10
4178604	rs10108628	0.00114333	10.1034	2.53706
4178633	rs574255743	7.449e-10	-1.60347	-2.34532e-10
4178787	rs73174233	6.97064e-10	-1.66984	-2.34532e-10
4178791	rs10108772	0.0199143	13.6631	1.83492
4178969	rs67460606	6.78803e-10	-1.69639	-2.34532e-10
4178983	rs4875334	3.86796e-06	5.61117	1.34035
4179086	rs4875335	3.37561e-10	-1.5624	-0.83257
4179486	rs10099850	6.17003e-10	-1.79185	-2.34532e-10
4179584	rs2407887	1.19169e-09	-1.13359	-2.34532e-10
4179771	rs139895325	1.17846e-09	-1.37216e-10	-1.14476
4179805	rs10112705	9.04898e-10	-1.4089	-2.34532e-10
4179812	rs147275006	9.61326e-10	-1.34841	-2.34532e-10
4179859	rs10100098	6.26949e-10	-1.77585	-2.34532e-10
4179902	rs17413742	8.71737e-06	5.33869	2.42542
4179991	rs74516786	4.82324e-09	0.264483	-2.34532e-10
4180043	rs17413749	8.6664e-06	5.15392	2.60432
4180292	rs10113290	0.157105	14.8024	2.76104
4180377	rs2174358	6.69759e-05	6.80751	2.99562
4180491	rs2134950	8.61801e-05	6.66956	3.38567
4180634	rs80324183	1.74465e-09	-0.752411	-2.34532e-10
4180726	rs2134951	1.01989e-09	-1.28927	-2.34532e-10
4180783	rs79318790	7.17448e-09	-1.37216e-10	0.661566
4180844	rs10503253	0.321384	15.3183	2.96087
4180898	rs9314523	1.80649e-05	4.82097	3.67179
4181065	rs12546471	6.91629e-05	6.47898	3.35627
4181493	rs138933812	7.24785e-10	-1.63084	-2.34532e-10
4181584	rs76487137	1.04921e-09	-1.37216e-10	-1.26093
4181634	rs1504752	6.4539e-10	-1.74686	-2.34532e-10
4181716	rs2036547	7.49598e-05	6.53271	3.38303
4181761	rs1504753	8.65856e-10	-1.453	-2.34532e-10
4181781	rs1566860	7.17146e-10	-1.64144	-2.34532e-10
4181864	rs1566861	0.000211908	7.56389	3.39106
4182085	rs17413763	1.02283e-07	0.399227	2.91955
4182101	rs17069921	1.44206e-08	-1.37216e-10	1.35969
4182491	rs2036548	0.000152989	8.02844	2.60071
4182519	rs13269120	0.201814	15.2395	2.57435
4182622	rs143510785	2.79867e-09	-1.37216e-10	-0.279821
4182632	rs2036549	7.29679e-10	-1.62411	-2.34532e-10
4182898	rs11785351	7.7284e-10	-1.56665	-2.34532e-10
4182925	rs2036550	9.83936e-06	5.63585	2.24933
4182941	rs139057781	6.60963e-10	-1.72302	-2.34532e-10
4183034	rs1394473	7.03057e-10	-1.66128	-2.34532e-10
4183036	rs1995536	3.00571e-10	-1.78468	-0.72636
4183057	rs13261217	0.0612124	13.84	2.78088
4183123	rs144737071	6.67044e-10	-1.71386	-2.34532e-10
4183209	rs1394474	7.35116e-10	-1.61669	-2.34532e-10
4183368	rs1995537	8.26334e-10	-1.49972	-2.34532e-10
4183515	rs67410369	7.25972e-10	-1.62921	-2.34532e-10
4183528	rs12541979	6.862e-10	-1.68555	-2.34532e-10
4183553	rs79970083	6.59565e-10	-1.72514	-2.34532e-10
4183571	rs10503254	1.46435e-05	6.0511	2.23169
4183711	rs35595866	8.18479e-10	-1.50927	-2.34532e-10
4183716	rs35460033	6.93538e-10	-1.67491	-2.34532e-10
4183795	rs17069926	6.38482e-10	-0.922427	-0.835199
4183880	rs10046752	1.98152e-05	6.50125	2.08399
4183881	rs12544891	2.78563e-05	6.90322	2.02263
4183922	rs9314524	8.12144e-10	-1.51704	-2.34532e-10
4183932	rs115206106	7.42153e-10	-1.60716	-2.34532e-10
4183960	rs9314525	0.0187151	13.4637	1.97219
4184037	rs7018359	9.15695e-06	5.99148	1.82183
4184163	rs10046757	0.00307183	11.4621	2.16676
4184166	rs111819643	6.71572e-10	-1.7071	-2.34532e-10
4184170	rs10046758	0.0743638	14.4558	2.35971
4184179	rs10046759	0.00107086	10.4503	2.12467
4184200	rs73174262	7.09663e-10	-1.65193	-2.34532e-10
4184384	rs905762	1.7856e-10	-1.73626	-1.29553
4184519	rs73174265	7.18054e-10	-1.64017	-2.34532e-10
4184550	rs4407900	6.07833e-06	7.40352	-2.34532e-10
4184662	rs4409417	5.06961e-06	7.22206	-2.34532e-10
4184721	rs34965178	7.30008e-10	-1.62366	-2.34532e-10
4184792	rs1875894	6.24332e-10	-1.78004	-2.34532e-10
4184795	rs117438313	1.28325e-08	1.24302	-2.34532e-10
4184799	rs3947178	5.91236e-05	8.61751	1.06091
4184803	rs4335143	0.00762552	13.601	0.937028
4184839	rs114875147	6.6081e-10	-1.72325	-2.34532e-10
4184942	rs62480593	8.82115e-10	-1.4344	-2.34532e-10
4185019	rs35520010	7.53019e-10	-1.59263	-2.34532e-10
4185115	rs75566065	6.54108e-10	-1.73345	-2.34532e-10
4185116	rs10503255	7.45129e-10	-1.60316	-2.34532e-10
4185227	rs1504754	1.53086e-06	5.75032	0.274302
4185271	rs117091030	7.57086e-09	0.715343	-2.34532e-10
4185278	rs56014822	6.598e-10	-1.72478	-2.34532e-10
4185294	rs78801581	6.47847e-10	-1.74307	-2.34532e-10
4185357	rs139531186	1.16484e-09	-1.37216e-10	-1.15638
4185750	rs1847570	0.00010469	9.44307	0.806723
4185991	rs11778035	7.4934e-10	-1.59753	-2.34532e-10
4186122	rs60323710	3.58183e-06	6.3227	0.551965
4186731	rs117173251	2.01567e-09	-0.608011	-2.34532e-10
4186925	rs113255330	1.99848e-10	-1.78764	-1.13153
4187170	rs2062879	9.06966e-07	5.67039	-0.169246
4187606	rs12675938	0.000239087	11.2231	-0.147506
4187692	rs117758675	1.05963e-09	-1.25104	-2.34532e-10
4187843	rs76834120	6.27974e-10	-1.77422	-2.34532e-10
4187904	rs12679965	7.48462e-05	9.64625	0.267976
4187993	rs11136730	0.000119119	9.78676	0.592155
4188180	rs10086105	0.00118629	12.5913	0.0860685
4188239	rs11776532	3.44932e-10	-1.39257	-0.980803
4188248	rs148039642	6.3634e-10	-1.76099	-2.34532e-10
4188511	rs10866968	0.000123275	10.4529	-0.0396627
4188581	rs11136731	7.49699e-05	9.90874	0.00714181
4188587	rs10866969	0.000111719	10.298	0.0167996
4188590	rs11994271	6.38112e-10	-1.75821	-2.34532e-10
4188598	rs79333537	8.388e-09	0.817838	-2.34532e-10
4188832	rs1546356	6.89776e-05	9.6935	0.139076
4188891	rs1875897	0.00486924	13.7048	0.384664
4189033	rs144799292	1.30183e-09	-1.37216e-10	-1.04519
4189094	rs117621302	1.52979e-09	-1.37216e-10	-0.883836
4189257	rs74935493	1.19418e-09	-1.37216e-10	-1.13151
4189279	rs60981451	1.55099e-09	-0.870073	-2.34532e-10
4189293	rs116848886	6.33089e-10	-1.76611	-2.34532e-10
4189469	rs151118101	1.1648e-09	-1.37216e-10	-1.15641
4189687	rs11992751	7.24216e-10	-1.63163	-2.34532e-10
4189735	rs79699225	9.98449e-10	-1.37216e-10	-1.31052
4189745	rs10104209	0.00026398	10.4787	0.695916
4189774	rs118037596	1.02925e-09	-1.28013	-2.34532e-10
4189880	rs12677120	6.22654e-10	-1.78273	-2.34532e-10
4189932	rs35993808	8.34428e-10	-1.48997	-2.34532e-10
4189947	rs10103601	0.00548416	14.3521	-0.143717
4190142	rs10103842	3.59798e-05	9.43362	-0.251869
4190150	rs10104718	0.0115227	15.2588	-0.307944
4190180	rs10091031	5.69362e-05	9.89505	-0.254332
4190206	rs10103969	3.99565e-05	9.51926	-0.232676
4190222	rs10091134	3.5103e-05	9.43344	-0.276358
4190312	rs10094349	4.39883e-05	9.74908	-0.366359
4190343	rs56341943	6.20159e-10	-1.78674	-2.34532e-10
4190353	rs146937937	9.99773e-10	-1.37216e-10	-1.30919
4190355	rs117186784	1.37967e-09	-0.987117	-2.34532e-10
4190489	rs10105113	1.77063e-05	9.033	-0.56029
4190525	rs35771310	6.22595e-10	-1.78282	-2.34532e-10
4190638	rs13276771	2.64519e-10	-1.72391	-0.914895
4190685	rs139335587	1.00685e-09	-1.37216e-10	-1.30214
4190753	rs13268424	4.14489e-05	9.67375	-0.350501
4190793	rs10108270	2.86366e-05	9.42543	-0.471951
4190794	rs149626855	9.95334e-10	-1.37216e-10	-1.31364
4190796	rs117368188	6.16388e-10	-1.79284	-2.34532e-10
4190874	rs10107472	0.000167141	11.1057	-0.388066
4190878	rs115023493	6.1681e-10	-1.79216	-2.34532e-10
4191001	rs75951641	1.00124e-09	-1.37216e-10	-1.30773
4191003	rs79246898	9.98878e-10	-1.37216e-10	-1.31009
4191112	rs117557811	1.05559e-08	1.04772	-2.34532e-10
4191202	rs10108725	0.00918649	15.2021	-0.477825
4191246	rs141407590	1.05888e-09	-1.37216e-10	-1.25175
4191381	rs62480601	1.6782e-09	-0.79124	-2.34532e-10
4191446	rs10108980	0.0184988	15.7491	-0.32481
4191547	rs77503638	1.23079e-09	-1.1013	-2.34532e-10
4192158	rs76689347	7.97792e-10	-1.53487	-2.34532e-10
4192206	rs7015864	2.35575e-07	4.96016	-0.807095
4192260	rs6996351	8.17923e-10	-1.50995	-2.34532e-10
4192375	rs74411507	6.16147e-10	-1.79323	-2.34532e-10
4192446	rs75363805	6.16758e-10	-1.79224	-2.34532e-10
4192472	rs11784794	6.165e-10	-1.79266	-2.34532e-10
4192528	rs4875336	0.00196105	14.0611	-0.881058
4192554	rs140696453	1.04398e-09	-1.37216e-10	-1.26593
4192568	rs117287855	9.96135e-10	-1.37216e-10	-1.31284
4192596	rs79136648	1.03422e-09	-1.37216e-10	-1.27531
4192637	rs4875094	7.33303e-10	-1.61916	-2.34532e-10
4193125	rs112391427	1.67899e-09	-0.790772	-2.34532e-10
4193200	rs76968912	1.005e-09	-1.37216e-10	-1.30398
4193215	rs7000582	2.52515e-08	2.69697	-0.777053
4193256	rs56261883	6.25943e-10	-1.77746	-2.34532e-10
4193261	rs117246185	6.7123e-10	-1.70761	-2.34532e-10
4193371	rs56333222	6.20936e-10	-1.78549	-2.34532e-10
4193502	rs116987234	2.07362e-09	-0.579667	-2.34532e-10
4193630	rs141827705	1.02238e-09	-1.37216e-10	-1.28683
4193707	rs80239865	6.18576e-10	-1.7893	-2.34532e-10
4193792	rs13278892	7.66482e-10	-1.57491	-2.34532e-10
4193839	rs77178299	2.02045e-09	-1.37216e-10	-0.605646
4194004	rs10099342	1.03551e-09	-1.37216e-10	-1.27407
4194140	rs77783348	6.53004e-10	-1.73514	-2.34532e-10
4194413	rs117854547	6.65255e-10	-1.71655	-2.34532e-10
4194619	rs151134343	6.60443e-10	-1.72381	-2.34532e-10
4194651	rs140095670	8.0645e-10	-1.52408	-2.34532e-10
4194676	rs145342312	1.01025e-09	-1.37216e-10	-1.29876
4194733	rs10089349	0.00237144	10.5132	2.8568
4194883	rs6558863	0.012577	12.1318	2.90658
4194916	rs7010684	1.76999e-08	2.37787	-0.813273
4195248	rs56137653	1.59289e-09	-1.06834	0.224931
4195287	rs10102768	0.00303319	10.207	3.40915
4195822	rs77497223	1.83038e-09	-1.37216e-10	-0.704439
4195913	rs74869948	1.07711e-09	-1.23469	-2.34532e-10
4196035	rs13266349	4.50776e-09	0.196836	-2.34532e-10
4196061	rs140872510	6.21675e-10	-1.7843	-2.34532e-10
4196066	rs13267437	4.17241e-09	0.119531	-2.34532e-10
4196180	rs6558864	4.48655e-08	3.64071	-1.146
4196251	rs76033813	1.47612e-09	-0.919546	-2.34532e-10
4196291	rs142986628	9.95809e-10	-1.37216e-10	-1.31316
4196465	rs141284463	9.95885e-10	-1.37216e-10	-1.31309
4196609	rs77720751	8.0038e-10	-1.53163	-2.34532e-10
4196759	rs9314526	5.32439e-09	1.49637	-1.13303
4196796	rs9314527	0.000941081	10.6935	1.75237
4196820	rs146412158	9.95959e-10	-1.37216e-10	-1.31301
4197153	rs116926283	1.08924e-09	-1.37216e-10	-1.22349
4197252	rs149189696	8.10293e-10	-1.51932	-2.34532e-10
4197308	rs151320425	9.95366e-10	-1.37216e-10	-1.31361
4197402	rs35564642	2.13171e-09	-1.20576	0.653725
4197462	rs141828318	9.9541e-10	-1.37216e-10	-1.31356
4197721	rs76365677	1.37294e-09	-0.992012	-2.34532e-10
4197738	rs6558865	4.57362e-09	1.30257	-1.09123
4197914	rs116851478	9.95454e-10	-1.37216e-10	-1.31352
4197915	rs11785309	1.38262e-09	0.271288	-1.25627
4197989	rs35560464	1.81618e-09	-0.955632	0.243403
4198024	rs78569612	2.48847e-10	-1.615	-1.08488
4198281	rs35922761	5.64467e-10	-0.571631	-1.30921
4198314	rs35509897	2.16875e-09	-1.18152	0.646709
4198368	rs139319945	9.95337e-10	-1.37216e-10	-1.31364
4198480	rs117129954	6.68319e-10	-1.71195	-2.34532e-10
4198519	rs4568637	0.000502174	9.97369	1.84405
4198651	rs79014782	9.95368e-10	-1.37216e-10	-1.31361
4198833	rs149911354	9.95443e-10	-1.37216e-10	-1.31353
4199199	rs77844916	2.18288e-09	-0.528318	-2.34532e-10
4199219	rs118101345	8.16027e-10	-1.51227	-2.34532e-10
4199663	rs6995552	0.000618708	9.79051	2.23591
4199681	rs59870287	2.38219e-09	-0.710611	0.269668
4199911	rs62480610	0.000589737	9.96839	2.01008
4200054	rs34979707	2.8169e-09	-0.273328	-2.34532e-10
4200096	rs142609096	6.1961e-10	-1.78763	-2.34532e-10
4200118	rs146028441	1.20802e-09	-1.37216e-10	-1.11998
4200359	rs4875337	1.39822e-08	2.34675	-1.01793
4200400	rs79494200	3.31619e-09	-1.37216e-10	-0.110147
4200440	rs13273281	1.49503e-09	-1.35508	0.448254
4200478	rs13270130	8.9958e-10	-1.41479	-2.34532e-10
4200683	rs80050700	2.43323e-09	-0.419746	-2.34532e-10
4200777	rs77239888	4.98527e-09	-0.245783	0.543306
4200889	rs35374179	1.48516e-09	-1.29461	0.381168
4200930	rs1438207	0.000112681	8.19929	2.12406
4201268	rs6558866	1.31775e-09	-0.960104	-0.0729319
4201303	rs76297981	6.18646e-10	-1.78919	-2.34532e-10
4201343	rs6558867	2.71027e-09	-0.311915	-2.34532e-10
4201368	rs1014760	0.000188366	8.4838	2.35338
4201372	rs10113790	9.90956e-09	0.984536	-2.34532e-10
4201459	rs11984458	8.23699e-09	0.79967	-2.34532e-10
4201652	rs73174297	8.43496e-09	0.823421	-2.34532e-10
4201743	rs78040969	1.03972e-09	-1.37216e-10	-1.27001
4201966	rs1866272	0.000101856	7.73277	2.48958
4202019	rs35013239	1.50459e-09	-1.25792	0.357476
4202121	rs148772958	1.1565e-09	-1.37216e-10	-1.16357
4202182	rs13253947	9.58647e-10	-1.67705	0.325853
4202229	rs1866271	3.1325e-09	0.769984	-0.937116
4202256	rs117097243	1.00342e-09	-1.37216e-10	-1.30555
4202281	rs12681147	1.08957e-09	-1.22318	-2.34532e-10
4202441	rs12676910	1.03009e-09	-1.27931	-2.34532e-10
4202593	rs77300272	1.0305e-09	-1.37216e-10	-1.27892
4202738	rs71523628	2.11181e-09	-0.561419	-2.34532e-10
4202906	rs35333378	7.88211e-10	-1.68207	0.135115
4202914	rs79315969	3.27609e-09	-0.122312	-2.34532e-10
4202947	rs145062984	1.64617e-09	-1.37216e-10	-0.810512
4202998	rs148878112	8.5944e-10	-1.46044	-2.34532e-10
4203068	rs117045517	1.11617e-09	-1.19906	-2.34532e-10
4203379	rs76907150	6.2016e-10	-1.78674	-2.34532e-10
4203530	rs138672888	1.00524e-09	-1.37216e-10	-1.30374
4203603	rs11985125	1.00556e-05	5.59813	2.30879
4204310	rs17413882	0.00115911	10.7832	1.87099
4204315	rs117621282	7.63079e-10	-1.57936	-2.34532e-10
4204329	rs117800555	1.3723e-09	-0.992477	-2.34532e-10
4204359	rs61705704	0.000843295	10.2851	2.05096
4204432	rs117487310	1.02444e-09	-1.37216e-10	-1.28482
4204477	rs1561343	1.18732e-07	4.464	-0.996092
4204479	rs1561342	7.17068e-10	-1.74839	0.106837
4204509	rs79264869	6.1784e-10	-1.79049	-2.34532e-10
4204517	rs117438596	8.21001e-10	-1.5062	-2.34532e-10
4204695	rs34198572	5.84342e-10	-1.77869	-0.0675394
4204717	rs35645563	7.22527e-10	-1.75506	0.121094
4204987	rs17069985	7.06954e-10	-1.68707	0.0313118
4205040	rs73175707	6.79777e-10	-1.69495	-2.34532e-10
4205255	rs79689326	6.79252e-10	-1.69573	-2.34532e-10
4205477	rs7832549	9.78055e-08	4.0908	-0.816781
4205536	rs80200382	3.49448e-09	-1.37216e-10	-0.0577783
4205588	rs34381340	6.21971e-10	-1.67888	-0.104945
4205638	rs34133534	6.45497e-10	-1.67888	-0.0678177
4205684	rs34184584	6.45549e-10	-1.67325	-0.073365
4205692	rs36112676	1.08344e-05	8.72076	-0.739249
4205724	rs34495642	7.42876e-10	-1.62253	0.0163414
4205974	rs34124324	9.11589e-10	-1.6853	0.283773
4206019	rs17069987	6.17234e-10	-1.79147	-2.34532e-10
4206322	rs7834964	0.00131644	10.3857	2.39578
4206442	rs142170266	6.16621e-10	-1.79246	-2.34532e-10
4206543	rs34718788	1.33532e-09	-1.4366	0.416805
4206548	rs6558868	1.65696e-08	2.61769	-1.11908
4206567	rs74364133	1.19426e-08	1.17115	-2.34532e-10
4206602	rs56133441	1.04074e-09	-1.37216e-10	-1.26903
4206751	rs7008571	2.11961e-08	2.48001	-0.735151
4206840	rs7009827	1.07685e-08	1.76521	-0.697546
4207015	rs79236760	6.16135e-10	-1.79325	-2.34532e-10
4207082	rs13250773	1.16739e-09	-1.54403	0.389838
4207083	rs73175716	1.15118e-09	-1.16818	-2.34532e-10
4207179	rs34864346	1.76834e-09	-0.73892	-2.34532e-10
4207261	rs12541923	1.20003e-09	-1.12662	-2.34532e-10
4207270	rs10091551	5.78875e-10	-0.574651	-1.28098
4207282	rs10091558	0.00230526	11.2297	2.11202
4207400	rs34751333	2.20068e-09	-0.520199	-2.34532e-10
4207506	rs149996671	1.03447e-09	-1.37216e-10	-1.27508
4208141	rs10429391	4.18007e-08	3.15247	-0.728524
4208272	rs141342589	2.08231e-09	-0.575485	-2.34532e-10
4208282	rs10105349	1.47412e-07	4.67931	-0.995039
4208321	rs67897933	5.09932e-10	-1.69235	-0.290087
4208391	rs10105465	0.00233248	11.2197	2.13379
4208404	rs77825632	6.24351e-10	-1.78001	-2.34532e-10
4208431	rs112712374	1.08291e-09	-1.22931	-2.34532e-10
4208660	rs114868997	6.17096e-10	-1.79169	-2.34532e-10
4208696	rs78924708	1.03862e-09	-1.37216e-10	-1.27107
4208761	rs10098869	0.0437869	13.4183	2.86757
4208930	rs7813362	0.00245063	10.2382	3.16465
4208934	rs34026341	1.19841e-09	-1.68409	0.556122
4208940	rs35485389	8.78892e-10	-1.51876	0.0807048
4209397	rs17069996	3.31072e-10	-1.20524	-1.20915
4209399	rs117621689	8.00203e-10	-1.53185	-2.34532e-10
4209468	rs58009402	1.60307e-09	-1.61587	0.77883
4209558	rs57038562	1.19489e-09	-1.65732	0.526407
4209609	rs117590197	7.30295e-10	-1.62327	-2.34532e-10
4209690	rs13281329	2.00041e-09	-0.615611	-2.34532e-10
4209790	rs75228397	1.00476e-09	-1.37216e-10	-1.30421
4209791	rs117334158	6.19601e-10	-1.78764	-2.34532e-10
4209955	rs13248280	2.2959e-09	-1.52416	1.04632
4210283	rs80104085	2.41636e-09	-1.37216e-10	-0.4267
4210296	rs117995992	6.83314e-10	-1.68976	-2.34532e-10
4210304	rs9314528	1.45587e-09	0.334222	-1.26758
4210632	rs145431099	6.16877e-10	-1.79205	-2.34532e-10
4210746	rs7832586	2.00716e-05	9.85424	-1.25614
4210774	rs11781343	6.30746e-10	-1.76982	-2.34532e-10
4211013	rs34317801	1.25243e-09	0.0399759	-1.12386
4211074	rs28662887	1.42814e-06	3.50998	2.44519
4211472	rs76274385	2.53644e-09	-1.37216e-10	-0.378202
4211552	rs76936861	2.40409e-09	-1.37216e-10	-0.431794
4211603	rs7007886	4.69114e-06	7.14447	-2.34532e-10
4211645	rs75894447	9.96017e-10	-1.37216e-10	-1.31295
4211658	rs143151267	6.25691e-10	-1.77786	-2.34532e-10
4211747	rs11990010	1.95803e-10	-1.70265	-1.23696
4212136	rs17063252	2.64054e-10	-1.45824	-1.18233
4212175	rs10093852	1.8635e-10	-1.67929	-1.30981
4212178	rs6994364	1.84792e-10	-1.6846	-1.31289
4212313	rs77761436	2.34539e-09	-1.37216e-10	-0.456511
4212469	rs118021211	1.16375e-09	-1.37216e-10	-1.15732
4212646	rs147967955	6.19381e-10	-1.788	-2.34532e-10
4212673	rs62479471	2.46804e-10	-1.46206	-1.24606
4212843	rs185154196	1.19794e-09	-1.37216e-10	-1.12836
4212932	rs4292712	3.22786e-10	-1.26627	-1.17346
4212933	rs78955187	5.80339e-10	-0.539955	-1.31315
4213183	rs4571752	7.10523e-10	-0.578823	-1.07189
4213237	rs2406695	7.71367e-10	-0.258546	-1.31001
4213293	rs3990909	2.95315e-08	2.40177	-0.325281
4213333	rs76058755	2.00734e-09	-1.37216e-10	-0.612153
4213357	rs73175735	1.05666e-09	-1.76934	0.515485
4213445	rs538909367	1.07207e-09	-1.37216e-10	-1.23938
4213468	rs143853892	1.48874e-07	1.35193	2.3422
4213707	rs77031360	1.95032e-09	-1.37216e-10	-0.64097
4213785	rs117776756	7.7477e-09	-1.37216e-10	0.738432
4213829	rs73506692	4.1769e-10	-0.879953	-1.30203
4213966	rs78545517	1.86244e-09	0.626373	-1.31345
4213977	rs144860465	1.41771e-09	-1.37216e-10	-0.959923
4214061	rs17070035	2.15576e-10	-1.6932	-1.1502
4214179	rs10503256	2.44778e-09	0.88976	-1.30354
4214280	rs9314529	2.63193e-08	2.33837	-0.377033
4214288	rs62479474	2.10629e-10	-1.71695	-1.14967
4214305	rs74616111	1.66061e-09	-1.37216e-10	-0.801782
4214621	rs60695300	1.42758e-09	-1.37216e-10	-0.952984
4214781	rs80268317	9.95672e-10	-1.37216e-10	-1.3133
4214818	rs78473494	1.47145e-09	-1.37216e-10	-0.922717
4214955	rs75828732	1.81601e-09	-1.37216e-10	-0.712321
4214987	rs11997852	2.16391e-10	-1.68619	-1.15345
4215095	rs140094902	2.28448e-08	-1.37216e-10	1.81976
4215127	rs11136732	1.37913e-09	-0.987509	-2.34532e-10
4215276	rs75630910	1.37877e-09	-1.37216e-10	-0.987774
4215370	rs6987250	2.2087e-09	-0.129645	-0.386914
4215488	rs10092700	2.22397e-10	-1.65251	-1.15975
4215605	rs7014959	5.65278e-10	-1.51753	-0.361877
4215738	rs146472642	1.02656e-09	-1.37216e-10	-1.28275
4215802	rs143181247	2.19515e-08	-1.37216e-10	1.77987
4215804	rs192381636	6.62782e-10	-1.72027	-2.34532e-10
4215844	rs148282169	3.13028e-08	-1.37216e-10	2.13474
4215917	rs4875095	2.82609e-06	6.62715	0.0105303
4216000	rs150290207	3.07553e-08	-1.37216e-10	2.1171
4216025	rs184313654	2.68416e-08	-1.37216e-10	1.98099
4216116	rs10097170	2.28477e-10	-1.63971	-1.14558
4216172	rs73508609	9.95334e-10	-1.37216e-10	-1.31364
4216248	rs56191260	2.18002e-10	-1.78761	-1.04461
4216262	rs10096474	3.61014e-09	0.809683	-0.834902
4216268	rs149623060	9.90418e-07	5.58916	-2.34532e-10
4216317	rs2163308	6.17318e-06	6.77078	0.648229
4216401	rs10503257	2.44119e-09	0.897164	-1.31364
4216438	rs35756025	2.71639e-09	0.99472	-1.30438
4216462	rs6558870	2.29212e-08	1.48893	0.334169
4217003	rs75326375	1.39357e-09	-1.37216e-10	-0.977093
4217100	rs73508619	1.0912e-09	-1.37216e-10	-1.22169
4217133	rs10100309	2.20367e-10	-1.64582	-1.17561
4217181	rs35196636	2.1205e-10	-1.67149	-1.18841
4217182	rs75311763	1.49423e-09	-1.37216e-10	-0.907356
4217304	rs1036556	6.91281e-10	-1.09286	-0.585309
4217424	rs10101518	2.87697e-09	1.06019	-1.31242
4217425	rs13251752	2.78597e-09	0.983128	-1.26749
4217451	rs141999722	6.4378e-10	-1.74936	-2.34532e-10
4217464	rs10101532	7.87358e-09	1.86789	-1.11334
4217469	rs77877253	1.42518e-09	-1.37216e-10	-0.954667
4217497	rs10101622	2.95571e-09	1.08452	-1.30974
4217562	rs1036555	1.45286e-06	5.59846	0.373861
4217622	rs4875338	1.0004e-09	-0.880047	-0.42852
4217652	rs116895622	6.24088e-10	-1.78043	-2.34532e-10
4217653	rs4875096	1.90109e-06	5.89913	0.342087
4217722	rs4875339	4.09321e-07	5.46778	-0.762247
4217780	rs10094075	1.97205e-10	-1.69704	-1.23543
4217893	rs10104910	2.25052e-10	-1.55083	-1.24956
4217917	rs10503258	1.20396e-08	1.17924	-2.34532e-10
4217965	rs17070077	1.97509e-10	-1.69658	-1.23435
4217989	rs4875097	1.17693e-06	5.50683	0.254871
4218013	rs34042748	1.36013e-09	0.232043	-1.23342
4218037	rs4875098	5.74519e-08	3.30474	-0.562751
4218064	rs4875099	4.41892e-08	3.57812	-1.0986
4218089	rs74982430	1.88228e-09	0.604815	-1.2813
4218201	rs13258920	1.95427e-09	0.654495	-1.29344
4218268	rs148736837	7.93367e-10	-1.54043	-2.34532e-10
4218417	rs13259606	1.71721e-09	0.51445	-1.28271
4218528	rs73508632	1.00688e-09	-1.37216e-10	-1.3021
4218660	rs13267028	1.75232e-10	-1.78025	-1.27036
4219009	rs13270354	3.03898e-09	0.865982	-1.06342
4219026	rs13270369	3.46269e-09	0.994879	-1.0618
4219116	rs7837578	5.12142e-09	1.3711	-1.04663
4219225	rs7837851	1.00235e-09	-1.37216e-10	-1.30661
4219234	rs144950850	1.96851e-08	1.6709	-2.34532e-10
4219240	rs7836863	1.00417e-09	-1.37216e-10	-1.3048
4219426	rs7814674	9.9985e-10	-1.37216e-10	-1.30911
4219429	rs7837187	4.40737e-10	-1.33569	-0.792583
4219517	rs10098903	2.40206e-10	-1.61572	-1.1195
4219533	rs7833644	1.65395e-09	0.197798	-1.00359
4219551	rs7814853	2.46209e-09	0.863825	-1.27178
4219562	rs12677798	4.24653e-10	-1.0314	-1.13405
4219717	rs118103095	8.74591e-10	-1.44296	-2.34532e-10
4219838	rs34145080	2.3094e-10	-1.64546	-1.1291
4219843	rs7815269	1.12683e-08	1.61474	-0.501717
4219872	rs149786705	1.82795e-09	-1.37216e-10	-0.705767
4219933	rs17335806	1.05841e-09	0.0508862	-1.30309
4219943	rs145258922	3.8178e-09	-1.37216e-10	0.0307106
4220195	rs17070080	7.1562e-10	-0.331097	-1.31247
4220433	rs11987975	1.026e-09	-1.37216e-10	-1.2833
4220494	rs11787405	5.37582e-10	-0.616049	-1.31359
4220542	rs11787410	2.35755e-10	-1.58857	-1.16535
4220564	rs74626406	8.12023e-10	-1.51719	-2.34532e-10
4220622	rs11778711	9.90534e-10	-0.0604386	-1.25804
4220707	rs2043116	9.38466e-08	3.02249	0.210212
4220808	rs80268630	1.03102e-09	-1.37216e-10	-1.27842
4221095	rs4379466	6.99202e-10	-0.846785	-0.819995
4221098	rs13256449	6.10841e-08	2.66596	0.137332
4221220	rs73508650	9.99346e-10	-1.37216e-10	-1.30962
4221232	rs139945574	7.44957e-10	-1.60339	-2.34532e-10
4221399	rs144513103	2.53702e-09	-0.377974	-2.34532e-10
4221562	rs3910077	1.45228e-07	3.56962	0.09972
4221884	rs10216514	1.99666e-10	-1.7801	-1.13998
4221989	rs77093174	1.52972e-09	-1.37216e-10	-0.883877
4222003	rs7813162	2.61515e-09	0.459817	-0.80746
4222430	rs10093239	2.57284e-07	4.06977	0.171446
4222436	rs34689257	2.24458e-10	-1.70637	-1.09666
4222642	rs77714401	1.57579e-09	-1.37216e-10	-0.854208
4222692	rs10503259	8.78476e-10	-0.12778	-1.31075
4222728	rs10089807	6.40337e-09	0.267125	0.280735
4222731	rs13265164	2.38969e-09	0.298568	-0.736366
4222762	rs13257692	2.16759e-10	-1.73067	-1.10727
4222958	rs73508657	1.0232e-09	-1.37216e-10	-1.28603
4222973	rs77298471	1.58098e-09	-1.37216e-10	-0.850919
4222991	rs79522160	1.52805e-09	-1.37216e-10	-0.884973
4223409	rs1438205	1.33412e-07	4.0366	-0.452124
4223574	rs1370728	9.57794e-10	-0.109962	-1.24212
4223623	rs1370727	3.52807e-10	-1.30725	-1.04355
4223658	rs77271683	1.56484e-09	-1.37216e-10	-0.861183
4223789	rs1370726	3.67215e-10	-1.24879	-1.06198
4223819	rs62479502	7.96141e-10	-0.223321	-1.31362
4223883	rs73508664	1.01095e-09	-1.37216e-10	-1.29808
4223927	rs73508668	1.01555e-09	-1.37216e-10	-1.29353
4224080	rs73175755	2.28408e-08	1.81959	-2.34532e-10
4224136	rs10107898	3.10518e-10	-1.36434	-1.11414
4224159	rs34690924	9.81473e-10	-0.0140406	-1.31362
4224299	rs10094578	1.02809e-09	-0.0649507	-1.21631
4224339	rs187646137	8.69838e-10	-1.44841	-2.34532e-10
4224345	rs150483405	4.35829e-09	-1.37216e-10	0.163116
4224439	rs78303261	1.01535e-09	-1.37216e-10	-1.29373
4224662	rs10097686	3.09833e-10	-1.35381	-1.12687
4224714	rs73175759	2.13328e-08	1.75128	-2.34532e-10
4224768	rs10111289	3.08179e-10	-1.3255	-1.16054
4224783	rs73175763	1.88206e-08	1.62599	-2.34532e-10
4224809	rs73508672	1.00916e-09	-1.37216e-10	-1.29985
4224873	rs35052360	9.24554e-10	-0.0739442	-1.31346
4224893	rs7839613	1.59603e-08	2.72556	-1.26442
4224964	rs61278929	1.18777e-09	-0.0739442	-1.06294
4225006	rs62479508	9.44118e-10	-0.053428	-1.31304
4225233	rs1594353	7.62698e-08	4.15136	-1.12605
4225391	rs73175766	1.93701e-08	1.65477	-2.34532e-10
4225399	rs1595467	3.8726e-08	3.66061	-1.31307
4225621	rs1595466	2.74037e-08	3.28708	-1.28537
4225677	rs73175767	6.76334e-10	-1.70003	-2.34532e-10
4225961	rs1595465	2.43356e-08	3.18238	-1.29941
4226095	rs117365010	1.75745e-09	-1.37216e-10	-0.7451
4226209	rs73508681	1.02318e-09	-1.37216e-10	-1.28605
4226265	rs79709955	1.77518e-09	-1.37216e-10	-0.735063
4226327	rs75797226	1.78087e-09	-1.37216e-10	-0.731862
4226334	rs1583653	2.70235e-10	-1.30893	-1.30849
4226397	rs1583652	2.82046e-10	-1.77989	-0.794759
4226483	rs76744686	1.78094e-09	-1.37216e-10	-0.73182
4226488	rs28862097	8.6318e-08	4.45697	-1.30789
4226590	rs1583651	6.45802e-10	-0.983321	-0.762905
4226883	rs73508697	1.12261e-09	-1.37216e-10	-1.19331
4226940	rs73508700	1.12089e-09	-1.37216e-10	-1.19484
4226949	rs78781639	1.12089e-09	-1.37216e-10	-1.19484
4226976	rs1594352	5.69602e-09	1.37702	-0.946217
4227117	rs67529403	3.79354e-08	3.10144	-0.77452
4227118	rs73175774	3.94586e-08	3.64033	-1.27405
4227191	rs1594351	1.58119e-09	0.108367	-0.959152
4227210	rs73510610	1.15158e-09	-1.37216e-10	-1.16783
4227296	rs67901868	1.13169e-08	2.33476	-1.21743
4227422	rs66832422	1.36729e-08	2.5216	-1.21515
4227437	rs66505261	1.35606e-08	2.57142	-1.27322
4227483	rs1583130	2.44322e-09	0.547062	-0.96271
4227489	rs76935341	1.77989e-08	-1.37216e-10	1.57017
4227531	rs117398613	3.07901e-09	-1.37216e-10	-0.184355
4227594	rs143943957	2.43619e-09	-1.37216e-10	-0.418529
4227784	rs11986849	1.14695e-09	-1.37216e-10	-1.17186
4227817	rs1583129	3.11522e-09	0.882299	-1.05496
4227827	rs11993789	1.07446e-09	-1.37216e-10	-1.23715
4228021	rs13269939	5.51973e-10	-0.611206	-1.29201
4228083	rs11993860	1.02178e-09	-0.310419	-0.977002
4228177	rs73510623	1.1144e-09	-1.37216e-10	-1.20065
4228518	rs11779929	1.1023e-09	-0.342064	-0.8695
4228520	rs73175778	1.00123e-07	1.45111	1.84632
4228530	rs11136734	4.82783e-10	-0.918571	-1.11858
4228543	rs11780622	1.10107e-09	-0.517872	-0.694813
4228577	rs11136735	1.5313e-09	0.111273	-0.994118
4228614	rs73175782	6.76458e-08	1.28647	1.61885
4228722	rs79087212	1.13086e-09	-1.37216e-10	-1.18599
4228961	rs13279504	7.28592e-10	-1.76376	0.138153
4228997	rs11780709	7.75257e-10	-0.260832	-1.30269
4229352	rs74530488	1.10053e-09	-1.37216e-10	-1.21317
4229379	rs66476968	2.22409e-08	3.10589	-1.31292
4229456	rs1367320	3.21316e-10	-1.27099	-1.17331
4229511	rs1367319	3.26164e-10	-1.26412	-1.1652
4229522	rs1370731	1.49795e-09	0.0912829	-0.996148
4229573	rs1370730	3.0923e-10	-1.46754	-1.01509
4229582	rs79821450	1.92218e-09	-1.37216e-10	-0.655502
4229724	rs79149025	1.9183e-09	-1.37216e-10	-0.657526
4229943	rs74785877	2.01943e-09	-1.37216e-10	-0.606148
4229951	rs28611380	1.23101e-09	-1.56191	0.460777
4230239	rs7010710	9.20709e-10	-0.208831	-1.18274
4230404	rs78354900	9.96747e-10	-1.37216e-10	-1.31222
4230614	rs7843687	4.40945e-10	-1.00851	-1.11929
4230668	rs7842780	5.54031e-09	1.02856	-0.625472
4230672	rs117650124	9.59014e-10	-1.35081	-2.34532e-10
4230806	rs7827314	1.55032e-09	0.23237	-1.10287
4230840	rs78955786	2.09844e-09	-1.37216e-10	-0.567768
4230898	rs73175788	3.82429e-08	1.05412	1.28088
4230994	rs28540417	1.49707e-09	-1.61055	0.7051
4231042	rs11989934	1.12249e-09	-1.37216e-10	-1.19341
4231194	rs11136736	1.3988e-09	0.140635	-1.11398
4231235	rs12549600	3.4523e-09	0.974626	-1.04455
4231556	rs13269315	3.2603e-10	-1.20255	-1.22718
4231754	rs13276894	5.61346e-10	-0.621501	-1.26488
4231889	rs2067652	1.35261e-09	-1.37216e-10	-1.00693
4231933	rs11990908	1.34155e-09	-1.37216e-10	-1.01514
4231958	rs75233835	2.13302e-09	-1.37216e-10	-0.551423
4231992	rs117966198	1.34764e-09	-1.01061	-2.34532e-10
4232100	rs142872350	1.23609e-09	-1.37216e-10	-1.09701
4232104	rs12386966	4.07878e-09	1.10148	-1.00465
4232233	rs56832566	1.30078e-09	-1.37216e-10	-1.046
4232326	rs34096231	3.43561e-10	-1.14844	-1.22892
4232537	rs62479539	9.29878e-10	-1.08314	-0.29853
4232568	rs11786916	4.75467e-10	-0.792944	-1.25948
4232599	rs17070091	8.19282e-10	-1.29675	-0.211537
4232692	rs67623617	7.35159e-10	-1.28027	-0.336361
4232715	rs67606353	7.94371e-10	-1.35641	-0.182761
4232825	rs76586264	2.0405e-10	-1.69524	-1.20311
4232852	rs28593012	7.49712e-09	1.75336	-1.0478
4232937	rs73510643	1.4668e-09	-1.37216e-10	-0.925879
4232963	rs11775921	3.72311e-10	-1.0228	-1.27419
4233046	rs73510644	1.53035e-09	-1.37216e-10	-0.883467
4233273	rs73510646	1.45573e-09	-1.37216e-10	-0.93346
4233287	rs13267644	2.40265e-10	-1.42676	-1.30822
4233533	rs142268341	1.34495e-09	-1.37216e-10	-1.01261
4233644	rs13251340	3.7765e-10	-1.04255	-1.2402
4233767	rs56246320	6.78602e-10	-1.69668	-2.34532e-10
4233816	rs59229199	3.72282e-10	-1.0174	-1.27966
4233818	rs75703400	1.24233e-09	-1.37216e-10	-1.09198
4233891	rs10098163	2.66579e-10	-1.33704	-1.29401
4233940	rs76501333	2.46181e-09	-1.37216e-10	-0.408068
4234021	rs34731438	2.14099e-10	-1.53664	-1.31364
4234070	rs10112707	2.56647e-10	-1.38805	-1.28097
4234106	rs11781210	3.8401e-10	-1.36542	-0.900632
4234137	rs56751170	4.18234e-10	-0.924948	-1.25573
4234221	rs147560557	1.47174e-09	-1.37216e-10	-0.922521
4234680	rs11136738	3.67614e-09	1.19606	-1.20316
4235004	rs10866970	3.47583e-10	-1.11285	-1.25287
4235005	rs117871472	4.00286e-09	-1.37216e-10	0.078044
4235183	rs74980032	1.16053e-09	-1.16009	-2.34532e-10
4235190	rs11781432	2.3589e-10	-1.4539	-1.29946
4235365	rs11781489	1.96825e-10	-1.62738	-1.30703
4235386	rs12679445	3.43521e-09	1.12954	-1.20443
4235389	rs10866971	4.19661e-10	-0.942202	-1.23507
4235489	rs117695545	3.4492e-09	-0.0708206	-2.34532e-10
4235567	rs148608209	1.20285e-09	-1.37216e-10	-1.12427
4235568	rs118074158	2.86113e-09	-1.37216e-10	-0.257747
4235701	rs11785440	2.12348e-10	-1.54839	-1.3101
4235710	rs1438209	3.89344e-10	-1.01008	-1.24218
4235758	rs1438208	3.6307e-10	-1.09599	-1.22613
4235816	rs79229105	3.45068e-09	-1.37216e-10	-0.0703922
4235897	rs17414118	5.86833e-10	-0.546582	-1.2954
4236024	rs7004716	3.23113e-09	1.11422	-1.25035
4236058	rs75765135	1.36966e-09	-1.37216e-10	-0.994404
4236083	rs75308159	1.4165e-09	-1.37216e-10	-0.960777
4236161	rs11785556	3.00803e-10	-1.61803	-0.892231
4236230	rs35799660	2.25987e-10	-1.48261	-1.31363
4236319	rs34714143	2.24642e-10	-1.48999	-1.31222
4236327	rs117837697	3.78909e-09	-1.37216e-10	0.0231632
4236420	rs1595470	3.74462e-10	-1.11684	-1.17439
4236447	rs35326813	5.80621e-10	-0.673987	-1.17863
4236509	rs58426024	5.16007e-10	-0.678443	-1.29216
4236535	rs73177309	1.06819e-09	-0.564756	-0.678244
4236666	rs35704084	2.03695e-10	-1.59279	-1.30731
4236694	rs1595469	3.49711e-10	-1.05149	-1.30813
4236743	rs1595468	3.43786e-09	1.236	-1.31011
4236904	rs34603935	3.43479e-09	1.15297	-1.22798
4236939	rs62479544	3.74437e-09	1.2649	-1.25362
4237006	rs80286653	1.7141e-09	-1.37216e-10	-0.770079
4237196	rs35413625	6.98969e-10	-0.476441	-1.19067
4237291	rs17070105	4.44117e-10	-0.968858	-1.15177
4237370	rs62479547	4.24536e-09	1.44999	-1.31312
4237372	rs75693045	1.8314e-09	-1.37216e-10	-0.703886
4237446	rs79773137	4.30514e-10	-1.01321	-1.13853
4237835	rs75930582	1.75776e-09	-1.37216e-10	-0.744926
4237844	rs79962398	4.88669e-10	-0.754922	-1.27011
4238090	rs74334046	1.29479e-09	-1.37216e-10	-1.05062
4238096	rs68093624	2.48118e-10	-1.41576	-1.28705
4238139	rs6558872	1.04821e-08	2.11065	-1.06995
4238205	rs118083832	1.90577e-09	-1.37216e-10	-0.664076
4238243	rs6558873	4.67155e-10	-0.834029	-1.23603
4238459	rs59425918	5.90197e-10	-1.36776	-0.4685
4238494	rs56967787	6.73175e-10	-1.28281	-0.421907
4238593	rs58584683	6.69595e-10	-1.33358	-0.376465
4238604	rs57777162	6.95778e-10	-1.32659	-0.3451
4238671	rs59939106	6.89568e-10	-1.39482	-0.285836
4238712	rs17070107	9.97555e-10	-0.0711305	-1.24028
4239459	rs57643290	5.77977e-10	-1.40316	-0.454022
4239563	rs17335910	1.5489e-09	-0.871417	-2.34532e-10
4239691	rs78599185	6.96443e-10	-1.42196	-0.248779
4239711	rs6995913	1.09132e-09	0.0920184	-1.3136
4239747	rs58469927	7.00841e-10	-1.41566	-0.248779
4239829	rs17070111	8.07957e-10	-1.36951	-0.152703
4239949	rs76393578	7.35762e-10	-1.38996	-0.225858
4240056	rs76394681	7.2025e-10	-1.41566	-0.221462
4240098	rs111872665	7.29206e-10	-1.41566	-0.209103
4240142	rs4875101	1.08522e-09	0.0460756	-1.27325
4240216	rs6997939	3.83679e-10	-1.0067	-1.26021
4240429	rs192432608	6.99169e-10	-1.66683	-2.34532e-10
4240580	rs7001270	2.99612e-10	-1.59011	-0.924117
4240608	rs117979403	1.47364e-09	-0.921226	-2.34532e-10
4240615	rs79882523	8.0463e-10	-1.34692	-0.179421
4240617	rs76515597	7.73501e-10	-1.38637	-0.179421
4240625	rs76810235	1.72792e-09	-1.37216e-10	-0.762046
4240643	rs76590276	7.77741e-10	-1.45817	-0.102151
4240717	rs78166166	6.5202e-10	-1.50439	-0.232256
4240723	rs75508245	6.49466e-10	-1.50439	-0.236181
4240893	rs76228006	6.52412e-10	-1.51212	-0.223924
4240899	rs78323114	7.52776e-10	-1.40984	-0.183116
4240925	rs7001908	4.82367e-10	-0.801858	-1.23616
4240940	rs1438211	9.85924e-10	-0.160234	-1.16291
4240969	rs79643017	7.61514e-10	-1.38109	-0.200323
4240976	rs80157254	7.42731e-10	-1.3615	-0.244886
4241013	rs6984530	1.09466e-09	-1.37216e-10	-1.21852
4241040	rs79686837	7.18831e-10	-1.40291	-0.236181
4241054	rs2163303	3.01776e-10	-1.22298	-1.28406
4241132	rs1430447	1.12394e-08	1.91497	-0.804515
4241151	rs13439862	7.29966e-10	-1.37975	-0.243972
4241173	rs74620244	1.49908e-09	-1.37216e-10	-0.904111
4241236	rs80356451	6.48052e-10	-1.45325	-0.289501
4241455	rs77417727	1.71444e-09	-1.37216e-10	-0.769879
4241549	rs76120339	6.77567e-10	-1.48071	-0.217497
4241555	rs76523457	6.64102e-10	-1.48017	-0.238117
4241568	rs7836107	1.04622e-09	-1.37216e-10	-1.26378
4241628	rs7837183	1.04941e-09	-1.37216e-10	-1.26074
4241752	rs6558874	8.94356e-10	-0.109495	-1.31112
4241808	rs61458102	1.01604e-09	-1.37216e-10	-1.29305
4241863	rs74982883	6.10908e-10	-1.49449	-0.307282
4241878	rs75436187	6.24453e-10	-0.526415	-1.25343
4242222	rs76665587	5.67616e-10	-1.53562	-0.339657
4242323	rs77396788	5.63177e-10	-1.53643	-0.346694
4242408	rs112473090	5.75471e-10	-1.52064	-0.340888
4242424	rs56267226	7.04573e-09	1.54122	-0.897758
4242442	rs80066695	1.74873e-09	-1.37216e-10	-0.750073
4242450	rs74669197	6.92929e-10	-1.57047	-0.105327
4242489	rs78033823	6.54785e-10	-1.50769	-0.224722
4242551	rs112534417	6.57497e-10	-1.5801	-0.14818
4242552	rs117100741	5.97752e-10	-1.5622	-0.261341
4242681	rs113916325	6.48793e-10	-1.60547	-0.136132
4242730	rs11783998	1.03812e-09	0.030964	-1.30252
4242795	rs1438212	1.83929e-09	-0.220738	-0.478848
4243247	rs80065894	6.92796e-10	-1.6522	-0.023783
4243262	rs73658803	7.3611e-10	-1.71439	0.0990516
4243327	rs4442167	8.25394e-10	-0.296974	-1.20389
4243467	rs4360311	6.37306e-10	-0.573207	-1.18626
4243507	rs181384966	1.63581e-09	-1.37216e-10	-0.816823
4243659	rs112938678	4.24771e-10	-1.58691	-0.578262
4243879	rs148892599	1.07125e-09	-1.37216e-10	-1.24013
4243910	rs7846073	5.03328e-10	-0.707126	-1.28835
4244016	rs1430446	6.09624e-09	1.44292	-0.944213
4244110	rs145853997	6.17836e-10	-1.7905	-2.34532e-10
4244220	rs78917572	5.92107e-10	-0.642913	-1.19012
4244227	rs56718022	1.0049e-09	-1.37216e-10	-1.30408
4244228	rs75627799	3.63585e-10	-1.00777	-1.31293
4244263	rs11785795	4.25841e-09	1.35639	-1.21646
4244283	rs11785119	1.91368e-09	0.280934	-0.94087
4244363	rs117018727	1.36242e-09	-1.37216e-10	-0.9997
4244378	rs11785821	7.47782e-10	-1.59961	-2.34532e-10
4244531	rs7009362	4.89731e-09	1.39136	-1.11164
4244552	rs9657396	1.42438e-08	2.33104	-0.983686
4244592	rs6985778	4.14006e-10	-1.44321	-0.747627
4244984	rs75866753	1.22382e-09	-1.37216e-10	-1.10699
4244993	rs7010039	1.15198e-08	1.97867	-0.843566
4245021	rs11136739	1.27866e-08	2.26798	-1.02855
4245233	rs55716843	1.5669e-09	-1.37216e-10	-0.859867
4245311	rs11136740	7.14721e-09	1.54685	-0.88909
4245517	rs4327878	7.53557e-09	1.8648	-1.15413
4245580	rs1438213	1.01426e-09	-0.0631596	-1.23164
4245637	rs77105651	2.29774e-10	-1.73942	-1.0402
4245779	rs12542717	7.22395e-10	-1.63415	-2.34532e-10
4246008	rs77843589	2.16226e-10	-1.77939	-1.06101
4246422	rs78098307	1.28495e-09	-1.37216e-10	-1.05825
4246825	rs79351112	1.45118e-09	-1.37216e-10	-0.93659
4246872	rs12543483	9.08866e-10	-0.102715	-1.30181
4246903	rs11774916	3.46836e-10	-1.24248	-1.12539
4247259	rs76593384	1.27132e-09	-1.37216e-10	-1.06891
4247513	rs1430445	1.00284e-09	-0.130848	-1.17528
4247780	rs1438214	7.86384e-09	2.02403	-1.27071
4247905	rs147768306	1.04059e-09	-1.26918	-2.34532e-10
4247957	rs7832369	1.39029e-09	0.0593413	-1.03879
4247960	rs7815637	1.39029e-09	0.0593413	-1.03879
4248236	rs13260803	5.15927e-09	1.21759	-0.885757
4248382	rs74299149	2.25057e-10	-1.51617	-1.2842
4248390	rs9773692	1.07083e-09	0.0614297	-1.30196
4248418	rs117697608	8.96223e-10	-1.41853	-2.34532e-10
4248561	rs13261698	9.3998e-10	-0.0575418	-1.31332
4248659	rs74979700	2.09557e-10	-1.57496	-1.29676
4248712	rs143995525	8.38534e-10	-1.48506	-2.34532e-10
4248963	rs67198077	1.69865e-10	-1.79306	-1.28866
4249074	rs11779254	2.8939e-10	-1.44727	-1.10168
4249185	rs12542641	1.12815e-09	0.112092	-1.30047
4249330	rs79937790	1.33424e-09	-1.37216e-10	-1.0206
4249407	rs12545004	6.12541e-10	-0.498909	-1.30019
4249550	rs78874426	7.72397e-10	-1.56722	-2.34532e-10
4249659	rs140757253	7.94328e-10	-1.53922	-2.34532e-10
4249669	rs79015160	1.34645e-09	-1.37216e-10	-1.01149
4249675	rs1816309	1.39931e-09	0.340647	-1.31363
4249723	rs1370733	2.57962e-10	-1.383	-1.2809
4249771	rs76499580	1.73712e-09	-1.37216e-10	-0.756734
4250065	rs78537899	1.37838e-09	-1.37216e-10	-0.988052
4250160	rs55879555	8.90566e-10	-0.207449	-1.21741
4250423	rs7829894	9.10713e-10	-0.174131	-1.22836
4250427	rs7830890	8.4915e-10	-0.242066	-1.23042
4250693	rs143869505	1.35211e-09	-1.37216e-10	-1.00729
4250734	rs78578808	1.37138e-09	-1.37216e-10	-0.993148
4250759	rs7814609	7.16402e-10	-0.329632	-1.31284
4251019	rs7815034	9.66328e-10	-0.0571202	-1.2861
4251145	rs55924710	2.51565e-09	0.878721	-1.26515
4251203	rs56162145	9.3985e-10	-0.10133	-1.26967
4251284	rs11988906	3.28561e-09	1.18291	-1.30232
4251518	rs116993810	1.02117e-09	-1.37216e-10	-1.28801
4251845	rs75420987	1.6646e-09	-1.37216e-10	-0.79938
4252275	rs73658842	1.29223e-09	-1.37216e-10	-1.0526
4252508	rs1430443	2.18459e-09	0.674883	-1.20242
4252588	rs56874376	1.00969e-09	-1.37216e-10	-1.29932
4252733	rs72624079	3.95972e-10	-1.4895	-0.745877
4252978	rs77924030	1.81557e-10	-1.7435	-1.27165
4252979	rs76606245	1.80398e-10	-1.74959	-1.27196
4252986	rs34598031	3.03099e-10	-1.77407	-0.728589
4253396	rs72624080	3.03903e-10	-1.48812	-1.01189
4253419	rs7828854	1.32629e-09	-1.37216e-10	-1.02658
4253449	rs7844370	1.82882e-10	-1.73837	-1.26951
4253454	rs13258474	7.00128e-10	-1.66546	-2.34532e-10
4253551	rs72624081	3.18563e-10	-1.5144	-0.938495
4253637	rs7832757	9.77069e-08	3.27301	-2.34532e-10
4253712	rs80050235	1.02211e-09	-1.37216e-10	-1.2871
4253753	rs117601411	1.5534e-09	-1.37216e-10	-0.868516
4253889	rs73177353	7.63238e-09	2.03167	-1.30823
4254058	rs62480974	2.8544e-10	-1.58509	-0.977593
4254127	rs71523629	6.19154e-10	-1.78837	-2.34532e-10
4254203	rs2406692	2.20961e-10	-1.51946	-1.29927
4254211	rs2164890	4.54526e-09	1.48583	-1.28071
4254368	rs150543436	6.22588e-10	-1.78284	-2.34532e-10
4254451	rs77781766	1.15078e-09	-1.37216e-10	-1.16852
4254475	rs4260910	1.0828e-08	2.16083	-1.08765
4254789	rs73177356	4.27853e-09	1.26572	-1.12108
4255039	rs201621660	1.04541e-09	-1.37216e-10	-1.26456
4255190	rs62480975	6.22983e-10	-1.7822	-2.34532e-10
4255241	rs191230322	6.18694e-10	-1.78911	-2.34532e-10
4255298	rs76269233	6.20789e-10	-1.78573	-2.34532e-10
4255336	rs150665018	9.56439e-10	-1.3535	-2.34532e-10
4255348	rs79624526	1.38192e-09	-1.37216e-10	-0.985493
4255520	rs73177359	6.20293e-10	-1.78653	-2.34532e-10
4255649	rs11780778	2.02811e-10	-1.68679	-1.21765
4255830	rs118079744	1.75576e-09	-1.37216e-10	-0.746061
4255984	rs34761562	6.27512e-10	-1.77496	-2.34532e-10
4256059	rs151194526	1.97435e-09	-1.37216e-10	-0.628726
4256133	rs113323061	6.59225e-10	-1.72565	-2.34532e-10
4256139	rs138386015	2.11931e-09	-1.37216e-10	-0.557875
4256225	rs115426555	1.65632e-09	-0.804363	-2.34532e-10
4256236	rs6990959	4.82193e-10	-1.64791	-0.390461
4256259	rs35567863	4.74956e-10	-1.76593	-0.287568
4256265	rs34770053	1.58717e-09	-1.75854	0.91153
4256459	rs78088170	3.06686e-09	-1.37216e-10	-0.188308
4256473	rs35532156	6.18792e-10	-1.78895	-2.34532e-10
4256583	rs75829722	3.45371e-10	-1.34347	-1.02863
4256637	rs11992667	2.07013e-10	-1.58217	-1.30177
4256707	rs1866273	2.51266e-08	3.18576	-1.27079
4256929	rs146825897	6.61731e-10	-1.72186	-2.34532e-10
4256962	rs117160644	3.3841e-09	-0.0898758	-2.34532e-10
4257129	rs13263193	7.07065e-10	-1.6556	-2.34532e-10
4257131	rs74606980	1.15445e-09	-1.37216e-10	-1.16534
4257199	rs13270991	5.15335e-10	-1.15392	-0.817985
4257236	rs79117164	4.91075e-09	-1.37216e-10	0.282463
4257256	rs1438210	2.02591e-08	3.01287	-1.31323
4257291	rs1864517	2.24164e-08	2.40365	-0.602824
4257318	rs78611172	3.31702e-09	-1.37216e-10	-0.109896
4257494	rs117238247	4.30503e-09	-1.37216e-10	0.15082
4257529	rs35589069	6.77879e-10	-1.69775	-2.34532e-10
4257580	rs117410777	1.04594e-09	-1.37216e-10	-1.26405
4257633	rs34272328	6.79468e-10	-1.69541	-2.34532e-10
4257662	rs143210912	6.42287e-10	-1.75168	-2.34532e-10
4257908	rs76665357	2.7806e-09	-1.37216e-10	-0.286298
4257963	rs77275552	1.0596e-09	-1.37216e-10	-1.25107
4257991	rs137986895	1.00223e-09	-1.37216e-10	-1.30674
4258091	rs1430448	7.14145e-09	1.96568	-1.30873
4258195	rs1430449	1.95216e-10	-1.64715	-1.29546
4258315	rs13281118	6.68608e-10	-1.71152	-2.34532e-10
4258665	rs79079799	2.83167e-09	-1.37216e-10	-0.268099
4259048	rs7006904	2.82229e-10	-1.79137	-0.782629
4259148	rs13279785	8.4525e-10	-1.47709	-2.34532e-10
4259165	rs13281925	6.88534e-10	-1.68215	-2.34532e-10
4259234	rs10503260	5.17597e-09	0.982483	-0.64742
4259261	rs13280088	6.6201e-10	-1.72144	-2.34532e-10
4259536	rs11136741	1.35665e-07	3.60123	-2.34532e-10
4259549	rs60996276	4.49274e-10	-1.78824	-0.320844
4259633	rs13253200	7.22179e-10	-1.63445	-2.34532e-10
4259982	rs13256245	6.85184e-10	-1.68703	-2.34532e-10
4260096	rs146290374	9.1088e-10	-1.40231	-2.34532e-10
4260104	rs13254643	6.28342e-10	-1.77363	-2.34532e-10
4260556	rs6988291	1.09281e-08	2.28286	-1.20049
4260777	rs116858980	9.9538e-10	-1.37216e-10	-1.31359
4260936	rs80345415	1.72576e-10	-1.78941	-1.27647
4261041	rs78494230	6.25791e-10	-1.7777	-2.34532e-10
4261060	rs13267484	8.90821e-10	-0.42746	-0.997116
4261082	rs76448467	2.88414e-09	-1.37216e-10	-0.249736
4261093	rs80196499	3.72984e-09	-1.37216e-10	0.00740011
4261196	rs77955421	2.32272e-10	-1.57848	-1.19033
4261356	rs13275996	6.29179e-10	-1.7723	-2.34532e-10
4261549	rs142730432	1.81157e-09	-1.37216e-10	-0.714771
4261646	rs73177363	1.06356e-09	-0.0970651	-1.15028
4261773	rs79483801	6.30097e-10	-1.78877	0.0179266
4261786	rs7845980	1.78819e-10	-1.76548	-1.26487
4261907	rs79556828	5.10042e-09	-1.37216e-10	0.320359
4262050	rs57043821	3.01288e-09	0.00324423	-0.209313
4262228	rs140153960	7.912e-10	-1.54317	-2.34532e-10
4262448	rs34325842	6.24924e-10	-1.77909	-2.34532e-10
4262498	rs79270680	3.34502e-10	-1.7866	-0.61748
4262518	rs34021491	6.24924e-10	-1.77909	-2.34532e-10
4262526	rs7828233	2.32792e-10	-1.45677	-1.30981
4262553	rs11995502	2.25044e-10	-1.58642	-1.214
4262622	rs145810947	6.38041e-10	-1.75832	-2.34532e-10
4262828	rs73177366	4.82546e-09	-0.0849067	0.349849
4262930	rs79448843	2.75741e-09	-1.37216e-10	-0.294673
4263021	rs76020747	2.32151e-10	-1.53815	-1.23119
4263108	rs28591586	4.20344e-10	-1.5532	-0.62245
4263278	rs73177368	6.52413e-09	0.566544	-2.34532e-10
4263342	rs28367292	2.17036e-10	-1.52474	-1.31191
4263579	rs17336043	3.20284e-10	-1.13469	-1.31282
4263773	rs76194583	2.29071e-10	-1.55289	-1.2298
4263823	rs142902803	6.21988e-10	-1.7838	-2.34532e-10
4263916	rs11992011	1.77173e-10	-1.75525	-1.28434
4264259	rs58030887	1.71279e-10	-1.77866	-1.29476
4264295	rs73177370	6.16164e-10	-1.79321	-2.34532e-10
4264311	rs79587756	4.15579e-09	-1.37216e-10	0.115539
4264422	rs57264023	1.69292e-10	-1.77936	-1.30573
4264491	rs116949306	9.44456e-10	-1.36611	-2.34532e-10
4264539	rs7837956	8.62292e-10	-0.149883	-1.30724
4264676	rs7838113	2.06276e-09	-0.224373	-0.360548
4264876	rs13253064	6.25703e-10	-1.77784	-2.34532e-10
4264880	rs77307703	5.30204e-09	-1.37216e-10	0.359128
4265247	rs78694563	1.11651e-09	-1.19876	-2.34532e-10
4265319	rs17070150	9.45361e-10	-1.36515	-2.34532e-10
4265366	rs74318770	3.66664e-10	-1.79255	-0.519723
4265397	rs10089026	2.44318e-09	0.897927	-1.31359
4265480	rs79267177	2.86871e-10	-1.78096	-0.77673
4265754	rs7831167	4.27154e-10	-1.44595	-0.713623
4265784	rs6558876	3.63354e-10	-1.03292	-1.28842
4265786	rs74495253	3.27001e-09	-1.37216e-10	-0.12417
4266113	rs75050362	1.22683e-09	-1.10453	-2.34532e-10
4266162	rs13264886	5.46525e-10	-1.58469	-0.328452
4266274	rs17070157	4.13872e-10	-1.21206	-0.979108
4266306	rs17070159	6.16145e-10	-1.79324	-2.34532e-10
4266439	rs17070162	9.49794e-10	-1.36047	-2.34532e-10
4266510	rs76296140	4.0762e-10	-0.911927	-1.29446
4266511	rs71523630	6.17096e-10	-1.79169	-2.34532e-10
4266596	rs78645682	1.14067e-09	-1.37216e-10	-1.17735
4266656	rs62480980	6.16265e-10	-1.79304	-2.34532e-10
4266765	rs116863155	3.21108e-09	-1.37216e-10	-0.142355
4266769	rs7814568	6.60638e-10	-0.416353	-1.30716
4267068	rs145936995	3.01046e-09	-0.206873	-2.34532e-10
4267338	rs2915066	3.09302e-10	-1.18294	-1.29946
4267393	rs149817110	2.75622e-09	-1.37216e-10	-0.295104
4267429	rs190452240	1.01886e-09	-1.37216e-10	-1.29028
4267441	rs13248121	6.17075e-10	-1.79173	-2.34532e-10
4267484	rs190409277	5.37185e-09	-1.37216e-10	0.372209
4267508	rs147666607	9.32988e-10	-1.37833	-2.34532e-10
4267585	rs142356977	2.75265e-10	-1.33437	-1.26461
4267960	rs79890726	1.84841e-10	-1.70467	-1.29256
4267967	rs114084130	8.85254e-10	-1.43084	-2.34532e-10
4268036	rs62480981	6.21348e-10	-1.78483	-2.34532e-10
4268070	rs74751786	2.31602e-10	-1.50793	-1.26377
4268134	rs75719994	3.39597e-09	-1.37216e-10	-0.0863735
4268169	rs2918046	2.39165e-10	-1.42593	-1.31364
4268204	rs76697334	4.7078e-09	-1.37216e-10	0.240258
4268452	rs117009548	2.247e-09	-1.37216e-10	-0.499368
4268462	rs13258111	6.20233e-10	-0.634111	-1.15251
4268690	rs77217465	4.68855e-09	-1.37216e-10	0.236159
4268880	rs17336085	1.22567e-08	0.356839	0.840267
4269229	rs10107756	7.84492e-08	3.05349	-2.34532e-10
4269435	rs77435526	1.32789e-09	-1.02537	-2.34532e-10
4269593	rs17070165	7.57092e-10	-1.58723	-2.34532e-10
4269661	rs150978820	3.85519e-09	-1.37216e-10	0.0404553
4269682	rs57348279	7.63881e-09	0.422093	0.302185
4269777	rs10092807	2.12305e-09	0.356921	-0.913033
4269795	rs11775580	6.16187e-10	-1.79317	-2.34532e-10
4269888	rs10093806	1.67313e-09	0.194588	-0.988853
4270051	rs11786224	7.52972e-10	-1.59269	-2.34532e-10
4270064	rs79071321	3.2699e-09	-1.37216e-10	-0.124203
4270155	rs74355780	7.20524e-10	-1.63674	-2.34532e-10
4270207	rs10503261	7.25026e-10	-1.63051	-2.34532e-10
4270228	rs1154037	2.18561e-10	-1.72163	-1.10802
4270244	rs75868027	2.67152e-09	-1.37216e-10	-0.326315
4270356	rs10503262	1.89674e-09	0.309387	-0.978217
4270408	rs13270357	5.61637e-08	3.81213	-1.09282
4270483	rs17070170	7.20845e-10	-1.6363	-2.34532e-10
4270582	rs13269685	1.19958e-09	-0.00949007	-1.1175
4270623	rs77359419	7.27705e-10	-1.62682	-2.34532e-10
4270661	rs13276921	7.3952e-10	-1.61072	-2.34532e-10
4270688	rs111264108	7.23471e-10	-1.63266	-2.34532e-10
4270699	rs34366238	7.3952e-10	-1.61072	-2.34532e-10
4270704	rs34551084	6.16626e-10	-1.79246	-2.34532e-10
4270839	rs17070173	7.31677e-10	-1.62138	-2.34532e-10
4270840	rs79129236	2.24779e-09	0.373401	-0.872417
4270930	rs80176695	2.71941e-09	-1.37216e-10	-0.30855
4271013	rs17070174	7.22401e-10	-1.63414	-2.34532e-10
4271058	rs114810348	7.07432e-10	-1.65508	-2.34532e-10
4271173	rs115425237	6.99952e-10	-1.66571	-2.34532e-10
4271189	rs146727768	7.33172e-10	-1.61934	-2.34532e-10
4271213	rs1217651	3.46203e-10	-1.15429	-1.2154
4271271	rs13278683	6.16214e-10	-1.79312	-2.34532e-10
4271292	rs17070185	7.06464e-10	-1.65645	-2.34532e-10
4271347	rs145606126	1.16208e-09	-1.15875	-2.34532e-10
4271377	rs13276932	6.16768e-10	-1.79223	-2.34532e-10
4271551	rs116327514	6.96876e-10	-1.67011	-2.34532e-10
4271627	rs201823727	6.8995e-10	-1.6801	-2.34532e-10
4271667	rs76603581	6.88339e-10	-1.68244	-2.34532e-10
4271690	rs77168448	6.88339e-10	-1.68244	-2.34532e-10
4271758	rs67435161	2.19898e-10	-1.60421	-1.21934
4271811	rs75693736	6.875e-10	-1.68366	-2.34532e-10
4271843	rs56181019	7.97284e-10	-1.54493	0.00942197
4271845	rs1154039	2.74004e-10	-1.42728	-1.1763
4271909	rs115925664	6.76941e-10	-1.69914	-2.34532e-10
4271912	rs35516630	2.08979e-10	-1.66557	-1.20891
4272022	rs17070201	6.71102e-10	-1.7078	-2.34532e-10
4272070	rs117839828	6.65086e-10	-1.7168	-2.34532e-10
4272076	rs77655724	6.70823e-10	-1.70821	-2.34532e-10
4272186	rs79079383	9.98831e-10	-1.37216e-10	-1.31013
4272275	rs114995187	6.66703e-10	-1.71438	-2.34532e-10
4272441	rs80048280	4.3104e-09	-1.37216e-10	0.152067
4272487	rs76445718	4.76937e-09	-1.37216e-10	0.253249
4272551	rs75101602	6.20728e-10	-1.78583	-2.34532e-10
4272581	rs13262986	2.03853e-10	-1.66097	-1.23835
4272661	rs17070203	6.56953e-10	-1.72911	-2.34532e-10
4272688	rs76106383	2.28508e-09	0.335703	-0.818267
4272689	rs1217529	3.38116e-10	-1.70602	-0.687309
4272709	rs59958661	2.05768e-10	-1.64817	-1.2418
4272732	rs75060831	6.47857e-10	-1.74305	-2.34532e-10
4272738	rs77182361	4.92315e-09	-1.37216e-10	0.284984
4272891	rs13277788	6.17687e-10	-1.79074	-2.34532e-10
4272895	rs116184202	6.40935e-10	-1.75379	-2.34532e-10
4272903	rs117406652	4.91296e-09	-1.37216e-10	0.282912
4273021	rs116602053	6.34511e-10	-1.76387	-2.34532e-10
4273028	rs76520290	6.33359e-10	-1.76568	-2.34532e-10
4273031	rs77152979	6.64914e-10	-1.71706	-2.34532e-10
4273172	rs13278687	1.97141e-10	-1.67666	-1.25614
4273314	rs78049679	6.23963e-10	-1.78063	-2.34532e-10
4273317	rs13279162	1.90878e-10	-1.68329	-1.2818
4273325	rs74341629	6.20489e-10	-1.78621	-2.34532e-10
4273353	rs115928460	6.23409e-10	-1.78152	-2.34532e-10
4273367	rs116294592	6.24928e-10	-1.77908	-2.34532e-10
4273555	rs78660551	6.18198e-10	-1.78991	-2.34532e-10
4273690	rs116905442	4.48387e-09	-1.37216e-10	0.191524
4273723	rs80083046	1.99399e-10	-1.61929	-1.30212
4273740	rs78168763	4.90242e-09	-1.37216e-10	0.280765
4273818	rs114716680	6.19439e-10	-1.78791	-2.34532e-10
4273819	rs112481797	6.67561e-10	-1.71309	-2.34532e-10
4273872	rs3931852	3.6145e-10	-1.03226	-1.29433
4273948	rs57505748	6.22316e-10	-1.78327	-2.34532e-10
4274277	rs568787539	6.42299e-10	-1.75167	-2.34532e-10
4274379	rs62480996	6.30135e-10	-1.77078	-2.34532e-10
4274387	rs62480997	6.16545e-10	-1.79259	-2.34532e-10
4274481	rs11985089	2.308e-10	-1.60309	-1.17208
4274516	rs78433737	2.95286e-09	-1.37216e-10	-0.226188
4274688	rs13265078	2.05109e-10	-1.65013	-1.24304
4274745	rs75298027	3.22269e-09	-1.37216e-10	-0.138748
4274769	rs11993264	2.14327e-10	-1.53963	-1.30959
4274898	rs76155195	2.50878e-09	-1.37216e-10	-0.389166
4274957	rs1658815	2.14229e-10	-1.55176	-1.29791
4275046	rs67965769	3.12715e-10	-1.58219	-0.889235
4275087	rs35861897	6.20387e-10	-1.78638	-2.34532e-10
4275106	rs75632130	6.45595e-10	-1.74655	-2.34532e-10
4275182	rs141920538	6.16714e-10	-1.79231	-2.34532e-10
4275286	rs79499648	2.19783e-10	-1.51287	-1.31121
4275392	rs1238056	1.97459e-10	-1.66637	-1.26482
4275415	rs78586664	2.06057e-10	-1.73167	-1.1569
4275539	rs17070217	1.09272e-08	-1.37216e-10	1.08229
4275585	rs1236990	4.49578e-08	2.49676	-2.34532e-10
4275638	rs1438193	2.71107e-10	-1.30586	-1.30834
4275704	rs78097830	1.17077e-09	-1.37216e-10	-1.1513
4275720	rs17070220	1.88325e-09	-1.37216e-10	-0.675965
4275735	rs17070221	1.70414e-08	2.51081	-0.984122
4275882	rs76091103	5.28458e-10	-0.731517	-1.21524
4275981	rs7816189	4.49013e-10	-1.16462	-0.945048
4275984	rs116861884	1.00004e-09	-1.37216e-10	-1.30892
4276126	rs1658816	4.73205e-10	-0.773439	-1.28375
4276230	rs1237298	2.86995e-10	-1.47902	-1.07824
4276270	rs11136742	2.28415e-09	0.71873	-1.2017
4276303	rs17414411	4.40287e-09	1.47874	-1.30544
4276350	rs76164039	5.91476e-10	-1.14321	-0.690887
4276379	rs17070226	2.3817e-09	0.841006	-1.28216
4276452	rs1228293	9.9039e-10	-1.31862	-2.34532e-10
4276534	rs1217532	1.00347e-09	-1.3055	-2.34532e-10
4276579	rs11783587	5.23015e-10	-0.643468	-1.31364
4276632	rs1230767	2.68784e-09	-0.320227	-2.34532e-10
4276667	rs76634200	1.23458e-09	-1.37216e-10	-1.09823
4276719	rs17070231	4.09931e-09	1.25919	-1.15733
4276790	rs1238057	4.38596e-10	-0.91775	-1.21539
4276816	rs17336210	1.72143e-10	-1.78604	-1.28236
4277073	rs9650515	1.93318e-10	-1.66792	-1.28447
4277171	rs76872288	3.61102e-09	-0.0249745	-2.34532e-10
4277173	rs1725132	2.3542e-09	0.760908	-1.21367
4277241	rs13250547	4.95569e-10	-0.77422	-1.23679
4277298	rs17070242	2.16941e-09	0.597379	-1.13189
4277861	rs1217534	1.99515e-09	-0.618242	-2.34532e-10
4277990	rs12681349	2.90325e-10	-1.53424	-1.01148
4278122	rs10091211	1.86396e-10	-1.70713	-1.28172
4278256	rs1238884	1.76611e-09	-0.740183	-2.34532e-10
4278274	rs1217537	3.0629e-10	-1.40178	-1.09041
4278350	rs77807111	1.59317e-09	-1.37216e-10	-0.843237
4278434	rs146981853	7.51425e-10	-1.59475	-2.34532e-10
4278453	rs77549039	9.78663e-10	-1.33053	-2.34532e-10
4278533	rs11136743	1.48774e-09	-0.347474	-0.56423
4278568	rs4875341	5.05002e-10	-0.707239	-1.28492
4278954	rs1438194	1.23303e-09	0.111337	-1.21083
4278966	rs1438195	1.21981e-09	0.13417	-1.24444
4278972	rs11776084	2.62622e-09	-0.343417	-2.34532e-10
4279122	rs62480999	1.41431e-09	-0.483169	-0.479155
4279256	rs75234169	2.74247e-09	0.897585	-1.19769
4279342	rs1438196	3.34358e-10	-1.2736	-1.1309
4279369	rs75893906	1.98593e-09	0.675804	-1.29868
4279376	rs78773239	1.82849e-09	0.578321	-1.28379
4279582	rs7015105	6.74287e-10	-1.70935	0.00628956
4279631	rs1154040	7.17747e-10	-1.6406	-2.34532e-10
4279815	rs62481000	2.13421e-09	0.0532953	-0.604164
4279972	rs62481001	1.87412e-09	-0.128413	-0.552412
4280057	rs79014820	2.82375e-09	-0.270897	-2.34532e-10
4280649	rs75590244	1.03255e-09	-1.37216e-10	-1.27693
4281222	rs79928372	8.62646e-10	-1.08381	-0.372901
4281327	rs1154044	2.38502e-10	-1.48256	-1.25978
4281642	rs28768178	1.59011e-09	-0.350531	-0.494626
4281650	rs149846769	7.57662e-10	-1.58648	-2.34532e-10
4281725	rs2163304	2.88224e-09	1.02998	-1.28037
4281973	rs1438197	1.45798e-09	0.139633	-1.07155
4281985	rs76872278	7.12502e-09	0.654649	-2.34532e-10
4282088	rs1154046	3.13619e-10	-1.4978	-0.970742
4282115	rs12677997	1.80008e-09	-1.37216e-10	-0.721133
4282171	rs151191566	6.63582e-10	-1.71907	-2.34532e-10
4282217	rs62481002	2.61944e-09	0.656201	-1.0022
4282277	rs75607701	5.59594e-09	0.413077	-2.34532e-10
4282618	rs980238	3.24809e-10	-1.22321	-1.21027
4282631	rs1978844	9.40082e-10	-0.560356	-0.810396
4282780	rs78228190	8.05258e-09	0.777028	-2.34532e-10
4282880	rs192816932	1.43027e-09	-1.37216e-10	-0.951099
4283296	rs12549086	2.39707e-10	-1.7454	-0.9919
4283673	rs17414486	6.35496e-09	0.540272	-2.34532e-10
4283842	rs10096754	1.2772e-09	-0.783762	-0.280534
4283957	rs10096868	2.17028e-10	-1.71105	-1.12564
4284093	rs6558877	1.28048e-09	0.104779	-1.16651
4284320	rs6999888	1.27054e-09	0.0613656	-1.13089
4284330	rs6558878	1.27422e-09	0.0613656	-1.128
4284486	rs12542458	3.11037e-10	-1.26494	-1.21187
4284489	rs6983086	1.28405e-09	0.121234	-1.18017
4284614	rs4875342	3.99272e-09	0.0755099	-2.34532e-10
4284654	rs6983396	1.34147e-09	0.259011	-1.27421
4284692	rs4875102	3.58721e-10	-1.15802	-1.17615
4284804	rs57396002	1.03579e-09	0.0180075	-1.29181
4284815	rs57771239	1.12412e-09	-0.00532483	-1.18664
4285041	rs60714191	1.06981e-09	-0.0407542	-1.20073
4285173	rs7815734	9.86202e-10	-0.103493	-1.21937
4285322	rs17070269	3.08001e-10	-1.25683	-1.22979
4285333	rs62481004	7.57957e-10	-1.29885	-0.28724
4285346	rs1154052	2.04513e-09	0.230876	-0.824377
4285350	rs10101304	2.45147e-10	-1.74837	-0.966496
4285390	rs1154053	2.82075e-09	0.574281	-0.846243
4285424	rs66512318	1.15828e-09	-0.0263959	-1.13563
4285608	rs1438198	1.08165e-09	-0.045862	-1.18462
4285624	rs1438199	9.23954e-10	-0.11852	-1.26954
4285628	rs117418707	1.5849e-09	-1.37216e-10	-0.84844
4285663	rs13251521	1.87064e-10	-1.79311	-1.19216
4285845	rs149441421	6.49831e-10	-1.74001	-2.34532e-10
4286044	rs75844010	1.45344e-09	-1.37216e-10	-0.935032
4286088	rs28719543	1.15425e-09	0.0858353	-1.25135
4286222	rs117168199	1.00702e-09	-1.37216e-10	-1.30197
4286393	rs11774358	2.89771e-10	-1.24556	-1.30207
4286489	rs112252471	7.7876e-10	-0.816966	-0.742051
4286573	rs79809124	1.55206e-09	-1.37216e-10	-0.869382
4286812	rs75318869	3.95252e-10	-0.950585	-1.28661
4286823	rs1154055	7.00809e-10	-1.66448	-2.34532e-10
4286993	rs77614012	3.24555e-10	-1.13177	-1.30249
4287042	rs78448994	4.3034e-10	-0.84866	-1.30348
4287043	rs79190267	4.33966e-10	-0.839763	-1.30399
4287117	rs75980946	3.08685e-10	-1.17562	-1.30878
4287131	rs75407599	2.3527e-09	-1.37216e-10	-0.453402
4287134	rs7015706	2.62683e-10	-1.47235	-1.17342
4287150	rs1347754	2.35285e-09	0.663188	-1.11652
4287287	rs6995076	6.24088e-10	-0.544471	-1.23596
4287384	rs6982120	2.54578e-10	-1.52266	-1.15445
4287405	rs1438200	2.39384e-10	-1.60672	-1.13193
4287429	rs1438201	2.30809e-10	-1.58597	-1.18916
4287436	rs1438202	2.1021e-10	-1.69627	-1.17234
4287468	rs192545340	6.19655e-10	-1.78756	-2.34532e-10
4287495	rs5025174	1.07167e-09	-1.4532	0.213451
4287576	rs7000593	2.26587e-10	-1.53079	-1.26281
4287640	rs4478597	4.38294e-10	-1.4152	-0.718634
4287678	rs6999573	2.07008e-10	-1.72955	-1.15441
4287766	rs1658819	9.5434e-10	-0.109645	-1.24605
4287776	rs4478598	8.85392e-10	-0.306131	-1.12456
4287980	rs10503263	2.96321e-09	-0.22269	-2.34532e-10
4288002	rs78997790	5.39049e-10	-0.677351	-1.24956
4288010	rs4483180	9.98809e-10	-0.149686	-1.16047
4288105	rs145803922	1.09187e-09	-1.22107	-2.34532e-10
4288220	rs4875343	1.8963e-10	-1.78805	-1.1836
4288283	rs4875103	5.6673e-10	-0.658059	-1.21878
4288291	rs4875344	5.19185e-10	-0.707587	-1.25687
4288356	rs17070283	4.20334e-10	-0.865585	-1.31009
4288538	rs17414612	2.24466e-10	-1.65274	-1.15025
4288577	rs1658820	8.33701e-10	-0.824585	-0.66626
4288640	rs1658821	1.68958e-09	0.376081	-1.16056
4288668	rs6991612	2.0456e-10	-1.79293	-1.10293
4289021	rs11994763	6.10598e-10	-1.70622	-0.0960558
4289081	rs6558880	2.1773e-10	-1.76485	-1.06861
4289228	rs1725124	8.14742e-10	-1.51385	-2.34532e-10
4289266	rs10088898	5.57467e-10	-1.67455	-0.218762
4289486	rs17070295	3.09725e-10	-1.16749	-1.31355
4289942	rs1217539	4.64588e-10	-1.69841	-0.37716
4289976	rs1217540	2.17815e-09	-0.284124	-0.246363
4290275	rs7007659	8.1922e-10	-0.307379	-1.20099
4290305	rs11781724	3.88074e-10	-1.03646	-1.21906
4290354	rs111684074	3.47771e-10	-1.56049	-0.804689
4290386	rs2915065	1.60334e-09	0.34585	-1.18272
4290832	rs13263442	1.69791e-10	-1.78106	-1.30109
4290961	rs12547236	6.89568e-10	-1.68065	-2.34532e-10
4291440	rs140148441	5.10087e-09	-1.37216e-10	0.320447
4291549	rs117985312	1.04081e-09	-1.37216e-10	-1.26897
4291636	rs146869880	9.9869e-10	-1.37216e-10	-1.31027
4291650	rs34609478	2.9245e-10	-1.70958	-0.828844
4291688	rs1725088	1.82998e-10	-1.69411	-1.31313
4291730	rs1238522	1.97418e-10	-1.61781	-1.31359
4291872	rs13275567	1.85393e-10	-1.70019	-1.29405
4291877	rs1217648	3.14115e-10	-1.15859	-1.30837
4292032	rs1217647	1.87036e-10	-1.67402	-1.3114
4292278	rs76979002	6.60784e-10	-1.72329	-2.34532e-10
4292341	rs13278038	8.1169e-10	-1.5176	-2.34532e-10
4292427	rs77626263	6.8347e-10	-1.68954	-2.34532e-10
4293080	rs13269669	2.14073e-10	-1.6045	-1.2459
4293174	rs35455544	1.75917e-10	-1.77264	-1.27407
4293624	rs77721658	1.8678e-09	-0.684201	-2.34532e-10
4293667	rs35007706	3.5632e-10	-1.03183	-1.30906
4293754	rs73178944	2.32841e-09	-0.463779	-2.34532e-10
4293806	rs6990173	4.02932e-10	-1.25065	-0.967297
4294104	rs1217646	2.43632e-10	-1.73218	-0.988878
4294235	rs6986971	7.28776e-10	-0.321224	-1.30413
4295123	rs1154057	2.46048e-10	-1.79302	-0.918169
4295181	rs6558883	2.69069e-10	-1.38992	-1.23183
4295213	rs79879186	2.75374e-09	-1.37216e-10	-0.296006
4295445	rs10088937	1.7651e-10	-1.79282	-1.25052
4295465	rs76484994	1.05953e-09	-1.37216e-10	-1.25113
4295632	rs76169133	1.10054e-09	-1.21317	-2.34532e-10
4296080	rs77128024	1.35733e-09	-1.37216e-10	-1.00344
4296181	rs7001772	2.15876e-10	-1.58297	-1.25904
4296364	rs139276249	1.01927e-09	-1.37216e-10	-1.28987
4296370	rs12677457	2.25277e-10	-1.48719	-1.3122
4296478	rs1154059	2.55856e-10	-1.76392	-0.908181
4296484	rs78676153	4.40999e-10	-1.08209	-1.04559
4296512	rs13273325	2.33846e-10	-1.48924	-1.27282
4296542	rs1154060	2.3044e-10	-1.7905	-0.986234
4296587	rs117295359	1.31106e-09	-1.03813	-2.34532e-10
4296746	rs76603000	1.28959e-09	-1.05464	-2.34532e-10
4296876	rs66480013	4.05499e-10	-1.16177	-1.04983
4297235	rs80004757	4.6023e-09	1.53121	-1.31361
4297329	rs1561341	4.39522e-10	-1.11857	-1.01246
4297519	rs57564166	1.81585e-09	0.138642	-0.851054
4297541	rs57194615	1.52666e-09	0.107145	-0.993027
4297686	rs76876075	3.56424e-10	-1.11857	-1.22202
4297790	rs75546483	3.5295e-10	-1.12698	-1.22341
4297876	rs732468	2.35747e-10	-1.74146	-1.0125
4298036	rs1808586	2.50815e-10	-1.72715	-0.964859
4298057	rs732467	1.40766e-09	0.324026	-1.29106
4298328	rs78713905	1.35906e-09	0.311374	-1.31355
4298362	rs35982142	2.17859e-10	-1.52249	-1.31038
4298578	rs75913015	3.98323e-10	-1.03552	-1.19394
4298670	rs79651282	1.04695e-09	-1.37216e-10	-1.26309
4298735	rs77312438	2.01024e-09	-1.37216e-10	-0.610709
4298895	rs76937028	7.19875e-10	-1.63764	-2.34532e-10
4299117	rs1235700	2.7657e-10	-1.77713	-0.817129
4299175	rs74299153	1.19665e-09	-1.37216e-10	-1.12944
4299389	rs76558115	1.01981e-09	-1.37216e-10	-1.28935
4299606	rs76697494	1.70965e-09	-1.37216e-10	-0.772674
4299680	rs17070308	3.93038e-10	-0.953385	-1.28943
4299722	rs77239095	6.18076e-10	-1.79011	-2.34532e-10
4299820	rs75066586	2.80119e-10	-1.33216	-1.24935
4299846	rs13265103	2.4412e-10	-1.41026	-1.3088
4299883	rs17070309	1.32143e-09	0.280438	-1.31068
4299923	rs78503709	7.33567e-10	-1.6188	-2.34532e-10
4299974	rs1228296	2.14328e-10	-1.78502	-1.06419
4300143	rs62481011	3.50486e-10	-1.30413	-1.05327
4300258	rs1217546	2.40585e-10	-1.78444	-0.9492
4300537	rs1228295	1.75217e-10	-1.75556	-1.29513
4300554	rs77976727	6.97183e-10	-0.423068	-1.2466
4301594	rs79949700	6.2244e-10	-1.78307	-2.34532e-10
4301630	rs143240697	9.12612e-10	-1.40041	-2.34532e-10
4301640	rs28659931	5.88862e-10	-1.29888	-0.539646
4301821	rs77933445	6.07495e-10	-0.569974	-1.2374
4301823	rs144463495	1.47804e-09	-1.37216e-10	-0.918244
4302217	rs17336607	4.62906e-10	-0.840517	-1.23868
4302243	rs116965602	6.20298e-10	-1.78652	-2.34532e-10
4302290	rs62481012	4.45589e-09	0.546942	-0.361679
4302335	rs17336628	4.76179e-10	-0.823999	-1.22693
4302423	rs1154064	2.71399e-10	-1.30421	-1.30892
4302594	rs1154065	6.56991e-10	-1.72905	-2.34532e-10
4302742	rs77086824	1.10508e-09	-1.37216e-10	-1.20905
4302914	rs11784730	4.62332e-10	-0.86277	-1.21767
4302998	rs74800067	2.31594e-09	-1.37216e-10	-0.469149
4303056	rs57960874	1.33611e-09	-1.37216e-10	-1.0192
4303216	rs17414883	2.3212e-10	-1.46828	-1.30119
4303265	rs77022204	1.42854e-09	-0.952313	-2.34532e-10
4303279	rs13254250	5.11341e-10	-0.69353	-1.28615
4303285	rs57061717	8.8577e-10	-0.121022	-1.30924
4303398	rs17070316	8.70489e-10	-0.134031	-1.31363
4303418	rs17070317	1.73795e-10	-1.785	-1.27384
4303419	rs148898134	7.06737e-10	-1.65606	-2.34532e-10
4303471	rs17414897	4.58086e-10	-0.873424	-1.21624
4303508	rs62481013	6.69394e-10	-1.71035	-2.34532e-10
4303592	rs62481014	6.39684e-10	-1.75575	-2.34532e-10
4303634	rs17070327	3.18071e-10	-1.14088	-1.31356
4303662	rs13251739	3.64564e-10	-1.13574	-1.18228
4304420	rs66769827	6.33374e-10	-0.483968	-1.28169
4304583	rs1235013	2.50228e-10	-1.39544	-1.29891
4304610	rs1154067	7.93072e-10	-1.5408	-2.34532e-10
4304614	rs112549908	6.16163e-10	-1.79321	-2.34532e-10
4304647	rs1154068	2.27214e-10	-1.50968	-1.28114
4304819	rs62481017	1.25432e-09	-1.08237	-2.34532e-10
4304867	rs17070331	1.97925e-10	-1.66394	-1.26489
4304910	rs76344124	6.34359e-10	-1.7641	-2.34532e-10
4305023	rs12549644	1.71674e-10	-1.79276	-1.27836
4305054	rs77419795	9.41946e-10	-1.36877	-2.34532e-10
4305400	rs34380501	1.96943e-10	-1.74874	-1.18507
4305419	rs2115967	1.75497e-10	-1.77469	-1.27441
4305475	rs2115966	1.72419e-10	-1.78383	-1.28296
4305537	rs117083612	6.34938e-10	-1.76319	-2.34532e-10
4305620	rs2163307	1.72682e-10	-1.78287	-1.2824
4305763	rs1217656	2.44515e-10	-1.47734	-1.2401
4305779	rs11776192	1.25343e-09	0.192834	-1.27592
4306213	rs73660848	1.69503e-10	-1.77511	-1.30874
4306278	rs55696300	1.82539e-10	-1.70335	-1.30641
4306330	rs1217655	6.16166e-10	-1.7932	-2.34532e-10
4306865	rs112187735	8.90922e-10	-1.42446	-2.34532e-10
4307107	rs111770769	8.18405e-10	-1.50936	-2.34532e-10
4307116	rs1235012	2.41773e-10	-1.49842	-1.2303
4307197	rs1154070	2.21451e-10	-1.52546	-1.29105
4307310	rs1006882	1.07731e-09	0.0397858	-1.27428
4307361	rs1217654	6.33761e-10	-1.76505	-2.34532e-10
4307441	rs76096557	1.66077e-09	-0.801681	-2.34532e-10
4307509	rs78446409	2.54806e-10	-1.76263	-0.913582
4307535	rs62481019	1.02041e-09	-1.28876	-2.34532e-10
4307843	rs6558884	2.23098e-10	-1.54489	-1.26422
4307975	rs6999396	1.94857e-10	-1.73362	-1.21083
4308075	rs76334022	4.72194e-09	-1.37216e-10	0.243257
4308258	rs78732655	1.95056e-10	-1.63603	-1.30741
4308290	rs76182032	2.0009e-10	-1.61044	-1.30751
4308336	rs77518223	2.25801e-10	-1.48751	-1.30955
4308346	rs75762052	1.97773e-10	-1.62106	-1.30854
4308514	rs12549303	2.01826e-10	-1.60041	-1.3089
4308652	rs12549823	1.9495e-10	-1.64572	-1.29826
4308669	rs12544832	2.01883e-10	-1.60611	-1.30292
4308704	rs12542493	2.08291e-10	-1.57305	-1.30473
4308776	rs193007108	3.49424e-09	-1.37216e-10	-0.0578491
4308815	rs12543082	2.51817e-10	-1.39576	-1.29226
4308820	rs1154071	2.35705e-10	-1.79163	-0.962504
4308906	rs12542542	2.55363e-10	-1.38041	-1.29362
4308969	rs1006583	1.90704e-10	-1.67342	-1.29258
4309036	rs1006582	2.19075e-10	-1.51367	-1.31364
4309096	rs117835283	9.57695e-10	-1.35219	-2.34532e-10
4309103	rs189570602	1.00495e-09	-1.30403	-2.34532e-10
4309177	rs74676900	1.76942e-10	-1.76767	-1.27323
4309321	rs13278962	1.774e-10	-1.77753	-1.26079
4309361	rs117803043	2.789e-09	-0.283279	-2.34532e-10
4309433	rs80094404	1.74543e-10	-1.77161	-1.28294
4309448	rs77300968	1.77469e-10	-1.75832	-1.2796
4309471	rs116924766	1.76625e-10	-1.76813	-1.27455
4309478	rs115510134	1.78461e-10	-1.76774	-1.26461
4309507	rs116786691	1.76037e-10	-1.7639	-1.28212
4309702	rs13278525	1.8004e-10	-1.79325	-1.23029
4309713	rs77500513	1.78197e-10	-1.76432	-1.26951
4309885	rs11780134	7.06823e-10	-0.439038	-1.2169
4309952	rs7813376	1.73743e-10	-1.76743	-1.29171
4310115	rs117054359	1.60781e-09	-0.834093	-2.34532e-10
4310175	rs7825748	1.67996e-10	-1.79308	-1.2997
4310244	rs77584844	1.85497e-10	-1.74829	-1.24539
4310287	rs76395359	1.84185e-10	-1.74548	-1.2553
4310382	rs35156308	1.89248e-10	-1.75241	-1.22125
4310404	rs11136744	1.74381e-10	-1.75223	-1.30325
4310420	rs79691720	1.89375e-10	-1.74769	-1.2253
4310456	rs76752136	8.85625e-10	-0.226745	-1.20368
4310518	rs5000538	1.89214e-10	-1.75688	-1.21696
4310536	rs77449038	1.86984e-10	-1.75902	-1.22668
4310599	rs5000536	1.89485e-10	-1.75691	-1.21551
4310635	rs75456536	9.95726e-10	-1.37216e-10	-1.31325
4310656	rs13253098	1.8161e-10	-1.70618	-1.30868
4310667	rs5000535	1.92087e-10	-1.74037	-1.2184
4310686	rs117439482	6.16237e-10	-1.79309	-2.34532e-10
4310726	rs5000534	2.5688e-10	-1.73501	-0.933098
4310884	rs74962223	1.93962e-10	-1.73501	-1.21404
4310934	rs138361652	1.15363e-09	-1.16605	-2.34532e-10
4310936	rs73660853	1.9592e-10	-1.72351	-1.21551
4311101	rs77354697	7.63334e-10	-1.57902	-2.34532e-10
4311150	rs73660854	1.94208e-10	-1.73501	-1.21278
4311195	rs73660855	1.86247e-10	-1.74769	-1.24196
4311252	rs76211787	1.76795e-10	-1.77856	-1.26317
4311261	rs79363637	1.75565e-10	-1.77856	-1.27015
4311313	rs73660857	1.88122e-10	-1.74037	-1.23925
4311324	rs7831923	6.2313e-10	-1.78196	-2.34532e-10
4311388	rs147623659	1.87644e-10	-1.73501	-1.24716
4311409	rs2959179	2.46729e-10	-1.64069	-1.06774
4311505	rs191966054	1.35389e-09	-1.37216e-10	-1.00598
4311623	rs74448082	8.94782e-10	-0.247919	-1.17222
4311659	rs77395733	1.81126e-10	-1.73733	-1.2802
4311795	rs142484055	8.13655e-10	-1.51518	-2.34532e-10
4312115	rs151260948	2.86563e-09	-1.37216e-10	-0.256174
4312141	rs1658813	2.7353e-10	-1.52681	-1.0785
4312402	rs7006288	2.10555e-10	-1.6152	-1.25177
4312553	rs28483476	1.37356e-09	0.31887	-1.31043
4312582	rs75806902	1.86473e-10	-1.70854	-1.27989
4312662	rs35884056	1.72701e-10	-1.78852	-1.27664
4312791	rs77104677	2.01537e-10	-1.63171	-1.27904
4312808	rs62481022	1.03913e-09	0.00793921	-1.27852
4312888	rs62481023	5.08196e-09	1.63012	-1.31339
4313098	rs75189735	1.51135e-09	-0.895958	-2.34532e-10
4313123	rs13279154	6.35804e-10	-1.76183	-2.34532e-10
4313182	rs34078610	1.73999e-10	-1.79252	-1.26515
4313311	rs189441980	6.69763e-10	-1.70979	-2.34532e-10
4313576	rs4875345	2.47381e-10	-1.49586	-1.20993
4313720	rs4875346	1.89723e-10	-1.79264	-1.17851
4313930	rs28605621	1.54966e-08	2.74207	-1.31041
4313932	rs74818514	3.91151e-10	-0.936815	-1.31081
4314005	rs7844844	9.24757e-10	-0.0827352	-1.30445
4314308	rs79966745	2.98011e-10	-1.20738	-1.31221
4314319	rs76083514	3.0467e-10	-1.18631	-1.31118
4314591	rs117972946	1.18258e-09	-1.14127	-2.34532e-10
4314747	rs117544683	6.1651e-10	-1.79265	-2.34532e-10
4314848	rs10441633	3.86321e-10	-0.963718	-1.29633
4314917	rs1217680	8.4355e-10	-0.170818	-1.30828
4315213	rs10092005	1.29365e-07	4.83494	-1.28126
4315349	rs12675246	1.50782e-09	0.389735	-1.28803
4315389	rs988378	1.99961e-10	-1.6055	-1.3131
4315838	rs1217677	1.35376e-09	-0.620172	-0.385906
4316054	rs17336844	2.76555e-10	-1.2807	-1.31361
4316127	rs117015640	6.22009e-10	-1.78376	-2.34532e-10
4316273	rs17336858	1.26146e-09	0.234341	-1.31103
4316329	rs148969839	7.22423e-10	-1.63411	-2.34532e-10
4316478	rs13271708	8.89449e-10	-0.18814	-1.23798
4316572	rs77906338	1.48694e-09	0.277053	-1.18929
4316702	rs77307145	3.38746e-10	-1.10824	-1.28323
4317034	rs59220908	3.20823e-10	-1.13392	-1.31191
4317145	rs1217676	7.63739e-10	-1.17577	-0.402727
4317280	rs10282822	5.70927e-10	-0.55778	-1.31168
4317346	rs1217675	1.66791e-09	0.496144	-1.29354
4317395	rs1217674	2.94575e-10	-1.22503	-1.30616
4317699	rs4875347	2.12726e-09	0.733148	-1.28728
4317841	rs13254545	1.46714e-08	2.67376	-1.29683
4317842	rs13257745	1.57961e-08	2.74743	-1.29664
4317867	rs76037970	3.09779e-10	-1.1701	-1.31076
4318777	rs117230955	6.61557e-10	-1.72212	-2.34532e-10
4318924	rs1217672	1.47132e-09	-0.0605441	-0.862259
4318928	rs75536128	1.37646e-09	-0.154019	-0.835429
4319071	rs73178980	2.2609e-10	-1.5451	-1.25069
4319183	rs138869659	1.23542e-09	-1.09756	-2.34532e-10
4319188	rs62479670	3.64614e-10	-1.42764	-0.890236
4319435	rs1217670	5.98234e-10	-1.04932	-0.773414
4319487	rs117097225	1.59682e-09	-0.84095	-2.34532e-10
4319714	rs1217669	1.33257e-09	-0.319623	-0.702231
4319773	rs77597007	9.56093e-10	-1.35386	-2.34532e-10
4319850	rs12545377	4.333e-10	-0.833966	-1.31132
4319880	rs2406686	1.89799e-10	-1.69134	-1.27941
4320053	rs2163306	1.96394e-10	-1.65328	-1.28331
4320194	rs76037801	1.69992e-10	-1.76733	-1.31364
4320301	rs12676259	2.04394e-10	-1.63839	-1.25828
4320342	rs1217668	1.33448e-09	-0.454833	-0.565588
4320575	rs117440494	6.75573e-10	-1.70116	-2.34532e-10
4320599	rs77622052	2.16205e-10	-1.53786	-1.30264
4320656	rs11136745	3.98527e-10	-0.915414	-1.31353
4320749	rs1217666	1.03876e-09	-0.84859	-0.422343
4320820	rs79778049	7.07733e-10	-1.65465	-2.34532e-10
4321045	rs74886150	7.87172e-10	-1.54827	-2.34532e-10
4321106	rs13250119	2.13835e-10	-1.78671	-1.0648
4321252	rs1217664	9.92759e-10	-0.739867	-0.576364
4321350	rs1529582	2.08026e-10	-1.60177	-1.27729
4321410	rs6558885	4.48581e-10	-0.797303	-1.31333
4321553	rs7841776	3.88244e-10	-0.941448	-1.31364
4321612	rs7822968	1.74919e-10	-1.78607	-1.26633
4321764	rs1217662	1.44537e-09	-0.367879	-0.572719
4322234	rs1997140	1.11861e-09	-1.19688	-2.34532e-10
4322286	rs59171014	8.06377e-10	-0.696265	-0.827904
4322402	rs1997139	2.93766e-10	-1.22059	-1.31335
4322434	rs9644367	2.36273e-10	-1.47753	-1.2742
4322454	rs9314531	1.76886e-10	-1.73102	-1.31019
4322657	rs17415128	7.59506e-10	-1.58405	-2.34532e-10
4322748	rs6999093	4.38608e-10	-0.833769	-1.29934
4322764	rs13262098	1.8407e-10	-1.6881	-1.3133
4322957	rs1217660	4.23296e-10	-1.33676	-0.831883
4323069	rs117091761	6.88259e-10	-1.68255	-2.34532e-10
4323186	rs141351896	6.4497e-10	-1.74752	-2.34532e-10
4323232	rs1217659	6.91793e-10	-1.25501	-0.422422
4323269	rs13252925	2.29034e-10	-1.7817	-1.00115
4323552	rs78359611	1.15267e-09	-1.37216e-10	-1.16689
4323673	rs76838800	1.28356e-09	-1.37216e-10	-1.05932
4324100	rs78175304	1.03675e-09	-1.37216e-10	-1.27287
4324194	rs4875348	1.12989e-09	-1.18685	-2.34532e-10
4324242	rs4875104	1.23815e-09	-1.09535	-2.34532e-10
4324335	rs78804505	2.08231e-09	-1.37216e-10	-0.575486
4324429	rs11775703	1.1028e-08	1.09147	-2.34532e-10
4324695	rs146378609	4.56249e-09	-1.37216e-10	0.208904
4324928	rs76766580	3.67026e-09	-1.37216e-10	-0.00870127
4325025	rs17070360	1.58126e-09	-0.436657	-0.414085
4325284	rs17415198	2.63379e-10	-1.44381	-1.19932
4325476	rs1217684	3.90667e-10	-1.37012	-0.878741
4325562	rs78543580	1.25624e-09	-1.08084	-2.34532e-10
4325717	rs111349259	7.43045e-10	-1.60596	-2.34532e-10
4325924	rs62479671	2.44175e-09	0.238194	-0.654444
4325958	rs1154072	1.00289e-09	-0.351863	-0.954218
4326210	rs80003577	7.43558e-10	-1.60527	-2.34532e-10
4326516	rs78265331	1.06576e-09	-1.37216e-10	-1.24528
4326567	rs56399018	2.21404e-10	-1.5171	-1.29963
4326865	rs56158884	2.87117e-10	-1.26109	-1.29574
4327082	rs35272888	2.47552e-10	-1.79256	-0.91254
4327266	rs1154074	4.07484e-10	-1.23846	-0.968259
4327287	rs73178999	2.26325e-10	-1.49922	-1.29552
4327305	rs58122272	1.74845e-10	-1.7427	-1.31012
4327618	rs143364722	1.0287e-09	-1.37216e-10	-1.28067
4327691	rs143347938	6.30563e-10	-1.77011	-2.34532e-10
4327992	rs185517859	3.46513e-09	-1.37216e-10	-0.0662128
4328106	rs4875349	2.05891e-10	-1.69334	-1.19603
4328250	rs12547280	1.79336e-10	-1.76239	-1.26506
4328310	rs59761668	2.81504e-09	-0.0753119	-0.198674
4328406	rs12547327	4.18735e-10	-1.5855	-0.593982
4328853	rs10098075	2.47289e-09	-0.403577	-2.34532e-10
4329109	rs11783613	2.28708e-09	-0.153459	-0.328229
4329915	rs34432088	1.81736e-10	-1.76418	-1.24999
4330027	rs62479675	1.5444e-09	-0.87433	-2.34532e-10
4330144	rs62479676	1.79324e-09	-0.72494	-2.34532e-10
4330385	rs77771829	3.60715e-09	-1.37216e-10	-0.026047
4330709	rs74458621	1.97867e-09	-0.626538	-2.34532e-10
4331050	rs147744327	6.17798e-10	-1.79056	-2.34532e-10
4331441	rs117575850	1.5491e-09	-0.871289	-2.34532e-10
4331615	rs75597894	9.96468e-10	-1.37216e-10	-1.3125
4331815	rs9657397	2.14869e-10	-1.69734	-1.14935
4332061	rs9657367	2.78034e-10	-1.60653	-0.982443
4332217	rs34991116	1.88833e-09	0.293047	-0.966316
4332242	rs187349472	1.32942e-09	-1.37216e-10	-1.02422
4332522	rs57242183	5.92722e-09	0.470591	-2.34532e-10
4332859	rs1217683	6.48009e-10	-1.74281	-2.34532e-10
4333153	rs4875105	2.18046e-10	-1.69879	-1.13322
4333760	rs79972332	1.08263e-09	-1.37216e-10	-1.22957
4333886	rs1154082	2.98297e-09	1.06585	-1.2819
4334217	rs17063261	2.09281e-10	-1.7661	-1.10694
4334519	rs17070375	1.45963e-09	0.0480785	-0.978862
4334618	rs2959180	6.34054e-10	-1.29048	-0.474101
4334769	rs6995921	2.21942e-10	-1.63909	-1.17521
4334866	rs114837809	7.61553e-09	0.721226	-2.34532e-10
4335204	rs10101341	1.90819e-10	-1.78999	-1.17541
4335682	rs4875350	2.1409e-10	-1.55171	-1.29861
4335989	rs1725116	1.44872e-09	-1.37216e-10	-0.938282
4336011	rs117148774	9.9774e-10	-1.31123	-2.34532e-10
4336502	rs1526337	1.73562e-10	-1.76559	-1.2946
4336508	rs76671138	6.40857e-10	-1.75391	-2.34532e-10
4336640	rs77357402	9.55054e-10	-1.35495	-2.34532e-10
4336650	rs59876996	2.96333e-09	-0.198452	-0.0241977
4337187	rs192127860	1.47823e-09	-1.37216e-10	-0.918121
4337196	rs1624021	1.8588e-10	-1.79319	-1.19842
4337287	rs58223356	3.31883e-09	-0.222879	0.113527
4337355	rs117326318	9.46904e-10	-1.36352	-2.34532e-10
4337374	rs140007996	1.11684e-09	-1.19846	-2.34532e-10
4337452	rs111705636	3.15483e-09	-0.28623	0.1262
4337511	rs76709381	3.22907e-09	-0.277507	0.140736
4337581	rs147604294	6.16839e-10	-1.79211	-2.34532e-10
4338247	rs17343437	6.27982e-10	-1.77421	-2.34532e-10
4338477	rs1725119	2.51031e-10	-1.66832	-1.02283
4338480	rs1725120	1.66475e-09	-1.37216e-10	-0.79929
4338603	rs1725121	2.33531e-09	-1.37216e-10	-0.460819
4338772	rs1652547	2.1106e-09	-1.37216e-10	-0.561991
4339196	rs147699197	6.32541e-10	-1.76697	-2.34532e-10
4339207	rs1725122	2.88031e-10	-1.45009	-1.10356
4339356	rs56289003	2.68656e-10	-1.31958	-1.3037
4339502	rs76654189	1.29619e-09	-1.37216e-10	-1.04954
4339509	rs10106998	4.71003e-10	-0.885223	-1.17663
4339521	rs1725123	1.76313e-09	-1.37216e-10	-0.741871
4339684	rs77986837	8.38538e-10	-0.946634	-0.538425
4340037	rs1658822	2.45447e-10	-1.69723	-1.01641
4340056	rs12550204	2.9321e-10	-1.22763	-1.3082
4340060	rs57126856	8.03663e-10	-1.52754	-2.34532e-10
4340564	rs11786835	7.43347e-10	-1.10465	-0.500903
4340836	rs11776255	7.14384e-10	-1.14043	-0.50487
4340844	rs2918048	4.92945e-10	-1.53521	-0.481113
4340909	rs2915063	1.36472e-09	-1.37216e-10	-0.998012
4341103	rs62479678	7.54757e-10	-1.59032	-2.34532e-10
4341121	rs75445778	1.68158e-09	-1.37216e-10	-0.78923
4341183	rs74299154	1.55727e-09	-1.37216e-10	-0.866032
4341465	rs1632076	5.00266e-10	-1.47433	-0.527248
4341494	rs74869607	1.5096e-09	-1.37216e-10	-0.89712
4341633	rs73180913	3.65921e-10	-1.03761	-1.2767
4341641	rs1725111	4.41601e-10	-1.77582	-0.350489
4341693	rs79463839	1.5875e-09	-1.37216e-10	-0.846805
4341792	rs1725112	4.27268e-10	-1.78706	-0.372243
4341938	rs138346046	7.39479e-10	-1.61077	-2.34532e-10
4341989	rs17070403	5.67931e-10	-1.2985	-0.576219
4342067	rs74623573	7.72592e-10	-0.948614	-0.618353
4342209	rs17343492	7.50117e-10	-1.09616	-0.50033
4342216	rs112230120	8.08557e-10	-1.04192	-0.479552
4342266	rs184768372	1.61941e-09	-1.37216e-10	-0.826899
4342324	rs111978152	2.76904e-10	-1.78011	-0.812937
4342331	rs182078669	7.13588e-10	-1.64641	-2.34532e-10
4342857	rs78666045	1.31959e-09	-0.62583	-0.405813
4342918	rs80222512	1.49037e-09	-0.390378	-0.519562
4342921	rs77470831	1.2413e-09	-0.60987	-0.482938
4342936	rs56091849	6.70373e-10	-1.70889	-2.34532e-10
4343111	rs77375027	2.70437e-09	0.0533905	-0.367486
4343424	rs76990907	1.49456e-09	-1.37216e-10	-0.907131
4343941	rs73180917	2.09979e-10	-1.56162	-1.30809
4344553	rs113533014	4.62108e-09	0.221664	-2.34532e-10
4344573	rs17070406	6.90681e-10	-1.67904	-2.34532e-10
4344924	rs138984239	6.37101e-10	-1.75979	-2.34532e-10
4345284	rs1626142	3.96225e-10	-0.939604	-1.29513
4345457	rs1658825	3.46406e-10	-1.49821	-0.870897
4345551	rs148667395	6.39396e-10	-1.7562	-2.34532e-10
4345931	rs62479708	6.21851e-10	-1.78402	-2.34532e-10
4346397	rs62479709	1.2284e-09	-1.10325	-2.34532e-10
4346580	rs141872255	6.17554e-10	-1.79095	-2.34532e-10
4346594	rs150642094	6.539e-10	-1.73376	-2.34532e-10
4346638	rs1154084	9.88536e-10	-0.36007	-0.960425
4346831	rs41378144	3.37704e-09	0.583416	-0.67538
4347197	rs1154087	6.10395e-10	-1.70454	-0.0980748
4347236	rs1154088	7.95631e-10	-1.73038	0.192797
4347298	rs78860201	6.86302e-10	-0.917153	-0.768249
4347681	rs62479710	6.47253e-10	-1.74398	-2.34532e-10
4347787	rs12681130	6.48504e-09	-1.37216e-10	0.560534
4348020	rs6982571	6.16137e-10	-1.79325	-2.34532e-10
4348402	rs17415426	6.40286e-10	-1.7548	-2.34532e-10
4348483	rs62479711	6.36588e-10	-1.7606	-2.34532e-10
4348688	rs76818812	1.2409e-09	-0.30242	-0.790709
4348754	rs1154089	7.06021e-10	-1.65707	-2.34532e-10
4348792	rs79236459	1.34086e-09	-0.250854	-0.764796
4348877	rs17343548	6.44848e-10	-1.7477	-2.34532e-10
4348966	rs76757271	6.28337e-10	-1.77364	-2.34532e-10
4349000	rs144815639	1.91899e-09	-1.37216e-10	-0.657163
4349391	rs62479712	6.21844e-10	-1.78403	-2.34532e-10
4349415	rs1154090	6.39287e-10	-1.61486	-0.141505
4349545	rs146814433	1.74903e-09	-1.37216e-10	-0.749904
4349663	rs1154091	7.10352e-10	-1.65096	-2.34532e-10
4349763	rs1154092	2.19177e-10	-1.75516	-1.07168
4349768	rs2043803	7.08798e-10	-1.65535	0.00220061
4349800	rs62479713	6.24153e-10	-1.78032	-2.34532e-10
4349852	rs75720163	1.86946e-09	-1.37216e-10	-0.683315
4349983	rs2915061	2.22183e-10	-1.7791	-1.03412
4350040	rs2043804	5.94987e-10	-1.57062	-0.257555
4350513	rs12545504	2.22413e-10	-1.73653	-1.07566
4350652	rs1217658	6.08614e-10	-1.64968	-0.15586
4350694	rs76427572	1.51794e-09	-1.37216e-10	-0.891612
4350837	rs78782934	3.56578e-09	0.734058	-0.771641
4350996	rs147363680	1.81602e-09	-1.37216e-10	-0.712315
4352083	rs6991091	3.04174e-10	-1.44558	-1.05353
4352157	rs1725130	2.58349e-10	-1.43625	-1.22615
4352592	rs12676659	2.00417e-10	-1.64691	-1.26941
4352604	rs62479714	9.50227e-10	-1.36002	-2.34532e-10
4352642	rs7010197	4.60661e-10	-1.01007	-1.07399
4352751	rs941006	8.72493e-10	-1.05262	-0.392744
4352943	rs4875352	1.68358e-10	-1.77784	-1.31279
4352992	rs13439111	1.08794e-09	-1.22468	-2.34532e-10
4353163	rs6558888	1.13135e-09	-1.37216e-10	-1.18555
4353408	rs77303709	6.85238e-10	-1.68695	-2.34532e-10
4353989	rs149176841	1.33641e-09	-1.01898	-2.34532e-10
4353992	rs893457	2.47848e-10	-1.78961	-0.914289
4354653	rs11997705	7.89147e-10	-1.54577	-2.34532e-10
4354751	rs1217542	2.44422e-10	-1.79244	-0.925383
4354866	rs891472	2.48827e-10	-1.79313	-0.906827
4355073	rs891471	2.35759e-10	-1.7388	-1.01511
4355343	rs1217543	2.20981e-10	-1.74966	-1.06898
4355448	rs17070439	7.18197e-10	-1.70684	0.0668685
4355889	rs117848690	5.21116e-09	-1.37216e-10	0.341838
4356395	rs73180927	7.46906e-10	-1.60078	-2.34532e-10
4356569	rs1014333	2.22946e-10	-1.71629	-1.0935
4356653	rs1154096	4.73972e-10	-0.756548	-1.29902
4356993	rs7017847	9.96273e-10	-1.37216e-10	-1.3127
4357472	rs7018337	1.01126e-09	-1.37216e-10	-1.29776
4357493	rs1217689	2.22754e-10	-1.79229	-1.01836
4357525	rs1217688	2.21916e-10	-1.7931	-1.02132
4357538	rs1217687	2.21307e-10	-1.79291	-1.02426
4358101	rs113568212	6.16478e-10	-1.7927	-2.34532e-10
4358342	rs77078925	1.0081e-09	-1.37216e-10	-1.3009
4358383	rs1036557	8.9274e-10	-0.115069	-1.30735
4359052	rs13276514	6.02879e-09	1.77135	-1.28376
4359078	rs11994504	9.39164e-10	-1.37173	-2.34532e-10
4360635	rs1154098	2.63877e-09	0.973828	-1.31248
4360644	rs1154099	2.92068e-09	1.07534	-1.31249
4360885	rs17415655	6.17042e-10	-1.79178	-2.34532e-10
4361006	rs4875353	6.45034e-10	-1.74742	-2.34532e-10
4361050	rs17070447	8.11316e-09	-1.37216e-10	0.784524
4361088	rs1658826	2.3202e-10	-1.70907	-1.06083
4361089	rs1658827	2.36411e-10	-1.70113	-1.05001
4361266	rs139169540	1.03618e-08	-1.37216e-10	1.02916
4361306	rs1030532	1.33745e-09	-1.0182	-2.34532e-10
4361441	rs1013702	2.25739e-10	-1.7772	-1.02014
4361613	rs62479717	7.22871e-10	-1.63349	-2.34532e-10
4361833	rs1154100	1.77621e-10	-1.78043	-1.25664
4362036	rs1217686	2.1418e-10	-1.78189	-1.06801
4362073	rs10109216	7.57645e-10	-0.32116	-1.26534
4362341	rs4875106	6.86119e-10	-0.387608	-1.29806
4362726	rs7828008	1.99491e-10	-1.78827	-1.13267
4362822	rs187309758	1.05383e-08	-1.37216e-10	1.04606
4362823	rs17415676	9.80516e-10	-0.0417412	-1.2869
4362941	rs7828332	1.78701e-09	0.515967	-1.24439
4363123	rs1230770	1.66724e-10	-1.78736	-1.31302
4363393	rs1154101	6.06465e-09	1.80373	-1.31021
4363727	rs62479719	7.96045e-10	-1.53706	-2.34532e-10
4364732	rs148933525	6.19493e-10	-1.78782	-2.34532e-10
4365198	rs73496667	6.31369e-10	-1.76883	-2.34532e-10
4365381	rs1864516	3.008e-10	-1.44078	-1.0695
4365505	rs1864515	1.73745e-09	0.556939	-1.31348
4365550	rs117337695	6.7333e-10	-1.70448	-2.34532e-10
4365670	rs2406477	1.36625e-09	0.22641	-1.22331
4366666	rs1985200	2.14495e-10	-1.79095	-1.05749
4367485	rs144896359	6.16839e-10	-1.79211	-2.34532e-10
4368108	rs12545803	5.24637e-09	1.52435	-1.17578
4368225	rs73180936	3.2777e-09	0.998259	-1.12008
4368256	rs73180937	3.27576e-09	1.00079	-1.1232
4368545	rs6990344	2.26417e-10	-1.79302	-1.00132
4369190	rs13255344	8.3643e-09	2.1161	-1.30109
4369205	rs142725217	6.88594e-10	-1.68207	-2.34532e-10
4369334	rs4609213	1.04974e-08	2.21239	-1.17023
4369529	rs4392922	9.57999e-09	2.14942	-1.19871
4369666	rs79616687	1.00103e-09	-1.37216e-10	-1.30793
4370007	rs191234503	2.1887e-08	-1.37216e-10	1.77693
4370265	rs10107477	3.81896e-09	1.34438	-1.31337
4370270	rs11786720	6.9805e-10	-1.60186	-0.0665696
4370614	rs143185510	2.18307e-08	-1.37216e-10	1.77435
4370648	rs2037722	2.08601e-10	-1.79304	-1.08325
4370651	rs10113553	2.59635e-09	0.958784	-1.31364
4370665	rs142705258	2.07289e-09	-1.37216e-10	-0.58002
4370681	rs78020828	6.16915e-10	-1.79199	-2.34532e-10
4370799	rs117037270	7.13434e-10	-1.64663	-2.34532e-10
4371014	rs138062605	1.68478e-09	-0.787328	-2.34532e-10
4371051	rs11994346	9.9757e-10	-1.3114	-2.34532e-10
4371169	rs1112779	1.85233e-09	0.619824	-1.31234
4371385	rs1405244	2.71686e-10	-1.41204	-1.20003
4371542	rs1112780	5.53104e-09	1.71501	-1.31359
4371598	rs4875107	5.22334e-09	1.64138	-1.29721
4371613	rs13438867	2.15393e-10	-1.7827	-1.06155
4371627	rs73496684	1.0914e-09	-1.2215	-2.34532e-10
4372185	rs10503264	1.3573e-09	0.292127	-1.29559
4372663	rs117792080	6.22297e-10	-1.7833	-2.34532e-10
4373052	rs17415732	5.2938e-10	-1.76104	-0.183968
4373184	rs13275581	1.48903e-08	2.61898	-1.22723
4374348	rs79515009	4.15292e-10	-1.56679	-0.620948
4374445	rs60277107	2.59049e-10	-1.7353	-0.9244
4374579	rs117400156	1.08495e-09	-1.37216e-10	-1.22743
4375254	rs10106309	2.22117e-09	0.736269	-1.2472
4375402	rs2056664	1.45913e-09	0.319068	-1.25019
4376000	rs28408367	6.08585e-10	-1.49797	-0.307611
4376055	rs62479720	3.2468e-10	-1.30066	-1.13322
4376177	rs151166382	2.21973e-10	-1.70442	-1.10975
4376219	rs539614791	7.50421e-10	-1.59608	-2.34532e-10
4376260	rs374529760	1.42253e-08	-1.37216e-10	1.34606
4376453	rs192701985	1.72898e-08	-1.37216e-10	1.54115
4376517	rs184492611	1.07512e-08	-1.37216e-10	1.06605
4376669	rs62479739	1.87744e-10	-1.68411	-1.29753
4376683	rs11136746	1.0969e-09	-1.37216e-10	-1.21647
4376687	rs62479740	6.22575e-08	3.27452	-0.452201
4376861	rs13282276	1.29487e-08	2.01745	-0.76541
4377018	rs189404314	1.93038e-09	-1.37216e-10	-0.651248
4377071	rs13279717	6.42756e-10	-1.75095	-2.34532e-10
4377108	rs78202088	1.28536e-08	-1.37216e-10	1.24466
4377343	rs117289207	1.32058e-09	-1.37216e-10	-1.0309
4377374	rs186135630	9.57489e-09	-1.37216e-10	0.95018
4377712	rs1113226	6.7191e-10	-0.605023	-1.10157
4377895	rs150588678	9.29559e-09	-1.37216e-10	0.920577
4378215	rs9650516	8.59666e-09	1.58471	-0.742299
4378223	rs10090075	2.89908e-10	-1.72303	-0.82413
4378335	rs116679580	1.029e-08	-1.37216e-10	1.02221
4378350	rs10102969	2.872e-10	-1.66903	-0.887509
4378699	rs62479741	1.66628e-10	-1.79116	-1.3098
4379081	rs150276822	1.21436e-08	-1.37216e-10	1.18784
4379269	rs10106920	3.38122e-10	-1.49607	-0.897239
4379305	rs189793728	1.03117e-08	-1.37216e-10	1.02431
4379325	rs4875355	7.16714e-10	-0.409826	-1.23222
4379417	rs118098605	6.58472e-10	-1.7268	-2.34532e-10
4379784	rs7824750	7.56696e-10	-0.306732	-1.28103
4379856	rs62479742	2.93719e-10	-1.32018	-1.21392
4380258	rs118008474	7.99442e-10	-1.53281	-2.34532e-10
4380344	rs117048750	3.81807e-09	-1.37216e-10	0.0307821
4380397	rs1997138	1.69985e-10	-1.76826	-1.31275
4380424	rs116459499	1.21034e-09	-1.37216e-10	-1.11806
4380484	rs78281782	1.17057e-09	-1.37216e-10	-1.15147
4380519	rs76114136	6.69971e-10	-1.70948	-2.34532e-10
4380597	rs76907620	7.4625e-10	-1.60166	-2.34532e-10
4380627	rs56973695	6.57724e-10	-1.72793	-2.34532e-10
4380832	rs78468854	7.43426e-10	-1.60545	-2.34532e-10
4381117	rs73180949	6.52751e-10	-1.79244	0.0569192
4381436	rs4875108	1.61262e-09	0.477181	-1.30828
4381455	rs59214655	6.20483e-10	-1.78622	-2.34532e-10
4381803	rs62479745	6.25811e-10	-1.77767	-2.34532e-10
4381991	rs181952560	6.88101e-10	-1.68278	-2.34532e-10
4382059	rs7835027	6.7422e-10	-1.76508	0.0619177
4382171	rs10108865	2.39945e-09	0.276294	-0.71002
4382286	rs10108982	7.01475e-10	-1.77508	0.111547
4382355	rs77666269	3.64497e-10	-1.68737	-0.630835
4382533	rs190278199	7.2793e-10	-1.62651	-2.34532e-10
4382683	rs112714459	8.53564e-10	-1.4673	-2.34532e-10
4382751	rs73180952	6.73164e-09	0.597855	-2.34532e-10
4382772	rs78246363	6.29057e-10	-1.7725	-2.34532e-10
4382919	rs17070484	5.11168e-10	-1.40671	-0.573315
4382941	rs147955009	1.45298e-09	-1.37216e-10	-0.93535
4383116	rs11136747	2.47652e-10	-1.78348	-0.921215
4383429	rs34029111	5.61981e-09	1.2565	-0.839162
4383500	rs76761761	9.96015e-10	-1.37216e-10	-1.31296
4383551	rs17343946	2.41308e-09	0.553435	-0.981494
4383820	rs142639513	1.666e-09	-1.37216e-10	-0.79854
4383871	rs4875356	2.93082e-09	0.839423	-1.0731
4384272	rs10095988	2.73998e-10	-1.77496	-0.828642
4384273	rs12675479	1.54985e-09	-0.0880018	-0.782805
4384349	rs118063552	3.93955e-09	-1.37216e-10	0.062103
4384861	rs13273099	1.90332e-09	0.104195	-0.769559
4385330	rs1526339	2.17587e-09	0.261355	-0.79289
4385410	rs17070487	2.0552e-10	-1.62407	-1.2671
4385443	rs11997928	1.96341e-09	0.147844	-0.782126
4385475	rs11997934	1.2729e-09	0.056567	-1.12424
4385779	rs180791390	1.78567e-09	-1.37216e-10	-0.729169
4385814	rs1111656	1.24561e-09	-1.37216e-10	-1.08934
4386070	rs4557723	1.17548e-09	0.0603269	-1.20761
4386392	rs13249645	1.85561e-09	0.148099	-0.83885
4386570	rs10104252	4.10939e-09	-1.37216e-10	0.104312
4386586	rs73182921	7.16479e-10	-1.78563	0.143261
4387236	rs2177899	3.26279e-09	0.661028	-0.787408
4387385	rs59162832	1.72232e-09	0.295763	-1.06106
4387449	rs60805706	1.45402e-09	0.0415993	-0.976233
4387461	rs117043820	1.91708e-10	-1.66987	-1.29088
4387498	rs143432325	6.16744e-10	-1.79227	-2.34532e-10
4387962	rs111840884	2.23688e-10	-1.79323	-1.01323
4387983	rs150656227	6.43034e-10	-1.75052	-2.34532e-10
4388642	rs73182925	1.80367e-10	-1.71196	-1.30976
4388680	rs4875357	4.33799e-10	-0.90085	-1.24329
4388712	rs73182929	1.80412e-10	-1.71057	-1.31091
4388722	rs4875109	1.07435e-09	-1.37216e-10	-1.23724
4388739	rs59278005	2.26527e-10	-1.48441	-1.30944
4388793	rs73660901	1.12555e-09	-1.37216e-10	-1.19069
4388837	rs141956507	6.37487e-10	-1.75918	-2.34532e-10
4389023	rs7004990	6.56954e-10	-0.752833	-0.976273
4389325	rs111474990	1.65663e-10	-1.79321	-1.31355
4389394	rs117824961	1.79477e-10	-1.71463	-1.31205
4389404	rs112136860	1.65748e-10	-1.79262	-1.31364
4389647	rs13249778	1.8502e-10	-1.76438	-1.23187
4389776	rs183710072	1.04036e-09	-1.37216e-10	-1.2694
4389852	rs140036286	1.05448e-09	-1.37216e-10	-1.25592
4389909	rs149788775	9.89758e-10	-1.31926	-2.34532e-10
4389986	rs34499543	7.65039e-08	3.02838	-2.34532e-10
4390156	rs181537107	1.04168e-09	-1.37216e-10	-1.26813
4390396	rs112787546	8.17652e-10	-1.51028	-2.34532e-10
4390406	rs112471020	1.66099e-10	-1.79169	-1.31245
4390529	rs59265291	1.82904e-10	-1.75431	-1.25344
4390544	rs60392405	2.89882e-10	-1.2515	-1.29574
4390960	rs193277922	6.16163e-10	-1.79321	-2.34532e-10
4390962	rs73661506	9.96648e-10	-1.37216e-10	-1.31232
4391037	rs17070498	5.25386e-10	-1.29867	-0.653917
4391377	rs12056740	4.31477e-10	-1.12142	-1.02809
4391473	rs139327409	7.62363e-10	-1.5803	-2.34532e-10
4391578	rs11136748	2.22265e-10	-1.7897	-1.02315
4391699	rs11136749	2.20343e-10	-1.78189	-1.03964
4391719	rs11994887	3.11591e-10	-1.38976	-1.08527
4391932	rs17344030	2.103e-10	-1.66044	-1.20775
4392359	rs2204531	2.25814e-10	-1.78187	-1.01513
4392469	rs188078765	3.74261e-09	-1.37216e-10	0.0108205
4392535	rs111294753	1.23135e-09	-1.32065	0.219797
4392653	rs77324530	6.7395e-10	-1.22966	-0.473904
4392813	rs35741768	2.20552e-10	-1.78989	-1.0307
4392890	rs77068684	1.04922e-09	-1.37216e-10	-1.26092
4392934	rs6996668	8.29933e-10	-0.224228	-1.27115
4392964	rs17070507	1.7881e-10	-1.72362	-1.30677
4393081	rs75582878	5.56021e-10	-1.06959	-0.826322
4393086	rs73661509	1.04831e-09	-1.37216e-10	-1.26178
4393107	rs73182940	1.77928e-10	-1.74059	-1.29475
4393219	rs80245679	1.04623e-09	-1.37216e-10	-1.26377
4393243	rs78053024	1.79869e-10	-1.71332	-1.31117
4393622	rs144656062	4.6508e-09	-1.37216e-10	0.228075
4393647	rs148087357	6.30456e-10	-1.77028	-2.34532e-10
4393703	rs68044239	8.66374e-10	-0.272548	-1.17985
4393716	rs140483484	1.08155e-09	-1.37216e-10	-1.23057
4393969	rs17344058	1.75959e-10	-1.75285	-1.29361
4394474	rs78599727	2.12842e-10	-1.72454	-1.13163
4394792	rs73182943	2.33074e-10	-1.6809	-1.08446
4395068	rs73661516	2.35328e-10	-1.70255	-1.05319
4395077	rs74483609	5.48036e-09	0.392206	-2.34532e-10
4395262	rs79043716	1.52807e-09	-1.37216e-10	-0.884961
4395485	rs79909066	7.61049e-10	-1.58202	-2.34532e-10
4395685	rs2406706	5.87396e-10	-1.74403	-0.0969929
4395751	rs17070520	2.37468e-09	-1.51755	1.07345
4395886	rs74471748	3.23747e-09	-1.1911	1.05693
4396084	rs139450331	1.93326e-10	-1.76217	-1.19018
4396129	rs113168764	2.28305e-09	-1.5671	1.08365
4396176	rs79025043	1.80023e-10	-1.7605	-1.26313
4396601	rs3920413	1.42914e-09	-0.892039	-0.0598505
4396766	rs1358116	1.27511e-09	-0.907015	-0.15892
4397019	rs1464977	9.99685e-10	-0.0220352	-1.28724
4397042	rs1358117	1.61479e-09	-0.829759	-2.34532e-10
4397056	rs76491291	2.42234e-09	-1.37216e-10	-0.424231
4397137	rs13278870	1.27682e-09	-1.0998	0.0352094
4397144	rs73182951	1.78131e-10	-1.76825	-1.26595
4397180	rs1526341	1.10543e-09	0.104212	-1.31294
4397332	rs76767477	1.82037e-10	-1.74804	-1.26447
4397759	rs17416011	2.03359e-10	-1.74097	-1.16078
4397893	rs62479750	6.42895e-10	-1.75074	-2.34532e-10
4398051	rs76555327	2.27354e-09	-1.37216e-10	-0.487624
4398377	rs76214058	2.7376e-09	-1.37216e-10	-0.301882
4398511	rs7010832	3.67407e-10	-1.28978	-1.02046
4398526	rs2406707	1.96005e-10	-1.75589	-1.18269
4398527	rs117569588	1.05672e-09	-1.2538	-2.34532e-10
4398557	rs17070552	3.08302e-10	-1.42256	-1.06308
4398674	rs73182958	6.80225e-10	-1.6943	-2.34532e-10
4399011	rs78345101	4.49655e-10	-1.68263	-0.425606
4399079	rs113693547	4.17068e-10	-1.57452	-0.608947
4399104	rs149151999	1.00253e-09	-1.37216e-10	-1.30644
4399126	rs143300709	1.065e-09	-1.37216e-10	-1.24599
4399497	rs4418366	6.40052e-10	-0.668899	-1.08627
4399565	rs181129040	1.7078e-09	-1.37216e-10	-0.773756
4399587	rs17416046	1.73973e-10	-1.77726	-1.28056
4399784	rs17344155	1.75054e-10	-1.77842	-1.27321
4399905	rs13272968	3.97192e-09	-0.756004	0.82629
4399977	rs111480695	2.5364e-10	-1.6919	-0.988908
4400191	rs77740611	3.32696e-09	-1.37216e-10	-0.106905
4400245	rs192794697	1.51764e-09	-1.37216e-10	-0.891805
4400333	rs1358114	3.17791e-10	-1.24546	-1.20986
4400460	rs12547182	1.75232e-09	-1.31641	0.568391
4400578	rs73182965	1.74956e-10	-1.7797	-1.27248
4400592	rs73182966	1.74779e-10	-1.7797	-1.27349
4400651	rs62484744	4.7764e-10	-1.79165	-0.25621
4400864	rs55788529	3.27386e-10	-1.65863	-0.766946
4400914	rs11786833	4.44587e-10	-1.34207	-0.777501
4400923	rs3990907	7.08726e-10	-1.65325	-2.34532e-10
4400959	rs11786837	3.76582e-10	-1.35222	-0.933363
4400991	rs73182968	1.73584e-10	-1.78261	-1.27745
4401041	rs75709801	3.43138e-10	-1.67616	-0.702427
4401070	rs11773915	3.77526e-10	-1.35897	-0.924111
4401124	rs11786902	4.39898e-10	-1.32293	-0.807243
4401247	rs11776307	3.60042e-10	-1.42357	-0.906925
4401313	rs11776338	3.46039e-10	-1.45577	-0.914398
4401416	rs76292275	1.99997e-10	-1.65977	-1.25864
4401509	rs61291918	2.55884e-10	-1.76599	-0.906006
4401564	rs62484746	2.73078e-10	-1.73804	-0.868918
4401859	rs68167396	8.97773e-10	-1.69752	0.280714
4401878	rs17416067	7.90229e-10	-1.74448	0.200087
4401952	rs117390464	1.77618e-10	-1.79325	-1.24383
4402031	rs17070576	2.89834e-10	-1.70248	-0.844927
4402067	rs11984709	3.36732e-10	-1.68871	-0.708727
4402434	rs75631245	6.66544e-10	-1.71461	-2.34532e-10
4402438	rs17344197	6.13164e-10	-1.77957	-0.0185169
4402900	rs181918014	6.23939e-10	-1.78067	-2.34532e-10
4403039	rs144408678	8.40476e-10	-1.48275	-2.34532e-10
4403044	rs77434910	3.14235e-10	-1.2299	-1.23668
4403364	rs117488156	1.42231e-09	-1.37216e-10	-0.956685
4403409	rs146477106	3.97013e-09	-1.37216e-10	0.069836
4403586	rs1983474	7.44917e-10	-1.74961	0.146167
4403780	rs75083646	7.43595e-10	-1.60522	-2.34532e-10
4403849	rs73182977	6.8584e-10	-1.76919	0.0831172
4404118	rs80008947	1.10212e-09	-1.37216e-10	-1.21173
4404548	rs117889402	2.04781e-09	-0.592195	-2.34532e-10
4404738	rs17344217	2.36626e-09	-0.83087	0.383214
4404947	rs73182980	9.81865e-10	-1.57513	0.24786
4405318	rs55769566	6.16557e-10	-1.79257	-2.34532e-10
4405459	rs112618115	1.1192e-09	-1.19635	-2.34532e-10
4405465	rs77829748	6.907e-10	-1.67901	-2.34532e-10
4405692	rs7814036	1.31615e-09	-1.03425	-2.34532e-10
4405955	rs7818189	3.69128e-09	-0.478631	0.47564
4405991	rs77910202	1.69381e-10	-1.79324	-1.29133
4406213	rs142189212	2.04188e-09	-1.37216e-10	-0.595095
4406348	rs140350018	2.29024e-09	-1.37216e-10	-0.480307
4406368	rs7831820	4.97312e-09	-0.270294	0.565377
4406373	rs79292153	1.98433e-10	-1.61265	-1.31361
4406379	rs73182983	6.08638e-10	-1.79211	-0.0133814
4406611	rs73182984	4.40723e-10	-1.06879	-1.05952
4406823	rs79817744	2.38576e-09	-1.37216e-10	-0.439446
4406949	rs145847679	6.31318e-10	-1.76891	-2.34532e-10
4406981	rs185686852	1.61789e-09	-0.82784	-2.34532e-10
4407334	rs143317341	6.16789e-10	-1.79219	-2.34532e-10
4407525	rs75093778	6.87464e-10	-1.68371	-2.34532e-10
4407561	rs79872218	3.02385e-07	4.40274	-2.34532e-10
4407649	rs73182986	6.82557e-10	-0.619141	-1.07173
4407833	rs78653204	1.26723e-09	-1.37216e-10	-1.07213
4408055	rs78723038	1.70625e-10	-1.79039	-1.28686
4408339	rs75361004	1.27835e-09	-1.06339	-2.34532e-10
4408454	rs73182988	6.17281e-10	-1.79139	-2.34532e-10
4408667	rs80021967	2.46098e-09	-1.37216e-10	-0.408403
4408858	rs73182989	6.16947e-10	-1.79194	-2.34532e-10
4409256	rs79331457	1.68977e-10	-1.79324	-1.29371
4409669	rs141957966	1.90329e-09	-1.37216e-10	-0.665378
4409774	rs12682212	2.19407e-10	-1.71856	-1.10723
4409785	rs79185768	1.97711e-09	-1.37216e-10	-0.627327
4409842	rs116987077	6.30798e-10	-1.76973	-2.34532e-10
4410004	rs78344782	2.4437e-10	-1.42349	-1.29455
4410097	rs73661524	1.01785e-09	-1.37216e-10	-1.29128
4410119	rs28540007	6.3708e-10	-1.75982	-2.34532e-10
4410318	rs77853299	1.93487e-10	-1.63908	-1.31243
4410362	rs139643622	1.0014e-09	-1.37216e-10	-1.30756
4410381	rs75882980	1.1104e-09	-1.37216e-10	-1.20424
4410472	rs73182990	4.50572e-10	-1.07011	-1.03609
4410514	rs7357469	1.97345e-10	-1.77958	-1.15219
4410623	rs79350315	7.05904e-10	-1.65724	-2.34532e-10
4410703	rs78730383	2.01608e-10	-1.59792	-1.31247
4410752	rs6558891	2.44899e-10	-1.69934	-1.01654
4411122	rs75077785	6.35618e-10	-1.76212	-2.34532e-10
4411781	rs138709942	6.36858e-10	-1.76017	-2.34532e-10
4411928	rs116943127	6.2372e-10	-1.78102	-2.34532e-10
4411954	rs62484747	4.08225e-09	0.0976845	-2.34532e-10
4412051	rs1526335	4.16239e-10	-1.44931	-0.736145
4412072	rs1526334	4.12707e-10	-1.43528	-0.758702
4412090	rs1526333	7.73897e-10	-0.75802	-0.80726
4412169	rs1526332	8.16096e-10	-0.694128	-0.818059
4412232	rs12545065	6.86033e-10	-1.68579	-2.34532e-10
4412258	rs11136750	1.26988e-09	-0.715489	-0.354553
4412306	rs7357512	2.23817e-10	-1.74001	-1.06588
4412355	rs7357519	7.17518e-10	-0.744057	-0.896864
4412550	rs73183001	6.31063e-10	-0.684757	-1.08456
4412803	rs34787327	3.42934e-09	0.260314	-0.33691
4413035	rs6996158	8.34656e-10	-0.714327	-0.775373
4413282	rs6992457	1.01867e-09	-0.507473	-0.782991
4413306	rs77461180	1.32842e-09	-1.37216e-10	-1.02497
4413640	rs117194906	6.17188e-10	-1.79155	-2.34532e-10
4413920	rs12546056	3.19716e-10	-1.1357	-1.31358
4414063	rs9314532	1.93497e-10	-1.75916	-1.19229
4414084	rs79482698	2.33318e-10	-1.54498	-1.21933
4414107	rs17070599	2.08609e-10	-1.5645	-1.31176
4414172	rs7843629	2.38506e-10	-1.45269	-1.28963
4414198	rs143256266	1.0022e-09	-1.37216e-10	-1.30676
4414303	rs9657398	1.32595e-09	-1.02684	-2.34532e-10
4414316	rs1997137	2.35888e-10	-1.61115	-1.14221
4414520	rs17070607	1.00282e-09	-1.37216e-10	-1.30615
4414529	rs17416186	1.01243e-09	-1.29662	-2.34532e-10
4414899	rs73498651	3.22959e-10	-1.13692	-1.30227
4414921	rs73184903	8.47323e-10	-1.47464	-2.34532e-10
4415071	rs9657399	1.65309e-09	-0.80632	-2.34532e-10
4415280	rs1526331	1.89613e-10	-1.77917	-1.19257
4415872	rs17344322	1.17913e-09	-1.14419	-2.34532e-10
4416131	rs117343094	6.93458e-10	-1.67503	-2.34532e-10
4416666	rs6992238	6.98727e-10	-1.66746	-2.34532e-10
4416839	rs17416228	3.26906e-10	-1.30417	-1.12288
4416902	rs13252508	2.53708e-10	-1.54964	-1.1309
4416934	rs6993844	4.45119e-10	-1.04099	-1.07739
4416939	rs17416235	2.87863e-10	-1.78631	-0.767927
4417541	rs57280574	7.02909e-10	-1.66149	-2.34532e-10
4417547	rs17344378	5.42848e-10	-0.912634	-1.00725
4417558	rs144881059	9.95794e-10	-1.37216e-10	-1.31318
4417851	rs80117168	9.97368e-10	-1.37216e-10	-1.3116
4418063	rs73184907	3.11263e-10	-1.37687	-1.09921
4418208	rs1949910	3.31712e-10	-1.26565	-1.1468
4418410	rs1949909	3.34023e-10	-1.26565	-1.13986
4418447	rs79669823	2.20578e-09	-1.37216e-10	-0.517882
4418656	rs144945024	6.3239e-10	-1.76721	-2.34532e-10
4418683	rs151238350	3.22482e-10	-1.33824	-1.10243
4419114	rs146726835	9.96274e-10	-1.37216e-10	-1.3127
4419125	rs116404658	3.48935e-10	-1.2585	-1.10334
4419126	rs115350488	3.44263e-10	-1.27447	-1.10085
4419329	rs12677365	1.17873e-09	-0.103615	-1.04091
4419358	rs73498658	6.72853e-10	-1.70519	-2.34532e-10
4419449	rs141654167	1.00099e-09	-1.37216e-10	-1.30797
4419488	rs12675963	1.78588e-09	-0.334853	-0.394198
4419497	rs73184916	3.3281e-10	-1.32329	-1.08586
4419503	rs17070617	3.20936e-10	-1.31529	-1.13019
4419611	rs17070620	3.21182e-10	-1.35371	-1.091
4419631	rs17344405	6.54606e-10	-0.794934	-0.937752
4419843	rs17070623	7.65774e-10	-0.493826	-1.08201
4419882	rs55987337	2.91231e-10	-1.77327	-0.769334
4419986	rs78833227	5.53124e-09	-1.37216e-10	0.401449
4420188	rs2950160	1.58533e-09	-0.368759	-0.479413
4420259	rs6980912	3.51194e-10	-1.17731	-1.17806
4420330	rs76866002	1.72756e-10	-1.7553	-1.30954
4420376	rs17344440	9.52741e-10	-1.35738	-2.34532e-10
4420609	rs2693794	5.65726e-09	0.196944	0.227032
4420662	rs150375254	1.13386e-08	-1.37216e-10	1.11925
4420682	rs2466733	5.01717e-10	-1.27426	-0.724423
4420694	rs143002790	6.22134e-10	-1.78356	-2.34532e-10
4420900	rs113214806	7.12991e-10	-1.64725	-2.34532e-10
4421040	rs73184923	2.66738e-10	-1.62363	-1.00682
4421085	rs117870125	1.2151e-08	-1.37216e-10	1.18845
4421133	rs17344447	1.20063e-09	-1.12612	-2.34532e-10
4421304	rs2693793	2.23389e-10	-1.62001	-1.1878
4421358	rs2617015	2.27457e-10	-1.66943	-1.12033
4421393	rs76336779	1.23164e-09	-1.37216e-10	-1.10062
4421394	rs41470346	7.05444e-10	-0.707046	-0.950847
4421772	rs2617046	7.70139e-10	-1.57015	-2.34532e-10
4422027	rs141152370	7.81916e-10	-1.55497	-2.34532e-10
4422187	rs71523636	7.03991e-10	-1.65995	-2.34532e-10
4422315	rs62486665	2.00105e-09	-0.146534	-0.468759
4422577	rs73184927	5.15945e-10	-1.05733	-0.913389
4422596	rs62486666	2.80394e-09	0.459255	-0.737195
4422765	rs73184929	1.16344e-09	-1.15758	-2.34532e-10
4422899	rs77230700	7.19468e-09	-1.37216e-10	0.664378
4423045	rs56281620	2.56681e-10	-1.74683	-0.922059
4423093	rs143999643	4.91752e-10	-0.891375	-1.12737
4423220	rs113210417	6.41764e-10	-1.7525	-2.34532e-10
4423241	rs144490197	7.9398e-10	-1.53966	-2.34532e-10
4423424	rs73184933	1.95747e-10	-1.7894	-1.15049
4423499	rs115461163	1.03452e-09	-1.37216e-10	-1.27502
4423762	rs73184934	2.3695e-10	-1.78842	-0.96045
4423782	rs2617059	2.77381e-10	-1.45889	-1.13243
4423801	rs73184937	2.57524e-10	-1.79195	-0.873654
4423844	rs73184939	2.42277e-10	-1.79029	-0.936349
4424053	rs111651906	1.47979e-09	-0.917065	-2.34532e-10
4424370	rs2617061	2.60696e-09	0.203182	-0.553961
4424471	rs4875360	8.08873e-10	-0.580212	-0.940866
4424782	rs115085674	1.28603e-09	-1.0574	-2.34532e-10
4425044	rs79384497	2.08523e-10	-1.56608	-1.3106
4425070	rs73184947	1.05522e-09	-1.25521	-2.34532e-10
4425179	rs71523637	6.24541e-10	-1.7797	-2.34532e-10
4425236	rs2693792	2.13891e-10	-1.54039	-1.31087
4425239	rs73184948	7.27468e-10	-0.672039	-0.95511
4425634	rs2693791	8.39097e-10	-0.716206	-0.768187
4425945	rs2725011	2.16134e-10	-1.52968	-1.31114
4426072	rs117850716	1.60721e-09	-1.37216e-10	-0.834467
4426307	rs7826384	2.13975e-10	-1.53727	-1.31359
4426929	rs111338215	6.81879e-10	-0.768672	-0.923195
4426965	rs148314999	9.52591e-10	-1.35753	-2.34532e-10
4426969	rs113845462	1.20853e-09	-0.998191	-0.121372
4427167	rs118056517	6.30957e-10	-1.76948	-2.34532e-10
4427251	rs150596427	1.13876e-09	-1.17903	-2.34532e-10
4427456	rs113406865	3.12527e-09	-0.221922	0.0524775
4427594	rs2407628	3.24968e-10	-1.62758	-0.805414
4427736	rs73184952	5.60499e-10	-0.995655	-0.892237
4427749	rs112649539	5.7611e-10	-1.01733	-0.843088
4427894	rs76146724	1.84911e-10	-1.68329	-1.31355
4427904	rs111742712	9.44407e-10	-1.36616	-2.34532e-10
4427956	rs112443742	5.5016e-10	-0.960809	-0.9457
4428155	rs113663668	6.71793e-10	-0.960809	-0.74596
4428168	rs77617848	2.51327e-09	-0.587965	0.200585
4428285	rs75973279	3.66061e-10	-1.55188	-0.762039
4428650	rs150181396	2.4414e-09	-1.37216e-10	-0.416393
4428852	rs141616954	6.17096e-10	-1.79169	-2.34532e-10
4429038	rs13276804	1.80021e-09	-0.704597	-0.0164616
4429058	rs13249167	1.78446e-09	-0.801866	0.0720159
4429094	rs9987217	1.64724e-09	-0.801866	-0.00799568
4429100	rs9987377	1.65099e-09	-0.768887	-0.0387041
4429163	rs2959176	1.7496e-09	-0.736984	-0.012593
4429191	rs2959177	1.69321e-09	-0.752996	-0.029343
4429297	rs2927552	2.6008e-10	-1.62708	-1.02865
4429412	rs2927553	1.66899e-09	-0.656167	-0.140577
4429574	rs2725052	1.27012e-09	-0.846516	-0.223333
4429576	rs2693799	1.27012e-09	-0.846516	-0.223333
4429584	rs2693798	1.28855e-09	-0.831229	-0.224219
4429637	rs2725053	2.04975e-09	-0.4819	-0.109348
4429734	rs111801740	1.63401e-09	-0.683176	-0.134751
4429984	rs112302867	4.26176e-10	-1.2705	-0.891371
4430101	rs2616970	1.06332e-09	-0.720851	-0.526716
4430149	rs2725055	1.07723e-09	-0.768887	-0.465688
4430312	rs2725056	4.104e-09	0.171352	-0.0683538
4430472	rs2616981	1.71935e-09	-0.736984	-0.0300334
4430571	rs2693796	2.56259e-10	-1.62025	-1.05028
4430642	rs113946210	1.69518e-10	-1.77689	-1.30686
4430797	rs111396786	3.81221e-10	-1.38435	-0.888986
4430825	rs7012094	1.59797e-09	-1.41523	0.575002
4430864	rs7012116	1.6286e-09	-1.40557	0.584326
4431067	rs2693795	3.22289e-09	-0.583597	0.444911
4431109	rs2616987	5.9398e-09	0.459692	0.0130204
4431325	rs73184968	4.63971e-10	-1.23178	-0.845119
4431331	rs143307808	6.2295e-10	-1.78225	-2.34532e-10
4431661	rs7832587	4.66555e-09	-1.37216e-10	0.231242
4431749	rs2616997	1.16513e-09	-0.742975	-0.413157
4432434	rs2617010	1.86049e-09	-0.641812	-0.0463137
4432457	rs2617011	1.73121e-09	-0.741575	-0.0185692
4433172	rs769043	2.95759e-10	-1.65171	-0.875468
4433179	rs79314559	1.14566e-09	-1.17299	-2.34532e-10
4433530	rs7842102	1.84194e-10	-1.77059	-1.23014
4433716	rs2725059	1.81743e-10	-1.70069	-1.31344
4433788	rs117918278	4.16707e-09	-1.37216e-10	0.118248
4433995	rs2725060	1.84365e-10	-1.72591	-1.2739
4434052	rs4875362	7.47379e-10	-1.60015	-2.34532e-10
4434168	rs7843036	1.68408e-10	-1.7774	-1.31293
4434392	rs9314533	1.71806e-10	-1.7771	-1.29325
4434456	rs141175342	9.11093e-10	-1.40207	-2.34532e-10
4434866	rs117070171	1.30132e-09	-1.04558	-2.34532e-10
4434982	rs73184980	1.70564e-10	-1.7757	-1.30191
4434999	rs147500125	1.10968e-09	-1.37216e-10	-1.20489
4435074	rs17416403	2.06269e-10	-1.65991	-1.22763
4435237	rs73184983	1.8338e-10	-1.6921	-1.31305
4435273	rs2725061	1.91572e-10	-1.65484	-1.30661
4435757	rs2725062	1.70001e-10	-1.77355	-1.30736
4436089	rs62486670	2.81794e-10	-1.782	-0.793545
4436184	rs10090272	9.18569e-10	-1.37471	-0.0191868
4436267	rs10103168	2.0272e-10	-1.64183	-1.26307
4436324	rs10090483	2.59979e-10	-1.39299	-1.26313
4436425	rs10104296	2.52846e-10	-1.48385	-1.20008
4436426	rs10104298	2.50987e-10	-1.48385	-1.20747
4436579	rs2447698	2.22094e-10	-1.62932	-1.1843
4436656	rs2466732	2.07777e-10	-1.65725	-1.223
4436714	rs145896240	6.17618e-10	-1.79085	-2.34532e-10
4436753	rs117883917	1.68364e-09	-1.37216e-10	-0.788008
4436822	rs2617064	2.85608e-10	-1.45937	-1.10273
4436874	rs2725063	2.6091e-10	-1.54958	-1.10296
4436962	rs113361231	2.90654e-10	-1.30358	-1.241
4436976	rs2617065	2.91403e-10	-1.46952	-1.07249
4437041	rs2617066	1.92545e-10	-1.65119	-1.3052
4437193	rs2725064	2.91558e-10	-1.47003	-1.07145
4437314	rs79981828	1.77145e-09	-1.37216e-10	-0.737168
4437377	rs117762520	1.79553e-10	-1.77521	-1.25103
4437465	rs10097669	1.96725e-10	-1.62185	-1.31307
4437566	rs2725065	2.16619e-10	-1.52497	-1.31361
4437643	rs77587319	6.89994e-10	-1.68004	-2.34532e-10
4437780	rs58707456	3.8128e-10	-1.51486	-0.758325
4438058	rs2725066	6.73853e-10	-0.724101	-0.979607
4438113	rs2725067	2.02873e-10	-1.5912	-1.31294
4438164	rs143334885	2.89935e-09	-1.37216e-10	-0.244476
4438226	rs2725068	6.51994e-10	-0.773205	-0.96348
4438248	rs2617068	2.10583e-10	-1.55467	-1.31217
4438279	rs17070658	4.61542e-10	-1.14958	-0.932563
4438436	rs17344544	6.22498e-10	-1.78298	-2.34532e-10
4438513	rs117777643	1.53942e-09	-1.37216e-10	-0.877559
4438543	rs17070660	4.64831e-10	-1.151	-0.924045
4438737	rs144881291	7.37102e-10	-1.61399	-2.34532e-10
4438820	rs73186908	1.15443e-09	-1.16535	-2.34532e-10
4438876	rs2617069	4.49708e-10	-1.12606	-0.982059
4439314	rs73186914	9.32487e-10	-1.37886	-2.34532e-10
4439349	rs188797077	6.16135e-10	-1.79325	-2.34532e-10
4439485	rs75719971	2.93099e-09	-0.233624	-2.34532e-10
4439529	rs2617070	9.89537e-10	-1.0549	-0.264581
4439629	rs2725071	2.17424e-10	-1.53204	-1.30283
4439702	rs2447699	1.16049e-09	-0.986071	-0.174055
4439760	rs2725072	2.16667e-10	-1.53482	-1.30353
4439763	rs2725073	2.26184e-10	-1.49391	-1.30147
4439797	rs80185538	5.99027e-09	-1.37216e-10	0.481172
4439810	rs17070685	2.40045e-10	-1.63971	-1.09618
4439823	rs7017584	2.66268e-10	-1.35749	-1.27472
4439902	rs115282250	2.73203e-09	-0.30392	-2.34532e-10
4439951	rs17070688	6.45237e-10	-0.850241	-0.89686
4440336	rs140620046	1.3682e-09	-0.995467	-2.34532e-10
4440379	rs185780156	1.01788e-09	-1.37216e-10	-1.29125
4440509	rs28492698	2.34337e-10	-1.48229	-1.27767
4440551	rs147776634	9.84492e-09	-1.37216e-10	0.977992
4440694	rs56195045	1.00835e-09	-1.30064	-2.34532e-10
4440741	rs12679893	2.17445e-10	-1.53162	-1.30315
4440806	rs2725035	2.15816e-10	-1.66748	-1.17482
4440890	rs2725034	2.34971e-10	-1.61565	-1.14161
4440964	rs188667726	9.04539e-10	-1.40929	-2.34532e-10
4441282	rs12682113	2.73825e-10	-1.29068	-1.31355
4441381	rs2725033	2.23187e-10	-1.55518	-1.25353
4441496	rs144530469	1.42261e-09	-1.37216e-10	-0.956472
4441503	rs2617071	3.77995e-10	-1.01743	-1.26441
4441569	rs2725032	1.66994e-10	-1.78518	-1.31358
4441578	rs113819318	2.37311e-10	-1.44243	-1.30492
4441583	rs142562493	1.08851e-09	-1.37216e-10	-1.22416
4441605	rs150968970	1.11274e-09	-1.37216e-10	-1.20214
4441703	rs11987630	3.79014e-10	-1.02062	-1.25852
4441706	rs11987631	3.55953e-10	-1.07022	-1.2717
4441711	rs146613574	2.09034e-09	-1.37216e-10	-0.571635
4441757	rs11987636	3.37546e-10	-1.11064	-1.28438
4441780	rs11987640	3.59304e-10	-1.02954	-1.30301
4441848	rs2725031	2.25099e-10	-1.52683	-1.27335
4441891	rs2725030	2.24412e-10	-1.54995	-1.25328
4441970	rs7004942	3.55453e-10	-1.02969	-1.31363
4441971	rs2725029	2.17238e-10	-1.58295	-1.25278
4441984	rs11987692	3.73357e-10	-1.01005	-1.28413
4441988	rs2725028	2.40161e-10	-1.48595	-1.24946
4442042	rs138861499	1.1901e-09	-1.37216e-10	-1.13493
4442087	rs142871506	1.02282e-09	-1.2864	-2.34532e-10
4442112	rs147443772	8.6583e-09	-1.37216e-10	0.849554
4442186	rs118115423	9.96231e-10	-1.31274	-2.34532e-10
4442206	rs11995080	7.18896e-10	-0.331793	-1.30721
4442236	rs111387260	3.07609e-09	-0.185305	-2.34532e-10
4442246	rs113452373	2.50067e-10	-1.42299	-1.272
4442568	rs2725026	2.40965e-10	-1.46598	-1.26609
4442832	rs117839308	1.13543e-09	-1.18195	-2.34532e-10
4442873	rs11997595	3.38256e-10	-1.13323	-1.25969
4442900	rs2725025	2.29203e-10	-1.51274	-1.26937
4442943	rs2617073	2.20593e-10	-1.52869	-1.29171
4442963	rs2725024	2.21609e-10	-1.52869	-1.28712
4443013	rs78414052	6.18979e-10	-1.78865	-2.34532e-10
4443359	rs11997765	1.7247e-10	-1.7696	-1.29689
4443388	rs73500570	3.25006e-10	-1.12	-1.31287
4443409	rs117440043	8.39299e-09	-1.37216e-10	0.818433
4443670	rs35291101	1.76335e-10	-1.76423	-1.2801
4443704	rs73186941	1.6647e-10	-1.78884	-1.31307
4443763	rs73500571	2.12723e-10	-1.54345	-1.31327
4444297	rs2617074	2.15981e-10	-1.52923	-1.3123
4444386	rs4875363	4.75024e-10	-0.74444	-1.30891
4444433	rs75987798	1.96736e-09	-1.37216e-10	-0.63227
4444484	rs17070691	3.27416e-10	-1.12258	-1.30291
4444535	rs11784571	1.9402e-10	-1.63527	-1.31349
4444592	rs4875364	2.98574e-10	-1.22332	-1.29438
4444899	rs79703753	1.99216e-10	-1.76957	-1.15276
4445107	rs73500573	3.86023e-10	-0.96242	-1.2984
4445174	rs2617076	1.71274e-10	-1.75981	-1.31364
4445199	rs2724992	1.66583e-10	-1.78766	-1.31356
4445222	rs17063270	4.05184e-10	-0.903119	-1.30926
4445298	rs2724991	1.85115e-10	-1.76105	-1.2347
4445377	rs2617077	1.66639e-10	-1.7932	-1.3077
4445450	rs79343675	1.01016e-09	-1.37216e-10	-1.29886
4445638	rs2724988	1.85793e-10	-1.70938	-1.28271
4445739	rs117634737	5.42548e-09	-1.37216e-10	0.382143
4445787	rs75957788	1.38903e-09	-1.37216e-10	-0.980356
4445929	rs75973699	5.39996e-10	-0.611557	-1.3136
4445944	rs2617078	1.71004e-10	-1.79302	-1.28201
4445958	rs2724987	1.72178e-10	-1.79319	-1.275
4446013	rs180996168	1.19638e-09	-1.37216e-10	-1.12966
4446068	rs141650268	4.59726e-09	-1.37216e-10	0.216497
4446256	rs183413781	5.15031e-08	-1.37216e-10	2.63268
4446264	rs2617079	1.81143e-10	-1.76443	-1.25301
4446744	rs2617081	1.71292e-10	-1.76393	-1.30943
4446859	rs12676102	2.0331e-10	-1.73209	-1.1699
4446959	rs80213987	6.25863e-10	-1.77759	-2.34532e-10
4447059	rs2617082	1.99874e-10	-1.60539	-1.31364
4447199	rs17070693	2.0929e-09	0.735671	-1.30609
4447356	rs73659108	1.97701e-10	-1.67279	-1.25718
4447365	rs2724986	2.01835e-10	-1.67192	-1.23735
4447479	rs2617083	1.68221e-10	-1.78	-1.31144
4447662	rs17070697	1.99252e-10	-1.66892	-1.25323
4447768	rs2617084	1.74208e-10	-1.77474	-1.28173
4447853	rs17416613	8.2694e-10	-1.49899	-2.34532e-10
4447884	rs2617085	1.89396e-10	-1.78082	-1.19206
4448072	rs73659110	1.96582e-10	-1.68763	-1.24801
4448083	rs7816402	1.93948e-10	-1.68033	-1.2688
4448337	rs73659112	1.96353e-10	-1.69534	-1.24146
4448351	rs150142563	3.10458e-09	-1.37216e-10	-0.176085
4448387	rs2724985	2.49899e-10	-1.69034	-1.00532
4448439	rs118039792	1.02778e-09	-1.37216e-10	-1.28157
4448488	rs12543883	2.09917e-10	-1.74894	-1.12107
4448524	rs141872423	6.35844e-10	-1.76177	-2.34532e-10
4448785	rs7832831	1.87233e-10	-1.67373	-1.31063
4448880	rs17070709	2.33188e-10	-1.46	-1.30487
4449135	rs2724984	2.25532e-10	-1.5727	-1.22556
4449278	rs60103687	1.11409e-09	-1.20093	-2.34532e-10
4449297	rs2617087	2.52537e-10	-1.61579	-1.06937
4449378	rs2617088	2.92213e-10	-1.68402	-0.855216
4449399	rs2724983	2.71613e-10	-1.41492	-1.19742
4449506	rs17070710	2.37699e-10	-1.68973	-1.05598
4449592	rs2617089	2.38418e-10	-1.70261	-1.04008
4449647	rs2724982	2.30268e-10	-1.6977	-1.07977
4449830	rs77189568	1.97658e-08	-1.37216e-10	1.67499
4449874	rs55725705	1.01438e-09	-1.29468	-2.34532e-10
4449891	rs75414958	2.44118e-10	-1.68985	-1.02921
4449909	rs78171525	6.9229e-10	-1.67671	-2.34532e-10
4449912	rs2724981	2.11058e-10	-1.69829	-1.16629
4449946	rs111676454	2.54547e-10	-1.64912	-1.02811
4450011	rs140388460	6.53051e-10	-1.73506	-2.34532e-10
4450144	rs2617090	2.75957e-10	-1.59987	-0.996605
4450193	rs113511702	1.67994e-09	-0.790206	-2.34532e-10
4450275	rs138417992	1.06177e-09	-1.37216e-10	-1.24903
4450401	rs139282533	2.3384e-09	-1.37216e-10	-0.459495
4450502	rs2724980	2.30281e-10	-1.63136	-1.14606
4450873	rs2617091	3.06716e-10	-1.47364	-1.01716
4450950	rs78356551	4.66349e-09	0.2308	-2.34532e-10
4450968	rs58378650	1.05471e-09	-1.2557	-2.34532e-10
4451048	rs6998447	1.68508e-10	-1.79306	-1.29668
4451351	rs56121324	1.98476e-10	-1.79083	-1.13522
4451962	rs118129986	3.01357e-09	-0.205839	-2.34532e-10
4452020	rs77912221	2.28115e-10	-1.71959	-1.06728
4452073	rs78744386	2.05409e-10	-1.71047	-1.18125
4452129	rs11774942	3.18175e-10	-1.36935	-1.08477
4452328	rs75633924	2.27613e-10	-1.707	-1.08207
4452329	rs73500602	1.00623e-09	-1.30275	-2.34532e-10
4452492	rs17070718	7.56293e-10	-0.291226	-1.29706
4452556	rs73659128	9.97482e-10	-1.31148	-2.34532e-10
4452618	rs115986314	1.77051e-09	-0.737697	-2.34532e-10
4452681	rs73502507	1.00048e-09	-1.30848	-2.34532e-10
4452726	rs2724978	6.2397e-10	-1.78062	-2.34532e-10
4452934	rs13259249	3.2127e-10	-1.66233	-0.782111
4452992	rs73502516	9.69328e-10	-1.34012	-2.34532e-10
4453036	rs13259583	7.69724e-10	-1.68416	0.113477
4453243	rs35817237	2.21251e-10	-1.76938	-1.04804
4453244	rs13249431	4.32049e-10	-1.70595	-0.442233
4453358	rs79947040	1.33638e-09	-1.37216e-10	-1.019
4453385	rs7009652	2.26353e-10	-1.75941	-1.03521
4453403	rs73659130	9.72035e-10	-1.33733	-2.34532e-10
4453655	rs4875365	6.31218e-10	-1.66997	-0.0990964
4453705	rs17070727	1.87664e-10	-1.77612	-1.20594
4453810	rs117228731	5.51914e-09	0.399258	-2.34532e-10
4453866	rs4875366	2.70511e-10	-1.69113	-0.925271
4453882	rs73502529	9.97482e-10	-1.31148	-2.34532e-10
4453934	rs73502534	9.88886e-10	-1.32014	-2.34532e-10
4453972	rs4875367	2.5311e-10	-1.73149	-0.951403
4453975	rs7014400	2.10879e-10	-1.78589	-1.07955
4454024	rs4875368	2.63376e-10	-1.7148	-0.928338
4454330	rs9314534	1.9802e-10	-1.6597	-1.26865
4454361	rs150283039	2.63407e-09	-0.340434	-2.34532e-10
4454452	rs58357251	6.46703e-10	-1.73097	-0.0138608
4454584	rs2724952	1.99227e-10	-1.77222	-1.15005
4454716	rs78310048	8.44344e-10	-1.78712	0.308962
4454729	rs2724951	2.00438e-10	-1.73496	-1.18126
4454731	rs118119825	6.17852e-10	-1.79047	-2.34532e-10
4454813	rs7018306	2.11056e-10	-1.78412	-1.08048
4454921	rs73659133	1.13923e-09	-1.17861	-2.34532e-10
4454923	rs2617093	2.03851e-10	-1.72862	-1.17071
4455007	rs13279240	2.23785e-10	-1.76805	-1.03799
4455038	rs13279272	2.26609e-10	-1.75153	-1.04196
4455198	rs1382247	1.92509e-10	-1.64956	-1.30702
4455756	rs73502554	1.10187e-09	-1.21196	-2.34532e-10
4455794	rs10503265	6.0156e-10	-1.78947	-0.0277213
4455813	rs145345441	6.86535e-10	-1.68506	-2.34532e-10
4455923	rs10216802	8.94071e-10	-1.42093	-2.34532e-10
4455939	rs117906435	3.08737e-09	-0.181644	-2.34532e-10
4456167	rs2617094	3.25509e-10	-1.71488	-0.716447
4456222	rs11777963	4.8532e-10	-1.7913	-0.240608
4456328	rs73502564	1.17028e-09	-1.15172	-2.34532e-10
4456465	rs1382248	3.54411e-10	-1.67916	-0.667104
4456578	rs117305468	1.18419e-09	-1.1399	-2.34532e-10
4456655	rs720005	1.96161e-10	-1.75131	-1.18648
4456886	rs12676966	5.65545e-10	-1.49179	-0.387135
4457171	rs12677479	6.5917e-10	-1.43762	-0.288122
4457384	rs78378663	7.78977e-10	-1.55874	-2.34532e-10
4457880	rs2617095	3.84281e-10	-1.62308	-0.642269
4457940	rs73502571	1.18369e-09	-1.14033	-2.34532e-10
4458212	rs1382249	2.66048e-10	-1.78465	-0.848388
4458285	rs77810313	1.10762e-09	-1.37216e-10	-1.20675
4458973	rs73659138	1.01176e-09	-1.29727	-2.34532e-10
4458976	rs2617096	2.08416e-10	-1.79189	-1.08529
4459023	rs77375336	1.0052e-09	-1.37216e-10	-1.30377
4459052	rs4875370	2.09045e-10	-1.72967	-1.1445
4459074	rs2617097	2.02902e-10	-1.77174	-1.13225
4459341	rs2617098	1.94911e-10	-1.76923	-1.17494
4459342	rs75319646	2.00115e-10	-1.72313	-1.1947
4459506	rs2725087	1.92921e-10	-1.77259	-1.18185
4459574	rs73659140	2.04667e-10	-1.60595	-1.28939
4459723	rs144453207	1.83609e-08	-1.37216e-10	1.60126
4459744	rs73502576	9.77793e-10	-1.33142	-2.34532e-10
4459755	rs13257897	2.11878e-10	-1.66415	-1.19656
4459827	rs116908722	4.76503e-09	-1.37216e-10	0.252341
4459915	rs11136757	2.25017e-10	-1.79268	-1.00787
4460277	rs11781113	2.69695e-10	-1.65629	-0.963137
4460406	rs12676704	1.84409e-10	-1.71236	-1.28721
4460462	rs2725086	6.25298e-10	-1.77849	-2.34532e-10
4460774	rs11996088	2.08685e-10	-1.78933	-1.08657
4460811	rs13259575	2.03679e-10	-1.67188	-1.2283
4460880	rs13260653	2.10795e-10	-1.629	-1.23683
4460957	rs11996143	2.08989e-10	-1.78983	-1.08461
4461611	rs2725085	2.25323e-10	-1.48636	-1.31282
4461958	rs6990838	2.13221e-10	-1.54533	-1.30906
4461981	rs118027304	6.16161e-10	-1.79321	-2.34532e-10
4462016	rs17070764	4.39247e-10	-1.702	-0.429659
4462281	rs28525240	4.20099e-09	-0.778848	0.905205
4462390	rs2617100	4.36462e-09	-1.74492	1.90948
4462442	rs117117164	1.03691e-09	-1.37216e-10	-1.27272
4462550	rs2617101	2.58324e-10	-1.35022	-1.31229
4462599	rs13269869	2.72602e-10	-1.77814	-0.830569
4462641	rs13261356	2.5677e-10	-1.72402	-0.944516
4463031	rs77238883	1.87589e-10	-1.6738	-1.30866
4463041	rs17070769	3.19139e-10	-1.19053	-1.26056
4463239	rs13261038	3.30695e-10	-1.30713	-1.10839
4463253	rs58723219	4.70868e-10	-1.66206	-0.40008
4463359	rs17070773	1.9095e-10	-1.68584	-1.27887
4463379	rs13264521	3.94408e-10	-1.16082	-1.07852
4463524	rs73504852	4.62231e-10	-0.986926	-1.09373
4463623	rs17345034	6.24552e-10	-1.77968	-2.34532e-10
4463666	rs60252745	1.96259e-10	-1.67222	-1.26507
4463680	rs2725013	6.51627e-10	-1.73725	-2.34532e-10
4463914	rs73188706	1.71866e-10	-1.75759	-1.31242
4463990	rs117307578	6.18567e-10	-1.78931	-2.34532e-10
4464167	rs2725014	2.6032e-10	-1.79194	-0.862865
4464209	rs2617102	5.15725e-09	-1.74823	2.07967
4464244	rs2617103	4.63845e-09	-1.7825	2.00792
4464250	rs80213552	9.34473e-10	-1.37674	-2.34532e-10
4464307	rs1478271	1.78339e-10	-1.78348	-1.24956
4464316	rs77965869	1.2287e-08	-1.37216e-10	1.19958
4464328	rs10217021	4.46528e-09	-1.37216e-10	0.187367
4464643	rs35418274	7.68756e-10	-1.57195	-2.34532e-10
4464935	rs34237995	7.38689e-10	-1.61184	-2.34532e-10
4465012	rs75897744	4.2129e-09	-1.37216e-10	0.129187
4465032	rs75262703	1.73321e-09	-1.37216e-10	-0.75899
4465101	rs2725015	2.4488e-10	-1.72309	-0.992858
4465121	rs79001845	2.67066e-10	-1.60605	-1.02318
4465170	rs117832236	4.28469e-09	-1.37216e-10	0.146085
4465259	rs75171519	7.66848e-10	-1.57443	-2.34532e-10
4465300	rs1382250	3.00632e-10	-1.40295	-1.10789
4465474	rs1382251	3.35767e-10	-1.29843	-1.10187
4465962	rs35712265	2.40144e-10	-1.60831	-1.12717
4466042	rs2725043	2.5756e-10	-1.61245	-1.05301
4466353	rs2061750	1.92509e-10	-1.76045	-1.19612
4466363	rs117880339	8.70833e-10	-1.44727	-2.34532e-10
4466964	rs34169770	3.07014e-10	-1.58537	-0.904455
4466975	rs144581628	1.37633e-09	-1.37216e-10	-0.989546
4466980	rs2466731	2.38698e-10	-1.51007	-1.23145
4467104	rs2725044	2.76781e-10	-1.57578	-1.01772
4467334	rs2725045	3.92338e-10	-1.65481	-0.589782
4467371	rs7830169	7.1964e-10	-1.63797	-2.34532e-10
4467476	rs117009864	9.12341e-10	-1.40071	-2.34532e-10
4467528	rs17070785	1.58696e-09	-1.38913	0.541985
4467595	rs34428168	3.82764e-10	-1.53847	-0.730825
4467788	rs2617104	3.18139e-10	-1.45462	-0.999609
4467853	rs2725046	3.41128e-10	-1.33852	-1.04594
4468173	rs1478272	3.11039e-10	-1.16555	-1.31125
4468188	rs1478273	3.53092e-10	-1.33755	-1.01244
4468190	rs1478274	2.2169e-09	-1.45961	0.946757
4468349	rs79819028	1.70982e-09	-1.37216e-10	-0.772577
4468358	rs74765018	1.94867e-10	-1.72554	-1.21886
4468542	rs2725047	5.72537e-10	-1.78583	-0.0808111
4468718	rs76087705	1.329e-09	-1.37216e-10	-1.02454
4469026	rs117865652	1.74347e-09	-1.37216e-10	-0.753085
4469134	rs7843182	1.49405e-09	-1.50494	0.59747
4469330	rs1564179	3.52983e-10	-1.51834	-0.831957
4469490	rs74431423	4.11588e-10	-1.77617	-0.420523
4469909	rs72507691	1.96875e-09	-1.37216e-10	-0.631567
4469976	rs72507692	1.89322e-09	-1.37216e-10	-0.670686
4470486	rs35769046	3.37822e-10	-1.16024	-1.23396
4470747	rs2725042	6.75205e-10	-1.78709	0.0853852
4470771	rs57258918	1.76905e-09	-1.37216e-10	-0.738523
4470806	rs2617105	7.77486e-10	-0.305606	-1.25505
4470821	rs2725041	3.95809e-10	-1.00995	-1.22584
4470921	rs13271436	6.11114e-10	-1.19626	-0.605175
4471122	rs2725040	4.14879e-10	-0.956447	-1.23229
4471243	rs59085628	1.41625e-09	-1.40896	0.448004
4471292	rs2725039	4.05642e-10	-0.968185	-1.24306
4471467	rs67944609	1.44606e-09	-1.37828	0.438158
4471486	rs2725037	4.08989e-10	-1.44792	-0.755113
4471581	rs17070808	4.55745e-10	-0.879543	-1.21524
4471851	rs2617106	1.77229e-10	-1.74031	-1.29897
4471953	rs117549698	6.64247e-10	-1.71806	-2.34532e-10
4472200	rs2617108	3.7979e-10	-1.7905	-0.486598
4472232	rs2617109	4.14613e-10	-1.0647	-1.12468
4472294	rs2617110	2.10511e-10	-1.55486	-1.31232
4472754	rs12681985	3.23247e-10	-1.49119	-0.947116
4473133	rs17417078	6.26841e-10	-1.77603	-2.34532e-10
4473205	rs146729995	6.19284e-10	-1.78815	-2.34532e-10
4473445	rs78511714	2.59298e-10	-1.79282	-0.865923
4473679	rs144810322	6.46832e-10	-1.74463	-2.34532e-10
4473755	rs1871122	3.59629e-10	-1.77893	-0.552717
4473824	rs1871123	2.90618e-10	-1.52187	-1.02284
4473999	rs1871124	1.71445e-09	-1.37216e-10	-0.769869
4474084	rs1871125	1.92917e-09	-1.37216e-10	-0.651873
4474115	rs74360856	1.74017e-10	-1.78961	-1.26796
4474139	rs74958451	4.38221e-09	-1.37216e-10	0.168589
4474191	rs17417099	1.39159e-09	-0.978519	-2.34532e-10
4474289	rs75730340	1.53288e-09	-1.37216e-10	-0.881819
4474728	rs12334887	2.1519e-09	-1.29802	0.755411
4474947	rs12541548	3.47609e-10	-1.55474	-0.810899
4474949	rs55966096	2.66095e-10	-1.5816	-1.05126
4475053	rs34112904	3.59547e-10	-1.51468	-0.817194
4475243	rs73504887	3.55729e-10	-1.06175	-1.2808
4475270	rs139623882	4.50568e-09	-1.37216e-10	0.196375
4475278	rs73659177	3.5251e-10	-1.07183	-1.27981
4475282	rs2616969	4.22263e-10	-0.883057	-1.28804
4475311	rs75331602	1.84433e-10	-1.76168	-1.23776
4475474	rs71523638	9.3591e-10	-1.3752	-2.34532e-10
4475968	rs2725012	3.56312e-10	-1.53765	-0.80326
4476082	rs78265491	2.89235e-10	-1.73221	-0.817266
4476086	rs141105198	1.64376e-09	-1.37216e-10	-0.811977
4476150	rs117843786	1.02886e-09	-1.37216e-10	-1.28051
4476456	rs2616971	1.14797e-09	0.091658	-1.26263
4476495	rs12675642	4.93036e-10	-1.31527	-0.700871
4476679	rs74662352	1.80632e-09	-1.37216e-10	-0.71767
4476720	rs12680273	3.96045e-10	-1.31016	-0.925036
4476775	rs13275819	4.03963e-10	-1.32093	-0.894461
4476830	rs55694307	1.78798e-10	-1.76764	-1.26282
4476870	rs2616972	8.51802e-10	-0.197443	-1.27192
4476957	rs17070836	4.14878e-10	-1.30526	-0.883471
4476995	rs117065143	1.13649e-09	-1.18102	-2.34532e-10
4477105	rs17345243	1.0018e-09	-1.30716	-2.34532e-10
4477213	rs2616973	5.76979e-10	-0.55903	-1.29988
4477230	rs74380482	6.58454e-10	-1.72682	-2.34532e-10
4477314	rs1478275	2.83972e-09	-1.22086	0.955603
4477316	rs2616974	3.91876e-10	-1.48945	-0.756326
4477529	rs1478276	7.34668e-10	-0.583931	-1.03337
4477939	rs2616975	1.87315e-09	0.584525	-1.26587
4477941	rs4350002	6.47498e-10	-1.7436	-2.34532e-10
4478239	rs2616976	6.56194e-10	-0.56915	-1.16111
4478300	rs140787634	2.25228e-09	-1.37216e-10	-0.497021
4478324	rs2616977	6.49386e-10	-1.76008	0.0193921
4478344	rs2616978	3.79953e-10	-1.05359	-1.22308
4478439	rs2616979	3.18135e-10	-1.26264	-1.1916
4478647	rs2725008	4.84929e-10	-1.77866	-0.254061
4478882	rs2616980	2.49219e-10	-1.54545	-1.15294
4478966	rs77299319	1.7067e-10	-1.78554	-1.29145
4479007	rs80237686	2.24261e-09	-1.37216e-10	-0.501323
4479563	rs12335231	2.69169e-09	-1.06295	0.744153
4479596	rs12334700	4.32033e-10	-0.953985	-1.19423
4479836	rs12335285	3.21958e-10	-1.21202	-1.23027
4479992	rs12335289	5.08984e-10	-0.686677	-1.29763
4480154	rs61565678	1.60948e-09	-1.37216e-10	-0.833051
4480275	rs148633501	2.09602e-09	-0.568925	-2.34532e-10
4480667	rs10100024	1.19271e-09	-1.05852	-0.0742126
4480689	rs2616982	1.88587e-10	-1.7613	-1.21586
4480923	rs75488874	7.00769e-10	-1.53186	-0.132681
4481145	rs75019107	1.03548e-09	-1.37216e-10	-1.2741
4481209	rs2725019	1.8936e-10	-1.77256	-1.20051
4481250	rs2725020	2.71622e-10	-1.44989	-1.16241
4481311	rs6998666	2.6543e-10	-1.79249	-0.842883
4481363	rs2725021	3.02738e-10	-1.79285	-0.710999
4481364	rs2725022	5.00853e-10	-1.71995	-0.280456
4481386	rs10113503	1.7757e-10	-1.76446	-1.27289
4481561	rs2725023	1.75176e-10	-1.73806	-1.31287
4481594	rs17070856	1.24111e-09	-1.6361	0.543135
4481712	rs17070859	3.18109e-10	-1.1526	-1.30173
4481743	rs17417225	6.45415e-10	-1.74683	-2.34532e-10
4481917	rs150503410	1.6987e-09	-1.37216e-10	-0.779103
4481970	rs17070864	5.3926e-10	-1.05656	-0.869962
4481981	rs73188743	3.8849e-10	-1.71325	-0.541198
4482100	rs75948189	2.15798e-09	-1.37216e-10	-0.539792
4482200	rs2061749	5.01519e-10	-0.721507	-1.27757
4482476	rs117710142	4.63347e-09	0.224342	-2.34532e-10
4482528	rs11136758	3.27458e-10	-1.12491	-1.30045
4482561	rs1982628	2.06111e-10	-1.58906	-1.29925
4482852	rs2616983	7.54961e-10	-1.08184	-0.50821
4482902	rs12548559	2.12732e-09	-0.554099	-2.34532e-10
4483059	rs13259288	2.64275e-10	-1.38609	-1.25364
4483137	rs78812441	1.03119e-09	-1.37216e-10	-1.27825
4483141	rs2616984	8.89001e-10	-1.27616	-0.150462
4483164	rs11775015	2.54401e-10	-1.42503	-1.25278
4483202	rs2724958	3.34312e-10	-1.76139	-0.643259
4483403	rs10100693	9.04723e-10	-1.40909	-2.34532e-10
4483544	rs117223732	1.14467e-09	-1.17385	-2.34532e-10
4483547	rs2724957	5.25041e-10	-1.40284	-0.550401
4484075	rs1155851	5.08471e-10	-1.4204	-0.564912
4484362	rs17070881	8.06581e-10	-1.49579	-0.0281235
4484498	rs10104818	6.24839e-10	-1.77923	-2.34532e-10
4484717	rs2724956	6.16138e-10	-1.79325	-2.34532e-10
4485185	rs4875113	1.39272e-09	-1.77738	0.799669
4485248	rs1478278	3.41173e-10	-1.09563	-1.2887
4485322	rs1478279	7.6868e-10	-1.0067	-0.565341
4485369	rs17070883	2.30359e-10	-1.48941	-1.28767
4485684	rs2616986	6.26439e-10	-1.77667	-2.34532e-10
4485724	rs12682447	3.33432e-10	-1.71109	-0.696188
4485992	rs139922935	6.65575e-10	-1.71607	-2.34532e-10
4486249	rs2616988	4.23934e-10	-1.74304	-0.424096
4486253	rs2616989	4.16868e-10	-1.74295	-0.440996
4486321	rs2616990	2.45033e-10	-1.43352	-1.28181
4486409	rs17070890	6.93406e-10	-1.46081	-0.214291
4486446	rs1382256	6.02296e-10	-1.28431	-0.531662
4486561	rs13282923	1.78519e-10	-1.76871	-1.26332
4486617	rs1382257	3.13784e-10	-1.18914	-1.27887
4486633	rs1382258	1.46283e-09	-1.7133	0.784704
4486892	rs1382259	5.99053e-10	-1.49491	-0.326462
4487159	rs142151219	6.53736e-10	-1.73402	-2.34532e-10
4487202	rs78505470	2.262e-10	-1.50745	-1.28785
4487262	rs76982163	2.37663e-10	-1.44662	-1.29925
4487278	rs1478280	6.96045e-10	-1.46313	-0.208175
4487657	rs17070903	2.50687e-10	-1.42271	-1.2698
4487780	rs2724955	2.39133e-10	-1.57075	-1.16895
4487859	rs2724953	5.40769e-10	-1.55841	-0.36532
4487895	rs2616991	2.45264e-10	-1.53875	-1.17563
4488046	rs10503266	2.56394e-10	-1.38141	-1.28859
4488108	rs79031382	1.31734e-09	-1.37216e-10	-1.03335
4488415	rs76535315	3.62017e-10	-1.7271	-0.597924
4488808	rs7819647	5.22838e-10	-1.22897	-0.728473
4488884	rs7816030	8.55259e-10	-0.163805	-1.30151
4488944	rs79630843	6.79434e-10	-1.69546	-2.34532e-10
4489017	rs3804	1.26635e-09	-1.6825	0.609675
4489315	rs62486712	6.34834e-10	-1.76336	-2.34532e-10
4489351	rs2447696	3.15217e-10	-1.19734	-1.26611
4489464	rs17070912	1.96481e-10	-1.72494	-1.21121
4489552	rs10503267	1.03413e-09	-1.70053	0.425131
4489635	rs77792665	1.06626e-09	-1.37216e-10	-1.2448
4489730	rs1154579	2.34821e-10	-1.45474	-1.30316
4489764	rs10503268	2.2414e-10	-1.63967	-1.16478
4489801	rs146503355	9.96012e-10	-1.37216e-10	-1.31296
4489873	rs2011137	3.57643e-10	-1.02449	-1.3127
4490037	rs1154581	8.85235e-10	-1.25168	-0.179182
4490059	rs1154582	3.8771e-10	-1.5803	-0.676162
4490109	rs2725083	3.41403e-10	-1.08782	-1.29584
4490277	rs1478281	4.43604e-10	-1.47054	-0.651248
4490337	rs1478282	2.80971e-10	-1.30023	-1.27824
4490521	rs1478283	8.72137e-10	-0.734035	-0.711738
4490837	rs71523639	2.37536e-10	-1.53639	-1.21001
4490887	rs11136759	4.5115e-10	-0.797595	-1.30732
4490943	rs11782705	6.16177e-10	-1.79319	-2.34532e-10
4491114	rs112972834	6.61529e-10	-1.73058	0.00841314
4491203	rs7817107	1.23107e-09	-1.10108	-2.34532e-10
4491257	rs2724967	4.97115e-10	-1.13967	-0.868227
4491346	rs13269324	2.73744e-10	-1.32009	-1.28444
4491440	rs2616994	4.1556e-10	-1.41058	-0.776512
4491502	rs13261335	2.52355e-10	-1.37426	-1.31162
4491610	rs2616995	7.0408e-10	-1.19435	-0.465473
4491629	rs17070920	6.26109e-10	-1.71674	-0.0604534
4491770	rs2724968	3.47407e-10	-1.62379	-0.742429
4491797	rs73188776	6.03493e-10	-1.73173	-0.0822513
4491931	rs11993901	6.13145e-10	-1.71394	-0.0841808
4492162	rs2616996	4.1017e-10	-1.68389	-0.516253
4492255	rs13271457	2.10008e-10	-1.59501	-1.27456
4492278	rs117450777	8.09235e-10	-0.209693	-1.31094
4492509	rs4875371	4.58178e-10	-1.76987	-0.319592
4492520	rs4875372	4.55254e-10	-1.75813	-0.337731
4492663	rs2724970	2.94385e-10	-1.23606	-1.29577
4492670	rs2616998	4.82777e-10	-1.20616	-0.831006
4492708	rs2616999	4.86634e-10	-1.52817	-0.501034
4493053	rs2617000	6.16666e-10	-1.27087	-0.521521
4493225	rs2724971	3.31959e-10	-1.09828	-1.31343
4493300	rs13261011	2.00093e-10	-1.79294	-1.125
4493428	rs2617001	4.99087e-10	-0.947558	-1.05638
4493449	rs17070935	5.56095e-10	-1.69853	-0.197252
4493450	rs17417676	1.63295e-09	-0.818578	-2.34532e-10
4493493	rs2617002	5.01978e-10	-1.27775	-0.720417
4493549	rs2617003	5.38612e-10	-0.939122	-0.988601
4493580	rs2724972	1.2082e-09	-1.38203	0.262195
4493912	rs2724973	3.89716e-10	-0.942956	-1.30834
4493979	rs2617004	5.45836e-10	-0.940699	-0.973701
4494048	rs11991366	1.90379e-09	-0.990771	0.325655
4494520	rs2724974	5.30939e-10	-1.23486	-0.707209
4494538	rs2724975	4.67107e-10	-1.32446	-0.745705
4494610	rs2617005	3.38983e-10	-1.07716	-1.31361
4494612	rs2724976	4.85746e-10	-1.25984	-0.771195
4494754	rs2617006	5.7421e-10	-0.922774	-0.940949
4494811	rs2617007	2.3199e-10	-1.4912	-1.27883
4494905	rs17417724	1.00293e-09	-1.30604	-2.34532e-10
4495382	rs187417283	9.95766e-10	-1.37216e-10	-1.31321
4495504	rs13249524	1.77463e-10	-1.78354	-1.25441
4496101	rs78667541	1.12629e-09	-1.37216e-10	-1.19003
4496140	rs17070942	2.53153e-10	-1.43423	-1.2485
4496260	rs17070944	2.98357e-10	-1.36021	-1.15822
4496324	rs11993465	4.69738e-09	1.09937	-0.861326
4496463	rs2617009	3.0725e-10	-1.26911	-1.21995
4496819	rs75546888	6.82644e-09	-1.37216e-10	0.61184
4497184	rs73659182	2.46535e-10	-1.77362	-0.935596
4497232	rs76260382	2.64779e-10	-1.62362	-1.0142
4497792	rs73659183	2.6749e-10	-1.7427	-0.884943
4498109	rs4875373	2.91125e-10	-1.58898	-0.953989
4498741	rs77448767	3.47105e-10	-1.20398	-1.16311
4499026	rs77009235	2.03217e-09	-0.00730769	-0.592552
4499524	rs141483979	7.04318e-10	-1.65949	-2.34532e-10
4500036	rs2725007	1.98601e-10	-1.62751	-1.29791
4500191	rs74929621	1.53759e-09	-1.37216e-10	-0.878746
4500254	rs12681962	4.12268e-09	-1.37216e-10	0.10754
4500730	rs79264955	3.98451e-09	-1.37216e-10	0.0734511
4500949	rs2725006	1.74179e-10	-1.74656	-1.31008
4501105	rs2617047	2.75525e-10	-1.49275	-1.10529
4501278	rs7009980	7.11573e-10	-0.47835	-1.17089
4501563	rs7001148	4.71802e-10	-1.07436	-0.985794
4501622	rs80036584	6.7916e-10	-1.69586	-2.34532e-10
4501691	rs7014444	5.13386e-10	-1.04237	-0.933323
4501823	rs2169740	2.31279e-10	-1.78395	-0.989146
4501874	rs79767516	1.849e-09	-1.37216e-10	-0.694321
4501890	rs1531532	2.30966e-10	-1.78937	-0.985078
4502230	rs78484816	1.89746e-09	-1.37216e-10	-0.668449
4502383	rs76182586	2.01824e-09	-1.37216e-10	-0.60674
4502486	rs1038062	6.06365e-10	-1.53145	-0.277791
4502531	rs1038061	2.17025e-10	-1.79221	-1.0445
4502870	rs1038060	2.73396e-10	-1.78972	-0.816077
4502893	rs75175483	1.99675e-09	-1.37216e-10	-0.617443
4502900	rs117338294	6.7229e-10	-1.70603	-2.34532e-10
4502911	rs1038059	2.80806e-10	-1.67278	-0.906272
4503097	rs148642730	8.26247e-10	-1.49982	-2.34532e-10
4503132	rs78311798	1.94129e-09	-1.37216e-10	-0.645609
4503212	rs76539718	1.96664e-09	-1.37216e-10	-0.632637
4503347	rs2617045	2.37103e-10	-1.76959	-0.978634
4503356	rs73190803	4.64782e-09	0.227433	-2.34532e-10
4503429	rs186980313	1.57996e-09	-0.851566	-2.34532e-10
4503462	rs2617044	2.99442e-10	-1.77763	-0.737163
4503828	rs7841173	6.47371e-10	-0.864325	-0.879476
4503908	rs77779015	1.89275e-09	-1.37216e-10	-0.670932
4503915	rs2725004	2.26438e-10	-1.7931	-1.00115
4504165	rs114120864	3.61073e-09	-1.37216e-10	-0.0250545
4504185	rs114488853	3.59451e-09	-1.37216e-10	-0.0295563
4504218	rs2725003	5.27464e-10	-1.45999	-0.488649
4504451	rs2725002	2.4045e-10	-1.75902	-0.975191
4504492	rs2617043	2.46411e-10	-1.78261	-0.927111
4504498	rs117574434	3.4026e-09	-0.084423	-2.34532e-10
4504508	rs116157378	3.535e-09	-1.37216e-10	-0.0462517
4504531	rs11984453	3.66442e-10	-1.58895	-0.723928
4504591	rs2617042	2.06273e-10	-1.58773	-1.29979
4504711	rs79362510	2.22037e-09	-0.511288	-2.34532e-10
4504717	rs2617041	2.48877e-10	-1.43639	-1.26337
4504740	rs117330820	3.64786e-10	-1.34187	-0.975544
4505023	rs71523640	1.04463e-09	-1.2653	-2.34532e-10
4505421	rs140980681	1.20238e-09	-1.12466	-2.34532e-10
4505449	rs12156348	4.30776e-09	0.151455	-2.34532e-10
4505477	rs141293598	8.72097e-10	-0.378517	-1.0673
4505539	rs12156349	1.07618e-09	-0.363159	-0.872384
4505570	rs2725001	2.55629e-10	-1.76347	-0.909518
4505914	rs10094093	9.72807e-10	-0.347672	-0.988861
4506266	rs2725000	2.58863e-10	-1.61727	-1.04315
4506278	rs76070001	8.43581e-10	-0.437999	-1.04106
4506366	rs77377805	3.25136e-09	-1.37216e-10	-0.129891
4506696	rs2724999	2.43754e-10	-1.66791	-1.05265
4506810	rs75258763	1.05294e-09	-1.37216e-10	-1.25738
4506919	rs2724998	2.53873e-10	-1.37677	-1.30311
4506957	rs2724997	2.26669e-10	-1.72713	-1.0661
4507076	rs2724996	2.19025e-10	-1.74661	-1.08092
4507090	rs114596102	3.30895e-09	-1.37216e-10	-0.112332
4507164	rs117051888	8.9253e-10	-0.381444	-1.04122
4507224	rs2724995	2.05052e-10	-1.59102	-1.30243
4507234	rs2617037	2.19279e-10	-1.7533	-1.07307
4507306	rs73509029	7.43536e-10	-0.294843	-1.31046
4507341	rs144627687	1.61843e-09	-0.827507	-2.34532e-10
4507564	rs10503269	4.67781e-10	-1.71125	-0.35747
4507928	rs78091920	6.50916e-10	-1.73834	-2.34532e-10
4508067	rs10102117	2.46406e-10	-1.44285	-1.26689
4508159	rs10102231	9.70648e-10	-0.341993	-0.996762
4508306	rs80023757	3.62096e-09	-1.37216e-10	-0.0222237
4508355	rs17417988	1.96479e-09	-0.633578	-2.34532e-10
4508397	rs117172776	2.29622e-09	-0.4777	-2.34532e-10
4508500	rs899143	1.91359e-10	-1.67299	-1.28958
4508675	rs80295394	7.19938e-10	-0.345198	-1.29236
4508703	rs899144	2.13351e-10	-1.75231	-1.10147
4508910	rs7465218	9.07913e-10	-0.349351	-1.05622
4508929	rs7014518	3.66606e-09	-1.37216e-10	-0.00984548
4508977	rs6997228	3.64211e-09	-1.37216e-10	-0.016402
4508991	rs2617035	2.03811e-10	-1.70994	-1.18959
4509008	rs6997243	3.61839e-09	-1.37216e-10	-0.0229339
4509061	rs978440	2.36025e-10	-1.47306	-1.27972
4509255	rs1478261	1.11461e-09	0.0647474	-1.2652
4509460	rs144999710	6.16525e-10	-1.79262	-2.34532e-10
4509477	rs78953787	3.26784e-09	-1.37216e-10	-0.124833
4509573	rs79167779	2.25904e-09	-1.37216e-10	-0.494022
4509615	rs77967539	3.26784e-09	-1.37216e-10	-0.124833
4509863	rs12115069	1.23258e-09	-0.384813	-0.715044
4510017	rs12115079	7.93419e-10	-0.238372	-1.302
4510018	rs116070633	3.25136e-09	-1.37216e-10	-0.129891
4510096	rs140770624	9.52689e-10	-1.35743	-2.34532e-10
4510099	rs117333258	3.35088e-08	-1.37216e-10	2.20284
4510146	rs2617034	2.35216e-10	-1.772	-0.984217
4510158	rs77836590	8.3468e-10	-1.48967	-2.34532e-10
4510379	rs55929127	6.62718e-10	-1.72037	-2.34532e-10
4510603	rs117649334	1.90464e-09	-0.664669	-2.34532e-10
4510647	rs79930203	3.21096e-09	-1.37216e-10	-0.142395
4510670	rs2725074	1.80834e-10	-1.70695	-1.31218
4511041	rs2617032	2.29212e-10	-1.59251	-1.18956
4511452	rs12543670	1.03344e-09	-0.34218	-0.933892
4511541	rs76580586	3.106e-09	-1.37216e-10	-0.175627
4511604	rs13265173	5.26545e-10	-0.674551	-1.27583
4511607	rs12544766	5.4144e-10	-0.974626	-0.94786
4511636	rs116947431	1.00424e-09	-1.37216e-10	-1.30473
4511716	rs2617031	2.28479e-10	-1.79271	-0.992562
4511728	rs144169509	9.91077e-10	-1.31793	-2.34532e-10
4512025	rs75451978	6.36999e-10	-0.450886	-1.30907
4512132	rs76266726	3.16591e-09	-1.37216e-10	-0.156525
4512135	rs2617030	1.21977e-09	0.00853888	-1.11884
4512595	rs17070990	5.09181e-10	-0.804248	-1.17967
4512873	rs10108351	2.54718e-10	-1.52409	-1.15247
4512977	rs115759661	7.7417e-10	-1.66662	0.101695
4513133	rs116184221	3.12854e-09	-1.37216e-10	-0.168397
4513243	rs144244984	3.25328e-09	-1.37216e-10	-0.1293
4513607	rs139642443	3.74508e-09	-1.37216e-10	0.011479
4513688	rs2045867	1.91995e-10	-1.70805	-1.2512
4513929	rs76268200	6.18091e-10	-1.79008	-2.34532e-10
4514036	rs116147136	2.16908e-09	-1.37216e-10	-0.534662
4514073	rs78630662	3.12854e-09	-1.37216e-10	-0.168397
4514076	rs1351105	2.84732e-10	-1.43664	-1.12853
4514097	rs76313501	5.16476e-10	-0.780721	-1.18897
4514205	rs76404259	6.37535e-10	-1.75911	-2.34532e-10
4514286	rs117823855	3.11343e-09	-1.37216e-10	-0.17324
4514435	rs117153830	2.81709e-09	-1.37216e-10	-0.273261
4514496	rs75031016	5.23543e-10	-0.662748	-1.29335
4514536	rs75103576	3.06414e-09	-1.37216e-10	-0.189196
4514626	rs77562707	1.28911e-09	-0.464978	-0.590033
4514682	rs114488106	8.75247e-10	-1.44221	-2.34532e-10
4514795	rs115592776	3.06604e-09	-1.37216e-10	-0.188578
4514858	rs75499454	1.07465e-09	-1.37216e-10	-1.23697
4514877	rs79613268	5.72001e-10	-0.660072	-1.20751
4514968	rs78010363	6.16794e-10	-1.79218	-2.34532e-10
4515063	rs79600374	4.23204e-10	-1.65551	-0.51336
4515098	rs2617029	2.05785e-10	-1.71613	-1.17376
4515188	rs78200477	6.69934e-10	-0.45863	-1.25091
4515205	rs78720006	1.03782e-09	-1.37216e-10	-1.27184
4515312	rs140466668	1.98058e-09	-1.37216e-10	-0.625572
4515416	rs2126874	3.02581e-10	-1.36196	-1.14241
4515636	rs79265007	3.08121e-09	-1.37216e-10	-0.183641
4515871	rs79624068	7.64371e-10	-0.329495	-1.24817
4515882	rs11997866	8.04927e-10	-0.644821	-0.881146
4515896	rs77690085	6.31043e-10	-1.76934	-2.34532e-10
4515986	rs78517151	6.72064e-10	-0.463885	-1.24248
4516070	rs10092354	1.92632e-10	-1.68281	-1.27313
4516131	rs2126876	3.25136e-10	-1.30111	-1.13136
4516288	rs80202519	6.64889e-10	-0.772978	-0.944121
4516350	rs75422122	5.76374e-10	-0.644397	-1.21557
4516402	rs79856319	4.6615e-10	-0.8433	-1.22891
4516445	rs12681845	6.04712e-10	-0.801113	-1.01085
4516591	rs12675498	5.58988e-10	-0.957493	-0.933097
4516744	rs75829842	1.03478e-09	-1.37216e-10	-1.27477
4516917	rs11136760	5.78981e-10	-0.963263	-0.892186
4516997	rs76120552	6.47852e-10	-0.486182	-1.25687
4517017	rs74506068	6.08457e-10	-0.647815	-1.15798
4517072	rs2617028	2.79163e-10	-1.33008	-1.25484
4517187	rs12682320	3.38911e-09	-1.37216e-10	-0.0883956
4517279	rs75522497	1.04616e-09	-1.37216e-10	-1.26384
4517297	rs145631483	6.56166e-10	-1.73031	-2.34532e-10
4517313	rs10096775	8.40727e-10	-0.279583	-1.20287
4517368	rs76220272	3.47982e-09	-1.37216e-10	-0.061984
4517442	rs2617027	1.93179e-10	-1.77112	-1.18198
4517490	rs75873973	5.98089e-10	-0.641336	-1.18164
4517752	rs12680763	3.69722e-09	-1.37216e-10	-0.00138207
4517817	rs2617026	1.95883e-10	-1.73092	-1.20828
4518086	rs73190836	6.23836e-10	-1.78083	-2.34532e-10
4518139	rs73509086	5.88013e-10	-0.792808	-1.04716
4518427	rs12680893	3.98023e-09	-1.37216e-10	0.0723766
4518456	rs12541342	1.07041e-09	0.00821766	-1.24914
4518591	rs78665884	5.39964e-10	-0.731453	-1.19376
4518707	rs2126877	8.08369e-10	-0.295627	-1.22607
4518943	rs77866947	1.08858e-09	-0.436202	-0.787884
4518957	rs78744529	9.47595e-10	-0.528567	-0.834224
4518980	rs2724959	1.95708e-10	-1.79047	-1.14962
4519007	rs79885446	1.8263e-09	-1.37216e-10	-0.706674
4519024	rs78455034	7.76448e-10	-0.322311	-1.23968
4519222	rs56394209	6.20427e-10	-1.78631	-2.34532e-10
4519294	rs76206670	7.92541e-10	-0.255012	-1.28646
4519629	rs56402834	6.23548e-10	-1.78129	-2.34532e-10
4519743	rs79125892	4.49338e-10	-1.42741	-0.681538
4519946	rs2724962	1.92762e-10	-1.67666	-1.2786
4519988	rs7833296	6.83628e-10	-1.68931	-2.34532e-10
4520179	rs7465653	6.66143e-10	-0.537405	-1.17781
4520202	rs143542161	1.03696e-09	-1.37216e-10	-1.27267
4520557	rs1478277	1.10143e-09	-0.338926	-0.873425
4520629	rs4430116	5.97334e-10	-0.666496	-1.15775
4520792	rs61025105	2.06597e-09	-1.37216e-10	-0.583363
4520997	rs75326849	1.00124e-09	-1.37216e-10	-1.30772
4521004	rs375496916	1.06689e-09	-1.37216e-10	-1.24422
4521410	rs74453707	6.71645e-10	-0.612949	-1.09404
4521513	rs17070996	9.62465e-10	-0.243114	-1.10411
4521791	rs17071000	6.60019e-10	-1.58856	-0.13589
4521992	rs11781260	6.26725e-10	-1.77621	-2.34532e-10
4522092	rs74897338	7.8236e-10	-0.777049	-0.777355
4522251	rs140492910	8.05574e-10	-1.52516	-2.34532e-10
4522427	rs78960794	7.88363e-10	-0.452211	-1.09455
4522440	rs118127875	6.4341e-10	-1.74994	-2.34532e-10
4522871	rs76993054	1.11442e-09	0.0344665	-1.2351
4523071	rs62484564	1.09581e-09	-1.21747	-2.34532e-10
4523167	rs77433377	4.56243e-10	-1.48855	-0.605142
4523401	rs2724963	2.51443e-10	-1.40085	-1.28865
4523438	rs75710649	1.03835e-09	-1.56913	0.297804
4523483	rs2617022	2.3316e-10	-1.48591	-1.27908
4523667	rs2617021	1.90612e-10	-1.66182	-1.30466
4523830	rs62484565	1.08686e-09	-1.22567	-2.34532e-10
4523880	rs74645204	1.01373e-09	-1.37216e-10	-1.29532
4523974	rs77295379	9.52295e-10	-1.68081	0.32297
4524185	rs79145958	9.26553e-10	-1.65392	0.268675
4524519	rs2724964	1.91586e-10	-1.65123	-1.31015
4524883	rs79023526	1.08829e-09	-1.59067	0.366313
4524937	rs116932075	7.9457e-10	-1.53892	-2.34532e-10
4525311	rs2466730	1.77988e-10	-1.72615	-1.30885
4525378	rs6558897	3.03931e-10	-1.7857	-0.714215
4525623	rs2447697	1.75385e-10	-1.73781	-1.31193
4525921	rs73510911	8.71842e-10	-1.55402	0.107905
4526349	rs1038058	2.8379e-10	-1.48665	-1.08184
4526687	rs79116334	1.00325e-09	-1.37216e-10	-1.30572
4526722	rs77647909	2.14839e-09	-1.37216e-10	-0.544244
4526764	rs117532357	1.00921e-09	-1.37216e-10	-1.2998
4526888	rs55926455	6.42563e-10	-1.75126	-2.34532e-10
4527001	rs2725058	2.08756e-10	-1.59908	-1.27647
4527170	rs74788812	1.5033e-09	-1.37216e-10	-0.901304
4527217	rs2617020	4.15401e-10	-1.08991	-1.09756
4527284	rs2725057	1.92982e-10	-1.67103	-1.28309
4527398	rs2617019	3.09012e-10	-1.41994	-1.0634
4527647	rs117078227	2.71596e-08	1.99277	-2.34532e-10
4527867	rs12675274	2.37643e-10	-1.7526	-0.993352
4527868	rs77167802	1.0377e-09	-1.65439	0.38244
4528195	rs79655078	2.42732e-10	-1.7108	-1.01396
4528444	rs75089774	2.44256e-09	-1.37216e-10	-0.415916
4528551	rs139319358	6.32943e-10	-1.76634	-2.34532e-10
4529539	rs140791756	6.7245e-10	-1.70579	-2.34532e-10
4529623	rs150451545	6.7716e-10	-1.69881	-2.34532e-10
4529945	rs1904119	1.6773e-10	-1.78313	-1.31124
4530007	rs2617018	4.22191e-10	-0.988101	-1.18316
4530042	rs118165164	6.47259e-10	-1.74397	-2.34532e-10
4530091	rs144695353	6.32286e-10	-1.76738	-2.34532e-10
4530189	rs200256566	1.97876e-09	-1.37216e-10	-0.626494
4530221	rs2617017	1.75585e-10	-1.78687	-1.26173
4530414	rs13249573	7.96193e-10	-1.53688	-2.34532e-10
4530546	rs116908237	1.0551e-09	-1.25533	-2.34532e-10
4530578	rs12680538	8.22352e-10	-1.6307	0.126146
4530900	rs7826491	1.80907e-10	-1.73155	-1.28718
4530962	rs117810135	1.28946e-09	-1.37216e-10	-1.05474
4531025	rs13265740	1.72476e-10	-1.75956	-1.3069
4531224	rs76997521	2.34905e-09	-1.62754	1.17259
4531601	rs6558899	1.16769e-09	-1.57058	0.416643
4531830	rs7831338	1.26669e-09	-1.40764	0.335078
4531835	rs7843255	1.23338e-09	-1.62665	0.527439
4532099	rs62484566	4.3106e-09	0.460716	-0.308603
4532700	rs76855204	6.3937e-10	-1.75624	-2.34532e-10
4532759	rs2725017	5.16985e-10	-1.05012	-0.918584
4532824	rs73190862	3.69979e-08	2.3019	-2.34532e-10
4533017	rs2725016	1.82523e-10	-1.7187	-1.29114
4533053	rs74855240	1.09075e-09	-1.60471	0.382607
4533196	rs149006675	9.94471e-10	-1.31451	-2.34532e-10
4533448	rs62484567	1.8457e-09	0.616851	-1.31296
4534445	rs118187644	6.26967e-10	-1.77583	-2.34532e-10
4534783	rs117499752	9.7496e-10	-1.33432	-2.34532e-10
4535022	rs17071021	1.40755e-09	0.346503	-1.31362
4535153	rs116809320	9.02528e-10	-1.41152	-2.34532e-10
4535508	rs62484568	1.24619e-09	0.198176	-1.28705
4535521	rs17071024	9.66968e-10	-0.0422826	-1.30027
4535850	rs6558901	1.71732e-10	-1.77273	-1.29805
4535923	rs62484570	1.45979e-09	0.25986	-1.19053
4536144	rs7816766	5.45623e-10	-0.939273	-0.975519
4536253	rs17071029	3.83071e-09	0.595712	-0.561626
4536318	rs10092221	2.70678e-10	-1.79182	-0.823965
4536326	rs62484571	1.27315e-09	0.230575	-1.29804
4536697	rs117154417	1.0096e-09	-1.37216e-10	-1.29941
4536817	rs11785502	1.26732e-09	0.240832	-1.31289
4537260	rs7004127	2.16366e-10	-1.58811	-1.25164
4537395	rs720665	3.34336e-10	-1.44914	-0.955431
4537542	rs10282918	3.3243e-10	-1.44104	-0.969254
4537821	rs2724965	2.93086e-10	-1.68442	-0.85183
4537954	rs11786481	1.14771e-09	0.129556	-1.30075
4538634	rs1382246	1.74421e-10	-1.74862	-1.30663
4538997	rs2617016	1.7066e-10	-1.76507	-1.31198
4539498	rs77410593	3.38114e-09	-1.37216e-10	-0.0907505
4539545	rs117248965	1.04153e-09	-1.37216e-10	-1.26827
4539699	rs4588878	1.68264e-10	-1.78583	-1.30536
4539701	rs62484573	2.47629e-09	0.73359	-1.13579
4539912	rs2897715	1.68497e-10	-1.78405	-1.30575
4539948	rs4262341	1.67885e-10	-1.79254	-1.3009
4540270	rs6558902	1.77783e-10	-1.74802	-1.28814
4540403	rs6558903	1.68385e-10	-1.78552	-1.30494
4540939	rs116864480	6.56339e-10	-1.73004	-2.34532e-10
4541036	rs2725075	1.76037e-10	-1.74143	-1.3046
4541063	rs2248448	4.63314e-10	-0.986638	-1.09168
4541353	rs1993870	1.78849e-10	-1.71993	-1.31025
4541548	rs1993869	5.48259e-10	-0.893134	-1.01684
4541729	rs17418285	7.24587e-10	-1.63112	-2.34532e-10
4541845	rs11774239	2.72756e-09	0.77829	-1.08385
4541987	rs7003262	1.29794e-09	-1.62583	0.577641
4542215	rs75909397	6.84489e-10	-1.68805	-2.34532e-10
4542492	rs10866976	4.25121e-10	-1.76308	-0.401265
4542511	rs191980327	1.66853e-09	-0.79702	-2.34532e-10
4542594	rs11136761	7.69716e-10	-0.670536	-0.900161
4542661	rs75438421	7.43371e-10	-1.60552	-2.34532e-10
4542750	rs11136762	1.8624e-10	-1.67887	-1.31082
4542755	rs73174017	2.02868e-08	1.70101	-2.34532e-10
4543103	rs13269425	5.16542e-10	-1.13012	-0.839445
4543138	rs144394432	1.02633e-09	-1.37216e-10	-1.28297
4543209	rs78923797	6.27469e-10	-1.77502	-2.34532e-10
4543532	rs1478269	2.86702e-10	-1.37602	-1.18226
4543669	rs77979097	2.66512e-10	-1.54811	-1.08319
4543812	rs6999300	7.26917e-10	-1.6508	0.0228932
4544142	rs1382245	5.0652e-10	-0.952957	-1.0362
4544436	rs62484579	2.67516e-09	0.509602	-0.834556
4544825	rs7830752	1.77749e-10	-1.72363	-1.31272
4545424	rs139966982	9.96018e-10	-1.37216e-10	-1.31295
4546365	rs76301949	6.68331e-10	-1.71194	-2.34532e-10
4546396	rs184557871	1.89811e-09	-1.37216e-10	-0.668104
4546417	rs1014080	1.73734e-10	-1.79293	-1.26627
4546522	rs76598028	9.58556e-10	-1.613	0.261712
4546729	rs1038064	1.73513e-10	-1.78994	-1.27052
4546776	rs1038063	1.72946e-10	-1.78899	-1.27475
4547688	rs77283067	2.03235e-09	-1.37216e-10	-0.599769
4547801	rs192695812	1.0117e-09	-1.37216e-10	-1.29734
4547862	rs117175293	6.53555e-10	-1.73429	-2.34532e-10
4547990	rs78779674	1.022e-09	-1.37216e-10	-1.28721
4548499	rs13250044	1.88471e-10	-1.66417	-1.3136
4549000	rs118150813	1.01186e-09	-1.37216e-10	-1.29718
4549348	rs148322666	2.32374e-09	-0.465787	-2.34532e-10
4549546	rs144106448	1.28986e-09	-1.37216e-10	-1.05443
4549969	rs62484581	5.77514e-10	-0.561701	-1.29629
4550305	rs62484582	5.02015e-10	-0.726963	-1.27113
4550458	rs2617014	2.53793e-10	-1.51218	-1.16802
4550583	rs2724966	3.32383e-10	-1.39859	-1.01184
4550883	rs7813769	1.69593e-10	-1.79227	-1.29105
4550990	rs12550650	5.99421e-10	-0.830604	-0.990151
4551052	rs7844762	1.69261e-10	-1.7922	-1.29308
4551255	rs77068790	1.81195e-09	-1.55504	0.840483
4551713	rs2617012	1.99761e-10	-1.70172	-1.21788
4551730	rs62484583	5.3509e-10	-0.733618	-1.20067
4552098	rs12678852	1.93058e-09	-1.53535	0.884211
4552371	rs75651487	2.31377e-09	-1.55311	1.08303
4552377	rs78418611	2.26492e-09	-1.52519	1.03376
4552431	rs80108152	1.07989e-09	-1.37216e-10	-1.2321
4552501	rs76716209	1.26697e-09	-1.37216e-10	-1.07234
4552510	rs78542190	2.24893e-09	-1.53297	1.03446
4552692	rs1478268	1.66894e-10	-1.79095	-1.30841
4552841	rs75109902	1.34011e-09	-1.69913	0.68292
4552860	rs117588490	1.82192e-07	-1.37216e-10	3.8961
4553035	rs1478267	1.94837e-10	-1.70698	-1.23758
4553190	rs78408607	1.1032e-08	-1.37216e-10	1.09184
4553314	rs7007873	2.73836e-09	-1.61218	1.31057
4553468	rs7011905	3.19841e-09	-1.59431	1.448
4554207	rs183228503	6.86668e-10	-1.68487	-2.34532e-10
4554211	rs74837617	1.01491e-09	-1.37216e-10	-1.29417
4554519	rs111913418	7.12092e-10	-1.64851	-2.34532e-10
4554597	rs7845749	1.05012e-09	-1.37216e-10	-1.26006
4554973	rs79879861	3.00972e-09	-1.64225	1.43513
4555177	rs2725010	3.34647e-10	-1.79266	-0.610979
4555269	rs75198011	1.11628e-09	-1.37216e-10	-1.19896
4555310	rs75704888	1.44842e-09	-1.37216e-10	-0.93849
4555684	rs1158100	2.29728e-10	-1.56395	-1.21587
4555958	rs12545434	3.74018e-09	1.10057	-1.0904
4556148	rs10110982	3.0307e-10	-1.75954	-0.743215
4556264	rs1158099	3.0187e-10	-1.78206	-0.724663
4556480	rs78809247	6.71359e-10	-1.70742	-2.34532e-10
4556597	rs55743946	6.41058e-10	-1.7536	-2.34532e-10
4556973	rs117333208	6.19139e-10	-1.78839	-2.34532e-10
4557047	rs2859568	3.31766e-10	-1.76698	-0.645305
4557773	rs10108771	3.46305e-10	-1.77627	-0.593128
4557941	rs79513985	2.82691e-09	-1.63224	1.36246
4558045	rs75405536	3.25348e-09	-1.56036	1.43112
4558550	rs4529488	1.81331e-10	-1.75027	-1.26613
4558692	rs190972806	1.01997e-09	-1.28919	-2.34532e-10
4559241	rs922420	1.66133e-10	-1.79307	-1.31086
4559317	rs2897681	1.69698e-10	-1.76951	-1.31319
4559467	rs1811552	7.45716e-10	-0.833414	-0.76896
4559469	rs139590037	2.4742e-09	-0.403047	-2.34532e-10
4559881	rs7015177	2.40472e-10	-1.44371	-1.29041
4560081	rs7828501	5.99019e-10	-1.11923	-0.702198
4560227	rs2724961	2.28088e-10	-1.4854	-1.30159
4560242	rs80244854	7.0517e-10	-1.65828	-2.34532e-10
4560293	rs79737117	9.97738e-10	-1.37216e-10	-1.31123
4560385	rs75896987	6.16874e-10	-1.79205	-2.34532e-10
4560395	rs76882234	3.05953e-09	-1.53646	1.34576
4560547	rs17346455	3.79348e-09	0.02432	-2.34532e-10
4560754	rs1471419	1.43232e-09	-0.354972	-0.594695
4560772	rs78455689	9.24657e-10	-1.79177	0.404472
4560858	rs7003327	4.39595e-10	-1.39938	-0.731481
4560907	rs71523642	7.35166e-10	-1.61662	-2.34532e-10
4561224	rs2617055	2.16851e-10	-1.59686	-1.24065
4561469	rs76260805	2.80482e-09	-1.40056	1.12294
4561544	rs1159622	5.36646e-10	-0.689099	-1.24228
4561569	rs149497089	2.00786e-09	-1.37216e-10	-0.611896
4561584	rs79335902	3.00748e-09	-1.39824	1.19038
4561673	rs77578624	1.01177e-09	-1.37216e-10	-1.29727
4561933	rs10503270	7.25109e-10	-1.31226	-0.318141
4562277	rs10094246	7.56155e-10	-1.58847	-2.34532e-10
4563078	rs17346490	1.71221e-10	-1.76151	-1.31225
4563819	rs12679634	2.4827e-09	-1.10629	0.706675
4563910	rs2617056	1.70342e-10	-1.78731	-1.2916
4564074	rs2617057	6.08913e-10	-0.723894	-1.08115
4564077	rs2617058	1.90012e-10	-1.66943	-1.3002
4564193	rs17071069	1.78318e-09	-1.34081	0.610244
4564212	rs142932506	1.5182e-09	-1.37216e-10	-0.891437
4564303	rs2256976	4.68514e-10	-0.844924	-1.22223
4564461	rs748274	1.71914e-10	-1.79072	-1.27901
4564582	rs17418446	1.09478e-09	-1.21841	-2.34532e-10
4564667	rs76162365	1.15383e-09	-1.37216e-10	-1.16588
4564972	rs6558904	6.8767e-10	-0.470104	-1.21331
4565071	rs74511823	1.35007e-09	-1.37216e-10	-1.00881
4565174	rs56345144	1.74768e-10	-1.7895	-1.26376
4565258	rs55657755	1.65672e-10	-1.79314	-1.31357
4565645	rs1382253	1.05166e-09	-0.0659051	-1.19269
4565729	rs1382252	9.42178e-10	-0.132217	-1.23631
4565859	rs145106030	1.02626e-09	-1.37216e-10	-1.28304
4565946	rs6996296	1.73192e-10	-1.76236	-1.29996
4565951	rs6992236	1.73438e-10	-1.76184	-1.29906
4566521	rs974790	5.34805e-10	-0.927323	-1.00749
4566597	rs974789	9.63706e-10	-0.119314	-1.22662
4566683	rs974788	8.67055e-10	-0.234634	-1.21698
4566714	rs10105216	2.62971e-09	-1.40711	1.06502
4566916	rs2725076	1.30727e-09	0.0463818	-1.08741
4567108	rs2725077	1.70258e-10	-1.77951	-1.29989
4567109	rs149558907	6.56391e-10	-1.72996	-2.34532e-10
4567174	rs34006275	7.38378e-10	-1.61226	-2.34532e-10
4567190	rs2725078	1.76632e-10	-1.76253	-1.28012
4567194	rs17071074	2.71785e-09	-1.4114	1.10228
4567583	rs2725079	1.68497e-10	-1.77674	-1.31306
4567837	rs58651639	9.99713e-10	-1.37216e-10	-1.30925
4568030	rs2725080	1.68113e-10	-1.78454	-1.30754
4568115	rs6983637	2.36415e-09	-1.4193	0.97076
4568137	rs2219760	5.57894e-09	0.317566	0.0924693
4568138	rs2617052	1.68683e-10	-1.78129	-1.3074
4568228	rs7003562	2.38812e-09	-1.37643	0.937972
4568260	rs2617051	1.66013e-10	-1.79235	-1.3123
4568265	rs117941933	6.79999e-10	-1.69463	-2.34532e-10
4568508	rs17071086	2.62975e-09	-1.31284	0.97076
4568613	rs2617049	1.71685e-10	-1.77146	-1.29959
4568747	rs12681149	1.68231e-10	-1.79309	-1.29829
4568794	rs2725081	3.32543e-10	-1.20731	-1.20264
4569095	rs12680757	1.68696e-10	-1.77509	-1.31353
4569305	rs150693075	1.07274e-09	-1.37216e-10	-1.23874
4569586	rs80226476	1.03117e-09	-1.37216e-10	-1.27827
4569628	rs77476371	6.18008e-10	-1.79022	-2.34532e-10
4569748	rs2725082	6.22235e-10	-1.7834	-2.34532e-10
4569785	rs144081449	1.02605e-09	-1.37216e-10	-1.28325
4569873	rs17418550	1.7471e-10	-1.7931	-1.26049
4569899	rs1564180	6.52519e-10	-1.01631	-0.719567
4570488	rs2617033	6.38659e-10	-1.75735	-2.34532e-10
4570547	rs2725084	6.39182e-10	-1.75653	-2.34532e-10
4570661	rs77936490	1.6636e-10	-1.79321	-1.30936
4570867	rs56219712	1.66414e-10	-1.79179	-1.31045
4571108	rs34982124	6.73786e-10	-1.70381	-2.34532e-10
4571140	rs10093459	3.8422e-10	-1.157	-1.1085
4571209	rs10093574	4.37571e-10	-1.09494	-1.04054
4571273	rs10094500	2.23389e-10	-1.49442	-1.31338
4571350	rs73659190	1.00546e-09	-1.37216e-10	-1.30351
4571430	rs7012567	6.21494e-10	-1.78459	-2.34532e-10
4571547	rs149303470	6.6615e-10	-1.7152	-2.34532e-10
4571679	rs6995549	1.66548e-10	-1.79198	-1.30946
4571994	rs725825	1.55349e-09	-1.4539	0.585435
4572098	rs73659191	1.01256e-09	-1.37216e-10	-1.29648
4572113	rs2725036	1.7226e-10	-1.75975	-1.30797
4572127	rs77036081	1.96572e-09	-1.37216e-10	-0.633104
4572621	rs1676964	5.17843e-10	-1.08711	-0.879939
4572842	rs1676965	3.23726e-10	-1.38695	-1.04987
4573099	rs4875114	4.34548e-10	-1.31843	-0.823981
4573232	rs73659192	1.0112e-09	-1.37216e-10	-1.29782
4573319	rs1676966	1.68599e-10	-1.79269	-1.29651
4573470	rs74913187	1.71581e-10	-1.7581	-1.31356
4573975	rs73659193	9.97698e-10	-1.37216e-10	-1.31127
4574339	rs10503271	1.74444e-09	-1.31987	0.567343
4574428	rs13282018	2.46445e-09	-0.454689	0.0476943
4574531	rs1673267	4.53512e-10	-1.14838	-0.951319
4574635	rs34135903	3.09514e-09	0.336978	-0.516109
4574873	rs145618855	2.0154e-09	-1.12537	0.517229
4575035	rs117393245	1.79041e-09	-0.726522	-2.34532e-10
4575186	rs17071107	1.64925e-09	-1.32441	0.515771
4575207	rs17071110	7.58394e-10	-0.281345	-1.30417
4575217	rs7822599	2.92489e-09	-0.314603	0.0788968
4575227	rs17071113	1.58384e-09	-1.40337	0.554265
4575431	rs17418584	6.60003e-10	-1.72448	-2.34532e-10
4575617	rs78251651	1.5865e-09	-1.35907	0.51164
4575736	rs115976474	1.641e-09	-1.36214	0.548478
4575810	rs1457196	2.58593e-09	-0.373688	0.0148106
4576046	rs17071118	1.57125e-09	-1.37447	0.517373
4576154	rs80185733	1.55571e-09	-1.37867	0.51164
4576285	rs1382254	2.75777e-10	-1.40785	-1.18927
4576414	rs1623729	3.57549e-09	0.486819	-0.521681
4576429	rs74556068	5.78547e-10	-1.2401	-0.616103
4576547	rs7001671	4.61558e-10	-1.2481	-0.834007
4576625	rs61465136	2.31335e-09	-1.37216e-10	-0.470269
4576667	rs12550834	2.34396e-09	0.495251	-0.952372
4576673	rs7001852	1.14511e-09	-1.39076	0.217294
4576692	rs1676968	4.4662e-10	-0.891231	-1.22378
4576703	rs76044372	8.59007e-10	-1.46094	-2.34532e-10
4576720	rs7002001	4.30016e-10	-1.23033	-0.922569
4577012	rs7003441	4.2112e-10	-1.24805	-0.925751
4577097	rs1676969	4.80868e-10	-0.803599	-1.23753
4577271	rs7002785	7.29577e-10	-1.31711	-0.307148
4577278	rs7003892	4.59448e-10	-1.11623	-0.970465
4577362	rs1676970	4.57764e-10	-0.879688	-1.21068
4577545	rs77939104	8.10037e-10	-1.31711	-0.202533
4577549	rs1673270	4.73717e-10	-0.846946	-1.20916
4577565	rs1676971	4.98873e-10	-0.806813	-1.19756
4577681	rs1676972	1.93024e-09	-0.166896	-0.484425
4577686	rs60508299	2.29646e-09	-1.37216e-10	-0.477597
4577732	rs1676973	2.61416e-09	0.529347	-0.877367
4577746	rs17071123	7.58418e-10	-1.39689	-0.188597
4577899	rs1676974	6.37485e-10	-1.75919	-2.34532e-10
4577943	rs1673271	4.46386e-10	-1.05859	-1.05695
4577946	rs143434415	1.29082e-09	-1.37216e-10	-1.05369
4578125	rs1676975	4.9545e-10	-0.793958	-1.2173
4578278	rs117219829	6.27272e-10	-1.77534	-2.34532e-10
4578279	rs139884394	1.15901e-09	-1.37216e-10	-1.1614
4578338	rs149840338	7.12375e-10	-1.64811	-2.34532e-10
4578479	rs1676976	7.39491e-10	-0.297123	-1.31363
4578618	rs1630240	4.28056e-10	-0.906336	-1.25113
4578678	rs146573425	6.20506e-10	-1.78618	-2.34532e-10
4578697	rs73659194	1.0878e-09	-1.37216e-10	-1.22481
4578700	rs118001605	6.27071e-10	-1.77566	-2.34532e-10
4578845	rs78466733	6.17401e-10	-1.7912	-2.34532e-10
4578933	rs151183929	6.16273e-10	-1.79303	-2.34532e-10
4579010	rs118121567	8.4252e-10	-1.48032	-2.34532e-10
4579490	rs117049978	2.3265e-09	-1.37216e-10	-0.4646
4579671	rs75519773	1.4593e-09	-1.06631	0.135305
4579906	rs1351107	6.08915e-10	-0.595625	-1.20942
4579923	rs17346747	7.46401e-10	-1.60146	-2.34532e-10
4579934	rs1351108	5.47483e-10	-0.682006	-1.22938
4580061	rs10108060	3.03226e-09	-0.295235	0.0955784
4580063	rs10108064	2.35651e-09	0.340446	-0.79223
4580198	rs79864733	6.56291e-10	-1.73011	-2.34532e-10
4580405	rs1676979	1.83871e-10	-1.71504	-1.28745
4580468	rs77001048	6.38501e-10	-1.7576	-2.34532e-10
4580563	rs1676980	1.8409e-10	-1.7131	-1.2882
4580753	rs111887980	6.31899e-10	-1.76799	-2.34532e-10
4580765	rs4875374	1.7605e-09	-0.309092	-0.434275
4580814	rs1673272	2.28344e-10	-1.50195	-1.28392
4580924	rs73659196	1.03605e-09	-1.37216e-10	-1.27355
4581048	rs17071127	6.1914e-10	-1.78839	-2.34532e-10
4581260	rs963832	1.88675e-10	-1.66305	-1.31364
4581429	rs1673274	5.97727e-10	-0.614698	-1.20889
4581558	rs2607554	4.39343e-10	-1.33633	-0.795107
4581722	rs2607555	5.8752e-10	-0.62317	-1.21764
4581793	rs17071131	8.46086e-10	-1.38504	-0.0910548
4581993	rs1457197	9.12844e-10	-1.30293	-0.097221
4582242	rs293872	2.95296e-09	0.345328	-0.571484
4582479	rs139325152	2.57733e-09	-0.362209	-2.34532e-10
4582522	rs77270329	6.71904e-10	-1.7066	-2.34532e-10
4582718	rs74997272	6.70857e-10	-1.70816	-2.34532e-10
4582892	rs77591102	1.01753e-09	-1.37216e-10	-1.29159
4582949	rs12676322	3.50766e-09	0.0328104	-0.0868242
4583040	rs34745545	1.42965e-09	-0.951537	-2.34532e-10
4583230	rs11136763	2.27303e-09	0.0678904	-0.55574
4583406	rs293873	2.54965e-09	-0.368773	-0.00423275
4583435	rs79103394	6.194e-10	-1.78797	-2.34532e-10
4583927	rs899145	1.81417e-09	0.0280979	-0.741434
4584051	rs293874	1.70265e-10	-1.76752	-1.31185
4584341	rs147276405	3.40975e-09	-1.37216e-10	-0.082324
4584447	rs62484590	1.55016e-09	-0.870607	-2.34532e-10
4584458	rs293875	1.71649e-10	-1.75783	-1.31343
4584685	rs293876	6.95613e-10	-1.30222	-0.369702
4584888	rs73659198	1.08255e-09	-1.37216e-10	-1.22964
4585128	rs73659199	1.05219e-09	-1.37216e-10	-1.25809
4585334	rs12543048	7.63218e-10	-0.960224	-0.618952
4585342	rs75652914	1.05589e-09	-1.37216e-10	-1.25458
4585657	rs7008439	7.75137e-10	-0.980514	-0.583165
4585695	rs62484591	8.8893e-10	-1.4267	-2.34532e-10
4585715	rs293878	1.79702e-10	-1.74469	-1.28073
4585866	rs1031610	1.10577e-09	-0.686383	-0.522043
4585973	rs17071137	6.22361e-10	-1.7832	-2.34532e-10
4586022	rs59582763	1.08256e-09	-1.37216e-10	-1.22963
4586377	rs293879	6.06294e-10	-1.21543	-0.59392
4586541	rs73659200	1.00043e-09	-1.37216e-10	-1.30853
4586603	rs293880	2.13013e-10	-1.78871	-1.06666
4587282	rs145348692	9.82291e-10	-1.32683	-2.34532e-10
4587432	rs73659201	1.03848e-09	-1.37216e-10	-1.27121
4587592	rs293881	9.67732e-10	-0.295081	-1.04668
4587645	rs79828069	7.61937e-10	-1.58086	-2.34532e-10
4587669	rs73175309	7.0395e-10	-1.66001	-2.34532e-10
4587730	rs76468025	5.82198e-09	0.452676	-2.34532e-10
4587801	rs35433274	1.3105e-08	2.52652	-1.26249
4587939	rs116136520	6.05195e-09	0.491416	-2.34532e-10
4588021	rs12679229	1.71162e-08	2.39444	-0.863378
4588120	rs187408493	9.97185e-10	-1.37216e-10	-1.31178
4588266	rs74806894	1.06698e-09	-1.37216e-10	-1.24413
4588334	rs62484592	1.95978e-09	-0.636134	-2.34532e-10
4588490	rs17071139	5.30018e-09	0.358777	-2.34532e-10
4588519	rs2061283	9.78692e-09	2.10163	-1.12955
4588681	rs76054870	2.17494e-09	-0.531963	-2.34532e-10
4588814	rs143156783	1.25892e-09	-1.07871	-2.34532e-10
4588937	rs2124957	3.54652e-09	1.09714	-1.14014
4589028	rs293882	2.50659e-09	0.829018	-1.21906
4589047	rs293883	8.53277e-10	-0.258126	-1.20951
4589136	rs75753118	2.39504e-10	-1.49973	-1.23843
4589168	rs293884	8.2205e-10	-0.286281	-1.21864
4589226	rs73175315	1.17586e-09	-1.14696	-2.34532e-10
4589326	rs117861798	3.62152e-10	-1.54877	-0.775884
4589328	rs293885	2.83135e-09	0.969218	-1.23743
4589389	rs150963285	6.78714e-10	-1.69652	-2.34532e-10
4589391	rs140539272	9.83583e-10	-1.32552	-2.34532e-10
4589564	rs293886	6.07352e-10	-0.589087	-1.21852
4589638	rs293887	2.36325e-10	-1.7378	-1.01371
4589698	rs293888	5.37702e-10	-0.690315	-1.2391
4589739	rs12543345	1.06165e-09	-1.24914	-2.34532e-10
4589905	rs293889	2.34921e-10	-1.73523	-1.02223
4589921	rs143696711	2.77093e-10	-1.51924	-1.07313
4590057	rs13255293	3.52333e-09	1.23621	-1.28576
4590131	rs73175322	2.81372e-10	-1.77904	-0.797998
4590253	rs115105774	6.33709e-09	0.537456	-2.34532e-10
4590347	rs141727260	1.08249e-09	-1.2297	-2.34532e-10
4590695	rs79172282	4.10512e-09	0.103271	-2.34532e-10
4590880	rs75760395	1.04492e-09	-1.37216e-10	-1.26502
4590910	rs13254205	6.58724e-09	1.72375	-1.14758
4590982	rs79122655	3.67658e-09	-0.0069803	-2.34532e-10
4591033	rs139064669	6.86533e-10	-1.68506	-2.34532e-10
4591064	rs293890	7.57232e-10	-1.58705	-2.34532e-10
4591177	rs13257013	3.55336e-09	1.12863	-1.1697
4591386	rs73661103	1.01594e-09	-1.37216e-10	-1.29315
4591833	rs293891	2.18541e-10	-1.75787	-1.07188
4592106	rs293892	2.07469e-10	-1.76899	-1.11275
4592274	rs293893	2.26916e-10	-1.52084	-1.2713
4593089	rs10481373	1.26439e-08	2.51619	-1.28798
4593211	rs117661997	4.24651e-10	-1.758	-0.40745
4593469	rs151024481	9.71128e-10	-1.33826	-2.34532e-10
4593530	rs77343108	2.65127e-10	-1.3856	-1.25091
4593769	rs73661104	1.02786e-09	-1.37216e-10	-1.28148
4594994	rs2607549	2.38543e-10	-1.5521	-1.19008
4595060	rs139361419	7.2309e-09	-1.37216e-10	0.669399
4595103	rs2607550	2.38791e-10	-1.59892	-1.14221
4595140	rs11781201	2.44649e-10	-1.56832	-1.14858
4595256	rs6991226	6.16262e-10	-1.79305	-2.34532e-10
4595668	rs1478263	7.5087e-09	1.94556	-1.23846
4595783	rs7464384	4.4781e-10	-1.52347	-0.588877
4595814	rs7826378	9.17156e-10	-0.218061	-1.17738
4595931	rs6992062	1.00014e-09	-1.37216e-10	-1.30882
4595982	rs143475001	2.2017e-10	-1.79137	-1.03095
4596208	rs73175332	2.35808e-09	-0.451117	-2.34532e-10
4596300	rs143582949	1.9415e-09	-1.37216e-10	-0.645501
4596388	rs117811623	6.43177e-10	-1.7503	-2.34532e-10
4596574	rs1457187	7.05261e-10	-0.402831	-1.25532
4596662	rs149080560	1.00193e-09	-1.37216e-10	-1.30704
4596784	rs62484601	8.9296e-10	-1.42218	-2.34532e-10
4596801	rs1457186	1.87344e-10	-1.71699	-1.26678
4596929	rs141977793	6.69896e-10	-1.7096	-2.34532e-10
4596988	rs1628982	6.2898e-10	-1.77262	-2.34532e-10
4597023	rs1628885	2.0572e-10	-1.71727	-1.17294
4597073	rs7014938	1.9589e-10	-1.66096	-1.27821
4597079	rs62484602	2.22755e-09	-0.508063	-2.34532e-10
4597645	rs1676936	6.2611e-10	-1.77719	-2.34532e-10
4597703	rs61277683	6.20426e-10	-1.78631	-2.34532e-10
4597708	rs112261669	4.06341e-09	0.0930595	-2.34532e-10
4597732	rs75277683	3.72374e-10	-1.4592	-0.837619
4597842	rs117888068	6.50777e-10	-1.73855	-2.34532e-10
4598065	rs117260288	6.16571e-10	-1.79255	-2.34532e-10
4598189	rs11786489	2.36977e-09	0.466109	-0.912279
4598230	rs145541089	1.0714e-09	-1.23999	-2.34532e-10
4598256	rs1673237	2.24139e-10	-1.7424	-1.06205
4598311	rs79436207	1.22372e-09	-1.10707	-2.34532e-10
4598410	rs141943384	1.28143e-09	-1.06099	-2.34532e-10
4598510	rs1673236	8.7975e-10	-0.805086	-0.631996
4598728	rs1478265	7.57776e-10	-0.460652	-1.12568
4598830	rs1478266	1.24255e-09	0.103316	-1.19511
4599243	rs1611927	2.02624e-10	-1.78267	-1.1227
4599348	rs144259775	2.79939e-09	-1.37216e-10	-0.279562
4599868	rs2617048	2.02002e-10	-1.71818	-1.19026
4600376	rs6989790	6.20109e-10	-1.78682	-2.34532e-10
4600449	rs1673235	6.23914e-10	-1.78071	-2.34532e-10
4600466	rs191011304	6.76661e-10	-1.69955	-2.34532e-10
4600565	rs6993907	6.17151e-10	-1.7916	-2.34532e-10
4600657	rs62484603	3.78416e-09	0.740029	-0.71817
4600727	rs7007553	6.16183e-10	-1.79318	-2.34532e-10
4600754	rs1676938	1.88801e-10	-1.71855	-1.25747
4601284	rs13266752	1.09988e-09	-0.00881151	-1.20495
4601344	rs117555564	1.36449e-09	-1.37216e-10	-0.99818
4601435	rs141976167	8.47102e-10	-1.4749	-2.34532e-10
4601523	rs28677882	6.16323e-10	-1.79295	-2.34532e-10
4601562	rs118183950	1.29947e-09	-1.37216e-10	-1.047
4601974	rs73175353	6.47828e-10	-1.74309	-2.34532e-10
4602067	rs11776625	1.18164e-09	-1.14206	-2.34532e-10
4602387	rs7830723	1.69312e-09	0.449306	-1.2317
4602428	rs79423187	1.22658e-09	-1.37216e-10	-1.10474
4602825	rs74556210	9.95547e-10	-1.37216e-10	-1.31343
4603024	rs1673265	2.3841e-09	0.0683288	-0.508471
4603053	rs1620910	6.28667e-10	-1.77312	-2.34532e-10
4603522	rs7006002	1.76827e-09	0.571059	-1.31002
4603537	rs17500	6.25479e-10	-1.7782	-2.34532e-10
4603614	rs117407134	3.7234e-10	-1.50545	-0.791458
4603634	rs1673263	6.25479e-10	-1.7782	-2.34532e-10
4603763	rs1673262	6.27687e-10	-1.77468	-2.34532e-10
4604006	rs35884987	2.90879e-10	-1.79216	-0.751651
4604021	rs1676941	2.59006e-10	-1.79211	-0.867759
4604286	rs13279100	2.80111e-09	0.451481	-0.730429
4604338	rs13281409	3.18297e-09	0.709764	-0.860914
4604452	rs1673260	6.10096e-09	0.793661	-0.29418
4604523	rs13279882	1.57709e-09	0.394721	-1.2481
4604686	rs78055712	3.34877e-10	-1.51131	-0.891642
4604769	rs13252507	2.77399e-10	-1.7928	-0.798461
4604782	rs1628943	6.16721e-10	-1.7923	-2.34532e-10
4604899	rs34059473	2.80608e-10	-1.70126	-0.878501
4604908	rs13255065	3.76721e-09	1.22486	-1.20749
4604913	rs71523644	2.82562e-10	-1.70126	-0.871562
4604924	rs34547061	2.82384e-10	-1.69495	-0.878501
4605009	rs1676942	2.85874e-09	0.905535	-1.16412
4605050	rs78793166	3.42512e-10	-1.3134	-1.06701
4605056	rs1676943	6.29162e-10	-1.77233	-2.34532e-10
4605170	rs114964937	3.33852e-10	-1.79237	-0.613649
4605176	rs11136764	8.54553e-09	1.57146	-0.735017
4605193	rs74341496	1.21044e-09	-1.37216e-10	-1.11798
4605252	rs34255247	2.95688e-10	-1.66633	-0.861078
4605319	rs11136765	3.15638e-09	0.988411	-1.14795
4605366	rs10503272	2.40963e-09	0.751103	-1.18059
4605405	rs4875375	2.89708e-10	-1.79038	-0.757463
4605488	rs10503273	3.1684e-09	1.01629	-1.17203
4605590	rs12156032	3.56129e-09	1.14732	-1.18616
4605662	rs12156079	3.42106e-09	1.09301	-1.17203
4605739	rs1673259	6.29664e-10	-1.77153	-2.34532e-10
4605787	rs12156337	3.16939e-09	1.01629	-1.17171
4605799	rs79675349	2.11951e-10	-1.71158	-1.14878
4605810	rs10503274	3.72904e-09	1.17335	-1.16617
4606082	rs7827261	3.55059e-09	1.14732	-1.18917
4606098	rs1676944	6.34854e-10	-1.76332	-2.34532e-10
4606271	rs1673258	3.21649e-09	0.865895	-1.00657
4606316	rs7827548	3.74078e-09	1.1995	-1.18917
4606341	rs7827664	4.09447e-09	1.28127	-1.18059
4606409	rs1676945	1.89606e-10	-1.78102	-1.19075
4606609	rs1673257	2.18058e-10	-1.70652	-1.12543
4606773	rs1676946	6.32675e-10	-1.76676	-2.34532e-10
4606902	rs73497874	3.50091e-10	-1.53113	-0.827393
4606946	rs1673256	6.30025e-10	-1.77096	-2.34532e-10
4606955	rs7831951	2.05358e-09	0.708101	-1.29748
4607277	rs78848291	2.64387e-10	-1.79306	-0.846246
4607347	rs35013512	3.18342e-10	-1.65888	-0.794718
4607382	rs76181351	1.34349e-09	-1.37216e-10	-1.01369
4607411	rs17418877	6.17592e-10	-1.79089	-2.34532e-10
4607529	rs73175381	6.67199e-10	-1.71363	-2.34532e-10
4607532	rs36052856	2.72198e-10	-1.78755	-0.822641
4607581	rs56197347	3.2399e-10	-1.78838	-0.647622
4607604	rs13248878	3.11061e-08	1.27416	0.85428
4607750	rs2607552	4.44325e-09	-0.231462	0.413883
4607780	rs142587282	4.47766e-10	-1.42039	-0.69206
4607875	rs1676948	2.486e-10	-1.78658	-0.91429
4607895	rs116325351	3.42594e-10	-1.20649	-1.17368
4608117	rs4875376	7.22382e-09	-0.449808	1.11823
4608120	rs4875377	7.46387e-09	-0.431664	1.13277
4608380	rs1673255	2.63958e-10	-1.77114	-0.869788
4608454	rs4875378	5.35187e-09	-0.118903	0.487385
4608481	rs1673254	9.02597e-09	0.871652	0.01949
4608483	rs1676949	8.80641e-09	0.847026	0.01949
4608632	rs1612370	2.40453e-08	1.02642	0.844553
4608634	rs12056843	6.86841e-09	0.570223	0.0477459
4608679	rs149474273	2.21951e-09	-1.37216e-10	-0.511677
4608680	rs143962226	2.21695e-09	-1.37216e-10	-0.512832
4608803	rs12056373	4.84336e-09	-0.290447	0.559093
4608908	rs181513799	9.97456e-10	-1.37216e-10	-1.31151
4608932	rs78752693	1.68022e-10	-1.78173	-1.3109
4609232	rs12541886	6.19377e-09	0.621834	-0.107255
4609266	rs77998859	1.95925e-10	-1.79039	-1.14859
4609284	rs1673253	3.24122e-10	-1.67389	-0.761707
4609806	rs6989364	4.4007e-09	0.281212	-0.108411
4609890	rs79922142	2.0213e-10	-1.7854	-1.12241
4609929	rs11136766	2.17313e-10	-1.79324	-1.04214
4609933	rs1992200	4.72117e-09	0.282091	-0.0389987
4609935	rs11776095	3.01742e-10	-1.56278	-0.944363
4609970	rs1992201	4.83298e-09	-0.346042	0.61254
4610096	rs1992202	3.97544e-09	0.0515059	0.0196648
4610253	rs75819045	2.00819e-10	-1.79142	-1.1229
4610294	rs117697740	2.00222e-10	-1.79126	-1.12603
4610345	rs2407592	5.0513e-09	0.377173	-0.0664923
4610495	rs6558908	3.76029e-09	0.0995621	-0.0840292
4610510	rs6558909	4.75021e-09	0.324919	-0.0756933
4610549	rs75184275	2.01222e-10	-1.79273	-1.11958
4610693	rs6558910	4.50365e-09	0.305089	-0.109165
4610703	rs6558911	3.80879e-09	0.189102	-0.160755
4610813	rs13277205	6.21525e-10	-1.78454	-2.34532e-10
4610893	rs6558912	2.95151e-09	-0.0120982	-0.21455
4610927	rs1673252	6.18981e-10	-1.78864	-2.34532e-10
4611071	rs17418933	1.15311e-09	-0.0700513	-1.09645
4611134	rs79035032	1.8125e-09	-1.37216e-10	-0.714257
4611823	rs76221251	1.9949e-10	-1.79216	-1.1288
4611924	rs12677376	3.99604e-10	-1.78956	-0.436688
4612007	rs9657369	2.58741e-10	-1.71057	-0.950322
4612126	rs1676950	2.08059e-08	1.22152	0.504749
4612144	rs1676951	1.37455e-08	0.68479	0.62696
4612225	rs35206522	4.1218e-10	-1.79149	-0.403765
4612306	rs11781265	2.56573e-10	-1.69027	-0.979037
4612352	rs11774640	2.76825e-10	-1.66715	-0.926184
4612636	rs149983039	9.98867e-10	-1.37216e-10	-1.3101
4612725	rs17071202	3.01146e-10	-1.67061	-0.838516
4612757	rs17071204	2.93245e-10	-1.62897	-0.906743
4612786	rs17071205	3.04986e-10	-1.63345	-0.863003
4612823	rs4875379	2.24842e-10	-1.79272	-1.0086
4613200	rs4875115	2.44554e-10	-1.79292	-0.924368
4613305	rs118011876	8.16426e-10	-1.51178	-2.34532e-10
4613310	rs79368511	1.84771e-09	-1.37216e-10	-0.695018
4613340	rs1351106	6.53337e-10	-1.73463	-2.34532e-10
4613391	rs1350309	2.03266e-08	1.1614	0.541565
4613441	rs17071210	7.67854e-10	-1.57312	-2.34532e-10
4613532	rs13267754	2.72909e-10	-1.71867	-0.88891
4613548	rs1350308	3.32569e-09	0.542752	-0.65004
4613862	rs117435102	7.23869e-10	-1.63211	-2.34532e-10
4613908	rs6997881	7.86495e-10	-0.243242	-1.30589
4614134	rs74776328	6.23517e-10	-1.78134	-2.34532e-10
4614168	rs10503275	2.7659e-10	-1.7089	-0.885285
4614345	rs1676953	1.59031e-08	0.831829	0.625722
4614348	rs1673249	1.59031e-08	0.831829	0.625722
4614411	rs1673248	3.8321e-09	0.787145	-0.752697
4614484	rs75387659	2.11602e-10	-1.79149	-1.07052
4614553	rs899146	4.5176e-09	0.434093	-0.235076
4614665	rs12546236	1.44962e-09	0.218512	-1.15618
4614866	rs77165937	2.16216e-10	-1.79215	-1.0483
4615024	rs76711460	2.1041e-09	-1.37216e-10	-0.565077
4615099	rs74923815	9.07501e-10	-1.40603	-2.34532e-10
4615131	rs11984790	6.46395e-10	-1.74531	-2.34532e-10
4615335	rs77661773	8.82661e-10	-1.43378	-2.34532e-10
4615650	rs4551379	1.49424e-09	0.325584	-1.23293
4615930	rs75698362	2.27586e-10	-1.78346	-1.00573
4616010	rs117666508	6.95916e-10	-1.67149	-2.34532e-10
4616013	rs139818709	8.80578e-10	-1.43614	-2.34532e-10
4616162	rs149038319	1.00104e-09	-1.37216e-10	-1.30793
4616163	rs12541854	9.5365e-10	-0.159522	-1.1969
4616216	rs1676957	3.83922e-10	-1.66195	-0.604333
4616279	rs1676958	4.26157e-10	-1.65773	-0.504183
4616394	rs11775255	7.6041e-10	-1.4988	-0.0840614
4616441	rs35789962	1.44557e-09	0.177158	-1.11762
4616498	rs12682084	1.99989e-10	-1.79321	-1.12525
4616579	rs11775298	2.98324e-10	-1.48655	-1.03199
4616796	rs1673247	3.15428e-10	-1.63565	-0.827142
4616956	rs1676959	2.14782e-10	-1.6142	-1.2329
4616981	rs2169739	1.57419e-09	-0.147676	-0.707546
4617087	rs35306804	3.00765e-10	-1.52831	-0.982078
4617310	rs142805500	9.9063e-10	-1.31838	-2.34532e-10
4617441	rs1673246	2.19818e-10	-1.59825	-1.22567
4617595	rs145510516	8.49327e-10	-1.47228	-2.34532e-10
4617778	rs1350307	1.7953e-08	1.3022	0.27659
4617810	rs1379326	2.53892e-10	-1.71201	-0.967806
4618125	rs116966145	1.51994e-09	-1.37216e-10	-0.890295
4618156	rs79150251	1.67514e-10	-1.78455	-1.3111
4618190	rs6981893	1.68667e-10	-1.77784	-1.31095
4618197	rs2607553	8.40839e-09	0.649461	0.170804
4618256	rs73177520	1.06585e-09	-1.24519	-2.34532e-10
4618368	rs192504977	1.1976e-09	-1.37216e-10	-1.12865
4618380	rs1673243	8.92154e-09	0.623684	0.255821
4618409	rs77575729	2.19509e-10	-1.7897	-1.03563
4618522	rs6982167	1.74702e-10	-1.77685	-1.27679
4618602	rs12542163	9.93909e-10	-0.349807	-0.965266
4618662	rs1379325	3.40176e-10	-1.59945	-0.787805
4618788	rs73177523	1.75447e-10	-1.7781	-1.27128
4619075	rs1676960	3.41321e-10	-1.6506	-0.733293
4619105	rs1676961	2.95221e-10	-1.40346	-1.12553
4619230	rs146171018	9.06885e-10	-1.4067	-2.34532e-10
4619368	rs146463022	1.40174e-09	-1.37216e-10	-0.97125
4619380	rs140656909	9.60546e-10	-1.34922	-2.34532e-10
4619604	rs17071221	2.50934e-10	-1.5488	-1.14273
4619626	rs1673240	2.6326e-10	-1.61073	-1.03284
4619724	rs897826	3.42404e-10	-1.2915	-1.08922
4620069	rs186714101	1.08407e-08	1.07434	-2.34532e-10
4620275	rs74459264	1.18504e-09	-1.13918	-2.34532e-10
4620348	rs147667711	9.96646e-09	0.990262	-2.34532e-10
4620617	rs28663399	1.90716e-10	-1.71199	-1.25394
4620704	rs1673239	3.82882e-08	2.24301	0.0931648
4620847	rs1676963	9.82199e-09	0.909794	0.0658665
4620909	rs17071232	3.60002e-10	-1.1473	-1.18331
4621017	rs7003205	2.28889e-09	0.074138	-0.555034
4621873	rs7841289	4.4708e-09	0.579099	-0.390495
4622444	rs34522868	2.42065e-09	0.0790603	-0.503986
4622531	rs17080162	1.80269e-10	-1.79306	-1.22921
4622578	rs28678423	2.44915e-10	-1.65499	-1.06082
4622610	rs17419135	1.95654e-09	-0.213313	-0.424473
4622643	rs62484604	1.98381e-08	1.48116	0.197482
4622661	rs17080168	1.78951e-10	-1.79321	-1.23639
4622794	rs17080170	8.981e-10	-1.41644	-2.34532e-10
4622885	rs11776753	1.87398e-08	1.57527	0.0464123
4622964	rs10866977	1.97019e-09	-0.130992	-0.49984
4622994	rs75926024	2.50382e-10	-1.79274	-0.900989
4623156	rs10098840	1.75255e-10	-1.79318	-1.25729
4623175	rs10098850	4.21049e-09	0.482244	-0.353629
4623411	rs4380961	3.14675e-10	-1.21708	-1.2481
4623437	rs7018382	3.26555e-09	0.288763	-0.4143
4623613	rs6984639	5.14154e-09	0.0169231	0.311465
4623722	rs6999356	5.85283e-09	0.0161622	0.441799
4623869	rs6985100	2.92266e-09	0.973564	-1.21003
4624000	rs6558914	2.97847e-09	-0.488712	0.271156
4624009	rs6558915	1.86017e-08	1.49001	0.124282
4624015	rs6999715	3.40275e-09	-0.743344	0.658965
4624230	rs7830263	2.59371e-10	-1.35537	-1.30309
4624247	rs117417715	1.02569e-09	-1.37216e-10	-1.2836
4624319	rs17071250	3.18983e-09	0.274006	-0.423001
4624423	rs73177548	1.85467e-10	-1.6913	-1.30254
4624661	rs75309279	2.25288e-10	-1.78726	-1.01208
4624973	rs2164906	3.57853e-09	0.33654	-0.370552
4624983	rs2164905	3.66255e-09	0.33654	-0.347344
4625002	rs2164904	2.09803e-09	-0.173744	-0.394223
4625130	rs73177555	8.25858e-10	-1.5003	-2.34532e-10
4625277	rs6991080	3.77479e-09	0.359829	-0.34045
4625368	rs148822289	6.31758e-10	-1.76821	-2.34532e-10
4625412	rs117240331	2.21835e-10	-1.78726	-1.02752
4625427	rs185890622	9.90597e-10	-1.31841	-2.34532e-10
4625656	rs6995494	2.28532e-09	-0.173482	-0.308976
4625732	rs10503276	2.71859e-09	-0.00478199	-0.304069
4625778	rs10099673	3.28011e-10	-1.38759	-1.03608
4625799	rs76541973	2.72069e-10	-1.79266	-0.818004
4625847	rs17347376	2.57926e-09	-0.0901592	-0.271302
4625925	rs10503277	1.96821e-09	-0.329152	-0.302688
4626017	rs6558916	2.7082e-10	-1.71673	-0.898534
4626145	rs12550274	2.37009e-09	-0.149936	-0.296101
4626164	rs10503278	2.57962e-10	-1.40844	-1.25547
4626245	rs7839896	2.00133e-09	-0.275485	-0.339667
4626383	rs7840073	2.58704e-09	-0.252326	-0.106122
4626503	rs17419301	6.67713e-10	-1.71286	-2.34532e-10
4626560	rs10111155	2.09482e-09	-0.23338	-0.336117
4626569	rs62484605	4.01553e-09	-0.471077	0.552282
4626694	rs74987287	2.77107e-10	-1.79266	-0.799657
4626927	rs10503279	1.15861e-09	-0.955299	-0.206448
4627197	rs17071260	1.36902e-09	-0.883386	-0.11148
4627302	rs10503280	1.47705e-09	-0.825201	-0.0937185
4627458	rs28634240	1.43943e-09	-0.970459	0.0257452
4627609	rs79007562	5.78191e-09	-1.37216e-10	0.445771
4627643	rs137875758	2.79824e-10	-1.79323	-0.789328
4627720	rs34866726	1.14761e-09	-0.968389	-0.202894
4627806	rs34839121	1.11877e-09	-1.00197	-0.19477
4627945	rs114638102	6.16379e-10	-1.79286	-2.34532e-10
4628012	rs55936283	9.09829e-10	-1.17872	-0.224745
4628700	rs117720005	3.03528e-10	-1.79177	-0.709476
4628843	rs17419350	1.07378e-09	-1.23778	-2.34532e-10
4628890	rs77735325	6.1973e-10	-1.78743	-2.34532e-10
4629117	rs62484606	7.67294e-09	0.728737	-2.34532e-10
4629141	rs78820690	3.13227e-10	-1.79204	-0.677755
4629231	rs117602695	3.09519e-10	-1.79227	-0.68943
4629396	rs75625179	2.98728e-10	-1.79311	-0.724074
4629475	rs77325938	2.98804e-10	-1.79248	-0.724456
4629634	rs56134785	1.34078e-09	-1.01571	-2.34532e-10
4629665	rs77836924	1.00353e-08	-1.37216e-10	0.997148
4629684	rs7816044	5.75637e-10	-1.36261	-0.498633
4629686	rs11783524	5.26462e-09	0.826516	-0.474471
4629731	rs35720140	7.97254e-09	0.789529	-0.0224896
4629795	rs35109252	5.35536e-09	0.889418	-0.520283
4630108	rs182292513	2.08719e-09	-1.37216e-10	-0.573147
4630109	rs75573584	2.59768e-10	-1.79323	-0.863702
4630124	rs2164903	3.14668e-09	0.371434	-0.53405
4630268	rs186705379	1.4254e-09	-1.37216e-10	-0.95451
4630450	rs2118570	3.68157e-10	-1.59092	-0.717286
4630503	rs9657401	3.07951e-10	-1.61437	-0.872405
4630529	rs9657402	2.50138e-10	-1.74682	-0.947888
4630628	rs2164902	2.1555e-09	0.0241009	-0.565043
4630660	rs141452642	9.96568e-09	-1.37216e-10	0.990183
4630930	rs9644369	1.16778e-07	1.91698	1.53432
4630960	rs67990550	1.47694e-09	-0.344885	-0.574107
4631002	rs12548690	3.52521e-10	-1.78932	-0.562286
4631106	rs10091902	3.35696e-10	-1.4763	-0.924218
4631249	rs17347502	1.79355e-09	-0.385474	-0.339292
4631405	rs13256305	1.35581e-07	2.06553	1.53508
4631409	rs79681206	2.66281e-10	-1.79142	-0.840749
4631486	rs28701574	2.17716e-09	0.0495443	-0.580489
4631574	rs2407593	1.09482e-08	-0.566871	1.65108
4631882	rs77045365	1.90682e-10	-1.77985	-1.18627
4631905	rs17419398	2.69786e-09	0.332312	-0.648817
4632105	rs10105707	1.86687e-10	-1.70378	-1.2835
4632130	rs117129617	1.35543e-09	-1.00485	-2.34532e-10
4632499	rs1466309	2.32979e-10	-1.78559	-0.980181
4632865	rs58699153	2.44925e-10	-1.77786	-0.937903
4632872	rs57157386	2.18687e-10	-1.75231	-1.07677
4633052	rs17071280	2.26144e-10	-1.77674	-1.01881
4633314	rs7835351	2.34477e-10	-1.76481	-0.994555
4633387	rs7835487	2.53716e-10	-1.66563	-1.01488
4633396	rs35262936	8.22408e-10	-1.50448	-2.34532e-10
4633502	rs80086029	1.88123e-10	-1.7921	-1.18753
4633566	rs147439045	3.81183e-09	-1.37216e-10	0.0291455
4633757	rs186012121	6.16136e-10	-1.79325	-2.34532e-10
4633814	rs10107565	2.35409e-10	-1.77525	-0.980146
4634219	rs7007045	2.40011e-10	-1.78083	-0.955209
4634400	rs7011207	4.47389e-10	-0.812673	-1.30062
4634415	rs6986423	7.57462e-10	-0.673738	-0.913008
4634442	rs6991415	2.38158e-10	-1.7896	-0.954182
4634475	rs6991428	2.18351e-10	-1.78396	-1.04666
4634500	rs79625459	1.93258e-10	-1.76394	-1.18876
4634573	rs11136769	6.558e-10	-0.425761	-1.3051
4634731	rs10503281	2.34121e-10	-1.77252	-0.988359
4634742	rs11136770	5.88192e-10	-0.532553	-1.30711
4634838	rs78581045	1.15084e-09	-1.37216e-10	-1.16847
4634925	rs56959429	2.30397e-10	-1.78433	-0.992583
4635047	rs11136771	2.75567e-10	-1.79285	-0.805037
4635091	rs79244740	1.95681e-10	-1.75239	-1.18784
4635199	rs117190092	1.93816e-10	-1.75239	-1.19742
4635205	rs11136772	2.5221e-10	-1.78955	-0.896906
4635345	rs12676164	2.34381e-10	-1.79139	-0.968378
4635373	rs6992941	9.71047e-10	-0.339025	-0.999319
4635494	rs78429997	2.52576e-10	-1.77332	-0.911684
4635495	rs80266136	2.33936e-10	-1.71076	-1.05092
4635553	rs17432165	1.1515e-09	-1.7929	0.625006
4635690	rs17071298	2.43382e-10	-1.79122	-0.930865
4635703	rs75048748	1.95571e-10	-1.75446	-1.18634
4635878	rs2045398	7.13922e-10	-0.712146	-0.9338
4635890	rs17071303	2.36913e-10	-1.7769	-0.972123
4635908	rs2045397	4.96028e-10	-0.697349	-1.31274
4635960	rs28556783	2.22926e-10	-1.67289	-1.13699
4635994	rs117669382	7.01502e-10	-1.6635	-2.34532e-10
4636093	rs17071304	6.47682e-10	-1.79201	0.0486862
4636256	rs11136773	1.30138e-09	-1.51738	0.47184
4636474	rs73177596	9.03956e-10	-1.40994	-2.34532e-10
4636519	rs17071305	2.70436e-10	-1.63589	-0.980794
4636715	rs4369008	2.65754e-10	-1.63229	-1.00186
4636731	rs4270984	2.70044e-10	-1.61628	-1.00186
4636733	rs4270985	2.70044e-10	-1.61628	-1.00186
4636804	rs17432227	1.01398e-09	-1.29508	-2.34532e-10
4636826	rs4369004	2.66074e-10	-1.63945	-0.993497
4636905	rs4372021	2.4846e-10	-1.65023	-1.05121
4637015	rs10081535	2.23702e-10	-1.68698	-1.11942
4637099	rs17071306	1.21767e-09	-1.26615	0.154127
4637102	rs10081546	2.88269e-10	-1.61748	-0.935345
4637169	rs10081548	2.19896e-10	-1.69062	-1.13295
4637282	rs10081537	2.6403e-10	-1.77882	-0.861836
4637339	rs79366782	1.87268e-10	-1.76084	-1.22334
4637341	rs79527194	6.27962e-10	-1.77424	-2.34532e-10
4637472	rs10081540	2.71984e-10	-1.76344	-0.84754
4637474	rs73179603	8.8057e-10	-1.43615	-2.34532e-10
4637479	rs139185815	1.80342e-10	-1.79323	-1.22863
4637653	rs4875380	1.90607e-10	-1.68265	-1.28385
4637667	rs4875117	2.14012e-09	-1.33129	0.783184
4637797	rs17071319	1.21257e-09	-1.11622	-2.34532e-10
4637817	rs80180207	1.80372e-10	-1.79306	-1.22863
4637927	rs4875381	2.65791e-10	-1.69149	-0.942517
4638014	rs4875382	2.33054e-10	-1.69502	-1.07043
4638038	rs4875383	2.66687e-10	-1.67314	-0.957501
4638047	rs75391275	1.80718e-10	-1.79216	-1.22762
4638212	rs28535972	2.4148e-10	-1.75474	-0.975187
4638395	rs139370267	1.03926e-09	-1.37216e-10	-1.27046
4638459	rs73179605	2.4466e-10	-1.73841	-0.978439
4638554	rs17432254	2.07402e-10	-1.77662	-1.10544
4638594	rs17071320	2.52737e-10	-1.72446	-0.959909
4638665	rs73179606	2.09773e-10	-1.73263	-1.13806
4638678	rs76711222	1.50891e-09	-1.37216e-10	-0.897573
4638706	rs10503282	2.38747e-10	-1.74883	-0.992483
4638836	rs17071321	2.63441e-10	-1.78277	-0.860123
4638939	rs73179609	2.41851e-10	-1.74883	-0.979567
4639028	rs56191817	6.22936e-10	-1.78227	-2.34532e-10
4639285	rs10081503	2.8687e-10	-1.73807	-0.819615
4639377	rs10081504	2.23662e-10	-1.73709	-1.06949
4639657	rs77378338	1.8755e-10	-1.75357	-1.22911
4639702	rs77434837	1.40428e-09	-1.37216e-10	-0.96944
4639712	rs10103129	2.61922e-10	-1.74058	-0.90809
4639828	rs10087938	2.43344e-10	-1.74683	-0.975409
4639956	rs10106456	2.13613e-10	-1.74833	-1.10423
4640214	rs74661756	1.53912e-09	-1.37216e-10	-0.87775
4640229	rs116918595	1.76069e-10	-1.79248	-1.25337
4640254	rs117138379	1.76069e-10	-1.79248	-1.25337
4640275	rs17347703	1.79197e-09	-1.36115	0.635508
4640320	rs2407594	3.51089e-10	-1.24827	-1.10741
4640437	rs78367292	1.92097e-09	-1.34982	0.693682
4640603	rs73179615	1.9417e-10	-1.78029	-1.1677
4640652	rs76828026	2.34828e-10	-1.79249	-0.965378
4640674	rs11786617	2.99319e-10	-1.77741	-0.737801
4640745	rs11782389	2.15403e-10	-1.73222	-1.11198
4640782	rs78100095	2.33211e-10	-1.79289	-0.971882
4640879	rs12114122	1.15946e-09	0.0456461	-1.20666
4640973	rs11775382	1.70486e-10	-1.77939	-1.29867
4641043	rs2118569	3.5674e-10	-1.0373	-1.30242
4641044	rs75755516	2.36295e-10	-1.79282	-0.958814
4641107	rs11775421	2.02436e-10	-1.78115	-1.12515
4641201	rs143157307	1.2313e-09	-1.37216e-10	-1.1009
4641212	rs138661463	2.10073e-10	-1.76927	-1.09999
4641289	rs28731316	2.06667e-10	-1.78386	-1.10175
4641364	rs117796071	2.3856e-10	-1.79239	-0.949707
4641478	rs17071338	2.115e-10	-1.78115	-1.08135
4641523	rs921955	2.21981e-09	0.764997	-1.27654
4641534	rs1457185	1.78068e-10	-1.7918	-1.24275
4641539	rs184222584	6.51382e-10	-1.73762	-2.34532e-10
4641544	rs117637120	7.00671e-10	-1.66468	-2.34532e-10
4641574	rs921954	5.6399e-10	-0.569297	-1.31239
4641590	rs1457184	2.16248e-10	-1.78386	-1.05644
4641653	rs78008230	1.52699e-09	-1.37216e-10	-0.885666
4641812	rs1457183	2.18405e-10	-1.78947	-1.0409
4641855	rs73179628	7.67824e-10	-1.57316	-2.34532e-10
4641941	rs17071342	1.43121e-09	-0.454435	-0.496012
4641986	rs118142649	1.17838e-09	-1.37216e-10	-1.14482
4642000	rs74811116	2.69122e-10	-1.79238	-0.829169
4642125	rs10111469	2.22665e-10	-1.72068	-1.09037
4642189	rs10086483	2.15459e-10	-1.73648	-1.10747
4642194	rs10111583	2.19186e-10	-1.74833	-1.07847
4642303	rs185643193	6.34508e-10	-1.76387	-2.34532e-10
4642329	rs75655161	2.85744e-10	-1.79266	-0.768959
4642399	rs75440461	2.86378e-10	-1.79306	-0.766348
4642413	rs75872706	2.86409e-10	-1.79295	-0.766348
4642499	rs149269922	1.033e-09	-1.37216e-10	-1.2765
4642688	rs76378135	2.87957e-10	-1.79306	-0.760847
4642814	rs78563128	2.91058e-10	-1.79295	-0.750243
4642850	rs78894479	3.13155e-10	-1.75495	-0.715075
4642859	rs76784390	3.52082e-10	-1.75627	-0.596583
4642887	rs80059157	3.33607e-10	-1.79325	-0.613503
4642915	rs79309328	3.16032e-10	-1.79296	-0.667917
4642938	rs79623337	3.15998e-10	-1.79307	-0.667917
4642978	rs147527996	7.55875e-10	-1.58884	-2.34532e-10
4643149	rs80256094	3.24696e-10	-1.79228	-0.641548
4643155	rs77267854	3.24946e-10	-1.79151	-0.641548
4643314	rs12680259	5.03665e-10	-1.50621	-0.488599
4643385	rs76593011	3.17801e-10	-1.75148	-0.703818
4643468	rs117113946	3.27232e-10	-1.79318	-0.632874
4643490	rs80115241	3.28175e-10	-1.79318	-0.629994
4643502	rs79362807	3.39768e-10	-1.79296	-0.595499
4643548	rs145576888	2.70438e-10	-1.79239	-0.824285
4643858	rs77675764	3.09901e-10	-1.78957	-0.690895
4643872	rs4875384	2.33463e-10	-1.5312	-1.23249
4643905	rs79958049	3.17359e-10	-1.78543	-0.67126
4643959	rs78266178	3.07452e-10	-1.78869	-0.699715
4644361	rs9314540	3.99499e-10	-1.50621	-0.720299
4644391	rs10101808	2.11948e-10	-1.69681	-1.16357
4644668	rs721302	2.50047e-10	-1.4924	-1.20267
4644700	rs75152972	1.89749e-09	-1.37216e-10	-0.66843
4644722	rs188093918	1.71756e-10	-1.78278	-1.28786
4644789	rs11136774	2.68655e-09	-1.70946	1.38876
4644898	rs148815611	1.81131e-10	-1.7179	-1.2996
4644922	rs117166496	1.7651e-10	-1.75402	-1.28932
4645121	rs7833305	3.68276e-10	-1.39519	-0.912693
4645185	rs59812625	1.18206e-09	-1.37216e-10	-1.1417
4645232	rs117133114	1.70691e-10	-1.781	-1.29587
4645351	rs10503283	3.35817e-10	-1.52627	-0.873882
4645733	rs10503284	5.75163e-10	-1.6615	-0.200571
4645804	rs4875118	2.51323e-10	-1.47125	-1.21873
4645861	rs71523645	7.25302e-10	-1.63013	-2.34532e-10
4646273	rs111616011	7.07173e-10	-1.65544	-2.34532e-10
4646288	rs142230027	6.33386e-10	-1.76564	-2.34532e-10
4646399	rs76597867	1.02492e-09	-1.28435	-2.34532e-10
4646677	rs35174190	5.66581e-09	-1.75925	2.18473
4646829	rs10866978	2.70053e-09	-0.315515	-2.34532e-10
4647032	rs12682116	2.65389e-10	-1.55673	-1.07879
4647134	rs12675806	2.78403e-10	-1.42042	-1.16723
4647545	rs12675866	2.90648e-10	-1.38505	-1.15956
4648091	rs6995824	1.40184e-09	-1.37216e-10	-0.971179
4648416	rs74959116	1.16657e-09	-1.37216e-10	-1.1549
4648525	rs1580189	3.08382e-10	-1.5856	-0.899776
4648716	rs11136775	1.10146e-09	-1.21233	-2.34532e-10
4648729	rs11136776	1.30617e-09	-1.04187	-2.34532e-10
4648742	rs28521548	2.81773e-10	-1.77482	-0.8008
4648804	rs11136777	2.56208e-10	-1.66208	-1.00865
4649052	rs6558918	1.20772e-09	-1.12023	-2.34532e-10
4649142	rs1457182	5.73619e-10	-0.628851	-1.2359
4649192	rs138235235	1.08361e-09	-1.37216e-10	-1.22867
4649341	rs2043811	1.27374e-09	-1.00853	-0.0584783
4649411	rs9693019	1.45861e-09	-0.93148	-2.34532e-10
4649611	rs1457181	5.36866e-10	-0.948623	-0.982347
4649856	rs147210072	1.03897e-09	-1.37216e-10	-1.27074
4650270	rs28641199	3.7357e-10	-1.48927	-0.804347
4650456	rs142553438	1.05004e-09	-1.37216e-10	-1.26013
4650608	rs79939987	6.17147e-10	-1.79161	-2.34532e-10
4650751	rs11779902	1.16027e-09	-0.692647	-0.467661
4650764	rs11786958	4.78265e-10	-0.772622	-1.27393
4650969	rs11787015	7.5279e-10	-1.23827	-0.354661
4651022	rs187820448	6.44885e-10	-1.74765	-2.34532e-10
4651256	rs77753694	1.50781e-09	-0.898309	-2.34532e-10
4651715	rs35040680	4.03874e-10	-0.999173	-1.21644
4651833	rs34013236	3.72733e-10	-1.01429	-1.28157
4651961	rs13252930	3.67335e-10	-1.06671	-1.24374
4652016	rs75184805	1.16696e-09	-1.37216e-10	-1.15456
4652054	rs13250028	3.45861e-10	-1.0585	-1.31218
4652055	rs13253191	3.50508e-10	-1.04516	-1.31218
4652071	rs80165543	1.66297e-09	-0.800357	-2.34532e-10
4652202	rs6986167	6.50335e-10	-1.27393	-0.465302
4652298	rs73179662	1.10725e-09	-1.20709	-2.34532e-10
4652397	rs76705125	1.4019e-09	-1.37216e-10	-0.971136
4652421	rs9792323	4.66595e-09	-1.62093	1.85225
4652442	rs980528	1.32023e-09	-1.03116	-2.34532e-10
4652448	rs13251215	3.48746e-10	-1.11533	-1.24704
4652490	rs13251256	4.20219e-10	-0.952671	-1.22327
4652510	rs13251493	3.78946e-10	-1.01473	-1.2646
4652650	rs56028095	2.166e-10	-1.55881	-1.27986
4652981	rs143383191	1.11067e-09	-1.37216e-10	-1.204
4652986	rs7004503	3.6764e-10	-1.07178	-1.23784
4653016	rs7822091	4.77487e-09	-1.76631	2.02072
4653076	rs4875386	1.21562e-09	-1.11371	-2.34532e-10
4653617	rs148406234	6.18974e-10	-1.78866	-2.34532e-10
4653710	rs73661134	1.33768e-09	-1.01802	-2.34532e-10
4653978	rs139853617	1.1213e-09	-1.37216e-10	-1.19447
4653990	rs116956180	9.99004e-10	-1.37216e-10	-1.30996
4654246	rs6992998	6.91947e-10	-0.733541	-0.943668
4654295	rs7011467	4.60343e-10	-1.71261	-0.372142
4654394	rs7010443	4.90468e-10	-1.76337	-0.257991
4654893	rs17432441	1.8507e-10	-1.77294	-1.22305
4654950	rs2407595	6.19242e-10	-1.78822	-2.34532e-10
4655157	rs76959640	1.00909e-09	-1.37216e-10	-1.29991
4655235	rs76738603	1.01186e-09	-1.37216e-10	-1.29717
4655257	rs77581426	1.03393e-09	-1.37216e-10	-1.2756
4655347	rs117993930	1.00326e-09	-1.37216e-10	-1.30571
4655396	rs111822406	1.05482e-09	-1.37216e-10	-1.25559
4655498	rs9792204	7.87452e-09	-1.06168	1.81634
4655576	rs2124956	1.00438e-09	-1.37216e-10	-1.30459
4655593	rs2168665	5.76848e-10	-1.60224	-0.256899
4655769	rs28369591	8.93641e-10	-0.994216	-0.427199
4655772	rs139431889	1.29106e-09	-1.37216e-10	-1.0535
4655882	rs2028230	4.63838e-09	-1.32711	1.55251
4655995	rs2028229	4.63046e-10	-1.65605	-0.422844
4656146	rs17071376	3.45372e-10	-1.41883	-0.95327
4656264	rs1457180	1.1572e-09	-0.79712	-0.365839
4656312	rs61045925	3.00435e-10	-1.71212	-0.799367
4656358	rs73179676	2.05791e-10	-1.63627	-1.25359
4656445	rs1457179	4.68373e-10	-1.24424	-0.823215
4656545	rs141146802	1.18751e-09	-1.37216e-10	-1.1371
4656547	rs78026564	5.31205e-09	-1.37216e-10	0.361015
4656695	rs7008223	4.29055e-10	-1.39183	-0.7633
4656769	rs28705778	1.58023e-09	-0.851391	-2.34532e-10
4656770	rs149481199	1.0988e-09	-1.21475	-2.34532e-10
4656938	rs73179681	2.05814e-10	-1.68358	-1.20617
4657054	rs6988081	6.7699e-10	-0.964557	-0.734506
4657271	rs73179684	1.96948e-10	-1.71376	-1.22002
4657295	rs11136778	3.66195e-09	-1.6962	1.68523
4657381	rs73179686	2.02056e-10	-1.70986	-1.19832
4657467	rs6993597	4.21133e-10	-1.79325	-0.380517
4657472	rs11777650	4.10482e-09	-1.58294	1.68613
4657542	rs73179690	2.05494e-10	-1.69125	-1.20005
4657647	rs9644370	3.83646e-10	-1.79211	-0.474892
4657692	rs77090915	4.47062e-10	-1.79063	-0.323387
4657764	rs76281092	3.84305e-10	-1.79296	-0.472322
4657814	rs112554554	3.98568e-10	-1.7931	-0.435741
4657839	rs113973240	5.33896e-10	-1.79325	-0.143264
4657866	rs111771077	4.0354e-10	-1.79226	-0.424186
4657882	rs112512936	4.0354e-10	-1.79226	-0.424186
4658028	rs74299168	3.71718e-10	-1.79319	-0.505389
4658036	rs76095479	3.99468e-10	-1.79325	-0.433332
4658174	rs9644283	4.26821e-10	-1.79313	-0.367221
4658181	rs9644284	4.24337e-10	-1.79323	-0.372966
4658248	rs9644371	4.28428e-10	-1.7931	-0.363496
4658253	rs76713410	3.27883e-10	-1.78786	-0.636199
4658292	rs7014556	4.53396e-10	-0.786343	-1.31361
4658299	rs112214096	3.43738e-10	-1.79267	-0.584164
4658307	rs77345984	6.33666e-10	-1.7652	-2.34532e-10
4658410	rs9644372	4.92558e-10	-1.78792	-0.229188
4658422	rs55777483	2.07168e-10	-1.67881	-1.20437
4658435	rs56138441	2.39135e-10	-1.54993	-1.18976
4658590	rs9644373	4.09032e-10	-1.78819	-0.414739
4658686	rs9644374	3.89829e-10	-1.79214	-0.458868
4658740	rs9644375	3.80082e-10	-1.79229	-0.484039
4658747	rs17347911	1.84614e-10	-1.79198	-1.20647
4658897	rs76631463	6.20328e-10	-1.78647	-2.34532e-10
4659014	rs28376909	3.93832e-10	-1.76256	-0.478239
4659020	rs79900072	1.12353e-09	-1.37216e-10	-1.19249
4659034	rs28477851	3.48795e-10	-1.7142	-0.648031
4659038	rs28737227	3.52482e-10	-1.71309	-0.638634
4659056	rs28413498	4.12063e-10	-1.77018	-0.425364
4659067	rs28719486	3.62845e-10	-1.77981	-0.542938
4659203	rs12675737	3.21416e-10	-1.76555	-0.678434
4659274	rs11136779	7.43339e-10	-0.85611	-0.749457
4659322	rs12677863	3.38661e-10	-1.78038	-0.611338
4659380	rs12678251	3.56394e-10	-1.78917	-0.551514
4659576	rs12675793	3.93191e-10	-1.78975	-0.452673
4659606	rs12678702	3.85062e-10	-1.78142	-0.481889
4659628	rs12680174	3.88119e-10	-1.78854	-0.466862
4659687	rs17071406	3.93798e-10	-1.78946	-0.45142
4659738	rs17347946	1.27696e-09	-1.06448	-2.34532e-10
4659767	rs34130715	2.27073e-09	-1.71274	1.22388
4659922	rs28469770	3.8176e-10	-1.78821	-0.483721
4659964	rs28668596	3.69903e-10	-1.78238	-0.521096
4660114	rs17071407	3.78404e-10	-1.78428	-0.496474
4660204	rs17071408	3.7539e-10	-1.79321	-0.495544
4660381	rs76786307	3.38715e-10	-1.79297	-0.598588
4660397	rs79629213	2.886e-10	-1.79268	-0.759
4660406	rs78182829	2.97491e-10	-1.79313	-0.728205
4660585	rs17432531	1.77397e-09	-1.777	1.04126
4660773	rs78527216	2.85625e-10	-1.79181	-0.77023
4660815	rs4143928	4.60977e-10	-0.950255	-1.13312
4660854	rs67623182	7.44608e-10	-1.60386	-2.34532e-10
4660891	rs17071412	3.11841e-10	-1.74722	-0.727
4660963	rs17071413	3.12544e-10	-1.79229	-0.679681
4660974	rs34389960	5.35123e-10	-0.790168	-1.14406
4660996	rs75554157	3.10928e-10	-1.79214	-0.685016
4661087	rs79915765	3.04162e-10	-1.79122	-0.707935
4661216	rs75893273	1.16328e-09	-1.37216e-10	-1.15772
4661319	rs74510018	3.22768e-10	-1.78038	-0.659402
4661334	rs75486800	3.27772e-10	-1.79029	-0.634115
4661352	rs76595192	3.2633e-10	-1.79002	-0.638788
4661534	rs17071414	3.04128e-10	-1.77822	-0.72105
4661569	rs17071417	3.05089e-10	-1.78598	-0.71014
4661619	rs77013071	3.04108e-10	-1.77764	-0.721696
4661660	rs17071420	3.09113e-10	-1.78242	-0.700588
4661759	rs11136780	1.98582e-09	-1.64003	1.0171
4661762	rs1457178	2.42686e-10	-1.43457	-1.29037
4661912	rs11136781	2.36523e-10	-1.45311	-1.29757
4662136	rs79291403	2.9421e-10	-1.78822	-0.744208
4662470	rs75599614	1.33302e-09	-1.02152	-2.34532e-10
4662524	rs12679612	3.54977e-10	-1.59344	-0.751224
4662713	rs66776923	7.56626e-10	-1.58785	-2.34532e-10
4662863	rs2118572	3.95121e-10	-1.79118	-0.446345
4662898	rs10106620	2.56762e-09	-1.50771	1.14173
4662991	rs73181505	7.47827e-10	-1.59955	-2.34532e-10
4662997	rs2118573	9.959e-10	-1.37216e-10	-1.31307
4663010	rs2118574	3.29381e-10	-1.79297	-0.626532
4663171	rs7016863	7.34732e-10	-1.22289	-0.394321
4663201	rs2164907	3.5548e-10	-1.78785	-0.555399
4663283	rs2118575	3.04846e-10	-1.79199	-0.704926
4663349	rs79639202	9.31189e-10	-1.38026	-2.34532e-10
4663465	rs2028223	7.36702e-10	-1.14801	-0.466524
4663829	rs10092951	7.95459e-09	-1.24667	2.01145
4663985	rs28590213	3.00541e-10	-1.78559	-0.725541
4664285	rs17071435	3.00835e-10	-1.79298	-0.717179
4664374	rs77290069	2.80088e-10	-1.74233	-0.83928
4664461	rs74439168	2.37115e-10	-1.78091	-0.967263
4664911	rs9314541	1.53949e-08	-1.50225	2.92732
4665038	rs6985319	2.37559e-09	-1.02119	0.577469
4665177	rs78840285	2.5028e-10	-1.79287	-0.901271
4665215	rs7002893	6.862e-10	-1.68555	-2.34532e-10
4665393	rs147777712	1.05937e-09	-1.37216e-10	-1.25129
4665629	rs17071450	2.89979e-10	-1.79122	-0.75569
4665649	rs10086985	3.76895e-09	-1.42746	1.44529
4665651	rs80308327	6.33361e-10	-1.76568	-2.34532e-10
4665679	rs78919398	1.3515e-09	-1.37216e-10	-1.00775
4666204	rs188960464	6.30459e-10	-1.77027	-2.34532e-10
4666391	rs79281315	3.19026e-10	-1.79243	-0.659018
4666493	rs74663638	2.98897e-10	-1.79198	-0.724644
4666520	rs79534916	2.99377e-10	-1.78043	-0.734585
4666654	rs17071459	2.97715e-10	-1.786	-0.734585
4666701	rs17071462	2.96001e-10	-1.79177	-0.734585
4667209	rs7842352	3.43041e-10	-1.78719	-0.591676
4667365	rs7843673	3.0314e-10	-1.79318	-0.709345
4667574	rs12677327	3.07189e-10	-1.79293	-0.696324
4667837	rs28524662	3.20866e-10	-1.79325	-0.652445
4667896	rs17432649	6.80252e-10	-1.73441	0.040153
4667979	rs71523648	6.18267e-10	-1.7898	-2.34532e-10
4668337	rs6982386	1.61338e-09	-1.15655	0.325922
4668653	rs11780377	1.45261e-09	-0.9356	-2.34532e-10
4668871	rs17071481	3.64552e-10	-1.79045	-0.527598
4669113	rs7839952	3.48634e-10	-1.08812	-1.27458
4669162	rs7840092	3.96952e-10	-1.78391	-0.448995
4669359	rs9314542	1.44441e-09	-1.65558	0.714319
4669652	rs150220685	1.00519e-09	-1.37216e-10	-1.30379
4669755	rs59605030	1.09785e-09	-1.37216e-10	-1.21561
4669941	rs79354837	4.35149e-10	-1.78825	-0.352782
4670055	rs1561356	3.77921e-10	-1.78626	-0.495772
4670109	rs10216905	1.72022e-08	-1.29256	2.82864
4670279	rs1561357	3.70104e-10	-1.76483	-0.538109
4670302	rs1561358	3.58928e-10	-1.78367	-0.549921
4670365	rs73181519	1.00843e-09	-1.30057	-2.34532e-10
4670423	rs150717351	1.04345e-09	-1.37216e-10	-1.26643
4670590	rs13254884	7.85007e-10	-1.43388	-0.117148
4671057	rs17071501	3.53198e-10	-1.72855	-0.621136
4671505	rs28702435	3.47451e-10	-1.78112	-0.584979
4671768	rs79114709	1.00622e-09	-1.37216e-10	-1.30276
4671794	rs11786881	2.3951e-09	-0.435541	-2.34532e-10
4671971	rs58024148	3.18323e-10	-1.77608	-0.677569
4671999	rs61058298	3.47439e-10	-1.79278	-0.573354
4672114	rs2897704	3.56773e-10	-1.79021	-0.549406
4672176	rs4256614	3.47572e-10	-1.79315	-0.572597
4672184	rs79236464	1.00818e-09	-1.37216e-10	-1.30082
4672291	rs4256615	4.56454e-10	-1.51159	-0.581639
4672580	rs17348162	2.18904e-09	-0.525502	-2.34532e-10
4672732	rs190976301	1.12038e-09	-1.37216e-10	-1.1953
4672804	rs147872665	2.11366e-09	-1.37216e-10	-0.560541
4672844	rs117539039	6.29171e-09	-1.37216e-10	0.530269
4672939	rs2407596	4.87387e-10	-1.43169	-0.595966
4672994	rs2897705	2.94766e-10	-1.79227	-0.738271
4673082	rs150167623	1.2083e-09	-1.11975	-2.34532e-10
4673179	rs138673492	7.10843e-10	-1.65027	-2.34532e-10
4673274	rs73181527	4.27415e-09	0.143621	-2.34532e-10
4673318	rs12677737	3.1213e-10	-1.79318	-0.680116
4673436	rs12549714	1.18925e-09	-1.49164	0.356003
4673454	rs62484627	3.81149e-10	-1.70263	-0.570904
4673554	rs36125005	6.27153e-10	-1.77553	-2.34532e-10
4673760	rs62484628	1.35166e-09	-1.00763	-2.34532e-10
4673785	rs116881268	6.16154e-10	-1.79322	-2.34532e-10
4673788	rs28622489	2.28801e-10	-1.49064	-1.29323
4674402	rs2028225	2.92505e-10	-1.64529	-0.892951
4674700	rs2028226	1.91102e-10	-1.65029	-1.31362
4674767	rs4292710	2.78779e-10	-1.75766	-0.828637
4675060	rs73181539	1.43834e-09	-0.945472	-2.34532e-10
4675134	rs17071537	2.00469e-10	-1.75339	-1.16267
4675158	rs17071540	2.08999e-10	-1.69607	-1.17832
4675178	rs79729794	2.10926e-10	-1.68955	-1.17566
4675191	rs17071546	2.13618e-10	-1.67126	-1.18126
4675331	rs4875387	2.04587e-10	-1.70838	-1.18735
4675393	rs4875388	2.12278e-10	-1.69898	-1.15984
4675534	rs74828988	2.83185e-10	-1.75615	-0.814468
4675548	rs79185287	1.27621e-09	-1.06507	-2.34532e-10
4675978	rs17348228	1.98563e-09	-0.623029	-2.34532e-10
4675997	rs17071555	2.547e-10	-1.70814	-0.96849
4676403	rs12549562	4.46393e-09	-1.69371	1.88078
4676416	rs17071569	2.69621e-10	-1.78981	-0.82989
4676434	rs17432810	6.19458e-10	-1.78787	-2.34532e-10
4676578	rs17071573	2.95075e-10	-1.77808	-0.751406
4676661	rs11775951	6.66444e-09	-1.63568	2.22351
4676766	rs60781354	2.78736e-10	-1.69204	-0.894412
4677253	rs17071579	2.75377e-10	-1.75995	-0.838633
4677472	rs10113531	2.72809e-10	-1.74569	-0.862257
4677622	rs10113508	2.75439e-10	-1.74034	-0.858018
4677888	rs77647449	6.3608e-10	-1.76139	-2.34532e-10
4677913	rs73181547	1.43095e-09	-0.950628	-2.34532e-10
4677972	rs17071583	2.8525e-10	-1.70768	-0.855673
4678027	rs17071587	7.40789e-10	-1.45124	-0.157765
4678301	rs12674540	2.62494e-10	-1.78247	-0.86402
4678344	rs12674959	2.94833e-10	-1.73481	-0.795503
4678381	rs4875389	8.00526e-10	-0.696061	-0.835388
4678477	rs4875390	3.45881e-10	-1.56438	-0.806243
4678575	rs12674578	3.32203e-10	-1.7796	-0.631373
4678584	rs12676416	3.25833e-10	-1.77733	-0.653
4678748	rs73181550	1.1159e-09	-1.1993	-2.34532e-10
4678751	rs12675445	2.66445e-10	-1.76289	-0.868661
4678817	rs79929518	1.37794e-09	-0.988378	-2.34532e-10
4679469	rs11785217	6.27234e-10	-1.7754	-2.34532e-10
4679495	rs1457189	9.82721e-10	-0.868221	-0.458174
4679573	rs10104307	6.30614e-09	-1.7178	2.25036
4679752	rs1866282	1.09419e-09	-0.76114	-0.457805
```
