## Supplementary material for "Characterization of shared and ancestry-specific signals driving complex traits using multi-ancestry fine-mapping": susiex_nc3.cs80.summary

```
# chr8:3680090-4680090
CS_ID	CS_LENGTH	CS_PURITY	MAX_PIP_SNP	BP	REF_ALLELE	ALT_ALLELE	REF_FRQ	BETA	SE	-LOG10P	MAX_PIP	POST-HOC_PROB_POP1	POST-HOC_PROB_POP2
1	5	0.978676	rs10503253	4180844	A,A	C,C	0.7833,0.647817	0.0280707,0.0271447	0.00479895,0.00894938	8.30671,2.61614	0.321384	0.999947	0.876743
```
