## Supplementary material for "Characterization of shared and ancestry-specific signals driving complex traits using multi-ancestry fine-mapping": susiex_nc1.cs80.snp

```
BP	SNP
8825890	chr8:8825890:T:G
8825942	chr8:8825942:T:G
8826138	chr8:8826138:T:G
8826198	chr8:8826198:T:G
8826594	chr8:8826594:G:A
8826646	chr8:8826646:T:C
8826925	chr8:8826925:G:C
8827256	chr8:8827256:G:A
8827443	chr8:8827443:G:A
8827690	chr8:8827690:A:T
8827947	chr8:8827947:T:C
8828136	chr8:8828136:T:C
8828170	chr8:8828170:G:A
8828250	chr8:8828250:A:T
8828681	chr8:8828681:C:T
8828908	chr8:8828908:T:C
8829170	chr8:8829170:T:A
8829188	chr8:8829188:C:T
8829197	chr8:8829197:C:CT
8829231	chr8:8829231:G:C
8829311	chr8:8829311:C:T
8829335	chr8:8829335:C:A
8829435	chr8:8829435:C:T
8829757	chr8:8829757:C:A
8830249	chr8:8830249:G:A
8830567	chr8:8830567:A:C
8830951	chr8:8830951:T:C
8831316	chr8:8831316:A:T
8831350	chr8:8831350:A:C
8831519	chr8:8831519:C:T
8832110	chr8:8832110:A:G
8832182	chr8:8832182:CAGAA:C
8832205	chr8:8832205:A:T
8832234	chr8:8832234:T:A
8832307	chr8:8832307:G:C
8832360	chr8:8832360:T:C
8832452	chr8:8832452:CACAG:C
8832517	chr8:8832517:A:G
8832604	chr8:8832604:T:C
8832883	chr8:8832883:G:T
8832916	chr8:8832916:T:C
8832983	chr8:8832983:G:C
8833277	chr8:8833277:C:T
8833330	chr8:8833330:C:T
8833401	chr8:8833401:G:A
8833874	chr8:8833874:C:G
8834556	chr8:8834556:G:C
8834839	chr8:8834839:C:T
8835030	chr8:8835030:C:G
8835081	chr8:8835081:T:C
8835185	chr8:8835185:GGAGT:G
8835876	chr8:8835876:G:A
8836145	chr8:8836145:G:A
8836194	chr8:8836194:G:A
8836268	chr8:8836268:G:C
8836416	chr8:8836416:C:T
8837516	chr8:8837516:C:T
8837578	chr8:8837578:G:A
8837597	chr8:8837597:C:T
8837732	chr8:8837732:C:A
8837932	chr8:8837932:T:C
8838729	chr8:8838729:G:C
8838730	chr8:8838730:T:C
8838832	chr8:8838832:C:T
8838836	chr8:8838836:C:T
8838939	chr8:8838939:T:G
8839136	chr8:8839136:T:C
8839355	chr8:8839355:T:C
8839833	chr8:8839833:A:G
8840020	chr8:8840020:G:A
8840582	chr8:8840582:C:T
8841336	chr8:8841336:G:A
8841587	chr8:8841587:C:T
8841651	chr8:8841651:A:G
8841777	chr8:8841777:G:C
8842064	chr8:8842064:G:A
8842087	chr8:8842087:C:T
8842247	chr8:8842247:T:A
8843341	chr8:8843341:C:T
8843382	chr8:8843382:G:A
8843534	chr8:8843534:T:A
8843549	chr8:8843549:C:T
8843801	chr8:8843801:T:C
8843852	chr8:8843852:T:C
8844418	chr8:8844418:C:T
8844532	chr8:8844532:G:A
8844778	chr8:8844778:G:C
8844779	chr8:8844779:A:G
8844931	chr8:8844931:T:C
8845097	chr8:8845097:G:C
8845125	chr8:8845125:C:T
8845540	chr8:8845540:A:G
8846124	chr8:8846124:G:A
8846171	chr8:8846171:C:T
8846473	chr8:8846473:A:G
8846552	chr8:8846552:G:A
8846820	chr8:8846820:G:C
8846888	chr8:8846888:G:C
8847160	chr8:8847160:T:A
8847455	chr8:8847455:G:T
8847563	chr8:8847563:A:C
8847613	chr8:8847613:G:A
8847670	chr8:8847670:C:T
8847969	chr8:8847969:T:G
8848400	chr8:8848400:A:G
8848410	chr8:8848410:AAAAG:A
8848498	chr8:8848498:T:A
8848652	chr8:8848652:T:C
8848699	chr8:8848699:A:C
8848917	chr8:8848917:A:T
8849291	chr8:8849291:G:C
8849319	chr8:8849319:G:A
8849687	chr8:8849687:C:G
8849764	chr8:8849764:C:A
8850198	chr8:8850198:C:T
8850460	chr8:8850460:C:A
8850773	chr8:8850773:G:A
8850919	chr8:8850919:CTT:C
8851204	chr8:8851204:A:C
8851248	chr8:8851248:ATAGAAAC:A
8851403	chr8:8851403:C:T
8851459	chr8:8851459:T:C
8851464	chr8:8851464:C:G
8851549	chr8:8851549:A:G
8851640	chr8:8851640:T:G
8851959	chr8:8851959:C:A
8852052	chr8:8852052:G:A
8852461	chr8:8852461:C:T
8852488	chr8:8852488:CACACAT:C
8853216	chr8:8853216:A:C
8853291	chr8:8853291:G:A
8853572	chr8:8853572:C:T
8854096	chr8:8854096:T:A
8854206	chr8:8854206:G:T
8854437	chr8:8854437:A:C
8854451	chr8:8854451:G:A
8854597	chr8:8854597:A:G
8854737	chr8:8854737:C:A
8854907	chr8:8854907:T:C
8854923	chr8:8854923:T:C
8855204	chr8:8855204:C:T
8855385	chr8:8855385:A:G
8855493	chr8:8855493:A:G
8855528	chr8:8855528:C:T
8855609	chr8:8855609:G:A
8856443	chr8:8856443:T:C
8856515	chr8:8856515:G:C
8856998	chr8:8856998:A:G
8857299	chr8:8857299:G:A
8857453	chr8:8857453:G:A
8857715	chr8:8857715:G:A
8857753	chr8:8857753:C:A
8858038	chr8:8858038:T:C
8858132	chr8:8858132:T:C
8858550	chr8:8858550:A:G
8858623	chr8:8858623:G:T
8858667	chr8:8858667:C:T
8858818	chr8:8858818:CTCA:C
8858864	chr8:8858864:TAAC:T
8858944	chr8:8858944:A:G
8858979	chr8:8858979:T:A
8858990	chr8:8858990:A:G
8859216	chr8:8859216:C:T
8859303	chr8:8859303:C:G
8859461	chr8:8859461:C:T
8859722	chr8:8859722:T:C
8859728	chr8:8859728:C:A
8859730	chr8:8859730:A:G
8859771	chr8:8859771:G:A
8860000	chr8:8860000:G:C
8860003	chr8:8860003:T:G
8860293	chr8:8860293:G:A
8860633	chr8:8860633:C:T
8860938	chr8:8860938:G:A
8861340	chr8:8861340:G:A
8861541	chr8:8861541:T:C
8861563	chr8:8861563:T:C
8861702	chr8:8861702:A:C
8862158	chr8:8862158:A:G
8862345	chr8:8862345:AAT:A
8862480	chr8:8862480:A:C
8862550	chr8:8862550:G:GA
8862755	chr8:8862755:A:G
8863628	chr8:8863628:T:C
8863688	chr8:8863688:A:C
8863882	chr8:8863882:C:A
8863911	chr8:8863911:C:T
8863963	chr8:8863963:G:A
8864161	chr8:8864161:T:C
8864383	chr8:8864383:C:T
8864536	chr8:8864536:T:A
8865017	chr8:8865017:G:A
8865029	chr8:8865029:A:T
8865165	chr8:8865165:C:T
8865489	chr8:8865489:C:T
8865553	chr8:8865553:T:C
8865630	chr8:8865630:T:C
8865688	chr8:8865688:T:C
8865990	chr8:8865990:C:A
8866141	chr8:8866141:C:G
8866300	chr8:8866300:A:G
8866413	chr8:8866413:G:C
8866536	chr8:8866536:T:C
8866601	chr8:8866601:A:G
8866747	chr8:8866747:C:T
8866786	chr8:8866786:A:C
8866887	chr8:8866887:T:C
8866905	chr8:8866905:C:T
8867063	chr8:8867063:G:A
8867120	chr8:8867120:T:C
8867265	chr8:8867265:A:G
8867616	chr8:8867616:G:T
8867658	chr8:8867658:T:C
8867719	chr8:8867719:G:A
8867803	chr8:8867803:C:A
8867809	chr8:8867809:G:A
8868457	chr8:8868457:G:C
8868499	chr8:8868499:G:C
8869036	chr8:8869036:C:G
8869073	chr8:8869073:A:G
8869294	chr8:8869294:G:T
8869478	chr8:8869478:T:G
8869721	chr8:8869721:C:T
8869765	chr8:8869765:A:T
8869819	chr8:8869819:A:C
8869939	chr8:8869939:G:C
8869947	chr8:8869947:T:G
8870335	chr8:8870335:C:T
8870968	chr8:8870968:T:C
8871276	chr8:8871276:G:A
8871505	chr8:8871505:A:C
8871683	chr8:8871683:A:C
8871721	chr8:8871721:C:G
8871745	chr8:8871745:C:G
8872022	chr8:8872022:AGG:A
8872025	chr8:8872025:AAG:A
8872175	chr8:8872175:G:C
8872237	chr8:8872237:T:C
8872390	chr8:8872390:G:A
8872466	chr8:8872466:T:A
8872632	chr8:8872632:A:G
8872945	chr8:8872945:G:C
8872978	chr8:8872978:G:A
8873180	chr8:8873180:T:C
8873385	chr8:8873385:G:C
8873406	chr8:8873406:G:C
8873442	chr8:8873442:A:G
8873726	chr8:8873726:G:A
8873801	chr8:8873801:C:T
8873885	chr8:8873885:C:T
8874387	chr8:8874387:A:G
8874715	chr8:8874715:GT:G
8875415	chr8:8875415:T:C
8875669	chr8:8875669:T:C
8875709	chr8:8875709:G:C
8875722	chr8:8875722:C:G
8875736	chr8:8875736:G:A
8876842	chr8:8876842:G:A
8877132	chr8:8877132:T:C
8877587	chr8:8877587:A:C
8877669	chr8:8877669:C:G
8877703	chr8:8877703:A:C
8877779	chr8:8877779:G:C
8877801	chr8:8877801:T:C
8878055	chr8:8878055:A:G
8878110	chr8:8878110:C:T
8878438	chr8:8878438:T:C
8878456	chr8:8878456:A:C
8878683	chr8:8878683:G:A
8878876	chr8:8878876:A:G
8878986	chr8:8878986:T:C
8879064	chr8:8879064:T:C
8879178	chr8:8879178:G:A
8879276	chr8:8879276:G:A
8879381	chr8:8879381:A:G
8879405	chr8:8879405:G:T
8879441	chr8:8879441:T:C
8879587	chr8:8879587:T:C
8879836	chr8:8879836:T:C
8879844	chr8:8879844:A:G
8879953	chr8:8879953:A:T
8880086	chr8:8880086:C:T
8880139	chr8:8880139:C:T
8880231	chr8:8880231:G:A
8880396	chr8:8880396:A:G
8880495	chr8:8880495:C:A
8880654	chr8:8880654:G:A
8880679	chr8:8880679:TTTTTG:T
8880923	chr8:8880923:G:A
8881095	chr8:8881095:C:T
8881096	chr8:8881096:A:G
8881221	chr8:8881221:T:C
8881410	chr8:8881410:A:T
8881542	chr8:8881542:A:C
8881575	chr8:8881575:G:A
8881713	chr8:8881713:A:G
8881946	chr8:8881946:C:T
8882004	chr8:8882004:G:A
8882059	chr8:8882059:A:C
8882427	chr8:8882427:C:A
8882565	chr8:8882565:T:C
8882609	chr8:8882609:C:A
8882961	chr8:8882961:T:C
8883148	chr8:8883148:G:A
8883362	chr8:8883362:G:A
8883407	chr8:8883407:A:G
8883965	chr8:8883965:AG:A
8884017	chr8:8884017:A:G
8884018	chr8:8884018:A:C
8884191	chr8:8884191:T:G
8884274	chr8:8884274:T:C
8884761	chr8:8884761:C:T
8884880	chr8:8884880:G:C
8885260	chr8:8885260:A:G
8885296	chr8:8885296:CCTT:C
8885554	chr8:8885554:T:C
8885726	chr8:8885726:C:T
8885796	chr8:8885796:G:A
8886070	chr8:8886070:C:T
8886317	chr8:8886317:G:A
8886681	chr8:8886681:T:C
8886955	chr8:8886955:C:T
8887047	chr8:8887047:A:T
8887384	chr8:8887384:G:A
8887418	chr8:8887418:A:G
8887480	chr8:8887480:C:T
8887536	chr8:8887536:T:C
8887864	chr8:8887864:A:C
8887868	chr8:8887868:A:C
8887908	chr8:8887908:T:C
8887999	chr8:8887999:T:C
8888155	chr8:8888155:C:G
8888231	chr8:8888231:A:G
8888273	chr8:8888273:A:T
8888482	chr8:8888482:G:A
8889220	chr8:8889220:A:G
8889311	chr8:8889311:A:C
8889422	chr8:8889422:C:T
8889639	chr8:8889639:G:C
8889889	chr8:8889889:C:A
8890027	chr8:8890027:T:C
8890893	chr8:8890893:G:A
8892480	chr8:8892480:G:A
8892603	chr8:8892603:G:A
8892823	chr8:8892823:G:C
8892924	chr8:8892924:G:A
8892957	chr8:8892957:A:G
8893296	chr8:8893296:G:A
8893391	chr8:8893391:G:T
8893808	chr8:8893808:G:A
8893832	chr8:8893832:G:A
8894092	chr8:8894092:A:G
8894216	chr8:8894216:C:G
8894392	chr8:8894392:CT:C
8894656	chr8:8894656:A:C
8895143	chr8:8895143:G:A
8895274	chr8:8895274:C:A
8895294	chr8:8895294:T:C
8895333	chr8:8895333:C:G
8895375	chr8:8895375:G:A
8895380	chr8:8895380:G:A
8895420	chr8:8895420:C:CA
8895541	chr8:8895541:G:A
8896028	chr8:8896028:T:C
8896530	chr8:8896530:G:C
8896576	chr8:8896576:T:G
8896577	chr8:8896577:G:A
8896956	chr8:8896956:A:G
8897239	chr8:8897239:A:G
8897655	chr8:8897655:C:T
8897872	chr8:8897872:G:A
8898374	chr8:8898374:G:A
8898411	chr8:8898411:A:G
8898439	chr8:8898439:T:C
8898607	chr8:8898607:T:C
8898645	chr8:8898645:G:A
8898676	chr8:8898676:C:T
8898677	chr8:8898677:G:A
8898681	chr8:8898681:C:T
8899241	chr8:8899241:T:A
8899453	chr8:8899453:A:AG
8900118	chr8:8900118:T:C
8900176	chr8:8900176:G:T
8900748	chr8:8900748:G:A
8901173	chr8:8901173:A:G
8901385	chr8:8901385:G:A
8901712	chr8:8901712:C:A
8901777	chr8:8901777:A:G
8902628	chr8:8902628:C:T
8903059	chr8:8903059:G:A
8903507	chr8:8903507:G:C
8903567	chr8:8903567:T:G
8903785	chr8:8903785:A:G
8903899	chr8:8903899:G:A
8903910	chr8:8903910:A:C
8903979	chr8:8903979:T:A
8904112	chr8:8904112:A:G
8904241	chr8:8904241:G:A
8904460	chr8:8904460:C:T
8904530	chr8:8904530:A:G
8904888	chr8:8904888:T:G
8904986	chr8:8904986:T:C
8905070	chr8:8905070:A:G
8905530	chr8:8905530:C:T
8905568	chr8:8905568:G:A
8905619	chr8:8905619:C:G
8905702	chr8:8905702:C:T
8905800	chr8:8905800:T:G
8905850	chr8:8905850:G:A
8906097	chr8:8906097:A:G
8906241	chr8:8906241:T:A
8906346	chr8:8906346:G:T
8906372	chr8:8906372:C:T
8906473	chr8:8906473:C:T
8906513	chr8:8906513:C:T
8906609	chr8:8906609:A:G
8906625	chr8:8906625:G:A
8906767	chr8:8906767:A:G
8906807	chr8:8906807:G:T
8906851	chr8:8906851:C:T
8906862	chr8:8906862:C:T
8906920	chr8:8906920:A:G
8907031	chr8:8907031:C:T
8907314	chr8:8907314:G:A
8907340	chr8:8907340:A:G
8907446	chr8:8907446:C:G
8907545	chr8:8907545:T:C
8907877	chr8:8907877:T:C
8907928	chr8:8907928:T:C
8908026	chr8:8908026:T:C
8908125	chr8:8908125:A:G
8908175	chr8:8908175:C:T
8908441	chr8:8908441:T:G
8908484	chr8:8908484:C:T
8908537	chr8:8908537:G:A
8908851	chr8:8908851:T:C
8909122	chr8:8909122:A:C
8909124	chr8:8909124:A:G
8909152	chr8:8909152:G:A
8909285	chr8:8909285:A:T
8909337	chr8:8909337:A:G
8909342	chr8:8909342:G:T
8909371	chr8:8909371:C:T
8909372	chr8:8909372:A:G
8909387	chr8:8909387:A:ACT
8909449	chr8:8909449:A:G
8909531	chr8:8909531:T:A
8909643	chr8:8909643:G:A
8909751	chr8:8909751:T:C
8909784	chr8:8909784:C:T
8909821	chr8:8909821:T:C
8909884	chr8:8909884:A:C
8909898	chr8:8909898:A:G
8910289	chr8:8910289:T:C
8910364	chr8:8910364:T:G
8910594	chr8:8910594:G:A
8910802	chr8:8910802:C:T
8911521	chr8:8911521:A:G
8911527	chr8:8911527:T:C
8911549	chr8:8911549:A:G
8911652	chr8:8911652:C:T
8912198	chr8:8912198:C:T
8912658	chr8:8912658:A:G
8912842	chr8:8912842:C:A
8912867	chr8:8912867:T:C
8913404	chr8:8913404:C:T
8913439	chr8:8913439:C:T
8913576	chr8:8913576:C:T
8913829	chr8:8913829:A:G
8913892	chr8:8913892:T:C
8913937	chr8:8913937:A:C
8914092	chr8:8914092:G:C
8914234	chr8:8914234:T:A
8914250	chr8:8914250:G:GA
8914273	chr8:8914273:G:C
8914380	chr8:8914380:A:G
8914537	chr8:8914537:G:C
8914726	chr8:8914726:T:G
8914754	chr8:8914754:A:G
8914881	chr8:8914881:T:C
8915035	chr8:8915035:C:G
8915116	chr8:8915116:G:A
8915125	chr8:8915125:A:G
8915128	chr8:8915128:G:A
8915139	chr8:8915139:C:T
8915163	chr8:8915163:C:G
8915215	chr8:8915215:A:G
8915262	chr8:8915262:C:CAGG
8915264	chr8:8915264:G:A
8915303	chr8:8915303:G:A
8915435	chr8:8915435:T:C
8915443	chr8:8915443:A:G
8915462	chr8:8915462:T:C
8915649	chr8:8915649:C:T
8915655	chr8:8915655:A:G
8915731	chr8:8915731:C:G
8915767	chr8:8915767:C:G
8915923	chr8:8915923:T:C
8915977	chr8:8915977:C:T
8916008	chr8:8916008:G:A
8916125	chr8:8916125:A:G
8916293	chr8:8916293:A:G
8916563	chr8:8916563:G:A
8916585	chr8:8916585:C:T
8916609	chr8:8916609:A:C
8916627	chr8:8916627:A:G
8916703	chr8:8916703:G:C
8916855	chr8:8916855:A:G
8917128	chr8:8917128:A:G
8917349	chr8:8917349:A:G
8917599	chr8:8917599:A:G
8917637	chr8:8917637:A:G
8917766	chr8:8917766:G:A
8917865	chr8:8917865:G:A
8918153	chr8:8918153:G:A
8918355	chr8:8918355:G:A
8918491	chr8:8918491:G:A
8918499	chr8:8918499:A:T
8918549	chr8:8918549:G:A
8918653	chr8:8918653:G:A
8918882	chr8:8918882:G:A
8919260	chr8:8919260:A:G
8919719	chr8:8919719:A:G
8919931	chr8:8919931:G:A
8920038	chr8:8920038:G:C
8920453	chr8:8920453:AG:A
8920455	chr8:8920455:A:ATT
8920731	chr8:8920731:T:C
8920744	chr8:8920744:G:A
8920905	chr8:8920905:G:A
8920925	chr8:8920925:G:A
8921189	chr8:8921189:C:G
8921443	chr8:8921443:T:C
8921460	chr8:8921460:A:G
8921818	chr8:8921818:A:G
8921826	chr8:8921826:A:T
8921908	chr8:8921908:G:A
8922152	chr8:8922152:G:A
8922174	chr8:8922174:T:C
8922262	chr8:8922262:C:T
8922321	chr8:8922321:T:C
8922520	chr8:8922520:A:C
8922566	chr8:8922566:T:A
8922574	chr8:8922574:C:T
8922669	chr8:8922669:C:T
8922685	chr8:8922685:C:T
8922952	chr8:8922952:C:G
8923057	chr8:8923057:A:T
8923145	chr8:8923145:T:G
8923216	chr8:8923216:C:G
8923384	chr8:8923384:A:C
8923656	chr8:8923656:A:G
8923823	chr8:8923823:G:C
8923876	chr8:8923876:T:G
8923924	chr8:8923924:C:G
8924057	chr8:8924057:G:A
8924092	chr8:8924092:C:T
8924419	chr8:8924419:G:A
8925569	chr8:8925569:C:T
8925877	chr8:8925877:C:A
8925996	chr8:8925996:A:G
8926419	chr8:8926419:G:A
8926436	chr8:8926436:A:C
8926512	chr8:8926512:A:G
8926813	chr8:8926813:C:G
8926906	chr8:8926906:A:G
8926991	chr8:8926991:G:A
8927405	chr8:8927405:C:T
8927721	chr8:8927721:G:A
8928175	chr8:8928175:G:C
8928213	chr8:8928213:G:A
8928240	chr8:8928240:A:G
8928375	chr8:8928375:C:T
8928505	chr8:8928505:A:C
8928570	chr8:8928570:A:G
8929300	chr8:8929300:A:T
8930459	chr8:8930459:C:A
8930761	chr8:8930761:G:A
8931402	chr8:8931402:G:C
8931939	chr8:8931939:A:G
8932129	chr8:8932129:C:T
8932174	chr8:8932174:G:C
8932452	chr8:8932452:G:C
8932549	chr8:8932549:T:A
8932716	chr8:8932716:C:G
8933038	chr8:8933038:T:A
8933070	chr8:8933070:G:A
8933158	chr8:8933158:A:G
8933186	chr8:8933186:G:A
8933268	chr8:8933268:G:A
8933634	chr8:8933634:A:C
8933743	chr8:8933743:C:A
8933870	chr8:8933870:G:A
8933899	chr8:8933899:T:G
8933965	chr8:8933965:A:G
8933998	chr8:8933998:C:T
8934001	chr8:8934001:T:C
8934009	chr8:8934009:G:A
8934083	chr8:8934083:A:T
8934522	chr8:8934522:T:C
8934666	chr8:8934666:G:A
8934707	chr8:8934707:A:C
8934806	chr8:8934806:A:C
8934866	chr8:8934866:C:T
8934916	chr8:8934916:A:G
8935272	chr8:8935272:G:A
8935384	chr8:8935384:C:T
8935486	chr8:8935486:G:A
8935544	chr8:8935544:C:T
8935606	chr8:8935606:G:A
8935968	chr8:8935968:A:G
8936061	chr8:8936061:T:A
8936097	chr8:8936097:C:T
8936144	chr8:8936144:A:G
8936349	chr8:8936349:G:A
8936634	chr8:8936634:T:C
8936678	chr8:8936678:A:T
8936683	chr8:8936683:A:G
8936741	chr8:8936741:C:T
8937037	chr8:8937037:T:C
8937048	chr8:8937048:G:A
8937126	chr8:8937126:C:G
8937165	chr8:8937165:C:T
8937213	chr8:8937213:C:G
8937305	chr8:8937305:G:A
8937468	chr8:8937468:G:T
8937818	chr8:8937818:G:A
8938011	chr8:8938011:G:A
8938519	chr8:8938519:A:G
8938632	chr8:8938632:C:G
8938702	chr8:8938702:C:A
8939006	chr8:8939006:G:A
8939009	chr8:8939009:T:G
8939285	chr8:8939285:A:G
8939321	chr8:8939321:A:G
8939568	chr8:8939568:T:G
8940066	chr8:8940066:G:C
8940144	chr8:8940144:AC:A
8940436	chr8:8940436:G:T
8940486	chr8:8940486:A:G
8940674	chr8:8940674:C:G
8940712	chr8:8940712:A:T
8941391	chr8:8941391:T:C
8941461	chr8:8941461:C:T
8941534	chr8:8941534:A:ATGAG
8941601	chr8:8941601:C:A
8941879	chr8:8941879:C:T
8941977	chr8:8941977:GTT:G
8942407	chr8:8942407:G:A
8942409	chr8:8942409:A:G
8942463	chr8:8942463:T:A
8942548	chr8:8942548:G:A
8942713	chr8:8942713:G:T
8942714	chr8:8942714:T:C
8942764	chr8:8942764:T:G
8943051	chr8:8943051:G:C
8943250	chr8:8943250:T:G
8943254	chr8:8943254:T:G
8943284	chr8:8943284:C:T
8943294	chr8:8943294:G:A
8943358	chr8:8943358:G:A
8943492	chr8:8943492:G:A
8943559	chr8:8943559:G:C
8944072	chr8:8944072:T:C
8944276	chr8:8944276:T:A
8944297	chr8:8944297:C:T
8944557	chr8:8944557:A:G
8944704	chr8:8944704:G:A
8945270	chr8:8945270:T:C
8945344	chr8:8945344:C:T
8946186	chr8:8946186:T:C
8946738	chr8:8946738:G:T
8947089	chr8:8947089:C:G
8947156	chr8:8947156:G:C
8947455	chr8:8947455:C:G
8947570	chr8:8947570:T:G
8947680	chr8:8947680:C:G
8947749	chr8:8947749:G:A
8947860	chr8:8947860:T:G
8947914	chr8:8947914:A:G
8947999	chr8:8947999:C:G
8948102	chr8:8948102:T:C
8948216	chr8:8948216:A:T
8948223	chr8:8948223:G:T
8948234	chr8:8948234:A:C
8948295	chr8:8948295:G:A
8948459	chr8:8948459:T:C
8948601	chr8:8948601:G:T
8948962	chr8:8948962:C:G
8949070	chr8:8949070:C:T
8949207	chr8:8949207:T:C
8949605	chr8:8949605:G:A
8950715	chr8:8950715:G:A
8950878	chr8:8950878:A:C
8951109	chr8:8951109:A:C
8951883	chr8:8951883:A:G
8951986	chr8:8951986:C:T
8952052	chr8:8952052:G:C
8952372	chr8:8952372:G:A
8953028	chr8:8953028:A:G
8953092	chr8:8953092:G:C
8953492	chr8:8953492:A:T
8953678	chr8:8953678:T:A
8953816	chr8:8953816:G:C
8953925	chr8:8953925:G:C
8953958	chr8:8953958:T:G
8954025	chr8:8954025:C:T
8954054	chr8:8954054:C:T
8954222	chr8:8954222:G:A
8954684	chr8:8954684:G:C
8954792	chr8:8954792:T:C
8954805	chr8:8954805:C:T
8954874	chr8:8954874:T:C
8954977	chr8:8954977:G:C
8954999	chr8:8954999:T:C
8955235	chr8:8955235:G:A
8955359	chr8:8955359:C:G
8955648	chr8:8955648:T:A
8955751	chr8:8955751:G:T
8955944	chr8:8955944:G:A
8956451	chr8:8956451:A:G
8956463	chr8:8956463:CTTTG:C
8956938	chr8:8956938:C:T
8957164	chr8:8957164:G:A
8957380	chr8:8957380:G:A
8957450	chr8:8957450:A:G
8957687	chr8:8957687:T:C
8958051	chr8:8958051:A:G
8958106	chr8:8958106:T:C
8958212	chr8:8958212:C:T
8958385	chr8:8958385:G:A
8958395	chr8:8958395:C:T
8958418	chr8:8958418:A:G
8959042	chr8:8959042:G:C
8959237	chr8:8959237:A:C
8959371	chr8:8959371:A:G
8959638	chr8:8959638:C:G
8961033	chr8:8961033:A:G
8961419	chr8:8961419:C:T
8961640	chr8:8961640:G:T
8961708	chr8:8961708:C:T
8961783	chr8:8961783:C:T
8962136	chr8:8962136:C:G
8962141	chr8:8962141:T:C
8962623	chr8:8962623:C:G
8962835	chr8:8962835:T:C
8962919	chr8:8962919:G:T
8962986	chr8:8962986:C:T
8963238	chr8:8963238:A:G
8963459	chr8:8963459:G:A
8963574	chr8:8963574:G:C
8963777	chr8:8963777:A:G
8963808	chr8:8963808:T:C
8963972	chr8:8963972:G:A
8964005	chr8:8964005:A:G
8964089	chr8:8964089:G:A
8964127	chr8:8964127:A:G
8964135	chr8:8964135:T:C
8964311	chr8:8964311:G:A
8964421	chr8:8964421:C:G
8964710	chr8:8964710:A:G
8965033	chr8:8965033:T:C
8965283	chr8:8965283:A:G
8965576	chr8:8965576:C:G
8965607	chr8:8965607:T:C
8965680	chr8:8965680:T:C
8965932	chr8:8965932:T:TA
8966463	chr8:8966463:G:A
8966549	chr8:8966549:C:T
8966576	chr8:8966576:G:A
8966697	chr8:8966697:A:G
8966948	chr8:8966948:A:G
8967245	chr8:8967245:G:A
8967423	chr8:8967423:A:C
8967716	chr8:8967716:A:G
8967726	chr8:8967726:C:G
8967799	chr8:8967799:T:A
8967983	chr8:8967983:A:G
8968365	chr8:8968365:T:C
8968388	chr8:8968388:T:C
8969162	chr8:8969162:A:T
8970113	chr8:8970113:G:C
8970197	chr8:8970197:A:G
8970285	chr8:8970285:G:A
8970827	chr8:8970827:G:A
8971077	chr8:8971077:C:T
8971131	chr8:8971131:T:G
8971189	chr8:8971189:C:T
8971391	chr8:8971391:G:A
8971628	chr8:8971628:G:A
8971662	chr8:8971662:A:G
8971864	chr8:8971864:A:T
8971924	chr8:8971924:G:A
8971951	chr8:8971951:C:G
8972034	chr8:8972034:C:G
8972221	chr8:8972221:C:T
8972233	chr8:8972233:G:A
8972471	chr8:8972471:C:T
8972525	chr8:8972525:A:G
8972637	chr8:8972637:T:C
8973141	chr8:8973141:T:C
8973174	chr8:8973174:C:T
8973311	chr8:8973311:G:A
8973319	chr8:8973319:G:A
8973537	chr8:8973537:G:A
8973693	chr8:8973693:T:C
8973790	chr8:8973790:G:A
8973887	chr8:8973887:A:G
8973917	chr8:8973917:T:C
8974136	chr8:8974136:C:G
8974152	chr8:8974152:C:T
8974479	chr8:8974479:A:G
8974576	chr8:8974576:C:T
8974981	chr8:8974981:A:G
8975049	chr8:8975049:A:T
8975062	chr8:8975062:T:C
8975121	chr8:8975121:C:G
8975479	chr8:8975479:T:A
8975610	chr8:8975610:T:C
8975784	chr8:8975784:C:A
8975950	chr8:8975950:G:A
8976380	chr8:8976380:A:G
8976737	chr8:8976737:G:A
8976750	chr8:8976750:G:T
8977018	chr8:8977018:T:A
8977335	chr8:8977335:A:G
8977447	chr8:8977447:C:T
8977664	chr8:8977664:C:T
8978020	chr8:8978020:A:G
8978318	chr8:8978318:C:T
8978397	chr8:8978397:G:A
8978656	chr8:8978656:C:G
8979014	chr8:8979014:C:T
8979067	chr8:8979067:A:G
8980022	chr8:8980022:G:A
8980062	chr8:8980062:C:T
8980287	chr8:8980287:C:G
8980334	chr8:8980334:T:C
8980438	chr8:8980438:G:C
8981018	chr8:8981018:G:A
8981249	chr8:8981249:T:C
8981464	chr8:8981464:C:T
8981533	chr8:8981533:G:A
8981694	chr8:8981694:G:A
8981824	chr8:8981824:G:A
8981841	chr8:8981841:C:T
8981897	chr8:8981897:A:G
8982331	chr8:8982331:G:A
8982419	chr8:8982419:A:G
8982465	chr8:8982465:G:A
8982532	chr8:8982532:A:G
8982535	chr8:8982535:G:C
8983042	chr8:8983042:G:A
8983073	chr8:8983073:T:C
8983368	chr8:8983368:C:A
8984119	chr8:8984119:G:A
8984167	chr8:8984167:C:T
8984537	chr8:8984537:G:C
8984686	chr8:8984686:C:T
8985228	chr8:8985228:C:T
8985654	chr8:8985654:A:C
8985897	chr8:8985897:G:GTT
8985933	chr8:8985933:G:A
8986164	chr8:8986164:A:G
8986326	chr8:8986326:T:C
8986347	chr8:8986347:A:G
8986368	chr8:8986368:T:C
8986693	chr8:8986693:G:A
8986738	chr8:8986738:G:A
8986809	chr8:8986809:C:T
8986872	chr8:8986872:C:G
8987506	chr8:8987506:G:C
8987765	chr8:8987765:C:T
8987915	chr8:8987915:A:G
8987977	chr8:8987977:A:G
8988133	chr8:8988133:T:C
8988190	chr8:8988190:C:A
8988257	chr8:8988257:G:A
8988681	chr8:8988681:T:C
8988710	chr8:8988710:T:C
8988810	chr8:8988810:G:A
8988929	chr8:8988929:C:T
8989008	chr8:8989008:T:C
8989224	chr8:8989224:A:G
8989332	chr8:8989332:C:T
8989575	chr8:8989575:A:G
8989843	chr8:8989843:C:T
8990199	chr8:8990199:C:A
8990431	chr8:8990431:TTTTC:T
8990976	chr8:8990976:G:C
8990985	chr8:8990985:G:A
8991034	chr8:8991034:G:A
8991721	chr8:8991721:G:A
8991763	chr8:8991763:TG:T
8991971	chr8:8991971:A:T
8992054	chr8:8992054:T:C
8992056	chr8:8992056:C:G
8992249	chr8:8992249:G:A
8992278	chr8:8992278:CT:C
8992373	chr8:8992373:C:G
8992382	chr8:8992382:G:A
8992454	chr8:8992454:C:T
8992459	chr8:8992459:G:C
8992664	chr8:8992664:G:C
8992825	chr8:8992825:T:A
8992898	chr8:8992898:A:G
8992925	chr8:8992925:G:A
8993191	chr8:8993191:A:G
8993275	chr8:8993275:C:G
8993315	chr8:8993315:A:G
8993785	chr8:8993785:G:A
8993918	chr8:8993918:C:T
8994215	chr8:8994215:A:G
8994291	chr8:8994291:T:C
8994371	chr8:8994371:G:A
8994391	chr8:8994391:G:A
8995011	chr8:8995011:A:G
8995041	chr8:8995041:T:C
8995248	chr8:8995248:A:G
8995330	chr8:8995330:A:G
8995335	chr8:8995335:A:G
8995346	chr8:8995346:T:C
8995652	chr8:8995652:C:T
8995760	chr8:8995760:G:T
8995844	chr8:8995844:C:T
8996270	chr8:8996270:T:C
8996817	chr8:8996817:A:G
8997056	chr8:8997056:A:G
8997067	chr8:8997067:T:C
8997453	chr8:8997453:C:T
8997508	chr8:8997508:A:G
8997522	chr8:8997522:C:T
8997929	chr8:8997929:C:T
8998084	chr8:8998084:A:G
8998201	chr8:8998201:G:C
8998476	chr8:8998476:G:A
8998503	chr8:8998503:T:C
8998684	chr8:8998684:T:G
8998886	chr8:8998886:G:A
8999412	chr8:8999412:C:T
8999836	chr8:8999836:G:A
9000041	chr8:9000041:C:T
9000109	chr8:9000109:A:G
9000214	chr8:9000214:G:A
9000646	chr8:9000646:C:T
9000691	chr8:9000691:C:T
9000954	chr8:9000954:T:C
9001267	chr8:9001267:C:G
9001277	chr8:9001277:C:T
9001378	chr8:9001378:G:C
9001529	chr8:9001529:C:T
9001634	chr8:9001634:G:A
9001711	chr8:9001711:C:T
9001805	chr8:9001805:C:T
9001875	chr8:9001875:T:C
9001975	chr8:9001975:T:C
9002088	chr8:9002088:A:T
9002330	chr8:9002330:C:G
9002360	chr8:9002360:C:T
9002376	chr8:9002376:G:T
9002392	chr8:9002392:T:C
9002570	chr8:9002570:A:C
9002642	chr8:9002642:A:G
9002766	chr8:9002766:G:T
9003110	chr8:9003110:T:C
9003199	chr8:9003199:T:G
9003301	chr8:9003301:C:T
9003314	chr8:9003314:C:T
9003384	chr8:9003384:T:C
9003482	chr8:9003482:T:C
9003499	chr8:9003499:G:A
9003633	chr8:9003633:C:T
9003634	chr8:9003634:G:C
9003687	chr8:9003687:TTGAA:T
9004085	chr8:9004085:G:T
9004156	chr8:9004156:A:G
9004566	chr8:9004566:C:G
9004586	chr8:9004586:G:GCC
9005011	chr8:9005011:G:C
9005064	chr8:9005064:T:C
9005225	chr8:9005225:A:T
9005433	chr8:9005433:A:G
9005732	chr8:9005732:T:G
9005845	chr8:9005845:T:A
9005930	chr8:9005930:T:C
9006264	chr8:9006264:G:A
9006416	chr8:9006416:G:C
9006847	chr8:9006847:A:G
9007307	chr8:9007307:C:T
9007324	chr8:9007324:A:G
9007401	chr8:9007401:G:A
9008203	chr8:9008203:A:G
9008221	chr8:9008221:T:C
9008224	chr8:9008224:T:TA
9008385	chr8:9008385:A:G
9008413	chr8:9008413:A:T
9008501	chr8:9008501:G:C
9008562	chr8:9008562:A:G
9008605	chr8:9008605:T:G
9008841	chr8:9008841:A:T
9009048	chr8:9009048:A:G
9009151	chr8:9009151:G:A
9009538	chr8:9009538:C:A
9009887	chr8:9009887:G:T
9009899	chr8:9009899:G:A
9010013	chr8:9010013:G:A
9010049	chr8:9010049:T:G
9010056	chr8:9010056:G:A
9010150	chr8:9010150:A:C
9010163	chr8:9010163:G:A
9010271	chr8:9010271:T:C
9010321	chr8:9010321:T:A
9010347	chr8:9010347:C:T
9010674	chr8:9010674:A:T
9010719	chr8:9010719:T:A
9010773	chr8:9010773:C:T
9010924	chr8:9010924:C:G
9011222	chr8:9011222:G:A
9011284	chr8:9011284:T:A
9011767	chr8:9011767:G:A
9011837	chr8:9011837:T:C
9012035	chr8:9012035:TAAAG:T
9012126	chr8:9012126:T:C
9012167	chr8:9012167:A:C
9012295	chr8:9012295:C:G
9012330	chr8:9012330:T:C
9012420	chr8:9012420:T:C
9012507	chr8:9012507:G:T
9012573	chr8:9012573:C:G
9012648	chr8:9012648:A:G
9012780	chr8:9012780:A:G
9012923	chr8:9012923:GTT:G
9013078	chr8:9013078:A:C
9013352	chr8:9013352:T:C
9013460	chr8:9013460:G:T
9013491	chr8:9013491:G:A
9013676	chr8:9013676:G:A
9013798	chr8:9013798:A:G
9013913	chr8:9013913:C:G
9013952	chr8:9013952:C:T
9014097	chr8:9014097:A:C
9014098	chr8:9014098:A:G
9014200	chr8:9014200:C:T
9014299	chr8:9014299:T:C
9014645	chr8:9014645:A:G
9014718	chr8:9014718:A:G
9014733	chr8:9014733:A:T
9014785	chr8:9014785:G:A
9014951	chr8:9014951:C:T
9014973	chr8:9014973:A:G
9015098	chr8:9015098:G:A
9015121	chr8:9015121:G:C
9015186	chr8:9015186:A:T
9015316	chr8:9015316:T:C
9015507	chr8:9015507:T:C
9015780	chr8:9015780:A:G
9015783	chr8:9015783:G:A
9016009	chr8:9016009:A:G
9016099	chr8:9016099:C:G
9016143	chr8:9016143:A:T
9016260	chr8:9016260:T:C
9016621	chr8:9016621:G:A
9016700	chr8:9016700:T:G
9016833	chr8:9016833:G:A
9016842	chr8:9016842:A:G
9016929	chr8:9016929:C:T
9016958	chr8:9016958:C:T
9017124	chr8:9017124:C:G
9017304	chr8:9017304:T:C
9017871	chr8:9017871:A:G
9017969	chr8:9017969:T:C
9018550	chr8:9018550:C:G
9018677	chr8:9018677:T:G
9018761	chr8:9018761:T:TGCCATTAATCCTCTTTAGTCA
9019382	chr8:9019382:A:C
9019406	chr8:9019406:A:C
9019510	chr8:9019510:G:A
9020336	chr8:9020336:T:C
9020622	chr8:9020622:G:C
9020857	chr8:9020857:C:T
9021002	chr8:9021002:A:G
9021319	chr8:9021319:C:G
9021471	chr8:9021471:T:C
9021708	chr8:9021708:A:G
9021852	chr8:9021852:T:A
9022013	chr8:9022013:A:T
9022122	chr8:9022122:T:C
9022139	chr8:9022139:T:C
9022830	chr8:9022830:A:G
9023043	chr8:9023043:C:G
9024314	chr8:9024314:A:G
9024417	chr8:9024417:T:C
9024537	chr8:9024537:C:T
9024585	chr8:9024585:C:G
9024622	chr8:9024622:C:G
9024833	chr8:9024833:G:T
9024925	chr8:9024925:G:A
9024947	chr8:9024947:A:G
9024981	chr8:9024981:G:T
9025002	chr8:9025002:C:G
9025024	chr8:9025024:G:C
9025056	chr8:9025056:G:A
9025158	chr8:9025158:C:T
9025194	chr8:9025194:T:C
9025233	chr8:9025233:C:G
9025480	chr8:9025480:C:G
9025651	chr8:9025651:A:G
9025867	chr8:9025867:C:G
9026395	chr8:9026395:C:T
9026533	chr8:9026533:TCATC:T
9027161	chr8:9027161:G:A
9027656	chr8:9027656:A:G
9028444	chr8:9028444:G:A
9028926	chr8:9028926:T:C
9029050	chr8:9029050:G:A
9029434	chr8:9029434:T:C
9029509	chr8:9029509:T:C
9029603	chr8:9029603:T:C
9029643	chr8:9029643:T:A
9029755	chr8:9029755:C:T
9029857	chr8:9029857:G:C
9030032	chr8:9030032:TAAC:T
9030112	chr8:9030112:G:A
9030327	chr8:9030327:A:C
9030718	chr8:9030718:C:T
9030935	chr8:9030935:A:T
9031168	chr8:9031168:T:C
9031438	chr8:9031438:A:G
9031821	chr8:9031821:G:A
9032276	chr8:9032276:TATTA:T
9032336	chr8:9032336:A:G
9032355	chr8:9032355:A:G
9032569	chr8:9032569:T:C
9032588	chr8:9032588:C:T
9032838	chr8:9032838:T:A
9033040	chr8:9033040:A:G
9033112	chr8:9033112:A:G
9033304	chr8:9033304:A:G
9033540	chr8:9033540:CTG:C
9033716	chr8:9033716:T:C
9033785	chr8:9033785:GC:G
9033866	chr8:9033866:T:C
9033919	chr8:9033919:G:C
9034003	chr8:9034003:A:G
9034715	chr8:9034715:T:C
9035087	chr8:9035087:G:T
9035094	chr8:9035094:C:T
9035335	chr8:9035335:GGCTTCAAA:G
9035409	chr8:9035409:C:T
9036071	chr8:9036071:A:G
9036349	chr8:9036349:A:G
9036359	chr8:9036359:C:T
9036425	chr8:9036425:A:G
9036709	chr8:9036709:G:C
9037070	chr8:9037070:T:C
9037296	chr8:9037296:A:G
9037382	chr8:9037382:C:A
9037574	chr8:9037574:T:G
9038249	chr8:9038249:T:C
9038318	chr8:9038318:A:C
9038785	chr8:9038785:G:A
9039768	chr8:9039768:C:G
9040245	chr8:9040245:CT:C
9040373	chr8:9040373:T:G
9040629	chr8:9040629:G:A
9041194	chr8:9041194:G:A
9041430	chr8:9041430:G:C
9041434	chr8:9041434:G:C
9041439	chr8:9041439:C:G
9041643	chr8:9041643:T:C
9042111	chr8:9042111:G:A
9042305	chr8:9042305:A:G
9042476	chr8:9042476:C:G
9042709	chr8:9042709:T:C
9042784	chr8:9042784:A:G
9043439	chr8:9043439:A:G
9043705	chr8:9043705:T:C
9043712	chr8:9043712:T:G
9043733	chr8:9043733:G:A
9043817	chr8:9043817:A:T
9044080	chr8:9044080:C:G
9044288	chr8:9044288:C:T
9044304	chr8:9044304:C:T
9044386	chr8:9044386:G:T
9044469	chr8:9044469:A:G
9044712	chr8:9044712:T:C
9044759	chr8:9044759:A:G
9044861	chr8:9044861:A:T
9045192	chr8:9045192:C:T
9045603	chr8:9045603:C:T
9045624	chr8:9045624:C:T
9045813	chr8:9045813:A:G
9046111	chr8:9046111:G:T
9046143	chr8:9046143:A:T
9046175	chr8:9046175:T:C
9046642	chr8:9046642:A:G
9046805	chr8:9046805:C:G
9047129	chr8:9047129:T:C
9047352	chr8:9047352:T:G
9047364	chr8:9047364:T:C
9047445	chr8:9047445:G:A
9047743	chr8:9047743:CCT:C
9047759	chr8:9047759:A:G
9048005	chr8:9048005:C:G
9048026	chr8:9048026:G:C
9048416	chr8:9048416:A:G
9048582	chr8:9048582:G:A
9048638	chr8:9048638:T:C
9048706	chr8:9048706:G:A
9049784	chr8:9049784:G:A
9049897	chr8:9049897:T:A
9050047	chr8:9050047:C:A
9050440	chr8:9050440:G:A
9050602	chr8:9050602:G:A
9050632	chr8:9050632:T:C
9050725	chr8:9050725:C:A
9050793	chr8:9050793:G:A
9051086	chr8:9051086:C:T
9051901	chr8:9051901:G:A
9052007	chr8:9052007:C:T
9052118	chr8:9052118:G:C
9052261	chr8:9052261:G:C
9052414	chr8:9052414:C:T
9052880	chr8:9052880:G:T
9052928	chr8:9052928:T:A
9053307	chr8:9053307:G:A
9053438	chr8:9053438:C:T
9053463	chr8:9053463:G:C
9053798	chr8:9053798:C:A
9053963	chr8:9053963:G:A
9054018	chr8:9054018:T:G
9054298	chr8:9054298:C:T
9054640	chr8:9054640:T:C
9054787	chr8:9054787:C:T
9055401	chr8:9055401:T:C
9055592	chr8:9055592:T:G
9055816	chr8:9055816:A:G
9056827	chr8:9056827:T:A
9056933	chr8:9056933:A:G
9057391	chr8:9057391:C:A
9057703	chr8:9057703:TA:T
9057979	chr8:9057979:T:C
9058829	chr8:9058829:G:A
9058994	chr8:9058994:G:C
9059385	chr8:9059385:T:G
9059475	chr8:9059475:G:T
9059742	chr8:9059742:G:A
9059745	chr8:9059745:A:G
9059927	chr8:9059927:C:G
9060424	chr8:9060424:A:G
9060558	chr8:9060558:C:T
9060680	chr8:9060680:A:G
9060706	chr8:9060706:G:A
9060833	chr8:9060833:G:C
9060973	chr8:9060973:G:A
9061160	chr8:9061160:G:A
9061390	chr8:9061390:C:G
9061455	chr8:9061455:G:C
9061544	chr8:9061544:C:T
9061714	chr8:9061714:G:A
9061717	chr8:9061717:T:C
9061807	chr8:9061807:T:C
9061819	chr8:9061819:T:C
9061931	chr8:9061931:C:T
9061947	chr8:9061947:A:G
9061985	chr8:9061985:T:G
9062166	chr8:9062166:C:T
9062207	chr8:9062207:G:A
9062260	chr8:9062260:G:A
9062759	chr8:9062759:C:G
9063078	chr8:9063078:C:G
9063148	chr8:9063148:C:G
9063150	chr8:9063150:G:A
9063381	chr8:9063381:A:T
9063413	chr8:9063413:T:C
9063419	chr8:9063419:G:T
9063500	chr8:9063500:C:T
9063538	chr8:9063538:G:T
9063694	chr8:9063694:G:A
9064034	chr8:9064034:G:T
9064118	chr8:9064118:G:A
9064217	chr8:9064217:G:A
9064259	chr8:9064259:C:A
9064423	chr8:9064423:A:T
9064433	chr8:9064433:A:C
9064508	chr8:9064508:CT:C
9064518	chr8:9064518:A:C
9064533	chr8:9064533:G:A
9064738	chr8:9064738:GA:G
9064761	chr8:9064761:G:A
9064954	chr8:9064954:C:T
9064966	chr8:9064966:C:G
9064982	chr8:9064982:G:A
9065031	chr8:9065031:G:T
9065330	chr8:9065330:A:G
9065550	chr8:9065550:C:G
9066023	chr8:9066023:C:T
9066075	chr8:9066075:C:T
9066456	chr8:9066456:C:G
9066923	chr8:9066923:G:A
9067027	chr8:9067027:G:C
9067057	chr8:9067057:A:G
9067196	chr8:9067196:G:A
9067500	chr8:9067500:C:G
9067514	chr8:9067514:G:A
9067809	chr8:9067809:C:G
9067848	chr8:9067848:T:C
9067881	chr8:9067881:C:T
9067918	chr8:9067918:A:G
9067952	chr8:9067952:A:G
9068956	chr8:9068956:T:C
9069105	chr8:9069105:C:A
9069181	chr8:9069181:A:G
9069755	chr8:9069755:TA:T
9069980	chr8:9069980:TG:T
9071288	chr8:9071288:C:T
9071620	chr8:9071620:A:C
9071777	chr8:9071777:A:C
9071837	chr8:9071837:G:A
9072350	chr8:9072350:C:T
9072353	chr8:9072353:A:G
9072528	chr8:9072528:G:A
9072936	chr8:9072936:C:T
9073230	chr8:9073230:A:G
9073276	chr8:9073276:G:A
9073416	chr8:9073416:G:C
9073565	chr8:9073565:T:C
9073651	chr8:9073651:AATTAT:A
9074193	chr8:9074193:C:T
9075041	chr8:9075041:C:G
9075429	chr8:9075429:A:G
9075509	chr8:9075509:T:G
9075517	chr8:9075517:A:G
9075747	chr8:9075747:G:A
9075800	chr8:9075800:T:A
9076049	chr8:9076049:C:T
9076077	chr8:9076077:T:C
9076079	chr8:9076079:A:G
9076153	chr8:9076153:A:C
9076231	chr8:9076231:A:G
9076367	chr8:9076367:A:G
9076434	chr8:9076434:G:A
9076604	chr8:9076604:T:A
9077029	chr8:9077029:C:G
9077396	chr8:9077396:A:G
9077545	chr8:9077545:G:A
9078038	chr8:9078038:G:A
9078591	chr8:9078591:T:C
9079110	chr8:9079110:T:C
9079239	chr8:9079239:A:G
9079452	chr8:9079452:A:G
9079627	chr8:9079627:C:G
9079754	chr8:9079754:T:G
9079932	chr8:9079932:A:G
9079953	chr8:9079953:A:G
9080058	chr8:9080058:G:C
9080278	chr8:9080278:T:G
9080412	chr8:9080412:C:T
9080432	chr8:9080432:C:T
9080468	chr8:9080468:C:A
9080675	chr8:9080675:T:C
9080761	chr8:9080761:T:A
9080858	chr8:9080858:A:T
9080869	chr8:9080869:A:G
9080952	chr8:9080952:G:A
9080978	chr8:9080978:A:G
9081353	chr8:9081353:A:C
9081387	chr8:9081387:C:T
9081554	chr8:9081554:T:C
9081815	chr8:9081815:C:T
9082030	chr8:9082030:G:A
9082213	chr8:9082213:G:A
9082321	chr8:9082321:C:G
9082526	chr8:9082526:C:G
9082821	chr8:9082821:T:A
9082825	chr8:9082825:A:T
9082859	chr8:9082859:T:A
9082868	chr8:9082868:G:C
9082883	chr8:9082883:A:G
9083103	chr8:9083103:G:C
9083176	chr8:9083176:C:A
9083231	chr8:9083231:C:A
9083254	chr8:9083254:T:C
9083534	chr8:9083534:C:T
9083548	chr8:9083548:A:C
9083955	chr8:9083955:G:A
9084079	chr8:9084079:C:T
9084090	chr8:9084090:G:C
9084137	chr8:9084137:C:T
9084193	chr8:9084193:C:T
9084567	chr8:9084567:C:T
9084721	chr8:9084721:T:A
9084768	chr8:9084768:A:G
9085151	chr8:9085151:G:T
9085500	chr8:9085500:G:A
9085847	chr8:9085847:C:T
9085920	chr8:9085920:A:T
9086123	chr8:9086123:G:A
9086368	chr8:9086368:G:A
9086408	chr8:9086408:G:C
9086650	chr8:9086650:A:G
9086651	chr8:9086651:G:C
9086684	chr8:9086684:T:C
9086797	chr8:9086797:T:C
9087656	chr8:9087656:T:G
9088100	chr8:9088100:A:T
9088448	chr8:9088448:T:C
9088653	chr8:9088653:G:A
9088881	chr8:9088881:G:A
9089142	chr8:9089142:C:T
9089250	chr8:9089250:C:G
9089671	chr8:9089671:C:T
9089961	chr8:9089961:T:C
9090048	chr8:9090048:A:G
9090118	chr8:9090118:A:G
9090380	chr8:9090380:T:C
9090500	chr8:9090500:A:T
9090944	chr8:9090944:T:C
9090959	chr8:9090959:T:G
9091005	chr8:9091005:A:G
9091427	chr8:9091427:A:T
9091548	chr8:9091548:G:A
9092116	chr8:9092116:C:T
9092215	chr8:9092215:T:C
9092221	chr8:9092221:C:T
9092383	chr8:9092383:T:C
9092501	chr8:9092501:A:G
9092506	chr8:9092506:C:G
9092529	chr8:9092529:G:A
9092964	chr8:9092964:C:T
9093156	chr8:9093156:A:T
9093273	chr8:9093273:T:C
9093351	chr8:9093351:G:A
9093356	chr8:9093356:A:G
9093372	chr8:9093372:G:A
9093379	chr8:9093379:G:A
9093570	chr8:9093570:C:G
9093916	chr8:9093916:G:A
9094105	chr8:9094105:C:T
9094509	chr8:9094509:T:G
9094598	chr8:9094598:G:C
9094687	chr8:9094687:C:G
9094732	chr8:9094732:C:G
9095227	chr8:9095227:C:T
9095348	chr8:9095348:C:T
9095434	chr8:9095434:T:A
9095589	chr8:9095589:T:C
9096003	chr8:9096003:C:T
9096315	chr8:9096315:C:T
9096570	chr8:9096570:C:T
9097003	chr8:9097003:C:T
9097272	chr8:9097272:C:T
9097273	chr8:9097273:A:G
9097396	chr8:9097396:C:G
9097875	chr8:9097875:G:A
9097991	chr8:9097991:A:G
9098099	chr8:9098099:G:A
9098106	chr8:9098106:G:A
9098283	chr8:9098283:G:C
9098379	chr8:9098379:G:A
9098531	chr8:9098531:A:C
9098645	chr8:9098645:A:G
9098722	chr8:9098722:A:G
9098785	chr8:9098785:T:C
9098813	chr8:9098813:A:T
9098936	chr8:9098936:T:C
9099259	chr8:9099259:G:A
9099286	chr8:9099286:CT:C
9099349	chr8:9099349:C:A
9099444	chr8:9099444:AATT:A
9099586	chr8:9099586:C:T
9099626	chr8:9099626:G:C
9099960	chr8:9099960:G:A
9100019	chr8:9100019:A:G
9100277	chr8:9100277:A:G
9100278	chr8:9100278:TAAC:T
9100440	chr8:9100440:C:T
9100668	chr8:9100668:T:G
9100910	chr8:9100910:G:A
9101458	chr8:9101458:C:G
9101787	chr8:9101787:T:C
9101876	chr8:9101876:G:A
9102190	chr8:9102190:G:T
9102757	chr8:9102757:C:T
9102979	chr8:9102979:A:G
9102990	chr8:9102990:G:C
9103231	chr8:9103231:T:C
9103233	chr8:9103233:T:C
9103507	chr8:9103507:C:T
9104149	chr8:9104149:A:G
9104338	chr8:9104338:C:T
9104480	chr8:9104480:C:T
9104597	chr8:9104597:G:T
9104990	chr8:9104990:G:A
9105156	chr8:9105156:G:T
9105712	chr8:9105712:C:T
9105924	chr8:9105924:T:C
9106017	chr8:9106017:C:T
9106090	chr8:9106090:G:A
9106099	chr8:9106099:A:C
9106252	chr8:9106252:T:C
9106262	chr8:9106262:T:G
9106617	chr8:9106617:A:C
9106710	chr8:9106710:A:G
9107116	chr8:9107116:C:T
9107298	chr8:9107298:CAAT:C
9107475	chr8:9107475:G:A
9107564	chr8:9107564:T:G
9107647	chr8:9107647:A:G
9107681	chr8:9107681:T:G
9107896	chr8:9107896:T:A
9107900	chr8:9107900:C:T
9108418	chr8:9108418:T:A
9108483	chr8:9108483:A:G
9108496	chr8:9108496:G:A
9108566	chr8:9108566:T:A
9108637	chr8:9108637:T:C
9108776	chr8:9108776:A:AG
9109044	chr8:9109044:G:A
9109096	chr8:9109096:A:G
9109179	chr8:9109179:C:T
9109616	chr8:9109616:G:T
9110298	chr8:9110298:A:T
9110350	chr8:9110350:T:C
9110829	chr8:9110829:T:A
9110843	chr8:9110843:A:G
9110877	chr8:9110877:A:G
9111381	chr8:9111381:G:C
9111524	chr8:9111524:G:T
9111749	chr8:9111749:C:T
9111864	chr8:9111864:A:G
9112010	chr8:9112010:C:T
9112016	chr8:9112016:C:T
9112091	chr8:9112091:GA:G
9112172	chr8:9112172:C:T
9112328	chr8:9112328:C:T
9112614	chr8:9112614:C:A
9113202	chr8:9113202:A:G
9113414	chr8:9113414:T:C
9113474	chr8:9113474:T:C
9113493	chr8:9113493:C:G
9113514	chr8:9113514:G:C
9113715	chr8:9113715:T:TA
9113842	chr8:9113842:G:A
9113959	chr8:9113959:G:A
9114423	chr8:9114423:A:G
9114513	chr8:9114513:G:A
9114538	chr8:9114538:T:C
9114803	chr8:9114803:A:T
9114842	chr8:9114842:C:T
9114852	chr8:9114852:C:T
9114973	chr8:9114973:T:A
9115117	chr8:9115117:A:ATAAAG
9115306	chr8:9115306:C:G
9115452	chr8:9115452:G:A
9115952	chr8:9115952:G:A
9116106	chr8:9116106:C:T
9116239	chr8:9116239:G:A
9116336	chr8:9116336:C:T
9116348	chr8:9116348:A:G
9116404	chr8:9116404:G:T
9116812	chr8:9116812:G:A
9116828	chr8:9116828:C:T
9117163	chr8:9117163:A:G
9117293	chr8:9117293:T:A
9117471	chr8:9117471:C:T
9117528	chr8:9117528:A:G
9117568	chr8:9117568:A:G
9117593	chr8:9117593:G:A
9117667	chr8:9117667:G:A
9118017	chr8:9118017:G:C
9118288	chr8:9118288:CA:C
9118765	chr8:9118765:G:A
9118991	chr8:9118991:A:G
9119492	chr8:9119492:GGCTTC:G
9119655	chr8:9119655:C:G
9119688	chr8:9119688:A:G
9119939	chr8:9119939:T:G
9120323	chr8:9120323:G:A
9120614	chr8:9120614:C:T
9120631	chr8:9120631:C:T
9120647	chr8:9120647:A:T
9120784	chr8:9120784:C:T
9120864	chr8:9120864:A:G
9120912	chr8:9120912:C:T
9120943	chr8:9120943:C:A
9121367	chr8:9121367:T:C
9121439	chr8:9121439:A:G
9121615	chr8:9121615:A:C
9122041	chr8:9122041:C:T
9122102	chr8:9122102:T:C
9122179	chr8:9122179:T:C
9122490	chr8:9122490:A:G
9122653	chr8:9122653:A:G
9122723	chr8:9122723:T:C
9123718	chr8:9123718:T:C
9124466	chr8:9124466:A:G
9124779	chr8:9124779:A:G
9124886	chr8:9124886:T:C
9124946	chr8:9124946:T:C
9125420	chr8:9125420:G:A
9126026	chr8:9126026:C:T
9126225	chr8:9126225:A:C
9126360	chr8:9126360:T:C
9126387	chr8:9126387:A:C
9126418	chr8:9126418:C:T
9126583	chr8:9126583:G:A
9126792	chr8:9126792:T:C
9127100	chr8:9127100:A:G
9127104	chr8:9127104:A:G
9127109	chr8:9127109:T:C
9127505	chr8:9127505:AAATC:A
9127580	chr8:9127580:G:A
9127927	chr8:9127927:T:G
9128341	chr8:9128341:C:A
9129086	chr8:9129086:C:G
9129103	chr8:9129103:T:C
9129727	chr8:9129727:G:A
9129917	chr8:9129917:C:G
9130146	chr8:9130146:G:A
9130178	chr8:9130178:G:A
9130310	chr8:9130310:G:T
9130563	chr8:9130563:A:G
9130603	chr8:9130603:G:A
9131163	chr8:9131163:C:A
9131268	chr8:9131268:A:T
9131478	chr8:9131478:G:A
9131562	chr8:9131562:A:G
9132156	chr8:9132156:G:A
9132982	chr8:9132982:C:G
9133067	chr8:9133067:A:G
9133135	chr8:9133135:G:A
9133196	chr8:9133196:C:G
9133569	chr8:9133569:T:C
9134315	chr8:9134315:T:G
9135044	chr8:9135044:G:A
9135445	chr8:9135445:A:T
9136559	chr8:9136559:T:G
9136924	chr8:9136924:A:G
9137001	chr8:9137001:C:T
9137002	chr8:9137002:A:G
9137130	chr8:9137130:A:G
9137426	chr8:9137426:A:T
9137430	chr8:9137430:A:G
9137567	chr8:9137567:G:A
9137621	chr8:9137621:G:A
9137877	chr8:9137877:A:G
9138129	chr8:9138129:C:CTT
9138648	chr8:9138648:A:C
9138763	chr8:9138763:C:T
9138908	chr8:9138908:A:AT
9138930	chr8:9138930:CTCT:C
9138980	chr8:9138980:G:A
9139426	chr8:9139426:T:A
9139586	chr8:9139586:C:T
9139698	chr8:9139698:G:A
9139814	chr8:9139814:GCT:G
9139834	chr8:9139834:C:A
9139905	chr8:9139905:G:A
9139920	chr8:9139920:A:C
9139925	chr8:9139925:A:T
9140076	chr8:9140076:G:T
9140104	chr8:9140104:C:T
9140113	chr8:9140113:G:A
9140367	chr8:9140367:C:T
9140512	chr8:9140512:A:G
9141262	chr8:9141262:G:A
9141509	chr8:9141509:C:T
9142404	chr8:9142404:TGAG:T
9142405	chr8:9142405:G:A
9142667	chr8:9142667:C:T
9143171	chr8:9143171:T:C
9143205	chr8:9143205:C:T
9143328	chr8:9143328:G:GA
9143431	chr8:9143431:G:A
9143697	chr8:9143697:A:G
9143706	chr8:9143706:A:T
9144055	chr8:9144055:A:T
9144335	chr8:9144335:G:A
9144484	chr8:9144484:T:C
9144723	chr8:9144723:A:T
9144738	chr8:9144738:T:C
9144804	chr8:9144804:G:C
9144941	chr8:9144941:T:G
9145035	chr8:9145035:T:C
9145143	chr8:9145143:C:T
9145233	chr8:9145233:T:C
9145487	chr8:9145487:A:G
9145977	chr8:9145977:C:T
9147076	chr8:9147076:G:A
9147265	chr8:9147265:T:G
9147794	chr8:9147794:A:G
9148725	chr8:9148725:A:AT
9148832	chr8:9148832:A:G
9149058	chr8:9149058:C:T
9149093	chr8:9149093:C:T
9149763	chr8:9149763:C:A
9150055	chr8:9150055:T:A
9151326	chr8:9151326:G:C
9151349	chr8:9151349:G:A
9151596	chr8:9151596:G:A
9151743	chr8:9151743:C:G
9151968	chr8:9151968:T:C
9152292	chr8:9152292:A:T
9152396	chr8:9152396:G:A
9152548	chr8:9152548:T:C
9152694	chr8:9152694:A:G
9153784	chr8:9153784:G:A
9153828	chr8:9153828:TC:T
9154102	chr8:9154102:C:T
9154385	chr8:9154385:C:T
9154393	chr8:9154393:A:C
9154741	chr8:9154741:A:C
9154924	chr8:9154924:G:C
9155333	chr8:9155333:G:A
9155404	chr8:9155404:G:A
9155555	chr8:9155555:T:A
9156202	chr8:9156202:G:C
9156256	chr8:9156256:C:T
9156422	chr8:9156422:A:G
9156495	chr8:9156495:A:G
9156764	chr8:9156764:C:G
9157257	chr8:9157257:C:T
9158604	chr8:9158604:A:C
9159101	chr8:9159101:A:G
9159302	chr8:9159302:G:C
9159414	chr8:9159414:G:C
9159738	chr8:9159738:A:T
9160786	chr8:9160786:AAAG:A
9160798	chr8:9160798:G:T
9161080	chr8:9161080:T:G
9161089	chr8:9161089:A:G
9161116	chr8:9161116:A:G
9161844	chr8:9161844:A:G
9162899	chr8:9162899:A:G
9162929	chr8:9162929:A:C
9163056	chr8:9163056:C:T
9163232	chr8:9163232:G:C
9163516	chr8:9163516:G:A
9164039	chr8:9164039:A:G
9164667	chr8:9164667:A:C
9164854	chr8:9164854:A:G
9165082	chr8:9165082:G:C
9165209	chr8:9165209:C:T
9165325	chr8:9165325:C:T
9165951	chr8:9165951:C:T
9167205	chr8:9167205:C:T
9167308	chr8:9167308:TG:T
9167321	chr8:9167321:A:G
9167770	chr8:9167770:T:C
9169083	chr8:9169083:G:A
9169129	chr8:9169129:C:T
9169228	chr8:9169228:C:T
9169419	chr8:9169419:T:C
9169901	chr8:9169901:G:A
9170261	chr8:9170261:C:T
9170751	chr8:9170751:C:A
9170951	chr8:9170951:A:G
9171558	chr8:9171558:C:T
9171575	chr8:9171575:T:C
9171903	chr8:9171903:A:G
9171916	chr8:9171916:C:T
9172094	chr8:9172094:T:C
9172170	chr8:9172170:A:T
9172245	chr8:9172245:CTG:C
9172569	chr8:9172569:T:C
9172650	chr8:9172650:G:A
9172877	chr8:9172877:T:G
9173160	chr8:9173160:G:A
9173179	chr8:9173179:A:G
9173410	chr8:9173410:T:G
9174231	chr8:9174231:C:T
9174358	chr8:9174358:C:A
9174485	chr8:9174485:C:G
9175049	chr8:9175049:G:A
9175136	chr8:9175136:A:G
9175583	chr8:9175583:G:A
9176234	chr8:9176234:C:G
9176456	chr8:9176456:A:G
9176486	chr8:9176486:C:A
9176937	chr8:9176937:T:C
9177656	chr8:9177656:G:T
9178319	chr8:9178319:G:T
9178416	chr8:9178416:T:A
9178577	chr8:9178577:A:G
9178581	chr8:9178581:C:T
9178751	chr8:9178751:A:G
9178936	chr8:9178936:C:T
9179507	chr8:9179507:T:C
9180192	chr8:9180192:C:T
9180219	chr8:9180219:C:T
9180307	chr8:9180307:T:C
9180311	chr8:9180311:G:C
9180328	chr8:9180328:G:A
9180341	chr8:9180341:C:T
9180556	chr8:9180556:C:T
9180783	chr8:9180783:A:T
9181086	chr8:9181086:T:C
9181144	chr8:9181144:C:G
9181192	chr8:9181192:C:A
9181492	chr8:9181492:G:A
9181536	chr8:9181536:C:T
9181539	chr8:9181539:T:TC
9181715	chr8:9181715:T:C
9181861	chr8:9181861:A:G
9182332	chr8:9182332:T:C
9182423	chr8:9182423:A:G
9182466	chr8:9182466:G:T
9182506	chr8:9182506:G:C
9182934	chr8:9182934:G:T
9183040	chr8:9183040:A:G
9183043	chr8:9183043:G:C
9183055	chr8:9183055:A:G
9183181	chr8:9183181:A:G
9183348	chr8:9183348:T:G
9183613	chr8:9183613:A:G
9183932	chr8:9183932:G:A
9184101	chr8:9184101:G:T
9184634	chr8:9184634:T:C
9185033	chr8:9185033:C:T
9185097	chr8:9185097:T:G
9185201	chr8:9185201:A:T
9185224	chr8:9185224:G:T
9185399	chr8:9185399:C:T
9185413	chr8:9185413:A:G
9185453	chr8:9185453:G:C
9185505	chr8:9185505:A:C
9185649	chr8:9185649:C:G
9185786	chr8:9185786:T:C
9185937	chr8:9185937:A:C
9186008	chr8:9186008:C:G
9186372	chr8:9186372:T:C
9186474	chr8:9186474:C:T
9187039	chr8:9187039:C:G
9187075	chr8:9187075:A:G
9187224	chr8:9187224:T:C
9187269	chr8:9187269:A:G
9187346	chr8:9187346:A:G
9187387	chr8:9187387:C:G
9187402	chr8:9187402:T:A
9187446	chr8:9187446:G:T
9187514	chr8:9187514:T:C
9187978	chr8:9187978:G:C
9188109	chr8:9188109:C:T
9188113	chr8:9188113:A:G
9188802	chr8:9188802:A:C
9188895	chr8:9188895:T:G
9189081	chr8:9189081:GC:G
9189088	chr8:9189088:T:G
9189119	chr8:9189119:A:C
9189268	chr8:9189268:C:T
9189400	chr8:9189400:G:A
9189647	chr8:9189647:GATA:G
9189668	chr8:9189668:A:G
9189850	chr8:9189850:A:G
9190300	chr8:9190300:C:T
9190402	chr8:9190402:A:G
9190564	chr8:9190564:C:G
9190594	chr8:9190594:G:A
9191087	chr8:9191087:A:G
9191237	chr8:9191237:A:G
9191348	chr8:9191348:A:G
9191592	chr8:9191592:G:C
9191669	chr8:9191669:CT:C
9191699	chr8:9191699:A:T
9191740	chr8:9191740:A:G
9191871	chr8:9191871:T:G
9192010	chr8:9192010:G:C
9192030	chr8:9192030:G:A
9192337	chr8:9192337:G:A
9192568	chr8:9192568:C:T
9192644	chr8:9192644:A:G
9192758	chr8:9192758:G:A
9192768	chr8:9192768:T:G
9192888	chr8:9192888:G:C
9193215	chr8:9193215:C:A
9193260	chr8:9193260:G:A
9193588	chr8:9193588:T:C
9193671	chr8:9193671:AC:A
9193698	chr8:9193698:A:C
9193799	chr8:9193799:A:G
9193871	chr8:9193871:A:G
9193949	chr8:9193949:C:T
9193965	chr8:9193965:G:A
9194388	chr8:9194388:G:A
9194430	chr8:9194430:C:T
9194659	chr8:9194659:C:T
9194671	chr8:9194671:A:G
9194846	chr8:9194846:T:C
9194909	chr8:9194909:T:A
9194971	chr8:9194971:T:G
9195229	chr8:9195229:A:G
9195634	chr8:9195634:G:A
9195675	chr8:9195675:T:C
9195794	chr8:9195794:G:A
9195864	chr8:9195864:T:A
9195900	chr8:9195900:G:A
9195977	chr8:9195977:T:G
9196361	chr8:9196361:C:T
9196404	chr8:9196404:T:C
9196541	chr8:9196541:G:A
9196981	chr8:9196981:A:G
9197081	chr8:9197081:C:T
9197082	chr8:9197082:G:A
9197649	chr8:9197649:C:G
9197815	chr8:9197815:C:T
9197824	chr8:9197824:A:G
9197931	chr8:9197931:A:G
9198198	chr8:9198198:A:C
9198262	chr8:9198262:A:G
9198415	chr8:9198415:CTT:C
9198641	chr8:9198641:G:T
9198730	chr8:9198730:T:C
9198899	chr8:9198899:A:G
9198916	chr8:9198916:C:G
9198951	chr8:9198951:T:C
9198984	chr8:9198984:T:C
9199012	chr8:9199012:C:G
9199445	chr8:9199445:C:T
9199562	chr8:9199562:C:T
9199665	chr8:9199665:T:C
9199782	chr8:9199782:A:G
9199917	chr8:9199917:G:A
9200286	chr8:9200286:G:C
9200338	chr8:9200338:C:T
9200341	chr8:9200341:T:C
9200453	chr8:9200453:C:T
9200764	chr8:9200764:C:T
9200900	chr8:9200900:T:C
9201414	chr8:9201414:G:A
9201431	chr8:9201431:A:G
9201574	chr8:9201574:A:G
9201885	chr8:9201885:G:C
9201903	chr8:9201903:C:G
9201911	chr8:9201911:C:G
9201950	chr8:9201950:G:A
9202567	chr8:9202567:A:G
9203334	chr8:9203334:T:C
9203473	chr8:9203473:T:G
9203557	chr8:9203557:T:C
9203746	chr8:9203746:A:G
9203842	chr8:9203842:C:T
9203880	chr8:9203880:A:G
9204040	chr8:9204040:A:C
9204050	chr8:9204050:A:G
9204326	chr8:9204326:AC:A
9204394	chr8:9204394:A:G
9204652	chr8:9204652:ATATG:A
9204702	chr8:9204702:T:C
9204747	chr8:9204747:G:A
9204801	chr8:9204801:G:A
9204881	chr8:9204881:T:TA
9204937	chr8:9204937:T:G
9204980	chr8:9204980:G:A
9205087	chr8:9205087:G:C
9205178	chr8:9205178:C:G
9205361	chr8:9205361:T:C
9205427	chr8:9205427:A:T
9205517	chr8:9205517:C:T
9205520	chr8:9205520:A:G
9205658	chr8:9205658:G:C
9205846	chr8:9205846:A:C
9206021	chr8:9206021:C:T
9206161	chr8:9206161:T:G
9206292	chr8:9206292:T:A
9206652	chr8:9206652:A:G
9207070	chr8:9207070:T:C
9207161	chr8:9207161:A:C
9207265	chr8:9207265:C:T
9207408	chr8:9207408:G:A
9207473	chr8:9207473:C:T
9207498	chr8:9207498:G:A
9207668	chr8:9207668:A:G
9207705	chr8:9207705:T:C
9207790	chr8:9207790:A:T
9208015	chr8:9208015:A:G
9208325	chr8:9208325:G:A
9208558	chr8:9208558:A:G
9208661	chr8:9208661:T:C
9208762	chr8:9208762:G:A
9208889	chr8:9208889:T:C
9209085	chr8:9209085:G:A
9209365	chr8:9209365:C:G
9209521	chr8:9209521:A:C
9209713	chr8:9209713:G:C
9209985	chr8:9209985:G:C
9210317	chr8:9210317:T:C
9210386	chr8:9210386:C:T
9210432	chr8:9210432:C:G
9210479	chr8:9210479:A:G
9210549	chr8:9210549:C:G
9210697	chr8:9210697:C:A
9210937	chr8:9210937:C:T
9211422	chr8:9211422:G:A
9211500	chr8:9211500:C:G
9211669	chr8:9211669:C:G
9211908	chr8:9211908:A:T
9211966	chr8:9211966:G:A
9212123	chr8:9212123:G:A
9212139	chr8:9212139:G:A
9212145	chr8:9212145:G:A
9212155	chr8:9212155:TC:T
9212496	chr8:9212496:G:T
9213266	chr8:9213266:A:G
9213319	chr8:9213319:G:C
9213463	chr8:9213463:G:T
9213523	chr8:9213523:A:G
9213728	chr8:9213728:G:T
9214206	chr8:9214206:T:A
9214247	chr8:9214247:G:A
9214335	chr8:9214335:C:T
9214541	chr8:9214541:A:G
9214620	chr8:9214620:A:G
9214999	chr8:9214999:T:C
9215352	chr8:9215352:T:C
9215724	chr8:9215724:T:C
9215758	chr8:9215758:G:T
9215948	chr8:9215948:G:A
9216175	chr8:9216175:C:T
9216183	chr8:9216183:A:T
9216203	chr8:9216203:A:G
9216810	chr8:9216810:G:C
9216902	chr8:9216902:A:G
9217222	chr8:9217222:A:G
9217237	chr8:9217237:A:C
9217450	chr8:9217450:C:G
9217719	chr8:9217719:A:C
9218312	chr8:9218312:GCTA:G
9219150	chr8:9219150:G:A
9219246	chr8:9219246:A:G
9219482	chr8:9219482:A:G
9219931	chr8:9219931:A:C
9220108	chr8:9220108:C:T
9220506	chr8:9220506:TC:T
9220576	chr8:9220576:G:A
9220666	chr8:9220666:C:T
9220872	chr8:9220872:A:G
9220972	chr8:9220972:A:T
9220989	chr8:9220989:C:T
9221130	chr8:9221130:G:C
9221447	chr8:9221447:G:T
9221804	chr8:9221804:A:G
9221806	chr8:9221806:T:C
9221833	chr8:9221833:T:C
9222175	chr8:9222175:G:T
9222335	chr8:9222335:T:G
9222420	chr8:9222420:T:C
9222436	chr8:9222436:CCAA:C
9222443	chr8:9222443:C:T
9222519	chr8:9222519:C:T
9222556	chr8:9222556:C:T
9222613	chr8:9222613:A:T
9222621	chr8:9222621:T:C
9222796	chr8:9222796:G:A
9222935	chr8:9222935:G:C
9223200	chr8:9223200:T:C
9223373	chr8:9223373:AT:A
9223550	chr8:9223550:G:C
9223726	chr8:9223726:A:T
9223788	chr8:9223788:A:C
9224284	chr8:9224284:G:A
9224615	chr8:9224615:G:A
9224819	chr8:9224819:T:C
9224889	chr8:9224889:CAG:C
9225463	chr8:9225463:G:A
9225529	chr8:9225529:A:T
9225900	chr8:9225900:T:C
9226269	chr8:9226269:A:C
9226371	chr8:9226371:T:C
9226447	chr8:9226447:G:A
9226471	chr8:9226471:G:A
9226611	chr8:9226611:T:A
9226719	chr8:9226719:G:A
9226831	chr8:9226831:T:C
9226955	chr8:9226955:G:A
9226965	chr8:9226965:C:G
9226966	chr8:9226966:T:C
9227399	chr8:9227399:C:T
9227750	chr8:9227750:A:G
9227771	chr8:9227771:GC:G
9227785	chr8:9227785:A:T
9227845	chr8:9227845:G:A
9227865	chr8:9227865:A:G
9228105	chr8:9228105:A:G
9228128	chr8:9228128:G:A
9228153	chr8:9228153:CAT:C
9228258	chr8:9228258:T:C
9228832	chr8:9228832:T:A
9228941	chr8:9228941:C:A
9229267	chr8:9229267:G:A
9229409	chr8:9229409:A:G
9229654	chr8:9229654:T:A
9229738	chr8:9229738:GAC:G
9229789	chr8:9229789:A:G
9229872	chr8:9229872:C:A
9230169	chr8:9230169:G:C
9230577	chr8:9230577:A:G
9230735	chr8:9230735:A:G
9230770	chr8:9230770:G:T
9230781	chr8:9230781:G:A
9230826	chr8:9230826:G:A
9231280	chr8:9231280:TC:T
9231592	chr8:9231592:A:T
9231653	chr8:9231653:C:G
9231726	chr8:9231726:G:A
9232283	chr8:9232283:C:T
9232713	chr8:9232713:G:A
9232831	chr8:9232831:A:C
9233086	chr8:9233086:A:T
9233328	chr8:9233328:G:A
9233392	chr8:9233392:A:G
9233788	chr8:9233788:T:C
9233828	chr8:9233828:A:G
9233846	chr8:9233846:G:A
9234041	chr8:9234041:A:G
9234715	chr8:9234715:A:G
9234813	chr8:9234813:A:G
9234886	chr8:9234886:A:T
9235274	chr8:9235274:G:A
9235308	chr8:9235308:A:G
9235359	chr8:9235359:T:G
9235392	chr8:9235392:G:A
9235586	chr8:9235586:A:T
9235776	chr8:9235776:G:A
9235800	chr8:9235800:A:AT
9235903	chr8:9235903:G:A
9235991	chr8:9235991:TC:T
9236048	chr8:9236048:T:C
9236076	chr8:9236076:C:T
9236092	chr8:9236092:A:G
9236257	chr8:9236257:A:G
9236292	chr8:9236292:A:G
9236490	chr8:9236490:A:G
9236602	chr8:9236602:A:G
9236611	chr8:9236611:T:G
9236683	chr8:9236683:A:T
9236712	chr8:9236712:A:G
9236897	chr8:9236897:G:C
9237074	chr8:9237074:T:C
9237296	chr8:9237296:G:A
9237485	chr8:9237485:T:C
9237663	chr8:9237663:A:T
9237820	chr8:9237820:C:A
9238142	chr8:9238142:A:G
9238302	chr8:9238302:C:T
9238386	chr8:9238386:G:A
9238934	chr8:9238934:T:C
9239317	chr8:9239317:C:G
9239835	chr8:9239835:A:G
9240137	chr8:9240137:T:C
9240142	chr8:9240142:G:A
9240225	chr8:9240225:T:C
9240283	chr8:9240283:C:A
9240729	chr8:9240729:T:TTG
9241050	chr8:9241050:T:G
9241123	chr8:9241123:A:G
9241726	chr8:9241726:A:G
9241733	chr8:9241733:G:A
9242038	chr8:9242038:C:G
9242237	chr8:9242237:A:G
9242393	chr8:9242393:T:C
9242562	chr8:9242562:C:G
9242605	chr8:9242605:T:C
9242704	chr8:9242704:G:A
9243025	chr8:9243025:A:G
9243066	chr8:9243066:C:T
9243439	chr8:9243439:G:A
9243481	chr8:9243481:G:A
9243837	chr8:9243837:C:G
9244117	chr8:9244117:C:T
9244200	chr8:9244200:A:G
9244281	chr8:9244281:T:C
9244332	chr8:9244332:A:G
9244416	chr8:9244416:C:T
9244647	chr8:9244647:T:A
9244653	chr8:9244653:T:C
9244872	chr8:9244872:G:A
9245123	chr8:9245123:C:G
9245274	chr8:9245274:G:A
9245557	chr8:9245557:A:G
9245623	chr8:9245623:CA:C
9245707	chr8:9245707:T:G
9245858	chr8:9245858:G:A
9245937	chr8:9245937:C:A
9246145	chr8:9246145:A:G
9246525	chr8:9246525:C:T
9246608	chr8:9246608:T:C
9246791	chr8:9246791:A:G
9246842	chr8:9246842:GTA:G
9247035	chr8:9247035:A:T
9247073	chr8:9247073:T:C
9247080	chr8:9247080:C:T
9247321	chr8:9247321:A:G
9247662	chr8:9247662:G:A
9248118	chr8:9248118:T:A
9248572	chr8:9248572:G:C
9248600	chr8:9248600:G:A
9248725	chr8:9248725:T:C
9249448	chr8:9249448:C:T
9249800	chr8:9249800:C:T
9249935	chr8:9249935:A:T
9249936	chr8:9249936:A:G
9250027	chr8:9250027:T:G
9250071	chr8:9250071:G:A
9250718	chr8:9250718:C:G
9250800	chr8:9250800:A:G
9250855	chr8:9250855:C:T
9251022	chr8:9251022:G:A
9251135	chr8:9251135:C:T
9251164	chr8:9251164:T:C
9251251	chr8:9251251:A:C
9251302	chr8:9251302:G:C
9251333	chr8:9251333:G:C
9251397	chr8:9251397:G:A
9251481	chr8:9251481:A:G
9251574	chr8:9251574:A:G
9251611	chr8:9251611:T:C
9251652	chr8:9251652:C:T
9251706	chr8:9251706:T:C
9251750	chr8:9251750:T:A
9251824	chr8:9251824:C:T
9251971	chr8:9251971:T:A
9252110	chr8:9252110:A:C
9252246	chr8:9252246:G:T
9252269	chr8:9252269:G:A
9252317	chr8:9252317:G:A
9252748	chr8:9252748:C:T
9252955	chr8:9252955:T:A
9253542	chr8:9253542:C:T
9253621	chr8:9253621:A:G
9253747	chr8:9253747:G:A
9253919	chr8:9253919:C:T
9254272	chr8:9254272:A:G
9254345	chr8:9254345:G:T
9254465	chr8:9254465:T:A
9254529	chr8:9254529:A:G
9254577	chr8:9254577:C:T
9254608	chr8:9254608:A:G
9254869	chr8:9254869:A:G
9255070	chr8:9255070:A:T
9255278	chr8:9255278:A:G
9255298	chr8:9255298:C:T
9255341	chr8:9255341:C:T
9255346	chr8:9255346:A:G
9255447	chr8:9255447:C:T
9255789	chr8:9255789:T:C
9255825	chr8:9255825:A:T
9255857	chr8:9255857:T:C
9256062	chr8:9256062:G:C
9256083	chr8:9256083:A:G
9256087	chr8:9256087:T:C
9256164	chr8:9256164:G:A
9257257	chr8:9257257:T:A
9257299	chr8:9257299:C:T
9257430	chr8:9257430:C:T
9257495	chr8:9257495:T:C
9257569	chr8:9257569:A:G
9257745	chr8:9257745:T:A
9257867	chr8:9257867:T:A
9258246	chr8:9258246:A:C
9259147	chr8:9259147:G:A
9259298	chr8:9259298:G:C
9259334	chr8:9259334:C:T
9259654	chr8:9259654:AAAG:A
9259683	chr8:9259683:C:T
9259858	chr8:9259858:C:G
9259917	chr8:9259917:C:T
9260018	chr8:9260018:C:G
9260077	chr8:9260077:C:T
9260236	chr8:9260236:A:G
9260285	chr8:9260285:T:C
9260341	chr8:9260341:T:A
9260500	chr8:9260500:C:T
9260993	chr8:9260993:G:A
9261031	chr8:9261031:G:A
9261118	chr8:9261118:G:T
9261310	chr8:9261310:A:G
9261526	chr8:9261526:CATT:C
9261601	chr8:9261601:G:A
9261667	chr8:9261667:C:T
9261747	chr8:9261747:G:A
9261775	chr8:9261775:G:C
9261924	chr8:9261924:T:C
9262078	chr8:9262078:CA:C
9262353	chr8:9262353:C:G
9262408	chr8:9262408:G:A
9262733	chr8:9262733:T:G
9262769	chr8:9262769:C:T
9262787	chr8:9262787:T:C
9262880	chr8:9262880:C:T
9263490	chr8:9263490:A:G
9263529	chr8:9263529:T:C
9263727	chr8:9263727:G:A
9263885	chr8:9263885:T:A
9263888	chr8:9263888:T:C
9264165	chr8:9264165:G:A
9264222	chr8:9264222:T:C
9264238	chr8:9264238:A:T
9264376	chr8:9264376:A:G
9264432	chr8:9264432:C:T
9264478	chr8:9264478:T:C
9264614	chr8:9264614:C:G
9264765	chr8:9264765:C:T
9264978	chr8:9264978:A:C
9265005	chr8:9265005:T:C
9265239	chr8:9265239:A:G
9265723	chr8:9265723:G:A
9265814	chr8:9265814:C:T
9265871	chr8:9265871:T:A
9265929	chr8:9265929:G:A
9266355	chr8:9266355:A:T
9266450	chr8:9266450:T:G
9266538	chr8:9266538:C:T
9267180	chr8:9267180:C:G
9267358	chr8:9267358:A:G
9267855	chr8:9267855:C:T
9268069	chr8:9268069:G:A
9268220	chr8:9268220:C:A
9268450	chr8:9268450:G:A
9268468	chr8:9268468:A:C
9268483	chr8:9268483:A:G
9268823	chr8:9268823:A:G
9269129	chr8:9269129:G:A
9269233	chr8:9269233:T:C
9269273	chr8:9269273:G:T
9269709	chr8:9269709:A:G
9269750	chr8:9269750:G:A
9269880	chr8:9269880:G:A
9269906	chr8:9269906:T:C
9270089	chr8:9270089:A:G
9270147	chr8:9270147:A:G
9270273	chr8:9270273:T:A
9270412	chr8:9270412:T:C
9270419	chr8:9270419:G:A
9270669	chr8:9270669:T:C
9270695	chr8:9270695:T:C
9270869	chr8:9270869:A:G
9270931	chr8:9270931:C:A
9271654	chr8:9271654:A:T
9272188	chr8:9272188:A:G
9272272	chr8:9272272:C:T
9272279	chr8:9272279:C:G
9272316	chr8:9272316:G:A
9272427	chr8:9272427:G:T
9272606	chr8:9272606:G:C
9272695	chr8:9272695:T:C
9272757	chr8:9272757:G:T
9273134	chr8:9273134:G:A
9273495	chr8:9273495:T:C
9273804	chr8:9273804:T:A
9273881	chr8:9273881:AG:A
9273944	chr8:9273944:G:C
9274043	chr8:9274043:TA:T
9274117	chr8:9274117:A:T
9274203	chr8:9274203:G:A
9274441	chr8:9274441:A:C
9274635	chr8:9274635:A:T
9274844	chr8:9274844:A:G
9274986	chr8:9274986:G:C
9275061	chr8:9275061:G:A
9275071	chr8:9275071:C:G
9275263	chr8:9275263:T:G
9275492	chr8:9275492:A:G
9275640	chr8:9275640:A:AG
9275826	chr8:9275826:T:C
9275946	chr8:9275946:T:A
9276233	chr8:9276233:A:G
9276443	chr8:9276443:T:C
9276647	chr8:9276647:G:C
9276779	chr8:9276779:G:A
9277079	chr8:9277079:C:T
9277606	chr8:9277606:G:A
9277607	chr8:9277607:C:T
9277615	chr8:9277615:G:A
9277687	chr8:9277687:A:G
9277713	chr8:9277713:G:A
9277823	chr8:9277823:A:C
9277983	chr8:9277983:G:A
9278143	chr8:9278143:A:C
9278338	chr8:9278338:C:T
9279007	chr8:9279007:C:G
9279107	chr8:9279107:C:T
9279120	chr8:9279120:G:A
9279320	chr8:9279320:G:A
9279706	chr8:9279706:T:C
9279747	chr8:9279747:C:T
9280182	chr8:9280182:G:C
9280405	chr8:9280405:C:T
9280512	chr8:9280512:A:AT
9280962	chr8:9280962:C:T
9281005	chr8:9281005:C:T
9281079	chr8:9281079:C:T
9281462	chr8:9281462:A:T
9281464	chr8:9281464:A:G
9281545	chr8:9281545:T:G
9281641	chr8:9281641:G:A
9282119	chr8:9282119:C:T
9282174	chr8:9282174:A:G
9282316	chr8:9282316:A:G
9282324	chr8:9282324:A:G
9282882	chr8:9282882:C:A
9283024	chr8:9283024:G:A
9283482	chr8:9283482:T:C
9283623	chr8:9283623:G:C
9283813	chr8:9283813:C:A
9283824	chr8:9283824:A:G
9284004	chr8:9284004:G:A
9284282	chr8:9284282:A:T
9284483	chr8:9284483:A:G
9284581	chr8:9284581:A:C
9284630	chr8:9284630:G:A
9285021	chr8:9285021:G:A
9285153	chr8:9285153:C:T
9285188	chr8:9285188:T:C
9285540	chr8:9285540:A:C
9285681	chr8:9285681:G:A
9285906	chr8:9285906:C:T
9286011	chr8:9286011:T:G
9286427	chr8:9286427:T:C
9286654	chr8:9286654:G:T
9287394	chr8:9287394:T:A
9287572	chr8:9287572:T:C
9287589	chr8:9287589:C:A
9287956	chr8:9287956:T:C
9288218	chr8:9288218:T:TA
9288223	chr8:9288223:T:A
9288227	chr8:9288227:T:A
9288290	chr8:9288290:C:T
9288417	chr8:9288417:A:C
9288613	chr8:9288613:T:A
9288629	chr8:9288629:A:G
9288760	chr8:9288760:C:T
9288769	chr8:9288769:A:G
9288835	chr8:9288835:C:G
9288966	chr8:9288966:G:C
9289182	chr8:9289182:G:C
9289561	chr8:9289561:G:C
9289963	chr8:9289963:C:T
9290602	chr8:9290602:C:T
9290615	chr8:9290615:A:T
9290783	chr8:9290783:C:G
9290878	chr8:9290878:T:A
9290953	chr8:9290953:G:C
9291122	chr8:9291122:A:G
9291348	chr8:9291348:G:A
9291582	chr8:9291582:A:G
9292102	chr8:9292102:T:C
9292199	chr8:9292199:A:T
9292221	chr8:9292221:C:T
9292236	chr8:9292236:T:C
9292370	chr8:9292370:G:C
9292621	chr8:9292621:C:T
9292717	chr8:9292717:G:A
9292868	chr8:9292868:T:C
9293015	chr8:9293015:C:T
9293141	chr8:9293141:G:A
9293169	chr8:9293169:G:A
9293202	chr8:9293202:G:A
9293529	chr8:9293529:A:G
9293541	chr8:9293541:C:T
9293556	chr8:9293556:A:C
9293727	chr8:9293727:C:T
9293783	chr8:9293783:C:T
9293903	chr8:9293903:C:T
9293970	chr8:9293970:T:G
9294087	chr8:9294087:A:G
9294178	chr8:9294178:G:A
9294202	chr8:9294202:C:T
9295007	chr8:9295007:A:G
9295144	chr8:9295144:G:A
9295272	chr8:9295272:T:G
9295347	chr8:9295347:G:A
9295820	chr8:9295820:A:G
9295922	chr8:9295922:T:C
9296109	chr8:9296109:C:G
9296282	chr8:9296282:G:T
9296444	chr8:9296444:A:G
9296472	chr8:9296472:T:A
9296496	chr8:9296496:C:T
9296751	chr8:9296751:A:G
9296815	chr8:9296815:A:G
9296884	chr8:9296884:A:C
9296976	chr8:9296976:A:G
9297027	chr8:9297027:T:C
9297237	chr8:9297237:A:G
9297492	chr8:9297492:A:T
9297520	chr8:9297520:G:A
9297709	chr8:9297709:G:GAGGGAGGA
9297766	chr8:9297766:C:T
9297831	chr8:9297831:T:A
9298047	chr8:9298047:C:T
9298072	chr8:9298072:T:C
9298175	chr8:9298175:C:T
9298958	chr8:9298958:T:C
9299122	chr8:9299122:T:C
9299155	chr8:9299155:T:G
9299889	chr8:9299889:C:T
9299987	chr8:9299987:A:G
9300054	chr8:9300054:C:G
9300262	chr8:9300262:A:G
9300374	chr8:9300374:G:A
9300551	chr8:9300551:T:G
9300859	chr8:9300859:G:C
9300965	chr8:9300965:G:A
9301760	chr8:9301760:A:AG
9302002	chr8:9302002:T:C
9302111	chr8:9302111:T:TC
9302200	chr8:9302200:G:A
9302203	chr8:9302203:T:C
9302320	chr8:9302320:T:C
9302385	chr8:9302385:G:A
9302472	chr8:9302472:T:G
9302473	chr8:9302473:TA:T
9302474	chr8:9302474:A:T
9302798	chr8:9302798:A:G
9302872	chr8:9302872:C:T
9302895	chr8:9302895:C:T
9303460	chr8:9303460:C:T
9303469	chr8:9303469:G:A
9303478	chr8:9303478:C:T
9303542	chr8:9303542:C:T
9303615	chr8:9303615:G:A
9303739	chr8:9303739:T:G
9304073	chr8:9304073:C:T
9304202	chr8:9304202:T:C
9304303	chr8:9304303:A:G
9304363	chr8:9304363:A:G
9304567	chr8:9304567:A:G
9304776	chr8:9304776:T:C
9304845	chr8:9304845:G:A
9305140	chr8:9305140:T:C
9305169	chr8:9305169:T:C
9305296	chr8:9305296:A:G
9305317	chr8:9305317:C:T
9305470	chr8:9305470:A:G
9306024	chr8:9306024:C:T
9306035	chr8:9306035:T:G
9306140	chr8:9306140:G:C
9306462	chr8:9306462:A:G
9306701	chr8:9306701:G:A
9307164	chr8:9307164:T:C
9307216	chr8:9307216:G:A
9307251	chr8:9307251:G:A
9307262	chr8:9307262:A:G
9307346	chr8:9307346:C:T
9307850	chr8:9307850:T:C
9307895	chr8:9307895:T:G
9308036	chr8:9308036:G:A
9308085	chr8:9308085:C:T
9308542	chr8:9308542:G:A
9309228	chr8:9309228:C:A
9309331	chr8:9309331:T:C
9310070	chr8:9310070:G:T
9310284	chr8:9310284:G:A
9310287	chr8:9310287:T:A
9310314	chr8:9310314:C:A
9310495	chr8:9310495:G:C
9310516	chr8:9310516:G:A
9311057	chr8:9311057:T:C
9311386	chr8:9311386:G:A
9311387	chr8:9311387:T:G
9311430	chr8:9311430:A:T
9311497	chr8:9311497:G:A
9311537	chr8:9311537:T:C
9311644	chr8:9311644:A:G
9312096	chr8:9312096:T:A
9312123	chr8:9312123:T:C
9312327	chr8:9312327:G:A
9312358	chr8:9312358:C:T
9312369	chr8:9312369:G:A
9312805	chr8:9312805:A:G
9313078	chr8:9313078:T:C
9313276	chr8:9313276:T:A
9313515	chr8:9313515:A:G
9313584	chr8:9313584:T:C
9313942	chr8:9313942:A:G
9313965	chr8:9313965:A:G
9314085	chr8:9314085:G:C
9314094	chr8:9314094:T:C
9314173	chr8:9314173:A:T
9314225	chr8:9314225:T:C
9314281	chr8:9314281:C:G
9314680	chr8:9314680:A:G
9314784	chr8:9314784:T:C
9315086	chr8:9315086:C:G
9316318	chr8:9316318:T:C
9316526	chr8:9316526:G:A
9316527	chr8:9316527:C:T
9316538	chr8:9316538:C:G
9317108	chr8:9317108:G:A
9317216	chr8:9317216:T:C
9317693	chr8:9317693:C:G
9317718	chr8:9317718:G:T
9318090	chr8:9318090:A:G
9318126	chr8:9318126:C:G
9318196	chr8:9318196:A:G
9318448	chr8:9318448:C:G
9318542	chr8:9318542:A:G
9318838	chr8:9318838:A:G
9318908	chr8:9318908:C:T
9319320	chr8:9319320:A:T
9319373	chr8:9319373:C:T
9319438	chr8:9319438:A:G
9319619	chr8:9319619:G:C
9319831	chr8:9319831:A:T
9320015	chr8:9320015:C:T
9320074	chr8:9320074:A:T
9320089	chr8:9320089:C:T
9320358	chr8:9320358:C:T
9320399	chr8:9320399:G:T
9320400	chr8:9320400:T:C
9320625	chr8:9320625:C:T
9320758	chr8:9320758:A:T
9321124	chr8:9321124:T:G
9321311	chr8:9321311:C:G
9321643	chr8:9321643:T:C
9321807	chr8:9321807:G:A
9322513	chr8:9322513:A:G
9322592	chr8:9322592:A:G
9322624	chr8:9322624:C:T
9322651	chr8:9322651:G:A
9322855	chr8:9322855:C:T
9323257	chr8:9323257:A:C
9323542	chr8:9323542:G:C
9323769	chr8:9323769:G:A
9323880	chr8:9323880:C:T
9323885	chr8:9323885:A:G
9324101	chr8:9324101:G:A
9324122	chr8:9324122:G:C
9324283	chr8:9324283:T:C
9324323	chr8:9324323:T:G
9324394	chr8:9324394:T:G
9325055	chr8:9325055:A:T
9325061	chr8:9325061:C:G
9325514	chr8:9325514:A:G
9325538	chr8:9325538:C:T
9325829	chr8:9325829:C:T
9326086	chr8:9326086:A:G
9326154	chr8:9326154:A:G
9326563	chr8:9326563:C:G
9326721	chr8:9326721:G:A
9326879	chr8:9326879:C:T
9326905	chr8:9326905:A:T
9327420	chr8:9327420:C:T
9327436	chr8:9327436:G:A
9327571	chr8:9327571:T:C
9327669	chr8:9327669:C:G
9327672	chr8:9327672:C:G
9327710	chr8:9327710:C:G
9328023	chr8:9328023:C:T
9328415	chr8:9328415:A:G
9328573	chr8:9328573:T:C
9328576	chr8:9328576:T:C
9328614	chr8:9328614:C:T
9328959	chr8:9328959:CA:C
9329428	chr8:9329428:C:T
9329732	chr8:9329732:A:G
9329938	chr8:9329938:G:GC
9330085	chr8:9330085:A:G
9330243	chr8:9330243:T:C
9330344	chr8:9330344:C:T
9330349	chr8:9330349:G:T
9330427	chr8:9330427:A:C
9330435	chr8:9330435:A:C
9330857	chr8:9330857:T:C
9331123	chr8:9331123:G:C
9331168	chr8:9331168:G:A
9331252	chr8:9331252:C:T
9331342	chr8:9331342:T:C
9331515	chr8:9331515:GGGTATAATCT:G
9331755	chr8:9331755:A:T
9331779	chr8:9331779:G:C
9331878	chr8:9331878:A:G
9331911	chr8:9331911:C:T
9331912	chr8:9331912:G:A
9331974	chr8:9331974:A:C
9332917	chr8:9332917:T:C
9333000	chr8:9333000:G:A
9333172	chr8:9333172:C:G
9333306	chr8:9333306:A:G
9333404	chr8:9333404:A:G
9333608	chr8:9333608:T:C
9333616	chr8:9333616:C:G
9333622	chr8:9333622:A:C
9333665	chr8:9333665:A:G
9333673	chr8:9333673:C:G
9333807	chr8:9333807:A:T
9333958	chr8:9333958:C:T
9334278	chr8:9334278:C:G
9334308	chr8:9334308:A:G
9334436	chr8:9334436:G:T
9334568	chr8:9334568:A:G
9334787	chr8:9334787:T:A
9334885	chr8:9334885:C:G
9334913	chr8:9334913:A:G
9334934	chr8:9334934:G:A
9335121	chr8:9335121:G:A
9335417	chr8:9335417:T:C
9335821	chr8:9335821:C:T
9335997	chr8:9335997:G:A
9336051	chr8:9336051:C:T
9336150	chr8:9336150:C:G
9336186	chr8:9336186:C:T
9336330	chr8:9336330:A:T
9336611	chr8:9336611:G:A
9336662	chr8:9336662:G:A
9336708	chr8:9336708:T:C
9336755	chr8:9336755:G:A
9336872	chr8:9336872:G:A
9337048	chr8:9337048:G:A
9337160	chr8:9337160:G:A
9337165	chr8:9337165:C:T
9337464	chr8:9337464:T:A
9337503	chr8:9337503:C:T
9337610	chr8:9337610:T:C
9337730	chr8:9337730:TTC:T
9337868	chr8:9337868:A:T
9338463	chr8:9338463:A:G
9338661	chr8:9338661:G:A
9338855	chr8:9338855:A:G
9338863	chr8:9338863:A:C
9338878	chr8:9338878:C:T
9338884	chr8:9338884:T:C
9338926	chr8:9338926:T:C
9338956	chr8:9338956:A:G
9339030	chr8:9339030:A:C
9339143	chr8:9339143:T:A
9339168	chr8:9339168:A:T
9339485	chr8:9339485:C:G
9339550	chr8:9339550:C:T
9339849	chr8:9339849:T:C
9339997	chr8:9339997:G:A
9340112	chr8:9340112:A:C
9340212	chr8:9340212:G:C
9340675	chr8:9340675:A:G
9340770	chr8:9340770:G:A
9341185	chr8:9341185:G:T
9341247	chr8:9341247:G:A
9341795	chr8:9341795:T:C
9342347	chr8:9342347:C:T
9342361	chr8:9342361:G:A
9342741	chr8:9342741:C:T
9342752	chr8:9342752:T:A
9342840	chr8:9342840:C:T
9343094	chr8:9343094:A:G
9343122	chr8:9343122:TA:T
9343181	chr8:9343181:A:C
9343277	chr8:9343277:C:T
9343531	chr8:9343531:G:A
9344277	chr8:9344277:C:T
9344611	chr8:9344611:C:T
9344647	chr8:9344647:C:T
9344888	chr8:9344888:A:G
9345591	chr8:9345591:A:C
9345695	chr8:9345695:G:A
9345739	chr8:9345739:A:G
9345851	chr8:9345851:C:T
9345857	chr8:9345857:G:T
9346020	chr8:9346020:T:C
9346034	chr8:9346034:A:T
9346171	chr8:9346171:C:T
9346265	chr8:9346265:T:G
9346309	chr8:9346309:G:A
9346483	chr8:9346483:T:G
9347120	chr8:9347120:G:A
9347199	chr8:9347199:C:G
9347267	chr8:9347267:A:G
9347328	chr8:9347328:C:T
9347368	chr8:9347368:C:G
9348021	chr8:9348021:G:A
9348074	chr8:9348074:A:G
9348367	chr8:9348367:C:G
9348785	chr8:9348785:A:G
9348832	chr8:9348832:T:G
9349168	chr8:9349168:G:A
9349258	chr8:9349258:C:G
9349419	chr8:9349419:C:A
9349689	chr8:9349689:C:T
9349760	chr8:9349760:T:C
9349827	chr8:9349827:C:T
9350367	chr8:9350367:G:A
9350489	chr8:9350489:C:T
9350657	chr8:9350657:G:A
9350711	chr8:9350711:C:T
9350884	chr8:9350884:C:T
9350891	chr8:9350891:A:G
9351039	chr8:9351039:G:A
9351053	chr8:9351053:A:C
9351219	chr8:9351219:A:C
9351551	chr8:9351551:T:G
9351602	chr8:9351602:C:T
9351646	chr8:9351646:C:G
9351945	chr8:9351945:T:A
9352073	chr8:9352073:C:T
9352228	chr8:9352228:C:T
9352369	chr8:9352369:C:T
9352574	chr8:9352574:G:A
9352578	chr8:9352578:G:A
9352788	chr8:9352788:G:A
9352822	chr8:9352822:T:C
9353052	chr8:9353052:G:A
9353279	chr8:9353279:C:T
9353282	chr8:9353282:C:T
9353472	chr8:9353472:T:A
9353561	chr8:9353561:C:G
9353577	chr8:9353577:C:T
9353656	chr8:9353656:G:A
9353793	chr8:9353793:G:T
9353848	chr8:9353848:C:T
9354213	chr8:9354213:G:A
9354563	chr8:9354563:A:G
9354909	chr8:9354909:A:G
9354930	chr8:9354930:C:T
9355165	chr8:9355165:G:A
9355170	chr8:9355170:C:G
9355270	chr8:9355270:A:G
9355404	chr8:9355404:A:C
9355463	chr8:9355463:G:A
9355543	chr8:9355543:T:C
9355576	chr8:9355576:A:G
9355731	chr8:9355731:C:G
9356093	chr8:9356093:A:T
9356102	chr8:9356102:C:T
9356189	chr8:9356189:C:T
9356217	chr8:9356217:C:A
9356507	chr8:9356507:C:T
9356597	chr8:9356597:A:G
9357041	chr8:9357041:C:T
9358142	chr8:9358142:A:G
9358208	chr8:9358208:G:A
9358322	chr8:9358322:C:T
9358513	chr8:9358513:TA:T
9358689	chr8:9358689:A:G
9358732	chr8:9358732:A:G
9358782	chr8:9358782:G:A
9358887	chr8:9358887:A:G
9359137	chr8:9359137:A:G
9359249	chr8:9359249:C:T
9359254	chr8:9359254:G:A
9359438	chr8:9359438:C:G
9359476	chr8:9359476:C:T
9359829	chr8:9359829:C:T
9359864	chr8:9359864:C:T
9359953	chr8:9359953:C:T
9360481	chr8:9360481:A:G
9360675	chr8:9360675:C:G
9360731	chr8:9360731:C:T
9360959	chr8:9360959:T:A
9360968	chr8:9360968:G:C
9361191	chr8:9361191:A:G
9361228	chr8:9361228:C:A
9361443	chr8:9361443:C:A
9361632	chr8:9361632:T:C
9361786	chr8:9361786:C:T
9361808	chr8:9361808:G:C
9361826	chr8:9361826:G:A
9361847	chr8:9361847:C:G
9361953	chr8:9361953:C:G
9362048	chr8:9362048:A:G
9362140	chr8:9362140:G:C
9362353	chr8:9362353:A:G
9362358	chr8:9362358:G:A
9362359	chr8:9362359:G:A
9362371	chr8:9362371:C:T
9362828	chr8:9362828:A:G
9363024	chr8:9363024:C:A
9363085	chr8:9363085:T:G
9363152	chr8:9363152:T:A
9363153	chr8:9363153:C:T
9363402	chr8:9363402:T:C
9363518	chr8:9363518:T:C
9363570	chr8:9363570:C:A
9363709	chr8:9363709:A:G
9363817	chr8:9363817:C:T
9363974	chr8:9363974:T:C
9364025	chr8:9364025:C:G
9364962	chr8:9364962:C:T
9365212	chr8:9365212:C:T
9365324	chr8:9365324:C:T
9365468	chr8:9365468:G:A
9365505	chr8:9365505:T:C
9365634	chr8:9365634:T:C
9365823	chr8:9365823:G:T
9365892	chr8:9365892:A:C
9366169	chr8:9366169:G:A
9366217	chr8:9366217:C:G
9366226	chr8:9366226:A:T
9366270	chr8:9366270:A:G
9366714	chr8:9366714:G:A
9366789	chr8:9366789:T:A
9366900	chr8:9366900:C:T
9367397	chr8:9367397:C:T
9367714	chr8:9367714:T:C
9367862	chr8:9367862:A:T
9368064	chr8:9368064:C:T
9368119	chr8:9368119:G:A
9368186	chr8:9368186:C:T
9368230	chr8:9368230:G:A
9368352	chr8:9368352:A:T
9368362	chr8:9368362:A:C
9368556	chr8:9368556:G:A
9368585	chr8:9368585:T:C
9368621	chr8:9368621:A:G
9368727	chr8:9368727:G:A
9368747	chr8:9368747:C:T
9368938	chr8:9368938:G:C
9369032	chr8:9369032:G:A
9369070	chr8:9369070:TC:T
9369258	chr8:9369258:A:G
9369491	chr8:9369491:C:G
9369654	chr8:9369654:C:T
9370014	chr8:9370014:A:G
9370034	chr8:9370034:C:T
9370671	chr8:9370671:C:T
9370807	chr8:9370807:A:C
9370824	chr8:9370824:G:C
9370893	chr8:9370893:A:C
9371253	chr8:9371253:G:T
9371629	chr8:9371629:T:G
9371641	chr8:9371641:A:G
9371918	chr8:9371918:C:T
9372012	chr8:9372012:C:T
9372083	chr8:9372083:C:T
9372110	chr8:9372110:G:A
9372129	chr8:9372129:A:G
9372179	chr8:9372179:C:T
9372184	chr8:9372184:A:T
9372190	chr8:9372190:C:T
9372383	chr8:9372383:A:G
9372716	chr8:9372716:C:T
9372789	chr8:9372789:C:T
9373254	chr8:9373254:C:T
9373451	chr8:9373451:C:G
9373563	chr8:9373563:G:T
9373638	chr8:9373638:A:G
9373868	chr8:9373868:G:T
9373963	chr8:9373963:TG:T
9374151	chr8:9374151:A:G
9374616	chr8:9374616:A:C
9374675	chr8:9374675:G:A
9374860	chr8:9374860:A:T
9374922	chr8:9374922:C:T
9375079	chr8:9375079:C:T
9375371	chr8:9375371:T:G
9375596	chr8:9375596:T:A
9376261	chr8:9376261:G:A
9376272	chr8:9376272:A:T
9376409	chr8:9376409:C:T
9376451	chr8:9376451:T:C
9376559	chr8:9376559:G:A
9376782	chr8:9376782:C:G
9376983	chr8:9376983:C:T
9377138	chr8:9377138:A:G
9377251	chr8:9377251:C:T
9377254	chr8:9377254:T:A
9377337	chr8:9377337:A:T
9377379	chr8:9377379:C:T
9377673	chr8:9377673:T:C
9377783	chr8:9377783:C:T
9378752	chr8:9378752:A:G
9378852	chr8:9378852:G:A
9379475	chr8:9379475:A:G
9379496	chr8:9379496:C:T
9379571	chr8:9379571:A:G
9379684	chr8:9379684:G:A
9379740	chr8:9379740:G:C
9379823	chr8:9379823:T:G
9379836	chr8:9379836:G:C
9379893	chr8:9379893:G:T
9379930	chr8:9379930:G:A
9379934	chr8:9379934:G:C
9380054	chr8:9380054:T:C
9380198	chr8:9380198:A:G
9380549	chr8:9380549:G:C
9380595	chr8:9380595:T:C
9380985	chr8:9380985:T:A
9381053	chr8:9381053:C:G
9381202	chr8:9381202:C:A
9381328	chr8:9381328:C:T
9381332	chr8:9381332:A:G
9381340	chr8:9381340:A:G
9381484	chr8:9381484:T:C
9381554	chr8:9381554:C:T
9381600	chr8:9381600:A:G
9381656	chr8:9381656:A:T
9381821	chr8:9381821:G:C
9382032	chr8:9382032:C:T
9382381	chr8:9382381:A:G
9382587	chr8:9382587:T:C
9382761	chr8:9382761:A:T
9382933	chr8:9382933:C:T
9382971	chr8:9382971:G:A
9383133	chr8:9383133:C:A
9383515	chr8:9383515:T:C
9383768	chr8:9383768:T:C
9383896	chr8:9383896:C:T
9384148	chr8:9384148:T:C
9384379	chr8:9384379:GC:G
9384879	chr8:9384879:T:C
9385047	chr8:9385047:A:G
9385378	chr8:9385378:G:T
9385414	chr8:9385414:C:T
9385445	chr8:9385445:T:C
9385492	chr8:9385492:T:A
9385830	chr8:9385830:C:T
9385909	chr8:9385909:T:C
9386163	chr8:9386163:A:T
9386478	chr8:9386478:C:A
9386885	chr8:9386885:A:G
9387471	chr8:9387471:A:G
9387510	chr8:9387510:T:G
9387647	chr8:9387647:CCT:C
9387779	chr8:9387779:C:T
9387809	chr8:9387809:G:C
9388220	chr8:9388220:T:G
9388263	chr8:9388263:A:G
9388723	chr8:9388723:C:T
9388815	chr8:9388815:C:A
9388921	chr8:9388921:T:C
9389088	chr8:9389088:C:T
9389098	chr8:9389098:C:T
9389224	chr8:9389224:G:A
9389259	chr8:9389259:A:G
9389555	chr8:9389555:T:C
9389772	chr8:9389772:C:T
9389809	chr8:9389809:G:C
9389934	chr8:9389934:G:C
9390079	chr8:9390079:G:C
9390419	chr8:9390419:A:C
9390820	chr8:9390820:G:A
9390981	chr8:9390981:C:T
9390997	chr8:9390997:C:T
9391040	chr8:9391040:G:A
9391082	chr8:9391082:A:G
9391119	chr8:9391119:A:T
9391685	chr8:9391685:T:TTACA
9391700	chr8:9391700:A:G
9392317	chr8:9392317:G:A
9393051	chr8:9393051:T:TGA
9393118	chr8:9393118:A:C
9393133	chr8:9393133:G:A
9393149	chr8:9393149:C:T
9393154	chr8:9393154:C:T
9393301	chr8:9393301:C:G
9393565	chr8:9393565:A:G
9393592	chr8:9393592:C:T
9393830	chr8:9393830:T:G
9394143	chr8:9394143:A:T
9394212	chr8:9394212:CA:C
9394260	chr8:9394260:G:C
9394370	chr8:9394370:G:A
9394445	chr8:9394445:G:A
9394748	chr8:9394748:G:A
9395184	chr8:9395184:G:C
9395406	chr8:9395406:AG:A
9395665	chr8:9395665:G:A
9395716	chr8:9395716:T:C
9395740	chr8:9395740:T:C
9395849	chr8:9395849:G:C
9396087	chr8:9396087:T:C
9396382	chr8:9396382:C:T
9396679	chr8:9396679:T:A
9397103	chr8:9397103:C:A
9397249	chr8:9397249:C:T
9397494	chr8:9397494:C:T
9398186	chr8:9398186:G:A
9398278	chr8:9398278:G:A
9398417	chr8:9398417:G:A
9398814	chr8:9398814:C:T
9399121	chr8:9399121:T:C
9399170	chr8:9399170:A:G
9399365	chr8:9399365:C:T
9399886	chr8:9399886:A:G
9399898	chr8:9399898:A:G
9400002	chr8:9400002:A:G
9400229	chr8:9400229:A:G
9400343	chr8:9400343:C:T
9400999	chr8:9400999:T:C
9401423	chr8:9401423:C:T
9401527	chr8:9401527:T:C
9401724	chr8:9401724:A:G
9401924	chr8:9401924:C:T
9402217	chr8:9402217:G:A
9402934	chr8:9402934:G:A
9403113	chr8:9403113:T:C
9403193	chr8:9403193:A:G
9403259	chr8:9403259:G:A
9403587	chr8:9403587:G:A
9403645	chr8:9403645:C:G
9403787	chr8:9403787:T:C
9403826	chr8:9403826:C:G
9403846	chr8:9403846:T:A
9403864	chr8:9403864:C:T
9403994	chr8:9403994:T:C
9404091	chr8:9404091:G:A
9404342	chr8:9404342:C:T
9404467	chr8:9404467:G:A
9404547	chr8:9404547:A:G
9405180	chr8:9405180:T:C
9405241	chr8:9405241:G:T
9405529	chr8:9405529:G:A
9405618	chr8:9405618:T:C
9405780	chr8:9405780:A:G
9405950	chr8:9405950:C:T
9406102	chr8:9406102:T:C
9406164	chr8:9406164:T:C
9406299	chr8:9406299:C:T
9406705	chr8:9406705:GC:G
9406895	chr8:9406895:T:C
9407121	chr8:9407121:T:C
9407201	chr8:9407201:C:T
9407595	chr8:9407595:T:C
9407895	chr8:9407895:A:G
9407954	chr8:9407954:C:A
9408050	chr8:9408050:C:A
9408193	chr8:9408193:C:T
9408526	chr8:9408526:G:A
9409156	chr8:9409156:TTTTGAATGATAC:T
9409485	chr8:9409485:C:G
9409506	chr8:9409506:G:C
9409607	chr8:9409607:C:T
9409795	chr8:9409795:G:A
9409799	chr8:9409799:G:A
9409858	chr8:9409858:C:T
9410193	chr8:9410193:T:C
9410345	chr8:9410345:T:A
9410404	chr8:9410404:A:T
9410411	chr8:9410411:G:C
9410444	chr8:9410444:A:C
9410865	chr8:9410865:T:TG
9411216	chr8:9411216:T:A
9411715	chr8:9411715:A:C
9411884	chr8:9411884:G:A
9412153	chr8:9412153:G:A
9412494	chr8:9412494:T:A
9413077	chr8:9413077:G:A
9413347	chr8:9413347:C:A
9413542	chr8:9413542:G:C
9413626	chr8:9413626:A:C
9413669	chr8:9413669:C:T
9413746	chr8:9413746:T:A
9413877	chr8:9413877:T:TAAGTATTA
9413879	chr8:9413879:C:CTTACTTCATTAACT
9413900	chr8:9413900:C:T
9413934	chr8:9413934:C:G
9414217	chr8:9414217:C:T
9414293	chr8:9414293:C:G
9414654	chr8:9414654:C:T
9414997	chr8:9414997:G:A
9415049	chr8:9415049:C:T
9415394	chr8:9415394:A:G
9415526	chr8:9415526:T:C
9415559	chr8:9415559:A:G
9415618	chr8:9415618:A:C
9415737	chr8:9415737:G:A
9415883	chr8:9415883:G:A
9416075	chr8:9416075:T:A
9416433	chr8:9416433:C:T
9416786	chr8:9416786:C:T
9416865	chr8:9416865:G:A
9417637	chr8:9417637:A:G
9417825	chr8:9417825:G:C
9417841	chr8:9417841:C:T
9418523	chr8:9418523:C:T
9418733	chr8:9418733:G:A
9418776	chr8:9418776:G:A
9419010	chr8:9419010:C:T
9419079	chr8:9419079:G:A
9419119	chr8:9419119:A:G
9419132	chr8:9419132:C:T
9419192	chr8:9419192:A:G
9419360	chr8:9419360:T:A
9419376	chr8:9419376:C:A
9419402	chr8:9419402:A:T
9419500	chr8:9419500:C:T
9419798	chr8:9419798:C:G
9419924	chr8:9419924:CAA:C
9419990	chr8:9419990:T:C
9420128	chr8:9420128:C:T
9420285	chr8:9420285:C:T
9420331	chr8:9420331:C:T
9421064	chr8:9421064:G:T
9421140	chr8:9421140:G:C
9421156	chr8:9421156:G:A
9421436	chr8:9421436:C:G
9421466	chr8:9421466:C:T
9421500	chr8:9421500:G:C
9421977	chr8:9421977:A:G
9422026	chr8:9422026:C:T
9422204	chr8:9422204:A:G
9422471	chr8:9422471:C:G
9422541	chr8:9422541:G:C
9422578	chr8:9422578:G:A
9422591	chr8:9422591:G:A
9423223	chr8:9423223:G:T
9423432	chr8:9423432:C:G
9423481	chr8:9423481:A:AC
9423571	chr8:9423571:A:T
9423783	chr8:9423783:G:A
9423893	chr8:9423893:G:A
9424049	chr8:9424049:T:C
9424144	chr8:9424144:C:T
9424245	chr8:9424245:G:A
9424444	chr8:9424444:G:A
9424502	chr8:9424502:G:A
9424601	chr8:9424601:A:C
9424667	chr8:9424667:T:C
9424693	chr8:9424693:T:C
9424833	chr8:9424833:T:C
9424956	chr8:9424956:T:C
9424988	chr8:9424988:C:T
9425346	chr8:9425346:G:T
9425511	chr8:9425511:A:T
9425632	chr8:9425632:C:T
9426447	chr8:9426447:G:A
9426504	chr8:9426504:G:A
9426696	chr8:9426696:C:T
9426834	chr8:9426834:C:G
9426999	chr8:9426999:C:CTTGCAA
9427390	chr8:9427390:A:G
9427592	chr8:9427592:T:C
9427659	chr8:9427659:C:A
9427901	chr8:9427901:A:G
9427920	chr8:9427920:G:A
9427971	chr8:9427971:A:G
9428135	chr8:9428135:G:T
9428251	chr8:9428251:T:G
9428273	chr8:9428273:C:T
9428353	chr8:9428353:C:T
9428441	chr8:9428441:C:A
9428508	chr8:9428508:C:G
9428704	chr8:9428704:T:C
9428811	chr8:9428811:C:T
9428896	chr8:9428896:G:T
9428974	chr8:9428974:C:G
9429262	chr8:9429262:T:C
9429329	chr8:9429329:C:T
9429435	chr8:9429435:G:A
9429827	chr8:9429827:C:T
9429923	chr8:9429923:A:G
9430077	chr8:9430077:G:A
9430451	chr8:9430451:A:G
9430642	chr8:9430642:T:C
9430670	chr8:9430670:A:T
9430748	chr8:9430748:A:G
9430910	chr8:9430910:A:T
9430960	chr8:9430960:C:T
9431132	chr8:9431132:G:T
9431234	chr8:9431234:A:G
9431528	chr8:9431528:C:T
9431596	chr8:9431596:G:A
9432077	chr8:9432077:A:G
9432516	chr8:9432516:G:A
9432546	chr8:9432546:C:T
9432603	chr8:9432603:G:A
9432723	chr8:9432723:C:T
9432894	chr8:9432894:C:G
9432958	chr8:9432958:C:T
9433089	chr8:9433089:A:T
9433097	chr8:9433097:A:C
9433243	chr8:9433243:T:C
9433336	chr8:9433336:T:C
9433745	chr8:9433745:CA:C
9433770	chr8:9433770:A:G
9433851	chr8:9433851:A:G
9434089	chr8:9434089:G:C
9434122	chr8:9434122:A:G
9434295	chr8:9434295:T:C
9434411	chr8:9434411:C:T
9434488	chr8:9434488:C:T
9434515	chr8:9434515:A:G
9434664	chr8:9434664:T:C
9434792	chr8:9434792:C:T
9434823	chr8:9434823:A:C
9435023	chr8:9435023:G:GTTCATTCT
9435054	chr8:9435054:A:T
9435300	chr8:9435300:T:A
9435351	chr8:9435351:A:G
9435402	chr8:9435402:T:C
9435415	chr8:9435415:C:T
9435686	chr8:9435686:A:G
9435709	chr8:9435709:T:C
9435739	chr8:9435739:T:A
9435782	chr8:9435782:C:T
9435791	chr8:9435791:T:C
9435871	chr8:9435871:T:C
9436040	chr8:9436040:A:G
9436214	chr8:9436214:C:T
9436639	chr8:9436639:G:A
9436767	chr8:9436767:G:A
9436771	chr8:9436771:G:A
9436813	chr8:9436813:A:G
9436961	chr8:9436961:G:A
9436993	chr8:9436993:G:A
9437128	chr8:9437128:A:G
9437290	chr8:9437290:G:C
9437454	chr8:9437454:A:C
9437493	chr8:9437493:C:G
9437539	chr8:9437539:C:T
9437692	chr8:9437692:C:G
9437876	chr8:9437876:G:A
9437981	chr8:9437981:G:A
9438277	chr8:9438277:T:G
9438312	chr8:9438312:A:G
9438551	chr8:9438551:C:A
9438899	chr8:9438899:TG:T
9439086	chr8:9439086:G:A
9439572	chr8:9439572:C:G
9439983	chr8:9439983:C:T
9440393	chr8:9440393:C:A
9440427	chr8:9440427:T:C
9440473	chr8:9440473:T:A
9440526	chr8:9440526:G:A
9440680	chr8:9440680:G:A
9440798	chr8:9440798:AAAAAAT:A
9441135	chr8:9441135:G:A
9441853	chr8:9441853:T:C
9441865	chr8:9441865:T:C
9442352	chr8:9442352:G:A
9442400	chr8:9442400:T:C
9442525	chr8:9442525:C:A
9442538	chr8:9442538:C:T
9442568	chr8:9442568:G:A
9442573	chr8:9442573:A:C
9442574	chr8:9442574:T:C
9442588	chr8:9442588:G:C
9442658	chr8:9442658:T:C
9442782	chr8:9442782:G:C
9442918	chr8:9442918:A:G
9442921	chr8:9442921:A:G
9443071	chr8:9443071:G:A
9443210	chr8:9443210:G:A
9443913	chr8:9443913:A:G
9444491	chr8:9444491:G:A
9444501	chr8:9444501:G:T
9444646	chr8:9444646:A:T
9444963	chr8:9444963:A:T
9445200	chr8:9445200:T:C
9445225	chr8:9445225:G:A
9445454	chr8:9445454:C:T
9445561	chr8:9445561:C:T
9445721	chr8:9445721:C:G
9445768	chr8:9445768:A:T
9445867	chr8:9445867:T:G
9445900	chr8:9445900:T:A
9445925	chr8:9445925:C:T
9445951	chr8:9445951:G:A
9445954	chr8:9445954:G:A
9445980	chr8:9445980:C:T
9445994	chr8:9445994:GC:G
9446128	chr8:9446128:G:T
9446183	chr8:9446183:A:C
9446251	chr8:9446251:G:A
9446273	chr8:9446273:G:A
9446284	chr8:9446284:G:A
9446696	chr8:9446696:T:C
9446735	chr8:9446735:A:T
9446962	chr8:9446962:T:C
9446990	chr8:9446990:C:T
9447266	chr8:9447266:G:A
9447402	chr8:9447402:C:T
9447527	chr8:9447527:G:A
9447623	chr8:9447623:A:G
9447659	chr8:9447659:T:C
9447971	chr8:9447971:T:C
9448047	chr8:9448047:A:G
9448058	chr8:9448058:A:G
9448163	chr8:9448163:C:T
9448426	chr8:9448426:C:T
9448577	chr8:9448577:C:G
9449037	chr8:9449037:T:C
9449078	chr8:9449078:A:C
9449160	chr8:9449160:C:T
9449218	chr8:9449218:G:A
9449255	chr8:9449255:C:G
9449317	chr8:9449317:T:C
9449508	chr8:9449508:C:G
9449601	chr8:9449601:TTTC:T
9449704	chr8:9449704:C:T
9449900	chr8:9449900:C:T
9450357	chr8:9450357:C:T
9450844	chr8:9450844:C:T
9451022	chr8:9451022:G:A
9451215	chr8:9451215:G:A
9451736	chr8:9451736:A:G
9451888	chr8:9451888:G:T
9451931	chr8:9451931:TCTTTTTAATTTTTTTAAAAATGTTTGA:T
9452102	chr8:9452102:C:G
9452394	chr8:9452394:C:G
9452756	chr8:9452756:T:C
9452948	chr8:9452948:G:A
9453001	chr8:9453001:G:A
9453058	chr8:9453058:C:T
9453216	chr8:9453216:G:C
9453231	chr8:9453231:T:C
9453815	chr8:9453815:C:T
9453948	chr8:9453948:C:G
9453955	chr8:9453955:C:T
9453966	chr8:9453966:A:G
9453979	chr8:9453979:TA:T
9454013	chr8:9454013:C:T
9454029	chr8:9454029:T:C
9454107	chr8:9454107:T:C
9454109	chr8:9454109:A:G
9454110	chr8:9454110:G:T
9454269	chr8:9454269:A:G
9454287	chr8:9454287:C:T
9454291	chr8:9454291:A:G
9454303	chr8:9454303:A:G
9454621	chr8:9454621:T:C
9455588	chr8:9455588:G:A
9455774	chr8:9455774:C:G
9455818	chr8:9455818:C:T
9455971	chr8:9455971:A:G
9456073	chr8:9456073:G:A
9456103	chr8:9456103:C:T
9456145	chr8:9456145:C:T
9456267	chr8:9456267:G:A
9456480	chr8:9456480:A:C
9456955	chr8:9456955:A:T
9457274	chr8:9457274:T:C
9457823	chr8:9457823:C:A
9457898	chr8:9457898:C:T
9458947	chr8:9458947:GGC:G
9459051	chr8:9459051:A:G
9459083	chr8:9459083:C:T
9459166	chr8:9459166:T:G
9459499	chr8:9459499:C:T
9459888	chr8:9459888:T:C
9460075	chr8:9460075:G:A
9460178	chr8:9460178:G:A
9460690	chr8:9460690:T:C
9460835	chr8:9460835:C:A
9460947	chr8:9460947:C:T
9461003	chr8:9461003:G:A
9461095	chr8:9461095:G:A
9462056	chr8:9462056:A:G
9462273	chr8:9462273:A:T
9462300	chr8:9462300:A:C
9462361	chr8:9462361:G:C
9462944	chr8:9462944:C:G
9463631	chr8:9463631:G:A
9463746	chr8:9463746:A:G
9464142	chr8:9464142:T:G
9464255	chr8:9464255:A:G
9464437	chr8:9464437:C:T
9464634	chr8:9464634:A:G
9464845	chr8:9464845:G:A
9464857	chr8:9464857:A:G
9464893	chr8:9464893:C:T
9464967	chr8:9464967:G:T
9465141	chr8:9465141:T:C
9465150	chr8:9465150:A:T
9465261	chr8:9465261:T:C
9465278	chr8:9465278:G:T
9465385	chr8:9465385:G:A
9465412	chr8:9465412:A:G
9465464	chr8:9465464:C:G
9465576	chr8:9465576:A:G
9466005	chr8:9466005:C:T
9466210	chr8:9466210:C:T
9466328	chr8:9466328:G:A
9466376	chr8:9466376:G:C
9466418	chr8:9466418:A:G
9466721	chr8:9466721:G:T
9466761	chr8:9466761:G:T
9466763	chr8:9466763:A:G
9467210	chr8:9467210:G:T
9467348	chr8:9467348:A:C
9467717	chr8:9467717:G:T
9468105	chr8:9468105:A:G
9468177	chr8:9468177:G:C
9468321	chr8:9468321:A:G
9468871	chr8:9468871:G:A
9469005	chr8:9469005:C:T
9469065	chr8:9469065:G:T
9469241	chr8:9469241:G:A
9469269	chr8:9469269:G:T
9469437	chr8:9469437:A:G
9469757	chr8:9469757:T:TTTTTG
9469978	chr8:9469978:C:T
9470514	chr8:9470514:A:C
9471023	chr8:9471023:G:A
9471114	chr8:9471114:G:C
9471123	chr8:9471123:T:C
9471355	chr8:9471355:A:G
9471416	chr8:9471416:A:G
9471508	chr8:9471508:T:C
9471777	chr8:9471777:G:A
9472156	chr8:9472156:A:G
9472329	chr8:9472329:C:A
9472426	chr8:9472426:C:T
9472754	chr8:9472754:T:C
9472980	chr8:9472980:A:T
9473066	chr8:9473066:CA:C
9474047	chr8:9474047:G:A
9474295	chr8:9474295:T:C
9474301	chr8:9474301:A:G
9474745	chr8:9474745:A:G
9475006	chr8:9475006:C:T
9475095	chr8:9475095:C:T
9475246	chr8:9475246:T:A
9475290	chr8:9475290:T:C
9475488	chr8:9475488:T:A
9475780	chr8:9475780:C:A
9475923	chr8:9475923:C:A
9476013	chr8:9476013:C:T
9476615	chr8:9476615:C:T
9476914	chr8:9476914:G:A
9477091	chr8:9477091:G:A
9477405	chr8:9477405:G:T
9477916	chr8:9477916:G:A
9478137	chr8:9478137:C:T
9478160	chr8:9478160:A:G
9478458	chr8:9478458:G:A
9478555	chr8:9478555:C:T
9478645	chr8:9478645:C:T
9478942	chr8:9478942:A:T
9478968	chr8:9478968:A:G
9479063	chr8:9479063:C:T
9479188	chr8:9479188:C:T
9479204	chr8:9479204:T:C
9479231	chr8:9479231:A:G
9479276	chr8:9479276:T:C
9479334	chr8:9479334:G:A
9479710	chr8:9479710:A:G
9479869	chr8:9479869:G:A
9480519	chr8:9480519:C:T
9480636	chr8:9480636:T:G
9480794	chr8:9480794:T:A
9481076	chr8:9481076:G:A
9481084	chr8:9481084:G:A
9481437	chr8:9481437:A:G
9481754	chr8:9481754:G:A
9481866	chr8:9481866:G:A
9482114	chr8:9482114:T:C
9482153	chr8:9482153:A:C
9482566	chr8:9482566:T:C
9482852	chr8:9482852:A:T
9483064	chr8:9483064:T:C
9483086	chr8:9483086:A:G
9483260	chr8:9483260:T:C
9483293	chr8:9483293:A:T
9483385	chr8:9483385:T:C
9483663	chr8:9483663:T:C
9484067	chr8:9484067:A:G
9484196	chr8:9484196:C:G
9484459	chr8:9484459:T:C
9484513	chr8:9484513:T:C
9484962	chr8:9484962:C:T
9485422	chr8:9485422:G:C
9485520	chr8:9485520:C:T
9485637	chr8:9485637:C:G
9485679	chr8:9485679:G:A
9485898	chr8:9485898:GA:G
9486109	chr8:9486109:C:G
9486609	chr8:9486609:A:G
9486649	chr8:9486649:G:A
9487385	chr8:9487385:C:G
9487691	chr8:9487691:A:G
9487888	chr8:9487888:A:G
9489496	chr8:9489496:G:A
9489557	chr8:9489557:G:T
9489627	chr8:9489627:G:A
9490008	chr8:9490008:T:C
9490323	chr8:9490323:C:T
9490382	chr8:9490382:A:C
9490691	chr8:9490691:A:G
9490744	chr8:9490744:A:T
9491523	chr8:9491523:G:C
9491706	chr8:9491706:T:C
9492566	chr8:9492566:T:G
9492958	chr8:9492958:T:A
9492965	chr8:9492965:A:T
9493045	chr8:9493045:A:G
9493103	chr8:9493103:A:G
9493270	chr8:9493270:G:A
9493720	chr8:9493720:G:A
9493741	chr8:9493741:TATAA:T
9493768	chr8:9493768:G:C
9493983	chr8:9493983:G:A
9494117	chr8:9494117:T:C
9494273	chr8:9494273:T:G
9494469	chr8:9494469:G:A
9494473	chr8:9494473:G:A
9494722	chr8:9494722:G:A
9494801	chr8:9494801:G:C
9495188	chr8:9495188:C:G
9495245	chr8:9495245:G:A
9495340	chr8:9495340:T:C
9495358	chr8:9495358:G:T
9495449	chr8:9495449:C:T
9495628	chr8:9495628:CA:C
9495845	chr8:9495845:G:C
9496037	chr8:9496037:G:A
9496182	chr8:9496182:T:C
9496203	chr8:9496203:G:A
9496332	chr8:9496332:T:G
9496680	chr8:9496680:C:T
9496922	chr8:9496922:G:C
9497305	chr8:9497305:G:C
9497817	chr8:9497817:G:A
9498061	chr8:9498061:T:C
9498274	chr8:9498274:C:T
9498822	chr8:9498822:C:G
9498930	chr8:9498930:T:C
9499002	chr8:9499002:G:A
9499292	chr8:9499292:T:G
9499370	chr8:9499370:A:G
9499859	chr8:9499859:G:C
9499916	chr8:9499916:A:C
9500078	chr8:9500078:C:T
9500258	chr8:9500258:C:T
9500364	chr8:9500364:A:G
9500389	chr8:9500389:A:G
9500735	chr8:9500735:T:C
9500985	chr8:9500985:T:C
9501532	chr8:9501532:C:T
9501802	chr8:9501802:G:T
9502024	chr8:9502024:C:T
9502488	chr8:9502488:A:G
9502969	chr8:9502969:G:T
9503069	chr8:9503069:C:G
9503130	chr8:9503130:T:C
9503191	chr8:9503191:C:G
9503827	chr8:9503827:G:C
9504096	chr8:9504096:C:T
9504404	chr8:9504404:A:G
9504658	chr8:9504658:C:G
9504777	chr8:9504777:AG:A
9504823	chr8:9504823:G:A
9504948	chr8:9504948:A:G
9505028	chr8:9505028:G:T
9505062	chr8:9505062:G:A
9505292	chr8:9505292:A:T
9505681	chr8:9505681:A:C
9505789	chr8:9505789:G:A
9505979	chr8:9505979:A:G
9506105	chr8:9506105:T:C
9506125	chr8:9506125:T:A
9506144	chr8:9506144:T:A
9506277	chr8:9506277:G:C
9506293	chr8:9506293:T:A
9506433	chr8:9506433:C:T
9506461	chr8:9506461:C:T
9506498	chr8:9506498:G:A
9506504	chr8:9506504:A:C
9506728	chr8:9506728:G:A
9506911	chr8:9506911:C:T
9507019	chr8:9507019:T:C
9507048	chr8:9507048:A:C
9507232	chr8:9507232:G:T
9507280	chr8:9507280:G:A
9507406	chr8:9507406:G:T
9507442	chr8:9507442:A:C
9507533	chr8:9507533:G:T
9508168	chr8:9508168:G:A
9508257	chr8:9508257:T:C
9508275	chr8:9508275:C:T
9508426	chr8:9508426:T:C
9508457	chr8:9508457:G:A
9508602	chr8:9508602:C:T
9508652	chr8:9508652:G:A
9508668	chr8:9508668:G:C
9508693	chr8:9508693:C:T
9508802	chr8:9508802:A:G
9509096	chr8:9509096:A:G
9509201	chr8:9509201:G:C
9509268	chr8:9509268:TA:T
9509734	chr8:9509734:T:C
9510233	chr8:9510233:C:G
9510356	chr8:9510356:A:G
9510757	chr8:9510757:C:T
9511231	chr8:9511231:G:A
9511799	chr8:9511799:G:T
9512232	chr8:9512232:T:A
9512313	chr8:9512313:G:A
9512654	chr8:9512654:G:C
9512945	chr8:9512945:G:C
9513049	chr8:9513049:T:C
9513378	chr8:9513378:T:C
9513616	chr8:9513616:C:T
9514279	chr8:9514279:T:G
9514533	chr8:9514533:A:C
9514681	chr8:9514681:A:G
9514794	chr8:9514794:T:A
9514795	chr8:9514795:C:G
9514819	chr8:9514819:A:G
9514961	chr8:9514961:A:C
9515022	chr8:9515022:T:C
9515200	chr8:9515200:CAG:C
9515366	chr8:9515366:C:T
9515437	chr8:9515437:C:G
9515530	chr8:9515530:A:G
9515746	chr8:9515746:C:G
9516006	chr8:9516006:G:A
9516031	chr8:9516031:A:C
9516035	chr8:9516035:C:T
9516138	chr8:9516138:G:T
9516605	chr8:9516605:AG:A
9516610	chr8:9516610:C:T
9516612	chr8:9516612:G:T
9516668	chr8:9516668:G:A
9516706	chr8:9516706:T:C
9516759	chr8:9516759:G:A
9516812	chr8:9516812:G:A
9517045	chr8:9517045:A:T
9517139	chr8:9517139:C:T
9517423	chr8:9517423:T:C
9517492	chr8:9517492:T:A
9517551	chr8:9517551:C:T
9518342	chr8:9518342:C:T
9518343	chr8:9518343:G:A
9518346	chr8:9518346:A:G
9518404	chr8:9518404:T:C
9518458	chr8:9518458:A:G
9518596	chr8:9518596:T:G
9518708	chr8:9518708:G:C
9518957	chr8:9518957:C:A
9519019	chr8:9519019:C:G
9519033	chr8:9519033:G:A
9519147	chr8:9519147:A:G
9519172	chr8:9519172:C:G
9519441	chr8:9519441:C:T
9519737	chr8:9519737:C:A
9519813	chr8:9519813:C:T
9520266	chr8:9520266:G:A
9520707	chr8:9520707:G:A
9520844	chr8:9520844:T:C
9521031	chr8:9521031:G:A
9521121	chr8:9521121:G:A
9521286	chr8:9521286:T:C
9521420	chr8:9521420:C:A
9521531	chr8:9521531:T:C
9521628	chr8:9521628:G:T
9521638	chr8:9521638:C:T
9521678	chr8:9521678:C:A
9521764	chr8:9521764:T:C
9521834	chr8:9521834:G:A
9522434	chr8:9522434:C:G
9522489	chr8:9522489:G:A
9522697	chr8:9522697:A:G
9522864	chr8:9522864:C:A
9523008	chr8:9523008:A:C
9523262	chr8:9523262:A:G
9523937	chr8:9523937:G:A
9524062	chr8:9524062:A:G
9524538	chr8:9524538:G:A
9524702	chr8:9524702:C:A
9524788	chr8:9524788:G:C
9525082	chr8:9525082:G:A
9525115	chr8:9525115:C:T
9525217	chr8:9525217:A:G
9525424	chr8:9525424:C:T
9526383	chr8:9526383:G:C
9526649	chr8:9526649:A:G
9527000	chr8:9527000:A:AAGGC
9527259	chr8:9527259:G:A
9527406	chr8:9527406:T:A
9527486	chr8:9527486:C:T
9527533	chr8:9527533:AG:A
9527545	chr8:9527545:G:A
9527779	chr8:9527779:A:G
9527860	chr8:9527860:G:A
9528423	chr8:9528423:G:A
9528815	chr8:9528815:C:T
9528819	chr8:9528819:A:T
9528983	chr8:9528983:C:T
9529070	chr8:9529070:C:T
9529199	chr8:9529199:T:C
9529353	chr8:9529353:A:T
9529410	chr8:9529410:C:T
9529483	chr8:9529483:A:G
9529696	chr8:9529696:G:C
9529701	chr8:9529701:G:A
9530146	chr8:9530146:C:A
9530209	chr8:9530209:C:T
9530253	chr8:9530253:G:C
9530402	chr8:9530402:C:A
9530454	chr8:9530454:A:G
9530512	chr8:9530512:T:C
9530527	chr8:9530527:T:C
9530757	chr8:9530757:T:G
9530915	chr8:9530915:A:G
9530952	chr8:9530952:G:A
9530968	chr8:9530968:G:A
9531000	chr8:9531000:G:A
9531446	chr8:9531446:G:A
9531670	chr8:9531670:C:T
9531731	chr8:9531731:T:C
9531818	chr8:9531818:GC:G
9531907	chr8:9531907:C:G
9531938	chr8:9531938:C:T
9532419	chr8:9532419:T:C
9532938	chr8:9532938:G:A
9533019	chr8:9533019:C:T
9533028	chr8:9533028:A:AC
9533301	chr8:9533301:T:G
9533461	chr8:9533461:T:C
9533513	chr8:9533513:G:C
9533606	chr8:9533606:C:A
9533915	chr8:9533915:T:C
9534407	chr8:9534407:C:G
9534588	chr8:9534588:G:A
9534617	chr8:9534617:C:G
9534677	chr8:9534677:G:A
9534697	chr8:9534697:C:T
9535067	chr8:9535067:G:A
9535103	chr8:9535103:A:C
9535473	chr8:9535473:G:A
9535767	chr8:9535767:G:A
9535869	chr8:9535869:T:C
9535870	chr8:9535870:G:A
9535925	chr8:9535925:C:T
9535936	chr8:9535936:A:G
9536113	chr8:9536113:C:G
9536325	chr8:9536325:G:C
9536543	chr8:9536543:T:G
9536877	chr8:9536877:C:T
9537141	chr8:9537141:G:A
9537312	chr8:9537312:C:T
9537666	chr8:9537666:G:T
9537728	chr8:9537728:C:G
9537767	chr8:9537767:C:G
9537906	chr8:9537906:A:G
9538022	chr8:9538022:G:A
9539139	chr8:9539139:T:C
9539232	chr8:9539232:A:G
9539304	chr8:9539304:A:G
9539348	chr8:9539348:C:T
9539486	chr8:9539486:C:T
9539685	chr8:9539685:G:A
9539828	chr8:9539828:G:A
9540171	chr8:9540171:C:G
9540706	chr8:9540706:G:A
9540892	chr8:9540892:T:G
9541181	chr8:9541181:G:C
9541591	chr8:9541591:C:T
9541866	chr8:9541866:C:T
9541871	chr8:9541871:T:C
9542034	chr8:9542034:T:C
9542109	chr8:9542109:C:T
9542179	chr8:9542179:G:A
9542485	chr8:9542485:C:G
9542532	chr8:9542532:G:A
9542558	chr8:9542558:TA:T
9542986	chr8:9542986:C:T
9543449	chr8:9543449:C:G
9543812	chr8:9543812:T:G
9544255	chr8:9544255:C:A
9544335	chr8:9544335:A:G
9544918	chr8:9544918:A:G
9545152	chr8:9545152:C:G
9545920	chr8:9545920:T:C
9545990	chr8:9545990:C:T
9546014	chr8:9546014:G:A
9546274	chr8:9546274:C:T
9546572	chr8:9546572:T:C
9546659	chr8:9546659:G:A
9546797	chr8:9546797:G:A
9547057	chr8:9547057:A:G
9547153	chr8:9547153:T:C
9547355	chr8:9547355:C:G
9548266	chr8:9548266:C:A
9548461	chr8:9548461:G:T
9548553	chr8:9548553:T:C
9549046	chr8:9549046:C:T
9549072	chr8:9549072:C:T
9549128	chr8:9549128:T:C
9549327	chr8:9549327:C:G
9549476	chr8:9549476:C:T
9549952	chr8:9549952:C:T
9550277	chr8:9550277:TAAC:T
9550673	chr8:9550673:A:T
9550942	chr8:9550942:T:C
9551098	chr8:9551098:G:C
9551403	chr8:9551403:A:G
9551430	chr8:9551430:A:C
9551468	chr8:9551468:T:G
9551638	chr8:9551638:T:C
9551695	chr8:9551695:T:G
9551734	chr8:9551734:T:C
9551736	chr8:9551736:C:T
9552045	chr8:9552045:T:C
9552472	chr8:9552472:C:T
9552505	chr8:9552505:T:C
9552985	chr8:9552985:C:T
9553324	chr8:9553324:C:T
9553550	chr8:9553550:G:A
9553826	chr8:9553826:G:A
9554199	chr8:9554199:C:A
9554209	chr8:9554209:T:C
9554298	chr8:9554298:G:A
9554490	chr8:9554490:G:A
9554538	chr8:9554538:C:G
9554540	chr8:9554540:G:C
9554643	chr8:9554643:G:A
9554802	chr8:9554802:A:T
9555347	chr8:9555347:T:C
9555620	chr8:9555620:G:A
9555790	chr8:9555790:A:G
9555800	chr8:9555800:A:G
9556383	chr8:9556383:G:A
9556539	chr8:9556539:G:A
9556649	chr8:9556649:G:C
9556727	chr8:9556727:C:T
9557186	chr8:9557186:G:A
9557212	chr8:9557212:A:G
9557414	chr8:9557414:G:C
9557880	chr8:9557880:G:A
9558062	chr8:9558062:T:A
9558748	chr8:9558748:G:C
9558838	chr8:9558838:G:T
9559025	chr8:9559025:G:A
9559177	chr8:9559177:C:A
9559271	chr8:9559271:C:T
9559590	chr8:9559590:C:T
9559727	chr8:9559727:T:C
9559737	chr8:9559737:G:T
9559878	chr8:9559878:G:T
9560073	chr8:9560073:A:G
9561009	chr8:9561009:A:G
9561155	chr8:9561155:A:G
9561242	chr8:9561242:G:T
9561423	chr8:9561423:T:C
9561502	chr8:9561502:C:T
9562185	chr8:9562185:G:A
9562377	chr8:9562377:C:T
9562677	chr8:9562677:C:G
9563004	chr8:9563004:A:G
9563056	chr8:9563056:T:C
9563148	chr8:9563148:T:C
9563451	chr8:9563451:T:A
9563759	chr8:9563759:A:G
9563799	chr8:9563799:A:G
9563812	chr8:9563812:G:A
9564240	chr8:9564240:A:G
9564375	chr8:9564375:A:T
9564496	chr8:9564496:C:G
9564581	chr8:9564581:C:G
9564846	chr8:9564846:C:T
9565046	chr8:9565046:G:A
9565100	chr8:9565100:C:T
9565126	chr8:9565126:C:T
9565304	chr8:9565304:G:A
9565341	chr8:9565341:C:T
9565416	chr8:9565416:T:G
9565729	chr8:9565729:C:T
9565750	chr8:9565750:G:T
9565947	chr8:9565947:T:C
9566808	chr8:9566808:C:T
9567444	chr8:9567444:C:G
9567638	chr8:9567638:C:G
9567765	chr8:9567765:T:C
9567984	chr8:9567984:T:C
9568061	chr8:9568061:G:A
9568329	chr8:9568329:G:A
9568579	chr8:9568579:A:G
9568737	chr8:9568737:CAGAAA:C
9568744	chr8:9568744:T:TTTTC
9568770	chr8:9568770:T:A
9568815	chr8:9568815:T:C
9568835	chr8:9568835:T:C
9568892	chr8:9568892:T:A
9568908	chr8:9568908:T:C
9569088	chr8:9569088:TG:T
9569113	chr8:9569113:T:C
9569153	chr8:9569153:C:G
9569394	chr8:9569394:A:G
9569419	chr8:9569419:A:G
9569538	chr8:9569538:A:G
9570398	chr8:9570398:G:A
9570631	chr8:9570631:A:G
9571163	chr8:9571163:T:C
9571522	chr8:9571522:A:G
9571543	chr8:9571543:C:T
9571576	chr8:9571576:G:A
9571734	chr8:9571734:G:T
9571836	chr8:9571836:C:G
9572540	chr8:9572540:C:A
9573209	chr8:9573209:A:C
9573906	chr8:9573906:T:A
9574091	chr8:9574091:C:G
9574096	chr8:9574096:T:G
9574104	chr8:9574104:A:G
9574934	chr8:9574934:T:C
9574982	chr8:9574982:T:TGTCAGA
9575223	chr8:9575223:A:T
9575546	chr8:9575546:C:G
9575831	chr8:9575831:C:G
9575989	chr8:9575989:T:G
9576048	chr8:9576048:A:C
9576404	chr8:9576404:G:T
9576534	chr8:9576534:G:A
9576879	chr8:9576879:C:T
9576956	chr8:9576956:A:G
9577078	chr8:9577078:G:A
9577282	chr8:9577282:G:A
9577443	chr8:9577443:A:G
9577492	chr8:9577492:A:G
9577525	chr8:9577525:A:G
9577839	chr8:9577839:A:G
9578035	chr8:9578035:C:G
9578118	chr8:9578118:C:T
9578315	chr8:9578315:T:C
9578376	chr8:9578376:G:A
9578546	chr8:9578546:A:G
9578613	chr8:9578613:A:G
9578656	chr8:9578656:C:G
9578685	chr8:9578685:A:G
9578781	chr8:9578781:T:A
9579070	chr8:9579070:C:T
9579100	chr8:9579100:A:G
9579411	chr8:9579411:A:G
9579799	chr8:9579799:A:T
9579842	chr8:9579842:C:A
9579889	chr8:9579889:T:C
9580036	chr8:9580036:C:T
9580154	chr8:9580154:T:C
9580370	chr8:9580370:C:T
9580435	chr8:9580435:T:A
9580445	chr8:9580445:T:C
9580512	chr8:9580512:C:T
9580703	chr8:9580703:A:G
9580868	chr8:9580868:A:C
9581206	chr8:9581206:C:T
9581210	chr8:9581210:G:A
9581287	chr8:9581287:G:A
9581314	chr8:9581314:A:T
9581413	chr8:9581413:T:A
9581794	chr8:9581794:A:G
9583104	chr8:9583104:T:C
9583682	chr8:9583682:T:A
9584971	chr8:9584971:A:G
9586504	chr8:9586504:A:G
9586625	chr8:9586625:C:G
9586821	chr8:9586821:A:C
9586894	chr8:9586894:C:T
9587928	chr8:9587928:A:T
9588478	chr8:9588478:A:G
9588790	chr8:9588790:G:T
9588894	chr8:9588894:A:G
9588947	chr8:9588947:T:C
9589065	chr8:9589065:C:G
9589645	chr8:9589645:A:G
9590109	chr8:9590109:A:G
9590325	chr8:9590325:A:G
9590635	chr8:9590635:A:C
9591602	chr8:9591602:A:G
9591622	chr8:9591622:C:T
9592219	chr8:9592219:G:A
9592395	chr8:9592395:C:T
9592459	chr8:9592459:T:C
9592774	chr8:9592774:A:G
9593071	chr8:9593071:A:G
9593331	chr8:9593331:G:C
9593376	chr8:9593376:A:G
9594251	chr8:9594251:C:T
9594411	chr8:9594411:C:T
9594484	chr8:9594484:C:T
9595410	chr8:9595410:T:C
9595563	chr8:9595563:AT:A
9595841	chr8:9595841:AG:A
9595912	chr8:9595912:G:A
9595925	chr8:9595925:A:G
9595930	chr8:9595930:A:G
9596146	chr8:9596146:C:T
9596304	chr8:9596304:T:A
9596374	chr8:9596374:T:TA
9596468	chr8:9596468:A:G
9596647	chr8:9596647:C:T
9596705	chr8:9596705:T:C
9596817	chr8:9596817:T:G
9596974	chr8:9596974:T:C
9597283	chr8:9597283:A:G
9597444	chr8:9597444:T:TG
9597446	chr8:9597446:A:ATTTGTGTT
9597447	chr8:9597447:C:G
9597448	chr8:9597448:A:AATTTGTG
9597456	chr8:9597456:T:C
9597587	chr8:9597587:G:A
9598115	chr8:9598115:A:G
9598196	chr8:9598196:C:A
9598340	chr8:9598340:C:A
9598355	chr8:9598355:T:C
9599353	chr8:9599353:C:T
9599596	chr8:9599596:A:G
9599827	chr8:9599827:T:A
9599835	chr8:9599835:A:G
9599870	chr8:9599870:A:G
9599918	chr8:9599918:A:T
9599930	chr8:9599930:C:T
9600078	chr8:9600078:A:G
9600131	chr8:9600131:A:G
9600204	chr8:9600204:A:G
9600434	chr8:9600434:T:C
9600863	chr8:9600863:A:G
9601039	chr8:9601039:T:C
9601891	chr8:9601891:T:G
9602055	chr8:9602055:G:A
9602129	chr8:9602129:A:G
9602369	chr8:9602369:T:C
9602423	chr8:9602423:C:T
9602729	chr8:9602729:A:G
9602785	chr8:9602785:A:G
9603039	chr8:9603039:A:G
9603143	chr8:9603143:C:G
9603173	chr8:9603173:C:T
9603339	chr8:9603339:GCCA:G
9603485	chr8:9603485:G:A
9603573	chr8:9603573:C:T
9603583	chr8:9603583:G:A
9603858	chr8:9603858:T:C
9603954	chr8:9603954:TC:T
9603989	chr8:9603989:G:T
9604024	chr8:9604024:T:A
9604305	chr8:9604305:T:C
9604373	chr8:9604373:A:G
9604504	chr8:9604504:G:A
9605073	chr8:9605073:T:C
9605132	chr8:9605132:G:A
9605287	chr8:9605287:C:T
9605738	chr8:9605738:A:G
9606093	chr8:9606093:C:T
9606228	chr8:9606228:G:A
9606428	chr8:9606428:A:G
9606596	chr8:9606596:G:C
9606761	chr8:9606761:G:A
9606799	chr8:9606799:T:C
9606860	chr8:9606860:C:G
9606910	chr8:9606910:A:C
9606940	chr8:9606940:A:G
9607265	chr8:9607265:A:G
9607291	chr8:9607291:G:A
9607585	chr8:9607585:A:G
9607676	chr8:9607676:A:C
9607981	chr8:9607981:T:C
9607987	chr8:9607987:T:TG
9608002	chr8:9608002:C:T
9608022	chr8:9608022:C:T
9608036	chr8:9608036:G:C
9608355	chr8:9608355:T:C
9608357	chr8:9608357:GCT:G
9608539	chr8:9608539:C:G
9609596	chr8:9609596:C:T
9609661	chr8:9609661:G:T
9609982	chr8:9609982:C:T
9610006	chr8:9610006:C:T
9610015	chr8:9610015:G:T
9610040	chr8:9610040:A:G
9610176	chr8:9610176:GTT:G
9610678	chr8:9610678:A:G
9610694	chr8:9610694:A:T
9610695	chr8:9610695:T:G
9611181	chr8:9611181:T:C
9611195	chr8:9611195:A:G
9611481	chr8:9611481:A:G
9611485	chr8:9611485:G:A
9611602	chr8:9611602:A:G
9611662	chr8:9611662:T:C
9611694	chr8:9611694:T:C
9611709	chr8:9611709:T:C
9612066	chr8:9612066:C:T
9612067	chr8:9612067:G:A
9612104	chr8:9612104:G:A
9612301	chr8:9612301:A:G
9612548	chr8:9612548:A:AT
9612607	chr8:9612607:A:G
9612613	chr8:9612613:C:G
9612673	chr8:9612673:T:C
9612757	chr8:9612757:C:T
9612874	chr8:9612874:T:C
9612905	chr8:9612905:A:G
9613118	chr8:9613118:G:A
9613204	chr8:9613204:C:T
9613338	chr8:9613338:A:C
9613356	chr8:9613356:C:T
9613550	chr8:9613550:A:G
9613792	chr8:9613792:G:T
9615915	chr8:9615915:C:T
9615919	chr8:9615919:C:T
9616195	chr8:9616195:A:G
9616290	chr8:9616290:A:C
9616699	chr8:9616699:C:T
9616734	chr8:9616734:T:A
9616979	chr8:9616979:A:G
9617789	chr8:9617789:T:A
9617962	chr8:9617962:T:C
9618079	chr8:9618079:C:T
9618112	chr8:9618112:G:A
9618554	chr8:9618554:G:C
9618664	chr8:9618664:A:T
9618845	chr8:9618845:G:C
9618909	chr8:9618909:G:C
9618938	chr8:9618938:A:G
9619260	chr8:9619260:A:G
9619354	chr8:9619354:G:C
9619712	chr8:9619712:G:A
9619812	chr8:9619812:A:G
9619960	chr8:9619960:T:A
9619971	chr8:9619971:G:A
9619996	chr8:9619996:T:G
9620253	chr8:9620253:C:G
9620299	chr8:9620299:T:A
9620448	chr8:9620448:A:G
9620663	chr8:9620663:C:G
9620803	chr8:9620803:T:C
9620883	chr8:9620883:T:C
9621061	chr8:9621061:A:G
9621146	chr8:9621146:A:T
9621286	chr8:9621286:C:T
9621292	chr8:9621292:G:A
9621330	chr8:9621330:G:A
9621579	chr8:9621579:TAC:T
9621639	chr8:9621639:G:A
9621762	chr8:9621762:A:G
9621967	chr8:9621967:G:A
9622089	chr8:9622089:A:G
9622266	chr8:9622266:A:T
9622357	chr8:9622357:A:T
9622716	chr8:9622716:T:G
9622719	chr8:9622719:A:T
9622773	chr8:9622773:C:T
9622838	chr8:9622838:C:T
9623119	chr8:9623119:C:T
9623235	chr8:9623235:A:G
9623598	chr8:9623598:A:G
9623726	chr8:9623726:G:A
9623901	chr8:9623901:G:A
9624177	chr8:9624177:G:C
9624393	chr8:9624393:T:C
9624414	chr8:9624414:T:C
9624654	chr8:9624654:T:C
9624888	chr8:9624888:C:A
9624947	chr8:9624947:G:A
9625007	chr8:9625007:A:G
9626108	chr8:9626108:A:G
9626421	chr8:9626421:G:A
9626616	chr8:9626616:C:T
9626708	chr8:9626708:G:A
9627184	chr8:9627184:T:C
9627356	chr8:9627356:A:G
9627942	chr8:9627942:A:G
9628334	chr8:9628334:T:C
9628351	chr8:9628351:G:A
9628389	chr8:9628389:G:A
9628770	chr8:9628770:A:G
9628953	chr8:9628953:A:G
9629829	chr8:9629829:C:T
9629960	chr8:9629960:A:G
9630054	chr8:9630054:A:T
9630303	chr8:9630303:T:C
9630926	chr8:9630926:T:A
9631101	chr8:9631101:A:C
9631478	chr8:9631478:T:C
9631519	chr8:9631519:A:G
9631628	chr8:9631628:G:C
9631731	chr8:9631731:A:G
9632425	chr8:9632425:T:C
9632519	chr8:9632519:T:G
9632718	chr8:9632718:T:G
9632839	chr8:9632839:C:T
9633092	chr8:9633092:T:TA
9634372	chr8:9634372:G:A
9634413	chr8:9634413:A:G
9634722	chr8:9634722:A:G
9634824	chr8:9634824:T:C
9634932	chr8:9634932:C:G
9634943	chr8:9634943:T:C
9634979	chr8:9634979:C:T
9635421	chr8:9635421:C:G
9635619	chr8:9635619:T:C
9636182	chr8:9636182:A:C
9636347	chr8:9636347:T:C
9636388	chr8:9636388:TAGAC:T
9636657	chr8:9636657:T:C
9637071	chr8:9637071:C:G
9637284	chr8:9637284:T:C
9637374	chr8:9637374:G:A
9637531	chr8:9637531:T:C
9637614	chr8:9637614:A:G
9637741	chr8:9637741:G:A
9638000	chr8:9638000:G:A
9638256	chr8:9638256:C:T
9638439	chr8:9638439:T:C
9638539	chr8:9638539:C:T
9638608	chr8:9638608:T:A
9638825	chr8:9638825:A:G
9638847	chr8:9638847:A:G
9638957	chr8:9638957:C:A
9639647	chr8:9639647:T:G
9639856	chr8:9639856:A:G
9639936	chr8:9639936:G:A
9639962	chr8:9639962:A:G
9639985	chr8:9639985:A:G
9640247	chr8:9640247:GGA:G
9640333	chr8:9640333:A:G
9641271	chr8:9641271:C:T
9641752	chr8:9641752:G:C
9642001	chr8:9642001:C:T
9642239	chr8:9642239:A:G
9642984	chr8:9642984:A:G
9643695	chr8:9643695:T:A
9643711	chr8:9643711:G:A
9644026	chr8:9644026:G:A
9645040	chr8:9645040:C:T
9645211	chr8:9645211:G:A
9645370	chr8:9645370:G:T
9645609	chr8:9645609:G:A
9645892	chr8:9645892:C:T
9645893	chr8:9645893:A:G
9645924	chr8:9645924:A:G
9646537	chr8:9646537:T:C
9646896	chr8:9646896:A:G
9646899	chr8:9646899:C:T
9647404	chr8:9647404:G:A
9647867	chr8:9647867:G:C
9648094	chr8:9648094:A:C
9648113	chr8:9648113:G:A
9648378	chr8:9648378:A:G
9648411	chr8:9648411:T:G
9648551	chr8:9648551:C:T
9648666	chr8:9648666:C:T
9649039	chr8:9649039:A:G
9649485	chr8:9649485:T:A
9649723	chr8:9649723:A:G
9650141	chr8:9650141:C:T
9650519	chr8:9650519:A:G
9650609	chr8:9650609:T:C
9650848	chr8:9650848:T:C
9650965	chr8:9650965:C:G
9651050	chr8:9651050:CA:C
9651369	chr8:9651369:A:G
9651711	chr8:9651711:G:A
9651894	chr8:9651894:G:A
9652026	chr8:9652026:G:A
9652077	chr8:9652077:C:G
9652437	chr8:9652437:A:T
9652497	chr8:9652497:T:A
9653284	chr8:9653284:C:G
9653320	chr8:9653320:T:C
9653946	chr8:9653946:T:C
9654144	chr8:9654144:G:A
9654199	chr8:9654199:C:G
9654599	chr8:9654599:T:G
9654688	chr8:9654688:A:G
9654960	chr8:9654960:T:C
9655251	chr8:9655251:G:A
9655501	chr8:9655501:C:T
9656814	chr8:9656814:T:C
9658352	chr8:9658352:C:T
9658568	chr8:9658568:A:G
9658861	chr8:9658861:A:G
9659956	chr8:9659956:C:T
9660142	chr8:9660142:G:A
9660468	chr8:9660468:G:C
9660914	chr8:9660914:A:G
9660983	chr8:9660983:G:A
9661157	chr8:9661157:C:G
9661613	chr8:9661613:C:T
9661849	chr8:9661849:T:C
9662460	chr8:9662460:C:G
9662605	chr8:9662605:A:G
9662872	chr8:9662872:A:G
9662885	chr8:9662885:G:A
9663061	chr8:9663061:A:T
9663160	chr8:9663160:G:A
9663811	chr8:9663811:G:A
9663835	chr8:9663835:C:G
9664298	chr8:9664298:G:A
9664501	chr8:9664501:A:G
9664773	chr8:9664773:A:G
9664967	chr8:9664967:C:T
9664987	chr8:9664987:C:A
9665407	chr8:9665407:A:C
9665741	chr8:9665741:C:G
9665876	chr8:9665876:C:T
9665957	chr8:9665957:T:C
9665966	chr8:9665966:C:G
9666146	chr8:9666146:T:C
9666437	chr8:9666437:T:C
9666618	chr8:9666618:G:A
9666623	chr8:9666623:G:T
9667033	chr8:9667033:T:G
9667060	chr8:9667060:CAA:C
9667129	chr8:9667129:G:C
9667685	chr8:9667685:A:G
9667801	chr8:9667801:A:C
9668039	chr8:9668039:T:C
9668522	chr8:9668522:T:C
9668576	chr8:9668576:G:C
9668835	chr8:9668835:C:T
9669145	chr8:9669145:G:A
9669686	chr8:9669686:C:T
9670165	chr8:9670165:T:C
9670197	chr8:9670197:G:A
9670353	chr8:9670353:A:T
9670665	chr8:9670665:T:A
9670674	chr8:9670674:T:G
9671324	chr8:9671324:T:C
9671442	chr8:9671442:C:T
9671652	chr8:9671652:A:T
9671967	chr8:9671967:G:A
9672071	chr8:9672071:C:G
9672165	chr8:9672165:G:C
9672943	chr8:9672943:G:A
9673147	chr8:9673147:A:T
9673164	chr8:9673164:G:C
9673580	chr8:9673580:A:AT
9673620	chr8:9673620:G:A
9674713	chr8:9674713:A:G
9675206	chr8:9675206:A:G
9675342	chr8:9675342:T:C
9675628	chr8:9675628:T:C
9675816	chr8:9675816:C:G
9675837	chr8:9675837:C:G
9675889	chr8:9675889:T:G
9675954	chr8:9675954:GT:G
9676369	chr8:9676369:T:A
9676661	chr8:9676661:C:G
9676882	chr8:9676882:T:C
9677317	chr8:9677317:A:G
9677546	chr8:9677546:A:G
9678262	chr8:9678262:AT:A
9678368	chr8:9678368:TTAAA:T
9678746	chr8:9678746:A:C
9679351	chr8:9679351:G:A
9679579	chr8:9679579:A:G
9679662	chr8:9679662:T:C
9680073	chr8:9680073:C:T
9680115	chr8:9680115:A:G
9680125	chr8:9680125:G:A
9680174	chr8:9680174:A:T
9680409	chr8:9680409:A:G
9681176	chr8:9681176:CAGA:C
9681215	chr8:9681215:A:G
9681490	chr8:9681490:G:A
9681589	chr8:9681589:A:G
9681921	chr8:9681921:T:G
9681990	chr8:9681990:A:G
9682861	chr8:9682861:G:A
9683121	chr8:9683121:A:G
9683183	chr8:9683183:G:A
9683298	chr8:9683298:A:G
9683344	chr8:9683344:C:G
9683945	chr8:9683945:T:C
9683981	chr8:9683981:T:G
9684016	chr8:9684016:A:G
9684088	chr8:9684088:T:C
9684181	chr8:9684181:T:A
9684557	chr8:9684557:C:A
9684561	chr8:9684561:T:G
9684667	chr8:9684667:G:A
9684733	chr8:9684733:C:G
9684917	chr8:9684917:T:C
9685086	chr8:9685086:A:T
9685450	chr8:9685450:A:C
9685570	chr8:9685570:G:A
9685610	chr8:9685610:A:G
9685659	chr8:9685659:G:A
9685992	chr8:9685992:G:A
9686248	chr8:9686248:C:T
9686514	chr8:9686514:A:C
9686525	chr8:9686525:A:G
9687039	chr8:9687039:G:C
9687467	chr8:9687467:G:A
9687858	chr8:9687858:T:C
9688032	chr8:9688032:C:T
9688233	chr8:9688233:A:G
9688796	chr8:9688796:T:C
9688838	chr8:9688838:A:C
9688860	chr8:9688860:G:A
9689153	chr8:9689153:C:T
9689453	chr8:9689453:C:T
9689573	chr8:9689573:C:A
9689900	chr8:9689900:C:A
9690334	chr8:9690334:A:G
9690420	chr8:9690420:A:G
9690769	chr8:9690769:T:G
9691002	chr8:9691002:A:C
9691268	chr8:9691268:CT:C
9691490	chr8:9691490:A:T
9691920	chr8:9691920:T:C
9692016	chr8:9692016:A:G
9692736	chr8:9692736:C:T
9693304	chr8:9693304:A:G
9693445	chr8:9693445:G:A
9693664	chr8:9693664:G:A
9694111	chr8:9694111:C:A
9694756	chr8:9694756:T:C
9694980	chr8:9694980:C:T
9695132	chr8:9695132:AT:A
9695182	chr8:9695182:G:A
9695314	chr8:9695314:A:T
9696405	chr8:9696405:A:G
9696516	chr8:9696516:C:G
9696607	chr8:9696607:G:A
9696654	chr8:9696654:G:T
9697026	chr8:9697026:A:G
9697089	chr8:9697089:T:C
9697188	chr8:9697188:G:C
9697582	chr8:9697582:A:G
9697601	chr8:9697601:C:T
9698208	chr8:9698208:C:T
9698646	chr8:9698646:T:A
9698968	chr8:9698968:T:C
9698989	chr8:9698989:T:C
9698990	chr8:9698990:G:A
9699207	chr8:9699207:T:G
9699288	chr8:9699288:A:G
9699337	chr8:9699337:G:A
9700938	chr8:9700938:T:C
9701546	chr8:9701546:T:C
9701901	chr8:9701901:G:A
9702157	chr8:9702157:T:C
9702618	chr8:9702618:C:T
9702667	chr8:9702667:A:G
9702739	chr8:9702739:AG:A
9702839	chr8:9702839:C:A
9703845	chr8:9703845:T:C
9705143	chr8:9705143:A:C
9705608	chr8:9705608:T:G
9705842	chr8:9705842:T:G
9705962	chr8:9705962:A:G
9706800	chr8:9706800:T:C
9706909	chr8:9706909:C:T
9706975	chr8:9706975:G:A
9707001	chr8:9707001:C:T
9707027	chr8:9707027:G:A
9707090	chr8:9707090:T:C
9707099	chr8:9707099:G:A
9707649	chr8:9707649:C:T
9707801	chr8:9707801:A:G
9707882	chr8:9707882:C:A
9708056	chr8:9708056:A:G
9708272	chr8:9708272:A:G
9708429	chr8:9708429:T:C
9709647	chr8:9709647:A:T
9709719	chr8:9709719:A:G
9709735	chr8:9709735:T:C
9710190	chr8:9710190:C:A
9710431	chr8:9710431:C:T
9710493	chr8:9710493:C:T
9710534	chr8:9710534:C:T
9710733	chr8:9710733:A:G
9710806	chr8:9710806:G:T
9710859	chr8:9710859:A:G
9711414	chr8:9711414:C:G
9711594	chr8:9711594:T:C
9711599	chr8:9711599:T:C
9711768	chr8:9711768:A:G
9711873	chr8:9711873:T:A
9712375	chr8:9712375:G:A
9713167	chr8:9713167:A:C
9713380	chr8:9713380:T:C
9713509	chr8:9713509:G:A
9713625	chr8:9713625:C:T
9713935	chr8:9713935:T:C
9714070	chr8:9714070:T:TTATC
9714312	chr8:9714312:A:G
9714360	chr8:9714360:G:A
9714750	chr8:9714750:G:A
9715169	chr8:9715169:A:G
9715774	chr8:9715774:T:A
9715924	chr8:9715924:A:C
9716658	chr8:9716658:G:C
9716695	chr8:9716695:C:T
9717809	chr8:9717809:T:G
9717935	chr8:9717935:A:G
9718013	chr8:9718013:T:A
9718199	chr8:9718199:G:A
9718215	chr8:9718215:A:T
9718219	chr8:9718219:CAG:C
9718478	chr8:9718478:T:C
9718621	chr8:9718621:G:A
9719377	chr8:9719377:T:TA
9719496	chr8:9719496:A:T
9719844	chr8:9719844:T:C
9719889	chr8:9719889:T:A
9720294	chr8:9720294:C:A
9720636	chr8:9720636:T:C
9720698	chr8:9720698:G:T
9720883	chr8:9720883:A:G
9721003	chr8:9721003:C:T
9721165	chr8:9721165:C:T
9721206	chr8:9721206:C:T
9721522	chr8:9721522:A:G
9721563	chr8:9721563:TAGAAGGCTATAGACTAGGAGTC:T
9721634	chr8:9721634:C:CT
9721652	chr8:9721652:G:A
9721742	chr8:9721742:T:C
9721867	chr8:9721867:CA:C
9722148	chr8:9722148:C:A
9722170	chr8:9722170:A:G
9722233	chr8:9722233:A:C
9722352	chr8:9722352:C:T
9722360	chr8:9722360:T:G
9722476	chr8:9722476:T:C
9722491	chr8:9722491:A:G
9722497	chr8:9722497:A:C
9722539	chr8:9722539:T:A
9722782	chr8:9722782:T:A
9722953	chr8:9722953:CTAAA:C
9722983	chr8:9722983:C:T
9723202	chr8:9723202:G:A
9723273	chr8:9723273:CT:C
9723424	chr8:9723424:T:C
9723460	chr8:9723460:T:C
9723741	chr8:9723741:C:A
9723817	chr8:9723817:C:T
9723890	chr8:9723890:C:T
9723922	chr8:9723922:C:G
9724064	chr8:9724064:TCTAA:T
9724217	chr8:9724217:C:T
9724256	chr8:9724256:C:T
9724707	chr8:9724707:G:T
9724823	chr8:9724823:A:T
9724959	chr8:9724959:ACT:A
9725193	chr8:9725193:T:C
9725220	chr8:9725220:A:G
9726074	chr8:9726074:T:C
9726117	chr8:9726117:G:A
9726362	chr8:9726362:C:T
9726940	chr8:9726940:A:G
9727248	chr8:9727248:C:CA
9727339	chr8:9727339:G:A
9727415	chr8:9727415:A:G
9727452	chr8:9727452:G:A
9727686	chr8:9727686:C:T
9727973	chr8:9727973:A:T
9728278	chr8:9728278:T:C
9728392	chr8:9728392:C:T
9728552	chr8:9728552:T:A
9728691	chr8:9728691:A:G
9728699	chr8:9728699:G:A
9728973	chr8:9728973:A:C
9728999	chr8:9728999:G:A
9729507	chr8:9729507:A:G
9729765	chr8:9729765:G:T
9729819	chr8:9729819:A:G
9729902	chr8:9729902:G:A
9730054	chr8:9730054:C:T
9730064	chr8:9730064:C:T
9730164	chr8:9730164:G:C
9730293	chr8:9730293:T:C
9730344	chr8:9730344:C:T
9730381	chr8:9730381:A:G
9730384	chr8:9730384:G:A
9730481	chr8:9730481:A:G
9730602	chr8:9730602:T:G
9731384	chr8:9731384:C:T
9731433	chr8:9731433:T:C
9731655	chr8:9731655:T:A
9731881	chr8:9731881:A:G
9731888	chr8:9731888:C:T
9731906	chr8:9731906:G:GC
9732159	chr8:9732159:C:T
9732289	chr8:9732289:G:T
9732606	chr8:9732606:A:T
9733142	chr8:9733142:A:G
9733245	chr8:9733245:T:A
9734140	chr8:9734140:A:G
9734226	chr8:9734226:C:A
9734467	chr8:9734467:TTACTC:T
9735143	chr8:9735143:T:C
9735611	chr8:9735611:T:A
9735799	chr8:9735799:C:A
9735959	chr8:9735959:G:A
9736029	chr8:9736029:G:A
9736082	chr8:9736082:TATA:T
9736097	chr8:9736097:G:A
9736239	chr8:9736239:C:G
9736380	chr8:9736380:T:C
9736414	chr8:9736414:T:C
9738855	chr8:9738855:G:T
9740170	chr8:9740170:T:C
9740314	chr8:9740314:C:A
9741106	chr8:9741106:C:T
9741291	chr8:9741291:T:C
9741572	chr8:9741572:G:A
9741702	chr8:9741702:C:T
9741916	chr8:9741916:A:G
9742002	chr8:9742002:A:G
9742079	chr8:9742079:T:G
9742185	chr8:9742185:G:A
9742646	chr8:9742646:C:T
9742671	chr8:9742671:G:A
9743081	chr8:9743081:G:T
9743407	chr8:9743407:T:C
9743696	chr8:9743696:T:G
9743857	chr8:9743857:A:G
9744139	chr8:9744139:T:C
9744189	chr8:9744189:G:T
9744658	chr8:9744658:A:G
9745019	chr8:9745019:A:G
9745028	chr8:9745028:G:A
9745130	chr8:9745130:G:T
9746105	chr8:9746105:G:A
9746556	chr8:9746556:T:G
9746672	chr8:9746672:C:A
9748543	chr8:9748543:A:G
9748754	chr8:9748754:G:A
9748822	chr8:9748822:A:G
9748952	chr8:9748952:G:C
9750431	chr8:9750431:C:T
9751015	chr8:9751015:T:G
9751117	chr8:9751117:T:C
9751821	chr8:9751821:G:A
9752093	chr8:9752093:T:G
9752220	chr8:9752220:G:A
9752243	chr8:9752243:T:C
9752296	chr8:9752296:A:C
9752407	chr8:9752407:G:T
9753028	chr8:9753028:C:T
9753161	chr8:9753161:A:G
9753597	chr8:9753597:T:C
9753687	chr8:9753687:C:T
9753812	chr8:9753812:C:T
9753960	chr8:9753960:C:T
9754070	chr8:9754070:A:G
9754181	chr8:9754181:C:G
9754438	chr8:9754438:G:C
9754499	chr8:9754499:T:C
9754577	chr8:9754577:G:A
9754606	chr8:9754606:A:G
9754691	chr8:9754691:A:G
9754903	chr8:9754903:C:G
9755028	chr8:9755028:A:C
9755082	chr8:9755082:T:C
9755257	chr8:9755257:T:G
9755372	chr8:9755372:T:C
9755386	chr8:9755386:G:C
9756044	chr8:9756044:G:A
9756468	chr8:9756468:T:C
9756490	chr8:9756490:C:T
9756931	chr8:9756931:AC:A
9757260	chr8:9757260:C:T
9757960	chr8:9757960:A:G
9758298	chr8:9758298:A:G
9758372	chr8:9758372:TC:T
9758468	chr8:9758468:G:A
9758512	chr8:9758512:A:G
9758560	chr8:9758560:C:T
9758693	chr8:9758693:C:T
9758706	chr8:9758706:C:G
9758741	chr8:9758741:A:G
9758828	chr8:9758828:A:G
9758870	chr8:9758870:G:A
9759043	chr8:9759043:C:A
9759682	chr8:9759682:A:C
9759994	chr8:9759994:A:AC
9760329	chr8:9760329:C:A
9760451	chr8:9760451:G:T
9760456	chr8:9760456:T:G
9760510	chr8:9760510:T:C
9760632	chr8:9760632:G:T
9760775	chr8:9760775:C:T
9761437	chr8:9761437:C:T
9761838	chr8:9761838:C:G
9762031	chr8:9762031:A:G
9762124	chr8:9762124:C:T
9762259	chr8:9762259:G:T
9762399	chr8:9762399:T:A
9762849	chr8:9762849:A:G
9762859	chr8:9762859:C:T
9763671	chr8:9763671:C:A
9763872	chr8:9763872:A:G
9763994	chr8:9763994:G:A
9764329	chr8:9764329:G:A
9765049	chr8:9765049:G:A
9765241	chr8:9765241:A:T
9765425	chr8:9765425:C:A
9765507	chr8:9765507:T:C
9767089	chr8:9767089:A:G
9767677	chr8:9767677:C:T
9767843	chr8:9767843:A:C
9768628	chr8:9768628:G:A
9768687	chr8:9768687:T:A
9768799	chr8:9768799:T:C
9768920	chr8:9768920:G:C
9768925	chr8:9768925:C:T
9768989	chr8:9768989:A:G
9769084	chr8:9769084:T:A
9769526	chr8:9769526:T:C
9769681	chr8:9769681:G:A
9770281	chr8:9770281:A:G
9770925	chr8:9770925:A:C
9772271	chr8:9772271:G:A
9772335	chr8:9772335:A:G
9772635	chr8:9772635:A:C
9772789	chr8:9772789:G:A
9772943	chr8:9772943:C:G
9773128	chr8:9773128:A:T
9773148	chr8:9773148:ACTT:A
9773655	chr8:9773655:C:G
9774003	chr8:9774003:G:A
9774045	chr8:9774045:C:T
9774061	chr8:9774061:A:AAAGAT
9774063	chr8:9774063:A:AGAT
9774603	chr8:9774603:C:G
9775595	chr8:9775595:T:C
9775667	chr8:9775667:C:CA
9776060	chr8:9776060:A:C
9776512	chr8:9776512:G:C
9776642	chr8:9776642:C:T
9777364	chr8:9777364:T:C
9777916	chr8:9777916:G:C
9778152	chr8:9778152:AAT:A
9778855	chr8:9778855:G:A
9779037	chr8:9779037:G:A
9779100	chr8:9779100:T:C
9779117	chr8:9779117:G:C
9779267	chr8:9779267:G:A
9779341	chr8:9779341:A:G
9779469	chr8:9779469:A:C
9779519	chr8:9779519:C:T
9779889	chr8:9779889:A:C
9780389	chr8:9780389:T:A
9780561	chr8:9780561:C:T
9780569	chr8:9780569:A:G
9780638	chr8:9780638:T:C
9780710	chr8:9780710:T:C
9780798	chr8:9780798:C:T
9781099	chr8:9781099:A:C
9781302	chr8:9781302:G:C
9781344	chr8:9781344:A:C
9781919	chr8:9781919:A:T
9782823	chr8:9782823:A:G
9782935	chr8:9782935:T:G
9783191	chr8:9783191:C:T
9783333	chr8:9783333:T:C
9783524	chr8:9783524:A:G
9783957	chr8:9783957:T:C
9784332	chr8:9784332:T:C
9785165	chr8:9785165:A:G
9785217	chr8:9785217:T:C
9785586	chr8:9785586:G:A
9785897	chr8:9785897:T:C
9785933	chr8:9785933:C:T
9786023	chr8:9786023:A:G
9786061	chr8:9786061:G:A
9786369	chr8:9786369:G:A
9786743	chr8:9786743:T:C
9786751	chr8:9786751:C:T
9787425	chr8:9787425:T:C
9787446	chr8:9787446:AGT:A
9787466	chr8:9787466:G:T
9787847	chr8:9787847:T:G
9788038	chr8:9788038:G:A
9788230	chr8:9788230:A:C
9788771	chr8:9788771:C:G
9788802	chr8:9788802:G:A
9788840	chr8:9788840:G:A
9789193	chr8:9789193:A:T
9789801	chr8:9789801:C:T
9790093	chr8:9790093:C:T
9790286	chr8:9790286:A:G
9790338	chr8:9790338:T:C
9790358	chr8:9790358:C:T
9790452	chr8:9790452:C:T
9790807	chr8:9790807:G:T
9791011	chr8:9791011:T:G
9791023	chr8:9791023:G:A
9791780	chr8:9791780:A:T
9792094	chr8:9792094:A:G
9792095	chr8:9792095:C:T
9792259	chr8:9792259:C:T
9792328	chr8:9792328:T:C
9792339	chr8:9792339:G:C
9792806	chr8:9792806:T:C
9792891	chr8:9792891:T:C
9793184	chr8:9793184:A:G
9793335	chr8:9793335:T:C
9793490	chr8:9793490:G:A
9793526	chr8:9793526:A:G
9793586	chr8:9793586:G:C
9794301	chr8:9794301:T:C
9794416	chr8:9794416:C:T
9794568	chr8:9794568:TG:T
9794655	chr8:9794655:T:C
9794865	chr8:9794865:T:C
9795316	chr8:9795316:A:G
9795460	chr8:9795460:C:G
9795777	chr8:9795777:G:A
9795954	chr8:9795954:G:A
9795982	chr8:9795982:A:C
9795992	chr8:9795992:A:C
9796663	chr8:9796663:A:C
9796675	chr8:9796675:A:C
9797017	chr8:9797017:A:G
9797531	chr8:9797531:C:T
9797708	chr8:9797708:T:A
9797848	chr8:9797848:T:C
9797913	chr8:9797913:ATATCTAAGGAAAGATGCTACTCCTAATATCACAGTGGGTG:A
9797916	chr8:9797916:T:C
9797929	chr8:9797929:G:A
9798037	chr8:9798037:A:G
9798102	chr8:9798102:T:C
9798220	chr8:9798220:A:G
9798251	chr8:9798251:A:G
9798307	chr8:9798307:T:C
9798340	chr8:9798340:A:G
9798405	chr8:9798405:C:A
9798406	chr8:9798406:T:A
9798549	chr8:9798549:T:G
9798780	chr8:9798780:T:C
9798836	chr8:9798836:AG:A
9798891	chr8:9798891:G:A
9798935	chr8:9798935:G:A
9798944	chr8:9798944:T:C
9798950	chr8:9798950:G:A
9798995	chr8:9798995:T:C
9799094	chr8:9799094:C:T
9799145	chr8:9799145:C:T
9799416	chr8:9799416:A:T
9799566	chr8:9799566:C:T
9799695	chr8:9799695:G:T
9800175	chr8:9800175:G:A
9800317	chr8:9800317:A:T
9800423	chr8:9800423:T:C
9800473	chr8:9800473:G:A
9800491	chr8:9800491:C:G
9800681	chr8:9800681:T:C
9800682	chr8:9800682:G:A
9800792	chr8:9800792:C:T
9801053	chr8:9801053:G:A
9801749	chr8:9801749:T:C
9801836	chr8:9801836:T:C
9802031	chr8:9802031:T:A
9802064	chr8:9802064:A:G
9802198	chr8:9802198:C:G
9802290	chr8:9802290:T:C
9802358	chr8:9802358:A:G
9802425	chr8:9802425:T:A
9802534	chr8:9802534:T:C
9802548	chr8:9802548:G:C
9802586	chr8:9802586:G:C
9802688	chr8:9802688:G:A
9802853	chr8:9802853:A:G
9802890	chr8:9802890:G:A
9802918	chr8:9802918:C:T
9802990	chr8:9802990:C:A
9803066	chr8:9803066:G:A
9803431	chr8:9803431:G:A
9803551	chr8:9803551:C:T
9803692	chr8:9803692:G:A
9803717	chr8:9803717:A:G
9803734	chr8:9803734:G:C
9803825	chr8:9803825:T:C
9803826	chr8:9803826:A:G
9803917	chr8:9803917:C:T
9804142	chr8:9804142:G:A
9804186	chr8:9804186:A:G
9804219	chr8:9804219:T:C
9804328	chr8:9804328:A:G
9804439	chr8:9804439:T:C
9804520	chr8:9804520:G:A
9804588	chr8:9804588:A:T
9804620	chr8:9804620:C:T
9804688	chr8:9804688:C:T
9804879	chr8:9804879:C:T
9804925	chr8:9804925:C:T
9805143	chr8:9805143:C:T
9805215	chr8:9805215:T:C
9805220	chr8:9805220:A:T
9805289	chr8:9805289:A:G
9805427	chr8:9805427:G:A
9805463	chr8:9805463:C:T
9805529	chr8:9805529:C:T
9805592	chr8:9805592:G:A
9805667	chr8:9805667:T:G
9805707	chr8:9805707:A:G
9805726	chr8:9805726:T:G
9805817	chr8:9805817:C:T
9805933	chr8:9805933:T:C
9805943	chr8:9805943:A:C
9806151	chr8:9806151:T:A
9806300	chr8:9806300:G:A
9806349	chr8:9806349:T:C
9806357	chr8:9806357:A:G
9806385	chr8:9806385:C:T
9806594	chr8:9806594:T:A
9806746	chr8:9806746:A:G
9806798	chr8:9806798:T:C
9806862	chr8:9806862:A:G
9807200	chr8:9807200:C:T
9807269	chr8:9807269:A:G
9807273	chr8:9807273:C:G
9807284	chr8:9807284:G:A
9807377	chr8:9807377:C:T
9807466	chr8:9807466:T:C
9807564	chr8:9807564:A:C
9807811	chr8:9807811:T:C
9807875	chr8:9807875:T:C
9808094	chr8:9808094:C:T
9808248	chr8:9808248:T:G
9808342	chr8:9808342:T:A
9808363	chr8:9808363:T:G
9808445	chr8:9808445:G:C
9808485	chr8:9808485:A:C
9808518	chr8:9808518:T:G
9808640	chr8:9808640:G:T
9808683	chr8:9808683:A:G
9808899	chr8:9808899:TA:T
9809010	chr8:9809010:A:G
9809187	chr8:9809187:C:T
9809276	chr8:9809276:C:T
9809356	chr8:9809356:G:T
9809390	chr8:9809390:A:G
9809513	chr8:9809513:C:A
9809541	chr8:9809541:A:T
9809594	chr8:9809594:T:C
9809617	chr8:9809617:C:A
9809792	chr8:9809792:A:G
9810091	chr8:9810091:C:G
9810404	chr8:9810404:G:C
9810428	chr8:9810428:A:G
9810440	chr8:9810440:T:C
9810885	chr8:9810885:C:G
9811093	chr8:9811093:A:G
9811540	chr8:9811540:G:A
9811680	chr8:9811680:A:T
9811722	chr8:9811722:G:A
9811727	chr8:9811727:C:T
9811743	chr8:9811743:G:T
9811825	chr8:9811825:T:C
9811840	chr8:9811840:G:A
9812138	chr8:9812138:T:A
9812265	chr8:9812265:G:A
9812292	chr8:9812292:C:T
9812323	chr8:9812323:C:T
9812371	chr8:9812371:T:C
9812375	chr8:9812375:T:C
9812381	chr8:9812381:G:A
9812565	chr8:9812565:T:A
9812716	chr8:9812716:C:T
9813196	chr8:9813196:G:A
9813436	chr8:9813436:T:C
9813443	chr8:9813443:T:G
9813648	chr8:9813648:G:C
9814097	chr8:9814097:A:G
9814375	chr8:9814375:G:A
9815044	chr8:9815044:A:C
9815091	chr8:9815091:T:C
9815092	chr8:9815092:G:A
9815436	chr8:9815436:T:C
9815642	chr8:9815642:T:C
9815734	chr8:9815734:T:C
9815799	chr8:9815799:G:C
9815867	chr8:9815867:G:A
9816101	chr8:9816101:A:G
9816188	chr8:9816188:C:T
9816360	chr8:9816360:G:T
9816660	chr8:9816660:G:A
9816671	chr8:9816671:C:A
9817323	chr8:9817323:A:G
9817675	chr8:9817675:C:T
9817717	chr8:9817717:T:A
9817943	chr8:9817943:C:T
9817973	chr8:9817973:C:T
9818274	chr8:9818274:A:C
9818517	chr8:9818517:T:A
9818722	chr8:9818722:G:C
9818997	chr8:9818997:T:C
9819026	chr8:9819026:G:A
9819183	chr8:9819183:A:C
9819382	chr8:9819382:T:A
9819816	chr8:9819816:G:T
9819900	chr8:9819900:A:G
9820010	chr8:9820010:A:T
9820035	chr8:9820035:A:G
9820182	chr8:9820182:T:C
9820288	chr8:9820288:A:G
9820442	chr8:9820442:A:T
9820646	chr8:9820646:C:CA
9820678	chr8:9820678:T:A
9821083	chr8:9821083:A:G
9821154	chr8:9821154:C:T
9821415	chr8:9821415:T:C
9821438	chr8:9821438:C:T
9821630	chr8:9821630:T:G
9821642	chr8:9821642:A:C
9821829	chr8:9821829:C:T
9822143	chr8:9822143:A:G
9822182	chr8:9822182:G:T
9822249	chr8:9822249:C:T
9822416	chr8:9822416:A:G
9822679	chr8:9822679:C:T
9822680	chr8:9822680:C:T
9822713	chr8:9822713:T:G
9822890	chr8:9822890:T:C
9822947	chr8:9822947:T:A
9823073	chr8:9823073:G:A
9823178	chr8:9823178:A:T
9823300	chr8:9823300:G:A
9823386	chr8:9823386:C:G
9823468	chr8:9823468:C:T
9823684	chr8:9823684:G:A
9823866	chr8:9823866:T:C
9823892	chr8:9823892:C:G
9823930	chr8:9823930:A:G
9824009	chr8:9824009:T:C
9824054	chr8:9824054:G:A
9824301	chr8:9824301:G:A
9824566	chr8:9824566:C:G
9824769	chr8:9824769:A:T
9824809	chr8:9824809:T:C
9824916	chr8:9824916:A:G
9825043	chr8:9825043:G:A
9825117	chr8:9825117:A:T
9825145	chr8:9825145:A:T
9825235	chr8:9825235:A:G
9825270	chr8:9825270:T:C
9825341	chr8:9825341:A:G
9825356	chr8:9825356:C:T
9825365	chr8:9825365:A:G
9825453	chr8:9825453:G:C
9825538	chr8:9825538:G:A
9825590	chr8:9825590:G:A
9825603	chr8:9825603:G:A
9825787	chr8:9825787:G:A
9826034	chr8:9826034:T:C
9826035	chr8:9826035:G:A
9826042	chr8:9826042:G:A
9826075	chr8:9826075:T:A
9826264	chr8:9826264:T:A
9826514	chr8:9826514:C:T
9826639	chr8:9826639:C:T
9826651	chr8:9826651:C:T
9826747	chr8:9826747:T:C
9827022	chr8:9827022:T:G
9827057	chr8:9827057:T:A
9827085	chr8:9827085:G:T
9827103	chr8:9827103:G:A
9827297	chr8:9827297:A:G
9827415	chr8:9827415:C:T
9827446	chr8:9827446:A:G
9827490	chr8:9827490:C:G
9827647	chr8:9827647:A:G
9827745	chr8:9827745:T:A
9827818	chr8:9827818:A:G
9827977	chr8:9827977:C:A
9828024	chr8:9828024:G:C
9828028	chr8:9828028:T:C
9828042	chr8:9828042:G:A
9828205	chr8:9828205:C:A
9828210	chr8:9828210:A:G
9828802	chr8:9828802:G:A
9829022	chr8:9829022:G:A
9829116	chr8:9829116:T:C
9829169	chr8:9829169:G:T
9829344	chr8:9829344:C:G
9829571	chr8:9829571:G:C
9829935	chr8:9829935:T:G
9829946	chr8:9829946:A:C
9830043	chr8:9830043:G:C
9830058	chr8:9830058:T:C
9830165	chr8:9830165:C:A
9830196	chr8:9830196:C:G
9830205	chr8:9830205:G:A
9830575	chr8:9830575:C:T
9831480	chr8:9831480:A:C
9831521	chr8:9831521:G:A
9831756	chr8:9831756:G:C
9831991	chr8:9831991:T:C
9832132	chr8:9832132:G:A
9832366	chr8:9832366:A:G
9832536	chr8:9832536:G:A
9832631	chr8:9832631:C:T
9832748	chr8:9832748:C:T
9832850	chr8:9832850:T:C
9832910	chr8:9832910:G:A
9833019	chr8:9833019:G:C
9833067	chr8:9833067:A:G
9833203	chr8:9833203:C:G
9833210	chr8:9833210:A:T
9833281	chr8:9833281:A:AG
9833858	chr8:9833858:C:T
9834307	chr8:9834307:C:G
9834394	chr8:9834394:G:C
9834545	chr8:9834545:C:T
9834748	chr8:9834748:C:A
9834766	chr8:9834766:T:G
9834836	chr8:9834836:C:T
9835031	chr8:9835031:C:A
9835303	chr8:9835303:A:C
9835332	chr8:9835332:A:G
9835403	chr8:9835403:C:T
9835664	chr8:9835664:G:A
9835691	chr8:9835691:A:G
9836046	chr8:9836046:T:A
9836058	chr8:9836058:A:C
9836128	chr8:9836128:A:G
9836610	chr8:9836610:G:A
9836730	chr8:9836730:C:A
9837114	chr8:9837114:G:A
9837277	chr8:9837277:T:A
9837816	chr8:9837816:T:C
9838195	chr8:9838195:A:C
9838232	chr8:9838232:A:C
9838522	chr8:9838522:C:T
9838753	chr8:9838753:A:G
9838874	chr8:9838874:A:G
9839223	chr8:9839223:G:A
9839650	chr8:9839650:T:A
9839854	chr8:9839854:TAA:T
9839901	chr8:9839901:AACAG:A
9839904	chr8:9839904:A:G
9839915	chr8:9839915:A:T
9839918	chr8:9839918:G:GT
9840188	chr8:9840188:G:A
9840716	chr8:9840716:T:C
9841208	chr8:9841208:C:G
9842256	chr8:9842256:T:C
9842389	chr8:9842389:CAATAA:C
9842409	chr8:9842409:G:A
9842718	chr8:9842718:T:C
9843160	chr8:9843160:T:C
9843555	chr8:9843555:AAT:A
9843634	chr8:9843634:C:T
9844147	chr8:9844147:G:A
9844333	chr8:9844333:A:C
9844494	chr8:9844494:A:G
9844545	chr8:9844545:G:A
9844567	chr8:9844567:T:A
9844750	chr8:9844750:C:T
9845244	chr8:9845244:C:G
9845312	chr8:9845312:C:G
9845316	chr8:9845316:C:T
9845466	chr8:9845466:TAA:T
9845474	chr8:9845474:T:C
9845664	chr8:9845664:G:A
9845960	chr8:9845960:A:G
9846285	chr8:9846285:G:A
9846291	chr8:9846291:A:C
9846308	chr8:9846308:C:T
9846688	chr8:9846688:A:G
9846814	chr8:9846814:C:T
9847253	chr8:9847253:C:T
9847459	chr8:9847459:G:GC
9847467	chr8:9847467:A:G
9847484	chr8:9847484:G:A
9847695	chr8:9847695:T:G
9847828	chr8:9847828:A:T
9847927	chr8:9847927:T:G
9848281	chr8:9848281:C:T
9848882	chr8:9848882:A:G
9848989	chr8:9848989:T:C
9849555	chr8:9849555:C:T
9850854	chr8:9850854:G:A
9851122	chr8:9851122:A:G
9851393	chr8:9851393:T:C
9851464	chr8:9851464:C:T
9851715	chr8:9851715:G:A
9851813	chr8:9851813:T:G
9851849	chr8:9851849:G:A
9852085	chr8:9852085:C:G
9852304	chr8:9852304:C:A
9852324	chr8:9852324:C:A
9852333	chr8:9852333:T:A
9852928	chr8:9852928:T:C
9852941	chr8:9852941:G:A
9853312	chr8:9853312:G:A
9853433	chr8:9853433:A:G
9853893	chr8:9853893:T:A
9854002	chr8:9854002:G:A
9854203	chr8:9854203:T:C
9854826	chr8:9854826:A:C
9854903	chr8:9854903:G:C
9855312	chr8:9855312:C:T
9855383	chr8:9855383:C:T
9855473	chr8:9855473:T:C
9856205	chr8:9856205:G:T
9856743	chr8:9856743:T:C
9856949	chr8:9856949:T:G
9856955	chr8:9856955:T:G
9857093	chr8:9857093:G:A
9857105	chr8:9857105:G:A
9857808	chr8:9857808:G:A
9857848	chr8:9857848:T:C
9857968	chr8:9857968:A:G
9859165	chr8:9859165:A:G
9859184	chr8:9859184:A:G
9859242	chr8:9859242:T:C
9859279	chr8:9859279:G:C
9859320	chr8:9859320:G:A
9859884	chr8:9859884:T:C
9860033	chr8:9860033:A:T
9860561	chr8:9860561:G:T
9860787	chr8:9860787:C:A
9860802	chr8:9860802:A:G
9861090	chr8:9861090:G:A
9861115	chr8:9861115:A:G
9861237	chr8:9861237:T:A
9862066	chr8:9862066:T:G
9862207	chr8:9862207:G:A
9862317	chr8:9862317:C:T
9862363	chr8:9862363:C:G
9862474	chr8:9862474:C:A
9863390	chr8:9863390:C:G
9863549	chr8:9863549:C:T
9863612	chr8:9863612:A:G
9864155	chr8:9864155:T:C
9864227	chr8:9864227:T:G
9864388	chr8:9864388:T:C
9865444	chr8:9865444:C:T
9865536	chr8:9865536:A:T
9865896	chr8:9865896:A:G
9866454	chr8:9866454:T:A
9866625	chr8:9866625:C:A
9866629	chr8:9866629:CA:C
9867181	chr8:9867181:A:G
9867796	chr8:9867796:T:C
9868138	chr8:9868138:A:G
9868203	chr8:9868203:A:G
9868440	chr8:9868440:C:T
9868475	chr8:9868475:C:A
9868827	chr8:9868827:G:A
9869061	chr8:9869061:C:T
9869373	chr8:9869373:G:A
9869521	chr8:9869521:G:C
9869681	chr8:9869681:GAGAA:G
9869888	chr8:9869888:G:C
9870011	chr8:9870011:A:G
9870140	chr8:9870140:C:A
9870319	chr8:9870319:G:C
9870332	chr8:9870332:T:C
9870394	chr8:9870394:A:C
9870448	chr8:9870448:T:A
9870960	chr8:9870960:G:A
9871258	chr8:9871258:T:C
9871299	chr8:9871299:T:A
9871514	chr8:9871514:C:T
9871557	chr8:9871557:G:A
9871951	chr8:9871951:A:T
9872247	chr8:9872247:C:T
9872429	chr8:9872429:G:A
9872631	chr8:9872631:G:C
9872743	chr8:9872743:A:C
9872769	chr8:9872769:T:A
9873153	chr8:9873153:G:A
9873165	chr8:9873165:T:A
9873264	chr8:9873264:G:A
9873324	chr8:9873324:G:A
9873404	chr8:9873404:C:T
9873511	chr8:9873511:T:C
9873771	chr8:9873771:C:A
9873806	chr8:9873806:T:A
9873823	chr8:9873823:A:C
9873901	chr8:9873901:A:G
9873945	chr8:9873945:A:G
9873960	chr8:9873960:T:C
9873998	chr8:9873998:C:T
9874033	chr8:9874033:C:T
9874117	chr8:9874117:G:C
9874150	chr8:9874150:C:T
9874195	chr8:9874195:G:T
9874240	chr8:9874240:C:T
9874384	chr8:9874384:A:G
9874463	chr8:9874463:G:A
9874553	chr8:9874553:G:A
9874790	chr8:9874790:A:C
9874930	chr8:9874930:A:G
9874937	chr8:9874937:C:T
9875276	chr8:9875276:G:A
9875687	chr8:9875687:T:C
9876031	chr8:9876031:T:C
9876065	chr8:9876065:T:C
9876129	chr8:9876129:C:G
9876145	chr8:9876145:T:G
9876158	chr8:9876158:C:T
9876222	chr8:9876222:C:G
9876231	chr8:9876231:G:C
9876245	chr8:9876245:C:T
9876349	chr8:9876349:C:T
9876578	chr8:9876578:A:G
9876587	chr8:9876587:T:C
9876774	chr8:9876774:G:A
9876835	chr8:9876835:C:T
9876907	chr8:9876907:G:A
9877095	chr8:9877095:A:G
9877229	chr8:9877229:T:C
9877365	chr8:9877365:C:T
9877601	chr8:9877601:G:A
9877794	chr8:9877794:G:C
9877962	chr8:9877962:A:G
9878029	chr8:9878029:G:C
9878119	chr8:9878119:G:A
9878244	chr8:9878244:A:G
9878268	chr8:9878268:A:C
9878375	chr8:9878375:T:C
9878401	chr8:9878401:A:C
9878426	chr8:9878426:A:C
9878460	chr8:9878460:A:G
9878551	chr8:9878551:C:T
9878579	chr8:9878579:C:A
9878618	chr8:9878618:C:A
9878621	chr8:9878621:C:T
9878849	chr8:9878849:G:A
9878852	chr8:9878852:T:C
9878997	chr8:9878997:G:A
9879158	chr8:9879158:C:T
9879380	chr8:9879380:A:G
9879401	chr8:9879401:G:C
9879521	chr8:9879521:T:C
9879617	chr8:9879617:C:T
9879635	chr8:9879635:A:G
9879767	chr8:9879767:T:C
9879783	chr8:9879783:C:T
9879884	chr8:9879884:A:G
9880064	chr8:9880064:C:A
9880170	chr8:9880170:A:G
9880223	chr8:9880223:C:G
9880225	chr8:9880225:A:G
9880431	chr8:9880431:C:T
9880545	chr8:9880545:G:C
9880561	chr8:9880561:C:A
9880611	chr8:9880611:A:G
9880662	chr8:9880662:G:A
9880684	chr8:9880684:A:G
9880698	chr8:9880698:C:T
9880824	chr8:9880824:T:C
9880933	chr8:9880933:A:G
9880993	chr8:9880993:G:A
9881037	chr8:9881037:T:G
9881051	chr8:9881051:G:C
9881112	chr8:9881112:A:G
9881188	chr8:9881188:T:G
9881276	chr8:9881276:A:G
9881332	chr8:9881332:T:C
9881368	chr8:9881368:A:G
9882102	chr8:9882102:C:T
9882168	chr8:9882168:C:A
9882179	chr8:9882179:A:G
9882199	chr8:9882199:C:T
9882343	chr8:9882343:A:G
9882354	chr8:9882354:T:C
9882511	chr8:9882511:A:G
9882642	chr8:9882642:T:C
9882779	chr8:9882779:T:C
9882848	chr8:9882848:G:C
9883126	chr8:9883126:T:C
9883180	chr8:9883180:C:G
9883323	chr8:9883323:A:G
9883396	chr8:9883396:G:T
9883525	chr8:9883525:G:A
9883661	chr8:9883661:G:A
9883675	chr8:9883675:G:C
9883742	chr8:9883742:C:T
9883881	chr8:9883881:T:C
9884072	chr8:9884072:A:G
9884107	chr8:9884107:T:G
9884156	chr8:9884156:G:A
9884255	chr8:9884255:AG:A
9884306	chr8:9884306:C:T
9884632	chr8:9884632:T:C
9884757	chr8:9884757:T:C
9884883	chr8:9884883:G:A
9884910	chr8:9884910:T:G
9885044	chr8:9885044:C:T
9885299	chr8:9885299:G:C
9885331	chr8:9885331:C:T
9886018	chr8:9886018:T:A
9886289	chr8:9886289:A:T
9886411	chr8:9886411:T:C
9886576	chr8:9886576:T:A
9887073	chr8:9887073:C:T
9887140	chr8:9887140:A:G
9887773	chr8:9887773:T:C
9887957	chr8:9887957:C:T
9888288	chr8:9888288:G:A
9888546	chr8:9888546:T:A
9888604	chr8:9888604:AAAG:A
9889143	chr8:9889143:G:C
9889546	chr8:9889546:T:C
9889928	chr8:9889928:A:G
9890022	chr8:9890022:C:T
9890024	chr8:9890024:G:A
9890244	chr8:9890244:G:A
9890262	chr8:9890262:G:A
9890360	chr8:9890360:T:G
9891944	chr8:9891944:A:T
9891960	chr8:9891960:G:T
9892791	chr8:9892791:T:C
9892815	chr8:9892815:C:T
9893023	chr8:9893023:C:G
9893362	chr8:9893362:G:A
9893530	chr8:9893530:T:C
9893612	chr8:9893612:A:G
9893686	chr8:9893686:C:T
9893740	chr8:9893740:C:T
9894026	chr8:9894026:AT:A
9894027	chr8:9894027:T:A
9894155	chr8:9894155:A:G
9894233	chr8:9894233:C:T
9894279	chr8:9894279:C:G
9894390	chr8:9894390:G:A
9894553	chr8:9894553:C:T
9895026	chr8:9895026:T:C
9895212	chr8:9895212:T:C
9895455	chr8:9895455:C:G
9895981	chr8:9895981:G:C
9896026	chr8:9896026:T:TTG
9896200	chr8:9896200:A:G
9896219	chr8:9896219:T:C
9896361	chr8:9896361:T:C
9896628	chr8:9896628:C:CT
9897507	chr8:9897507:G:T
9898335	chr8:9898335:T:C
9898446	chr8:9898446:T:C
9898939	chr8:9898939:G:T
9900227	chr8:9900227:A:G
9900250	chr8:9900250:G:A
9901438	chr8:9901438:C:T
9901447	chr8:9901447:G:A
9901795	chr8:9901795:T:G
9901951	chr8:9901951:T:G
9902366	chr8:9902366:G:A
9902549	chr8:9902549:C:T
9902910	chr8:9902910:A:G
9903189	chr8:9903189:G:C
9905470	chr8:9905470:C:T
9906399	chr8:9906399:G:C
9906479	chr8:9906479:A:T
9906727	chr8:9906727:C:T
9908378	chr8:9908378:G:A
9909062	chr8:9909062:G:A
9909316	chr8:9909316:C:A
9909491	chr8:9909491:T:A
9909665	chr8:9909665:G:A
9909975	chr8:9909975:T:C
9909978	chr8:9909978:A:C
9909996	chr8:9909996:A:G
9910691	chr8:9910691:AGAGT:A
9910812	chr8:9910812:A:G
9911135	chr8:9911135:T:C
9911180	chr8:9911180:G:T
9911539	chr8:9911539:C:T
9911565	chr8:9911565:T:C
9911629	chr8:9911629:C:A
9912033	chr8:9912033:A:G
9912063	chr8:9912063:G:A
9912359	chr8:9912359:T:C
9912394	chr8:9912394:T:C
9912572	chr8:9912572:C:G
9912659	chr8:9912659:G:C
9912776	chr8:9912776:G:T
9914130	chr8:9914130:C:T
9914376	chr8:9914376:G:A
9914546	chr8:9914546:G:A
9914593	chr8:9914593:C:T
9914999	chr8:9914999:A:C
9915066	chr8:9915066:C:G
9915130	chr8:9915130:GA:G
9915849	chr8:9915849:A:G
9915853	chr8:9915853:G:A
9916340	chr8:9916340:A:C
9916748	chr8:9916748:C:A
9917353	chr8:9917353:A:G
9917354	chr8:9917354:C:T
9917981	chr8:9917981:G:A
9918006	chr8:9918006:T:C
9918089	chr8:9918089:C:T
9918528	chr8:9918528:C:A
9918584	chr8:9918584:G:C
9918611	chr8:9918611:T:A
9918751	chr8:9918751:T:C
9919266	chr8:9919266:T:G
9919309	chr8:9919309:A:G
9919657	chr8:9919657:G:C
9920045	chr8:9920045:C:T
9920065	chr8:9920065:T:C
9920108	chr8:9920108:A:G
9920199	chr8:9920199:A:T
9920363	chr8:9920363:T:A
9920370	chr8:9920370:A:T
9920679	chr8:9920679:A:G
9920905	chr8:9920905:G:A
9921013	chr8:9921013:G:A
9921161	chr8:9921161:C:T
9921201	chr8:9921201:A:G
9921736	chr8:9921736:G:A
9921819	chr8:9921819:G:A
9921841	chr8:9921841:T:C
9922283	chr8:9922283:T:C
9923752	chr8:9923752:A:C
9924113	chr8:9924113:G:C
9924229	chr8:9924229:C:T
9924810	chr8:9924810:C:T
9924830	chr8:9924830:G:C
9924970	chr8:9924970:A:T
9925498	chr8:9925498:A:T
9925883	chr8:9925883:T:C
9926061	chr8:9926061:G:A
9926279	chr8:9926279:T:C
9926475	chr8:9926475:G:A
9926864	chr8:9926864:TC:T
9927058	chr8:9927058:A:G
9927583	chr8:9927583:G:A
9927715	chr8:9927715:C:A
9927867	chr8:9927867:T:C
9927965	chr8:9927965:A:C
9927993	chr8:9927993:G:A
9928049	chr8:9928049:T:C
9928070	chr8:9928070:A:G
9928507	chr8:9928507:A:G
9928607	chr8:9928607:C:A
9928751	chr8:9928751:A:G
9928845	chr8:9928845:A:G
9929389	chr8:9929389:T:C
9929780	chr8:9929780:T:A
9929982	chr8:9929982:C:T
9930041	chr8:9930041:A:G
9930120	chr8:9930120:G:T
9930298	chr8:9930298:T:C
9930671	chr8:9930671:G:A
9930756	chr8:9930756:G:A
9931072	chr8:9931072:A:G
9931252	chr8:9931252:T:C
9931372	chr8:9931372:T:C
9931610	chr8:9931610:C:A
9931823	chr8:9931823:C:T
9931863	chr8:9931863:T:G
9932043	chr8:9932043:G:A
9932183	chr8:9932183:A:G
9932997	chr8:9932997:T:C
9933039	chr8:9933039:T:A
9933227	chr8:9933227:C:A
9933633	chr8:9933633:G:A
9933825	chr8:9933825:T:C
9934610	chr8:9934610:C:T
9935611	chr8:9935611:A:T
9936091	chr8:9936091:A:C
9936108	chr8:9936108:A:G
9936228	chr8:9936228:G:A
9936525	chr8:9936525:T:C
9936583	chr8:9936583:G:T
9936593	chr8:9936593:A:G
9936644	chr8:9936644:G:A
9936859	chr8:9936859:T:C
9937064	chr8:9937064:T:A
9937106	chr8:9937106:TG:T
9937398	chr8:9937398:G:A
9937508	chr8:9937508:G:GA
9937714	chr8:9937714:G:C
9937753	chr8:9937753:C:T
9937760	chr8:9937760:G:A
9937882	chr8:9937882:G:A
9938044	chr8:9938044:T:A
9938046	chr8:9938046:C:A
9938047	chr8:9938047:TGG:T
9938098	chr8:9938098:C:T
9938105	chr8:9938105:C:T
9938199	chr8:9938199:G:A
9938679	chr8:9938679:T:C
9938748	chr8:9938748:C:T
9938811	chr8:9938811:C:T
9938830	chr8:9938830:G:A
9938864	chr8:9938864:G:C
9939120	chr8:9939120:G:A
9939864	chr8:9939864:C:T
9940089	chr8:9940089:G:C
9940764	chr8:9940764:G:A
9940913	chr8:9940913:T:C
9941558	chr8:9941558:T:C
9941666	chr8:9941666:C:T
9942259	chr8:9942259:C:T
9942443	chr8:9942443:G:C
9942505	chr8:9942505:G:A
9942643	chr8:9942643:G:A
9943404	chr8:9943404:A:G
9943486	chr8:9943486:C:T
9943733	chr8:9943733:A:T
9944090	chr8:9944090:G:A
9944138	chr8:9944138:T:C
9944556	chr8:9944556:G:C
9944668	chr8:9944668:G:A
9944799	chr8:9944799:C:G
9945616	chr8:9945616:T:C
9945773	chr8:9945773:G:A
9945876	chr8:9945876:G:T
9946035	chr8:9946035:C:G
9946089	chr8:9946089:C:T
9946202	chr8:9946202:T:C
9946565	chr8:9946565:C:G
9946675	chr8:9946675:C:G
9946780	chr8:9946780:C:T
9946782	chr8:9946782:G:T
9947014	chr8:9947014:G:A
9947375	chr8:9947375:C:T
9948185	chr8:9948185:T:C
9948195	chr8:9948195:C:T
9948217	chr8:9948217:T:C
9948236	chr8:9948236:C:T
9948483	chr8:9948483:T:G
9948485	chr8:9948485:G:C
9948840	chr8:9948840:G:C
9948982	chr8:9948982:T:C
9949512	chr8:9949512:T:C
9950764	chr8:9950764:A:G
9950826	chr8:9950826:C:T
9951532	chr8:9951532:G:A
9951544	chr8:9951544:T:C
9951582	chr8:9951582:A:G
9952198	chr8:9952198:A:G
9952212	chr8:9952212:C:T
9952313	chr8:9952313:T:C
9953686	chr8:9953686:T:C
9953799	chr8:9953799:A:C
9953945	chr8:9953945:A:G
9954177	chr8:9954177:G:C
9954255	chr8:9954255:T:C
9954359	chr8:9954359:T:C
9954504	chr8:9954504:T:C
9954608	chr8:9954608:T:C
9954952	chr8:9954952:C:T
9955726	chr8:9955726:C:T
9955884	chr8:9955884:T:G
9956045	chr8:9956045:G:A
9956901	chr8:9956901:A:G
9956976	chr8:9956976:T:C
9957811	chr8:9957811:C:T
9958517	chr8:9958517:A:C
9958792	chr8:9958792:T:C
9958793	chr8:9958793:G:A
9958840	chr8:9958840:C:T
9959671	chr8:9959671:G:A
9959722	chr8:9959722:G:T
9959843	chr8:9959843:G:A
9959876	chr8:9959876:T:C
9959910	chr8:9959910:G:A
9959978	chr8:9959978:A:T
9959990	chr8:9959990:G:A
9960174	chr8:9960174:A:T
9960404	chr8:9960404:C:G
9960421	chr8:9960421:T:G
9960555	chr8:9960555:C:T
9960585	chr8:9960585:A:T
9960673	chr8:9960673:A:G
9961362	chr8:9961362:G:A
9961502	chr8:9961502:G:C
9961663	chr8:9961663:A:G
9961766	chr8:9961766:A:G
9961767	chr8:9961767:A:G
9961972	chr8:9961972:G:A
9962043	chr8:9962043:G:A
9962110	chr8:9962110:G:C
9962380	chr8:9962380:T:C
9962783	chr8:9962783:C:A
9962832	chr8:9962832:C:T
9963514	chr8:9963514:G:T
9963618	chr8:9963618:T:C
9964122	chr8:9964122:C:T
9964164	chr8:9964164:G:A
9964770	chr8:9964770:C:G
9964786	chr8:9964786:A:G
9964813	chr8:9964813:A:G
9965391	chr8:9965391:C:T
9965676	chr8:9965676:G:A
9965863	chr8:9965863:C:T
9965894	chr8:9965894:C:A
9965922	chr8:9965922:C:T
9965983	chr8:9965983:C:T
9966259	chr8:9966259:T:C
9966279	chr8:9966279:G:A
9966337	chr8:9966337:A:C
9966600	chr8:9966600:G:T
9966714	chr8:9966714:G:A
9966734	chr8:9966734:T:C
9967112	chr8:9967112:G:C
9967644	chr8:9967644:G:A
9968208	chr8:9968208:G:A
9968395	chr8:9968395:G:C
9968773	chr8:9968773:T:A
9969119	chr8:9969119:CTCAAGCAA:C
9969492	chr8:9969492:C:T
9969539	chr8:9969539:A:G
9970104	chr8:9970104:G:A
9970295	chr8:9970295:A:G
9970305	chr8:9970305:G:C
9970322	chr8:9970322:C:T
9971213	chr8:9971213:T:C
9971387	chr8:9971387:C:T
9971398	chr8:9971398:C:T
9971536	chr8:9971536:C:G
9973607	chr8:9973607:T:C
9974068	chr8:9974068:C:T
9974078	chr8:9974078:A:G
9974154	chr8:9974154:C:T
9974253	chr8:9974253:G:C
9974939	chr8:9974939:C:G
9975237	chr8:9975237:C:A
9976169	chr8:9976169:C:G
9976202	chr8:9976202:A:G
9976717	chr8:9976717:C:T
9976971	chr8:9976971:G:A
9977174	chr8:9977174:A:G
9977293	chr8:9977293:C:T
9977565	chr8:9977565:T:C
9978005	chr8:9978005:T:C
9978112	chr8:9978112:G:A
9978282	chr8:9978282:TTTTTTA:T
9978439	chr8:9978439:G:A
9978856	chr8:9978856:T:C
9979308	chr8:9979308:G:A
9979975	chr8:9979975:T:A
9980362	chr8:9980362:C:T
9980590	chr8:9980590:T:C
9980835	chr8:9980835:G:C
9981426	chr8:9981426:C:T
9981537	chr8:9981537:G:C
9981798	chr8:9981798:G:T
9982007	chr8:9982007:C:T
9982332	chr8:9982332:T:C
9982749	chr8:9982749:C:T
9982917	chr8:9982917:C:G
9983070	chr8:9983070:G:C
9984319	chr8:9984319:A:G
9984551	chr8:9984551:C:T
9984932	chr8:9984932:C:T
9984940	chr8:9984940:C:T
9985224	chr8:9985224:T:C
9985689	chr8:9985689:C:T
9985826	chr8:9985826:G:A
9986050	chr8:9986050:G:T
9987014	chr8:9987014:C:T
9988356	chr8:9988356:T:G
9989141	chr8:9989141:T:C
9989783	chr8:9989783:A:G
9989922	chr8:9989922:G:A
9989938	chr8:9989938:G:C
9990055	chr8:9990055:A:C
9990096	chr8:9990096:G:A
9990265	chr8:9990265:C:T
9990453	chr8:9990453:C:T
9991011	chr8:9991011:C:A
9991107	chr8:9991107:G:A
9991798	chr8:9991798:C:T
9991916	chr8:9991916:G:A
9992132	chr8:9992132:A:T
9992740	chr8:9992740:G:C
9993592	chr8:9993592:G:T
9993794	chr8:9993794:G:T
9993976	chr8:9993976:A:G
9994621	chr8:9994621:T:C
9995009	chr8:9995009:G:A
9995047	chr8:9995047:A:T
9995176	chr8:9995176:T:C
9995315	chr8:9995315:T:C
9995351	chr8:9995351:G:A
9995397	chr8:9995397:T:C
9995413	chr8:9995413:T:C
9996343	chr8:9996343:C:T
9997149	chr8:9997149:A:G
9998848	chr8:9998848:T:C
9999054	chr8:9999054:A:G
9999432	chr8:9999432:T:C
10000094	chr8:10000094:A:T
10000238	chr8:10000238:C:A
10001140	chr8:10001140:T:C
10001324	chr8:10001324:T:C
10001346	chr8:10001346:A:C
10001622	chr8:10001622:C:T
10001815	chr8:10001815:T:C
10002170	chr8:10002170:TCTA:T
10002403	chr8:10002403:T:C
10002570	chr8:10002570:G:C
10004869	chr8:10004869:A:G
10005531	chr8:10005531:A:AT
10005813	chr8:10005813:T:A
10006231	chr8:10006231:G:T
10006383	chr8:10006383:A:T
10006562	chr8:10006562:G:C
10006718	chr8:10006718:A:G
10006835	chr8:10006835:A:G
10007470	chr8:10007470:T:G
10008078	chr8:10008078:G:A
10008082	chr8:10008082:A:T
10008254	chr8:10008254:G:A
10008768	chr8:10008768:G:A
10008795	chr8:10008795:A:C
10008829	chr8:10008829:C:G
10009043	chr8:10009043:G:C
10009116	chr8:10009116:C:A
10009437	chr8:10009437:T:C
10009545	chr8:10009545:T:C
10010033	chr8:10010033:A:G
10010394	chr8:10010394:G:A
10010467	chr8:10010467:C:T
10010654	chr8:10010654:A:G
10010980	chr8:10010980:A:G
10011141	chr8:10011141:G:A
10011830	chr8:10011830:C:T
10012524	chr8:10012524:G:A
10012560	chr8:10012560:A:G
10012627	chr8:10012627:T:A
10012897	chr8:10012897:G:C
10013343	chr8:10013343:T:C
10014179	chr8:10014179:A:G
10014461	chr8:10014461:G:A
10015300	chr8:10015300:C:T
10016161	chr8:10016161:C:G
10016234	chr8:10016234:G:A
10016618	chr8:10016618:A:G
10016685	chr8:10016685:A:G
10016905	chr8:10016905:G:C
10016998	chr8:10016998:T:A
10017024	chr8:10017024:A:G
10017259	chr8:10017259:A:G
10017400	chr8:10017400:T:C
10017694	chr8:10017694:T:C
10017711	chr8:10017711:G:C
10017934	chr8:10017934:G:A
10018280	chr8:10018280:C:G
10018567	chr8:10018567:A:G
10018577	chr8:10018577:A:G
10018591	chr8:10018591:C:T
10018795	chr8:10018795:T:C
10019308	chr8:10019308:T:C
10019912	chr8:10019912:C:T
10020476	chr8:10020476:G:A
10020752	chr8:10020752:G:A
10020831	chr8:10020831:T:C
10021680	chr8:10021680:C:T
10021903	chr8:10021903:G:A
10022984	chr8:10022984:A:C
10023499	chr8:10023499:T:C
10024007	chr8:10024007:AT:A
10024018	chr8:10024018:T:G
10024279	chr8:10024279:C:T
10024412	chr8:10024412:G:A
10024882	chr8:10024882:G:A
10024900	chr8:10024900:G:C
10024948	chr8:10024948:C:T
10025257	chr8:10025257:A:G
10025642	chr8:10025642:T:C
10026413	chr8:10026413:C:T
10026500	chr8:10026500:A:T
10026698	chr8:10026698:T:C
10026703	chr8:10026703:G:A
10027313	chr8:10027313:C:G
10027367	chr8:10027367:C:T
10027399	chr8:10027399:G:A
10027635	chr8:10027635:T:TC
10027983	chr8:10027983:G:A
10027984	chr8:10027984:C:A
10028291	chr8:10028291:G:A
10028805	chr8:10028805:C:T
10029293	chr8:10029293:G:A
10029371	chr8:10029371:A:C
10029501	chr8:10029501:AC:A
10029741	chr8:10029741:A:G
10029814	chr8:10029814:G:A
10030287	chr8:10030287:G:C
10030338	chr8:10030338:T:C
10030345	chr8:10030345:T:C
10030442	chr8:10030442:G:A
10030517	chr8:10030517:G:A
10031239	chr8:10031239:T:C
10031463	chr8:10031463:C:A
10031568	chr8:10031568:G:A
10031660	chr8:10031660:G:A
10031788	chr8:10031788:G:T
10031890	chr8:10031890:C:T
10031983	chr8:10031983:TG:T
10031990	chr8:10031990:C:T
10033333	chr8:10033333:T:C
10033438	chr8:10033438:G:T
10033678	chr8:10033678:T:C
10033744	chr8:10033744:T:G
10034025	chr8:10034025:A:T
10034053	chr8:10034053:CT:C
10034273	chr8:10034273:T:A
10034464	chr8:10034464:A:G
10034476	chr8:10034476:G:A
10034922	chr8:10034922:T:C
10035058	chr8:10035058:A:G
10035180	chr8:10035180:A:T
10035265	chr8:10035265:C:T
10035900	chr8:10035900:T:C
10036043	chr8:10036043:T:C
10036266	chr8:10036266:C:G
10036615	chr8:10036615:T:C
10036623	chr8:10036623:G:T
10036869	chr8:10036869:C:A
10036871	chr8:10036871:G:A
10036930	chr8:10036930:G:T
10037432	chr8:10037432:T:C
10037552	chr8:10037552:C:T
10037720	chr8:10037720:C:A
10037764	chr8:10037764:G:A
10038301	chr8:10038301:G:T
10038318	chr8:10038318:G:T
10038509	chr8:10038509:A:G
10038865	chr8:10038865:T:C
10038990	chr8:10038990:T:C
10039109	chr8:10039109:C:A
10039531	chr8:10039531:T:C
10039834	chr8:10039834:T:C
10039998	chr8:10039998:G:A
10040853	chr8:10040853:C:T
10041400	chr8:10041400:G:A
10041549	chr8:10041549:A:G
10041646	chr8:10041646:A:G
10041700	chr8:10041700:G:A
10041745	chr8:10041745:C:T
10042027	chr8:10042027:T:C
10042369	chr8:10042369:A:G
10042659	chr8:10042659:A:G
10043138	chr8:10043138:C:T
10043413	chr8:10043413:G:A
10044028	chr8:10044028:G:A
10044072	chr8:10044072:C:T
10044688	chr8:10044688:A:G
10044893	chr8:10044893:C:T
10045353	chr8:10045353:T:C
10046501	chr8:10046501:T:C
10047006	chr8:10047006:A:G
10047069	chr8:10047069:T:C
10047138	chr8:10047138:G:C
10047203	chr8:10047203:C:T
10047569	chr8:10047569:C:T
10047672	chr8:10047672:C:T
10047680	chr8:10047680:C:T
10049089	chr8:10049089:T:C
10049225	chr8:10049225:T:C
10049387	chr8:10049387:G:A
10049549	chr8:10049549:C:A
10049802	chr8:10049802:T:C
10049846	chr8:10049846:G:A
10049935	chr8:10049935:C:T
10051261	chr8:10051261:C:A
10051654	chr8:10051654:T:C
10051788	chr8:10051788:C:T
10051980	chr8:10051980:C:T
10052083	chr8:10052083:G:C
10052691	chr8:10052691:A:G
10052719	chr8:10052719:CAATG:C
10052842	chr8:10052842:C:T
10053838	chr8:10053838:A:C
10054107	chr8:10054107:C:T
10054179	chr8:10054179:G:A
10054858	chr8:10054858:T:G
10055131	chr8:10055131:C:T
10055672	chr8:10055672:C:T
10055895	chr8:10055895:C:T
10055901	chr8:10055901:T:C
10056262	chr8:10056262:G:A
10056303	chr8:10056303:C:G
10056332	chr8:10056332:T:C
10056467	chr8:10056467:C:T
10056808	chr8:10056808:C:G
10057123	chr8:10057123:G:A
10057260	chr8:10057260:G:A
10057298	chr8:10057298:T:C
10057490	chr8:10057490:T:G
10057770	chr8:10057770:C:T
10058222	chr8:10058222:C:A
10059089	chr8:10059089:A:G
10059420	chr8:10059420:A:G
10059467	chr8:10059467:T:G
10060352	chr8:10060352:G:A
10060422	chr8:10060422:A:T
10060873	chr8:10060873:A:G
10061106	chr8:10061106:A:T
10061123	chr8:10061123:C:T
10061209	chr8:10061209:A:AT
10061501	chr8:10061501:T:C
10061718	chr8:10061718:A:G
10061759	chr8:10061759:C:T
10061854	chr8:10061854:A:AC
10061976	chr8:10061976:G:C
10061978	chr8:10061978:T:C
10062056	chr8:10062056:G:A
10062481	chr8:10062481:T:A
10062582	chr8:10062582:A:G
10062979	chr8:10062979:T:C
10063246	chr8:10063246:T:C
10063355	chr8:10063355:A:G
10064159	chr8:10064159:G:A
10064323	chr8:10064323:G:A
10064680	chr8:10064680:C:T
10064830	chr8:10064830:A:G
10064873	chr8:10064873:A:G
10064881	chr8:10064881:A:G
10065393	chr8:10065393:T:C
10065549	chr8:10065549:G:C
10065865	chr8:10065865:C:G
10066046	chr8:10066046:A:G
10066172	chr8:10066172:C:T
10066193	chr8:10066193:G:T
10066283	chr8:10066283:G:A
10066392	chr8:10066392:A:G
10067044	chr8:10067044:A:G
10067308	chr8:10067308:CAA:C
10067754	chr8:10067754:C:T
10068352	chr8:10068352:C:A
10068837	chr8:10068837:A:C
10069247	chr8:10069247:T:C
10069417	chr8:10069417:C:T
10069566	chr8:10069566:C:T
10069593	chr8:10069593:A:T
10069929	chr8:10069929:C:A
10070100	chr8:10070100:A:C
10070443	chr8:10070443:G:T
10070570	chr8:10070570:T:G
10071931	chr8:10071931:C:G
10071950	chr8:10071950:G:A
10072076	chr8:10072076:GAGGTTGGC:G
10072779	chr8:10072779:G:A
10073396	chr8:10073396:T:A
10074701	chr8:10074701:G:A
10074818	chr8:10074818:C:T
10075045	chr8:10075045:C:T
10075154	chr8:10075154:G:C
10076018	chr8:10076018:G:A
10076560	chr8:10076560:C:T
10076864	chr8:10076864:T:C
10077171	chr8:10077171:C:T
10077251	chr8:10077251:C:T
10077370	chr8:10077370:A:G
10078257	chr8:10078257:C:T
10078404	chr8:10078404:G:A
10078584	chr8:10078584:C:T
10078643	chr8:10078643:C:T
10078696	chr8:10078696:A:G
10078847	chr8:10078847:G:A
10078974	chr8:10078974:C:T
10079097	chr8:10079097:C:T
10079243	chr8:10079243:C:T
10079305	chr8:10079305:A:T
10079367	chr8:10079367:C:G
10080109	chr8:10080109:C:G
10080233	chr8:10080233:C:T
10081032	chr8:10081032:G:A
10081521	chr8:10081521:A:G
10081529	chr8:10081529:A:T
10081544	chr8:10081544:C:T
10082165	chr8:10082165:A:G
10082664	chr8:10082664:G:A
10082711	chr8:10082711:C:G
10082835	chr8:10082835:T:C
10083073	chr8:10083073:C:T
10083105	chr8:10083105:A:AT
10083185	chr8:10083185:T:C
10083478	chr8:10083478:C:T
10083511	chr8:10083511:C:T
10083528	chr8:10083528:A:C
10083665	chr8:10083665:G:A
10083839	chr8:10083839:G:A
10083884	chr8:10083884:G:A
10084348	chr8:10084348:C:T
10084462	chr8:10084462:A:G
10084542	chr8:10084542:T:G
10085072	chr8:10085072:A:G
10085251	chr8:10085251:A:C
10085414	chr8:10085414:A:G
10085484	chr8:10085484:G:A
10085566	chr8:10085566:A:G
10086364	chr8:10086364:C:G
10086764	chr8:10086764:G:C
10087177	chr8:10087177:A:G
10087335	chr8:10087335:TTA:T
10087594	chr8:10087594:T:C
10087616	chr8:10087616:G:A
10087960	chr8:10087960:T:C
10088003	chr8:10088003:C:T
10088157	chr8:10088157:T:C
10089115	chr8:10089115:A:T
10089497	chr8:10089497:G:A
10089520	chr8:10089520:C:T
10089635	chr8:10089635:A:G
10089941	chr8:10089941:C:T
10089962	chr8:10089962:C:G
10090300	chr8:10090300:G:A
10090588	chr8:10090588:T:A
10090823	chr8:10090823:A:G
10091089	chr8:10091089:T:G
10091124	chr8:10091124:A:G
10091191	chr8:10091191:T:C
10091364	chr8:10091364:G:T
10091523	chr8:10091523:A:G
10091610	chr8:10091610:T:G
10092332	chr8:10092332:TG:T
10092346	chr8:10092346:T:A
10092669	chr8:10092669:TG:T
10094273	chr8:10094273:T:C
10094284	chr8:10094284:C:T
10094408	chr8:10094408:T:C
10094473	chr8:10094473:C:T
10095100	chr8:10095100:C:T
10095397	chr8:10095397:G:C
10097087	chr8:10097087:G:A
10097444	chr8:10097444:T:C
10097548	chr8:10097548:G:A
10097604	chr8:10097604:T:C
10097729	chr8:10097729:T:C
10098459	chr8:10098459:T:C
10099042	chr8:10099042:G:A
10099074	chr8:10099074:A:G
10099101	chr8:10099101:G:C
10099229	chr8:10099229:G:A
10099517	chr8:10099517:C:T
10099947	chr8:10099947:A:C
10100814	chr8:10100814:A:C
10101821	chr8:10101821:C:T
10101911	chr8:10101911:G:A
10102521	chr8:10102521:G:A
10102644	chr8:10102644:T:C
10103472	chr8:10103472:C:G
10103920	chr8:10103920:T:C
10103941	chr8:10103941:A:G
10104488	chr8:10104488:A:G
10104914	chr8:10104914:A:G
10105135	chr8:10105135:A:G
10105622	chr8:10105622:T:C
10105980	chr8:10105980:T:C
10106723	chr8:10106723:C:G
10106788	chr8:10106788:T:C
10107195	chr8:10107195:C:T
10107687	chr8:10107687:G:C
10109149	chr8:10109149:G:C
10110311	chr8:10110311:T:A
10110465	chr8:10110465:G:C
10110550	chr8:10110550:T:C
10110810	chr8:10110810:T:A
10111053	chr8:10111053:C:G
10111182	chr8:10111182:C:T
10111216	chr8:10111216:A:C
10111284	chr8:10111284:T:C
10111390	chr8:10111390:T:C
10111569	chr8:10111569:T:C
10111940	chr8:10111940:C:G
10112584	chr8:10112584:G:C
10113469	chr8:10113469:A:T
10113544	chr8:10113544:G:A
10114043	chr8:10114043:C:A
10114212	chr8:10114212:A:G
10114453	chr8:10114453:A:G
10114457	chr8:10114457:A:T
10114538	chr8:10114538:T:C
10115285	chr8:10115285:T:G
10115314	chr8:10115314:C:T
10115838	chr8:10115838:T:C
10115840	chr8:10115840:T:G
10115872	chr8:10115872:A:C
10115987	chr8:10115987:C:T
10115997	chr8:10115997:G:A
10116208	chr8:10116208:C:T
10116779	chr8:10116779:C:T
10117074	chr8:10117074:A:G
10117314	chr8:10117314:G:A
10117348	chr8:10117348:C:T
10118094	chr8:10118094:C:A
10118165	chr8:10118165:T:C
10118969	chr8:10118969:C:G
10118995	chr8:10118995:C:T
10119030	chr8:10119030:C:T
10119238	chr8:10119238:G:A
10119342	chr8:10119342:T:C
10119529	chr8:10119529:G:A
10119677	chr8:10119677:G:A
10119966	chr8:10119966:G:C
10120470	chr8:10120470:C:G
10120773	chr8:10120773:A:T
10121013	chr8:10121013:G:A
10121262	chr8:10121262:C:T
10121603	chr8:10121603:A:G
10121634	chr8:10121634:C:T
10121750	chr8:10121750:G:A
10122093	chr8:10122093:C:G
10122150	chr8:10122150:T:G
10122514	chr8:10122514:G:A
10123001	chr8:10123001:A:G
10123386	chr8:10123386:T:C
10123519	chr8:10123519:T:G
10123639	chr8:10123639:A:G
10124127	chr8:10124127:G:A
10124176	chr8:10124176:G:T
10124344	chr8:10124344:C:A
10124595	chr8:10124595:C:T
10124808	chr8:10124808:GAATTA:G
10125089	chr8:10125089:C:T
10125517	chr8:10125517:C:T
10125568	chr8:10125568:C:A
10125618	chr8:10125618:G:A
10125669	chr8:10125669:C:T
10125701	chr8:10125701:C:T
10125733	chr8:10125733:G:T
10126158	chr8:10126158:T:G
10126217	chr8:10126217:A:T
10126380	chr8:10126380:G:C
10126561	chr8:10126561:A:G
10127051	chr8:10127051:A:G
10127646	chr8:10127646:A:G
10127804	chr8:10127804:T:C
10128019	chr8:10128019:AGAG:A
10128132	chr8:10128132:C:G
10128144	chr8:10128144:G:A
10128196	chr8:10128196:G:T
10128507	chr8:10128507:T:A
10129145	chr8:10129145:G:C
10129564	chr8:10129564:G:T
10129721	chr8:10129721:A:C
10130025	chr8:10130025:C:A
10130265	chr8:10130265:G:C
10130723	chr8:10130723:C:G
10131190	chr8:10131190:T:G
10131503	chr8:10131503:T:G
10131614	chr8:10131614:G:T
10131907	chr8:10131907:T:A
10131946	chr8:10131946:TGAA:T
10132220	chr8:10132220:C:G
10133843	chr8:10133843:T:C
10134151	chr8:10134151:A:C
10134203	chr8:10134203:G:C
10134674	chr8:10134674:G:A
10134725	chr8:10134725:C:G
10134731	chr8:10134731:G:C
10135014	chr8:10135014:T:C
10135122	chr8:10135122:C:G
10135873	chr8:10135873:T:C
10136089	chr8:10136089:C:T
10136645	chr8:10136645:G:A
10136994	chr8:10136994:A:G
10137153	chr8:10137153:G:C
10137277	chr8:10137277:T:G
10137449	chr8:10137449:G:A
10137878	chr8:10137878:A:G
10137894	chr8:10137894:G:C
10137965	chr8:10137965:A:T
10138064	chr8:10138064:C:T
10138343	chr8:10138343:C:T
10138724	chr8:10138724:T:G
10139195	chr8:10139195:G:C
10139495	chr8:10139495:A:G
10140262	chr8:10140262:G:A
10141028	chr8:10141028:C:G
10141966	chr8:10141966:T:C
10142448	chr8:10142448:C:G
10142550	chr8:10142550:T:A
10143171	chr8:10143171:G:A
10143392	chr8:10143392:T:C
10143456	chr8:10143456:A:G
10144270	chr8:10144270:T:C
10144642	chr8:10144642:G:A
10145244	chr8:10145244:C:A
10145676	chr8:10145676:T:A
10145807	chr8:10145807:T:C
10145919	chr8:10145919:C:T
10146192	chr8:10146192:A:G
10147112	chr8:10147112:C:T
10147543	chr8:10147543:C:T
10147740	chr8:10147740:T:C
10148130	chr8:10148130:G:A
10148883	chr8:10148883:T:A
10149020	chr8:10149020:G:A
10149154	chr8:10149154:T:A
10149354	chr8:10149354:C:G
10150193	chr8:10150193:G:A
10150295	chr8:10150295:T:G
10150455	chr8:10150455:C:T
10150588	chr8:10150588:A:T
10150844	chr8:10150844:A:G
10150858	chr8:10150858:T:C
10150975	chr8:10150975:G:T
10151218	chr8:10151218:C:T
10151228	chr8:10151228:T:C
10151506	chr8:10151506:C:T
10151628	chr8:10151628:C:T
10152023	chr8:10152023:G:A
10152271	chr8:10152271:G:A
10152382	chr8:10152382:G:T
10152442	chr8:10152442:G:T
10153107	chr8:10153107:C:T
10153393	chr8:10153393:T:C
10153396	chr8:10153396:A:G
10153527	chr8:10153527:TG:T
10153661	chr8:10153661:G:T
10153760	chr8:10153760:G:A
10153800	chr8:10153800:A:G
10154040	chr8:10154040:A:G
10154292	chr8:10154292:T:C
10154335	chr8:10154335:C:T
10154463	chr8:10154463:T:C
10154487	chr8:10154487:C:T
10154570	chr8:10154570:G:T
10155107	chr8:10155107:C:G
10155188	chr8:10155188:A:G
10155410	chr8:10155410:T:C
10155499	chr8:10155499:G:A
10155673	chr8:10155673:T:C
10155706	chr8:10155706:G:T
10156057	chr8:10156057:A:G
10156074	chr8:10156074:T:G
10156112	chr8:10156112:T:A
10156170	chr8:10156170:C:A
10156355	chr8:10156355:A:G
10156443	chr8:10156443:G:A
10156462	chr8:10156462:G:C
10156529	chr8:10156529:G:A
10156552	chr8:10156552:T:C
10156645	chr8:10156645:G:C
10157112	chr8:10157112:A:G
10157324	chr8:10157324:G:A
10157397	chr8:10157397:C:T
10157436	chr8:10157436:A:G
10157945	chr8:10157945:C:T
10158162	chr8:10158162:C:A
10158232	chr8:10158232:C:T
10158604	chr8:10158604:G:C
10158613	chr8:10158613:C:T
10159400	chr8:10159400:T:C
10159403	chr8:10159403:A:G
10159517	chr8:10159517:A:G
10159687	chr8:10159687:G:A
10160009	chr8:10160009:G:C
10160222	chr8:10160222:G:A
10160401	chr8:10160401:C:T
10160735	chr8:10160735:G:A
10161165	chr8:10161165:A:G
10161179	chr8:10161179:C:T
10161207	chr8:10161207:C:G
10161643	chr8:10161643:T:C
10161653	chr8:10161653:A:C
10161828	chr8:10161828:C:T
10161835	chr8:10161835:GATA:G
10161943	chr8:10161943:G:A
10162352	chr8:10162352:G:A
10162617	chr8:10162617:C:G
10162657	chr8:10162657:T:A
10162700	chr8:10162700:C:T
10162751	chr8:10162751:T:A
10162882	chr8:10162882:G:A
10162941	chr8:10162941:C:T
10163209	chr8:10163209:A:G
10163289	chr8:10163289:T:G
10163334	chr8:10163334:C:T
10163344	chr8:10163344:C:A
10163541	chr8:10163541:T:G
10163821	chr8:10163821:G:T
10163979	chr8:10163979:T:C
10164143	chr8:10164143:C:G
10164363	chr8:10164363:G:A
10164435	chr8:10164435:C:T
10164545	chr8:10164545:A:G
10164554	chr8:10164554:T:C
10164791	chr8:10164791:G:A
10164872	chr8:10164872:A:G
10164877	chr8:10164877:A:C
10164932	chr8:10164932:G:A
10164999	chr8:10164999:C:G
10165334	chr8:10165334:A:G
10165428	chr8:10165428:G:T
10165877	chr8:10165877:C:CAGTT
10166067	chr8:10166067:C:T
10166068	chr8:10166068:G:A
10166077	chr8:10166077:C:T
10166122	chr8:10166122:C:T
10166651	chr8:10166651:C:G
10166734	chr8:10166734:C:T
10167107	chr8:10167107:A:G
10167303	chr8:10167303:G:A
10167777	chr8:10167777:A:G
10168043	chr8:10168043:T:G
10168145	chr8:10168145:T:C
10168274	chr8:10168274:C:T
10168533	chr8:10168533:T:C
10168621	chr8:10168621:G:A
10168862	chr8:10168862:T:C
10169164	chr8:10169164:T:G
10169658	chr8:10169658:A:G
10170122	chr8:10170122:G:A
10170568	chr8:10170568:A:T
10170741	chr8:10170741:A:G
10171625	chr8:10171625:C:T
10171763	chr8:10171763:G:A
10171942	chr8:10171942:T:G
10172039	chr8:10172039:A:G
10172745	chr8:10172745:G:A
10172925	chr8:10172925:G:A
10173392	chr8:10173392:G:T
10173448	chr8:10173448:T:G
10173753	chr8:10173753:C:G
10174076	chr8:10174076:G:A
10174327	chr8:10174327:T:G
10174397	chr8:10174397:A:G
10174444	chr8:10174444:C:T
10174500	chr8:10174500:G:A
10174593	chr8:10174593:C:A
10174738	chr8:10174738:C:T
10175354	chr8:10175354:A:G
10175408	chr8:10175408:A:G
10175737	chr8:10175737:T:C
10175829	chr8:10175829:A:G
10175915	chr8:10175915:A:T
10177285	chr8:10177285:C:T
10177374	chr8:10177374:G:C
10177402	chr8:10177402:T:G
10178317	chr8:10178317:C:T
10178521	chr8:10178521:A:G
10178525	chr8:10178525:T:C
10178948	chr8:10178948:G:C
10179278	chr8:10179278:A:G
10179846	chr8:10179846:A:G
10180050	chr8:10180050:A:G
10180283	chr8:10180283:C:G
10180653	chr8:10180653:G:A
10181008	chr8:10181008:A:G
10181847	chr8:10181847:G:A
10181864	chr8:10181864:G:A
10181936	chr8:10181936:G:A
10182052	chr8:10182052:A:G
10182293	chr8:10182293:A:G
10182405	chr8:10182405:C:T
10182484	chr8:10182484:C:G
10182849	chr8:10182849:C:A
10182933	chr8:10182933:A:G
10183060	chr8:10183060:T:G
10183062	chr8:10183062:G:A
10183146	chr8:10183146:C:G
10183539	chr8:10183539:C:T
10183875	chr8:10183875:T:C
10184134	chr8:10184134:T:C
10184266	chr8:10184266:C:T
10184352	chr8:10184352:T:C
10184527	chr8:10184527:TC:T
10184550	chr8:10184550:C:T
10184563	chr8:10184563:G:A
10185199	chr8:10185199:CTG:C
10185331	chr8:10185331:A:G
10185646	chr8:10185646:C:T
10185721	chr8:10185721:G:C
10185768	chr8:10185768:C:A
10185864	chr8:10185864:C:T
10185881	chr8:10185881:G:T
10186154	chr8:10186154:C:T
10186503	chr8:10186503:T:C
10187164	chr8:10187164:T:A
10187187	chr8:10187187:G:T
10187537	chr8:10187537:G:A
10187603	chr8:10187603:G:A
10187717	chr8:10187717:A:G
10187941	chr8:10187941:T:G
10188076	chr8:10188076:A:G
10188198	chr8:10188198:T:C
10188211	chr8:10188211:T:C
10188740	chr8:10188740:T:C
10188772	chr8:10188772:T:G
10188847	chr8:10188847:A:C
10189077	chr8:10189077:T:G
10189134	chr8:10189134:G:A
10189450	chr8:10189450:G:A
10189695	chr8:10189695:G:C
10189733	chr8:10189733:A:G
10189981	chr8:10189981:T:C
10190269	chr8:10190269:C:A
10190329	chr8:10190329:C:T
10190373	chr8:10190373:C:T
10190533	chr8:10190533:G:A
10190619	chr8:10190619:G:T
10191454	chr8:10191454:A:G
10192868	chr8:10192868:T:TG
10193108	chr8:10193108:G:A
10193268	chr8:10193268:T:C
10193331	chr8:10193331:C:T
10193404	chr8:10193404:C:T
10193464	chr8:10193464:A:C
10193606	chr8:10193606:C:G
10193880	chr8:10193880:A:T
10194338	chr8:10194338:A:G
10194377	chr8:10194377:T:G
10194485	chr8:10194485:G:C
10194701	chr8:10194701:A:G
10195548	chr8:10195548:C:G
10196086	chr8:10196086:C:T
10196178	chr8:10196178:C:T
10196205	chr8:10196205:T:G
10196372	chr8:10196372:T:C
10197265	chr8:10197265:C:T
10197418	chr8:10197418:G:T
10197552	chr8:10197552:A:G
10197846	chr8:10197846:G:A
10198626	chr8:10198626:G:T
10199154	chr8:10199154:A:G
10199466	chr8:10199466:C:T
10199565	chr8:10199565:G:A
10199866	chr8:10199866:C:A
10200070	chr8:10200070:TGGGAGGTATGGGGGTTGCCTG:T
10200226	chr8:10200226:G:A
10200369	chr8:10200369:G:C
10200495	chr8:10200495:G:A
10200669	chr8:10200669:C:T
10200752	chr8:10200752:C:T
10201315	chr8:10201315:A:G
10201425	chr8:10201425:C:T
10201523	chr8:10201523:G:A
10201621	chr8:10201621:T:G
10201872	chr8:10201872:C:T
10201925	chr8:10201925:G:A
10202014	chr8:10202014:G:C
10202746	chr8:10202746:T:C
10203042	chr8:10203042:A:C
10203128	chr8:10203128:A:G
10203585	chr8:10203585:C:G
10203685	chr8:10203685:A:G
10203793	chr8:10203793:A:G
10204147	chr8:10204147:TGTTAA:T
10204428	chr8:10204428:A:T
10204614	chr8:10204614:C:G
10205118	chr8:10205118:A:AGG
10205614	chr8:10205614:A:G
10205629	chr8:10205629:A:G
10205639	chr8:10205639:G:T
10205678	chr8:10205678:G:T
10206492	chr8:10206492:C:A
10208451	chr8:10208451:A:G
10208999	chr8:10208999:G:A
10209019	chr8:10209019:A:C
10209082	chr8:10209082:C:T
10209203	chr8:10209203:G:T
10209531	chr8:10209531:C:T
10209647	chr8:10209647:G:A
10209760	chr8:10209760:A:G
10209971	chr8:10209971:C:A
10210719	chr8:10210719:A:G
10210802	chr8:10210802:G:C
10210887	chr8:10210887:C:A
10211379	chr8:10211379:T:C
10211856	chr8:10211856:C:G
10211975	chr8:10211975:G:T
10212136	chr8:10212136:G:A
10212578	chr8:10212578:T:C
10212606	chr8:10212606:C:G
10212638	chr8:10212638:A:G
10212809	chr8:10212809:A:G
10212858	chr8:10212858:G:C
10213691	chr8:10213691:C:T
10214017	chr8:10214017:T:C
10214204	chr8:10214204:G:A
10214735	chr8:10214735:A:G
10214805	chr8:10214805:T:G
10214810	chr8:10214810:A:G
10214840	chr8:10214840:A:G
10215281	chr8:10215281:G:A
10216040	chr8:10216040:T:C
10216151	chr8:10216151:A:G
10216228	chr8:10216228:G:T
10216424	chr8:10216424:TA:T
10216452	chr8:10216452:T:G
10216995	chr8:10216995:C:T
10217028	chr8:10217028:C:T
10217043	chr8:10217043:C:T
10217128	chr8:10217128:G:C
10217194	chr8:10217194:C:G
10217268	chr8:10217268:G:A
10217516	chr8:10217516:T:C
10217601	chr8:10217601:A:G
10217691	chr8:10217691:G:A
10217863	chr8:10217863:C:T
10217926	chr8:10217926:T:G
10218188	chr8:10218188:C:T
10218306	chr8:10218306:T:C
10218501	chr8:10218501:C:T
10218686	chr8:10218686:C:T
10218894	chr8:10218894:T:G
10219061	chr8:10219061:A:G
10219662	chr8:10219662:T:C
10219666	chr8:10219666:C:T
10219669	chr8:10219669:G:A
10219671	chr8:10219671:C:T
10219677	chr8:10219677:A:G
10219679	chr8:10219679:G:A
10219867	chr8:10219867:T:G
10219979	chr8:10219979:A:T
10220055	chr8:10220055:G:A
10220117	chr8:10220117:A:G
10220195	chr8:10220195:G:A
10220231	chr8:10220231:T:A
10220274	chr8:10220274:A:T
10220296	chr8:10220296:G:A
10220575	chr8:10220575:A:T
10220663	chr8:10220663:C:T
10220736	chr8:10220736:G:A
10221025	chr8:10221025:C:G
10221056	chr8:10221056:C:T
10221090	chr8:10221090:A:G
10221149	chr8:10221149:C:T
10221262	chr8:10221262:G:A
10221300	chr8:10221300:C:T
10221387	chr8:10221387:C:A
10221441	chr8:10221441:TATAC:T
10221544	chr8:10221544:C:G
10222092	chr8:10222092:TA:T
10222149	chr8:10222149:G:T
10222207	chr8:10222207:G:A
10222438	chr8:10222438:CAG:C
10222538	chr8:10222538:T:G
10222632	chr8:10222632:A:T
10222713	chr8:10222713:T:C
10222777	chr8:10222777:G:T
10223252	chr8:10223252:C:T
10223628	chr8:10223628:T:C
10224017	chr8:10224017:T:C
10224059	chr8:10224059:G:A
10224196	chr8:10224196:C:G
10224731	chr8:10224731:G:A
10225236	chr8:10225236:G:A
10225418	chr8:10225418:T:C
10225425	chr8:10225425:A:G
10225530	chr8:10225530:A:T
10225655	chr8:10225655:G:C
10225811	chr8:10225811:T:C
10225948	chr8:10225948:C:G
10226013	chr8:10226013:T:G
10226022	chr8:10226022:G:T
10226315	chr8:10226315:G:A
10226486	chr8:10226486:T:A
10226723	chr8:10226723:G:C
10227158	chr8:10227158:G:A
10227376	chr8:10227376:G:A
10227722	chr8:10227722:C:T
10227914	chr8:10227914:G:A
10227952	chr8:10227952:T:G
10228173	chr8:10228173:C:G
10228365	chr8:10228365:C:G
10228705	chr8:10228705:A:G
10228745	chr8:10228745:C:G
10228806	chr8:10228806:C:G
10228901	chr8:10228901:G:C
10229238	chr8:10229238:G:GC
10229274	chr8:10229274:A:G
10229336	chr8:10229336:G:A
10229340	chr8:10229340:T:C
10229403	chr8:10229403:C:T
10229436	chr8:10229436:G:A
10229560	chr8:10229560:TGCCTGC:T
10229870	chr8:10229870:T:C
10230723	chr8:10230723:A:C
10231137	chr8:10231137:G:T
10231348	chr8:10231348:C:G
10231436	chr8:10231436:A:G
10231567	chr8:10231567:G:C
10231678	chr8:10231678:A:G
10232080	chr8:10232080:C:G
10232314	chr8:10232314:AG:A
10232424	chr8:10232424:C:T
10232461	chr8:10232461:A:G
10232587	chr8:10232587:C:G
10232719	chr8:10232719:G:C
10232761	chr8:10232761:G:T
10233170	chr8:10233170:T:G
10233217	chr8:10233217:A:G
10233280	chr8:10233280:A:G
10233354	chr8:10233354:C:G
10233489	chr8:10233489:A:G
10233684	chr8:10233684:A:G
10233993	chr8:10233993:A:G
10234025	chr8:10234025:C:G
10234065	chr8:10234065:C:T
10234167	chr8:10234167:G:T
10234248	chr8:10234248:A:G
10234397	chr8:10234397:T:A
10234444	chr8:10234444:TAGA:T
10234753	chr8:10234753:C:T
10234804	chr8:10234804:A:C
10234819	chr8:10234819:A:G
10235424	chr8:10235424:A:C
10235453	chr8:10235453:A:G
10235491	chr8:10235491:C:T
10235650	chr8:10235650:A:G
10235718	chr8:10235718:A:G
10235795	chr8:10235795:G:C
10235986	chr8:10235986:C:A
10236034	chr8:10236034:T:C
10236565	chr8:10236565:G:A
10236867	chr8:10236867:A:G
10236967	chr8:10236967:C:T
10237102	chr8:10237102:C:G
10237371	chr8:10237371:T:C
10237400	chr8:10237400:T:C
10237539	chr8:10237539:T:C
10237783	chr8:10237783:C:G
10237802	chr8:10237802:A:G
10237818	chr8:10237818:C:T
10238177	chr8:10238177:C:G
10238418	chr8:10238418:C:T
10238502	chr8:10238502:A:G
10238687	chr8:10238687:T:A
10239114	chr8:10239114:A:G
10239530	chr8:10239530:G:C
10239840	chr8:10239840:G:T
10239906	chr8:10239906:C:CAG
10240001	chr8:10240001:A:G
10240012	chr8:10240012:C:G
10240014	chr8:10240014:A:G
10240145	chr8:10240145:A:G
10240685	chr8:10240685:G:A
10240720	chr8:10240720:G:A
10240783	chr8:10240783:G:A
10241074	chr8:10241074:C:G
10241241	chr8:10241241:G:A
10241392	chr8:10241392:A:G
10241613	chr8:10241613:T:A
10241643	chr8:10241643:C:G
10241730	chr8:10241730:A:C
10241953	chr8:10241953:A:C
10241994	chr8:10241994:G:A
10242114	chr8:10242114:A:T
10242918	chr8:10242918:T:G
10243259	chr8:10243259:T:C
10243717	chr8:10243717:T:C
10243989	chr8:10243989:T:C
10244203	chr8:10244203:T:G
10244329	chr8:10244329:T:G
10244335	chr8:10244335:C:T
10244556	chr8:10244556:T:G
10244576	chr8:10244576:G:A
10244617	chr8:10244617:T:C
10244633	chr8:10244633:G:A
10245353	chr8:10245353:A:G
10245364	chr8:10245364:TG:T
10245608	chr8:10245608:A:C
10245774	chr8:10245774:C:G
10245924	chr8:10245924:C:T
10246582	chr8:10246582:A:G
10247270	chr8:10247270:A:T
10247310	chr8:10247310:C:A
10247605	chr8:10247605:T:C
10247772	chr8:10247772:G:A
10247937	chr8:10247937:C:G
10247938	chr8:10247938:T:C
10248151	chr8:10248151:G:A
10248358	chr8:10248358:C:T
10248436	chr8:10248436:C:T
10248500	chr8:10248500:C:T
10248627	chr8:10248627:A:G
10249291	chr8:10249291:T:C
10249512	chr8:10249512:C:T
10249558	chr8:10249558:C:T
10249809	chr8:10249809:G:T
10249860	chr8:10249860:G:A
10250368	chr8:10250368:A:G
10250677	chr8:10250677:T:G
10250733	chr8:10250733:A:C
10250773	chr8:10250773:C:T
10250795	chr8:10250795:G:A
10250815	chr8:10250815:C:T
10250868	chr8:10250868:A:G
10251152	chr8:10251152:A:G
10251162	chr8:10251162:A:C
10251280	chr8:10251280:A:G
10251369	chr8:10251369:A:C
10251603	chr8:10251603:G:T
10251668	chr8:10251668:A:T
10251896	chr8:10251896:G:A
10252144	chr8:10252144:C:T
10252261	chr8:10252261:A:G
10252310	chr8:10252310:A:G
10252594	chr8:10252594:G:C
10252678	chr8:10252678:C:T
10252743	chr8:10252743:G:C
10252789	chr8:10252789:T:C
10252900	chr8:10252900:G:A
10253070	chr8:10253070:G:A
10253453	chr8:10253453:G:A
10254007	chr8:10254007:G:A
10254061	chr8:10254061:T:C
10254127	chr8:10254127:G:A
10254617	chr8:10254617:G:A
10254685	chr8:10254685:A:G
10254846	chr8:10254846:G:C
10254884	chr8:10254884:C:T
10254926	chr8:10254926:T:C
10255083	chr8:10255083:A:C
10255085	chr8:10255085:T:C
10255196	chr8:10255196:A:C
10255344	chr8:10255344:G:A
10255499	chr8:10255499:C:T
10255664	chr8:10255664:G:A
10255695	chr8:10255695:A:G
10255763	chr8:10255763:C:T
10255789	chr8:10255789:G:A
10255808	chr8:10255808:A:T
10256046	chr8:10256046:T:C
10256283	chr8:10256283:C:G
10256325	chr8:10256325:A:G
10256948	chr8:10256948:T:A
10256964	chr8:10256964:T:C
10257012	chr8:10257012:T:A
10257027	chr8:10257027:C:G
10257262	chr8:10257262:C:G
10257266	chr8:10257266:G:A
10257472	chr8:10257472:C:G
10257492	chr8:10257492:C:T
10257792	chr8:10257792:G:C
10258081	chr8:10258081:C:G
10258185	chr8:10258185:G:A
10258270	chr8:10258270:A:G
10258789	chr8:10258789:C:T
10259127	chr8:10259127:A:T
10259309	chr8:10259309:A:C
10259419	chr8:10259419:A:C
10259575	chr8:10259575:C:T
10259602	chr8:10259602:A:G
10259769	chr8:10259769:C:T
10259862	chr8:10259862:C:T
10259896	chr8:10259896:A:C
10259901	chr8:10259901:C:T
10260076	chr8:10260076:G:A
10260494	chr8:10260494:A:G
10260690	chr8:10260690:A:G
10260691	chr8:10260691:T:C
10260823	chr8:10260823:A:C
10260998	chr8:10260998:G:T
10261131	chr8:10261131:A:C
10261170	chr8:10261170:T:G
10261317	chr8:10261317:C:G
10261340	chr8:10261340:A:G
10261626	chr8:10261626:G:A
10261743	chr8:10261743:G:A
10261759	chr8:10261759:G:T
10262013	chr8:10262013:G:A
10262199	chr8:10262199:T:G
10262496	chr8:10262496:T:C
10262685	chr8:10262685:C:T
10263105	chr8:10263105:G:T
10263365	chr8:10263365:T:C
10263369	chr8:10263369:C:T
10263512	chr8:10263512:C:T
10263607	chr8:10263607:T:C
10264036	chr8:10264036:T:C
10264095	chr8:10264095:T:C
10264125	chr8:10264125:A:G
10264158	chr8:10264158:C:A
10264277	chr8:10264277:C:G
10264697	chr8:10264697:C:T
10264913	chr8:10264913:A:G
10265263	chr8:10265263:C:G
10265375	chr8:10265375:G:A
10265517	chr8:10265517:C:T
10265779	chr8:10265779:C:G
10266242	chr8:10266242:G:A
10266359	chr8:10266359:G:C
10266400	chr8:10266400:T:C
10266464	chr8:10266464:T:C
10266571	chr8:10266571:C:T
10266685	chr8:10266685:T:C
10266728	chr8:10266728:C:T
10266832	chr8:10266832:G:A
10266871	chr8:10266871:G:C
10267255	chr8:10267255:T:A
10267634	chr8:10267634:T:G
10268010	chr8:10268010:A:G
10268025	chr8:10268025:C:A
10268168	chr8:10268168:A:G
10268178	chr8:10268178:T:C
10268552	chr8:10268552:T:C
10268762	chr8:10268762:A:T
10268838	chr8:10268838:C:A
10269171	chr8:10269171:C:G
10269174	chr8:10269174:G:C
10269234	chr8:10269234:G:C
10269527	chr8:10269527:T:C
10269892	chr8:10269892:C:A
10270088	chr8:10270088:A:G
10270900	chr8:10270900:C:T
10271029	chr8:10271029:A:G
10271048	chr8:10271048:T:A
10271657	chr8:10271657:T:C
10271757	chr8:10271757:C:T
10272136	chr8:10272136:A:G
10272158	chr8:10272158:T:C
10272201	chr8:10272201:A:G
10272247	chr8:10272247:A:G
10272249	chr8:10272249:T:C
10273186	chr8:10273186:C:T
10273434	chr8:10273434:A:G
10273762	chr8:10273762:T:C
10273880	chr8:10273880:C:G
10274100	chr8:10274100:G:C
10274126	chr8:10274126:A:G
10274256	chr8:10274256:C:T
10274487	chr8:10274487:C:T
10274702	chr8:10274702:C:T
10274885	chr8:10274885:A:G
10275049	chr8:10275049:G:A
10275967	chr8:10275967:A:G
10276199	chr8:10276199:C:G
10276410	chr8:10276410:T:C
10277244	chr8:10277244:T:C
10277435	chr8:10277435:A:T
10277448	chr8:10277448:G:C
10277473	chr8:10277473:A:G
10277725	chr8:10277725:C:T
10277846	chr8:10277846:G:GA
10277893	chr8:10277893:A:G
10277958	chr8:10277958:A:G
10278095	chr8:10278095:CATTT:C
10278188	chr8:10278188:A:C
10278274	chr8:10278274:T:C
10278385	chr8:10278385:T:C
10278466	chr8:10278466:T:C
10278537	chr8:10278537:T:C
10278830	chr8:10278830:G:A
10279390	chr8:10279390:G:T
10280974	chr8:10280974:G:C
10281045	chr8:10281045:C:G
10281073	chr8:10281073:A:G
10281111	chr8:10281111:A:G
10281195	chr8:10281195:A:T
10281314	chr8:10281314:T:C
10281422	chr8:10281422:C:G
10281620	chr8:10281620:A:G
10281688	chr8:10281688:G:A
10281813	chr8:10281813:A:G
10281960	chr8:10281960:C:G
10282140	chr8:10282140:C:T
10282173	chr8:10282173:C:G
10282669	chr8:10282669:A:C
10283280	chr8:10283280:T:G
10283296	chr8:10283296:G:A
10283365	chr8:10283365:G:A
10283584	chr8:10283584:A:T
10283933	chr8:10283933:G:A
10285091	chr8:10285091:A:G
10285117	chr8:10285117:C:A
10285436	chr8:10285436:T:G
10285822	chr8:10285822:T:G
10285875	chr8:10285875:A:G
10286134	chr8:10286134:A:G
10286142	chr8:10286142:C:T
10286433	chr8:10286433:G:A
10286460	chr8:10286460:C:G
10286840	chr8:10286840:C:G
10287200	chr8:10287200:A:G
10287250	chr8:10287250:A:G
10287416	chr8:10287416:G:C
10287680	chr8:10287680:T:C
10287696	chr8:10287696:C:T
10287717	chr8:10287717:C:G
10288253	chr8:10288253:A:G
10288350	chr8:10288350:C:T
10288941	chr8:10288941:C:T
10289795	chr8:10289795:G:A
10290937	chr8:10290937:A:G
10291010	chr8:10291010:G:A
10291286	chr8:10291286:C:A
10291484	chr8:10291484:G:GGC
10291702	chr8:10291702:A:C
10292057	chr8:10292057:A:G
10292240	chr8:10292240:A:T
10292311	chr8:10292311:A:G
10292560	chr8:10292560:G:C
10292631	chr8:10292631:G:C
10293378	chr8:10293378:C:T
10293487	chr8:10293487:A:G
10293782	chr8:10293782:G:T
10294149	chr8:10294149:C:T
10294559	chr8:10294559:G:A
10294619	chr8:10294619:A:C
10294684	chr8:10294684:C:G
10294812	chr8:10294812:C:T
10294867	chr8:10294867:G:C
10294904	chr8:10294904:T:C
10295121	chr8:10295121:C:T
10295333	chr8:10295333:C:G
10295389	chr8:10295389:G:A
10295637	chr8:10295637:C:T
10295771	chr8:10295771:T:C
10295950	chr8:10295950:C:T
10296090	chr8:10296090:A:G
10296167	chr8:10296167:T:C
10296927	chr8:10296927:G:C
10297576	chr8:10297576:G:A
10297800	chr8:10297800:A:G
10298130	chr8:10298130:G:A
10298274	chr8:10298274:A:G
10298634	chr8:10298634:T:TC
10298757	chr8:10298757:A:G
10298784	chr8:10298784:C:T
10298943	chr8:10298943:G:A
10299082	chr8:10299082:A:G
10299245	chr8:10299245:A:G
10299368	chr8:10299368:T:A
10299692	chr8:10299692:A:G
10299694	chr8:10299694:A:G
10299731	chr8:10299731:A:G
10300153	chr8:10300153:C:T
10300292	chr8:10300292:G:C
10300324	chr8:10300324:C:T
10300674	chr8:10300674:A:G
10300779	chr8:10300779:C:T
10300906	chr8:10300906:T:C
10300918	chr8:10300918:A:G
10301006	chr8:10301006:TC:T
10301386	chr8:10301386:G:A
10301938	chr8:10301938:T:C
10302336	chr8:10302336:T:C
10302573	chr8:10302573:A:G
10302716	chr8:10302716:A:G
10302730	chr8:10302730:C:G
10303420	chr8:10303420:C:G
10303467	chr8:10303467:A:G
10303578	chr8:10303578:C:A
10303752	chr8:10303752:G:A
10303996	chr8:10303996:C:T
10304003	chr8:10304003:G:A
10304032	chr8:10304032:T:C
10304142	chr8:10304142:G:T
10304367	chr8:10304367:T:A
10305018	chr8:10305018:C:T
10305122	chr8:10305122:G:A
10305850	chr8:10305850:C:G
10306270	chr8:10306270:C:T
10306279	chr8:10306279:G:C
10306648	chr8:10306648:A:G
10306749	chr8:10306749:G:A
10307066	chr8:10307066:G:A
10307269	chr8:10307269:A:G
10307322	chr8:10307322:A:G
10307446	chr8:10307446:G:T
10307474	chr8:10307474:T:C
10307529	chr8:10307529:C:A
10307678	chr8:10307678:T:C
10307803	chr8:10307803:A:G
10307929	chr8:10307929:A:G
10308199	chr8:10308199:T:G
10308642	chr8:10308642:A:G
10308755	chr8:10308755:C:T
10309239	chr8:10309239:G:A
10309666	chr8:10309666:C:A
10310584	chr8:10310584:G:A
10310679	chr8:10310679:T:A
10311066	chr8:10311066:A:G
10311212	chr8:10311212:A:C
10311318	chr8:10311318:C:T
10311420	chr8:10311420:G:A
10311530	chr8:10311530:A:G
10311651	chr8:10311651:G:A
10311747	chr8:10311747:C:G
10311905	chr8:10311905:A:G
10312451	chr8:10312451:C:T
10312829	chr8:10312829:C:T
10313021	chr8:10313021:C:G
10313045	chr8:10313045:A:G
10313252	chr8:10313252:A:G
10313439	chr8:10313439:C:T
10313812	chr8:10313812:T:G
10313991	chr8:10313991:A:G
10314295	chr8:10314295:A:G
10314419	chr8:10314419:A:T
10314575	chr8:10314575:T:G
10315945	chr8:10315945:C:T
10316162	chr8:10316162:A:G
10316165	chr8:10316165:G:C
10316289	chr8:10316289:T:C
10316425	chr8:10316425:A:G
10316508	chr8:10316508:G:T
10317200	chr8:10317200:T:C
10317208	chr8:10317208:G:A
10317279	chr8:10317279:A:G
10317672	chr8:10317672:C:T
10317704	chr8:10317704:C:T
10317796	chr8:10317796:G:C
10317883	chr8:10317883:T:A
10317969	chr8:10317969:C:A
10317982	chr8:10317982:T:C
10318011	chr8:10318011:C:A
10318028	chr8:10318028:C:G
10318667	chr8:10318667:T:C
10318714	chr8:10318714:T:C
10318853	chr8:10318853:T:C
10318940	chr8:10318940:G:A
10318945	chr8:10318945:T:C
10318956	chr8:10318956:T:C
10318957	chr8:10318957:A:G
10318972	chr8:10318972:G:A
10318996	chr8:10318996:A:T
10321001	chr8:10321001:T:A
10321300	chr8:10321300:T:A
10321318	chr8:10321318:G:T
10321446	chr8:10321446:G:A
10321864	chr8:10321864:G:A
10321911	chr8:10321911:G:A
10322129	chr8:10322129:A:G
10322157	chr8:10322157:A:C
10322174	chr8:10322174:T:A
10322181	chr8:10322181:T:C
10322686	chr8:10322686:A:G
10322732	chr8:10322732:G:A
10322824	chr8:10322824:A:G
10322884	chr8:10322884:C:G
10323196	chr8:10323196:C:A
10323219	chr8:10323219:C:G
10323307	chr8:10323307:A:G
10323334	chr8:10323334:T:A
10323666	chr8:10323666:T:G
10323934	chr8:10323934:CAG:C
10324058	chr8:10324058:T:G
10324332	chr8:10324332:T:G
10324447	chr8:10324447:C:T
10324453	chr8:10324453:A:G
10324634	chr8:10324634:T:C
10325002	chr8:10325002:A:T
10325473	chr8:10325473:G:A
10325475	chr8:10325475:A:G
10325837	chr8:10325837:T:C
10326030	chr8:10326030:G:T
10326066	chr8:10326066:A:G
10326541	chr8:10326541:C:T
10326622	chr8:10326622:A:G
10326865	chr8:10326865:C:T
10327107	chr8:10327107:G:A
10327208	chr8:10327208:G:T
10329043	chr8:10329043:C:T
10329143	chr8:10329143:C:T
10329279	chr8:10329279:T:C
10329489	chr8:10329489:A:G
10330253	chr8:10330253:A:G
10330792	chr8:10330792:TG:T
10331107	chr8:10331107:G:A
10331624	chr8:10331624:A:C
10331634	chr8:10331634:T:G
10331933	chr8:10331933:C:T
10331959	chr8:10331959:G:A
10332220	chr8:10332220:G:A
10332630	chr8:10332630:C:T
10332668	chr8:10332668:A:T
10332933	chr8:10332933:A:G
10333088	chr8:10333088:AT:A
10333225	chr8:10333225:A:G
10333351	chr8:10333351:A:T
10333788	chr8:10333788:T:G
10334110	chr8:10334110:C:T
10334215	chr8:10334215:TC:T
10334498	chr8:10334498:G:A
10334956	chr8:10334956:C:T
10334959	chr8:10334959:C:T
10335714	chr8:10335714:A:G
10335919	chr8:10335919:G:A
10336155	chr8:10336155:G:A
10336262	chr8:10336262:C:G
10336475	chr8:10336475:T:A
10336552	chr8:10336552:A:G
10336657	chr8:10336657:G:T
10336872	chr8:10336872:G:A
10337246	chr8:10337246:C:G
10337249	chr8:10337249:G:A
10337405	chr8:10337405:TC:T
10337407	chr8:10337407:C:G
10337967	chr8:10337967:C:T
10338506	chr8:10338506:A:G
10338908	chr8:10338908:C:A
10338976	chr8:10338976:C:A
10339933	chr8:10339933:C:T
10340117	chr8:10340117:A:G
10340129	chr8:10340129:C:T
10340208	chr8:10340208:A:G
10340353	chr8:10340353:A:G
10340468	chr8:10340468:C:G
10340929	chr8:10340929:A:G
10340964	chr8:10340964:G:A
10341157	chr8:10341157:G:A
10341727	chr8:10341727:C:T
10342038	chr8:10342038:G:A
10342273	chr8:10342273:C:T
10342442	chr8:10342442:A:G
10342572	chr8:10342572:G:A
10343210	chr8:10343210:TCAG:T
10343376	chr8:10343376:G:A
10343406	chr8:10343406:G:A
10343414	chr8:10343414:G:T
10343571	chr8:10343571:T:G
10343849	chr8:10343849:A:C
10343854	chr8:10343854:G:T
10344022	chr8:10344022:G:A
10344741	chr8:10344741:C:T
10344795	chr8:10344795:T:A
10345333	chr8:10345333:A:T
10345725	chr8:10345725:G:A
10345838	chr8:10345838:A:T
10346045	chr8:10346045:GT:G
10346877	chr8:10346877:C:T
10347029	chr8:10347029:C:T
10347052	chr8:10347052:C:T
10347822	chr8:10347822:C:T
10348276	chr8:10348276:G:A
10348525	chr8:10348525:A:G
10348644	chr8:10348644:A:G
10348727	chr8:10348727:C:T
10348894	chr8:10348894:G:A
10349435	chr8:10349435:A:G
10349557	chr8:10349557:G:A
10349597	chr8:10349597:C:T
10349764	chr8:10349764:A:G
10349779	chr8:10349779:G:A
10349875	chr8:10349875:A:T
10349908	chr8:10349908:C:T
10349954	chr8:10349954:G:A
10350315	chr8:10350315:G:C
10350389	chr8:10350389:C:T
10350433	chr8:10350433:G:A
10350491	chr8:10350491:G:A
10351438	chr8:10351438:G:C
10351771	chr8:10351771:C:T
10352113	chr8:10352113:T:C
10352223	chr8:10352223:A:G
10353283	chr8:10353283:A:G
10353357	chr8:10353357:G:A
10353480	chr8:10353480:ACCGGAGGC:A
10353552	chr8:10353552:G:A
10353665	chr8:10353665:C:T
10353818	chr8:10353818:A:C
10354093	chr8:10354093:T:C
10354369	chr8:10354369:A:G
10355371	chr8:10355371:C:T
10355932	chr8:10355932:A:G
10355952	chr8:10355952:G:A
10355953	chr8:10355953:G:A
10355967	chr8:10355967:A:G
10356370	chr8:10356370:T:C
10356430	chr8:10356430:C:T
10356437	chr8:10356437:A:G
10356674	chr8:10356674:G:T
10357044	chr8:10357044:G:A
10357529	chr8:10357529:C:T
10357794	chr8:10357794:T:C
10357900	chr8:10357900:T:G
10358706	chr8:10358706:C:T
10359016	chr8:10359016:C:T
10359093	chr8:10359093:G:A
10359662	chr8:10359662:C:T
10359676	chr8:10359676:A:G
10359901	chr8:10359901:C:T
10359978	chr8:10359978:C:A
10360190	chr8:10360190:G:A
10360574	chr8:10360574:C:T
10360592	chr8:10360592:A:G
10360665	chr8:10360665:A:T
10360801	chr8:10360801:G:A
10361094	chr8:10361094:C:T
10361389	chr8:10361389:G:A
10361497	chr8:10361497:C:T
10361622	chr8:10361622:T:C
10362085	chr8:10362085:G:C
10362677	chr8:10362677:A:C
10362963	chr8:10362963:T:C
10363531	chr8:10363531:T:C
10363862	chr8:10363862:G:C
10363911	chr8:10363911:A:G
10363964	chr8:10363964:C:T
10364667	chr8:10364667:G:C
10364868	chr8:10364868:C:T
10365582	chr8:10365582:C:A
10365737	chr8:10365737:G:A
10365920	chr8:10365920:T:C
10366348	chr8:10366348:C:T
10366488	chr8:10366488:G:A
10366537	chr8:10366537:C:T
10367337	chr8:10367337:G:A
10367488	chr8:10367488:A:T
10367649	chr8:10367649:T:C
10367734	chr8:10367734:T:A
10367803	chr8:10367803:T:C
10368524	chr8:10368524:C:A
10368845	chr8:10368845:C:T
10369050	chr8:10369050:G:C
10369092	chr8:10369092:A:T
10369106	chr8:10369106:G:T
10370400	chr8:10370400:C:T
10370701	chr8:10370701:A:G
10370847	chr8:10370847:T:A
10370896	chr8:10370896:A:G
10371123	chr8:10371123:C:G
10371574	chr8:10371574:C:T
10371770	chr8:10371770:C:T
10372534	chr8:10372534:T:A
10373019	chr8:10373019:A:G
10374015	chr8:10374015:C:T
10375032	chr8:10375032:A:G
10376015	chr8:10376015:G:C
10376793	chr8:10376793:C:T
10376862	chr8:10376862:T:C
10377097	chr8:10377097:C:T
10377340	chr8:10377340:A:G
10377565	chr8:10377565:T:C
10377650	chr8:10377650:G:A
10377772	chr8:10377772:G:C
10378307	chr8:10378307:A:G
10378332	chr8:10378332:T:C
10378802	chr8:10378802:T:G
10378987	chr8:10378987:T:A
10379049	chr8:10379049:G:T
10379193	chr8:10379193:A:G
10379305	chr8:10379305:A:G
10380482	chr8:10380482:T:C
10380937	chr8:10380937:T:A
10381547	chr8:10381547:G:C
10381794	chr8:10381794:G:C
10381814	chr8:10381814:A:G
10382055	chr8:10382055:G:A
10382102	chr8:10382102:C:G
10382146	chr8:10382146:T:C
10382215	chr8:10382215:C:T
10382595	chr8:10382595:C:T
10382762	chr8:10382762:T:C
10382863	chr8:10382863:G:A
10382894	chr8:10382894:A:C
10383423	chr8:10383423:T:C
10383570	chr8:10383570:GTTGACGGTGAGT:G
10383945	chr8:10383945:C:G
10384493	chr8:10384493:C:G
10384643	chr8:10384643:C:T
10384645	chr8:10384645:G:A
10384899	chr8:10384899:A:G
10384980	chr8:10384980:T:G
10385164	chr8:10385164:C:G
10385361	chr8:10385361:G:A
10385578	chr8:10385578:A:G
10385723	chr8:10385723:G:A
10386170	chr8:10386170:T:C
10386171	chr8:10386171:C:G
10386211	chr8:10386211:C:T
10386246	chr8:10386246:C:T
10386275	chr8:10386275:C:G
10386523	chr8:10386523:T:C
10386800	chr8:10386800:A:G
10386807	chr8:10386807:A:G
10387436	chr8:10387436:C:A
10387585	chr8:10387585:T:C
10387904	chr8:10387904:C:T
10387948	chr8:10387948:C:T
10388013	chr8:10388013:G:C
10388081	chr8:10388081:T:C
10388587	chr8:10388587:T:G
10388851	chr8:10388851:T:C
10388898	chr8:10388898:A:G
10388991	chr8:10388991:C:T
10389116	chr8:10389116:G:A
10389159	chr8:10389159:A:G
10390019	chr8:10390019:T:G
10390218	chr8:10390218:G:C
10390525	chr8:10390525:G:T
10391269	chr8:10391269:T:C
10391485	chr8:10391485:A:C
10391601	chr8:10391601:A:G
10391836	chr8:10391836:G:A
10391970	chr8:10391970:G:T
10392351	chr8:10392351:G:A
10392655	chr8:10392655:G:A
10392835	chr8:10392835:A:G
10392932	chr8:10392932:G:T
10393189	chr8:10393189:C:T
10393248	chr8:10393248:A:G
10393462	chr8:10393462:G:T
10393635	chr8:10393635:G:C
10393644	chr8:10393644:G:A
10393645	chr8:10393645:C:T
10393707	chr8:10393707:A:G
10393755	chr8:10393755:T:C
10394253	chr8:10394253:T:C
10394276	chr8:10394276:C:T
10395375	chr8:10395375:T:C
10395588	chr8:10395588:A:G
10395601	chr8:10395601:G:A
10395636	chr8:10395636:A:G
10395945	chr8:10395945:C:T
10396122	chr8:10396122:G:A
10396320	chr8:10396320:G:C
10397598	chr8:10397598:C:T
10397671	chr8:10397671:A:G
10397846	chr8:10397846:A:T
10397860	chr8:10397860:A:G
10397892	chr8:10397892:A:G
10398544	chr8:10398544:A:G
10399507	chr8:10399507:C:T
10400168	chr8:10400168:T:C
10400263	chr8:10400263:C:A
10400264	chr8:10400264:C:T
10400391	chr8:10400391:T:C
10401379	chr8:10401379:C:T
10401516	chr8:10401516:G:A
10401719	chr8:10401719:G:A
10402590	chr8:10402590:C:T
10403043	chr8:10403043:A:G
10403327	chr8:10403327:A:G
10403411	chr8:10403411:A:T
10403497	chr8:10403497:G:C
10403500	chr8:10403500:C:T
10403552	chr8:10403552:C:T
10403747	chr8:10403747:A:C
10403855	chr8:10403855:C:G
10403906	chr8:10403906:T:C
10405725	chr8:10405725:ACAAT:A
10405835	chr8:10405835:TCA:T
10407075	chr8:10407075:CTGTGTT:C
10407261	chr8:10407261:C:G
10408769	chr8:10408769:A:G
10408971	chr8:10408971:A:G
10409196	chr8:10409196:G:A
10409287	chr8:10409287:T:C
10409462	chr8:10409462:G:C
10409639	chr8:10409639:T:C
10409716	chr8:10409716:C:G
10410003	chr8:10410003:T:C
10410082	chr8:10410082:G:A
10410284	chr8:10410284:A:G
10410307	chr8:10410307:A:C
10410335	chr8:10410335:G:A
10410593	chr8:10410593:G:A
10410635	chr8:10410635:A:G
10411140	chr8:10411140:A:G
10411226	chr8:10411226:A:G
10411257	chr8:10411257:A:C
10411295	chr8:10411295:G:A
10411347	chr8:10411347:C:G
10411473	chr8:10411473:T:G
10411646	chr8:10411646:A:G
10411716	chr8:10411716:A:G
10411865	chr8:10411865:T:C
10411909	chr8:10411909:C:T
10411994	chr8:10411994:A:G
10412470	chr8:10412470:C:T
10412598	chr8:10412598:A:G
10412688	chr8:10412688:A:G
10413007	chr8:10413007:A:G
10413288	chr8:10413288:A:G
10413448	chr8:10413448:T:G
10413797	chr8:10413797:G:C
10413808	chr8:10413808:G:A
10414322	chr8:10414322:C:T
10414374	chr8:10414374:C:T
10414770	chr8:10414770:C:T
10415259	chr8:10415259:T:G
10415736	chr8:10415736:C:G
10416254	chr8:10416254:A:G
10416441	chr8:10416441:A:G
10416448	chr8:10416448:G:A
10416763	chr8:10416763:T:G
10417317	chr8:10417317:T:G
10417479	chr8:10417479:GCCAGTCAGTGC:G
10417500	chr8:10417500:C:T
10417531	chr8:10417531:G:A
10417612	chr8:10417612:C:T
10418168	chr8:10418168:C:T
10418197	chr8:10418197:C:T
10418339	chr8:10418339:G:C
10418964	chr8:10418964:C:G
10419011	chr8:10419011:A:G
10419090	chr8:10419090:C:G
10419504	chr8:10419504:A:T
10419598	chr8:10419598:A:G
10419833	chr8:10419833:A:G
10419886	chr8:10419886:T:C
10419984	chr8:10419984:C:T
10420109	chr8:10420109:A:G
10420125	chr8:10420125:C:T
10420368	chr8:10420368:A:G
10420377	chr8:10420377:G:C
10420468	chr8:10420468:A:G
10420472	chr8:10420472:G:A
10420738	chr8:10420738:G:A
10421144	chr8:10421144:C:T
10421168	chr8:10421168:G:A
10421176	chr8:10421176:T:C
10421225	chr8:10421225:T:C
10421245	chr8:10421245:G:T
10421341	chr8:10421341:T:C
10421353	chr8:10421353:G:A
10421525	chr8:10421525:A:G
10421873	chr8:10421873:T:C
10422700	chr8:10422700:T:A
10422759	chr8:10422759:C:G
10423297	chr8:10423297:C:G
10423548	chr8:10423548:C:G
10423680	chr8:10423680:A:G
10423802	chr8:10423802:C:T
10423933	chr8:10423933:T:TC
10424004	chr8:10424004:T:C
10424125	chr8:10424125:G:A
10424318	chr8:10424318:G:A
10424767	chr8:10424767:G:A
10424794	chr8:10424794:A:G
10425026	chr8:10425026:G:T
10425916	chr8:10425916:G:A
10425996	chr8:10425996:C:T
10426092	chr8:10426092:C:A
10426194	chr8:10426194:A:T
10426251	chr8:10426251:G:A
10427080	chr8:10427080:C:A
10427322	chr8:10427322:G:A
10427847	chr8:10427847:G:A
10428300	chr8:10428300:T:C
10428531	chr8:10428531:C:T
10428532	chr8:10428532:A:G
10429001	chr8:10429001:G:A
10429022	chr8:10429022:G:A
10429355	chr8:10429355:A:G
10429364	chr8:10429364:G:A
10429386	chr8:10429386:A:G
10429394	chr8:10429394:C:A
10429536	chr8:10429536:G:A
10429660	chr8:10429660:A:G
10430010	chr8:10430010:A:C
10430216	chr8:10430216:C:T
10430594	chr8:10430594:A:G
10430790	chr8:10430790:G:C
10430926	chr8:10430926:C:G
10430951	chr8:10430951:C:T
10430970	chr8:10430970:T:C
10431725	chr8:10431725:G:A
10431959	chr8:10431959:G:A
10432033	chr8:10432033:A:G
10432183	chr8:10432183:TC:T
10432196	chr8:10432196:A:G
10432365	chr8:10432365:T:G
10432478	chr8:10432478:T:C
10432887	chr8:10432887:C:G
10433064	chr8:10433064:G:A
10433140	chr8:10433140:C:A
10433161	chr8:10433161:C:T
10433234	chr8:10433234:A:T
10433425	chr8:10433425:G:A
10433545	chr8:10433545:G:A
10433700	chr8:10433700:T:A
10433706	chr8:10433706:G:A
10433788	chr8:10433788:G:A
10433970	chr8:10433970:A:G
10434084	chr8:10434084:C:T
10434220	chr8:10434220:G:C
10434259	chr8:10434259:A:G
10434568	chr8:10434568:T:A
10434572	chr8:10434572:G:A
10434629	chr8:10434629:G:C
10434642	chr8:10434642:G:A
10435330	chr8:10435330:A:G
10435480	chr8:10435480:G:C
10435648	chr8:10435648:T:C
10435758	chr8:10435758:A:C
10435852	chr8:10435852:G:A
10436097	chr8:10436097:A:C
10436244	chr8:10436244:C:G
10436282	chr8:10436282:C:T
10436463	chr8:10436463:G:A
10436504	chr8:10436504:A:G
10436547	chr8:10436547:T:G
10436802	chr8:10436802:T:C
10436820	chr8:10436820:C:T
10436869	chr8:10436869:T:A
10437222	chr8:10437222:A:C
10437264	chr8:10437264:G:A
10437268	chr8:10437268:C:T
10437308	chr8:10437308:C:T
10437650	chr8:10437650:A:G
10437800	chr8:10437800:T:A
10437855	chr8:10437855:A:G
10437995	chr8:10437995:C:G
10438056	chr8:10438056:G:C
10438214	chr8:10438214:T:C
10438316	chr8:10438316:T:A
10438364	chr8:10438364:C:T
10438397	chr8:10438397:T:C
10438529	chr8:10438529:TTTAA:T
10438595	chr8:10438595:C:G
10438599	chr8:10438599:G:T
10438685	chr8:10438685:T:G
10438784	chr8:10438784:C:T
10439010	chr8:10439010:A:T
10439030	chr8:10439030:T:C
10439165	chr8:10439165:G:A
10439276	chr8:10439276:G:C
10439344	chr8:10439344:G:A
10439852	chr8:10439852:G:T
10439976	chr8:10439976:A:G
10440278	chr8:10440278:A:G
10440526	chr8:10440526:G:A
10440817	chr8:10440817:C:A
10440898	chr8:10440898:G:T
10441267	chr8:10441267:G:A
10441712	chr8:10441712:T:G
10441838	chr8:10441838:C:T
10442455	chr8:10442455:T:C
10442622	chr8:10442622:A:G
10442768	chr8:10442768:C:A
10442791	chr8:10442791:T:C
10442850	chr8:10442850:T:C
10443042	chr8:10443042:A:T
10443599	chr8:10443599:G:A
10443605	chr8:10443605:C:T
10443624	chr8:10443624:T:TG
10443981	chr8:10443981:T:C
10444056	chr8:10444056:G:T
10444084	chr8:10444084:T:A
10444376	chr8:10444376:A:C
10444476	chr8:10444476:A:G
10445070	chr8:10445070:A:C
10445589	chr8:10445589:T:C
10445755	chr8:10445755:C:T
10445877	chr8:10445877:C:A
10446012	chr8:10446012:C:T
10446178	chr8:10446178:TC:T
10446266	chr8:10446266:A:G
10446363	chr8:10446363:G:A
10446414	chr8:10446414:G:A
10446597	chr8:10446597:G:T
10446668	chr8:10446668:T:C
10446701	chr8:10446701:C:T
10447029	chr8:10447029:A:G
10447205	chr8:10447205:G:A
10447465	chr8:10447465:C:G
10447474	chr8:10447474:T:C
10447499	chr8:10447499:A:G
10447843	chr8:10447843:A:G
10447921	chr8:10447921:A:C
10448022	chr8:10448022:T:C
10448734	chr8:10448734:G:C
10448871	chr8:10448871:G:C
10449180	chr8:10449180:A:G
10449463	chr8:10449463:A:G
10449528	chr8:10449528:G:A
10449980	chr8:10449980:G:C
10450422	chr8:10450422:A:G
10450708	chr8:10450708:T:A
10450919	chr8:10450919:A:C
10451384	chr8:10451384:G:C
10451522	chr8:10451522:T:C
10451624	chr8:10451624:T:TA
10451752	chr8:10451752:C:T
10451909	chr8:10451909:G:T
10452060	chr8:10452060:C:T
10452459	chr8:10452459:T:A
10452460	chr8:10452460:A:T
10452665	chr8:10452665:A:G
10452739	chr8:10452739:G:T
10452797	chr8:10452797:A:G
10452816	chr8:10452816:G:T
10453048	chr8:10453048:C:T
10453915	chr8:10453915:C:T
10454283	chr8:10454283:T:G
10454292	chr8:10454292:G:A
10454637	chr8:10454637:CT:C
10454750	chr8:10454750:A:G
10454786	chr8:10454786:T:C
10455092	chr8:10455092:T:C
10455184	chr8:10455184:T:C
10455435	chr8:10455435:A:G
10455719	chr8:10455719:T:G
10455732	chr8:10455732:A:G
10456106	chr8:10456106:G:T
10456117	chr8:10456117:T:C
10456126	chr8:10456126:TA:T
10456501	chr8:10456501:A:G
10456659	chr8:10456659:C:G
10456922	chr8:10456922:G:C
10457094	chr8:10457094:T:C
10457109	chr8:10457109:C:T
10457235	chr8:10457235:G:C
10457499	chr8:10457499:C:T
10457503	chr8:10457503:T:C
10457508	chr8:10457508:G:C
10457734	chr8:10457734:C:T
10457899	chr8:10457899:T:C
10457970	chr8:10457970:A:G
10458031	chr8:10458031:G:A
10458056	chr8:10458056:T:C
10458449	chr8:10458449:C:T
10458477	chr8:10458477:G:A
10458576	chr8:10458576:T:G
10458660	chr8:10458660:G:A
10458728	chr8:10458728:A:G
10458851	chr8:10458851:C:G
10458893	chr8:10458893:A:G
10458906	chr8:10458906:A:G
10459060	chr8:10459060:G:A
10459178	chr8:10459178:A:G
10459244	chr8:10459244:A:G
10459284	chr8:10459284:C:T
10459285	chr8:10459285:A:C
10459374	chr8:10459374:T:TA
10459514	chr8:10459514:A:G
10460177	chr8:10460177:C:T
10460443	chr8:10460443:A:C
10460484	chr8:10460484:T:C
10460499	chr8:10460499:G:A
10460616	chr8:10460616:G:A
10460669	chr8:10460669:A:C
10461733	chr8:10461733:T:C
10461817	chr8:10461817:A:G
10461894	chr8:10461894:A:T
10462509	chr8:10462509:T:C
10462616	chr8:10462616:C:G
10463287	chr8:10463287:C:G
10463391	chr8:10463391:T:A
10463433	chr8:10463433:A:G
10463434	chr8:10463434:T:C
10463487	chr8:10463487:A:G
10463993	chr8:10463993:A:G
10464146	chr8:10464146:G:A
10464371	chr8:10464371:A:G
10464666	chr8:10464666:C:T
10464726	chr8:10464726:G:A
10464774	chr8:10464774:C:G
10464780	chr8:10464780:A:C
10464806	chr8:10464806:G:A
10464864	chr8:10464864:G:A
10464865	chr8:10464865:C:A
10464989	chr8:10464989:G:A
10465036	chr8:10465036:C:T
10465071	chr8:10465071:C:T
10465130	chr8:10465130:AATTTTTTGT:A
10465208	chr8:10465208:C:T
10465214	chr8:10465214:T:C
10465248	chr8:10465248:G:A
10465261	chr8:10465261:AC:A
10465276	chr8:10465276:T:G
10465305	chr8:10465305:T:C
10465438	chr8:10465438:T:C
10465489	chr8:10465489:A:G
10465577	chr8:10465577:T:A
10465603	chr8:10465603:T:C
10465675	chr8:10465675:T:C
10465777	chr8:10465777:A:G
10466040	chr8:10466040:T:C
10466709	chr8:10466709:T:C
10466855	chr8:10466855:C:T
10467459	chr8:10467459:A:AG
10467585	chr8:10467585:T:C
10468263	chr8:10468263:G:C
10468602	chr8:10468602:C:G
10469004	chr8:10469004:G:A
10469042	chr8:10469042:A:C
10469271	chr8:10469271:G:C
10469559	chr8:10469559:C:G
10469584	chr8:10469584:C:G
10469857	chr8:10469857:G:A
10470115	chr8:10470115:A:G
10470323	chr8:10470323:A:T
10470570	chr8:10470570:A:G
10471469	chr8:10471469:G:A
10471771	chr8:10471771:C:T
10471811	chr8:10471811:GAGAAACTAAGGCA:G
10471934	chr8:10471934:G:A
10472571	chr8:10472571:A:G
10473081	chr8:10473081:C:T
10473106	chr8:10473106:A:C
10473203	chr8:10473203:G:A
10473285	chr8:10473285:A:T
10473377	chr8:10473377:G:C
10473378	chr8:10473378:T:A
10473699	chr8:10473699:G:C
10474026	chr8:10474026:T:A
10474126	chr8:10474126:C:A
10474203	chr8:10474203:C:A
10474512	chr8:10474512:C:T
10475481	chr8:10475481:C:G
10475487	chr8:10475487:C:T
10475756	chr8:10475756:A:G
10475886	chr8:10475886:C:T
10475939	chr8:10475939:C:G
10476239	chr8:10476239:C:T
10476289	chr8:10476289:G:A
10476451	chr8:10476451:C:T
10476769	chr8:10476769:T:G
10477235	chr8:10477235:A:G
10477268	chr8:10477268:G:T
10477451	chr8:10477451:T:C
10477522	chr8:10477522:G:T
10477614	chr8:10477614:A:G
10477666	chr8:10477666:G:A
10477750	chr8:10477750:A:T
10477897	chr8:10477897:A:G
10478137	chr8:10478137:G:A
10478260	chr8:10478260:T:C
10478444	chr8:10478444:C:T
10478938	chr8:10478938:A:T
10478959	chr8:10478959:A:G
10479134	chr8:10479134:G:C
10479145	chr8:10479145:G:A
10479170	chr8:10479170:G:T
10479253	chr8:10479253:G:C
10479390	chr8:10479390:G:A
10479427	chr8:10479427:G:A
10479489	chr8:10479489:T:G
10479524	chr8:10479524:G:A
10479580	chr8:10479580:A:G
10479939	chr8:10479939:T:C
10479944	chr8:10479944:C:G
10480680	chr8:10480680:A:G
10481006	chr8:10481006:T:C
10481338	chr8:10481338:C:T
10481414	chr8:10481414:C:T
10481661	chr8:10481661:C:T
10481969	chr8:10481969:C:T
10481970	chr8:10481970:A:G
10482006	chr8:10482006:C:G
10482287	chr8:10482287:T:G
10482633	chr8:10482633:C:T
10482702	chr8:10482702:G:T
10482756	chr8:10482756:G:A
10482989	chr8:10482989:TC:T
10483101	chr8:10483101:GC:G
10483170	chr8:10483170:G:A
10483229	chr8:10483229:A:G
10483263	chr8:10483263:C:T
10483640	chr8:10483640:C:G
10484300	chr8:10484300:G:C
10484328	chr8:10484328:A:G
10484393	chr8:10484393:G:A
10484402	chr8:10484402:G:A
10484629	chr8:10484629:T:G
10484767	chr8:10484767:T:C
10484995	chr8:10484995:C:A
10485077	chr8:10485077:T:C
10485328	chr8:10485328:C:A
10485710	chr8:10485710:G:A
10485924	chr8:10485924:G:A
10486120	chr8:10486120:A:G
10486150	chr8:10486150:G:A
10486173	chr8:10486173:A:G
10486209	chr8:10486209:A:G
10486233	chr8:10486233:A:C
10486279	chr8:10486279:C:G
10487151	chr8:10487151:A:G
10487451	chr8:10487451:T:C
10487482	chr8:10487482:C:T
10487512	chr8:10487512:T:C
10488243	chr8:10488243:C:T
10488302	chr8:10488302:G:A
10488667	chr8:10488667:C:T
10488759	chr8:10488759:A:T
10488807	chr8:10488807:G:A
10489073	chr8:10489073:A:C
10489078	chr8:10489078:A:G
10489141	chr8:10489141:C:T
10489207	chr8:10489207:A:T
10489271	chr8:10489271:C:T
10489276	chr8:10489276:T:G
10489282	chr8:10489282:T:C
10489416	chr8:10489416:C:T
10489481	chr8:10489481:G:A
10489570	chr8:10489570:G:A
10489721	chr8:10489721:A:G
10490177	chr8:10490177:T:C
10490258	chr8:10490258:A:C
10490463	chr8:10490463:A:C
10490524	chr8:10490524:A:G
10490586	chr8:10490586:T:C
10490783	chr8:10490783:A:G
10490830	chr8:10490830:A:C
10490860	chr8:10490860:A:T
10490886	chr8:10490886:G:T
10490968	chr8:10490968:G:T
10491367	chr8:10491367:C:T
10491771	chr8:10491771:A:T
10491938	chr8:10491938:C:T
10492127	chr8:10492127:G:C
10492162	chr8:10492162:C:G
10492391	chr8:10492391:T:A
10492526	chr8:10492526:T:A
10492838	chr8:10492838:GT:G
10492896	chr8:10492896:C:T
10493041	chr8:10493041:C:T
10493074	chr8:10493074:C:G
10493200	chr8:10493200:T:C
10493274	chr8:10493274:A:G
10493451	chr8:10493451:A:G
10493695	chr8:10493695:A:T
10493729	chr8:10493729:G:A
10494055	chr8:10494055:C:T
10494215	chr8:10494215:G:T
10494383	chr8:10494383:C:T
10494434	chr8:10494434:A:G
10494435	chr8:10494435:T:C
10494442	chr8:10494442:TGAAAG:T
10494552	chr8:10494552:C:T
10494720	chr8:10494720:T:C
10494832	chr8:10494832:G:A
10494936	chr8:10494936:C:CAGAT
10494953	chr8:10494953:C:G
10495011	chr8:10495011:C:G
10495343	chr8:10495343:G:T
10495366	chr8:10495366:G:A
10495465	chr8:10495465:C:G
10495774	chr8:10495774:T:C
10495780	chr8:10495780:G:A
10495784	chr8:10495784:C:T
10495785	chr8:10495785:A:G
10495898	chr8:10495898:T:C
10496178	chr8:10496178:A:C
10496595	chr8:10496595:G:T
10496666	chr8:10496666:C:G
10496814	chr8:10496814:T:C
10496846	chr8:10496846:G:A
10496908	chr8:10496908:A:G
10496971	chr8:10496971:G:A
10497051	chr8:10497051:A:C
10497295	chr8:10497295:A:G
10497462	chr8:10497462:A:G
10497609	chr8:10497609:C:G
10497792	chr8:10497792:T:C
10497868	chr8:10497868:C:A
10497876	chr8:10497876:A:G
10498007	chr8:10498007:G:A
10498201	chr8:10498201:C:A
10498455	chr8:10498455:A:C
10498519	chr8:10498519:A:G
10498662	chr8:10498662:G:T
10498673	chr8:10498673:C:T
10498677	chr8:10498677:C:T
10498923	chr8:10498923:C:A
10498939	chr8:10498939:G:A
10499264	chr8:10499264:C:T
10499392	chr8:10499392:A:G
10499504	chr8:10499504:T:TAGGG
10499984	chr8:10499984:T:G
10500334	chr8:10500334:T:C
10500540	chr8:10500540:A:C
10501043	chr8:10501043:G:A
10501599	chr8:10501599:T:G
10501884	chr8:10501884:A:C
10501900	chr8:10501900:G:A
10502016	chr8:10502016:A:C
10502027	chr8:10502027:C:T
10502264	chr8:10502264:T:A
10502283	chr8:10502283:T:C
10502310	chr8:10502310:T:C
10502501	chr8:10502501:C:T
10502600	chr8:10502600:T:C
10502678	chr8:10502678:A:C
10502683	chr8:10502683:T:G
10502684	chr8:10502684:C:G
10502976	chr8:10502976:T:C
10503028	chr8:10503028:G:A
10503107	chr8:10503107:A:C
10503277	chr8:10503277:G:A
10503584	chr8:10503584:T:A
10503874	chr8:10503874:A:G
10504004	chr8:10504004:C:T
10504124	chr8:10504124:T:C
10504166	chr8:10504166:A:T
10504573	chr8:10504573:G:A
10504833	chr8:10504833:A:T
10504883	chr8:10504883:T:C
10504980	chr8:10504980:T:C
10505041	chr8:10505041:G:T
10505207	chr8:10505207:T:C
10505395	chr8:10505395:G:C
10505879	chr8:10505879:T:C
10506098	chr8:10506098:A:G
10506102	chr8:10506102:G:C
10506281	chr8:10506281:G:T
10506581	chr8:10506581:T:G
10506607	chr8:10506607:T:A
10506994	chr8:10506994:G:A
10507671	chr8:10507671:C:T
10507711	chr8:10507711:C:A
10507812	chr8:10507812:A:G
10507940	chr8:10507940:G:A
10508017	chr8:10508017:A:G
10508101	chr8:10508101:T:C
10508103	chr8:10508103:T:C
10508574	chr8:10508574:T:G
10508653	chr8:10508653:T:C
10508800	chr8:10508800:T:G
10509292	chr8:10509292:G:A
10509454	chr8:10509454:G:A
10509539	chr8:10509539:T:C
10510289	chr8:10510289:A:G
10510299	chr8:10510299:C:T
10510914	chr8:10510914:G:A
10511083	chr8:10511083:G:A
10511357	chr8:10511357:T:C
10511431	chr8:10511431:T:C
10511517	chr8:10511517:G:C
10511632	chr8:10511632:C:G
10511746	chr8:10511746:T:TC
10511855	chr8:10511855:G:A
10512063	chr8:10512063:G:C
10513204	chr8:10513204:T:C
10513552	chr8:10513552:G:C
10513751	chr8:10513751:T:A
10514146	chr8:10514146:T:C
10514738	chr8:10514738:C:T
10514807	chr8:10514807:C:T
10515121	chr8:10515121:C:T
10515392	chr8:10515392:G:A
10515865	chr8:10515865:G:T
10515921	chr8:10515921:A:G
10516143	chr8:10516143:A:G
10516403	chr8:10516403:A:C
10516489	chr8:10516489:G:A
10516870	chr8:10516870:A:G
10516983	chr8:10516983:C:T
10517017	chr8:10517017:C:T
10518145	chr8:10518145:G:A
10518239	chr8:10518239:C:T
10518390	chr8:10518390:A:G
10518528	chr8:10518528:G:C
10519023	chr8:10519023:G:A
10519086	chr8:10519086:C:G
10519316	chr8:10519316:CTT:C
10519449	chr8:10519449:C:T
10519721	chr8:10519721:T:C
10520024	chr8:10520024:C:T
10520322	chr8:10520322:C:T
10520351	chr8:10520351:T:C
10520444	chr8:10520444:A:T
10520578	chr8:10520578:C:G
10520895	chr8:10520895:T:C
10520897	chr8:10520897:AG:A
10521036	chr8:10521036:G:A
10521127	chr8:10521127:C:T
10521374	chr8:10521374:G:A
10521424	chr8:10521424:T:C
10521514	chr8:10521514:G:A
10521524	chr8:10521524:G:T
10521573	chr8:10521573:A:G
10521890	chr8:10521890:G:A
10521991	chr8:10521991:C:T
10522316	chr8:10522316:T:C
10522688	chr8:10522688:C:T
10523309	chr8:10523309:G:A
10523436	chr8:10523436:A:G
10523452	chr8:10523452:C:T
10523944	chr8:10523944:A:G
10524161	chr8:10524161:G:A
10524419	chr8:10524419:A:G
10524464	chr8:10524464:A:T
10524540	chr8:10524540:T:C
10524772	chr8:10524772:A:G
10524833	chr8:10524833:C:T
10524871	chr8:10524871:T:G
10524955	chr8:10524955:A:C
10524963	chr8:10524963:G:T
10524987	chr8:10524987:T:C
10525112	chr8:10525112:T:G
10525218	chr8:10525218:T:C
10525219	chr8:10525219:G:A
10525222	chr8:10525222:C:T
10525241	chr8:10525241:C:T
10525251	chr8:10525251:A:C
10525293	chr8:10525293:G:A
10525483	chr8:10525483:T:G
10525595	chr8:10525595:T:G
10525628	chr8:10525628:G:A
10525721	chr8:10525721:C:G
10526774	chr8:10526774:C:T
10526877	chr8:10526877:C:T
10526893	chr8:10526893:C:G
10526904	chr8:10526904:C:T
10527007	chr8:10527007:A:G
10527155	chr8:10527155:T:A
10527312	chr8:10527312:A:G
10527366	chr8:10527366:A:G
10527376	chr8:10527376:C:A
10527653	chr8:10527653:G:A
10527725	chr8:10527725:C:T
10528004	chr8:10528004:G:C
10528066	chr8:10528066:A:T
10528116	chr8:10528116:T:C
10528265	chr8:10528265:G:T
10528412	chr8:10528412:G:A
10528560	chr8:10528560:G:A
10528799	chr8:10528799:C:T
10528836	chr8:10528836:T:C
10528870	chr8:10528870:C:T
10529096	chr8:10529096:A:C
10529343	chr8:10529343:T:A
10529409	chr8:10529409:C:T
10529697	chr8:10529697:G:C
10529991	chr8:10529991:A:G
10530337	chr8:10530337:C:T
10530522	chr8:10530522:A:G
10530788	chr8:10530788:T:C
10530988	chr8:10530988:G:C
10531004	chr8:10531004:A:G
10531024	chr8:10531024:T:C
10531094	chr8:10531094:C:T
10531165	chr8:10531165:T:C
10531189	chr8:10531189:G:C
10531316	chr8:10531316:G:A
10531972	chr8:10531972:C:A
10532002	chr8:10532002:C:T
10532149	chr8:10532149:C:T
10532389	chr8:10532389:T:C
10532581	chr8:10532581:T:A
10532801	chr8:10532801:G:C
10532810	chr8:10532810:C:T
10532942	chr8:10532942:C:T
10533306	chr8:10533306:CA:C
10533641	chr8:10533641:C:G
10533720	chr8:10533720:G:A
10533841	chr8:10533841:C:T
10533846	chr8:10533846:T:C
10534407	chr8:10534407:C:T
10534520	chr8:10534520:G:A
10534560	chr8:10534560:C:CA
10534970	chr8:10534970:T:C
10535119	chr8:10535119:A:G
10535416	chr8:10535416:C:G
10535488	chr8:10535488:A:G
10535679	chr8:10535679:A:C
10535744	chr8:10535744:A:G
10536172	chr8:10536172:G:A
10536297	chr8:10536297:A:G
10536606	chr8:10536606:G:A
10536784	chr8:10536784:T:C
10537276	chr8:10537276:G:A
10537385	chr8:10537385:T:G
10537473	chr8:10537473:G:A
10537579	chr8:10537579:AT:A
10537714	chr8:10537714:T:C
10537985	chr8:10537985:C:T
10538231	chr8:10538231:G:T
10538546	chr8:10538546:G:C
10538670	chr8:10538670:G:A
10539048	chr8:10539048:T:C
10539898	chr8:10539898:T:C
10539912	chr8:10539912:C:A
10540026	chr8:10540026:G:T
10540045	chr8:10540045:G:C
10540100	chr8:10540100:T:C
10540112	chr8:10540112:T:G
10540176	chr8:10540176:G:A
10540450	chr8:10540450:G:T
10540576	chr8:10540576:G:A
10540684	chr8:10540684:C:T
10541071	chr8:10541071:G:A
10541409	chr8:10541409:C:T
10541556	chr8:10541556:G:A
10541619	chr8:10541619:A:G
10541844	chr8:10541844:C:T
10541917	chr8:10541917:G:A
10541984	chr8:10541984:C:G
10542013	chr8:10542013:G:T
10542162	chr8:10542162:C:T
10542224	chr8:10542224:G:C
10542445	chr8:10542445:A:G
10542560	chr8:10542560:A:G
10542592	chr8:10542592:A:G
10542781	chr8:10542781:G:C
10543064	chr8:10543064:C:A
10543255	chr8:10543255:C:T
10543273	chr8:10543273:G:A
10543367	chr8:10543367:G:C
10543711	chr8:10543711:CAT:C
10543727	chr8:10543727:TTA:T
10543746	chr8:10543746:G:C
10543870	chr8:10543870:A:G
10544079	chr8:10544079:A:C
10544118	chr8:10544118:G:C
10544140	chr8:10544140:TATTAA:T
10544275	chr8:10544275:T:C
10544427	chr8:10544427:G:A
10544522	chr8:10544522:T:C
10544525	chr8:10544525:A:C
10544637	chr8:10544637:G:A
10544905	chr8:10544905:C:G
10545254	chr8:10545254:A:G
10545961	chr8:10545961:T:C
10546162	chr8:10546162:C:T
10546562	chr8:10546562:A:C
10546718	chr8:10546718:CTG:C
10546755	chr8:10546755:C:A
10546811	chr8:10546811:G:C
10546966	chr8:10546966:G:A
10547004	chr8:10547004:G:A
10547110	chr8:10547110:A:C
10547438	chr8:10547438:G:A
10547487	chr8:10547487:G:A
10547924	chr8:10547924:T:A
10547960	chr8:10547960:GGAA:G
10548075	chr8:10548075:A:C
10548099	chr8:10548099:G:C
10548268	chr8:10548268:A:T
10548506	chr8:10548506:G:C
10548648	chr8:10548648:G:C
10548673	chr8:10548673:G:A
10549022	chr8:10549022:A:G
10549023	chr8:10549023:C:T
10549104	chr8:10549104:A:G
10549337	chr8:10549337:G:A
10549790	chr8:10549790:C:CT
10549842	chr8:10549842:C:G
10549843	chr8:10549843:T:A
10549873	chr8:10549873:A:G
10549889	chr8:10549889:G:C
10550076	chr8:10550076:G:A
10550108	chr8:10550108:G:A
10550432	chr8:10550432:G:C
10550572	chr8:10550572:T:C
10550911	chr8:10550911:C:G
10551978	chr8:10551978:T:G
10552348	chr8:10552348:G:A
10552623	chr8:10552623:T:G
10552708	chr8:10552708:C:A
10552809	chr8:10552809:C:T
10552812	chr8:10552812:C:G
10553068	chr8:10553068:C:G
10553641	chr8:10553641:G:A
10553735	chr8:10553735:C:T
10553958	chr8:10553958:A:T
10553985	chr8:10553985:T:C
10554233	chr8:10554233:G:A
10554321	chr8:10554321:T:C
10554465	chr8:10554465:T:C
10554606	chr8:10554606:A:G
10554721	chr8:10554721:G:A
10555244	chr8:10555244:G:A
10555591	chr8:10555591:T:A
10555658	chr8:10555658:T:C
10555690	chr8:10555690:T:C
10555797	chr8:10555797:G:C
10555982	chr8:10555982:G:A
10556140	chr8:10556140:G:A
10556606	chr8:10556606:GGC:G
10556630	chr8:10556630:T:C
10556715	chr8:10556715:A:G
10556844	chr8:10556844:C:T
10556962	chr8:10556962:T:C
10557186	chr8:10557186:C:T
10557259	chr8:10557259:A:G
10557474	chr8:10557474:C:G
10557874	chr8:10557874:C:T
10557887	chr8:10557887:A:C
10558076	chr8:10558076:T:C
10558105	chr8:10558105:G:C
10558221	chr8:10558221:A:G
10558507	chr8:10558507:A:G
10558789	chr8:10558789:T:G
10558840	chr8:10558840:C:T
10559384	chr8:10559384:G:A
10559408	chr8:10559408:T:C
10559686	chr8:10559686:C:T
10559749	chr8:10559749:AC:A
10559868	chr8:10559868:C:T
10559869	chr8:10559869:T:A
10559873	chr8:10559873:G:T
10560169	chr8:10560169:T:A
10560210	chr8:10560210:A:G
10560488	chr8:10560488:C:A
10560529	chr8:10560529:C:T
10560706	chr8:10560706:C:T
10560711	chr8:10560711:C:G
10560881	chr8:10560881:G:A
10561211	chr8:10561211:C:T
10561384	chr8:10561384:T:C
10561689	chr8:10561689:C:G
10561729	chr8:10561729:G:A
10561798	chr8:10561798:T:G
10561830	chr8:10561830:G:C
10561865	chr8:10561865:G:A
10562085	chr8:10562085:G:A
10562221	chr8:10562221:G:C
10562291	chr8:10562291:T:C
10562296	chr8:10562296:A:G
10562602	chr8:10562602:G:A
10562834	chr8:10562834:C:T
10562974	chr8:10562974:A:G
10563096	chr8:10563096:C:A
10563198	chr8:10563198:T:C
10563310	chr8:10563310:T:C
10563401	chr8:10563401:T:C
10563411	chr8:10563411:G:A
10563548	chr8:10563548:G:C
10563632	chr8:10563632:C:T
10563827	chr8:10563827:T:C
10563875	chr8:10563875:G:A
10564234	chr8:10564234:G:T
10564247	chr8:10564247:G:A
10564370	chr8:10564370:G:C
10564430	chr8:10564430:C:T
10564443	chr8:10564443:G:T
10564457	chr8:10564457:T:C
10565160	chr8:10565160:G:C
10565345	chr8:10565345:C:CA
10565463	chr8:10565463:T:A
10565764	chr8:10565764:C:T
10565847	chr8:10565847:G:C
10565994	chr8:10565994:C:T
10566034	chr8:10566034:G:A
10566059	chr8:10566059:T:G
10566231	chr8:10566231:G:A
10566252	chr8:10566252:G:C
10566283	chr8:10566283:TC:T
10566444	chr8:10566444:C:T
10566590	chr8:10566590:C:T
10566745	chr8:10566745:C:A
10567230	chr8:10567230:G:A
10567354	chr8:10567354:T:C
10567513	chr8:10567513:G:A
10567747	chr8:10567747:C:T
10567866	chr8:10567866:T:A
10568028	chr8:10568028:T:A
10568147	chr8:10568147:C:T
10568259	chr8:10568259:C:A
10568496	chr8:10568496:C:T
10568511	chr8:10568511:C:T
10569043	chr8:10569043:C:G
10569567	chr8:10569567:A:G
10569985	chr8:10569985:C:G
10570619	chr8:10570619:C:T
10570910	chr8:10570910:C:G
10571176	chr8:10571176:C:T
10571354	chr8:10571354:C:T
10571450	chr8:10571450:G:A
10571484	chr8:10571484:T:C
10572148	chr8:10572148:CCCAA:C
10572729	chr8:10572729:G:A
10572842	chr8:10572842:C:G
10572938	chr8:10572938:T:C
10573089	chr8:10573089:G:A
10573492	chr8:10573492:G:A
10573668	chr8:10573668:C:G
10573675	chr8:10573675:T:C
10573895	chr8:10573895:G:C
10573961	chr8:10573961:T:C
10573969	chr8:10573969:T:A
10573976	chr8:10573976:T:C
10574084	chr8:10574084:T:C
10574118	chr8:10574118:A:G
10574405	chr8:10574405:A:G
10574644	chr8:10574644:A:G
10574978	chr8:10574978:A:G
10574986	chr8:10574986:G:A
10575028	chr8:10575028:A:G
10575061	chr8:10575061:T:C
10575399	chr8:10575399:C:G
10575539	chr8:10575539:C:T
10575665	chr8:10575665:T:A
10575768	chr8:10575768:C:T
10576053	chr8:10576053:G:A
10576144	chr8:10576144:A:G
10576505	chr8:10576505:T:C
10576620	chr8:10576620:G:A
10576736	chr8:10576736:C:G
10576807	chr8:10576807:CT:C
10577293	chr8:10577293:AG:A
10577350	chr8:10577350:G:T
10577524	chr8:10577524:G:A
10577529	chr8:10577529:G:A
10577656	chr8:10577656:T:A
10577686	chr8:10577686:C:T
10577843	chr8:10577843:C:G
10577912	chr8:10577912:G:A
10578050	chr8:10578050:A:G
10578405	chr8:10578405:A:G
10578843	chr8:10578843:A:C
10578922	chr8:10578922:G:A
10578989	chr8:10578989:G:A
10579229	chr8:10579229:G:A
10579354	chr8:10579354:G:A
10579569	chr8:10579569:C:A
10580215	chr8:10580215:T:C
10580358	chr8:10580358:G:A
10580546	chr8:10580546:T:C
10581286	chr8:10581286:C:T
10581431	chr8:10581431:TC:T
10581765	chr8:10581765:G:A
10581779	chr8:10581779:G:A
10581974	chr8:10581974:G:A
10582650	chr8:10582650:G:A
10582658	chr8:10582658:C:A
10583372	chr8:10583372:C:T
10583499	chr8:10583499:AC:A
10584087	chr8:10584087:G:A
10584126	chr8:10584126:C:T
10584503	chr8:10584503:G:A
10584524	chr8:10584524:G:A
10584529	chr8:10584529:T:C
10584788	chr8:10584788:A:G
10584905	chr8:10584905:G:A
10585111	chr8:10585111:C:G
10585119	chr8:10585119:G:C
10585277	chr8:10585277:A:G
10585449	chr8:10585449:A:T
10586003	chr8:10586003:A:T
10586627	chr8:10586627:G:A
10586814	chr8:10586814:G:A
10586966	chr8:10586966:G:A
10587034	chr8:10587034:T:C
10587037	chr8:10587037:C:A
10587347	chr8:10587347:T:C
10587425	chr8:10587425:A:C
10587541	chr8:10587541:C:T
10587976	chr8:10587976:T:C
10587980	chr8:10587980:A:G
10588081	chr8:10588081:T:A
10588205	chr8:10588205:G:A
10588386	chr8:10588386:C:G
10588488	chr8:10588488:T:C
10588566	chr8:10588566:C:T
10588580	chr8:10588580:C:T
10589251	chr8:10589251:C:T
10589388	chr8:10589388:T:C
10590253	chr8:10590253:A:G
10590457	chr8:10590457:A:G
10590818	chr8:10590818:C:G
10591027	chr8:10591027:A:G
10591184	chr8:10591184:A:C
10591439	chr8:10591439:C:T
10591686	chr8:10591686:G:A
10592647	chr8:10592647:A:G
10592740	chr8:10592740:T:C
10592971	chr8:10592971:A:T
10592987	chr8:10592987:G:C
10593224	chr8:10593224:G:A
10593342	chr8:10593342:C:T
10593363	chr8:10593363:TGGGTCCCCA:T
10593523	chr8:10593523:G:A
10593747	chr8:10593747:G:A
10593798	chr8:10593798:C:T
10593825	chr8:10593825:C:G
10593826	chr8:10593826:T:A
10593872	chr8:10593872:C:T
10594085	chr8:10594085:T:G
10594578	chr8:10594578:G:A
10594794	chr8:10594794:T:G
10594953	chr8:10594953:C:A
10595330	chr8:10595330:A:G
10595500	chr8:10595500:C:G
10595563	chr8:10595563:C:A
10595739	chr8:10595739:C:T
10595862	chr8:10595862:A:G
10595909	chr8:10595909:A:C
10595949	chr8:10595949:T:C
10596016	chr8:10596016:G:A
10596102	chr8:10596102:C:G
10596187	chr8:10596187:A:G
10596237	chr8:10596237:G:A
10596247	chr8:10596247:T:A
10596346	chr8:10596346:A:G
10596967	chr8:10596967:G:A
10597073	chr8:10597073:A:T
10597119	chr8:10597119:C:T
10597572	chr8:10597572:C:T
10597618	chr8:10597618:C:T
10597683	chr8:10597683:C:T
10597780	chr8:10597780:A:G
10597886	chr8:10597886:C:G
10597904	chr8:10597904:G:C
10597910	chr8:10597910:G:A
10597924	chr8:10597924:C:T
10597928	chr8:10597928:C:T
10597936	chr8:10597936:C:G
10598258	chr8:10598258:A:T
10598601	chr8:10598601:T:C
10599248	chr8:10599248:C:T
10599447	chr8:10599447:CT:C
10599485	chr8:10599485:C:G
10599532	chr8:10599532:G:A
10599648	chr8:10599648:G:A
10599675	chr8:10599675:C:T
10599694	chr8:10599694:C:A
10599932	chr8:10599932:G:A
10600150	chr8:10600150:C:G
10600197	chr8:10600197:G:A
10600314	chr8:10600314:T:C
10600476	chr8:10600476:T:A
10600492	chr8:10600492:A:G
10600531	chr8:10600531:A:G
10600603	chr8:10600603:T:C
10600746	chr8:10600746:G:C
10600771	chr8:10600771:G:C
10600866	chr8:10600866:G:A
10600867	chr8:10600867:G:A
10600918	chr8:10600918:A:T
10600928	chr8:10600928:G:A
10601143	chr8:10601143:G:A
10601490	chr8:10601490:T:A
10601608	chr8:10601608:T:C
10601795	chr8:10601795:G:A
10601877	chr8:10601877:A:G
10602084	chr8:10602084:T:G
10602104	chr8:10602104:C:G
10602201	chr8:10602201:C:T
10602326	chr8:10602326:T:C
10602650	chr8:10602650:G:C
10602725	chr8:10602725:C:T
10602877	chr8:10602877:C:G
10602918	chr8:10602918:G:A
10602923	chr8:10602923:C:G
10603153	chr8:10603153:T:C
10603330	chr8:10603330:G:A
10603364	chr8:10603364:T:C
10603862	chr8:10603862:C:A
10603962	chr8:10603962:C:T
10603974	chr8:10603974:G:A
10604020	chr8:10604020:C:T
10604370	chr8:10604370:C:A
10604437	chr8:10604437:G:T
10604500	chr8:10604500:C:T
10604836	chr8:10604836:C:A
10605296	chr8:10605296:C:T
10605638	chr8:10605638:G:C
10605687	chr8:10605687:T:C
10606072	chr8:10606072:G:A
10606124	chr8:10606124:C:T
10606171	chr8:10606171:A:G
10606382	chr8:10606382:C:G
10606451	chr8:10606451:A:T
10606539	chr8:10606539:G:C
10606565	chr8:10606565:A:C
10606651	chr8:10606651:G:A
10606696	chr8:10606696:G:A
10606797	chr8:10606797:G:A
10606867	chr8:10606867:TC:T
10607094	chr8:10607094:T:C
10607182	chr8:10607182:A:T
10607245	chr8:10607245:C:T
```
