## Supplementary material for "Characterization of shared and ancestry-specific signals driving complex traits using multi-ancestry fine-mapping": susiex_nc1.cs80.cs

```
CS_ID	SNP	BP	REF_ALLELE	ALT_ALLELE	REF_FRQ	BETA	SE	-LOG10P	CS_PIP	OVRL_PIP
1	chr8:22582695:A:C	22582695	C,C	A,A	1,1	-inf,-inf	inf,inf	5.5395,1.20005	0.259643	0.259643
1	chr8:22579628:G:A	22579628	A,A	G,G	1,1	-inf,-inf	inf,inf	5.54952,0.877252	0.152592	0.152592
1	chr8:22582443:A:G	22582443	G,G	A,A	1,1	-inf,-inf	inf,inf	5.08464,1.18176	0.0963139	0.0963139
1	chr8:22569137:TC:T	22569137	T,T	TC,TC	1,1	-inf,-inf	inf,inf	5.24876,0.583338	0.0509446	0.0509446
1	chr8:22661938:GCAC:G	22661938	G,G	GCAC,GCAC	1,1	inf,inf	inf,inf	4.48207,1.16143	0.0262346	0.0262346
1	chr8:22591971:T:C	22591971	C,C	T,T	1,1	-inf,-inf	inf,inf	5.16525,0.123241	0.0249135	0.0249135
1	chr8:22576375:G:A	22576375	A,A	G,G	1,1	-inf,-inf	inf,inf	4.5559,0.997736	0.023077	0.023077
1	chr8:22676665:C:T	22676665	T,T	C,C	1,1	inf,inf	inf,inf	4.19195,1.28765	0.0178939	0.0178939
1	chr8:22572725:G:C	22572725	C,C	G,G	1,1	inf,-inf	inf,inf	4.81116,0.348564	0.0147496	0.0147496
1	chr8:22681366:G:A	22681366	A,A	G,G	1,1	inf,inf	inf,inf	3.6968,1.70682	0.0137612	0.0137612
1	chr8:22600291:C:T	22600291	T,T	C,C	1,1	-inf,-inf	inf,inf	4.19516,1.10482	0.0130537	0.0130537
1	chr8:22595913:G:A	22595913	A,A	G,G	1,1	-inf,-inf	inf,inf	4.23607,0.96966	0.0112769	0.0112769
1	chr8:22072769:C:T	22072769	T,T	C,C	1,1	-inf,-inf	inf,inf	2.91474,2.29211	0.00839275	0.00839275
1	chr8:22590134:CTG:C	22590134	C,C	CTG,CTG	1,1	-inf,-inf	inf,inf	4.43035,0.300652	0.00627789	0.00627789
1	chr8:22595710:C:A	22595710	A,A	C,C	1,1	-inf,-inf	inf,inf	3.96623,0.922781	0.00594241	0.00594241
1	chr8:22682908:C:T	22682908	T,T	C,C	1,1	inf,inf	inf,inf	3.60695,1.34094	0.0058449	0.0058449
1	chr8:22638535:G:A	22638535	A,A	G,G	1,1	-inf,-inf	inf,inf	3.96171,0.916132	0.00582193	0.00582193
1	chr8:22614311:G:A	22614311	A,A	G,G	1,1	-inf,-inf	inf,inf	3.77809,1.12816	0.0057129	0.0057129
1	chr8:22579168:C:T	22579168	T,T	C,C	1,1	-inf,-inf	inf,inf	3.64061,1.28181	0.00563645	0.00563645
1	chr8:22644317:C:A	22644317	A,A	C,C	1,1	-inf,-inf	inf,inf	3.88849,0.985255	0.0056173	0.0056173
1	chr8:22074150:A:G	22074150	G,G	A,A	1,1	-inf,-inf	inf,inf	2.94436,2.03291	0.00542464	0.00542464
1	chr8:22577214:C:G	22577214	G,G	C,C	1,1	-inf,-inf	inf,inf	4.22055,0.50689	0.00527801	0.00527801
1	chr8:23022221:T:C	23022221	C,C	T,T	1,1	inf,inf	inf,inf	3.02753,1.92207	0.00520776	0.00520776
1	chr8:22606110:C:T	22606110	T,T	C,C	1,1	-inf,-inf	inf,inf	4.05435,0.632884	0.00448892	0.00448892
1	chr8:22605339:T:C	22605339	C,C	T,T	1,1	-inf,-inf	inf,inf	3.92957,0.797897	0.00448475	0.00448475
1	chr8:22615645:C:T	22615645	T,T	C,C	1,1	-inf,-inf	inf,inf	3.85315,0.886223	0.00442163	0.00442163
1	chr8:22606877:T:C	22606877	C,C	T,T	1,1	-inf,-inf	inf,inf	3.86845,0.797653	0.00394882	0.00394882
1	chr8:22602691:A:G	22602691	G,G	A,A	1,1	-inf,-inf	inf,inf	3.92503,0.721733	0.00393494	0.00393494
1	chr8:22685277:C:T	22685277	T,T	C,C	1,1	inf,inf	inf,inf	3.56052,1.11658	0.00357	0.00357
1	chr8:22034428:G:A	22034428	A,A	G,G	1,1	-inf,inf	inf,inf	3.93955,0.582918	0.00328139	0.00328139
1	chr8:22613886:T:C	22613886	C,C	T,T	1,1	-inf,-inf	inf,inf	3.83088,0.723163	0.00324385	0.00324385
```
