## Supplementary material for "Characterization of shared and ancestry-specific signals driving complex traits using multi-ancestry fine-mapping": susiex_nc1.cs80.snp

```
BP	SNP	PIP(CS1)	LogBF(CS1,Pop1)	LogBF(CS1,Pop2)
21379051	chr8:21379051:A:G	2.11345e-06	-1.2503	-1.26958
21379586	chr8:21379586:C:G	2.12954e-06	-1.26767	-1.24462
21379685	chr8:21379685:T:C	1.48678e-05	-1.11157e-10	-0.569003
21380202	chr8:21380202:C:T	8.69629e-06	0.13036	-1.23567
21381142	chr8:21381142:G:A	2.57061e-06	-1.05148	-1.27258
21381184	chr8:21381184:C:T	7.95641e-06	-0.167232	-1.02699
21381244	chr8:21381244:G:A	2.90264e-06	-0.898376	-1.3042
21381374	chr8:21381374:T:C	7.21614e-05	1.66847	-0.657764
21381492	chr8:21381492:G:A	5.96354e-06	-1.48254	-3.15096e-10
21381500	chr8:21381500:A:G	7.27676e-06	-1.11157e-10	-1.28352
21381712	chr8:21381712:G:A	9.3428e-06	-1.11157e-10	-1.0336
21382025	chr8:21382025:T:C	1.03812e-05	-1.11157e-10	-0.92821
21382140	chr8:21382140:C:A	7.21908e-06	-1.29147	-3.15096e-10
21382181	chr8:21382181:C:T	1.78021e-05	-1.11157e-10	-0.388884
21382544	chr8:21382544:G:A	7.23944e-06	-0.0618939	-1.22676
21382754	chr8:21382754:A:T	9.36674e-06	-1.11157e-10	-1.03104
21382876	chr8:21382876:A:G	6.62051e-05	1.67744	-0.75288
21383035	chr8:21383035:C:T	4.35612e-06	-0.54054	-1.25608
21383194	chr8:21383194:C:T	4.16502e-06	-1.38563	-0.455852
21383272	chr8:21383272:T:C	2.43895e-05	-0.0740491	-3.15096e-10
21384196	chr8:21384196:G:A	7.2017e-06	-1.11157e-10	-1.29389
21384231	chr8:21384231:G:C	3.04983e-06	-0.884262	-1.26885
21384271	chr8:21384271:T:C	4.1738e-06	-1.38247	-0.456906
21384611	chr8:21384611:T:G	7.13652e-06	-1.11157e-10	-1.30298
21384722	chr8:21384722:A:C	1.57853e-05	-1.11157e-10	-0.50912
21384765	chr8:21384765:T:C	3.68575e-06	-1.40147	-0.562255
21385160	chr8:21385160:T:C	5.96399e-06	-1.48246	-3.15096e-10
21385334	chr8:21385334:T:C	4.42896e-05	-1.11157e-10	0.522547
21385689	chr8:21385689:C:T	7.56864e-06	-0.227442	-1.01675
21385705	chr8:21385705:T:C	1.61759e-05	-1.11157e-10	-0.484679
21385924	chr8:21385924:G:T	9.8479e-06	-0.980944	-3.15096e-10
21386325	chr8:21386325:C:T	7.82836e-06	-1.11157e-10	-1.21045
21386891	chr8:21386891:G:A	6.09174e-06	-0.37745	-1.08382
21386934	chr8:21386934:C:T	1.04108e-05	-1.11157e-10	-0.92536
21387038	chr8:21387038:A:G	8.53454e-06	-1.56631	0.442227
21387431	chr8:21387431:G:A	7.1275e-06	-1.11157e-10	-1.30424
21387475	chr8:21387475:G:T	1.05983e-05	-1.11157e-10	-0.907511
21388090	chr8:21388090:C:T	7.99359e-06	-1.11157e-10	-1.18956
21388289	chr8:21388289:C:A	3.87206e-06	-1.01563	-0.89878
21388791	chr8:21388791:T:A	7.15021e-06	-1.11157e-10	-1.30106
21388863	chr8:21388863:G:C	3.86525e-06	-0.645618	-1.27056
21389354	chr8:21389354:AG:A	6.73127e-05	2.22723	-1.28609
21389720	chr8:21389720:A:G	7.48206e-06	-1.11157e-10	-1.25569
21389787	chr8:21389787:A:G	5.11509e-06	-0.567854	-1.06815
21390000	chr8:21390000:C:T	3.67504e-05	1.28398	-0.948037
21390093	chr8:21390093:A:C	1.08059e-05	-1.11157e-10	-0.888109
21390479	chr8:21390479:C:T	9.34593e-06	-1.11157e-10	-1.03326
21390986	chr8:21390986:A:G	2.30933e-06	-1.12699	-1.30426
21391152	chr8:21391152:G:C	3.16747e-06	-0.841578	-1.27369
21391610	chr8:21391610:G:A	4.00591e-06	-1.32054	-0.559892
21391703	chr8:21391703:T:A	1.67971e-05	-1.11157e-10	-0.446999
21391729	chr8:21391729:T:C	2.03049e-06	-1.42458	-1.13535
21391785	chr8:21391785:C:A	5.58029e-06	-0.265792	-1.28317
21391935	chr8:21391935:T:C	8.11403e-06	-1.11157e-10	-1.17461
21392253	chr8:21392253:G:T	4.1674e-06	-0.544225	-1.29668
21393503	chr8:21393503:CATTG:C	5.78942e-06	-1.0978	-0.414369
21393511	chr8:21393511:T:TGA	5.65669e-06	-1.08963	-0.445734
21393833	chr8:21393833:A:G	4.02956e-06	-1.36788	-0.506665
21394218	chr8:21394218:A:G	1.77448e-05	-1.11157e-10	-0.392108
21394383	chr8:21394383:C:T	1.67203e-05	-1.11157e-10	-0.45158
21394619	chr8:21394619:C:G	3.59335e-06	-0.738724	-1.25039
21394681	chr8:21394681:C:T	4.94215e-06	-1.30732	-0.363081
21394957	chr8:21394957:T:C	4.26556e-06	-1.49823	-0.319394
21394968	chr8:21394968:T:G	1.77923e-05	-1.11157e-10	-0.389434
21395026	chr8:21395026:G:T	5.30206e-06	-1.29952	-0.300582
21395398	chr8:21395398:G:C	1.04739e-05	-1.11157e-10	-0.919316
21395929	chr8:21395929:T:C	5.96622e-06	-1.48209	-3.15096e-10
21396104	chr8:21396104:T:G	2.41426e-05	-1.11157e-10	-0.0842251
21396620	chr8:21396620:T:C	2.36645e-05	-1.11157e-10	-0.104225
21397223	chr8:21397223:T:C	1.11947e-05	-1.11157e-10	-0.852757
21397270	chr8:21397270:T:C	1.58868e-05	-1.11157e-10	-0.502713
21397540	chr8:21397540:G:A	1.99984e-05	-0.272552	-3.15096e-10
21397972	chr8:21397972:T:C	2.1637e-05	-1.11157e-10	-0.193797
21398182	chr8:21398182:C:T	7.274e-06	-1.11157e-10	-1.2839
21398207	chr8:21398207:T:C	7.50454e-06	-1.41775	0.165059
21398406	chr8:21398406:C:A	5.60984e-06	-1.54368	-3.15096e-10
21399448	chr8:21399448:T:C	7.33842e-06	-1.11157e-10	-1.27508
21399684	chr8:21399684:A:G	5.08508e-06	-0.561699	-1.08019
21399970	chr8:21399970:T:C	7.37199e-06	-1.11157e-10	-1.27051
21400085	chr8:21400085:A:G	3.68575e-06	-1.31947	-0.644259
21400092	chr8:21400092:G:A	7.30537e-06	-1.11157e-10	-1.27959
21400425	chr8:21400425:T:C	5.83176e-06	-1.50488	-3.15096e-10
21400443	chr8:21400443:T:C	1.99022e-06	-1.28693	-1.29303
21400450	chr8:21400450:C:T	3.10077e-05	1.029	-0.862964
21400690	chr8:21400690:G:A	1.76081e-05	-1.11157e-10	-0.399843
21400737	chr8:21400737:A:G	1.59344e-05	-1.11157e-10	-0.499724
21400954	chr8:21400954:G:A	1.08698e-05	-1.11157e-10	-0.88221
21401016	chr8:21401016:T:C	7.17886e-06	-1.11157e-10	-1.29706
21401245	chr8:21401245:T:C	1.97341e-06	-1.32495	-1.26349
21401747	chr8:21401747:G:A	5.9917e-06	-1.47783	-3.15096e-10
21402211	chr8:21402211:C:T	2.19281e-06	-1.17987	-1.30315
21402288	chr8:21402288:T:C	7.38038e-06	-1.11157e-10	-1.26938
21402677	chr8:21402677:G:C	2.25038e-05	-1.11157e-10	-0.154517
21402786	chr8:21402786:A:G	9.60694e-06	-1.11157e-10	-1.00572
21402792	chr8:21402792:C:G	1.62027e-05	-1.11157e-10	-0.483022
21402845	chr8:21402845:A:G	3.44586e-06	-0.755931	-1.2751
21403012	chr8:21403012:T:C	9.98156e-06	-1.11157e-10	-0.967462
21403269	chr8:21403269:A:G	1.73474e-06	-1.42941	-1.28793
21403750	chr8:21403750:C:T	2.93288e-05	-1.11157e-10	0.110369
21403801	chr8:21403801:TG:T	1.51903e-05	-1.11157e-10	-0.547544
21404064	chr8:21404064:C:T	7.26738e-06	-1.11157e-10	-1.28481
21404162	chr8:21404162:G:T	8.51911e-06	0.167439	-1.29333
21404312	chr8:21404312:C:A	3.42653e-06	-0.751737	-1.28492
21404501	chr8:21404501:G:A	9.34294e-06	-1.11157e-10	-1.03358
21404526	chr8:21404526:T:A	7.16108e-06	-1.11157e-10	-1.29954
21405075	chr8:21405075:C:T	5.56339e-06	-0.249153	-1.30284
21405155	chr8:21405155:T:G	9.52988e-06	-1.11157e-10	-1.01377
21405414	chr8:21405414:G:C	2.35435e-05	-1.11157e-10	-0.109353
21405574	chr8:21405574:G:T	7.23167e-06	-1.11157e-10	-1.28973
21406467	chr8:21406467:G:A	9.98998e-06	0.0200105	-0.98663
21406751	chr8:21406751:G:A	8.69081e-06	-1.11157e-10	-1.10594
21406792	chr8:21406792:G:C	9.86266e-06	-1.11157e-10	-0.979446
21406819	chr8:21406819:G:C	3.03014e-06	-1.00341	-1.15618
21406831	chr8:21406831:T:C	7.16136e-06	-1.11157e-10	-1.2995
21407135	chr8:21407135:A:G	7.77711e-06	-1.11157e-10	-1.21702
21407582	chr8:21407582:C:T	7.12865e-06	-1.11157e-10	-1.30408
21408231	chr8:21408231:G:A	7.12736e-06	-1.11157e-10	-1.30426
21408577	chr8:21408577:T:C	7.41069e-06	-1.11157e-10	-1.26528
21408721	chr8:21408721:C:T	8.89877e-06	-1.11157e-10	-1.08229
21408919	chr8:21408919:C:T	1.28624e-05	-1.11157e-10	-0.713891
21408984	chr8:21408984:A:C	6.73957e-06	-1.36021	-3.15096e-10
21408992	chr8:21408992:A:G	1.02617e-05	-1.11157e-10	-0.939782
21409022	chr8:21409022:G:A	5.93915e-06	-1.48664	-3.15096e-10
21409067	chr8:21409067:C:A	1.58305e-06	-1.55776	-1.25109
21409214	chr8:21409214:T:G	6.09601e-06	-1.46057	-3.15096e-10
21409666	chr8:21409666:T:C	7.15603e-06	-1.11157e-10	-1.30025
21409784	chr8:21409784:A:G	7.12856e-06	-1.11157e-10	-1.30409
21409785	chr8:21409785:T:C	5.87945e-06	-1.49674	-3.15096e-10
21409871	chr8:21409871:T:C	7.92764e-06	-1.11157e-10	-1.19785
21409972	chr8:21409972:A:C	1.27726e-05	-1.11157e-10	-0.720903
21410106	chr8:21410106:C:T	3.12482e-06	-1.17738	-0.951449
21410641	chr8:21410641:G:A	7.12857e-06	-1.11157e-10	-1.30409
21410779	chr8:21410779:G:A	1.86108e-06	-1.34293	-1.30411
21410863	chr8:21410863:G:A	7.20555e-06	-1.11157e-10	-1.29335
21411436	chr8:21411436:A:C	6.72883e-06	-1.25466	-0.107138
21411806	chr8:21411806:G:A	1.14395e-05	-1.11157e-10	-0.831128
21412024	chr8:21412024:A:G	7.12952e-06	-1.11157e-10	-1.30396
21412246	chr8:21412246:G:T	5.75639e-06	-1.51789	-3.15096e-10
21412491	chr8:21412491:G:A	5.7313e-06	-1.52226	-3.15096e-10
21412551	chr8:21412551:C:A	4.62454e-06	-0.677083	-1.05974
21412628	chr8:21412628:T:A	5.22941e-06	-0.397165	-1.21674
21413190	chr8:21413190:C:T	1.55992e-06	-1.53511	-1.28846
21413213	chr8:21413213:G:A	1.81259e-06	-1.41923	-1.25421
21413219	chr8:21413219:A:G	9.57542e-06	-1.009	-3.15096e-10
21413278	chr8:21413278:G:A	5.67369e-06	-1.53236	-3.15096e-10
21413357	chr8:21413357:T:C	7.46745e-06	-1.43213	0.174484
21413384	chr8:21413384:G:A	1.65349e-06	-1.48227	-1.28304
21413508	chr8:21413508:A:G	7.06333e-06	-1.37937	0.0660846
21413570	chr8:21413570:C:A	7.80208e-06	-1.11157e-10	-1.21381
21413623	chr8:21413623:A:G	4.56751e-06	-0.552715	-1.19652
21414036	chr8:21414036:TTTG:T	1.84626e-05	-0.352454	-3.15096e-10
21414074	chr8:21414074:C:T	3.41407e-06	-1.11187	-0.92843
21414367	chr8:21414367:A:G	2.25128e-06	-1.16377	-1.29293
21414526	chr8:21414526:T:C	7.48327e-06	-1.30867	0.0531396
21414640	chr8:21414640:G:A	1.13546e-05	-1.11157e-10	-0.838581
21414785	chr8:21414785:T:C	7.76637e-06	-1.32242	0.104025
21414819	chr8:21414819:A:T	4.26173e-06	-0.71432	-1.10421
21415000	chr8:21415000:C:T	9.25004e-06	-1.11157e-10	-1.04357
21415108	chr8:21415108:C:T	7.88771e-06	-1.11157e-10	-1.2029
21415269	chr8:21415269:G:C	4.32191e-06	-0.638798	-1.16571
21415534	chr8:21415534:G:C	4.20915e-06	-0.684483	-1.14646
21415736	chr8:21415736:A:G	3.78097e-06	-0.74479	-1.19343
21415796	chr8:21415796:T:A	9.3262e-06	-1.11157e-10	-1.03537
21415960	chr8:21415960:T:C	1.01167e-05	-0.954015	-3.15096e-10
21415966	chr8:21415966:T:TGGA	3.53614e-06	-0.805446	-1.19972
21415992	chr8:21415992:G:A	3.42708e-06	-0.830661	-1.20583
21416126	chr8:21416126:A:G	4.85607e-06	-1.22539	-0.462587
21416265	chr8:21416265:G:A	4.24371e-06	-0.720041	-1.10272
21416447	chr8:21416447:G:A	5.50243e-06	-1.56301	-3.15096e-10
21416620	chr8:21416620:A:G	7.4288e-06	-1.11157e-10	-1.26284
21416765	chr8:21416765:T:C	1.52204e-06	-1.55455	-1.2936
21416910	chr8:21416910:G:C	7.25523e-06	-1.11157e-10	-1.28648
21417108	chr8:21417108:C:G	6.16987e-06	-1.44852	-3.15096e-10
21417147	chr8:21417147:C:G	7.02697e-06	-0.088415	-1.23003
21417424	chr8:21417424:A:T	5.03904e-06	-0.807594	-0.843391
21417445	chr8:21417445:G:T	5.39009e-06	-0.357205	-1.22643
21417447	chr8:21417447:T:C	1.05812e-05	-1.11157e-10	-0.909123
21417596	chr8:21417596:C:T	5.48388e-06	-1.56639	-3.15096e-10
21417786	chr8:21417786:C:T	5.17823e-06	-0.376675	-1.24706
21418094	chr8:21418094:T:C	4.91161e-06	-0.418392	-1.25821
21418364	chr8:21418364:A:T	5.19564e-06	-0.360445	-1.25994
21418380	chr8:21418380:G:A	8.13443e-06	-1.11157e-10	-1.1721
21418456	chr8:21418456:G:C	5.68681e-06	-0.337517	-1.19254
21418772	chr8:21418772:C:T	7.15511e-06	-1.11157e-10	-1.30038
21418860	chr8:21418860:C:T	1.31752e-05	-1.11157e-10	-0.689864
21418972	chr8:21418972:A:C	6.18455e-06	-0.244865	-1.20128
21418996	chr8:21418996:G:A	5.76808e-06	-0.282065	-1.2338
21419213	chr8:21419213:C:T	3.79918e-06	-0.758455	-1.17496
21419273	chr8:21419273:G:A	3.81878e-06	-0.76803	-1.16024
21419321	chr8:21419321:C:G	2.21293e-06	-1.22652	-1.24736
21419411	chr8:21419411:T:C	2.85962e-05	-1.11157e-10	0.0850721
21419607	chr8:21419607:C:T	3.68563e-06	-0.791677	-1.17208
21419705	chr8:21419705:A:G	3.83734e-06	-0.762242	-1.16118
21419856	chr8:21419856:T:C	5.48652e-06	-1.56591	-3.15096e-10
21419875	chr8:21419875:A:G	3.91624e-06	-0.739969	-1.1631
21419881	chr8:21419881:A:T	7.13552e-06	-1.11157e-10	-1.30312
21420042	chr8:21420042:C:T	3.92915e-06	-0.717294	-1.18248
21420279	chr8:21420279:A:G	7.91663e-06	-1.11157e-10	-1.19924
21420422	chr8:21420422:C:T	4.06168e-06	-0.692797	-1.17381
21420454	chr8:21420454:A:G	3.92808e-06	-0.693239	-1.20681
21420519	chr8:21420519:C:A	4.13941e-06	-1.01638	-0.831269
21420738	chr8:21420738:T:A	3.83071e-06	-0.748688	-1.17646
21420845	chr8:21420845:C:G	3.93891e-06	-0.71643	-1.18087
21420944	chr8:21420944:C:T	2.49051e-06	-1.56583	-0.789889
21420989	chr8:21420989:C:T	9.81687e-06	-1.11157e-10	-0.984099
21421042	chr8:21421042:C:CA	7.14261e-06	-1.11157e-10	-1.30212
21421690	chr8:21421690:G:A	3.55954e-06	-0.823158	-1.17541
21422003	chr8:21422003:T:C	1.51441e-05	-1.11157e-10	-0.550591
21422159	chr8:21422159:T:A	2.02669e-06	-1.27844	-1.28336
21422591	chr8:21422591:T:C	7.43445e-06	-1.11157e-10	-1.26208
21422776	chr8:21422776:C:T	5.59772e-06	-1.54584	-3.15096e-10
21422813	chr8:21422813:G:A	4.80976e-06	-0.906949	-0.790607
21422825	chr8:21422825:T:C	1.00795e-05	-1.11157e-10	-0.9577
21423576	chr8:21423576:A:G	8.27012e-05	1.14703	-3.15096e-10
21423640	chr8:21423640:A:C	1.21881e-05	-1.11157e-10	-0.767743
21424070	chr8:21424070:T:C	1.05927e-05	-1.11157e-10	-0.908036
21424735	chr8:21424735:T:C	8.24396e-06	-1.15872	-3.15096e-10
21424850	chr8:21424850:G:A	3.32292e-06	-0.90242	-1.16494
21424918	chr8:21424918:T:A	0.00322284	4.80981	-3.15096e-10
21425052	chr8:21425052:T:C	5.48689e-06	-1.56584	-3.15096e-10
21425093	chr8:21425093:G:A	1.08883e-05	-1.11157e-10	-0.880518
21425289	chr8:21425289:C:T	3.07024e-06	-1.01151	-1.13494
21425294	chr8:21425294:T:C	3.2333e-06	-0.965864	-1.12883
21425323	chr8:21425323:T:C	3.29827e-06	-0.985067	-1.08974
21426000	chr8:21426000:T:C	4.8919e-06	-0.963098	-0.717524
21426086	chr8:21426086:T:C	3.09085e-06	-1.18648	-0.953279
21426301	chr8:21426301:G:A	8.1659e-06	-1.44924	0.281003
21426326	chr8:21426326:T:C	6.42572e-06	-1.44136	0.0334705
21426454	chr8:21426454:G:A	3.2324e-06	-1.00931	-1.08567
21426458	chr8:21426458:T:C	5.52273e-06	-1.55933	-3.15096e-10
21426489	chr8:21426489:C:T	3.37449e-06	-0.967758	-1.0842
21426538	chr8:21426538:C:A	1.14082e-05	-1.11157e-10	-0.833868
21426811	chr8:21426811:C:T	5.5819e-06	-1.54867	-3.15096e-10
21426816	chr8:21426816:T:C	3.4951e-06	-1.10274	-0.9141
21426828	chr8:21426828:C:T	5.63446e-06	-1.5393	-3.15096e-10
21427069	chr8:21427069:C:T	5.50218e-06	-1.56306	-3.15096e-10
21427260	chr8:21427260:C:A	4.45952e-06	-0.813596	-0.959566
21427597	chr8:21427597:A:G	4.45657e-06	-0.927342	-0.846482
21427734	chr8:21427734:T:G	2.21181e-06	-1.56591	-0.908483
21427742	chr8:21427742:T:C	4.04234e-06	-0.743479	-1.1279
21427760	chr8:21427760:C:T	7.15674e-06	-1.11157e-10	-1.30015
21427780	chr8:21427780:G:A	5.52526e-06	-1.55887	-3.15096e-10
21427935	chr8:21427935:C:A	2.36223e-06	-1.17951	-1.22909
21428199	chr8:21428199:T:C	2.23284e-06	-1.21334	-1.25158
21428567	chr8:21428567:A:T	2.03005e-05	-1.11157e-10	-0.257558
21429151	chr8:21429151:C:T	7.50709e-06	-1.11157e-10	-1.25235
21429594	chr8:21429594:G:A	7.88994e-06	-1.17058	-0.0320303
21430183	chr8:21430183:A:G	1.10408e-05	-1.11157e-10	-0.866601
21430230	chr8:21430230:G:A	2.1069e-05	-1.11157e-10	-0.220397
21430447	chr8:21430447:C:T	5.51362e-06	-1.56098	-3.15096e-10
21430651	chr8:21430651:G:A	1.82192e-06	-1.36616	-1.30215
21430734	chr8:21430734:C:A	4.68044e-06	-1.03565	-0.689161
21430931	chr8:21430931:A:T	7.85194e-06	-1.07352	-0.133925
21431071	chr8:21431071:G:A	2.47519e-06	-1.07992	-1.28197
21431114	chr8:21431114:C:G	6.26561e-05	-1.11157e-10	0.869459
21431764	chr8:21431764:G:A	6.61242e-06	-1.37925	-3.15096e-10
21431958	chr8:21431958:G:A	6.32855e-06	-1.42313	-3.15096e-10
21432001	chr8:21432001:A:C	9.68895e-06	-0.723834	-0.273382
21432376	chr8:21432376:T:C	7.19204e-06	-1.11157e-10	-1.29523
21432480	chr8:21432480:G:A	1.79454e-06	-1.47691	-1.20654
21432655	chr8:21432655:T:G	2.51069e-05	-0.7012	0.656142
21432730	chr8:21432730:A:G	1.60741e-05	-1.23733	0.746333
21432838	chr8:21432838:T:C	7.32809e-06	-0.983601	-0.292885
21432921	chr8:21432921:T:C	2.50744e-06	-1.07167	-1.27728
21433188	chr8:21433188:G:C	6.44494e-06	-1.52879	0.123886
21433491	chr8:21433491:C:T	7.34393e-06	-1.48984	0.21551
21433725	chr8:21433725:A:C	1.54642e-05	-1.21587	0.68619
21433811	chr8:21433811:G:A	1.30685e-05	-1.28573	0.587732
21434152	chr8:21434152:C:T	7.38924e-06	-1.11157e-10	-1.26818
21434722	chr8:21434722:G:A	2.98941e-06	-1.20848	-0.96465
21434902	chr8:21434902:C:T	3.34221e-05	-1.32775	1.56877
21434964	chr8:21434964:T:C	2.92661e-06	-1.2133	-0.981057
21435694	chr8:21435694:A:G	1.30668e-05	-1.11157e-10	-0.698127
21435703	chr8:21435703:G:A	5.56677e-06	-1.55139	-3.15096e-10
21436037	chr8:21436037:A:G	3.36752e-06	-1.04081	-1.01322
21436357	chr8:21436357:C:T	3.18491e-06	-0.818372	-1.29141
21436459	chr8:21436459:T:G	3.27483e-06	-0.779689	-1.30225
21436888	chr8:21436888:A:G	3.25298e-06	-0.797515	-1.29112
21437291	chr8:21437291:G:A	3.25646e-06	-0.820391	-1.26717
21437723	chr8:21437723:A:C	5.48644e-06	-1.56592	-3.15096e-10
21438129	chr8:21438129:G:A	3.71329e-06	-0.942606	-1.01368
21438282	chr8:21438282:C:A	1.91732e-06	-1.493	-1.12427
21438651	chr8:21438651:A:C	8.68137e-06	-1.11157e-10	-1.10702
21439214	chr8:21439214:G:A	3.78776e-06	-0.77192	-1.16451
21439215	chr8:21439215:A:T	3.81509e-06	-0.762474	-1.16676
21439333	chr8:21439333:C:T	2.38588e-06	-1.56186	-0.836775
21440078	chr8:21440078:G:A	7.60781e-06	-1.11157e-10	-1.23903
21440134	chr8:21440134:T:C	3.68405e-06	-0.775302	-1.18889
21440512	chr8:21440512:C:T	1.01253e-05	-1.11157e-10	-0.953165
21440891	chr8:21440891:A:G	5.48712e-06	-1.5658	-3.15096e-10
21441024	chr8:21441024:T:C	2.50668e-06	-1.24404	-1.10521
21441316	chr8:21441316:G:A	3.84234e-06	-0.950995	-0.971124
21442285	chr8:21442285:T:C	2.98568e-06	-0.870578	-1.3038
21442316	chr8:21442316:A:G	2.8914e-06	-1.50691	-0.699555
21442369	chr8:21442369:G:A	2.38855e-06	-1.56154	-0.835971
21442504	chr8:21442504:T:C	6.10569e-06	-0.170872	-1.28811
21442606	chr8:21442606:G:C	5.5593e-06	-1.55273	-3.15096e-10
21442765	chr8:21442765:A:G	7.72333e-06	-1.53861	0.314653
21442959	chr8:21442959:G:A	9.8704e-06	-1.11157e-10	-0.978662
21443155	chr8:21443155:C:T	5.82927e-06	-1.50531	-3.15096e-10
21443248	chr8:21443248:A:C	7.38838e-06	-1.11157e-10	-1.26829
21443260	chr8:21443260:T:C	1.55235e-05	-1.11157e-10	-0.525845
21443559	chr8:21443559:G:A	7.69676e-06	-1.11157e-10	-1.2274
21443749	chr8:21443749:C:G	5.63034e-05	0.762554	-3.15096e-10
21444114	chr8:21444114:C:A	5.98852e-06	-0.177006	-1.30135
21444164	chr8:21444164:T:C	2.4976e-05	-0.0502878	-3.15096e-10
21444392	chr8:21444392:G:A	7.36528e-06	-1.11157e-10	-1.27143
21445422	chr8:21445422:GA:G	2.24539e-06	-1.56587	-0.893451
21445505	chr8:21445505:A:G	7.32633e-06	-1.53958	0.262856
21445800	chr8:21445800:G:A	2.30376e-06	-1.46751	-0.966145
21445849	chr8:21445849:G:A	1.00071e-05	-1.11157e-10	-0.964904
21446131	chr8:21446131:G:C	9.86374e-06	-1.11157e-10	-0.979337
21446634	chr8:21446634:C:T	5.6001e-06	-1.54542	-3.15096e-10
21446763	chr8:21446763:T:G	7.12755e-06	-1.11157e-10	-1.30423
21446896	chr8:21446896:T:A	2.14215e-05	-0.203806	-3.15096e-10
21446966	chr8:21446966:CCTCTGCTG:C	5.59399e-06	-1.54651	-3.15096e-10
21447598	chr8:21447598:AC:A	7.75536e-06	-1.11157e-10	-1.21982
21447604	chr8:21447604:A:G	2.36751e-06	-1.55715	-0.849215
21448106	chr8:21448106:G:A	3.43216e-06	-0.754318	-1.2807
21448118	chr8:21448118:T:C	2.15702e-06	-1.56036	-0.939116
21448453	chr8:21448453:T:C	7.12741e-06	-1.11157e-10	-1.30425
21448659	chr8:21448659:C:T	2.69056e-06	-1.18765	-1.09081
21449159	chr8:21449159:T:G	7.1275e-06	-1.11157e-10	-1.30424
21449195	chr8:21449195:T:C	9.83619e-06	-1.11157e-10	-0.982133
21449996	chr8:21449996:T:C	7.12803e-06	-1.11157e-10	-1.30417
21450389	chr8:21450389:G:A	1.99975e-06	-1.52325	-1.05193
21450454	chr8:21450454:T:C	2.72402e-05	0.0364935	-3.15096e-10
21450469	chr8:21450469:C:T	2.81644e-06	-0.942507	-1.29022
21450540	chr8:21450540:C:A	7.17351e-06	-1.11157e-10	-1.29781
21450565	chr8:21450565:G:A	7.18981e-06	-1.11157e-10	-1.29554
21450568	chr8:21450568:T:C	4.89311e-06	-0.702265	-0.978109
21450679	chr8:21450679:GC:G	3.04892e-06	-0.85147	-1.30194
21450775	chr8:21450775:T:C	2.04856e-06	-1.53132	-1.01975
21450791	chr8:21450791:G:A	7.22141e-06	-1.11157e-10	-1.29115
21450926	chr8:21450926:C:T	8.87083e-06	-1.11157e-10	-1.08543
21450938	chr8:21450938:A:G	1.5138e-06	-1.56569	-1.28788
21450978	chr8:21450978:G:T	1.54472e-06	-1.56389	-1.26947
21451146	chr8:21451146:G:C	1.54093e-06	-1.55694	-1.27887
21451604	chr8:21451604:A:G	1.51565e-06	-1.56258	-1.28978
21451637	chr8:21451637:C:T	7.69777e-06	-1.11157e-10	-1.22727
21451647	chr8:21451647:T:C	5.60051e-06	-1.54535	-3.15096e-10
21451721	chr8:21451721:G:A	1.76738e-06	-1.53269	-1.16601
21451842	chr8:21451842:G:C	1.09144e-05	-1.11157e-10	-0.878116
21452211	chr8:21452211:T:C	7.26653e-06	-1.11157e-10	-1.28492
21452834	chr8:21452834:A:G	7.64194e-06	-1.23455	-3.15096e-10
21452989	chr8:21452989:G:A	7.34245e-06	-1.11157e-10	-1.27453
21453167	chr8:21453167:G:C	1.81526e-06	-1.53715	-1.13483
21453208	chr8:21453208:T:C	1.72969e-06	-1.53727	-1.18299
21453262	chr8:21453262:T:C	2.10863e-06	-1.33701	-1.18515
21453804	chr8:21453804:C:A	1.63321e-06	-1.47423	-1.30343
21453853	chr8:21453853:G:A	5.01277e-06	-0.852704	-0.803509
21454047	chr8:21454047:T:C	1.55637e-06	-1.56629	-1.25955
21454237	chr8:21454237:A:G	5.17116e-06	-0.404715	-1.22039
21454316	chr8:21454316:A:G	2.16202e-06	-1.19473	-1.30243
21454333	chr8:21454333:T:G	7.13707e-06	-1.11157e-10	-1.3029
21454337	chr8:21454337:A:G	3.10271e-06	-1.02443	-1.11149
21454404	chr8:21454404:G:A	1.97975e-05	-0.282647	-3.15096e-10
21454525	chr8:21454525:T:C	1.51756e-06	-1.5538	-1.2973
21454649	chr8:21454649:C:T	2.3856e-06	-1.56393	-0.834822
21454727	chr8:21454727:C:T	2.13513e-06	-1.56035	-0.949328
21454876	chr8:21454876:C:T	2.34163e-05	-1.11157e-10	-0.114768
21454878	chr8:21454878:A:G	4.949e-06	-0.378387	-1.29063
21454944	chr8:21454944:T:C	1.69374e-06	-1.54188	-1.19938
21455189	chr8:21455189:T:G	2.16784e-06	-1.2689	-1.22557
21455310	chr8:21455310:C:T	2.08888e-06	-1.56541	-0.966163
21455340	chr8:21455340:G:A	1.85866e-06	-1.36898	-1.27936
21455518	chr8:21455518:G:A	4.36866e-05	0.50884	-3.15096e-10
21455721	chr8:21455721:T:C	2.3288e-05	-0.120263	-3.15096e-10
21455735	chr8:21455735:C:T	2.44934e-06	-1.07104	-1.30134
21455766	chr8:21455766:G:C	5.56978e-06	-1.55085	-3.15096e-10
21455772	chr8:21455772:G:C	2.08892e-06	-1.56635	-0.965204
21455781	chr8:21455781:A:G	3.06341e-06	-0.845583	-1.30309
21456293	chr8:21456293:G:A	1.51743e-06	-1.56081	-1.29038
21456540	chr8:21456540:G:T	1.07069e-05	-1.11157e-10	-0.897314
21456823	chr8:21456823:C:A	1.50573e-06	-1.56486	-1.29407
21456864	chr8:21456864:T:C	1.5117e-06	-1.55744	-1.29752
21456866	chr8:21456866:C:T	2.6416e-06	-0.998935	-1.29788
21457204	chr8:21457204:G:A	1.5997e-06	-1.51332	-1.28506
21457248	chr8:21457248:A:G	7.39013e-06	-1.11157e-10	-1.26806
21457392	chr8:21457392:A:C	4.58455e-06	-0.586272	-1.15924
21457411	chr8:21457411:G:A	1.64002e-06	-1.49414	-1.27936
21457471	chr8:21457471:T:C	7.8445e-06	-1.11157e-10	-1.20839
21457490	chr8:21457490:C:T	7.13426e-06	-1.11157e-10	-1.30329
21457505	chr8:21457505:G:C	0.00306412	4.75931	-3.15096e-10
21457745	chr8:21457745:A:G	1.42926e-05	-0.608461	-3.15096e-10
21458161	chr8:21458161:A:G	1.08928e-05	-1.11157e-10	-0.880103
21458298	chr8:21458298:G:A	2.93425e-06	-0.915698	-1.27605
21458511	chr8:21458511:G:A	5.84223e-06	-1.50309	-3.15096e-10
21458585	chr8:21458585:G:A	7.40803e-06	-1.11157e-10	-1.26564
21458737	chr8:21458737:C:T	3.9697e-06	-0.90724	-0.982272
21458998	chr8:21458998:T:C	5.51558e-06	-1.56062	-3.15096e-10
21459249	chr8:21459249:A:G	7.21063e-06	-1.11157e-10	-1.29265
21459287	chr8:21459287:A:C	9.15264e-06	-1.11157e-10	-1.05416
21460009	chr8:21460009:C:T	3.87747e-06	-0.898383	-1.01463
21460354	chr8:21460354:T:C	3.57709e-06	-1.56517	-0.428482
21460694	chr8:21460694:C:T	1.12167e-05	-1.11157e-10	-0.850798
21460876	chr8:21460876:C:T	2.32788e-06	-1.1372	-1.28605
21461565	chr8:21461565:C:T	1.45581e-05	-1.11157e-10	-0.590054
21461743	chr8:21461743:G:A	4.31495e-06	-1.55335	-0.252766
21462044	chr8:21462044:C:T	1.07584e-05	-1.11157e-10	-0.892514
21462448	chr8:21462448:G:A	1.90755e-05	-1.11157e-10	-0.319799
21462488	chr8:21462488:A:G	5.51126e-06	-1.56141	-3.15096e-10
21463003	chr8:21463003:A:C	3.29578e-06	-0.993153	-1.08241
21463271	chr8:21463271:A:AG	1.08463e-05	-1.11157e-10	-0.884378
21463289	chr8:21463289:C:G	7.15819e-06	-1.11157e-10	-1.29995
21463355	chr8:21463355:G:A	4.90049e-06	-0.785959	-0.892908
21463363	chr8:21463363:C:T	1.00727e-05	-1.11157e-10	-0.958369
21463366	chr8:21463366:G:A	9.69668e-06	-1.11157e-10	-0.996419
21463493	chr8:21463493:C:T	3.42255e-06	-0.924891	-1.11293
21464095	chr8:21464095:C:T	8.95473e-06	-1.11157e-10	-1.07602
21464338	chr8:21464338:A:G	7.23057e-06	-1.11157e-10	-1.28988
21465228	chr8:21465228:A:G	4.93784e-06	-1.41771	-0.253561
21465231	chr8:21465231:T:C	8.36737e-06	-1.11157e-10	-1.14386
21465398	chr8:21465398:T:C	1.20321e-05	-1.11157e-10	-0.780624
21465539	chr8:21465539:A:G	7.85399e-06	-1.11157e-10	-1.20718
21465569	chr8:21465569:C:T	9.91814e-06	-1.11157e-10	-0.973837
21465627	chr8:21465627:T:C	1.09776e-05	-1.11157e-10	-0.872342
21465698	chr8:21465698:G:A	1.07434e-05	-1.11157e-10	-0.893906
21466014	chr8:21466014:C:G	7.54591e-06	-1.11157e-10	-1.2472
21466183	chr8:21466183:A:C	1.56128e-05	-0.391573	-0.128535
21466504	chr8:21466504:A:C	7.78009e-06	-1.11157e-10	-1.21663
21466575	chr8:21466575:C:T	5.76258e-06	-0.263417	-1.2534
21466611	chr8:21466611:T:C	7.73661e-06	-1.11157e-10	-1.22224
21467248	chr8:21467248:G:A	7.23188e-06	-1.11157e-10	-1.2897
21467300	chr8:21467300:G:A	3.45235e-06	-0.773208	-1.25594
21467309	chr8:21467309:A:T	7.95984e-06	-1.11157e-10	-1.19379
21467351	chr8:21467351:G:C	8.11553e-06	-1.11157e-10	-1.17442
21467529	chr8:21467529:A:G	1.77479e-05	-0.996829	0.604892
21467690	chr8:21467690:G:A	2.72923e-06	-0.976419	-1.28776
21467752	chr8:21467752:G:A	1.78296e-05	-1.11157e-10	-0.387341
21467861	chr8:21467861:A:G	7.83935e-06	-1.11157e-10	-1.20905
21468083	chr8:21468083:G:A	7.35352e-06	-1.11157e-10	-1.27302
21468190	chr8:21468190:C:G	7.12797e-06	-1.11157e-10	-1.30418
21468777	chr8:21468777:G:A	2.83714e-06	-0.949995	-1.27541
21468862	chr8:21468862:G:A	1.35014e-05	-1.34222	0.676817
21468868	chr8:21468868:G:A	2.72033e-06	-0.967034	-1.30041
21468993	chr8:21468993:C:T	7.2771e-06	-1.11157e-10	-1.28347
21469178	chr8:21469178:A:T	7.1098e-06	-0.247348	-1.05938
21469226	chr8:21469226:G:A	2.90546e-06	-0.990415	-1.2112
21469367	chr8:21469367:C:T	2.73925e-06	-1.00884	-1.25168
21469578	chr8:21469578:A:G	9.1929e-06	-1.11157e-10	-1.04977
21469659	chr8:21469659:T:A	7.54991e-06	-1.11157e-10	-1.24667
21469836	chr8:21469836:T:A	7.52609e-06	-1.40188	0.152051
21469927	chr8:21469927:G:A	3.75119e-06	-0.806615	-1.13951
21470390	chr8:21470390:T:G	1.79614e-05	-1.51458	1.1346
21471115	chr8:21471115:A:C	1.33157e-05	-1.37839	0.699128
21471177	chr8:21471177:G:A	5.17836e-06	-1.52564	-0.0980703
21471452	chr8:21471452:C:A	7.1506e-06	-1.11157e-10	-1.30101
21471895	chr8:21471895:A:T	7.15097e-06	-1.11157e-10	-1.30095
21472745	chr8:21472745:A:G	8.18153e-06	-1.16632	-3.15096e-10
21472820	chr8:21472820:G:A	7.39548e-06	-1.11157e-10	-1.26733
21473121	chr8:21473121:T:C	1.17962e-05	-0.800428	-3.15096e-10
21473136	chr8:21473136:G:C	5.97347e-06	-0.303527	-1.17735
21473199	chr8:21473199:A:T	2.03184e-06	-1.44324	-1.11603
21473787	chr8:21473787:G:A	7.13677e-06	-1.11157e-10	-1.30294
21474006	chr8:21474006:T:C	6.66372e-06	-0.194787	-1.17674
21474350	chr8:21474350:C:G	4.03846e-06	-1.25416	-0.618178
21474516	chr8:21474516:C:A	7.20628e-06	-1.11157e-10	-1.29325
21474691	chr8:21474691:A:T	8.47023e-06	-1.11157e-10	-1.13164
21474734	chr8:21474734:G:A	6.34339e-06	-1.42079	-3.15096e-10
21474760	chr8:21474760:C:T	5.48493e-06	-1.5662	-3.15096e-10
21474772	chr8:21474772:G:A	1.44921e-05	-0.594601	-3.15096e-10
21475567	chr8:21475567:G:A	7.1134e-06	-0.128659	-1.17756
21475948	chr8:21475948:G:A	8.58835e-06	-1.11157e-10	-1.11779
21475963	chr8:21475963:G:A	7.20278e-06	-1.11157e-10	-1.29374
21476076	chr8:21476076:G:C	8.56722e-06	-1.11157e-10	-1.12026
21476089	chr8:21476089:A:G	8.60938e-06	-1.11157e-10	-1.11535
21476181	chr8:21476181:G:C	9.86739e-06	-1.11157e-10	-0.978966
21476370	chr8:21476370:A:T	2.07689e-05	-0.234747	-3.15096e-10
21477139	chr8:21477139:C:T	8.85297e-06	-1.11157e-10	-1.08745
21477172	chr8:21477172:G:A	8.23172e-06	-1.11157e-10	-1.16021
21477371	chr8:21477371:T:C	8.189e-06	-1.42532	0.259905
21477445	chr8:21477445:C:T	8.56461e-06	-1.11157e-10	-1.12056
21477687	chr8:21477687:G:A	6.01318e-06	-1.47425	-3.15096e-10
21477735	chr8:21477735:T:C	7.189e-06	-1.11157e-10	-1.29565
21477916	chr8:21477916:T:C	7.13943e-06	-1.11157e-10	-1.30257
21478106	chr8:21478106:T:A	5.41531e-06	-1.51056	-0.0684062
21478340	chr8:21478340:A:G	8.75173e-06	-0.0319691	-1.06698
21478352	chr8:21478352:G:A	9.01695e-06	-1.11157e-10	-1.0691
21478974	chr8:21478974:T:G	7.80374e-06	-1.11157e-10	-1.2136
21479391	chr8:21479391:A:C	2.18929e-06	-1.55403	-0.930595
21479516	chr8:21479516:A:T	3.11143e-06	-1.20113	-0.931991
21480031	chr8:21480031:C:A	9.08283e-06	-1.11157e-10	-1.06182
21480040	chr8:21480040:C:A	7.62155e-06	-1.11157e-10	-1.23722
21480132	chr8:21480132:T:C	7.13781e-06	-1.11157e-10	-1.3028
21480254	chr8:21480254:G:A	8.88008e-06	-1.11157e-10	-1.08439
21480336	chr8:21480336:C:T	8.05392e-06	-1.11157e-10	-1.18204
21480419	chr8:21480419:T:C	7.31253e-06	-1.11157e-10	-1.27861
21480442	chr8:21480442:A:G	9.33021e-06	-1.11157e-10	-1.03494
21480824	chr8:21480824:C:A	1.59769e-06	-1.53481	-1.26484
21481112	chr8:21481112:T:A	7.30371e-06	-1.11157e-10	-1.27982
21481122	chr8:21481122:A:T	8.22934e-06	-1.11157e-10	-1.1605
21481132	chr8:21481132:A:C	7.33768e-06	-1.11157e-10	-1.27518
21481831	chr8:21481831:C:G	3.99963e-06	-1.2921	-0.589899
21482127	chr8:21482127:T:A	6.63344e-06	-0.0950292	-1.28105
21482174	chr8:21482174:T:G	9.96053e-06	-1.21139	0.241818
21482183	chr8:21482183:A:G	5.68286e-06	-1.53075	-3.15096e-10
21482337	chr8:21482337:C:T	2.94772e-06	-1.19959	-0.987579
21482567	chr8:21482567:T:C	9.04852e-06	0.220413	-1.28601
21482703	chr8:21482703:AC:A	7.51038e-06	-1.11157e-10	-1.25192
21482708	chr8:21482708:G:A	7.10832e-06	-1.30694	-3.15096e-10
21482789	chr8:21482789:G:C	7.12906e-06	-1.11157e-10	-1.30402
21483014	chr8:21483014:A:T	3.87032e-06	-1.27305	-0.641818
21483168	chr8:21483168:C:T	9.69905e-06	0.237029	-1.2332
21483223	chr8:21483223:C:G	7.27485e-06	-1.11157e-10	-1.28378
21483421	chr8:21483421:T:G	6.0374e-06	-1.47023	-3.15096e-10
21484233	chr8:21484233:T:C	4.68706e-06	-0.739299	-0.984098
21484244	chr8:21484244:T:C	8.14121e-06	-1.11157e-10	-1.17126
21484356	chr8:21484356:C:T	6.78898e-06	-0.0700894	-1.28281
21484413	chr8:21484413:G:A	3.30525e-06	-1.351	-0.721687
21484848	chr8:21484848:T:G	9.01603e-06	-1.11157e-10	-1.0692
21484877	chr8:21484877:G:A	9.41716e-06	-1.11157e-10	-1.02567
21484890	chr8:21484890:A:G	8.66823e-06	-1.11157e-10	-1.10854
21484978	chr8:21484978:G:A	7.19265e-06	-1.11157e-10	-1.29514
21485039	chr8:21485039:G:A	9.48265e-06	-1.11157e-10	-1.01874
21485908	chr8:21485908:G:A	8.5841e-06	-1.11157e-10	-1.11829
21486035	chr8:21486035:A:G	8.50275e-06	-1.11157e-10	-1.12781
21486108	chr8:21486108:G:C	8.00851e-06	-1.11157e-10	-1.1877
21486196	chr8:21486196:A:T	1.68819e-05	-0.441957	-3.15096e-10
21486435	chr8:21486435:T:C	5.50406e-06	-1.56272	-3.15096e-10
21486496	chr8:21486496:C:A	7.29048e-06	-1.11157e-10	-1.28163
21486527	chr8:21486527:A:G	4.85601e-06	-0.466699	-1.22129
21486837	chr8:21486837:G:A	7.15061e-06	-1.11157e-10	-1.301
21486942	chr8:21486942:A:G	1.23619e-05	-1.11157e-10	-0.753585
21487344	chr8:21487344:G:C	8.26619e-06	-1.11157e-10	-1.15603
21487442	chr8:21487442:T:TA	2.24175e-06	-1.54753	-0.913419
21487590	chr8:21487590:C:T	3.2222e-06	-1.0453	-1.05284
21487800	chr8:21487800:T:G	7.1361e-06	-1.11157e-10	-1.30304
21487900	chr8:21487900:G:A	4.01932e-06	-1.55074	-0.326355
21487922	chr8:21487922:G:C	8.01787e-06	-1.11157e-10	-1.18653
21487935	chr8:21487935:A:C	5.75085e-06	-1.51885	-3.15096e-10
21487939	chr8:21487939:T:A	8.01532e-06	-1.11157e-10	-1.18685
21488145	chr8:21488145:T:C	9.35301e-06	-1.11157e-10	-1.0325
21488188	chr8:21488188:C:T	7.34028e-06	-1.11157e-10	-1.27482
21488536	chr8:21488536:G:A	8.02228e-06	-1.11157e-10	-1.18598
21489035	chr8:21489035:T:C	3.16195e-06	-0.982952	-1.13406
21489294	chr8:21489294:A:G	1.02244e-05	-1.11157e-10	-0.943423
21489416	chr8:21489416:C:T	3.36613e-05	-1.11157e-10	0.248147
21489654	chr8:21489654:C:T	7.53168e-06	-1.11157e-10	-1.24908
21489704	chr8:21489704:A:G	7.53621e-06	-1.11157e-10	-1.24848
21490482	chr8:21490482:A:T	2.60705e-06	-1.0106	-1.29938
21490613	chr8:21490613:A:G	7.2768e-06	-1.11157e-10	-1.28351
21490646	chr8:21490646:T:C	8.40178e-06	-1.13976	-3.15096e-10
21490841	chr8:21490841:T:C	1.58788e-06	-1.56454	-1.24126
21490914	chr8:21490914:T:C	1.98789e-06	-1.53519	-1.04594
21491000	chr8:21491000:T:C	4.05366e-06	-1.56584	-0.302747
21491567	chr8:21491567:T:C	7.26095e-06	-1.11157e-10	-1.28569
21491582	chr8:21491582:GC:G	1.97521e-06	-1.34643	-1.2411
21491589	chr8:21491589:C:T	4.37705e-06	-1.56484	-0.226986
21491620	chr8:21491620:T:C	1.49919e-06	-1.56516	-1.29812
21491711	chr8:21491711:C:T	2.82802e-06	-1.13189	-1.09674
21491855	chr8:21491855:A:T	8.48501e-06	-1.11157e-10	-1.1299
21491937	chr8:21491937:G:A	7.33367e-06	-1.11157e-10	-1.27573
21492810	chr8:21492810:T:C	7.60788e-06	-1.11157e-10	-1.23902
21492850	chr8:21492850:C:A	2.10382e-06	-1.47197	-1.05248
21493146	chr8:21493146:T:A	2.43645e-06	-1.42098	-0.956679
21493707	chr8:21493707:T:C	7.19113e-06	-1.11157e-10	-1.29535
21494266	chr8:21494266:T:C	7.17824e-06	-1.11157e-10	-1.29715
21494441	chr8:21494441:T:C	8.5959e-06	-1.11157e-10	-1.11692
21494527	chr8:21494527:C:T	2.27264e-06	-1.56552	-0.881736
21494647	chr8:21494647:G:T	9.5563e-06	-1.011	-3.15096e-10
21494687	chr8:21494687:A:G	2.14e-06	-1.56608	-0.941314
21494779	chr8:21494779:C:T	1.75049e-05	-1.11157e-10	-0.405722
21494791	chr8:21494791:G:A	2.45946e-06	-1.56632	-0.80194
21495252	chr8:21495252:G:A	1.09861e-05	-1.11157e-10	-0.871572
21495358	chr8:21495358:C:G	2.75003e-06	-1.56518	-0.691411
21495547	chr8:21495547:G:C	1.00129e-05	-1.11157e-10	-0.964331
21495965	chr8:21495965:C:T	2.7142e-06	-1.54614	-0.723569
21496000	chr8:21496000:T:C	4.79394e-06	-1.5655	-0.135351
21496479	chr8:21496479:C:A	1.17327e-05	-1.11157e-10	-0.805819
21496584	chr8:21496584:G:A	2.01565e-06	-1.47106	-1.0962
21496793	chr8:21496793:T:C	1.00646e-05	-1.11157e-10	-0.959179
21497106	chr8:21497106:T:C	2.45922e-06	-1.52037	-0.847989
21497249	chr8:21497249:G:A	1.38888e-05	-0.637117	-3.15096e-10
21497678	chr8:21497678:G:A	9.86037e-06	-0.979678	-3.15096e-10
21498286	chr8:21498286:C:A	7.21102e-06	-1.11157e-10	-1.29259
21498311	chr8:21498311:G:A	7.44392e-06	-1.11157e-10	-1.2608
21498711	chr8:21498711:T:C	1.09504e-05	-1.11157e-10	-0.874824
21499027	chr8:21499027:G:GATT	1.13718e-05	-0.837063	-3.15096e-10
21499089	chr8:21499089:T:C	1.63695e-06	-1.56569	-1.20968
21499115	chr8:21499115:G:C	8.01076e-06	-1.11157e-10	-1.18742
21499990	chr8:21499990:T:C	1.89336e-05	-1.11157e-10	-0.327264
21500382	chr8:21500382:G:A	6.07256e-06	-1.47531	0.0108896
21500446	chr8:21500446:A:T	7.3322e-06	-1.11157e-10	-1.27593
21500471	chr8:21500471:C:T	1.0691e-05	-1.11157e-10	-0.8988
21500557	chr8:21500557:A:G	3.46684e-05	-1.55301	1.83064
21500684	chr8:21500684:G:T	1.60759e-06	-1.49765	-1.29582
21500703	chr8:21500703:G:C	1.81994e-05	-1.11157e-10	-0.366814
21500864	chr8:21500864:G:A	8.84414e-06	-1.11157e-10	-1.08845
21501302	chr8:21501302:G:T	7.36747e-06	-1.11157e-10	-1.27113
21501670	chr8:21501670:G:A	9.52348e-06	-1.01444	-3.15096e-10
21501924	chr8:21501924:C:T	1.33744e-05	-1.30706	0.632198
21502005	chr8:21502005:A:G	7.19114e-06	-1.11157e-10	-1.29535
21502549	chr8:21502549:A:C	9.74653e-06	-1.11157e-10	-0.991291
21502876	chr8:21502876:C:T	9.19745e-06	-1.11157e-10	-1.04928
21502879	chr8:21502879:G:C	9.32777e-06	-1.11157e-10	-1.03521
21503095	chr8:21503095:C:G	7.41661e-06	-1.11157e-10	-1.26448
21503184	chr8:21503184:G:A	1.18706e-05	-1.48796	0.693823
21503681	chr8:21503681:G:A	8.31377e-06	-1.11157e-10	-1.15029
21503698	chr8:21503698:A:G	7.9908e-06	-1.11157e-10	-1.18991
21503923	chr8:21503923:A:C	1.2436e-05	-1.11157e-10	-0.747604
21505008	chr8:21505008:C:T	7.53438e-06	-1.11157e-10	-1.24873
21505122	chr8:21505122:T:A	2.06979e-06	-1.55651	-0.984248
21505147	chr8:21505147:T:C	1.02279e-05	-1.11157e-10	-0.943084
21505487	chr8:21505487:T:C	7.34654e-06	-1.11157e-10	-1.27397
21505610	chr8:21505610:A:G	2.52698e-05	-1.4738	1.43521
21505917	chr8:21505917:G:A	8.87804e-06	-1.08462	-3.15096e-10
21505995	chr8:21505995:G:A	2.55388e-05	-1.5051	1.4771
21506326	chr8:21506326:G:A	7.17405e-06	-1.29773	-3.15096e-10
21506787	chr8:21506787:C:T	3.05216e-06	-1.56371	-0.588646
21506912	chr8:21506912:A:G	8.83007e-06	-1.11157e-10	-1.09004
21506946	chr8:21506946:C:A	5.58461e-06	-1.45028	-0.0979092
21507491	chr8:21507491:A:G	7.50264e-06	-1.11157e-10	-1.25295
21507717	chr8:21507717:A:G	9.71659e-06	-1.56639	0.572019
21508482	chr8:21508482:C:T	2.46457e-06	-1.51613	-0.850059
21508488	chr8:21508488:C:T	1.17543e-05	-1.11157e-10	-0.80398
21508695	chr8:21508695:C:T	1.07586e-05	-1.11157e-10	-0.892499
21508889	chr8:21508889:A:C	1.32607e-05	-0.683393	-3.15096e-10
21508948	chr8:21508948:G:A	7.24205e-06	-1.11157e-10	-1.2883
21509291	chr8:21509291:T:C	8.1522e-06	-1.11157e-10	-1.16991
21509402	chr8:21509402:A:G	1.12165e-05	-0.850818	-3.15096e-10
21509888	chr8:21509888:A:C	2.36243e-06	-1.56192	-0.846587
21510319	chr8:21510319:G:A	1.13815e-05	-1.11157e-10	-0.836212
21510889	chr8:21510889:G:A	4.64703e-06	-1.5386	-0.193377
21511135	chr8:21511135:C:T	7.40617e-06	-1.11157e-10	-1.26589
21511268	chr8:21511268:G:A	2.16559e-06	-1.51908	-0.976426
21511688	chr8:21511688:C:T	1.96357e-06	-1.56167	-1.03177
21511885	chr8:21511885:G:A	5.03299e-06	-1.49384	-0.158345
21512125	chr8:21512125:G:A	9.47821e-06	-1.55755	0.53834
21512243	chr8:21512243:A:G	1.4953e-05	-1.11157e-10	-0.56329
21512248	chr8:21512248:G:A	1.85069e-06	-1.5614	-1.09124
21512572	chr8:21512572:G:A	1.09234e-05	-1.11157e-10	-0.877296
21512875	chr8:21512875:T:C	1.62834e-06	-1.52507	-1.25558
21512937	chr8:21512937:C:T	7.15282e-06	-1.11157e-10	-1.3007
21513066	chr8:21513066:G:A	7.69293e-06	-1.11157e-10	-1.2279
21513319	chr8:21513319:C:A	9.66829e-06	-0.999351	-3.15096e-10
21513377	chr8:21513377:T:C	2.76613e-05	-1.4582	1.51003
21513513	chr8:21513513:C:T	2.00168e-05	-1.53178	1.26015
21513777	chr8:21513777:TCAG:T	5.52396e-06	-1.55911	-3.15096e-10
21514026	chr8:21514026:A:T	1.60064e-06	-1.5582	-1.2396
21514228	chr8:21514228:G:T	2.17978e-06	-1.5325	-0.956477
21514268	chr8:21514268:T:C	1.57772e-06	-1.56362	-1.24861
21515750	chr8:21515750:C:T	4.29259e-06	-1.55451	-0.256806
21515759	chr8:21515759:G:A	7.18182e-06	-1.11157e-10	-1.29665
21516039	chr8:21516039:A:G	2.44574e-06	-1.56579	-0.808067
21516066	chr8:21516066:C:T	8.82319e-06	-1.53816	0.447346
21516259	chr8:21516259:T:C	2.28446e-06	-1.56628	-0.875794
21516546	chr8:21516546:A:G	2.031e-05	-1.11157e-10	-0.257087
21516675	chr8:21516675:A:C	2.49637e-06	-1.55248	-0.800883
21516676	chr8:21516676:G:A	2.5009e-06	-1.55067	-0.800883
21516687	chr8:21516687:C:T	2.50239e-06	-1.55007	-0.800883
21516818	chr8:21516818:T:C	1.59738e-06	-1.56522	-1.23462
21516874	chr8:21516874:T:C	5.67353e-06	-1.53239	-3.15096e-10
21516901	chr8:21516901:G:T	7.27415e-06	-1.11157e-10	-1.28387
21517012	chr8:21517012:C:T	2.78064e-06	-1.49008	-0.755444
21517225	chr8:21517225:G:C	9.56256e-06	-1.28148	0.271137
21517374	chr8:21517374:G:A	7.59216e-06	-1.11157e-10	-1.24109
21517484	chr8:21517484:G:C	7.78177e-06	-1.11157e-10	-1.21642
21517652	chr8:21517652:G:A	2.45843e-06	-1.52148	-0.847201
21518279	chr8:21518279:C:T	2.28424e-06	-1.49833	-0.943834
21518390	chr8:21518390:G:A	3.64638e-05	-1.11157e-10	0.328117
21518835	chr8:21518835:G:A	9.49398e-06	-1.01754	-3.15096e-10
21518922	chr8:21518922:G:A	2.73424e-06	-1.56588	-0.696471
21518940	chr8:21518940:T:G	1.19206e-05	-1.11157e-10	-0.789935
21519061	chr8:21519061:C:T	1.81803e-05	-1.11157e-10	-0.367863
21519777	chr8:21519777:T:C	1.97466e-06	-1.56636	-1.02145
21520475	chr8:21520475:T:C	5.66704e-06	-1.41169	-0.121846
21520826	chr8:21520826:C:T	5.69895e-06	-1.52792	-3.15096e-10
21520914	chr8:21520914:T:C	5.51247e-06	-1.56119	-3.15096e-10
21521295	chr8:21521295:G:A	3.19434e-06	-1.56615	-0.540669
21521579	chr8:21521579:A:T	9.52222e-06	-1.01457	-3.15096e-10
21521597	chr8:21521597:T:C	8.49536e-06	-1.11157e-10	-1.12868
21521907	chr8:21521907:G:C	5.52013e-06	-1.5598	-3.15096e-10
21521909	chr8:21521909:G:C	7.30426e-06	-1.11157e-10	-1.27974
21522365	chr8:21522365:A:C	1.78688e-06	-1.4983	-1.18942
21522712	chr8:21522712:T:C	2.6997e-06	-1.54247	-0.732594
21522756	chr8:21522756:G:A	7.19438e-06	-1.11157e-10	-1.2949
21522968	chr8:21522968:T:G	7.18081e-06	-1.11157e-10	-1.29679
21523452	chr8:21523452:G:A	7.43529e-06	-1.11157e-10	-1.26196
21523785	chr8:21523785:A:G	2.10542e-06	-1.22033	-1.30336
21524141	chr8:21524141:A:T	9.34687e-06	-1.11157e-10	-1.03316
21524171	chr8:21524171:C:G	1.2096e-05	-1.11157e-10	-0.775325
21524550	chr8:21524550:C:T	1.17961e-05	-0.80043	-3.15096e-10
21525175	chr8:21525175:C:T	9.13973e-06	-1.11157e-10	-1.05557
21525187	chr8:21525187:A:G	7.63525e-06	-1.11157e-10	-1.23543
21525351	chr8:21525351:C:G	2.88991e-06	-1.54536	-0.661616
21525694	chr8:21525694:C:T	3.51928e-06	-1.47415	-0.535798
21525910	chr8:21525910:C:T	7.79468e-06	-1.11157e-10	-1.21476
21525965	chr8:21525965:T:C	5.31784e-05	0.70545	-3.15096e-10
21525966	chr8:21525966:G:T	1.15066e-05	-1.11157e-10	-0.825281
21526934	chr8:21526934:A:G	2.83693e-06	-1.5338	-0.69168
21526959	chr8:21526959:T:G	2.49879e-06	-1.48964	-0.862758
21527160	chr8:21527160:T:C	8.43283e-06	-1.11157e-10	-1.13607
21527445	chr8:21527445:G:A	8.41807e-06	-1.11157e-10	-1.13782
21527691	chr8:21527691:T:C	7.96044e-06	-1.11157e-10	-1.19372
21528007	chr8:21528007:G:A	1.50501e-06	-1.56627	-1.29313
21528296	chr8:21528296:T:C	2.63367e-06	-1.29409	-1.00573
21528847	chr8:21528847:T:A	7.32375e-06	-1.11157e-10	-1.27708
21529090	chr8:21529090:G:A	1.5674e-06	-1.55092	-1.26786
21529094	chr8:21529094:A:T	9.74312e-06	-1.11157e-10	-0.99164
21529658	chr8:21529658:C:G	5.16686e-06	-1.55672	-0.069213
21530097	chr8:21530097:G:A	1.72548e-05	-1.11157e-10	-0.420114
21530169	chr8:21530169:G:A	1.63022e-06	-1.5663	-1.21318
21530330	chr8:21530330:T:A	7.13951e-06	-1.11157e-10	-1.30256
21531021	chr8:21531021:C:T	1.24508e-05	-1.11157e-10	-0.746414
21531333	chr8:21531333:G:A	1.04444e-05	-1.11157e-10	-0.922134
21531487	chr8:21531487:G:A	5.78842e-06	-1.55362	0.0412765
21531623	chr8:21531623:ACAAATAATAGT:A	8.77047e-06	-1.11157e-10	-1.09681
21531984	chr8:21531984:C:A	1.37703e-05	-1.11157e-10	-0.645686
21532006	chr8:21532006:G:A	7.33002e-06	-1.11157e-10	-1.27622
21532104	chr8:21532104:T:C	1.47363e-05	-1.11157e-10	-0.577888
21532265	chr8:21532265:G:A	4.01014e-05	-1.11157e-10	0.42321
21532403	chr8:21532403:T:C	7.47693e-06	-1.11157e-10	-1.25638
21532422	chr8:21532422:C:G	1.59343e-05	-1.11157e-10	-0.499727
21532578	chr8:21532578:C:A	1.53787e-05	-1.11157e-10	-0.535218
21533027	chr8:21533027:A:G	1.66641e-06	-1.48849	-1.26904
21533122	chr8:21533122:C:A	1.21952e-05	-1.11157e-10	-0.767158
21534086	chr8:21534086:T:A	1.04048e-05	-1.11157e-10	-0.925935
21534333	chr8:21534333:G:T	4.04397e-06	-0.9592	-0.911775
21534453	chr8:21534453:C:T	4.27363e-06	-1.03049	-0.785252
21534730	chr8:21534730:G:A	9.11048e-06	-1.11157e-10	-1.05878
21535124	chr8:21535124:T:G	1.95144e-05	-1.11157e-10	-0.297048
21535408	chr8:21535408:G:C	2.54569e-06	-1.3403	-0.993499
21536118	chr8:21536118:A:G	8.07055e-06	-1.11157e-10	-1.17998
21536179	chr8:21536179:A:G	2.43637e-06	-1.42374	-0.953956
21536353	chr8:21536353:C:T	7.18181e-06	-1.11157e-10	-1.29665
21536402	chr8:21536402:C:G	1.33574e-05	-1.11157e-10	-0.676131
21536592	chr8:21536592:T:G	1.75824e-06	-1.56048	-1.14341
21536615	chr8:21536615:G:A	8.20724e-06	-1.11157e-10	-1.16319
21536630	chr8:21536630:T:C	1.34741e-05	-1.11157e-10	-0.667435
21536841	chr8:21536841:C:T	7.46845e-06	-1.11157e-10	-1.25751
21536897	chr8:21536897:C:A	9.21877e-06	-1.11157e-10	-1.04696
21537100	chr8:21537100:G:C	7.13675e-06	-1.11157e-10	-1.30294
21537263	chr8:21537263:C:T	7.77376e-06	-1.11157e-10	-1.21745
21538097	chr8:21538097:G:A	1.50668e-06	-1.55652	-1.30177
21538117	chr8:21538117:C:G	1.70168e-06	-1.47981	-1.25677
21538134	chr8:21538134:T:C	7.37685e-06	-1.11157e-10	-1.26985
21538488	chr8:21538488:C:T	7.80058e-06	-1.11157e-10	-1.214
21538857	chr8:21538857:A:G	1.73236e-06	-1.51498	-1.20374
21539024	chr8:21539024:T:C	7.46959e-06	-1.25736	-3.15096e-10
21539624	chr8:21539624:A:G	6.54365e-06	-1.38971	-3.15096e-10
21539884	chr8:21539884:T:G	9.84247e-06	-1.11157e-10	-0.981495
21539931	chr8:21539931:C:T	7.65321e-06	-1.11157e-10	-1.23308
21540256	chr8:21540256:A:T	7.1287e-06	-1.11157e-10	-1.30407
21540910	chr8:21540910:T:C	1.03238e-05	-1.11157e-10	-0.933746
21541078	chr8:21541078:T:C	7.67842e-06	-1.11157e-10	-1.22979
21541547	chr8:21541547:C:G	8.6311e-06	-1.11157e-10	-1.11283
21541562	chr8:21541562:G:A	1.58063e-06	-1.56555	-1.24483
21541713	chr8:21541713:T:C	1.76013e-05	-1.11157e-10	-0.40023
21542638	chr8:21542638:G:A	8.26035e-06	-1.11157e-10	-1.15673
21542688	chr8:21542688:C:G	3.37723e-06	-1.44249	-0.60866
21543991	chr8:21543991:A:G	2.58605e-06	-1.53218	-0.785891
21544395	chr8:21544395:G:C	8.55648e-06	-1.11157e-10	-1.12151
21544465	chr8:21544465:G:A	1.81416e-06	-1.49175	-1.18084
21544485	chr8:21544485:A:G	1.54614e-06	-1.56544	-1.267
21544568	chr8:21544568:A:G	2.99977e-06	-1.56631	-0.603356
21544616	chr8:21544616:C:T	2.71793e-05	-1.11157e-10	0.0342543
21544831	chr8:21544831:C:T	8.96344e-06	-1.11157e-10	-1.07505
21544875	chr8:21544875:C:T	7.93009e-06	-1.11157e-10	-1.19754
21545508	chr8:21545508:G:A	0.00010631	-0.816034	2.21419
21545730	chr8:21545730:T:G	1.59109e-05	-1.11157e-10	-0.501196
21546636	chr8:21546636:T:C	7.29701e-06	-1.11157e-10	-1.28074
21546744	chr8:21546744:C:T	1.4457e-05	-1.03351	0.43649
21546870	chr8:21546870:G:A	2.13505e-06	-1.47875	-1.03096
21546942	chr8:21546942:A:G	2.08578e-06	-1.55784	-0.975217
21547938	chr8:21547938:T:C	1.04065e-05	-1.11157e-10	-0.925771
21548415	chr8:21548415:G:A	3.43288e-05	0.267783	-3.15096e-10
21548453	chr8:21548453:C:T	7.25681e-06	-1.11157e-10	-1.28626
21548502	chr8:21548502:G:A	0.000110408	1.43598	-3.15096e-10
21548689	chr8:21548689:C:G	1.51982e-06	-1.56624	-1.28337
21548756	chr8:21548756:G:C	1.10496e-05	-1.11157e-10	-0.865807
21549881	chr8:21549881:T:C	1.68145e-06	-1.56187	-1.18667
21550296	chr8:21550296:C:T	7.14584e-06	-1.11157e-10	-1.30167
21550393	chr8:21550393:C:T	3.08996e-05	-1.11157e-10	0.162542
21550558	chr8:21550558:C:T	7.32487e-06	-1.11157e-10	-1.27693
21550694	chr8:21550694:G:T	1.96605e-06	-1.45397	-1.1382
21550707	chr8:21550707:A:G	2.20985e-06	-1.23297	-1.24231
21551830	chr8:21551830:C:T	2.95698e-06	-1.44762	-0.736418
21551886	chr8:21551886:A:G	1.25404e-05	-0.669105	-0.0701406
21551930	chr8:21551930:T:A	2.94848e-06	-1.42562	-0.761296
21552123	chr8:21552123:G:T	1.08661e-05	-1.17256	0.290008
21553010	chr8:21553010:C:A	9.08264e-06	-1.11157e-10	-1.06184
21553042	chr8:21553042:G:A	1.08213e-05	-1.11157e-10	-0.88669
21554068	chr8:21554068:A:T	2.4949e-06	-1.56264	-0.791312
21554155	chr8:21554155:G:T	1.35763e-05	-1.11157e-10	-0.659877
21555247	chr8:21555247:A:G	7.94873e-06	-1.11157e-10	-1.19519
21555354	chr8:21555354:A:C	7.93861e-06	-1.11157e-10	-1.19646
21555461	chr8:21555461:T:C	1.53231e-06	-1.54678	-1.29464
21555618	chr8:21555618:C:T	9.50848e-06	-1.11157e-10	-1.01602
21555649	chr8:21555649:T:C	1.06973e-05	-1.08348	0.185264
21555965	chr8:21555965:G:A	8.00358e-06	-1.11157e-10	-1.18831
21556475	chr8:21556475:T:C	4.53705e-06	-1.01776	-0.738161
21556562	chr8:21556562:A:G	1.10031e-05	-1.11157e-10	-0.870027
21556999	chr8:21556999:C:T	4.84216e-05	-1.11157e-10	0.611744
21557027	chr8:21557027:C:A	9.04662e-06	-1.24293	0.17712
21558059	chr8:21558059:G:A	8.40491e-06	-1.11157e-10	-1.13939
21558076	chr8:21558076:A:G	1.55563e-06	-1.55856	-1.26775
21558115	chr8:21558115:G:A	6.48357e-06	-1.39893	-3.15096e-10
21558386	chr8:21558386:C:T	9.6924e-06	-1.11157e-10	-0.99686
21558519	chr8:21558519:G:T	3.20738e-06	-1.27275	-0.829994
21559343	chr8:21559343:G:A	7.20472e-06	-1.11157e-10	-1.29347
21559460	chr8:21559460:A:G	1.6707e-06	-1.53136	-1.2236
21559512	chr8:21559512:C:T	1.52815e-05	-1.21441	0.672848
21560431	chr8:21560431:G:C	7.98593e-06	-1.11157e-10	-1.19052
21560602	chr8:21560602:T:C	8.63742e-06	-1.11157e-10	-1.1121
21560787	chr8:21560787:G:A	7.60851e-06	-1.23894	-3.15096e-10
21561077	chr8:21561077:T:A	9.4392e-06	-1.11157e-10	-1.02333
21561279	chr8:21561279:G:A	6.85272e-06	-0.445215	-0.898341
21561590	chr8:21561590:G:A	0.00241692	-1.11157e-10	4.52205
21562347	chr8:21562347:T:C	4.90339e-06	-0.765447	-0.912828
21562774	chr8:21562774:C:T	3.20297e-06	-0.807556	-1.29657
21562979	chr8:21562979:C:T	7.23138e-06	-1.11157e-10	-1.28977
21563051	chr8:21563051:A:G	1.81735e-05	0.347229	-0.715465
21563364	chr8:21563364:AC:A	7.12742e-06	-1.11157e-10	-1.30425
21563737	chr8:21563737:C:T	8.91162e-05	-1.11157e-10	1.22174
21564105	chr8:21564105:C:T	2.267e-05	-0.14716	-3.15096e-10
21564622	chr8:21564622:C:G	7.52594e-06	-1.11157e-10	-1.24985
21565089	chr8:21565089:C:T	3.44997e-06	-1.21599	-0.813841
21565650	chr8:21565650:G:A	2.9592e-05	-1.11157e-10	0.119302
21566037	chr8:21566037:G:A	7.78812e-06	-1.11157e-10	-1.2156
21567354	chr8:21567354:A:G	9.36006e-06	-1.11157e-10	-1.03175
21568305	chr8:21568305:A:T	9.43001e-06	-1.11157e-10	-1.0243
21568429	chr8:21568429:T:C	1.63058e-06	-1.56562	-1.21365
21568957	chr8:21568957:T:C	1.14618e-05	-1.11157e-10	-0.829184
21569010	chr8:21569010:T:C	1.57872e-06	-1.557	-1.25459
21569151	chr8:21569151:G:A	1.23199e-05	-1.11157e-10	-0.756988
21570160	chr8:21570160:A:G	1.68326e-06	-1.56634	-1.18113
21570263	chr8:21570263:GACTGGT:G	3.22664e-06	-1.21596	-0.880801
21570541	chr8:21570541:T:A	7.27964e-06	-0.531999	-0.751122
21570753	chr8:21570753:C:T	3.37888e-06	-0.794971	-1.25569
21570848	chr8:21570848:A:C	1.24943e-05	-1.11157e-10	-0.742927
21571229	chr8:21571229:A:G	8.94896e-06	-1.11157e-10	-1.07667
21571415	chr8:21571415:T:C	9.35052e-06	-1.11157e-10	-1.03277
21572356	chr8:21572356:A:T	1.11855e-05	-1.11157e-10	-0.853583
21572426	chr8:21572426:G:A	8.86691e-06	-1.11157e-10	-1.08588
21574212	chr8:21574212:G:A	1.10343e-05	-1.11157e-10	-0.867198
21574676	chr8:21574676:T:G	2.152e-05	-1.11157e-10	-0.199219
21575139	chr8:21575139:C:G	2.94682e-05	-1.11157e-10	0.115111
21575162	chr8:21575162:C:T	2.87543e-05	-1.11157e-10	0.0905847
21575215	chr8:21575215:T:G	2.06105e-05	-1.11157e-10	-0.242403
21575228	chr8:21575228:G:A	1.16131e-05	-1.11157e-10	-0.816066
21575301	chr8:21575301:C:G	1.0923e-05	-1.11157e-10	-0.877331
21576062	chr8:21576062:C:T	2.80552e-05	-1.11157e-10	0.0659725
21576366	chr8:21576366:C:T	1.21814e-05	-1.11157e-10	-0.768295
21576438	chr8:21576438:G:A	7.14878e-06	-1.11157e-10	-1.30126
21576626	chr8:21576626:G:A	9.36518e-06	-1.11157e-10	-1.0312
21576875	chr8:21576875:G:A	2.52685e-05	-1.11157e-10	-0.038642
21576879	chr8:21576879:G:C	2.44562e-05	-1.11157e-10	-0.0713183
21577003	chr8:21577003:C:T	2.88263e-05	-1.11157e-10	0.0930846
21577066	chr8:21577066:T:C	3.921e-06	-1.37226	-0.529599
21577108	chr8:21577108:G:A	1.45551e-05	-1.11157e-10	-0.590259
21577221	chr8:21577221:G:A	7.62244e-06	-1.11157e-10	-1.23711
21577558	chr8:21577558:G:A	3.56017e-06	-0.796918	-1.20147
21577857	chr8:21577857:T:C	7.38179e-06	-1.11157e-10	-1.26919
21577870	chr8:21577870:G:A	7.34099e-06	-1.11157e-10	-1.27473
21577962	chr8:21577962:G:T	3.40029e-06	-0.78599	-1.25835
21578257	chr8:21578257:G:A	8.35328e-06	-1.11157e-10	-1.14555
21578635	chr8:21578635:C:A	1.26416e-05	-1.11157e-10	-0.731211
21578714	chr8:21578714:A:G	1.9511e-05	-1.11157e-10	-0.297224
21578943	chr8:21578943:G:A	1.13122e-05	-1.11157e-10	-0.842322
21579482	chr8:21579482:G:A	2.62198e-06	-1.37094	-0.93333
21579778	chr8:21579778:T:C	5.83368e-06	-1.50455	-3.15096e-10
21579843	chr8:21579843:T:C	2.96127e-05	-1.11157e-10	0.120003
21580341	chr8:21580341:ATC:A	1.60211e-06	-1.49668	-1.3002
21580900	chr8:21580900:T:C	1.96677e-06	-1.50472	-1.08709
21581016	chr8:21581016:C:T	1.59343e-06	-1.51146	-1.29085
21581272	chr8:21581272:G:A	2.39231e-06	-1.43958	-0.95636
21582293	chr8:21582293:C:A	7.59132e-06	-1.11157e-10	-1.2412
21582773	chr8:21582773:G:A	2.52812e-06	-1.49024	-0.850487
21582814	chr8:21582814:G:A	1.12431e-05	-1.11157e-10	-0.848445
21583524	chr8:21583524:G:A	2.12939e-06	-1.48435	-1.02802
21583599	chr8:21583599:C:T	7.08682e-06	-1.30997	-3.15096e-10
21583658	chr8:21583658:G:A	1.07819e-05	-1.11157e-10	-0.890329
21583762	chr8:21583762:G:T	3.10878e-05	-1.11157e-10	0.168614
21583968	chr8:21583968:C:T	1.18975e-05	-1.11157e-10	-0.791873
21584002	chr8:21584002:G:A	3.57351e-05	-1.11157e-10	0.307932
21584144	chr8:21584144:C:A	3.4113e-06	-1.56555	-0.475562
21584185	chr8:21584185:C:T	1.71856e-05	-1.11157e-10	-0.424133
21585106	chr8:21585106:C:T	1.99251e-06	-1.53965	-1.03915
21585119	chr8:21585119:C:T	1.72961e-05	-1.11157e-10	-0.417719
21585185	chr8:21585185:C:G	7.24657e-06	-1.11157e-10	-1.28767
21586045	chr8:21586045:C:T	1.66222e-06	-1.51587	-1.24418
21586099	chr8:21586099:G:A	1.15549e-05	-0.821092	-3.15096e-10
21586754	chr8:21586754:G:A	7.95964e-06	-1.11157e-10	-1.19382
21586832	chr8:21586832:T:A	5.13942e-06	-1.46354	-0.167723
21587071	chr8:21587071:C:G	1.82417e-05	-1.11157e-10	-0.36449
21588367	chr8:21588367:C:T	1.69139e-06	-1.54105	-1.2016
21588473	chr8:21588473:G:A	1.19873e-05	-1.11157e-10	-0.784357
21588481	chr8:21588481:C:T	2.10622e-06	-1.49806	-1.02525
21588641	chr8:21588641:AG:A	1.71683e-06	-1.53472	-1.193
21589065	chr8:21589065:TC:T	1.6186e-06	-1.53463	-1.25201
21589141	chr8:21589141:C:T	5.66626e-06	-1.53367	-3.15096e-10
21589698	chr8:21589698:A:G	2.75423e-06	-1.5659	-0.689166
21589765	chr8:21589765:G:T	1.24114e-05	-1.43084	0.681255
21590346	chr8:21590346:C:T	6.76676e-05	-1.11157e-10	0.946406
21590569	chr8:21590569:C:G	3.07133e-06	-1.56635	-0.579739
21590626	chr8:21590626:G:C	2.48423e-06	-1.45479	-0.903445
21590693	chr8:21590693:G:A	6.42067e-05	-1.11157e-10	0.893906
21590752	chr8:21590752:T:C	2.97899e-06	-1.56486	-0.611758
21590926	chr8:21590926:A:G	4.57362e-05	-1.11157e-10	0.554687
21591071	chr8:21591071:G:A	3.16494e-06	-1.56564	-0.550428
21591124	chr8:21591124:T:C	3.17507e-06	-1.5648	-0.548077
21591147	chr8:21591147:A:G	3.14637e-06	-1.56598	-0.555972
21591152	chr8:21591152:T:C	3.14632e-06	-1.566	-0.555972
21591171	chr8:21591171:C:T	7.56618e-06	-1.11157e-10	-1.24451
21591257	chr8:21591257:A:G	7.65699e-06	-1.23258	-3.15096e-10
21591286	chr8:21591286:A:C	2.36071e-06	-1.4931	-0.916141
21591482	chr8:21591482:G:A	2.609e-06	-1.49513	-0.814102
21591531	chr8:21591531:G:A	3.1765e-06	-1.56637	-0.54605
21591653	chr8:21591653:G:A	3.27203e-06	-1.5651	-0.517692
21591669	chr8:21591669:A:C	4.56608e-05	-1.11157e-10	0.553038
21591766	chr8:21591766:C:T	2.98598e-06	-1.56602	-0.60825
21591775	chr8:21591775:A:G	8.03628e-06	-1.43751	0.253276
21592041	chr8:21592041:A:G	2.96915e-06	-1.56594	-0.613989
21592052	chr8:21592052:AACAGGGGAAG:A	6.95719e-05	-0.339614	1.31377
21592103	chr8:21592103:A:G	3.17539e-06	-1.56544	-0.54733
21592335	chr8:21592335:G:T	3.43208e-05	-1.11157e-10	0.267549
21592668	chr8:21592668:A:C	9.28906e-06	-1.47643	0.437064
21592671	chr8:21592671:A:C	5.64053e-06	-1.53822	-3.15096e-10
21592836	chr8:21592836:C:T	2.10197e-05	-1.11157e-10	-0.22274
21593040	chr8:21593040:G:A	4.46754e-05	-1.11157e-10	0.531222
21593304	chr8:21593304:G:A	3.96506e-06	-1.56623	-0.324447
21593437	chr8:21593437:G:A	3.53419e-06	-1.56636	-0.439356
21593541	chr8:21593541:G:A	5.79726e-06	-1.51082	-3.15096e-10
21593549	chr8:21593549:G:A	3.58006e-06	-1.56579	-0.427027
21593562	chr8:21593562:A:G	3.4437e-06	-1.56638	-0.465273
21593675	chr8:21593675:C:T	3.58854e-06	-1.56581	-0.424643
21593921	chr8:21593921:T:C	4.39996e-06	-1.56638	-0.220226
21594121	chr8:21594121:A:G	3.028e-06	-1.56495	-0.59535
21594128	chr8:21594128:A:G	1.69398e-06	-1.52389	-1.21723
21594208	chr8:21594208:G:A	3.60462e-06	-1.56597	-0.420013
21594383	chr8:21594383:C:T	3.49346e-06	-1.56349	-0.453819
21594737	chr8:21594737:A:G	4.23047e-06	-1.56619	-0.259702
21594863	chr8:21594863:C:T	4.08596e-06	-1.56636	-0.294282
21594878	chr8:21594878:T:C	7.17372e-06	-1.11157e-10	-1.29778
21594914	chr8:21594914:G:A	4.37846e-06	-1.56618	-0.225325
21594955	chr8:21594955:T:C	4.28957e-06	-1.56508	-0.246936
21595281	chr8:21595281:T:C	4.04903e-06	-1.56633	-0.303392
21595350	chr8:21595350:A:G	4.07848e-06	-1.56633	-0.296149
21595437	chr8:21595437:T:C	1.19561e-05	-1.11157e-10	-0.786957
21595505	chr8:21595505:A:G	8.78022e-06	-1.56639	0.470688
21595787	chr8:21595787:A:C	1.81041e-05	-1.11157e-10	-0.372062
21596057	chr8:21596057:A:T	4.84296e-06	-1.56635	-0.124328
21596229	chr8:21596229:T:C	7.71226e-06	-1.22539	-3.15096e-10
21596271	chr8:21596271:G:A	5.39095e-06	-1.56632	-0.017165
21596353	chr8:21596353:T:G	5.09783e-06	-1.56638	-0.0730067
21596423	chr8:21596423:A:C	6.17218e-06	-1.44815	-3.15096e-10
21596516	chr8:21596516:A:G	8.54063e-06	-0.885702	-0.237666
21596520	chr8:21596520:C:T	1.03861e-05	-1.11157e-10	-0.927729
21596640	chr8:21596640:C:T	6.14153e-06	-1.45313	-3.15096e-10
21596672	chr8:21596672:TAAC:T	1.16856e-05	-1.56226	0.752415
21596747	chr8:21596747:C:T	4.77638e-06	-1.56632	-0.138195
21596832	chr8:21596832:T:G	9.32596e-06	-1.11157e-10	-1.0354
21596874	chr8:21596874:T:C	7.30983e-06	-1.11157e-10	-1.27898
21596893	chr8:21596893:T:G	2.80749e-05	-1.11157e-10	0.0666739
21597007	chr8:21597007:T:C	4.38765e-06	-1.56359	-0.225818
21597124	chr8:21597124:A:G	4.31132e-06	-1.56067	-0.246294
21597166	chr8:21597166:G:A	5.07525e-06	-1.56622	-0.0776032
21597269	chr8:21597269:A:G	9.99246e-06	-1.11157e-10	-0.966372
21597375	chr8:21597375:C:T	1.60856e-05	-1.54083	1.05055
21597703	chr8:21597703:A:C	4.62573e-05	-1.11157e-10	0.566018
21597780	chr8:21597780:G:T	1.9793e-06	-1.54643	-1.03903
21597813	chr8:21597813:C:T	1.80307e-06	-1.55189	-1.12682
21597895	chr8:21597895:A:G	4.6232e-05	-1.11157e-10	0.565471
21598605	chr8:21598605:G:A	1.73215e-06	-1.54993	-1.16891
21598606	chr8:21598606:C:T	4.71349e-05	-1.11157e-10	0.584811
21598764	chr8:21598764:C:T	2.37932e-06	-1.52889	-0.872503
21598825	chr8:21598825:C:T	1.74824e-06	-1.55013	-1.15946
21599104	chr8:21599104:G:A	1.82361e-06	-1.55237	-1.11501
21599155	chr8:21599155:C:T	7.13975e-06	-1.11157e-10	-1.30252
21599210	chr8:21599210:C:T	2.20273e-06	-1.50906	-0.969447
21599263	chr8:21599263:A:G	3.04507e-06	-1.50915	-0.645527
21599504	chr8:21599504:A:G	2.1761e-06	-1.51534	-0.975326
21599725	chr8:21599725:T:A	2.24598e-06	-1.50918	-0.949877
21599747	chr8:21599747:C:T	2.18506e-06	-1.51751	-0.969054
21599748	chr8:21599748:G:A	8.65186e-06	-1.11043	-3.15096e-10
21599801	chr8:21599801:G:A	2.3668e-06	-1.48036	-0.926304
21599825	chr8:21599825:AGGAGGAAG:A	4.2551e-06	-1.37751	-0.442574
21601039	chr8:21601039:T:C	1.18924e-05	-1.11157e-10	-0.792306
21601661	chr8:21601661:C:T	1.89471e-06	-1.41087	-1.21826
21601999	chr8:21601999:G:C	1.77364e-05	-1.11157e-10	-0.392584
21602055	chr8:21602055:G:A	1.30979e-05	-0.623683	-0.0720696
21602782	chr8:21602782:C:T	2.45116e-06	-1.44989	-0.921754
21602801	chr8:21602801:G:T	1.6233e-06	-1.4973	-1.28644
21602883	chr8:21602883:A:G	5.5592e-06	-1.55275	-3.15096e-10
21603480	chr8:21603480:C:A	2.21847e-05	-1.11157e-10	-0.168799
21603576	chr8:21603576:T:C	1.23154e-05	-1.11157e-10	-0.757351
21603978	chr8:21603978:G:A	2.29059e-05	-0.136809	-3.15096e-10
21604069	chr8:21604069:G:A	1.72496e-06	-1.53664	-1.18636
21604364	chr8:21604364:G:A	3.44827e-06	-1.06907	-0.961261
21604471	chr8:21604471:A:G	7.2824e-06	-1.11157e-10	-1.28274
21604558	chr8:21604558:A:G	9.89262e-06	-1.11157e-10	-0.976413
21604584	chr8:21604584:C:T	7.1712e-06	-1.11157e-10	-1.29813
21604834	chr8:21604834:C:A	3.27028e-06	-1.04387	-1.03946
21604945	chr8:21604945:G:A	4.43643e-06	-1.4895	-0.288854
21604981	chr8:21604981:G:A	7.3531e-06	-1.11157e-10	-1.27308
21605014	chr8:21605014:G:A	3.67471e-05	-1.11157e-10	0.335857
21605017	chr8:21605017:G:A	2.33954e-05	-1.11157e-10	-0.115664
21605086	chr8:21605086:G:A	2.64205e-05	-1.11157e-10	0.0059364
21605340	chr8:21605340:C:T	1.99864e-06	-1.49299	-1.08275
21605422	chr8:21605422:G:C	0.000176474	-1.11157e-10	1.90497
21605555	chr8:21605555:T:C	6.11391e-05	-1.11157e-10	0.844949
21606220	chr8:21606220:T:C	2.57294e-06	-1.50713	-0.81602
21606443	chr8:21606443:T:G	7.79185e-06	-1.11157e-10	-1.21512
21606721	chr8:21606721:A:G	9.30866e-06	-1.11157e-10	-1.03726
21607037	chr8:21607037:T:C	2.26119e-05	-1.11157e-10	-0.149724
21607176	chr8:21607176:G:A	2.06262e-06	-1.49902	-1.0452
21607455	chr8:21607455:GC:G	5.66664e-06	-1.53361	-3.15096e-10
21607464	chr8:21607464:G:A	1.90022e-06	-1.55136	-1.07487
21607958	chr8:21607958:C:T	4.57305e-06	-1.53844	-0.209583
21608569	chr8:21608569:A:G	2.13285e-05	-1.11157e-10	-0.208158
21608600	chr8:21608600:C:CT	3.6182e-05	-1.11157e-10	0.320359
21608602	chr8:21608602:C:T	3.62078e-05	-1.11157e-10	0.321072
21608738	chr8:21608738:C:T	8.63546e-06	-1.51021	0.397888
21608755	chr8:21608755:T:C	1.62659e-06	-1.56219	-1.21952
21608834	chr8:21608834:G:A	6.07264e-06	-1.46441	-3.15096e-10
21608852	chr8:21608852:T:A	2.08462e-05	-1.11157e-10	-0.231032
21609289	chr8:21609289:A:G	2.22701e-05	-1.11157e-10	-0.164957
21609470	chr8:21609470:G:A	1.63511e-06	-1.51907	-1.25742
21609661	chr8:21609661:G:A	1.57709e-06	-1.50882	-1.3038
21609667	chr8:21609667:A:T	2.20642e-05	-1.11157e-10	-0.174246
21609705	chr8:21609705:G:A	2.47487e-05	-1.11157e-10	-0.0594287
21610410	chr8:21610410:G:C	2.02937e-05	-0.257894	-3.15096e-10
21610661	chr8:21610661:C:T	2.41007e-05	-1.11157e-10	-0.0859592
21610736	chr8:21610736:C:T	2.39786e-05	-1.11157e-10	-0.0910403
21610756	chr8:21610756:G:C	2.17645e-06	-1.52787	-0.96264
21610830	chr8:21610830:A:G	7.22304e-06	-1.46851	0.177581
21610985	chr8:21610985:T:C	1.52093e-06	-1.5493	-1.29959
21611238	chr8:21611238:G:C	5.56584e-06	-1.55155	-3.15096e-10
21611281	chr8:21611281:G:A	2.38615e-05	-1.11157e-10	-0.0959366
21611312	chr8:21611312:T:C	7.13668e-06	-0.558563	-0.744392
21611536	chr8:21611536:A:G	1.6093e-05	-1.11157e-10	-0.489815
21611708	chr8:21611708:C:T	1.87762e-05	-1.11157e-10	-0.335612
21611743	chr8:21611743:G:A	9.22147e-06	-1.11157e-10	-1.04667
21611838	chr8:21611838:A:G	6.02351e-06	-1.47253	-3.15096e-10
21612003	chr8:21612003:C:T	1.26531e-05	-1.11157e-10	-0.730299
21612573	chr8:21612573:A:G	9.19622e-06	-1.11157e-10	-1.04941
21612725	chr8:21612725:C:T	5.55736e-06	-1.55308	-3.15096e-10
21613154	chr8:21613154:C:T	1.96117e-05	-1.11157e-10	-0.292077
21613168	chr8:21613168:G:T	8.15421e-05	-1.11157e-10	1.13292
21613363	chr8:21613363:A:C	1.91247e-05	-1.11157e-10	-0.31722
21613370	chr8:21613370:C:T	3.71976e-06	-1.55191	-0.402635
21613376	chr8:21613376:T:C	3.5187e-06	-1.52901	-0.481098
21613432	chr8:21613432:G:T	1.22946e-05	-1.11157e-10	-0.759039
21613497	chr8:21613497:T:C	1.60546e-06	-1.50825	-1.28654
21613900	chr8:21613900:C:T	1.66951e-06	-1.48624	-1.26943
21614079	chr8:21614079:A:C	1.63231e-06	-1.51383	-1.26438
21614156	chr8:21614156:T:G	8.5021e-06	-1.12789	-3.15096e-10
21614334	chr8:21614334:T:A	1.72799e-06	-1.4761	-1.24515
21614363	chr8:21614363:C:T	1.01691e-05	-1.11157e-10	-0.948848
21614430	chr8:21614430:C:T	2.36422e-06	-1.49767	-0.910089
21614517	chr8:21614517:C:T	1.75534e-06	-1.46667	-1.23887
21614537	chr8:21614537:T:C	7.16179e-06	-1.11157e-10	-1.29944
21614700	chr8:21614700:C:T	1.0577e-05	-1.11157e-10	-0.90952
21615000	chr8:21615000:G:A	1.10366e-05	-1.11157e-10	-0.866986
21615021	chr8:21615021:G:A	8.94303e-06	-1.11157e-10	-1.07733
21615226	chr8:21615226:T:C	1.09821e-05	-1.11157e-10	-0.871935
21615384	chr8:21615384:AC:A	3.62149e-06	-1.41255	-0.568764
21615416	chr8:21615416:CCT:C	8.45587e-06	-1.13334	-3.15096e-10
21615574	chr8:21615574:C:G	3.5376e-06	-1.39817	-0.606586
21615626	chr8:21615626:C:T	8.25874e-06	-1.11157e-10	-1.15693
21615642	chr8:21615642:T:G	5.68366e-06	-1.53061	-3.15096e-10
21615775	chr8:21615775:C:T	8.98694e-06	-1.47461	0.402182
21615798	chr8:21615798:G:A	2.11613e-05	-1.11157e-10	-0.21603
21616044	chr8:21616044:A:G	2.09732e-05	-1.11157e-10	-0.224956
21616085	chr8:21616085:A:G	1.18611e-05	-1.11157e-10	-0.794937
21616129	chr8:21616129:A:G	2.64351e-06	-1.48388	-0.812217
21616176	chr8:21616176:G:A	7.17082e-06	-1.11157e-10	-1.29818
21616294	chr8:21616294:C:T	1.85669e-06	-1.35366	-1.29574
21616577	chr8:21616577:G:A	1.86507e-06	-1.34173	-1.30317
21616838	chr8:21616838:C:T	5.52025e-06	-1.55978	-3.15096e-10
21617124	chr8:21617124:G:A	1.68416e-06	-1.45058	-1.29636
21618006	chr8:21618006:T:C	1.10585e-05	-1.11157e-10	-0.865005
21618155	chr8:21618155:A:T	1.17191e-05	-1.11157e-10	-0.806979
21618192	chr8:21618192:G:A	1.83891e-06	-1.5162	-1.14283
21618245	chr8:21618245:C:T	1.14946e-05	-1.11157e-10	-0.826323
21618442	chr8:21618442:A:G	2.12086e-06	-1.29347	-1.22291
21618538	chr8:21618538:C:T	1.10722e-05	-1.11157e-10	-0.86376
21618674	chr8:21618674:CT:C	1.02097e-05	-1.11157e-10	-0.944863
21618735	chr8:21618735:G:A	8.56991e-06	-1.11157e-10	-1.11994
21618756	chr8:21618756:T:C	1.26136e-05	-1.11157e-10	-0.733424
21619010	chr8:21619010:C:A	1.08214e-05	-1.11157e-10	-0.88668
21619163	chr8:21619163:A:G	5.96428e-06	-1.48241	-3.15096e-10
21619239	chr8:21619239:C:T	1.94968e-06	-1.53502	-1.06552
21619357	chr8:21619357:C:T	2.1949e-05	-1.11157e-10	-0.179479
21619370	chr8:21619370:C:T	8.04987e-06	-1.11157e-10	-1.18255
21619852	chr8:21619852:G:C	1.5752e-06	-1.53253	-1.28129
21620241	chr8:21620241:T:C	1.80742e-05	-1.11157e-10	-0.373715
21620309	chr8:21620309:A:G	1.13649e-05	-1.11157e-10	-0.837674
21620383	chr8:21620383:G:A	2.52047e-05	-1.11157e-10	-0.04117
21620989	chr8:21620989:T:C	7.71066e-06	-1.11157e-10	-1.2256
21621136	chr8:21621136:C:T	1.08146e-05	-1.11157e-10	-0.887308
21621525	chr8:21621525:C:T	3.43491e-05	-1.11157e-10	0.268374
21621967	chr8:21621967:G:A	8.00478e-06	-1.11157e-10	-1.18816
21622214	chr8:21622214:C:T	2.9047e-06	-1.54415	-0.65772
21622335	chr8:21622335:G:A	2.25516e-06	-1.42809	-1.02689
21622988	chr8:21622988:G:A	7.24106e-06	-1.11157e-10	-1.28843
21623497	chr8:21623497:C:T	8.41922e-06	-1.13769	-3.15096e-10
21623590	chr8:21623590:T:G	1.19424e-05	-1.11157e-10	-0.78811
21623757	chr8:21623757:GT:G	1.5456e-06	-1.52981	-1.30298
21623819	chr8:21623819:T:C	1.53478e-06	-1.53602	-1.30379
21624048	chr8:21624048:G:A	1.148e-05	-1.11157e-10	-0.827596
21624281	chr8:21624281:G:T	1.39547e-05	-1.11157e-10	-0.632383
21624354	chr8:21624354:A:C	1.17409e-05	-1.11157e-10	-0.805128
21624444	chr8:21624444:G:A	7.17969e-06	-1.11157e-10	-1.29695
21624877	chr8:21624877:T:C	1.73976e-06	-1.52073	-1.19372
21625282	chr8:21625282:A:G	7.94734e-05	-1.11157e-10	1.10722
21625519	chr8:21625519:A:T	3.51415e-05	-1.11157e-10	0.291181
21625757	chr8:21625757:A:G	5.48918e-06	-1.56542	-3.15096e-10
21626070	chr8:21626070:A:G	1.21724e-05	-1.11157e-10	-0.769033
21626369	chr8:21626369:C:T	5.54141e-06	-1.55595	-3.15096e-10
21626427	chr8:21626427:G:A	7.39575e-06	-1.11157e-10	-1.2673
21626678	chr8:21626678:T:C	7.65104e-06	-1.11157e-10	-1.23336
21626912	chr8:21626912:C:G	1.20727e-05	-1.11157e-10	-0.777253
21626918	chr8:21626918:T:A	1.16746e-05	-1.11157e-10	-0.810788
21627550	chr8:21627550:G:T	9.82643e-06	-1.11157e-10	-0.983126
21627631	chr8:21627631:G:A	2.89735e-06	-0.900167	-1.30424
21627709	chr8:21627709:T:A	7.64937e-06	-1.11157e-10	-1.23358
21627712	chr8:21627712:G:A	9.06812e-06	-1.11157e-10	-1.06344
21627810	chr8:21627810:G:A	3.63219e-05	-1.11157e-10	0.324219
21628106	chr8:21628106:C:T	7.15957e-06	-1.11157e-10	-1.29975
21628243	chr8:21628243:A:G	2.60123e-05	1.26583	-1.27547
21628329	chr8:21628329:C:T	1.82441e-06	-1.36588	-1.30107
21628626	chr8:21628626:AG:A	7.13828e-06	-1.11157e-10	-1.30273
21628936	chr8:21628936:T:G	3.09657e-05	-1.11157e-10	0.164679
21629070	chr8:21629070:T:C	1.169e-05	-1.11157e-10	-0.809471
21629151	chr8:21629151:G:T	0.000195251	-1.11157e-10	2.00608
21629638	chr8:21629638:G:A	8.49389e-06	-1.11157e-10	-1.12885
21629728	chr8:21629728:C:T	1.44626e-05	0.6785	-1.27513
21629804	chr8:21629804:C:T	1.43402e-05	-1.11157e-10	-0.605135
21629910	chr8:21629910:C:T	8.81063e-06	-1.11157e-10	-1.09224
21629920	chr8:21629920:C:G	1.114e-05	-1.11157e-10	-0.857657
21630086	chr8:21630086:G:A	7.55743e-06	-0.229753	-1.01592
21630732	chr8:21630732:G:A	8.35512e-06	-1.11157e-10	-1.14533
21631043	chr8:21631043:C:A	9.96961e-06	-1.11157e-10	-0.96866
21631119	chr8:21631119:G:A	3.74069e-05	-1.11157e-10	0.353654
21631166	chr8:21631166:C:T	1.09901e-05	-1.11157e-10	-0.871211
21631331	chr8:21631331:C:G	2.21099e-05	-1.11157e-10	-0.172175
21631445	chr8:21631445:T:C	7.20527e-06	-1.11157e-10	-1.29339
21631518	chr8:21631518:T:G	7.14915e-06	-1.11157e-10	-1.30121
21631653	chr8:21631653:A:G	1.24e-05	-1.11157e-10	-0.750507
21632270	chr8:21632270:T:C	1.13962e-05	-1.11157e-10	-0.83492
21632426	chr8:21632426:A:T	3.32741e-06	-1.29965	-0.76636
21632647	chr8:21632647:C:T	1.2338e-05	-1.11157e-10	-0.755517
21633142	chr8:21633142:A:C	1.77311e-05	-1.11157e-10	-0.392883
21633478	chr8:21633478:T:G	7.14449e-05	2.15553	-1.15481
21633986	chr8:21633986:T:C	7.42077e-06	-1.11157e-10	-1.26392
21634011	chr8:21634011:C:T	8.48342e-06	-1.11157e-10	-1.13009
21634086	chr8:21634086:T:A	8.22877e-06	-1.11157e-10	-1.16057
21634233	chr8:21634233:T:C	3.42517e-05	-1.11157e-10	0.265533
21634253	chr8:21634253:C:T	3.70407e-05	1.64306	-1.29924
21634415	chr8:21634415:C:G	9.92553e-05	-1.11157e-10	1.32949
21635439	chr8:21635439:T:C	4.27151e-05	-1.11157e-10	0.48635
21635464	chr8:21635464:A:G	1.86854e-06	-1.49257	-1.15047
21635615	chr8:21635615:T:G	6.54053e-05	0.912402	-3.15096e-10
21635652	chr8:21635652:G:A	5.34562e-06	-0.789285	-0.80264
21635790	chr8:21635790:A:G	8.75603e-06	-1.11157e-10	-1.09846
21636370	chr8:21636370:T:C	3.01388e-06	-1.04012	-1.12486
21636542	chr8:21636542:T:C	2.41887e-05	-1.11157e-10	-0.0823145
21637269	chr8:21637269:T:C	4.06286e-06	-0.751136	-1.11518
21637937	chr8:21637937:T:C	7.38247e-06	-1.11157e-10	-1.26909
21638215	chr8:21638215:A:T	3.35724e-05	-1.47198	1.71749
21638459	chr8:21638459:A:G	5.48889e-06	-1.56548	-3.15096e-10
21638611	chr8:21638611:A:G	8.30851e-06	-1.11157e-10	-1.15092
21639037	chr8:21639037:C:A	7.19434e-06	-1.11157e-10	-1.29491
21639049	chr8:21639049:G:A	8.50541e-06	-1.11157e-10	-1.1275
21639617	chr8:21639617:A:T	1.56289e-06	-1.53395	-1.28771
21639638	chr8:21639638:T:C	4.77881e-06	-1.37807	-0.325944
21639639	chr8:21639639:G:A	1.58481e-06	-1.53118	-1.27655
21639683	chr8:21639683:T:C	1.00926e-05	-1.11157e-10	-0.956396
21639886	chr8:21639886:C:G	1.55596e-06	-1.53167	-1.29444
21640123	chr8:21640123:T:C	1.00484e-05	-0.96079	-3.15096e-10
21641187	chr8:21641187:G:A	1.7959e-06	-1.40901	-1.27369
21641596	chr8:21641596:G:T	2.85033e-06	-1.33908	-0.881687
21641616	chr8:21641616:A:T	1.91458e-06	-1.38891	-1.22979
21642858	chr8:21642858:T:G	7.45965e-06	-1.11157e-10	-1.25869
21643217	chr8:21643217:T:G	4.40905e-06	-1.54236	-0.242186
21643250	chr8:21643250:C:T	3.40494e-05	-1.11157e-10	0.259611
21643349	chr8:21643349:A:C	1.27806e-05	-1.11157e-10	-0.720274
21643425	chr8:21643425:A:G	1.3901e-05	-1.23918	0.602936
21643728	chr8:21643728:A:C	5.52281e-06	-1.55932	-3.15096e-10
21643953	chr8:21643953:T:C	1.75984e-06	-1.51337	-1.18961
21643986	chr8:21643986:G:A	1.10393e-05	-1.11157e-10	-0.866737
21644400	chr8:21644400:C:A	7.86557e-06	-1.11157e-10	-1.20571
21644598	chr8:21644598:A:G	7.15159e-06	-1.11157e-10	-1.30087
21644916	chr8:21644916:G:A	7.14124e-06	-1.11157e-10	-1.30232
21645034	chr8:21645034:G:T	1.85012e-06	-1.53004	-1.12291
21645663	chr8:21645663:T:G	5.74741e-06	-1.51945	-3.15096e-10
21646507	chr8:21646507:G:T	3.55162e-05	-1.11157e-10	0.301787
21647308	chr8:21647308:C:T	8.19565e-06	-1.1646	-3.15096e-10
21647747	chr8:21647747:T:A	1.57229e-06	-1.5247	-1.29097
21647875	chr8:21647875:C:T	5.52524e-06	-1.55887	-3.15096e-10
21648432	chr8:21648432:C:T	1.40076e-05	-1.11157e-10	-0.628601
21648553	chr8:21648553:G:A	6.21341e-05	-1.11157e-10	0.861093
21648686	chr8:21648686:A:T	1.58904e-06	-1.54639	-1.25868
21649835	chr8:21649835:A:G	9.58172e-06	-1.11157e-10	-1.00834
21650010	chr8:21650010:A:C	6.12067e-06	-1.45653	-3.15096e-10
21651219	chr8:21651219:G:A	2.4706e-05	-1.54158	1.48042
21651972	chr8:21651972:C:A	1.53636e-05	-0.536203	-3.15096e-10
21652009	chr8:21652009:C:T	1.26532e-05	-1.11157e-10	-0.730296
21652218	chr8:21652218:C:G	7.37852e-06	-1.11157e-10	-1.26963
21652576	chr8:21652576:A:T	3.40182e-06	-0.905287	-1.1386
21653048	chr8:21653048:T:C	6.50241e-06	-1.39603	-3.15096e-10
21653188	chr8:21653188:T:A	6.46138e-06	-0.934767	-0.467592
21653948	chr8:21653948:A:G	7.54273e-06	-1.11157e-10	-1.24762
21653966	chr8:21653966:ATTAAG:A	1.66114e-05	-1.11157e-10	-0.458113
21654270	chr8:21654270:T:C	1.18297e-05	-1.11157e-10	-0.797588
21654776	chr8:21654776:G:A	9.74078e-06	-1.11157e-10	-0.991881
21654915	chr8:21654915:G:A	1.79444e-06	-1.53019	-1.15332
21655197	chr8:21655197:C:T	6.41026e-06	-1.4103	-3.15096e-10
21656000	chr8:21656000:T:G	7.20521e-06	-1.11157e-10	-1.2934
21656236	chr8:21656236:T:A	7.1275e-06	-1.11157e-10	-1.30424
21656401	chr8:21656401:G:A	1.62648e-06	-1.56596	-1.21582
21656666	chr8:21656666:T:C	1.00839e-05	0.254715	-1.21198
21656935	chr8:21656935:G:A	7.17362e-06	-1.11157e-10	-1.29779
21657095	chr8:21657095:A:G	7.25229e-06	-1.11157e-10	-1.28688
21657563	chr8:21657563:C:T	9.04733e-06	-1.11157e-10	-1.06573
21657592	chr8:21657592:T:C	1.59504e-06	-1.50473	-1.29657
21657752	chr8:21657752:T:C	9.01654e-06	-1.11157e-10	-1.06914
21657953	chr8:21657953:T:C	7.3709e-06	-1.11157e-10	-1.27066
21658001	chr8:21658001:T:C	7.19366e-06	-1.11157e-10	-1.295
21658338	chr8:21658338:C:T	7.12847e-06	-1.11157e-10	-1.30411
21658481	chr8:21658481:C:T	7.93881e-06	-1.11157e-10	-1.19644
21658534	chr8:21658534:A:T	1.8377e-06	-1.35544	-1.30425
21658974	chr8:21658974:T:C	2.13464e-06	-1.28432	-1.22558
21659387	chr8:21659387:A:T	1.11806e-05	-1.11157e-10	-0.854025
21659882	chr8:21659882:G:A	7.39713e-06	-1.11157e-10	-1.26711
21660051	chr8:21660051:A:C	1.61949e-06	-1.56462	-1.22147
21660524	chr8:21660524:T:C	1.02084e-05	-0.944991	-3.15096e-10
21661090	chr8:21661090:G:T	7.68421e-06	-1.11157e-10	-1.22903
21661454	chr8:21661454:C:G	2.02907e-06	-1.2614	-1.29922
21661770	chr8:21661770:T:G	8.03094e-06	-1.11157e-10	-1.1849
21661903	chr8:21661903:C:T	2.08584e-06	-1.27816	-1.25487
21662562	chr8:21662562:C:T	1.00442e-05	-1.11157e-10	-0.961205
21662740	chr8:21662740:G:A	7.38954e-06	-1.11157e-10	-1.26814
21662801	chr8:21662801:C:G	8.53617e-06	-1.11157e-10	-1.12389
21663138	chr8:21663138:T:A	5.84854e-06	-1.50201	-3.15096e-10
21663202	chr8:21663202:A:G	7.13514e-06	-1.11157e-10	-1.30317
21663890	chr8:21663890:G:A	1.59131e-05	-1.11157e-10	-0.501058
21664387	chr8:21664387:A:T	1.88445e-06	-1.35648	-1.27809
21664537	chr8:21664537:G:A	2.08221e-05	-1.11157e-10	-0.232185
21664688	chr8:21664688:G:A	8.04422e-06	-1.11157e-10	-1.18325
21665387	chr8:21665387:C:T	1.61097e-06	-1.49266	-1.2987
21665853	chr8:21665853:C:A	5.4945e-06	-1.56445	-3.15096e-10
21666392	chr8:21666392:T:G	9.0379e-06	-1.11157e-10	-1.06678
21666559	chr8:21666559:G:C	5.59049e-06	-1.54714	-3.15096e-10
21666672	chr8:21666672:C:G	5.57381e-06	-1.55012	-3.15096e-10
21666853	chr8:21666853:A:G	1.96562e-05	-0.28981	-3.15096e-10
21667088	chr8:21667088:G:A	5.76941e-06	-1.51563	-3.15096e-10
21667095	chr8:21667095:G:A	5.56566e-06	-1.55159	-3.15096e-10
21667150	chr8:21667150:G:C	1.12125e-05	-1.11157e-10	-0.851174
21667735	chr8:21667735:C:G	7.69491e-06	-1.11157e-10	-1.22764
21668346	chr8:21668346:C:G	2.3468e-06	-1.28508	-1.13007
21668427	chr8:21668427:G:A	3.33513e-06	-1.10645	-0.957236
21669391	chr8:21669391:C:T	7.40212e-06	-1.11157e-10	-1.26644
21669557	chr8:21669557:T:C	5.48695e-06	-1.56583	-3.15096e-10
21669784	chr8:21669784:A:G	2.22141e-06	-1.21882	-1.25125
21669839	chr8:21669839:TG:T	1.24745e-05	-0.90948	0.164964
21670122	chr8:21670122:T:C	7.12913e-06	-1.11157e-10	-1.30401
21670265	chr8:21670265:A:G	7.47301e-06	-1.11157e-10	-1.2569
21670326	chr8:21670326:C:T	1.59404e-06	-1.50066	-1.30128
21670469	chr8:21670469:T:C	5.66067e-06	-1.53466	-3.15096e-10
21670647	chr8:21670647:T:C	1.57227e-05	-1.11157e-10	-0.513099
21671515	chr8:21671515:T:C	9.95448e-06	-1.11157e-10	-0.970179
21671686	chr8:21671686:T:G	1.57914e-06	-1.56601	-1.24531
21672193	chr8:21672193:C:G	7.16835e-06	-1.11157e-10	-1.29853
21672640	chr8:21672640:C:T	8.04123e-06	-1.11157e-10	-1.18362
21672806	chr8:21672806:C:T	7.20623e-06	-1.11157e-10	-1.29326
21673140	chr8:21673140:G:A	9.25209e-06	-1.11157e-10	-1.04335
21673150	chr8:21673150:T:C	1.93593e-06	-1.50575	-1.10187
21673230	chr8:21673230:T:C	7.86199e-06	-1.11157e-10	-1.20616
21673417	chr8:21673417:T:C	8.34615e-06	-1.11157e-10	-1.1464
21673502	chr8:21673502:C:T	1.56125e-05	-1.11157e-10	-0.52013
21673634	chr8:21673634:C:G	1.10224e-05	-0.86827	-3.15096e-10
21673703	chr8:21673703:T:C	7.46342e-06	-1.11157e-10	-1.25819
21673753	chr8:21673753:T:C	1.64459e-06	-1.51326	-1.25745
21673919	chr8:21673919:T:C	1.60453e-06	-1.52462	-1.27075
21674197	chr8:21674197:G:A	5.68044e-06	-1.53117	-3.15096e-10
21674337	chr8:21674337:T:A	1.75656e-06	-1.51923	-1.18561
21674528	chr8:21674528:C:T	7.57105e-06	-1.11157e-10	-1.24387
21674549	chr8:21674549:C:T	7.5083e-06	-1.11157e-10	-1.25219
21674777	chr8:21674777:A:G	7.59152e-06	-1.11157e-10	-1.24117
21675106	chr8:21675106:A:C	1.49099e-05	-1.11157e-10	-0.566175
21675125	chr8:21675125:G:A	1.16023e-05	-1.11157e-10	-0.816997
21675415	chr8:21675415:C:T	1.59265e-06	-1.50838	-1.29442
21675666	chr8:21675666:C:T	9.9713e-06	-1.11157e-10	-0.968491
21675928	chr8:21675928:C:A	1.213e-05	-1.11157e-10	-0.772522
21676260	chr8:21676260:G:A	1.52312e-05	-1.11157e-10	-0.544857
21676302	chr8:21676302:C:T	2.22235e-06	-1.16628	-1.30336
21676327	chr8:21676327:T:C	1.26621e-05	-1.11157e-10	-0.729588
21676436	chr8:21676436:C:T	3.36006e-06	-1.27955	-0.776696
21676645	chr8:21676645:G:A	1.57079e-05	-1.11157e-10	-0.514041
21677330	chr8:21677330:A:AT	7.38339e-06	-1.11157e-10	-1.26897
21677651	chr8:21677651:A:C	4.78734e-06	-0.609057	-1.09317
21677787	chr8:21677787:C:T	2.25325e-06	-1.2116	-1.24422
21677807	chr8:21677807:A:T	2.23871e-06	-1.22173	-1.24057
21677818	chr8:21677818:C:T	2.41107e-06	-1.11615	-1.27198
21678176	chr8:21678176:C:A	1.09493e-05	-1.11157e-10	-0.874931
21678364	chr8:21678364:A:G	7.86033e-06	-1.11157e-10	-1.20637
21678398	chr8:21678398:A:G	5.24597e-06	-1.07843	-0.532308
21678798	chr8:21678798:C:T	2.33818e-06	-1.22099	-1.19784
21679348	chr8:21679348:G:A	2.34177e-06	-1.11537	-1.30193
21679436	chr8:21679436:G:A	2.06334e-06	-1.27563	-1.26825
21680025	chr8:21680025:A:C	1.83596e-06	-1.43917	-1.22147
21680097	chr8:21680097:G:A	7.18975e-06	-1.11157e-10	-1.29555
21680279	chr8:21680279:C:T	7.33157e-06	-1.11157e-10	-1.27601
21680716	chr8:21680716:CTCTT:C	7.12746e-06	-1.11157e-10	-1.30425
21680733	chr8:21680733:A:G	1.11447e-05	-1.11157e-10	-0.857238
21680827	chr8:21680827:C:G	2.48505e-06	-1.19692	-1.16099
21680835	chr8:21680835:A:T	1.21096e-05	-1.11157e-10	-0.774205
21681042	chr8:21681042:C:T	8.08003e-06	-1.11157e-10	-1.17881
21681156	chr8:21681156:C:T	5.50934e-06	-1.56176	-3.15096e-10
21681946	chr8:21681946:G:A	5.52729e-06	-1.5585	-3.15096e-10
21682079	chr8:21682079:G:A	7.47282e-06	-1.11157e-10	-1.25693
21682162	chr8:21682162:T:G	5.56457e-06	-1.55178	-3.15096e-10
21682272	chr8:21682272:T:C	1.1783e-05	-1.11157e-10	-0.801547
21683054	chr8:21683054:G:A	1.76672e-06	-1.5609	-1.13818
21683209	chr8:21683209:G:T	2.02744e-06	-1.29423	-1.2672
21683326	chr8:21683326:G:A	7.12814e-06	-1.11157e-10	-1.30415
21683363	chr8:21683363:C:T	2.54731e-06	-1.05643	-1.27674
21683572	chr8:21683572:A:G	4.31558e-06	-0.863859	-0.942112
21683767	chr8:21683767:T:C	5.48692e-06	-1.56584	-3.15096e-10
21683806	chr8:21683806:G:A	1.30721e-05	-1.11157e-10	-0.697721
21683908	chr8:21683908:G:A	9.36747e-06	-1.11157e-10	-1.03096
21684022	chr8:21684022:C:T	7.20958e-06	-1.11157e-10	-1.29279
21684023	chr8:21684023:G:A	2.36081e-06	-1.10847	-1.30073
21684218	chr8:21684218:C:T	1.83679e-06	-1.55236	-1.10783
21684270	chr8:21684270:G:A	1.78836e-06	-1.55199	-1.13491
21684408	chr8:21684408:C:T	6.14541e-06	-1.4525	-3.15096e-10
21684449	chr8:21684449:A:G	6.72798e-06	-0.407072	-0.954855
21684456	chr8:21684456:G:T	9.43646e-06	-1.11157e-10	-1.02362
21684693	chr8:21684693:C:A	1.74193e-06	-1.56082	-1.15239
21685002	chr8:21685002:T:C	7.6154e-06	-1.11157e-10	-1.23803
21685429	chr8:21685429:A:G	9.71936e-06	-1.11157e-10	-0.994082
21685731	chr8:21685731:G:A	9.61491e-06	-1.11157e-10	-1.00489
21685751	chr8:21685751:C:G	1.46053e-05	-1.11157e-10	-0.586815
21685888	chr8:21685888:T:C	9.34186e-06	-1.11157e-10	-1.0337
21686185	chr8:21686185:T:A	9.37072e-06	-1.11157e-10	-1.03061
21686459	chr8:21686459:G:T	1.28409e-05	-1.11157e-10	-0.71557
21686518	chr8:21686518:C:T	7.25278e-06	-1.11157e-10	-1.28682
21687011	chr8:21687011:G:A	1.72204e-05	-1.11157e-10	-0.422106
21687161	chr8:21687161:T:G	8.01154e-06	-1.11157e-10	-1.18732
21687497	chr8:21687497:T:C	2.16955e-06	-1.19273	-1.30095
21687659	chr8:21687659:A:G	3.09219e-06	-0.95309	-1.18623
21687674	chr8:21687674:G:C	1.17506e-05	-0.804301	-3.15096e-10
21687891	chr8:21687891:G:A	1.94544e-06	-1.56431	-1.03841
21687952	chr8:21687952:G:C	4.34632e-06	-1.05045	-0.748424
21688196	chr8:21688196:C:T	9.24858e-06	-1.11157e-10	-1.04373
21688512	chr8:21688512:A:G	7.23667e-06	-1.11157e-10	-1.28904
21689178	chr8:21689178:A:G	7.24387e-06	-1.11157e-10	-1.28805
21689191	chr8:21689191:C:G	7.25433e-06	-1.11157e-10	-1.2866
21689561	chr8:21689561:G:A	7.26166e-06	-1.11157e-10	-1.28559
21689828	chr8:21689828:C:T	9.21269e-06	-1.04762	-3.15096e-10
21689973	chr8:21689973:G:A	7.16453e-06	-1.11157e-10	-1.29906
21689982	chr8:21689982:G:A	2.79663e-06	-1.25797	-0.98182
21690030	chr8:21690030:G:A	7.24674e-06	-1.11157e-10	-1.28765
21690042	chr8:21690042:G:A	6.5672e-06	-1.38611	-3.15096e-10
21690180	chr8:21690180:C:T	7.18323e-06	-1.11157e-10	-1.29645
21690358	chr8:21690358:T:C	2.58536e-05	-1.11157e-10	-0.0157503
21690801	chr8:21690801:C:T	2.88529e-06	-0.904719	-1.30386
21690832	chr8:21690832:C:T	2.978e-06	-0.907514	-1.26944
21691153	chr8:21691153:G:A	2.67816e-06	-0.998018	-1.28506
21691185	chr8:21691185:A:G	1.72333e-06	-1.50813	-1.21581
21691506	chr8:21691506:G:C	3.39966e-06	-0.778959	-1.26557
21691553	chr8:21691553:A:T	7.91501e-06	-1.11157e-10	-1.19944
21691957	chr8:21691957:G:A	1.23391e-05	-1.11157e-10	-0.75543
21692295	chr8:21692295:G:A	5.48394e-06	-1.56638	-3.15096e-10
21692739	chr8:21692739:G:A	7.1727e-06	-1.11157e-10	-1.29792
21692854	chr8:21692854:G:A	7.16363e-06	-1.11157e-10	-1.29918
21693188	chr8:21693188:T:G	6.30298e-06	-1.42718	-3.15096e-10
21693995	chr8:21693995:G:A	5.48989e-06	-1.56529	-3.15096e-10
21694310	chr8:21694310:C:G	7.61111e-06	-1.11157e-10	-1.23859
21694621	chr8:21694621:T:C	9.31246e-06	-1.11157e-10	-1.03685
21694767	chr8:21694767:G:A	7.90694e-06	-1.11157e-10	-1.20046
21695057	chr8:21695057:A:C	8.30543e-06	-1.11157e-10	-1.15129
21695228	chr8:21695228:G:A	1.97956e-06	-1.28112	-1.30421
21695299	chr8:21695299:G:T	3.30028e-06	-0.789243	-1.28495
21695408	chr8:21695408:C:G	1.09863e-05	-1.11157e-10	-0.871555
21695534	chr8:21695534:T:C	8.60447e-06	-1.11157e-10	-1.11592
21695894	chr8:21695894:C:T	8.85051e-06	-1.11157e-10	-1.08773
21695927	chr8:21695927:A:G	9.79971e-06	-1.11157e-10	-0.985849
21696673	chr8:21696673:C:T	7.59394e-06	-1.11157e-10	-1.24085
21696690	chr8:21696690:C:T	9.60968e-06	-1.11157e-10	-1.00543
21696909	chr8:21696909:GA:G	3.5953e-06	-0.739493	-1.24908
21698569	chr8:21698569:T:C	2.11874e-05	-1.11157e-10	-0.214796
21698691	chr8:21698691:A:G	8.24584e-06	-1.11157e-10	-1.15849
21699111	chr8:21699111:C:T	8.0791e-06	-1.11157e-10	-1.17892
21699220	chr8:21699220:T:C	1.75523e-06	-1.46306	-1.24254
21699422	chr8:21699422:G:C	8.51459e-06	-1.11157e-10	-1.12642
21699773	chr8:21699773:C:T	2.1671e-06	-1.29956	-1.19525
21699926	chr8:21699926:G:A	4.049e-05	0.432853	-3.15096e-10
21700005	chr8:21700005:G:A	8.9326e-06	-1.11157e-10	-1.07849
21700556	chr8:21700556:G:C	3.42777e-06	-1.33743	-0.69886
21700727	chr8:21700727:T:C	9.88354e-06	-1.11157e-10	-0.977332
21701072	chr8:21701072:A:G	1.09426e-05	-0.875536	-3.15096e-10
21701654	chr8:21701654:A:G	7.41812e-06	-1.11157e-10	-1.26428
21701664	chr8:21701664:C:T	1.17379e-05	-1.11157e-10	-0.805379
21702225	chr8:21702225:G:A	7.98083e-06	-1.11157e-10	-1.19116
21702448	chr8:21702448:G:T	1.08804e-05	-1.11157e-10	-0.881237
21702640	chr8:21702640:C:A	1.21353e-05	-1.11157e-10	-0.772086
21702702	chr8:21702702:G:A	8.09899e-06	-1.11157e-10	-1.17646
21702943	chr8:21702943:G:A	2.03211e-06	-1.39909	-1.16003
21703024	chr8:21703024:C:T	8.77603e-06	-1.11157e-10	-1.09618
21703164	chr8:21703164:G:A	8.00625e-06	-1.11157e-10	-1.18798
21703241	chr8:21703241:G:T	7.13004e-06	-1.11157e-10	-1.30388
21703447	chr8:21703447:G:A	7.85923e-06	-1.11157e-10	-1.20651
21703726	chr8:21703726:G:A	1.33518e-05	-1.11157e-10	-0.676553
21704037	chr8:21704037:G:A	1.25619e-05	-1.11157e-10	-0.737536
21704396	chr8:21704396:T:G	1.00199e-05	-1.11157e-10	-0.96363
21704533	chr8:21704533:T:C	7.13922e-06	-1.11157e-10	-1.3026
21704607	chr8:21704607:T:C	1.62321e-06	-1.51079	-1.27301
21704643	chr8:21704643:A:G	1.82708e-06	-1.53125	-1.13424
21704738	chr8:21704738:A:G	7.17161e-06	-1.11157e-10	-1.29807
21705169	chr8:21705169:G:A	8.19124e-06	-1.16514	-3.15096e-10
21705350	chr8:21705350:C:T	1.19899e-05	-0.784134	-3.15096e-10
21705480	chr8:21705480:A:G	1.54201e-06	-1.53102	-1.30409
21705501	chr8:21705501:T:C	1.55144e-06	-1.52568	-1.30334
21705624	chr8:21705624:G:A	1.71552e-06	-1.43032	-1.29817
21706291	chr8:21706291:A:C	1.18966e-05	-1.11157e-10	-0.791948
21706772	chr8:21706772:T:C	7.137e-06	-1.11157e-10	-1.30291
21706780	chr8:21706780:A:T	2.34213e-06	-1.52023	-0.89691
21706810	chr8:21706810:G:A	8.05306e-06	-1.11157e-10	-1.18215
21706818	chr8:21706818:G:A	8.33956e-06	-1.11157e-10	-1.14719
21706975	chr8:21706975:G:A	7.2837e-06	-1.11157e-10	-1.28256
21707116	chr8:21707116:C:T	8.83632e-06	-1.11157e-10	-1.08933
21707426	chr8:21707426:G:A	1.06914e-05	-1.11157e-10	-0.898761
21707576	chr8:21707576:A:C	9.88056e-06	-1.14078	0.16315
21707653	chr8:21707653:T:C	1.68074e-06	-1.55342	-1.19554
21707657	chr8:21707657:C:G	1.37178e-05	-0.649505	-3.15096e-10
21707770	chr8:21707770:G:C	5.54778e-06	-1.5548	-3.15096e-10
21708036	chr8:21708036:T:C	1.07433e-05	-1.11157e-10	-0.893921
21708048	chr8:21708048:G:A	7.26921e-06	-1.11157e-10	-1.28455
21708079	chr8:21708079:A:G	6.51888e-06	-1.14783	-0.245673
21708234	chr8:21708234:A:G	7.44039e-06	-1.11157e-10	-1.26128
21708455	chr8:21708455:T:G	7.29507e-06	-1.11157e-10	-1.281
21708535	chr8:21708535:A:T	5.59979e-06	-1.54547	-3.15096e-10
21708540	chr8:21708540:C:T	7.69291e-06	-1.11157e-10	-1.2279
21708576	chr8:21708576:T:C	7.2891e-06	-1.11157e-10	-1.28182
21708871	chr8:21708871:A:G	8.32195e-06	-1.11157e-10	-1.14931
21708899	chr8:21708899:C:T	7.45667e-06	-1.11157e-10	-1.25909
21709285	chr8:21709285:G:A	8.3166e-06	-1.11157e-10	-1.14995
21709299	chr8:21709299:G:C	1.20302e-05	-1.11157e-10	-0.780785
21709344	chr8:21709344:A:G	1.18701e-05	-1.11157e-10	-0.794181
21709596	chr8:21709596:TG:T	5.52347e-06	-1.55919	-3.15096e-10
21709628	chr8:21709628:T:C	7.86548e-06	-1.11157e-10	-1.20572
21709682	chr8:21709682:C:T	6.29616e-06	-1.42826	-3.15096e-10
21710181	chr8:21710181:T:A	8.5515e-06	-1.1221	-3.15096e-10
21710271	chr8:21710271:C:T	7.26212e-06	-1.11157e-10	-1.28553
21710287	chr8:21710287:C:T	7.46629e-06	-1.11157e-10	-1.2578
21710383	chr8:21710383:C:T	9.03527e-06	-1.11157e-10	-1.06707
21710539	chr8:21710539:C:T	7.14137e-06	-1.11157e-10	-1.3023
21710565	chr8:21710565:C:T	7.58494e-06	-1.11157e-10	-1.24204
21710811	chr8:21710811:G:A	1.25155e-05	-1.11157e-10	-0.741235
21710958	chr8:21710958:G:A	7.22071e-06	-1.11157e-10	-1.29125
21711025	chr8:21711025:G:C	2.96226e-05	-0.959851	1.08019
21711047	chr8:21711047:TC:GC	1.24785e-05	-1.11157e-10	-0.744194
21711085	chr8:21711085:T:C	4.28698e-05	-0.948222	1.43819
21711673	chr8:21711673:C:T	2.55916e-05	-0.701046	0.675107
21711751	chr8:21711751:A:G	1.87683e-06	-1.54208	-1.09653
21711907	chr8:21711907:C:T	8.80559e-06	-1.09281	-3.15096e-10
21712295	chr8:21712295:C:T	1.22018e-05	-1.11157e-10	-0.76662
21712300	chr8:21712300:G:A	7.19834e-06	-1.11157e-10	-1.29435
21712357	chr8:21712357:A:G	7.68535e-06	-1.11157e-10	-1.22889
21712412	chr8:21712412:G:A	6.16589e-06	-1.44917	-3.15096e-10
21712684	chr8:21712684:G:A	1.0042e-05	-1.11157e-10	-0.961422
21712789	chr8:21712789:G:A	8.2104e-06	-1.11157e-10	-1.1628
21712875	chr8:21712875:T:C	1.13982e-05	-1.1481	0.313354
21713113	chr8:21713113:T:C	8.4294e-06	-1.11157e-10	-1.13648
21713215	chr8:21713215:G:T	8.43568e-06	-1.11157e-10	-1.13573
21713364	chr8:21713364:T:G	5.77263e-06	-1.51507	-3.15096e-10
21713947	chr8:21713947:C:T	3.24679e-05	-1.11157e-10	0.21205
21713957	chr8:21713957:A:G	0.000112536	-0.853067	2.30814
21714057	chr8:21714057:CTTCCCAGCACT:C	8.14021e-06	-1.11157e-10	-1.17139
21714133	chr8:21714133:C:G	7.27886e-06	-1.11157e-10	-1.28323
21714668	chr8:21714668:C:T	1.66389e-06	-1.46927	-1.28978
21714703	chr8:21714703:C:T	5.68503e-06	-1.53037	-3.15096e-10
21714720	chr8:21714720:C:T	3.60935e-05	-0.879421	1.19733
21714796	chr8:21714796:G:A	1.1693e-05	-1.11157e-10	-0.809211
21715365	chr8:21715365:A:G	8.01987e-06	-1.11157e-10	-1.18628
21715529	chr8:21715529:T:C	6.44286e-06	-1.40523	-3.15096e-10
21715583	chr8:21715583:T:C	9.62546e-06	-1.21358	0.209795
21715620	chr8:21715620:A:G	4.95705e-06	-1.27619	-0.391199
21715674	chr8:21715674:C:A	1.47375e-05	-1.11157e-10	-0.577803
21716426	chr8:21716426:G:A	4.48514e-06	-1.24139	-0.526038
21716447	chr8:21716447:C:T	8.29071e-06	-1.23798	0.084912
21716651	chr8:21716651:T:C	5.7808e-06	-1.51366	-3.15096e-10
21716963	chr8:21716963:G:A	9.28761e-06	-1.11157e-10	-1.03952
21717266	chr8:21717266:G:A	7.19646e-06	-1.11157e-10	-1.29461
21717334	chr8:21717334:A:G	5.97035e-06	-1.4814	-3.15096e-10
21717929	chr8:21717929:A:G	1.55758e-05	-1.04757	0.525089
21718177	chr8:21718177:G:T	9.28693e-06	-1.11157e-10	-1.03959
21718968	chr8:21718968:T:C	3.44735e-06	-1.50109	-0.529507
21719010	chr8:21719010:C:T	1.61358e-06	-1.54981	-1.23994
21719456	chr8:21719456:A:AAT	2.24035e-06	-1.18554	-1.27603
21719531	chr8:21719531:G:A	6.8546e-06	-1.34328	-3.15096e-10
21719673	chr8:21719673:T:C	2.12253e-06	-1.34635	-1.16924
21720155	chr8:21720155:A:AT	2.55137e-06	-1.5654	-0.76617
21720277	chr8:21720277:C:T	8.75019e-06	-1.11157e-10	-1.09913
21720550	chr8:21720550:C:T	9.1698e-06	-1.11157e-10	-1.05229
21720745	chr8:21720745:C:G	7.16487e-06	-1.11157e-10	-1.29901
21720749	chr8:21720749:T:A	7.31698e-06	-1.278	-3.15096e-10
21720875	chr8:21720875:T:C	2.50951e-06	-1.56399	-0.784124
21721001	chr8:21721001:A:G	1.9595e-06	-1.49587	-1.09965
21721127	chr8:21721127:A:AAC	7.6294e-06	-1.11157e-10	-1.23619
21721181	chr8:21721181:C:T	9.02591e-06	-1.11157e-10	-1.0681
21721282	chr8:21721282:C:T	8.65756e-06	-1.10977	-3.15096e-10
21721413	chr8:21721413:T:C	1.89361e-06	-1.34929	-1.28042
21721443	chr8:21721443:C:T	8.90717e-06	-1.08135	-3.15096e-10
21721519	chr8:21721519:G:A	1.28632e-05	-1.11157e-10	-0.71383
21721652	chr8:21721652:C:T	7.98332e-06	-1.11157e-10	-1.19085
21721711	chr8:21721711:A:G	9.2925e-06	-1.11157e-10	-1.03899
21722498	chr8:21722498:G:A	1.7071e-06	-1.42928	-1.30413
21722661	chr8:21722661:C:T	2.12147e-06	-1.25913	-1.25696
21722670	chr8:21722670:C:T	2.07715e-06	-1.31453	-1.22267
21723118	chr8:21723118:C:T	8.44583e-06	-1.11157e-10	-1.13453
21723580	chr8:21723580:G:C	5.42831e-06	-1.43993	-0.13664
21723610	chr8:21723610:C:T	9.93095e-06	-1.11157e-10	-0.972546
21723901	chr8:21723901:C:A	2.37179e-06	-1.14363	-1.26093
21723960	chr8:21723960:A:G	4.57847e-05	-1.11157e-10	0.555748
21724464	chr8:21724464:G:A	1.62328e-06	-1.48217	-1.30158
21724614	chr8:21724614:G:A	2.01033e-06	-1.28124	-1.28866
21724714	chr8:21724714:C:T	1.12344e-05	-1.11157e-10	-0.849221
21724743	chr8:21724743:C:T	8.60274e-06	-1.11157e-10	-1.11612
21724779	chr8:21724779:T:C	1.83105e-06	-1.44762	-1.21569
21725409	chr8:21725409:G:A	2.59726e-06	-1.00948	-1.30426
21725435	chr8:21725435:C:T	1.49199e-06	-1.56407	-1.30402
21725538	chr8:21725538:T:A	8.03728e-06	-1.11157e-10	-1.18411
21725975	chr8:21725975:T:C	6.96335e-06	-1.32754	-3.15096e-10
21726289	chr8:21726289:T:C	3.36071e-05	-1.11157e-10	0.246535
21726514	chr8:21726514:G:T	3.37882e-06	-1.4158	-0.634878
21726581	chr8:21726581:G:A	1.60541e-06	-1.49735	-1.29747
21726735	chr8:21726735:A:G	7.86373e-06	-1.11157e-10	-1.20594
21726898	chr8:21726898:G:A	1.1643e-05	-1.11157e-10	-0.8135
21726900	chr8:21726900:G:A	1.15298e-05	-1.11157e-10	-0.823266
21727111	chr8:21727111:G:A	1.63894e-06	-1.54724	-1.22692
21727536	chr8:21727536:C:T	7.43177e-06	-1.26244	-3.15096e-10
21727548	chr8:21727548:G:A	3.53746e-06	-1.33433	-0.670459
21727621	chr8:21727621:T:C	5.58718e-06	-1.54773	-3.15096e-10
21727628	chr8:21727628:G:A	2.83847e-05	-1.11157e-10	0.0776499
21727769	chr8:21727769:C:A	1.18934e-05	-1.11157e-10	-0.792216
21727806	chr8:21727806:C:T	1.53052e-06	-1.54243	-1.30016
21727872	chr8:21727872:T:A	1.51909e-06	-1.5477	-1.30239
21728002	chr8:21728002:G:C	2.12471e-06	-1.30164	-1.21293
21728436	chr8:21728436:G:A	1.44297e-05	-1.11157e-10	-0.598911
21728662	chr8:21728662:C:A	1.59154e-06	-1.51654	-1.28695
21729516	chr8:21729516:G:A	2.22802e-06	-1.16445	-1.30264
21729595	chr8:21729595:C:T	2.67856e-06	-0.980637	-1.30229
21730027	chr8:21730027:G:C	1.96489e-06	-1.55819	-1.03458
21730054	chr8:21730054:C:G	2.95429e-05	-1.11157e-10	0.117643
21730251	chr8:21730251:G:A	3.93711e-05	-1.11157e-10	0.40483
21730820	chr8:21730820:T:G	7.3109e-06	-1.11157e-10	-1.27884
21730970	chr8:21730970:A:G	1.05899e-05	-1.11157e-10	-0.908297
21731013	chr8:21731013:C:G	7.04839e-05	-1.11157e-10	0.987183
21731069	chr8:21731069:C:T	7.15773e-06	-1.11157e-10	-1.30001
21731107	chr8:21731107:C:T	1.17141e-05	-1.11157e-10	-0.807407
21731140	chr8:21731140:C:T	1.54386e-06	-1.55816	-1.27575
21731162	chr8:21731162:G:A	1.59869e-05	-0.566957	0.0705262
21731163	chr8:21731163:T:C	1.80325e-06	-1.4056	-1.27301
21731191	chr8:21731191:C:G	5.17334e-06	-0.930592	-0.694092
21731450	chr8:21731450:T:C	4.94564e-05	-1.41373	2.04662
21731862	chr8:21731862:T:C	7.01707e-05	-1.11157e-10	0.982729
21731897	chr8:21731897:T:C	7.24299e-06	-1.11157e-10	-1.28817
21732045	chr8:21732045:G:A	7.0066e-06	-0.17664	-1.14471
21732070	chr8:21732070:C:T	7.32515e-06	-1.11157e-10	-1.27689
21733178	chr8:21733178:A:G	8.14376e-06	-1.11157e-10	-1.17095
21733524	chr8:21733524:G:C	9.24155e-06	-1.11157e-10	-1.04449
21733839	chr8:21733839:C:G	5.69283e-06	-1.52899	-3.15096e-10
21733951	chr8:21733951:C:T	8.12419e-06	-1.51434	0.34098
21734128	chr8:21734128:G:A	2.16286e-05	-0.194187	-3.15096e-10
21734203	chr8:21734203:G:A	6.18917e-06	-1.4454	-3.15096e-10
21734205	chr8:21734205:A:G	1.71544e-05	-0.425946	-3.15096e-10
21734500	chr8:21734500:T:C	5.84888e-06	-1.50195	-3.15096e-10
21734533	chr8:21734533:AT:A	2.93727e-06	-1.07053	-1.1202
21734655	chr8:21734655:G:A	2.00813e-06	-1.32695	-1.24404
21735009	chr8:21735009:C:T	2.35528e-06	-1.27914	-1.1324
21735080	chr8:21735080:A:G	2.15512e-06	-1.25352	-1.24684
21735249	chr8:21735249:A:G	2.27172e-05	1.13649	-1.28157
21735325	chr8:21735325:T:C	1.2046e-05	0.495466	-1.27494
21735724	chr8:21735724:G:A	4.54707e-06	-0.450537	-1.30318
21735830	chr8:21735830:A:C	4.27366e-05	1.78056	-1.29371
21735858	chr8:21735858:G:A	7.35814e-05	-1.11157e-10	1.03019
21735908	chr8:21735908:T:TC	5.49457e-06	-1.56444	-3.15096e-10
21736482	chr8:21736482:T:C	7.85685e-06	-1.11157e-10	-1.20682
21736608	chr8:21736608:A:G	9.81357e-06	-1.11157e-10	-0.984436
21736639	chr8:21736639:G:C	3.67355e-06	-0.663007	-1.30404
21737143	chr8:21737143:C:T	1.32105e-05	-1.11157e-10	-0.687192
21737173	chr8:21737173:A:G	6.12186e-06	-1.14885	-0.307489
21737246	chr8:21737246:A:G	2.18996e-06	-1.22144	-1.26288
21737382	chr8:21737382:G:C	9.46665e-06	-1.11157e-10	-1.02043
21738054	chr8:21738054:CA:C	1.22079e-05	-0.890197	0.124076
21738698	chr8:21738698:T:C	7.81356e-06	-1.11157e-10	-1.21234
21738778	chr8:21738778:G:A	1.22033e-05	-1.11157e-10	-0.766495
21738806	chr8:21738806:A:G	1.32052e-05	-1.11157e-10	-0.687588
21738917	chr8:21738917:A:G	2.00491e-06	-1.46637	-1.10623
21738985	chr8:21738985:C:T	7.81033e-06	-1.11157e-10	-1.21276
21739263	chr8:21739263:A:C	5.26159e-06	-1.35352	-0.254251
21739594	chr8:21739594:G:C	8.186e-06	0.0280269	-1.1938
21739656	chr8:21739656:TC:T	7.17098e-06	-1.11157e-10	-1.29816
21739746	chr8:21739746:T:TC	8.0921e-06	0.0810463	-1.25836
21740006	chr8:21740006:A:G	7.31868e-06	-1.11157e-10	-1.27777
21740365	chr8:21740365:C:A	7.55482e-06	-1.11157e-10	-1.24602
21740565	chr8:21740565:A:G	4.65609e-06	-1.18886	-0.54117
21740735	chr8:21740735:T:C	7.12736e-06	-1.11157e-10	-1.30426
21741005	chr8:21741005:T:G	8.03816e-06	-1.11157e-10	-1.184
21741219	chr8:21741219:C:G	7.49926e-06	-1.11157e-10	-1.2534
21741307	chr8:21741307:C:T	2.30227e-06	-1.38016	-1.05415
21741334	chr8:21741334:T:C	7.57679e-06	-1.11157e-10	-1.24311
21741725	chr8:21741725:C:T	2.27976e-06	-1.24173	-1.2024
21742160	chr8:21742160:T:C	5.5239e-06	-1.55912	-3.15096e-10
21742489	chr8:21742489:A:T	9.8273e-06	0.28242	-1.26546
21742957	chr8:21742957:T:C	5.31988e-06	-1.14373	-0.453021
21743036	chr8:21743036:A:G	9.72119e-06	-1.11157e-10	-0.993894
21743076	chr8:21743076:C:T	6.42552e-06	-1.40792	-3.15096e-10
21743156	chr8:21743156:C:A	7.33343e-06	-1.11157e-10	-1.27576
21743187	chr8:21743187:T:C	9.64696e-06	-1.11157e-10	-1.00156
21743588	chr8:21743588:C:T	1.11534e-05	-1.11157e-10	-0.856459
21743660	chr8:21743660:C:T	8.11329e-06	-1.11157e-10	-1.1747
21743761	chr8:21743761:G:A	1.4798e-05	0.730481	-1.30419
21743822	chr8:21743822:G:A	4.01861e-05	-1.11157e-10	0.42532
21743969	chr8:21743969:G:T	7.32233e-06	-1.11157e-10	-1.27727
21744325	chr8:21744325:T:C	1.04422e-05	-1.11157e-10	-0.922348
21744397	chr8:21744397:G:T	1.00522e-05	-1.11157e-10	-0.960413
21744680	chr8:21744680:C:T	1.57736e-06	-1.51351	-1.29894
21744770	chr8:21744770:G:A	8.28828e-06	-1.11157e-10	-1.15336
21745024	chr8:21745024:A:T	6.23589e-05	-1.11157e-10	0.864705
21745166	chr8:21745166:A:G	7.20309e-06	-1.11157e-10	-1.29369
21745327	chr8:21745327:G:A	1.52271e-05	0.738144	-1.28327
21745731	chr8:21745731:C:A	8.29114e-06	-1.11157e-10	-1.15301
21746286	chr8:21746286:C:T	2.1049e-06	-1.27725	-1.24669
21746724	chr8:21746724:G:A	5.7537e-06	-1.51836	-3.15096e-10
21746857	chr8:21746857:G:A	1.28379e-05	-1.11157e-10	-0.7158
21746870	chr8:21746870:CA:C	9.69463e-06	-1.11157e-10	-0.99663
21746892	chr8:21746892:C:T	7.12765e-06	-1.11157e-10	-1.30422
21747224	chr8:21747224:A:C	8.01931e-06	-0.399977	-0.786373
21747246	chr8:21747246:G:A	2.00161e-06	-1.32726	-1.24699
21747269	chr8:21747269:G:A	1.02867e-05	-1.11157e-10	-0.937347
21748007	chr8:21748007:C:T	1.27396e-05	-1.11157e-10	-0.723486
21748520	chr8:21748520:A:G	7.16999e-06	-1.11157e-10	-1.2983
21748839	chr8:21748839:G:A	7.18615e-06	-1.11157e-10	-1.29605
21749000	chr8:21749000:A:T	3.16384e-06	-1.39485	-0.721569
21749049	chr8:21749049:C:T	1.00747e-05	-1.11157e-10	-0.958178
21749171	chr8:21749171:T:C	1.64192e-06	-1.47678	-1.29556
21749204	chr8:21749204:G:A	7.42333e-06	-1.11157e-10	-1.26357
21749313	chr8:21749313:G:A	7.88311e-06	-1.11157e-10	-1.20348
21749331	chr8:21749331:G:A	1.4597e-05	-1.11157e-10	-0.587384
21749655	chr8:21749655:G:C	7.8205e-05	-1.11157e-10	1.09113
21749719	chr8:21749719:G:A	4.40697e-06	-0.58069	-1.20432
21749807	chr8:21749807:A:T	7.30397e-06	-1.11157e-10	-1.27978
21749844	chr8:21749844:A:G	0.00012747	-1.11157e-10	1.57968
21749881	chr8:21749881:G:A	7.24231e-06	-1.11157e-10	-1.28826
21750002	chr8:21750002:G:A	2.54123e-05	-1.11157e-10	-0.0329668
21750303	chr8:21750303:A:G	1.0656e-05	-1.11157e-10	-0.90208
21750401	chr8:21750401:T:C	7.37739e-06	-1.11157e-10	-1.26978
21751215	chr8:21751215:G:A	3.38352e-06	-1.38279	-0.666498
21751533	chr8:21751533:C:CA	2.24169e-05	-1.11157e-10	-0.158386
21751586	chr8:21751586:T:C	8.62641e-06	0.0688134	-1.18219
21751722	chr8:21751722:G:A	5.57968e-06	-1.54907	-3.15096e-10
21752180	chr8:21752180:A:T	9.92561e-06	-1.11157e-10	-0.973084
21752340	chr8:21752340:A:G	1.39884e-05	0.648249	-1.27822
21752369	chr8:21752369:A:G	1.19601e-05	0.496358	-1.28298
21752830	chr8:21752830:G:A	2.1457e-06	-1.44785	-1.05688
21753048	chr8:21753048:A:G	8.93078e-06	-1.11157e-10	-1.0787
21753212	chr8:21753212:G:A	6.48408e-06	-0.211163	-1.18769
21753416	chr8:21753416:T:A	9.06959e-06	-1.11157e-10	-1.06328
21753509	chr8:21753509:C:T	7.65567e-06	-1.11157e-10	-1.23276
21753885	chr8:21753885:C:T	2.83338e-06	-1.34679	-0.879944
21754338	chr8:21754338:A:C	7.89209e-06	0.0817625	-1.2841
21754637	chr8:21754637:T:C	2.6469e-06	-1.34741	-0.947405
21754756	chr8:21754756:G:A	3.20744e-06	-1.31198	-0.790752
21754843	chr8:21754843:G:A	8.26044e-06	-1.11157e-10	-1.15672
21755602	chr8:21755602:G:A	3.4151e-06	-1.31858	-0.72142
21755709	chr8:21755709:A:C	8.28549e-06	-1.11157e-10	-1.1537
21755801	chr8:21755801:C:A	0.000118669	-1.11157e-10	1.50814
21755973	chr8:21755973:C:T	7.13468e-06	-0.0355493	-1.26769
21756356	chr8:21756356:G:A	5.85394e-06	-0.255405	-1.24568
21756558	chr8:21756558:T:C	2.42902e-06	-1.48537	-0.895341
21756644	chr8:21756644:A:G	2.59767e-06	-1.44415	-0.869436
21757227	chr8:21757227:C:T	6.00733e-06	-1.47522	-3.15096e-10
21757356	chr8:21757356:G:A	8.27468e-06	-1.11157e-10	-1.155
21757563	chr8:21757563:G:A	9.59225e-06	-1.00725	-3.15096e-10
21757620	chr8:21757620:A:G	6.70441e-06	-1.53001	0.164571
21757642	chr8:21757642:C:T	7.40222e-06	-1.11157e-10	-1.26642
21757837	chr8:21757837:A:T	2.17843e-06	-1.31733	-1.17226
21758226	chr8:21758226:CA:C	1.91771e-06	-1.52182	-1.09524
21758305	chr8:21758305:C:T	3.64072e-06	-1.2509	-0.725123
21758551	chr8:21758551:T:C	1.95089e-06	-1.5648	-1.03511
21758565	chr8:21758565:C:T	7.62129e-06	-1.11157e-10	-1.23726
21759032	chr8:21759032:G:T	2.0205e-06	-1.28728	-1.27758
21759205	chr8:21759205:G:A	7.12851e-06	-1.11157e-10	-1.3041
21759268	chr8:21759268:C:T	3.9851e-06	-0.644926	-1.24071
21759341	chr8:21759341:G:A	1.83732e-05	0.884989	-1.2423
21759364	chr8:21759364:C:T	1.18127e-05	0.386011	-1.18504
21759765	chr8:21759765:T:A	1.91509e-06	-1.39952	-1.21892
21760045	chr8:21760045:C:T	6.35088e-06	-1.41961	-3.15096e-10
21760272	chr8:21760272:T:G	2.60169e-06	-1.01762	-1.29442
21760325	chr8:21760325:G:T	1.10598e-05	-1.11157e-10	-0.864882
21760549	chr8:21760549:G:A	3.11278e-05	-1.11157e-10	0.169899
21760751	chr8:21760751:C:T	1.93291e-06	-1.36872	-1.24045
21760817	chr8:21760817:A:C	1.54686e-06	-1.55448	-1.27749
21760865	chr8:21760865:G:A	1.41249e-05	-1.11157e-10	-0.620262
21760902	chr8:21760902:A:T	4.3903e-06	-0.637686	-1.15112
21761241	chr8:21761241:T:C	2.0309e-05	-1.11157e-10	-0.257138
21761448	chr8:21761448:C:T	6.53175e-06	-1.39153	-3.15096e-10
21761766	chr8:21761766:A:G	1.52733e-05	-1.11157e-10	-0.542098
21761880	chr8:21761880:G:A	8.79629e-06	-1.09387	-3.15096e-10
21762079	chr8:21762079:C:T	9.15753e-06	-1.11157e-10	-1.05362
21762375	chr8:21762375:C:T	6.38316e-06	-1.41454	-3.15096e-10
21762749	chr8:21762749:T:A	1.19439e-05	0.21309	-1.00107
21762770	chr8:21762770:A:G	7.14074e-06	-1.11157e-10	-1.30239
21762816	chr8:21762816:G:C	1.04381e-05	-1.11157e-10	-0.922738
21762856	chr8:21762856:C:A	2.05616e-06	-1.30405	-1.24331
21763123	chr8:21763123:T:C	1.28494e-05	0.418605	-1.13351
21763301	chr8:21763301:A:G	8.87721e-06	-1.08471	-3.15096e-10
21763312	chr8:21763312:G:A	7.40157e-06	-1.11157e-10	-1.26651
21763534	chr8:21763534:A:G	6.61041e-05	0.923029	-3.15096e-10
21763714	chr8:21763714:A:G	8.33207e-06	-1.11157e-10	-1.14809
21763752	chr8:21763752:C:A	2.9903e-05	0.129755	-3.15096e-10
21764226	chr8:21764226:G:C	1.47985e-05	0.510258	-1.08394
21764408	chr8:21764408:C:G	1.91224e-05	0.104044	-0.421384
21764735	chr8:21764735:T:C	7.35388e-06	-1.11157e-10	-1.27297
21764761	chr8:21764761:C:A	1.28597e-05	0.0971831	-0.811283
21764830	chr8:21764830:T:C	1.28554e-05	0.255928	-0.970367
21764953	chr8:21764953:C:A	9.01295e-06	-1.11157e-10	-1.06954
21765125	chr8:21765125:T:A	1.06471e-05	-1.11157e-10	-0.902918
21765157	chr8:21765157:A:G	1.16473e-05	0.173718	-0.986848
21765205	chr8:21765205:G:A	1.23481e-05	0.200127	-0.954829
21765311	chr8:21765311:A:G	1.01613e-05	-1.11157e-10	-0.949612
21765358	chr8:21765358:G:A	1.13327e-05	0.0999027	-0.940413
21765532	chr8:21765532:G:A	1.14503e-05	0.160487	-0.990674
21765560	chr8:21765560:T:C	1.11493e-05	-1.11157e-10	-0.85683
21765608	chr8:21765608:T:C	1.10136e-05	-0.0186037	-0.850467
21765613	chr8:21765613:T:G	2.84646e-05	-1.11157e-10	0.0804594
21765791	chr8:21765791:TCTC:T	1.97153e-06	-1.40776	-1.18163
21765882	chr8:21765882:C:T	3.64693e-05	0.135595	0.192673
21765910	chr8:21765910:T:C	1.26397e-05	0.22481	-0.956169
21766052	chr8:21766052:C:G	6.86365e-06	-1.34196	-3.15096e-10
21766061	chr8:21766061:C:T	1.92283e-06	-1.44492	-1.16948
21766066	chr8:21766066:C:T	1.16817e-05	0.173525	-0.983701
21766472	chr8:21766472:G:T	2.95885e-06	-1.45957	-0.723828
21766492	chr8:21766492:C:T	9.05925e-06	-1.11157e-10	-1.06442
21766857	chr8:21766857:CCT:C	1.98579e-05	-1.11157e-10	-0.279599
21766942	chr8:21766942:CA:C	1.20309e-05	-1.11157e-10	-0.780723
21767034	chr8:21767034:C:G	1.11681e-05	-1.11157e-10	-0.855144
21767215	chr8:21767215:CAA:C	1.19723e-05	-0.0573224	-0.728287
21767255	chr8:21767255:ACAC:A	7.13058e-06	-1.11157e-10	-1.30381
21767553	chr8:21767553:G:A	8.34806e-06	-1.11157e-10	-1.14617
21767639	chr8:21767639:A:T	7.51679e-06	-1.11157e-10	-1.25106
21768505	chr8:21768505:G:A	0.000141762	2.98992	-1.30398
21768987	chr8:21768987:C:T	7.12935e-06	-1.11157e-10	-1.30398
21769162	chr8:21769162:G:C	1.94586e-06	-1.36948	-1.23302
21769265	chr8:21769265:C:A	2.35326e-05	-0.109817	-3.15096e-10
21769327	chr8:21769327:C:T	3.41419e-05	-1.11157e-10	0.262323
21769571	chr8:21769571:G:T	6.03157e-05	1.69227	-0.860883
21769662	chr8:21769662:G:A	1.90844e-06	-1.39913	-1.22279
21769724	chr8:21769724:G:A	7.40233e-06	-1.11157e-10	-1.26641
21769736	chr8:21769736:T:C	1.57724e-06	-1.55157	-1.26096
21769740	chr8:21769740:T:C	2.16807e-06	-1.4951	-0.99927
21769742	chr8:21769742:C:T	4.04728e-05	1.57189	-1.13946
21769858	chr8:21769858:T:G	1.86191e-06	-1.39018	-1.25641
21769941	chr8:21769941:A:G	4.33966e-05	1.64599	-1.14381
21770127	chr8:21770127:A:G	1.53125e-06	-1.53952	-1.3026
21770178	chr8:21770178:A:G	1.52461e-06	-1.54261	-1.30385
21770389	chr8:21770389:C:T	1.00188e-05	-1.11157e-10	-0.963736
21770472	chr8:21770472:A:G	1.51884e-06	-1.54728	-1.30298
21770709	chr8:21770709:T:C	1.99114e-06	-1.52221	-1.05728
21770729	chr8:21770729:GGCCCAGT:G	1.0479e-05	-1.11157e-10	-0.918829
21770773	chr8:21770773:T:C	5.53355e-05	1.66196	-0.916747
21771001	chr8:21771001:G:A	1.51402e-05	-1.11157e-10	-0.550849
21771008	chr8:21771008:A:C	1.90048e-06	-1.55964	-1.06646
21771066	chr8:21771066:G:A	9.81452e-05	2.0855	-0.767251
21771291	chr8:21771291:T:C	3.03864e-06	-0.858731	-1.29806
21771473	chr8:21771473:T:C	4.55272e-05	1.4558	-0.905692
21772196	chr8:21772196:C:T	2.42845e-06	-1.41517	-0.965776
21772341	chr8:21772341:T:C	4.93492e-05	1.39606	-0.765342
21772876	chr8:21772876:T:A	2.68452e-06	-1.0751	-1.2056
21772879	chr8:21772879:C:T	1.42108e-05	-1.11157e-10	-0.614201
21773224	chr8:21773224:G:A	4.34671e-05	1.69313	-1.18933
21773339	chr8:21773339:G:A	1.13355e-05	-1.11157e-10	-0.840259
21773428	chr8:21773428:T:A	7.26006e-06	-1.11157e-10	-1.28581
21773446	chr8:21773446:C:T	5.91547e-05	-1.11157e-10	0.811955
21773459	chr8:21773459:C:T	1.62631e-06	-1.48709	-1.2948
21773672	chr8:21773672:T:G	1.71716e-05	-1.11157e-10	-0.424947
21774049	chr8:21774049:C:A	7.8025e-06	-1.11157e-10	-1.21376
21774330	chr8:21774330:G:C	1.78746e-05	-1.11157e-10	-0.384822
21774344	chr8:21774344:T:C	3.00806e-06	-1.52774	-0.639166
21774349	chr8:21774349:A:G	2.67341e-06	-1.45698	-0.827867
21774417	chr8:21774417:C:CAAG	1.58038e-05	-1.11157e-10	-0.507953
21774528	chr8:21774528:C:A	7.77918e-05	-1.11157e-10	1.08583
21774580	chr8:21774580:C:T	1.60512e-05	-1.11157e-10	-0.492416
21774636	chr8:21774636:G:C	6.80691e-05	1.85659	-0.904264
21774688	chr8:21774688:G:C	7.40013e-06	-0.0610413	-1.20566
21774736	chr8:21774736:G:A	5.11236e-05	1.63439	-0.968349
21775059	chr8:21775059:G:A	1.61008e-05	-1.11157e-10	-0.489331
21775085	chr8:21775085:G:C	4.30751e-06	-0.967293	-0.84055
21775109	chr8:21775109:G:A	2.80879e-05	0.0671366	-3.15096e-10
21775222	chr8:21775222:C:T	1.59962e-05	-1.11157e-10	-0.495851
21775795	chr8:21775795:A:T	1.73691e-05	-1.11157e-10	-0.413512
21775967	chr8:21775967:T:C	3.04734e-05	1.18795	-1.0393
21776324	chr8:21776324:A:G	0.000135649	-1.11157e-10	1.64187
21776351	chr8:21776351:A:C	9.09974e-06	-1.11157e-10	-1.05996
21776385	chr8:21776385:A:G	3.52467e-05	1.52898	-1.23482
21776460	chr8:21776460:G:A	7.32938e-06	-1.11157e-10	-1.27631
21776584	chr8:21776584:C:T	1.42282e-05	-1.11157e-10	-0.612979
21776692	chr8:21776692:A:G	1.17462e-05	-1.11157e-10	-0.804673
21776848	chr8:21776848:C:G	1.68561e-06	-1.455	-1.29108
21777551	chr8:21777551:G:C	1.8787e-06	-1.56193	-1.0757
21777616	chr8:21777616:G:A	1.74337e-06	-1.49396	-1.21842
21777769	chr8:21777769:A:G	2.4053e-05	0.990785	-1.07873
21777778	chr8:21777778:C:T	1.80161e-06	-1.46771	-1.21181
21777844	chr8:21777844:C:A	2.216e-06	-1.16853	-1.30397
21778017	chr8:21778017:G:A	6.87042e-05	-1.11157e-10	0.961608
21778143	chr8:21778143:G:A	3.93195e-05	-0.154091	0.557609
21778172	chr8:21778172:C:A	1.80614e-06	-1.39417	-1.28284
21778213	chr8:21778213:A:G	1.71892e-06	-1.52604	-1.20047
21778547	chr8:21778547:G:T	2.12901e-06	-1.20829	-1.30426
21778581	chr8:21778581:A:G	1.17482e-05	-1.11157e-10	-0.804501
21778631	chr8:21778631:A:G	1.69847e-06	-1.46539	-1.27309
21778764	chr8:21778764:G:A	2.11082e-05	-1.11157e-10	-0.218542
21778806	chr8:21778806:C:G	1.62444e-06	-1.48345	-1.29959
21778908	chr8:21778908:A:AT	7.85661e-06	-1.11157e-10	-1.20685
21779037	chr8:21779037:C:CT	8.19204e-06	-1.11157e-10	-1.16504
21779040	chr8:21779040:A:T	2.65052e-06	-0.989663	-1.30378
21779191	chr8:21779191:C:A	7.38401e-06	-1.11157e-10	-1.26889
21779206	chr8:21779206:C:T	3.35506e-06	-0.756926	-1.30081
21779252	chr8:21779252:C:G	2.20707e-05	-1.11157e-10	-0.173953
21779563	chr8:21779563:T:C	2.43887e-06	-1.18951	-1.18715
21779616	chr8:21779616:G:A	4.41713e-06	-0.574971	-1.20774
21779628	chr8:21779628:G:A	1.73828e-06	-1.44869	-1.26662
21779716	chr8:21779716:G:A	7.12898e-06	-1.11157e-10	-1.30403
21779742	chr8:21779742:A:G	1.71992e-06	-1.46946	-1.25646
21779825	chr8:21779825:C:T	4.35268e-06	-0.511263	-1.28615
21779968	chr8:21779968:C:T	2.10477e-05	-1.11157e-10	-0.221409
21780182	chr8:21780182:C:T	4.26285e-06	-0.601498	-1.21677
21780211	chr8:21780211:G:A	1.73107e-06	-1.43171	-1.28775
21780334	chr8:21780334:T:C	8.88443e-06	-1.11157e-10	-1.0839
21780423	chr8:21780423:C:G	9.35254e-06	-1.11157e-10	-1.03255
21780480	chr8:21780480:G:A	3.99375e-05	0.419114	-3.15096e-10
21780593	chr8:21780593:G:A	5.76391e-06	-1.20847	-0.308115
21780606	chr8:21780606:C:T	7.99668e-06	-1.11157e-10	-1.18918
21780912	chr8:21780912:G:A	2.17645e-06	-1.24599	-1.24451
21780968	chr8:21780968:A:T	4.31537e-06	-0.503617	-1.3024
21781051	chr8:21781051:A:G	5.78959e-06	-0.649875	-0.862266
21781079	chr8:21781079:A:C	8.28092e-06	-1.11157e-10	-1.15425
21781092	chr8:21781092:T:TA	1.49995e-05	-1.11157e-10	-0.560185
21781113	chr8:21781113:T:A	4.09725e-06	-0.582165	-1.27572
21781632	chr8:21781632:C:T	1.78748e-06	-1.41939	-1.268
21781807	chr8:21781807:A:G	1.97547e-05	-1.11157e-10	-0.28481
21782049	chr8:21782049:AG:A	7.12764e-06	-1.11157e-10	-1.30422
21782095	chr8:21782095:T:C	5.66072e-06	-0.25925	-1.2754
21782862	chr8:21782862:C:A	3.41412e-05	-0.221699	0.484003
21782895	chr8:21782895:C:G	9.30864e-06	-1.11157e-10	-1.03726
21783113	chr8:21783113:C:T	8.44598e-06	-1.11157e-10	-1.13451
21783159	chr8:21783159:A:G	1.8773e-06	-1.52586	-1.11251
21783249	chr8:21783249:C:T	7.52547e-06	-1.11157e-10	-1.24991
21783624	chr8:21783624:CT:C	1.73975e-06	-1.428	-1.28646
21783689	chr8:21783689:C:T	5.58275e-06	-1.33464	-0.213877
21783769	chr8:21783769:C:T	7.91103e-06	-1.11157e-10	-1.19994
21783810	chr8:21783810:A:G	3.58643e-06	-0.70795	-1.28309
21784057	chr8:21784057:T:C	7.13783e-06	-1.11157e-10	-1.30279
21784307	chr8:21784307:G:A	2.72226e-05	-1.11157e-10	0.035845
21784714	chr8:21784714:A:G	8.32509e-06	-1.11157e-10	-1.14893
21784862	chr8:21784862:C:T	1.20984e-05	-1.11157e-10	-0.775128
21784956	chr8:21784956:G:A	3.24668e-05	-1.11157e-10	0.212016
21785056	chr8:21785056:T:C	3.86106e-06	-1.22465	-0.692609
21785102	chr8:21785102:T:A	7.87278e-06	-1.11157e-10	-1.20479
21785266	chr8:21785266:G:A	4.09745e-05	-1.11157e-10	0.444747
21785784	chr8:21785784:G:T	3.10768e-05	-1.11157e-10	0.168259
21786177	chr8:21786177:G:A	9.13404e-06	-1.11157e-10	-1.05619
21786313	chr8:21786313:A:G	1.95658e-06	-1.38053	-1.21647
21786436	chr8:21786436:C:T	7.77415e-06	-1.11157e-10	-1.2174
21786530	chr8:21786530:T:C	7.88147e-06	-1.11157e-10	-1.20369
21786920	chr8:21786920:A:G	7.59103e-06	-1.11157e-10	-1.24123
21787009	chr8:21787009:CAT:C	7.68701e-06	-1.11157e-10	-1.22867
21787175	chr8:21787175:G:C	2.24299e-05	-1.11157e-10	-0.157805
21787350	chr8:21787350:C:T	9.41054e-06	-1.11157e-10	-1.02637
21787394	chr8:21787394:C:T	1.12505e-05	-1.11157e-10	-0.847785
21787647	chr8:21787647:C:T	7.21269e-06	-1.11157e-10	-1.29236
21787673	chr8:21787673:G:A	3.06987e-06	-1.15056	-0.996008
21787777	chr8:21787777:T:C	8.08873e-06	-1.11157e-10	-1.17773
21788735	chr8:21788735:T:G	1.70814e-06	-1.52194	-1.21086
21789092	chr8:21789092:CAAGGCG:C	5.31958e-06	-0.359661	-1.23715
21789216	chr8:21789216:G:A	3.08822e-06	-1.2897	-0.850904
21790111	chr8:21790111:G:A	8.63029e-06	-1.11157e-10	-1.11292
21790587	chr8:21790587:G:T	8.49536e-06	-1.11157e-10	-1.12868
21790876	chr8:21790876:A:G	7.62708e-06	-1.11157e-10	-1.2365
21791461	chr8:21791461:C:T	2.20793e-06	-1.17194	-1.30421
21792099	chr8:21792099:G:A	7.79001e-06	-1.11157e-10	-1.21536
21792182	chr8:21792182:A:G	2.74404e-06	-0.967506	-1.29127
21792508	chr8:21792508:G:A	0.000192948	2.03439	-0.0401741
21792735	chr8:21792735:T:C	3.53853e-06	-1.12274	-0.881756
21792841	chr8:21792841:G:C	3.70102e-06	-1.45214	-0.507459
21792930	chr8:21792930:G:A	1.84792e-06	-1.35166	-1.30248
21793068	chr8:21793068:A:G	1.04813e-05	-1.11157e-10	-0.918608
21793119	chr8:21793119:G:A	2.40917e-06	-1.11259	-1.27633
21793243	chr8:21793243:T:C	8.35531e-06	-1.11157e-10	-1.1453
21793378	chr8:21793378:C:T	1.01808e-05	-1.11157e-10	-0.947696
21794401	chr8:21794401:C:T	1.31712e-05	-1.11157e-10	-0.69017
21794498	chr8:21794498:G:A	6.23726e-06	-1.43766	-3.15096e-10
21794750	chr8:21794750:C:T	7.23219e-06	-1.11157e-10	-1.28966
21795088	chr8:21795088:T:C	2.66067e-06	-0.986855	-1.30277
21795228	chr8:21795228:A:T	8.1207e-06	-1.11157e-10	-1.17379
21795370	chr8:21795370:TC:T	1.32932e-05	-1.11157e-10	-0.680948
21795801	chr8:21795801:C:T	7.40378e-06	-1.11157e-10	-1.26621
21795804	chr8:21795804:G:A	0.000138395	2.19539	-0.533481
21795807	chr8:21795807:C:T	3.68133e-06	-0.775473	-1.18946
21795954	chr8:21795954:G:A	8.47162e-06	-1.11157e-10	-1.13148
21796055	chr8:21796055:T:C	1.12712e-05	-1.11157e-10	-0.845951
21796056	chr8:21796056:A:G	2.43748e-06	-1.07311	-1.30413
21796252	chr8:21796252:C:T	1.53293e-05	-0.538437	-3.15096e-10
21796297	chr8:21796297:G:A	2.68523e-06	-1.18493	-1.09551
21796500	chr8:21796500:C:T	7.1722e-06	-1.11157e-10	-1.29799
21796626	chr8:21796626:CTG:C	5.77382e-05	-1.11157e-10	0.787718
21796769	chr8:21796769:G:T	1.77881e-06	-1.49107	-1.20118
21796895	chr8:21796895:T:C	1.55094e-05	-0.526754	-3.15096e-10
21796954	chr8:21796954:T:C	1.54596e-05	-0.529974	-3.15096e-10
21797047	chr8:21797047:C:T	1.56572e-05	-0.517273	-3.15096e-10
21797156	chr8:21797156:T:C	2.22642e-05	-1.11157e-10	-0.165222
21797180	chr8:21797180:A:T	2.17131e-06	-1.19358	-1.29929
21797278	chr8:21797278:C:G	1.6544e-06	-1.4675	-1.29726
21797382	chr8:21797382:C:T	5.72857e-06	-1.52274	-3.15096e-10
21797607	chr8:21797607:C:T	6.94337e-06	-0.205566	-1.12485
21797733	chr8:21797733:G:A	7.94698e-06	-1.11157e-10	-1.19541
21798540	chr8:21798540:A:G	1.56811e-05	-0.515748	-3.15096e-10
21799231	chr8:21799231:T:TG	8.13224e-06	-1.11157e-10	-1.17237
21799366	chr8:21799366:C:T	7.9439e-05	-1.11157e-10	1.10679
21799453	chr8:21799453:A:G	2.16169e-06	-1.50983	-0.987485
21799704	chr8:21799704:A:G	1.90275e-06	-1.53016	-1.09474
21800652	chr8:21800652:T:C	1.80156e-05	-0.376962	-3.15096e-10
21801084	chr8:21801084:C:G	4.61321e-06	-1.50784	-0.231435
21801319	chr8:21801319:A:G	1.81203e-06	-1.37709	-1.29666
21801321	chr8:21801321:A:G	1.86713e-06	-1.40197	-1.24183
21801331	chr8:21801331:T:G	8.7954e-06	-1.11157e-10	-1.09397
21801412	chr8:21801412:C:G	1.07225e-05	-0.265349	-0.630512
21802204	chr8:21802204:G:C	7.57863e-06	-1.11157e-10	-1.24287
21802767	chr8:21802767:T:C	9.27176e-06	-1.11157e-10	-1.04123
21802866	chr8:21802866:G:A	1.58167e-05	-0.507136	-3.15096e-10
21802880	chr8:21802880:A:C	8.21906e-06	-1.16175	-3.15096e-10
21802932	chr8:21802932:T:C	5.88134e-06	-1.49642	-3.15096e-10
21802988	chr8:21802988:G:A	2.05247e-06	-1.26078	-1.28838
21803174	chr8:21803174:G:A	2.24494e-06	-1.16773	-1.29179
21803387	chr8:21803387:C:G	7.64899e-06	-1.11157e-10	-1.23363
21804045	chr8:21804045:A:G	7.57881e-06	-1.11157e-10	-1.24285
21804100	chr8:21804100:T:A	1.90646e-06	-1.5075	-1.11545
21804714	chr8:21804714:G:A	7.13399e-06	-1.11157e-10	-1.30333
21804731	chr8:21804731:T:C	7.56662e-06	-1.11157e-10	-1.24446
21804794	chr8:21804794:T:C	8.08706e-05	2.36045	-1.2358
21804933	chr8:21804933:C:A	2.95324e-06	-0.95637	-1.22893
21804994	chr8:21804994:A:G	1.32559e-05	-1.11157e-10	-0.683756
21805160	chr8:21805160:T:C	7.24112e-06	-1.11157e-10	-1.28843
21805301	chr8:21805301:G:A	8.59626e-06	-1.11157e-10	-1.11687
21805336	chr8:21805336:A:G	1.9567e-06	-1.29415	-1.30279
21805453	chr8:21805453:G:T	1.03176e-05	-1.11157e-10	-0.934351
21805894	chr8:21805894:C:T	1.25994e-05	-0.734556	-3.15096e-10
21805917	chr8:21805917:T:C	2.00943e-05	-1.11157e-10	-0.267764
21805930	chr8:21805930:GA:G	1.96627e-05	-1.11157e-10	-0.289478
21805946	chr8:21805946:G:C	1.95915e-05	-1.11157e-10	-0.293106
21805979	chr8:21805979:T:C	5.78082e-05	0.788929	-3.15096e-10
21806209	chr8:21806209:G:C	1.44873e-05	-1.11157e-10	-0.594926
21806343	chr8:21806343:C:T	1.73265e-06	-1.43176	-1.28679
21806694	chr8:21806694:T:A	7.12382e-06	-1.30476	-3.15096e-10
21806799	chr8:21806799:T:G	1.74461e-05	-1.11157e-10	-0.409084
21807137	chr8:21807137:C:T	1.36315e-05	-1.11157e-10	-0.655816
21807495	chr8:21807495:G:A	2.18677e-06	-1.44088	-1.0449
21808522	chr8:21808522:A:G	5.75907e-06	-1.51743	-3.15096e-10
21808547	chr8:21808547:C:T	8.79366e-06	-1.11157e-10	-1.09417
21809868	chr8:21809868:T:C	7.13068e-06	-1.11157e-10	-1.30379
21809989	chr8:21809989:C:T	7.50583e-06	-1.11157e-10	-1.25252
21809999	chr8:21809999:T:G	8.01833e-06	-1.11157e-10	-1.18647
21810382	chr8:21810382:A:G	1.67755e-06	-1.54673	-1.20413
21810540	chr8:21810540:G:A	7.68846e-06	-1.11157e-10	-1.22848
21810729	chr8:21810729:A:G	1.71091e-06	-1.45481	-1.27636
21811126	chr8:21811126:G:A	0.000495657	-1.11157e-10	2.93768
21811389	chr8:21811389:A:G	5.03101e-06	-1.26583	-0.386756
21811397	chr8:21811397:C:T	8.29674e-06	-1.15234	-3.15096e-10
21811406	chr8:21811406:T:A	7.3423e-06	-1.11157e-10	-1.27455
21811554	chr8:21811554:G:C	7.22308e-06	-1.11157e-10	-1.29092
21811974	chr8:21811974:G:GA	7.12868e-06	-1.11157e-10	-1.30408
21812015	chr8:21812015:C:T	8.49668e-05	-1.11157e-10	1.17406
21812325	chr8:21812325:C:G	7.2274e-06	-1.11157e-10	-1.29032
21812665	chr8:21812665:C:T	8.81964e-06	-1.11157e-10	-1.09122
21812871	chr8:21812871:G:A	7.15815e-06	-1.11157e-10	-1.29995
21813025	chr8:21813025:C:G	9.42084e-05	-1.11157e-10	1.27731
21813320	chr8:21813320:T:A	3.44791e-06	-0.961562	-1.06887
21813986	chr8:21813986:C:T	7.42797e-06	-1.11157e-10	-1.26295
21814184	chr8:21814184:C:A	0.000119002	-1.11157e-10	1.51094
21814443	chr8:21814443:A:G	2.89001e-05	-1.11157e-10	0.0956435
21814458	chr8:21814458:AT:A	8.18673e-06	-1.16569	-3.15096e-10
21814792	chr8:21814792:C:T	3.01219e-06	-0.947671	-1.21786
21814880	chr8:21814880:C:T	1.65839e-05	-1.11157e-10	-0.459768
21814891	chr8:21814891:C:T	3.46215e-05	-1.11157e-10	0.276272
21816183	chr8:21816183:C:T	4.41111e-06	-1.13641	-0.647666
21816250	chr8:21816250:A:G	3.06428e-06	-0.846136	-1.30225
21816789	chr8:21816789:A:G	4.11764e-06	-0.970527	-0.882394
21817083	chr8:21817083:T:A	7.14243e-06	-1.11157e-10	-1.30215
21817225	chr8:21817225:T:C	2.50102e-06	-1.19921	-1.15229
21817363	chr8:21817363:C:T	2.22325e-06	-1.30073	-1.1685
21817430	chr8:21817430:C:G	2.67688e-05	-1.11157e-10	0.0190364
21817556	chr8:21817556:A:G	2.58074e-05	-1.11157e-10	-0.0175421
21817746	chr8:21817746:C:T	1.85446e-06	-1.56093	-1.08967
21818156	chr8:21818156:C:T	6.08163e-06	-1.46293	-3.15096e-10
21818663	chr8:21818663:G:A	2.4127e-05	-1.11157e-10	-0.0848691
21818801	chr8:21818801:C:T	8.11844e-06	-1.11157e-10	-1.17406
21818867	chr8:21818867:G:C	1.84405e-05	-1.11157e-10	-0.353653
21819390	chr8:21819390:C:T	4.08735e-06	-1.46482	-0.395481
21820047	chr8:21820047:C:G	4.22612e-06	-1.41079	-0.416123
21820146	chr8:21820146:G:C	1.72045e-06	-1.53138	-1.19423
21820283	chr8:21820283:T:A	8.74662e-06	-1.11157e-10	-1.09954
21820323	chr8:21820323:C:T	7.55072e-06	-1.11157e-10	-1.24656
21820355	chr8:21820355:T:C	2.50061e-06	-1.04892	-1.30275
21820479	chr8:21820479:C:A	2.57733e-06	-1.02523	-1.29622
21820591	chr8:21820591:A:G	1.53962e-06	-1.53548	-1.30119
21820858	chr8:21820858:T:C	2.39681e-06	-1.09212	-1.30194
21821751	chr8:21821751:C:T	5.55373e-06	-1.55373	-3.15096e-10
21821902	chr8:21821902:C:A	2.46215e-06	-1.06531	-1.30185
21822187	chr8:21822187:T:C	7.94132e-06	-1.11157e-10	-1.19612
21822226	chr8:21822226:G:C	4.09702e-06	-1.44285	-0.415091
21822338	chr8:21822338:G:A	1.94307e-06	-1.53026	-1.07368
21822483	chr8:21822483:T:C	1.30894e-05	-1.11157e-10	-0.696399
21822505	chr8:21822505:G:A	1.5454e-06	-1.5496	-1.28332
21822837	chr8:21822837:G:A	2.3765e-06	-1.55764	-0.844932
21822994	chr8:21822994:T:C	1.68701e-06	-1.46519	-1.28005
21823407	chr8:21823407:C:T	1.33683e-05	-1.11157e-10	-0.675314
21823577	chr8:21823577:G:A	1.62413e-06	-1.55047	-1.23276
21823675	chr8:21823675:T:A	7.98102e-06	-1.11157e-10	-1.19114
21823758	chr8:21823758:G:A	3.2396e-06	-0.980094	-1.11266
21823861	chr8:21823861:G:A	8.11783e-06	-1.11157e-10	-1.17414
21824012	chr8:21824012:AG:A	8.11533e-06	-1.11157e-10	-1.17445
21824128	chr8:21824128:A:T	2.96202e-06	-0.961748	-1.22058
21824129	chr8:21824129:T:TC	2.9809e-06	-0.960472	-1.2155
21824135	chr8:21824135:A:G	2.89283e-06	-0.987758	-1.21821
21824499	chr8:21824499:G:T	9.49944e-06	-1.01697	-3.15096e-10
21824532	chr8:21824532:C:T	1.97808e-06	-1.38926	-1.19682
21824722	chr8:21824722:C:T	3.09398e-06	-1.07111	-1.06763
21825202	chr8:21825202:C:A	1.21186e-05	-0.773464	-3.15096e-10
21825231	chr8:21825231:C:T	7.15686e-06	-1.11157e-10	-1.30013
21825521	chr8:21825521:G:A	7.23795e-06	-1.11157e-10	-1.28886
21825653	chr8:21825653:C:T	2.42657e-06	-1.33616	-1.04556
21826107	chr8:21826107:C:G	8.29452e-06	-1.11157e-10	-1.15261
21826122	chr8:21826122:T:C	2.98437e-05	-1.11157e-10	0.127772
21826135	chr8:21826135:C:T	1.79735e-06	-1.52256	-1.15932
21826252	chr8:21826252:C:T	2.54528e-06	-1.50307	-0.830897
21826259	chr8:21826259:G:A	7.16701e-06	-1.11157e-10	-1.29871
21826298	chr8:21826298:T:C	8.19825e-06	-1.11157e-10	-1.16428
21826367	chr8:21826367:A:G	8.09452e-06	-1.11157e-10	-1.17701
21826628	chr8:21826628:A:G	7.13297e-06	-1.11157e-10	-1.30347
21826692	chr8:21826692:C:T	1.41073e-05	-0.621507	-3.15096e-10
21826764	chr8:21826764:C:T	1.29708e-05	-1.11157e-10	-0.705498
21826786	chr8:21826786:G:A	2.83125e-06	-1.09787	-1.12961
21826795	chr8:21826795:T:C	3.28357e-05	-1.11157e-10	0.223314
21827562	chr8:21827562:G:C	8.09908e-06	-1.11157e-10	-1.17645
21828000	chr8:21828000:A:G	3.97086e-06	-1.47629	-0.412926
21828050	chr8:21828050:A:C	2.97796e-06	-0.97454	-1.20242
21828064	chr8:21828064:C:G	2.4361e-06	-1.33104	-1.04677
21828218	chr8:21828218:A:C	5.5338e-06	-1.55733	-3.15096e-10
21828437	chr8:21828437:A:G	1.98329e-06	-1.33878	-1.24467
21828553	chr8:21828553:C:T	2.50313e-06	-1.06654	-1.28412
21828678	chr8:21828678:G:A	1.09679e-05	-1.11157e-10	-0.873232
21829027	chr8:21829027:C:A	1.05861e-05	-1.11157e-10	-0.90866
21829298	chr8:21829298:T:C	1.54102e-06	-1.5636	-1.27216
21829588	chr8:21829588:T:A	8.55347e-06	-1.11157e-10	-1.12187
21830097	chr8:21830097:AGAACATTC:A	6.7661e-06	-1.35628	-3.15096e-10
21830245	chr8:21830245:G:C	7.15545e-06	-1.11157e-10	-1.30033
21830266	chr8:21830266:G:A	1.53231e-06	-1.54023	-1.3012
21830907	chr8:21830907:A:C	8.91375e-06	-1.11157e-10	-1.08061
21831244	chr8:21831244:A:G	3.0966e-06	-0.83999	-1.29791
21831369	chr8:21831369:G:C	9.25034e-05	-1.11157e-10	1.25904
21831500	chr8:21831500:T:C	8.29324e-06	-1.11157e-10	-1.15276
21832327	chr8:21832327:A:G	2.29651e-06	-1.35905	-1.07776
21832591	chr8:21832591:T:C	3.79045e-05	-1.11157e-10	0.366867
21832597	chr8:21832597:G:A	8.73242e-06	-1.11157e-10	-1.10116
21832897	chr8:21832897:A:G	7.61144e-06	-1.11157e-10	-1.23855
21833118	chr8:21833118:G:A	2.19961e-06	-1.55564	-0.92428
21833156	chr8:21833156:G:A	7.85521e-06	-1.11157e-10	-1.20702
21833281	chr8:21833281:G:A	1.50697e-05	-1.11157e-10	-0.555514
21833352	chr8:21833352:T:C	2.03297e-06	-1.52689	-1.03181
21833435	chr8:21833435:C:T	8.55546e-06	-1.11157e-10	-1.12163
21833536	chr8:21833536:A:G	2.02107e-06	-1.4235	-1.14107
21833544	chr8:21833544:A:T	7.5207e-06	-1.11157e-10	-1.25054
21834300	chr8:21834300:G:A	4.83678e-05	-1.11157e-10	0.610632
21834371	chr8:21834371:C:T	2.04671e-06	-1.25763	-1.29434
21834379	chr8:21834379:G:T	5.10615e-06	-1.00362	-0.634139
21834534	chr8:21834534:G:A	2.19517e-06	-1.24792	-1.23402
21834541	chr8:21834541:C:T	2.93694e-05	-1.11157e-10	0.111751
21834717	chr8:21834717:T:C	2.00224e-06	-1.32447	-1.24946
21834942	chr8:21834942:A:G	1.76984e-06	-1.46813	-1.22918
21834986	chr8:21834986:C:T	2.07195e-06	-1.28562	-1.25409
21835122	chr8:21835122:T:G	1.66325e-06	-1.45886	-1.30057
21835125	chr8:21835125:T:G	9.11553e-05	-1.11157e-10	1.24436
21835171	chr8:21835171:T:C	7.9952e-06	-1.11157e-10	-1.18936
21835466	chr8:21835466:T:C	2.1992e-06	-1.20986	-1.27025
21835608	chr8:21835608:G:A	7.8367e-06	-1.11157e-10	-1.20938
21836486	chr8:21836486:G:A	2.15161e-06	-1.22366	-1.27833
21836496	chr8:21836496:A:C	1.5382e-06	-1.54649	-1.2911
21836931	chr8:21836931:C:T	8.67933e-06	-1.11157e-10	-1.10726
21837270	chr8:21837270:T:C	2.40177e-06	-1.47488	-0.917112
21837823	chr8:21837823:G:A	7.13525e-06	-1.11157e-10	-1.30316
21838446	chr8:21838446:G:A	4.53838e-06	-1.56059	-0.195037
21838699	chr8:21838699:G:T	1.35577e-05	-1.11157e-10	-0.661248
21838831	chr8:21838831:AC:A	1.17834e-05	-1.11157e-10	-0.801508
21838883	chr8:21838883:T:G	1.84228e-06	-1.48863	-1.16856
21838929	chr8:21838929:G:A	1.7359e-06	-1.53652	-1.18016
21838999	chr8:21838999:A:G	7.9049e-06	-1.11157e-10	-1.20072
21839143	chr8:21839143:C:G	3.21879e-06	-0.933708	-1.16549
21839539	chr8:21839539:C:T	7.4158e-06	-1.11157e-10	-1.26459
21839612	chr8:21839612:T:G	1.99761e-06	-1.49348	-1.08278
21839613	chr8:21839613:C:G	2.00639e-06	-1.49348	-1.07838
21839716	chr8:21839716:T:C	1.54567e-06	-1.54384	-1.2889
21839932	chr8:21839932:C:T	1.72689e-06	-1.54104	-1.18084
21839951	chr8:21839951:T:C	9.26821e-06	-1.11157e-10	-1.04161
21840758	chr8:21840758:C:T	1.83653e-06	-1.49816	-1.16216
21841221	chr8:21841221:C:T	4.03335e-06	-1.25758	-0.616021
21841965	chr8:21841965:A:G	2.79307e-06	-1.35841	-0.882655
21842448	chr8:21842448:T:C	1.98432e-06	-1.47193	-1.11099
21843262	chr8:21843262:C:T	1.36791e-05	-1.11157e-10	-0.652334
21843863	chr8:21843863:A:G	9.51647e-06	-1.37003	0.354854
21843996	chr8:21843996:G:T	1.50996e-06	-1.56633	-1.28978
21844016	chr8:21844016:T:C	2.61227e-05	-1.11157e-10	-0.00539771
21844129	chr8:21844129:A:G	9.53517e-06	-1.11157e-10	-1.01322
21844629	chr8:21844629:G:A	9.70794e-06	-1.11157e-10	-0.995258
21844639	chr8:21844639:C:T	2.09717e-05	-1.11157e-10	-0.225029
21844692	chr8:21844692:T:C	3.11862e-06	-1.55226	-0.57855
21844773	chr8:21844773:T:C	1.30958e-05	-1.11157e-10	-0.695914
21844791	chr8:21844791:C:T	2.12606e-06	-1.49135	-1.02258
21844867	chr8:21844867:T:G	3.23923e-05	-1.11157e-10	0.209718
21844917	chr8:21844917:G:A	1.01513e-05	-1.11157e-10	-0.950603
21844949	chr8:21844949:A:G	3.94896e-06	-1.12861	-0.766141
21845534	chr8:21845534:T:A	2.01578e-06	-1.50428	-1.06292
21845544	chr8:21845544:G:A	1.00611e-05	-1.11157e-10	-0.95953
21845877	chr8:21845877:A:T	7.8952e-06	-1.11157e-10	-1.20195
21846036	chr8:21846036:A:C	2.24865e-06	-1.52061	-0.937267
21846567	chr8:21846567:A:T	7.55004e-06	-1.11157e-10	-1.24665
21846658	chr8:21846658:T:A	2.31816e-06	-1.46047	-0.966959
21846845	chr8:21846845:A:G	7.45705e-06	-1.11157e-10	-1.25904
21846948	chr8:21846948:T:C	8.2048e-06	-1.11157e-10	-1.16348
21847009	chr8:21847009:C:T	3.02482e-05	-1.11157e-10	0.141235
21847249	chr8:21847249:T:A	9.22238e-06	-1.11157e-10	-1.04657
21847250	chr8:21847250:G:T	7.73176e-06	-1.11157e-10	-1.22287
21847261	chr8:21847261:G:A	5.48523e-06	-1.56614	-3.15096e-10
21847749	chr8:21847749:G:A	7.14936e-06	-1.11157e-10	-1.30118
21847996	chr8:21847996:A:G	1.02653e-05	-1.11157e-10	-0.93943
21848051	chr8:21848051:A:G	1.0165e-05	-1.11157e-10	-0.94925
21848180	chr8:21848180:C:CT	9.49915e-06	-1.11157e-10	-1.017
21848323	chr8:21848323:C:G	4.43238e-06	-1.45445	-0.324816
21848363	chr8:21848363:G:A	9.0482e-06	-1.11157e-10	-1.06564
21848469	chr8:21848469:C:T	1.91762e-05	-1.11157e-10	-0.31453
21848491	chr8:21848491:C:T	1.7851e-05	-1.11157e-10	-0.386141
21848563	chr8:21848563:A:G	3.8631e-06	-1.21409	-0.702643
21848695	chr8:21848695:T:C	7.15601e-06	-1.11157e-10	-1.30025
21848786	chr8:21848786:A:C	1.63753e-06	-1.49979	-1.27523
21848788	chr8:21848788:T:G	1.86813e-06	-1.47134	-1.17193
21849474	chr8:21849474:G:A	3.912e-06	-0.77572	-1.12843
21849481	chr8:21849481:G:A	6.88106e-06	-1.33943	-3.15096e-10
21849647	chr8:21849647:A:C	6.54903e-05	-1.11157e-10	0.913701
21849678	chr8:21849678:A:C	2.48128e-06	-1.24004	-1.11939
21849725	chr8:21849725:T:C	9.23738e-06	-1.11157e-10	-1.04494
21849846	chr8:21849846:C:G	9.50514e-06	-1.43926	0.422893
21850019	chr8:21850019:A:G	7.94394e-05	-1.51524	2.62203
21850202	chr8:21850202:C:G	1.87952e-06	-1.38236	-1.25482
21850368	chr8:21850368:A:G	7.85507e-06	-1.11157e-10	-1.20704
21850774	chr8:21850774:C:G	2.20563e-06	-1.48771	-0.989485
21850797	chr8:21850797:C:T	2.54704e-06	-1.21304	-1.12023
21850813	chr8:21850813:A:G	2.30486e-06	-1.46675	-0.966427
21850860	chr8:21850860:G:A	2.16022e-06	-1.48994	-1.00805
21851159	chr8:21851159:G:C	6.37261e-05	-1.11157e-10	0.886392
21851169	chr8:21851169:A:G	1.51479e-06	-1.55316	-1.29977
21851335	chr8:21851335:G:A	8.08347e-06	-1.11157e-10	-1.17838
21851406	chr8:21851406:T:C	6.79218e-06	-1.35243	-3.15096e-10
21851546	chr8:21851546:CAT:C	2.63683e-05	-1.11157e-10	0.00395996
21851574	chr8:21851574:G:C	2.28651e-06	-1.39972	-1.04145
21851836	chr8:21851836:T:C	3.18375e-06	-1.2587	-0.851438
21851934	chr8:21851934:C:T	6.56005e-06	-1.3872	-3.15096e-10
21852001	chr8:21852001:A:G	3.90108e-06	-1.31279	-0.594159
21852246	chr8:21852246:CT:C	2.29237e-06	-1.47134	-0.967276
21852570	chr8:21852570:A:C	1.90144e-06	-1.39295	-1.23264
21852635	chr8:21852635:T:C	1.70424e-06	-1.43336	-1.30173
21852727	chr8:21852727:C:T	1.62481e-05	-1.11157e-10	-0.480224
21852765	chr8:21852765:A:G	1.53739e-05	-1.55981	1.02428
21852972	chr8:21852972:A:G	8.29195e-06	-1.11157e-10	-1.15292
21853116	chr8:21853116:A:G	8.25751e-06	-1.11157e-10	-1.15708
21853230	chr8:21853230:T:G	0.000103042	1.36694	-3.15096e-10
21853725	chr8:21853725:G:A	1.51115e-06	-1.55171	-1.30362
21853906	chr8:21853906:T:A	8.16093e-06	-1.11157e-10	-1.16884
21853920	chr8:21853920:T:C	3.18146e-06	-1.34253	-0.768333
21854140	chr8:21854140:A:C	3.0651e-06	-1.39314	-0.754981
21854782	chr8:21854782:C:T	1.52109e-06	-1.56116	-1.28762
21854890	chr8:21854890:G:A	1.73681e-06	-1.42069	-1.29546
21855079	chr8:21855079:C:T	2.41805e-06	-1.36887	-1.01637
21855148	chr8:21855148:C:T	7.28955e-06	-1.28176	-3.15096e-10
21855189	chr8:21855189:TCCACC:T	1.06081e-05	-1.11157e-10	-0.906585
21855499	chr8:21855499:G:A	8.93684e-06	-1.11157e-10	-1.07802
21855536	chr8:21855536:G:A	3.10307e-06	-0.95732	-1.17849
21855608	chr8:21855608:C:T	1.98657e-06	-1.5037	-1.07809
21856079	chr8:21856079:G:A	0.000121217	-1.11157e-10	1.52938
21856408	chr8:21856408:G:T	2.00818e-06	-1.55929	-1.01169
21856693	chr8:21856693:T:C	7.41285e-06	-1.11157e-10	-1.26499
21857187	chr8:21857187:G:A	1.5049e-06	-1.55598	-1.30349
21857519	chr8:21857519:G:A	7.33294e-06	-1.11157e-10	-1.27583
21857662	chr8:21857662:C:T	6.44247e-05	-1.11157e-10	0.897295
21858389	chr8:21858389:T:A	7.28563e-06	-1.11157e-10	-1.2823
21858760	chr8:21858760:T:C	7.64255e-06	-1.11157e-10	-1.23447
21859095	chr8:21859095:G:A	2.55904e-06	-1.3832	-0.945376
21859241	chr8:21859241:C:T	1.36291e-05	-1.11157e-10	-0.655994
21859350	chr8:21859350:C:A	1.83799e-06	-1.42723	-1.2323
21859595	chr8:21859595:C:T	4.20286e-05	-1.11157e-10	0.470148
21860018	chr8:21860018:G:A	2.36637e-06	-1.43117	-0.975673
21860150	chr8:21860150:T:C	7.58101e-06	-1.11157e-10	-1.24256
21860330	chr8:21860330:G:T	3.5338e-06	-0.787477	-1.21835
21860506	chr8:21860506:C:T	5.29613e-05	-1.11157e-10	0.701359
21860638	chr8:21860638:G:A	1.54691e-06	-1.56546	-1.26648
21860646	chr8:21860646:G:A	5.07312e-05	-1.11157e-10	0.658339
21860803	chr8:21860803:C:T	5.19594e-05	-1.11157e-10	0.682261
21860867	chr8:21860867:A:T	7.63292e-06	-1.11157e-10	-1.23573
21860910	chr8:21860910:G:A	5.51736e-06	-1.5603	-3.15096e-10
21861308	chr8:21861308:G:A	2.88271e-06	-1.285	-0.924469
21861650	chr8:21861650:G:A	1.88434e-06	-1.3768	-1.25782
21861685	chr8:21861685:G:A	2.42532e-06	-1.09788	-1.28435
21861687	chr8:21861687:G:A	0.000108732	-1.11157e-10	1.42069
21861692	chr8:21861692:A:C	1.98396e-06	-1.35976	-1.22335
21861875	chr8:21861875:C:T	1.80462e-06	-1.40867	-1.26918
21861879	chr8:21861879:T:C	7.12769e-06	-1.11157e-10	-1.30422
21862237	chr8:21862237:TC:T	1.53531e-05	-1.11157e-10	-0.536886
21862309	chr8:21862309:G:A	1.61087e-05	-1.11157e-10	-0.488841
21863463	chr8:21863463:C:T	5.7927e-06	-1.5116	-3.15096e-10
21864170	chr8:21864170:T:C	4.67847e-05	-1.11157e-10	0.577354
21864233	chr8:21864233:G:T	1.87114e-05	-1.11157e-10	-0.339068
21864753	chr8:21864753:T:C	2.2567e-06	-1.3508	-1.1035
21864842	chr8:21864842:G:A	2.23541e-06	-1.55504	-0.908736
21864963	chr8:21864963:G:A	2.31308e-06	-1.12567	-1.30395
21865371	chr8:21865371:C:A	1.3914e-05	-1.11157e-10	-0.635305
21865395	chr8:21865395:G:A	1.55528e-05	-1.11157e-10	-0.523963
21866402	chr8:21866402:T:C	7.15962e-06	-1.11157e-10	-1.29974
21866854	chr8:21866854:G:A	2.76385e-06	-0.96957	-1.28201
21867119	chr8:21867119:C:A	7.58799e-06	-1.11157e-10	-1.24163
21867326	chr8:21867326:C:T	9.74544e-06	-1.11157e-10	-0.991403
21867493	chr8:21867493:G:A	8.67798e-06	-1.11157e-10	-1.10741
21867598	chr8:21867598:C:T	7.20252e-06	-1.11157e-10	-1.29377
21867685	chr8:21867685:G:A	1.48177e-05	-1.11157e-10	-0.572378
21868140	chr8:21868140:C:T	7.20072e-06	-1.49958	0.205554
21869096	chr8:21869096:C:T	1.8828e-05	-1.11157e-10	-0.332856
21869396	chr8:21869396:A:G	1.67918e-06	-1.52538	-1.22451
21869502	chr8:21869502:C:G	7.56433e-06	-1.11157e-10	-1.24476
21869723	chr8:21869723:C:T	5.11834e-06	-0.507966	-1.12741
21869779	chr8:21869779:C:T	1.80774e-06	-1.54084	-1.13529
21869812	chr8:21869812:G:A	7.76766e-06	-1.11157e-10	-1.21823
21869849	chr8:21869849:C:T	7.54259e-06	-1.11157e-10	-1.24764
21869912	chr8:21869912:G:A	3.86146e-06	-1.27341	-0.643751
21869948	chr8:21869948:A:C	1.67332e-06	-1.53299	-1.2204
21870373	chr8:21870373:G:C	1.77037e-06	-1.50637	-1.19064
21870407	chr8:21870407:A:T	4.08729e-06	-0.604517	-1.2558
21871277	chr8:21871277:T:G	1.85288e-06	-1.47833	-1.17314
21871415	chr8:21871415:C:T	7.52691e-06	-1.11157e-10	-1.24972
21872050	chr8:21872050:G:A	8.47796e-06	-1.11157e-10	-1.13073
21872332	chr8:21872332:C:G	1.30081e-05	-0.702628	-3.15096e-10
21872955	chr8:21872955:C:T	6.24237e-06	-0.769349	-0.667494
21873381	chr8:21873381:T:A	3.46602e-06	-0.729413	-1.29578
21873906	chr8:21873906:A:G	8.53836e-06	-1.10756	-0.016076
21874038	chr8:21874038:C:T	2.88715e-05	-1.11236	1.20702
21874161	chr8:21874161:C:G	5.79243e-05	-1.11157e-10	0.790936
21874315	chr8:21874315:G:A	7.03212e-06	-1.31771	-3.15096e-10
21874421	chr8:21874421:A:G	8.6444e-06	-1.11157e-10	-1.11129
21874433	chr8:21874433:G:A	8.51943e-06	-1.11157e-10	-1.12585
21874947	chr8:21874947:T:G	3.49465e-06	-0.715642	-1.30133
21875185	chr8:21875185:A:G	9.05454e-06	-1.03666	-0.0282807
21875220	chr8:21875220:G:A	2.38169e-06	-1.52962	-0.870778
21875727	chr8:21875727:G:A	3.35627e-05	-1.11157e-10	0.245215
21875728	chr8:21875728:G:T	7.2349e-05	-1.11157e-10	1.0133
21875940	chr8:21875940:TG:T	8.16015e-06	-1.11157e-10	-1.16894
21876181	chr8:21876181:C:T	1.55903e-06	-1.52293	-1.3012
21876465	chr8:21876465:C:T	2.61973e-05	-1.11157e-10	-0.00254661
21876904	chr8:21876904:C:T	1.95133e-06	-1.52484	-1.07485
21876950	chr8:21876950:C:T	0.000321778	-1.11157e-10	2.50566
21877049	chr8:21877049:G:A	8.97483e-06	-1.08504	0.0112647
21877658	chr8:21877658:C:T	3.30025e-05	-1.11157e-10	0.22838
21877760	chr8:21877760:T:C	1.55366e-06	-1.52356	-1.30403
21877790	chr8:21877790:A:T	2.64911e-05	-1.11157e-10	0.00860744
21877959	chr8:21877959:T:G	7.44594e-06	-1.11157e-10	-1.26053
21877989	chr8:21877989:T:G	4.36963e-05	-1.11157e-10	0.509061
21878277	chr8:21878277:T:G	3.97424e-06	-0.706151	-1.18222
21878427	chr8:21878427:T:G	7.17394e-06	-1.11157e-10	-1.29775
21878513	chr8:21878513:T:C	6.09013e-05	-1.11157e-10	0.841053
21878690	chr8:21878690:G:A	7.27188e-06	-1.11157e-10	-1.28419
21878763	chr8:21878763:T:A	3.63782e-06	-1.45372	-0.5231
21878883	chr8:21878883:G:A	1.33758e-05	-1.11157e-10	-0.674753
21878887	chr8:21878887:G:A	3.63344e-06	-1.42225	-0.555771
21879412	chr8:21879412:G:A	7.27928e-06	-1.28317	-3.15096e-10
21879468	chr8:21879468:G:C	6.00264e-05	-1.11157e-10	0.826582
21880053	chr8:21880053:G:A	1.50555e-06	-1.5567	-1.30234
21880207	chr8:21880207:T:C	4.10018e-05	-1.11157e-10	0.445413
21880219	chr8:21880219:C:T	0.00012843	-1.06292	2.6501
21880935	chr8:21880935:C:T	0.000111654	-1.11157e-10	1.4472
21880967	chr8:21880967:T:G	3.79043e-05	-1.11157e-10	0.366863
21881086	chr8:21881086:C:T	5.19752e-06	-1.54443	-0.0755923
21881522	chr8:21881522:T:C	7.18954e-06	-1.11157e-10	-1.29558
21881620	chr8:21881620:T:G	9.61919e-06	-1.11157e-10	-1.00444
21881827	chr8:21881827:A:G	8.06566e-06	-1.18059	-3.15096e-10
21881862	chr8:21881862:T:G	8.6704e-06	-1.11157e-10	-1.10829
21881891	chr8:21881891:A:C	8.88823e-06	-1.11157e-10	-1.08347
21882321	chr8:21882321:T:C	2.04175e-06	-1.44996	-1.10443
21882442	chr8:21882442:T:C	8.30018e-06	-1.11157e-10	-1.15192
21883003	chr8:21883003:T:C	4.86683e-06	-0.778498	-0.90726
21883030	chr8:21883030:C:T	7.12836e-06	-1.11157e-10	-1.30412
21883083	chr8:21883083:G:C	6.06001e-06	-1.56399	0.0975021
21883324	chr8:21883324:A:T	5.93887e-06	-1.48668	-3.15096e-10
21883450	chr8:21883450:G:A	8.98919e-06	-1.11157e-10	-1.07218
21883859	chr8:21883859:G:A	0.000133576	-1.11157e-10	1.62647
21883919	chr8:21883919:C:T	2.78962e-05	-0.898825	0.959115
21884020	chr8:21884020:T:C	7.35983e-06	-1.53575	0.263585
21884796	chr8:21884796:T:C	1.62831e-05	-0.942537	0.46446
21885256	chr8:21885256:G:A	2.94665e-05	-1.11157e-10	0.115053
21885493	chr8:21885493:C:G	2.9685e-05	-0.939122	1.06156
21885605	chr8:21885605:T:G	9.44518e-06	-1.11157e-10	-1.0227
21885867	chr8:21885867:A:G	1.77494e-05	-1.11157e-10	-0.391851
21886250	chr8:21886250:G:C	9.66138e-05	-1.11157e-10	1.30252
21886615	chr8:21886615:T:C	8.41044e-05	-1.11157e-10	1.16386
21886850	chr8:21886850:C:A	0.000200923	-1.11157e-10	2.03472
21887057	chr8:21887057:A:G	8.24272e-06	-1.11157e-10	-1.15887
21887234	chr8:21887234:T:C	9.41871e-06	-1.11157e-10	-1.0255
21887400	chr8:21887400:G:A	1.13814e-05	-1.56292	0.726695
21888252	chr8:21888252:G:C	1.05007e-05	-1.11157e-10	-0.916763
21888336	chr8:21888336:T:C	4.38728e-06	-1.36901	-0.420481
21888431	chr8:21888431:T:G	1.96746e-06	-1.36715	-1.22431
21888504	chr8:21888504:T:G	1.78846e-05	-1.43742	1.05315
21888539	chr8:21888539:G:A	5.45969e-06	-0.636167	-0.934642
21888904	chr8:21888904:A:AC	1.11108e-05	-1.11157e-10	-0.860283
21889195	chr8:21889195:G:T	2.49666e-06	-1.05078	-1.30247
21889245	chr8:21889245:G:A	1.10968e-05	-1.11157e-10	-0.861541
21889394	chr8:21889394:C:A	7.48212e-06	-1.11157e-10	-1.25569
21889720	chr8:21889720:T:C	1.44197e-05	-1.11157e-10	-0.599607
21890323	chr8:21890323:C:T	1.51601e-05	-1.11157e-10	-0.549535
21890364	chr8:21890364:G:C	2.56969e-06	-1.03647	-1.28794
21890406	chr8:21890406:T:C	2.5752e-06	-1.04948	-1.2728
21890483	chr8:21890483:G:A	9.87451e-06	-1.11157e-10	-0.978245
21891174	chr8:21891174:T:G	7.13269e-06	-1.11157e-10	-1.30351
21891286	chr8:21891286:T:C	2.48053e-06	-1.51817	-0.841565
21891366	chr8:21891366:C:G	3.39426e-06	-1.31923	-0.726881
21891453	chr8:21891453:T:C	2.54453e-06	-1.03304	-1.30122
21891918	chr8:21891918:G:A	2.88415e-06	-0.907051	-1.30192
21892182	chr8:21892182:A:G	2.0507e-06	-1.53389	-1.01613
21892357	chr8:21892357:C:T	9.23696e-06	-1.11157e-10	-1.04499
21892820	chr8:21892820:T:G	2.48546e-06	-1.55547	-0.802276
21893118	chr8:21893118:G:C	1.46056e-05	-1.11157e-10	-0.586799
21893323	chr8:21893323:G:A	2.97209e-06	-0.877853	-1.30108
21893495	chr8:21893495:T:G	2.9404e-06	-0.906082	-1.28358
21893631	chr8:21893631:C:T	7.15824e-06	-1.19104	-0.108897
21893714	chr8:21893714:C:T	4.1546e-06	-1.34618	-0.4978
21893733	chr8:21893733:T:C	2.87626e-06	-0.91154	-1.30017
21893867	chr8:21893867:C:T	3.2323e-06	-0.948086	-1.14692
21894259	chr8:21894259:G:A	3.44165e-06	-0.912097	-1.12015
21894520	chr8:21894520:T:A	8.58353e-06	-1.11157e-10	-1.11836
21894780	chr8:21894780:A:G	3.15166e-06	-0.970192	-1.15008
21894802	chr8:21894802:A:T	1.93036e-05	-1.11157e-10	-0.307908
21895002	chr8:21895002:A:G	8.10781e-06	-1.11157e-10	-1.17537
21895080	chr8:21895080:G:A	3.18197e-06	-0.966765	-1.14394
21895106	chr8:21895106:G:A	1.27125e-05	-1.11157e-10	-0.725618
21895231	chr8:21895231:A:G	1.94156e-06	-1.35455	-1.25016
21895759	chr8:21895759:C:T	3.26829e-06	-0.970619	-1.11332
21895954	chr8:21895954:T:C	3.10067e-06	-1.00275	-1.13384
21896175	chr8:21896175:C:T	5.66481e-06	-1.24593	-0.287997
21896246	chr8:21896246:T:G	3.28267e-06	-0.951764	-1.12778
21896353	chr8:21896353:C:A	8.42818e-05	-1.11157e-10	1.16596
21896358	chr8:21896358:C:A	1.51964e-06	-1.55199	-1.29774
21896422	chr8:21896422:T:C	3.28472e-06	-0.95241	-1.12651
21897069	chr8:21897069:C:T	3.18719e-06	-0.900811	-1.20825
21897220	chr8:21897220:C:A	1.05055e-05	-1.11157e-10	-0.916306
21897507	chr8:21897507:G:T	5.84499e-06	-1.50262	-3.15096e-10
21897611	chr8:21897611:T:G	1.88558e-06	-1.55027	-1.08369
21897644	chr8:21897644:T:A	1.61829e-06	-1.53936	-1.24747
21897880	chr8:21897880:T:C	9.46783e-06	-1.11157e-10	-1.0203
21898178	chr8:21898178:G:A	8.46506e-06	-1.11157e-10	-1.13225
21898255	chr8:21898255:C:T	1.36252e-05	-1.11157e-10	-0.656278
21899139	chr8:21899139:A:G	1.12574e-05	-1.11157e-10	-0.847179
21899418	chr8:21899418:G:C	3.29898e-06	-1.39651	-0.67808
21899432	chr8:21899432:G:A	2.68794e-06	-0.975477	-1.30395
21899738	chr8:21899738:C:G	1.47343e-05	-1.11157e-10	-0.578021
21900317	chr8:21900317:C:T	9.94256e-06	-1.11157e-10	-0.971377
21900608	chr8:21900608:T:C	4.78461e-06	-1.29482	-0.407975
21900621	chr8:21900621:G:C	3.28445e-05	-1.11157e-10	0.223581
21900730	chr8:21900730:G:A	1.01551e-05	-1.11157e-10	-0.950229
21900965	chr8:21900965:C:A	2.82862e-06	-0.926144	-1.30227
21902463	chr8:21902463:T:C	1.51168e-05	-1.11157e-10	-0.552394
21902515	chr8:21902515:A:G	2.4988e-06	-1.05148	-1.30091
21903122	chr8:21903122:T:A	3.37655e-06	-0.747087	-1.30426
21903533	chr8:21903533:C:T	3.36095e-06	-0.751954	-1.30402
21903538	chr8:21903538:T:C	7.64503e-06	-1.11157e-10	-1.23415
21903684	chr8:21903684:TTGA:T	7.52916e-06	-1.11157e-10	-1.24942
21903822	chr8:21903822:G:T	5.50989e-06	-1.56166	-3.15096e-10
21903919	chr8:21903919:G:A	6.87203e-06	-1.34074	-3.15096e-10
21903932	chr8:21903932:T:C	1.64695e-06	-1.50871	-1.26057
21904022	chr8:21904022:C:G	3.03701e-06	-1.39341	-0.763914
21904092	chr8:21904092:C:T	1.65655e-06	-1.4807	-1.28276
21904170	chr8:21904170:G:T	4.30749e-06	-1.26712	-0.54073
21904352	chr8:21904352:A:C	3.41495e-06	-0.738591	-1.30145
21904754	chr8:21904754:A:G	1.64916e-06	-1.49753	-1.2704
21904806	chr8:21904806:G:A	2.2643e-06	-1.19348	-1.25746
21905401	chr8:21905401:AGT:A	1.86238e-06	-1.44796	-1.19838
21905851	chr8:21905851:T:C	1.72329e-06	-1.49691	-1.22705
21906300	chr8:21906300:C:T	7.72135e-06	-1.11157e-10	-1.22421
21906496	chr8:21906496:C:T	1.6146e-06	-1.54127	-1.24785
21906772	chr8:21906772:G:A	1.55348e-05	-1.11157e-10	-0.525119
21907020	chr8:21907020:T:C	2.10523e-06	-1.25868	-1.2651
21907229	chr8:21907229:C:G	3.04403e-06	-1.30834	-0.846681
21907232	chr8:21907232:G:C	2.35637e-06	-1.55969	-0.85139
21907443	chr8:21907443:G:T	7.22594e-06	-1.11157e-10	-1.29052
21907533	chr8:21907533:G:A	3.29308e-06	-1.30025	-0.776123
21907611	chr8:21907611:C:T	4.62318e-06	-1.20576	-0.531357
21907700	chr8:21907700:A:C	2.87118e-06	-1.45671	-0.756768
21907763	chr8:21907763:TCC:T	7.12951e-06	-1.11157e-10	-1.30396
21908013	chr8:21908013:A:G	3.66073e-05	-0.759884	1.09193
21908100	chr8:21908100:G:A	1.43274e-05	-1.11157e-10	-0.606031
21908272	chr8:21908272:C:G	7.43168e-06	-1.11157e-10	-1.26245
21909370	chr8:21909370:A:C	2.87443e-05	0.0902375	-3.15096e-10
21909449	chr8:21909449:T:C	0.000117235	-1.11157e-10	1.49598
21909729	chr8:21909729:G:A	9.36434e-06	-1.03129	-3.15096e-10
21910139	chr8:21910139:G:A	8.41363e-06	-1.11157e-10	-1.13835
21910454	chr8:21910454:G:C	3.55793e-05	-1.11157e-10	0.303561
21910909	chr8:21910909:C:G	8.38014e-06	-1.11157e-10	-1.14234
21911254	chr8:21911254:G:A	1.37853e-05	-1.51247	0.867868
21911526	chr8:21911526:T:C	9.69951e-06	-1.11157e-10	-0.996127
21911921	chr8:21911921:A:G	0.000615833	3.15477	-3.15096e-10
21912186	chr8:21912186:G:A	1.48469e-05	-0.570411	-3.15096e-10
21913252	chr8:21913252:T:C	1.10984e-05	0.392643	-1.25404
21913285	chr8:21913285:A:G	1.38151e-05	0.314574	-0.957016
21913527	chr8:21913527:C:A	7.67148e-06	-1.23069	-3.15096e-10
21913788	chr8:21913788:T:G	1.02061e-05	-1.11157e-10	-0.945212
21913936	chr8:21913936:G:A	7.84657e-06	-1.11157e-10	-1.20813
21914219	chr8:21914219:A:AT	1.06411e-05	-1.11157e-10	-0.903475
21914484	chr8:21914484:T:C	1.51159e-05	-1.11157e-10	-0.552454
21915072	chr8:21915072:C:T	2.03564e-05	-1.11157e-10	-0.254805
21915873	chr8:21915873:C:T	1.91545e-05	0.477186	-0.792848
21916066	chr8:21916066:A:G	5.72634e-06	-1.52312	-3.15096e-10
21916270	chr8:21916270:C:T	1.51719e-05	-1.11157e-10	-0.548754
21916342	chr8:21916342:C:T	1.58811e-05	0.247646	-0.750722
21916356	chr8:21916356:T:C	1.07705e-05	-1.11157e-10	-0.891388
21916851	chr8:21916851:T:G	1.43547e-05	0.460916	-1.06504
21917375	chr8:21917375:G:A	5.58905e-06	-1.54739	-3.15096e-10
21917425	chr8:21917425:A:T	1.49179e-05	-1.11157e-10	-0.565638
21917803	chr8:21917803:G:A	4.34238e-05	1.14793	-0.645123
21917967	chr8:21917967:T:C	8.44202e-06	-1.11157e-10	-1.13498
21918230	chr8:21918230:G:C	1.16829e-05	-1.11157e-10	-0.810079
21919070	chr8:21919070:A:G	8.12045e-06	-1.11157e-10	-1.17382
21919170	chr8:21919170:T:A	2.57551e-06	-1.43921	-0.882941
21919384	chr8:21919384:A:G	5.89395e-06	-1.49428	-3.15096e-10
21919844	chr8:21919844:G:C	2.85911e-05	-1.11157e-10	0.0848931
21920084	chr8:21920084:C:G	0.000342088	3.67861	-1.11175
21920109	chr8:21920109:C:T	1.09243e-05	-1.11157e-10	-0.87721
21920571	chr8:21920571:T:C	0.000434972	3.94857	-1.14149
21922309	chr8:21922309:CTT:C	1.80915e-06	-1.40562	-1.26973
21922426	chr8:21922426:C:G	4.50773e-06	-1.56177	-0.200644
21922442	chr8:21922442:C:G	1.52325e-06	-1.54519	-1.30217
21922466	chr8:21922466:C:T	9.09332e-06	-1.11157e-10	-1.06066
21922585	chr8:21922585:T:C	5.81412e-06	-1.50791	-3.15096e-10
21922886	chr8:21922886:A:G	5.75667e-06	-1.51784	-3.15096e-10
21923233	chr8:21923233:A:G	0.000132777	2.89971	-1.27924
21924355	chr8:21924355:T:C	1.32584e-05	-1.11157e-10	-0.683574
21925169	chr8:21925169:A:G	8.15658e-06	-1.11157e-10	-1.16938
21925626	chr8:21925626:T:C	1.1591e-05	-1.11157e-10	-0.817973
21926357	chr8:21926357:G:A	4.82178e-05	-1.11157e-10	0.607527
21927049	chr8:21927049:T:G	2.98014e-06	-1.49848	-0.677751
21927478	chr8:21927478:A:G	0.000103237	2.22589	-0.857063
21927928	chr8:21927928:G:C	7.16109e-06	-1.11157e-10	-1.29954
21928236	chr8:21928236:T:C	2.0109e-05	-1.11157e-10	-0.267033
21928787	chr8:21928787:G:A	8.75444e-06	-1.11157e-10	-1.09864
21928929	chr8:21928929:A:T	8.75309e-06	-1.5207	0.421903
21929122	chr8:21929122:C:T	8.67473e-06	-1.11157e-10	-1.10779
21929478	chr8:21929478:C:T	7.61307e-05	2.28726	-1.22301
21929668	chr8:21929668:A:G	8.94096e-06	-1.11157e-10	-1.07756
21930242	chr8:21930242:T:C	1.13268e-05	-0.841034	-3.15096e-10
21930267	chr8:21930267:A:G	8.28311e-06	-1.11157e-10	-1.15398
21931214	chr8:21931214:G:A	5.60852e-05	-1.11157e-10	0.75867
21931423	chr8:21931423:T:G	0.000199181	3.17214	-1.14612
21931473	chr8:21931473:C:T	0.000236333	3.33299	-1.13595
21932593	chr8:21932593:G:GC	5.66539e-06	-0.712343	-0.821483
21932646	chr8:21932646:T:TA	2.82112e-06	-1.51427	-0.716799
21932968	chr8:21932968:T:G	8.35782e-05	2.46097	-1.30339
21933139	chr8:21933139:C:T	3.36932e-05	-1.11157e-10	0.249094
21933625	chr8:21933625:T:G	2.71823e-05	-1.11157e-10	0.0343638
21934006	chr8:21934006:T:A	1.48856e-05	-1.11157e-10	-0.567807
21934021	chr8:21934021:C:T	8.59905e-06	-1.11157e-10	-1.11655
21934046	chr8:21934046:C:T	7.39284e-05	1.96528	-0.930384
21934261	chr8:21934261:C:T	6.237e-06	-1.52494	0.0872417
21934372	chr8:21934372:A:G	6.93631e-06	-1.33143	-3.15096e-10
21934415	chr8:21934415:C:A	1.27936e-05	-1.11157e-10	-0.719257
21934490	chr8:21934490:G:A	8.97213e-06	-1.11157e-10	-1.07408
21934656	chr8:21934656:G:A	1.33491e-05	-0.676751	-3.15096e-10
21934839	chr8:21934839:A:G	7.15383e-06	-1.11157e-10	-1.30055
21935120	chr8:21935120:G:A	9.34452e-06	-1.11157e-10	-1.03341
21935822	chr8:21935822:T:TG	7.21694e-05	2.28975	-1.27894
21936097	chr8:21936097:A:G	2.1466e-06	-1.52311	-0.981202
21936252	chr8:21936252:T:TTG	7.19128e-06	-1.11157e-10	-1.29533
21936798	chr8:21936798:C:CCTTT	5.61453e-06	-1.54284	-3.15096e-10
21936868	chr8:21936868:T:C	0.000124147	2.85739	-1.30412
21938496	chr8:21938496:A:G	5.51576e-06	-1.56059	-3.15096e-10
21938575	chr8:21938575:G:A	8.17901e-06	-1.11157e-10	-1.16663
21940526	chr8:21940526:G:A	1.36898e-05	-1.11157e-10	-0.651552
21940805	chr8:21940805:C:T	0.000320337	3.32705	-0.825874
21940918	chr8:21940918:C:T	0.000500776	3.78185	-0.833896
21941734	chr8:21941734:G:A	2.86803e-06	-1.50542	-0.70916
21942182	chr8:21942182:A:G	5.80229e-06	-1.50995	-3.15096e-10
21942226	chr8:21942226:C:A	0.00013221	2.8521	-1.23591
21942241	chr8:21942241:T:G	1.04368e-05	-1.11157e-10	-0.922869
21942348	chr8:21942348:A:G	1.83113e-05	-1.11157e-10	-0.360685
21942430	chr8:21942430:A:C	1.53222e-06	-1.54029	-1.3012
21943229	chr8:21943229:A:G	9.15083e-06	-1.05436	-3.15096e-10
21943282	chr8:21943282:C:T	3.88916e-05	-1.11157e-10	0.392577
21943289	chr8:21943289:T:C	2.57488e-05	-0.0198143	-3.15096e-10
21943341	chr8:21943341:G:C	5.49184e-06	-1.56494	-3.15096e-10
21943463	chr8:21943463:A:G	8.92158e-06	-1.11157e-10	-1.07973
21943580	chr8:21943580:C:T	0.000115411	2.71574	-1.23544
21944041	chr8:21944041:T:C	8.02451e-06	-0.272575	-0.913127
21944121	chr8:21944121:G:A	5.59112e-06	-1.54702	-3.15096e-10
21944368	chr8:21944368:G:A	1.06818e-05	-1.11157e-10	-0.899658
21944607	chr8:21944607:C:T	2.72935e-05	-1.11157e-10	0.0384469
21944921	chr8:21944921:G:A	4.27486e-06	-1.55699	-0.258457
21945063	chr8:21945063:C:T	2.74089e-05	-1.11157e-10	0.0426672
21945150	chr8:21945150:G:T	8.57332e-06	-1.11157e-10	-1.11955
21945326	chr8:21945326:A:G	3.79903e-06	-1.55198	-0.381475
21945349	chr8:21945349:TAGAC:T	1.76574e-05	-1.53555	1.1385
21945580	chr8:21945580:A:G	1.14333e-05	-1.11157e-10	-0.831668
21946214	chr8:21946214:C:T	5.65965e-06	-1.53484	-3.15096e-10
21946224	chr8:21946224:C:A	4.11264e-06	-1.55943	-0.294702
21946591	chr8:21946591:A:AC	1.21363e-05	-1.11157e-10	-0.772004
21946807	chr8:21946807:T:TTA	9.70095e-06	-1.11157e-10	-0.995978
21947478	chr8:21947478:A:G	0.000174989	3.13489	-1.23837
21947754	chr8:21947754:T:C	3.62398e-06	-1.54269	-0.43794
21948109	chr8:21948109:C:G	1.5308e-06	-1.53893	-1.30348
21948652	chr8:21948652:A:G	7.21001e-06	-1.11157e-10	-1.29273
21948737	chr8:21948737:G:A	1.09987e-05	-1.11157e-10	-0.870422
21950246	chr8:21950246:A:G	8.86321e-06	-1.56306	0.476769
21951205	chr8:21951205:C:T	8.50374e-06	-1.11157e-10	-1.1277
21951504	chr8:21951504:A:G	1.36886e-05	-1.55418	0.902538
21951587	chr8:21951587:C:G	0.00185493	4.57357	-0.316163
21951662	chr8:21951662:T:C	1.53454e-05	-0.537386	-3.15096e-10
21952074	chr8:21952074:T:G	1.0445e-05	-1.11157e-10	-0.922075
21952248	chr8:21952248:G:T	1.25652e-05	-1.11157e-10	-0.737275
21952486	chr8:21952486:C:G	2.78856e-05	0.0599076	-3.15096e-10
21952866	chr8:21952866:C:T	0.000206552	2.50138	-0.439033
21953576	chr8:21953576:G:C	7.25636e-06	-1.28632	-3.15096e-10
21953844	chr8:21953844:T:A	7.15224e-06	-1.11157e-10	-1.30078
21954019	chr8:21954019:C:G	0.000131653	2.90919	-1.29722
21954482	chr8:21954482:A:C	3.14579e-06	-1.56559	-0.556546
21954488	chr8:21954488:G:A	1.42245e-05	-1.11157e-10	-0.613234
21954489	chr8:21954489:C:T	7.75545e-06	-1.11157e-10	-1.21981
21955507	chr8:21955507:A:G	0.000172785	3.18138	-1.29753
21956451	chr8:21956451:A:G	0.000157846	3.0188	-1.22538
21956493	chr8:21956493:A:G	0.000157838	2.55553	-0.762162
21957214	chr8:21957214:T:G	7.17003e-06	-1.11157e-10	-1.29829
21957228	chr8:21957228:C:T	0.000139719	2.94724	-1.27581
21957233	chr8:21957233:G:A	7.81551e-06	-1.11157e-10	-1.21209
21957498	chr8:21957498:C:T	1.80823e-06	-1.53264	-1.14321
21957693	chr8:21957693:C:T	9.81569e-06	-1.11157e-10	-0.98422
21957867	chr8:21957867:G:A	3.54097e-06	-1.54055	-0.463254
21957914	chr8:21957914:T:G	0.000143883	2.99608	-1.29528
21958174	chr8:21958174:T:A	2.15977e-05	-0.195614	-3.15096e-10
21958289	chr8:21958289:A:G	7.56715e-06	-1.11157e-10	-1.24439
21958776	chr8:21958776:A:G	1.64022e-05	-1.11157e-10	-0.470786
21959734	chr8:21959734:C:T	0.00029138	2.87313	-0.466702
21960296	chr8:21960296:T:G	5.83097e-06	-1.50502	-3.15096e-10
21960549	chr8:21960549:A:G	0.000171745	3.16563	-1.28782
21960699	chr8:21960699:G:A	2.04071e-05	-0.252319	-3.15096e-10
21961774	chr8:21961774:G:A	1.72766e-06	-1.43589	-1.28555
21963760	chr8:21963760:C:T	8.58441e-06	-1.11157e-10	-1.11825
21964220	chr8:21964220:G:T	9.36183e-06	-1.11157e-10	-1.03156
21964338	chr8:21964338:C:T	7.59415e-06	-1.11157e-10	-1.24082
21964539	chr8:21964539:A:T	7.06872e-06	-1.31252	-3.15096e-10
21965514	chr8:21965514:G:A	0.000144824	3.00055	-1.29323
21965662	chr8:21965662:G:C	4.0725e-06	-1.56117	-0.302774
21965663	chr8:21965663:T:C	7.13028e-06	-1.11157e-10	-1.30385
21965673	chr8:21965673:A:G	0.000200338	3.31791	-1.28611
21965976	chr8:21965976:C:T	6.20706e-05	-1.11157e-10	0.86007
21966590	chr8:21966590:G:A	7.29589e-06	-1.11157e-10	-1.28089
21966637	chr8:21966637:GT:G	9.34573e-05	2.55141	-1.28211
21967036	chr8:21967036:A:G	0.000287456	3.00133	-0.608459
21967368	chr8:21967368:T:C	7.65163e-06	-1.11157e-10	-1.23328
21968124	chr8:21968124:T:TTG	4.37775e-05	-1.11157e-10	0.510919
21968380	chr8:21968380:G:A	7.86672e-06	-1.11157e-10	-1.20556
21968424	chr8:21968424:A:C	7.54405e-06	-1.11157e-10	-1.24744
21968910	chr8:21968910:C:T	0.000154735	2.61242	-0.838905
21969598	chr8:21969598:C:T	7.17331e-06	-1.11157e-10	-1.29783
21969711	chr8:21969711:G:A	1.18245e-05	-1.11157e-10	-0.798024
21969734	chr8:21969734:A:G	8.01742e-06	-1.11157e-10	-1.18659
21969880	chr8:21969880:G:A	3.25333e-06	-1.55566	-0.532865
21970322	chr8:21970322:A:G	0.000194817	3.30777	-1.30391
21970498	chr8:21970498:T:C	4.20656e-05	-1.11157e-10	0.471028
21970661	chr8:21970661:C:T	7.4072e-06	-1.11157e-10	-1.26575
21970784	chr8:21970784:C:T	9.4076e-06	-1.11157e-10	-1.02668
21971036	chr8:21971036:A:T	7.12827e-06	-1.11157e-10	-1.30413
21971111	chr8:21971111:T:C	7.35628e-06	-1.11157e-10	-1.27265
21971133	chr8:21971133:G:A	7.54873e-06	-1.11157e-10	-1.24682
21972360	chr8:21972360:TC:T	7.54873e-06	-1.11157e-10	-1.24682
21972525	chr8:21972525:A:C	1.42893e-05	-1.11157e-10	-0.608688
21972686	chr8:21972686:A:G	9.16439e-06	-1.11157e-10	-1.05288
21972784	chr8:21972784:A:G	3.7485e-06	-1.56377	-0.383073
21973027	chr8:21973027:C:A	2.48086e-06	-1.40813	-0.951465
21973033	chr8:21973033:A:AG	1.28865e-05	-1.11157e-10	-0.712023
21973634	chr8:21973634:T:G	7.37417e-06	-1.11157e-10	-1.27022
21973865	chr8:21973865:G:A	1.61694e-06	-1.55498	-1.23269
21973874	chr8:21973874:A:G	0.000139584	2.96344	-1.29297
21974554	chr8:21974554:G:T	8.32393e-06	-1.14907	-3.15096e-10
21974983	chr8:21974983:A:C	0.000213245	2.74314	-0.6489
21975729	chr8:21975729:C:G	7.39982e-06	-1.11157e-10	-1.26675
21975863	chr8:21975863:G:C	3.52913e-06	-1.55931	-0.447843
21976454	chr8:21976454:C:T	0.000304607	3.74731	-1.29649
21977056	chr8:21977056:A:G	0.000199114	3.31536	-1.28968
21977303	chr8:21977303:G:A	1.99964e-06	-1.50104	-1.0742
21977567	chr8:21977567:A:C	7.24489e-06	-1.11157e-10	-1.28791
21977859	chr8:21977859:C:T	1.00691e-05	-1.11157e-10	-0.958733
21977954	chr8:21977954:A:G	0.000195859	3.29694	-1.28775
21978074	chr8:21978074:C:CT	2.93025e-06	-1.56182	-0.631295
21978117	chr8:21978117:A:G	0.000213252	3.37898	-1.28471
21978396	chr8:21978396:G:A	5.13426e-06	-1.56395	-0.0683195
21978509	chr8:21978509:A:G	3.17958e-06	-1.49714	-0.61431
21978838	chr8:21978838:G:A	7.94518e-06	-1.11157e-10	-1.19564
21978873	chr8:21978873:C:G	0.000133366	2.9246	-1.2997
21980161	chr8:21980161:T:C	6.52909e-06	-1.39193	-3.15096e-10
21980290	chr8:21980290:G:A	7.94518e-06	-1.11157e-10	-1.19564
21980367	chr8:21980367:A:C	7.4403e-06	-1.11157e-10	-1.26129
21980870	chr8:21980870:G:A	8.3431e-06	-1.11157e-10	-1.14677
21981159	chr8:21981159:T:A	0.000487104	3.82648	-0.906201
21981220	chr8:21981220:T:C	7.13957e-06	-1.11157e-10	-1.30255
21981278	chr8:21981278:T:C	2.41311e-06	-1.56635	-0.820936
21981327	chr8:21981327:C:T	1.19567e-05	-1.11157e-10	-0.78691
21981357	chr8:21981357:T:G	9.39662e-06	-1.11157e-10	-1.02785
21981509	chr8:21981509:T:C	2.42386e-06	-1.566	-0.816838
21981524	chr8:21981524:A:G	8.91412e-06	-1.11157e-10	-1.08056
21981589	chr8:21981589:G:A	7.14013e-06	-1.11157e-10	-1.30247
21981603	chr8:21981603:C:T	7.41727e-06	-1.11157e-10	-1.26439
21982157	chr8:21982157:G:A	3.78546e-06	-1.56478	-0.372259
21982213	chr8:21982213:T:C	7.25986e-06	-1.11157e-10	-1.28584
21982400	chr8:21982400:T:C	7.8977e-06	-1.11157e-10	-1.20163
21982486	chr8:21982486:A:G	1.48889e-05	-0.567584	-3.15096e-10
21983023	chr8:21983023:A:G	0.00042841	4.00478	-1.2129
21983397	chr8:21983397:A:G	1.67568e-05	-1.11157e-10	-0.449397
21983522	chr8:21983522:T:C	2.0343e-05	-0.255464	-3.15096e-10
21983885	chr8:21983885:T:C	0.000208118	3.01582	-0.945911
21984037	chr8:21984037:A:G	7.13095e-06	-1.11157e-10	-1.30376
21984065	chr8:21984065:C:T	8.46534e-06	-1.11157e-10	-1.13222
21984186	chr8:21984186:G:C	8.66159e-06	-1.11157e-10	-1.1093
21984352	chr8:21984352:C:G	0.000302819	3.02316	-0.578224
21985074	chr8:21985074:G:GC	0.000378535	3.60349	-0.935386
21985079	chr8:21985079:G:A	1.8814e-05	-0.333601	-3.15096e-10
21985240	chr8:21985240:G:C	0.000447908	3.86353	-1.02714
21986224	chr8:21986224:G:A	3.13419e-05	0.176753	-3.15096e-10
21986585	chr8:21986585:T:C	8.80571e-05	2.51298	-1.30319
21986754	chr8:21986754:A:G	0.000320029	3.3434	-0.843194
21987066	chr8:21987066:G:A	1.14887e-05	-1.11157e-10	-0.826836
21987353	chr8:21987353:G:C	7.166e-06	-1.11157e-10	-1.29885
21987917	chr8:21987917:T:C	0.000258868	3.19626	-0.908144
21988344	chr8:21988344:G:A	1.76728e-06	-1.46425	-1.23451
21989075	chr8:21989075:G:C	0.00026479	3.31822	-1.00748
21989932	chr8:21989932:C:T	7.25931e-06	-1.11157e-10	-1.28592
21990368	chr8:21990368:G:T	8.29441e-06	-1.11157e-10	-1.15262
21990464	chr8:21990464:C:T	9.89833e-06	-1.11157e-10	-0.975836
21990538	chr8:21990538:A:G	8.53064e-06	-1.11157e-10	-1.12454
21990621	chr8:21990621:C:T	7.232e-06	-1.11157e-10	-1.28969
21991009	chr8:21991009:C:G	7.15671e-06	-1.11157e-10	-1.30015
21991321	chr8:21991321:T:A	0.000450398	3.43738	-0.595455
21991372	chr8:21991372:A:T	8.43412e-06	-1.11157e-10	-1.13592
21991689	chr8:21991689:T:G	7.19969e-06	-1.11157e-10	-1.29416
21992055	chr8:21992055:C:T	4.9356e-06	-1.56409	-0.107634
21992205	chr8:21992205:T:C	6.23349e-06	-1.43827	-3.15096e-10
21992386	chr8:21992386:T:A	7.7504e-06	-1.11157e-10	-1.22046
21992605	chr8:21992605:A:G	0.000385228	3.43415	-0.748517
21993145	chr8:21993145:A:G	5.8054e-06	-1.54131	0.0319014
21993147	chr8:21993147:CTT:C	1.76944e-06	-1.4396	-1.25794
21993176	chr8:21993176:G:A	0.000209596	3.35141	-1.27443
21993194	chr8:21993194:G:T	7.0618e-06	-1.3135	-3.15096e-10
21993280	chr8:21993280:T:C	1.17924e-05	-1.11157e-10	-0.800749
21993590	chr8:21993590:G:A	1.57571e-05	-1.11157e-10	-0.510911
21995122	chr8:21995122:G:A	1.62275e-05	-0.481495	-3.15096e-10
21995176	chr8:21995176:T:C	7.63949e-06	-1.11157e-10	-1.23487
21995206	chr8:21995206:A:T	1.00689e-05	-1.11157e-10	-0.958747
21996222	chr8:21996222:T:C	0.000203519	3.28867	-1.24112
21996966	chr8:21996966:G:A	0.000132948	2.90941	-1.28765
21997149	chr8:21997149:T:C	8.01286e-06	-1.11157e-10	-1.18715
21997514	chr8:21997514:G:A	5.51665e-06	-1.56043	-3.15096e-10
21997613	chr8:21997613:C:G	8.62827e-06	-1.11157e-10	-1.11316
21998269	chr8:21998269:A:G	0.000562542	4.08216	-1.0179
21998310	chr8:21998310:G:A	1.87993e-05	-1.11157e-10	-0.334385
21998866	chr8:21998866:G:T	7.29941e-06	-1.11157e-10	-1.28041
21998894	chr8:21998894:T:C	7.26748e-06	-1.11157e-10	-1.28479
21999420	chr8:21999420:TCTAA:T	1.16685e-05	-1.11157e-10	-0.811311
21999725	chr8:21999725:TAACTA:T	8.33932e-06	-1.11157e-10	-1.14722
22000068	chr8:22000068:A:G	7.8257e-06	-1.11157e-10	-1.21079
22000104	chr8:22000104:A:G	8.17535e-06	-1.11157e-10	-1.16708
22000276	chr8:22000276:G:A	0.000152607	3.01478	-1.25512
22000805	chr8:22000805:A:C	8.69424e-06	-1.11157e-10	-1.10554
22001108	chr8:22001108:C:T	0.000368269	3.48335	-0.842742
22001287	chr8:22001287:C:T	9.14077e-06	-1.11157e-10	-1.05546
22001343	chr8:22001343:G:A	7.70592e-06	-1.11157e-10	-1.22621
22001378	chr8:22001378:A:G	8.01858e-06	-1.11157e-10	-1.18644
22001455	chr8:22001455:G:A	2.35992e-05	-1.11157e-10	-0.106991
22001557	chr8:22001557:A:G	8.87217e-06	-1.11157e-10	-1.08528
22001573	chr8:22001573:G:A	0.000398492	3.37763	-0.658147
22001583	chr8:22001583:A:T	7.12736e-06	-1.11157e-10	-1.30426
22001695	chr8:22001695:T:C	2.43476e-05	-1.11157e-10	-0.0757682
22001804	chr8:22001804:C:T	0.00032818	3.08375	-0.558393
22001934	chr8:22001934:A:T	3.99613e-05	0.419711	-3.15096e-10
22001974	chr8:22001974:G:A	0.000218814	3.35164	-1.23162
22002044	chr8:22002044:A:G	9.68746e-06	-1.11157e-10	-0.99737
22002396	chr8:22002396:G:A	1.72817e-05	-0.418554	-3.15096e-10
22002480	chr8:22002480:C:T	0.000228411	3.43247	-1.26952
22002488	chr8:22002488:C:T	7.76203e-06	-1.11157e-10	-1.21896
22002496	chr8:22002496:T:C	0.000336565	3.50959	-0.958998
22002631	chr8:22002631:GGAA:G	7.56049e-06	-1.11157e-10	-1.24527
22002914	chr8:22002914:T:A	0.00027677	3.63566	-1.28067
22003160	chr8:22003160:T:G	7.84141e-06	-1.11157e-10	-1.20878
22004152	chr8:22004152:G:C	0.000568609	3.77748	-0.702487
22004511	chr8:22004511:A:C	2.19384e-05	-1.11157e-10	-0.179964
22004640	chr8:22004640:G:C	1.67034e-05	-1.11157e-10	-0.452589
22005040	chr8:22005040:A:G	0.000644196	3.93965	-0.739853
22005779	chr8:22005779:G:A	0.000482098	3.48267	-0.572728
22006419	chr8:22006419:T:G	5.59327e-06	-1.54664	-3.15096e-10
22006814	chr8:22006814:A:G	7.25051e-06	-1.11157e-10	-1.28713
22006850	chr8:22006850:C:G	7.39424e-06	-1.11157e-10	-1.2675
22007579	chr8:22007579:G:A	7.12826e-06	-1.11157e-10	-1.30413
22008430	chr8:22008430:C:T	5.52893e-06	-1.55821	-3.15096e-10
22008518	chr8:22008518:ATATAGT:A	7.22379e-06	-1.11157e-10	-1.29082
22008573	chr8:22008573:A:C	0.000991046	4.10735	-0.476792
22008597	chr8:22008597:A:G	5.95199e-06	-1.48448	-3.15096e-10
22008624	chr8:22008624:T:G	1.0833e-05	-0.885604	-3.15096e-10
22008764	chr8:22008764:C:T	3.0628e-05	-1.11157e-10	0.153712
22008880	chr8:22008880:C:T	1.64976e-05	-1.11157e-10	-0.46499
22008994	chr8:22008994:C:G	5.30461e-05	-1.11157e-10	0.702959
22009067	chr8:22009067:A:G	7.82002e-06	-1.11157e-10	-1.21151
22009151	chr8:22009151:T:C	8.9446e-06	-1.5116	0.434445
22009372	chr8:22009372:T:TAACA	9.40117e-06	-1.11157e-10	-1.02737
22009422	chr8:22009422:T:C	2.60053e-06	-1.50218	-0.81031
22009951	chr8:22009951:A:C	9.66708e-06	-1.11157e-10	-0.999475
22010292	chr8:22010292:G:A	6.15943e-06	-1.45022	-3.15096e-10
22010323	chr8:22010323:A:G	0.000196475	2.76626	-0.753929
22010557	chr8:22010557:C:T	7.88412e-06	-1.11157e-10	-1.20335
22010847	chr8:22010847:A:C	0.000658902	4.00876	-0.786386
22010877	chr8:22010877:T:C	7.20441e-06	-1.11157e-10	-1.29351
22011230	chr8:22011230:A:ATGG	7.24113e-06	-1.11157e-10	-1.28842
22011513	chr8:22011513:G:C	0.000351239	3.28345	-0.690186
22011852	chr8:22011852:T:C	1.92176e-05	-1.11157e-10	-0.312375
22012216	chr8:22012216:G:A	0.000179504	3.18046	-1.25847
22013017	chr8:22013017:A:G	4.1047e-06	-1.54074	-0.315331
22013455	chr8:22013455:T:C	1.04006e-05	-1.11157e-10	-0.926343
22013456	chr8:22013456:C:A	5.71441e-06	-1.49389	-0.0313161
22013554	chr8:22013554:A:G	8.44968e-06	-1.11157e-10	-1.13407
22013725	chr8:22013725:A:G	7.20978e-06	-1.11157e-10	-1.29276
22013848	chr8:22013848:C:G	7.12776e-06	-1.11157e-10	-1.30421
22014173	chr8:22014173:T:C	7.13926e-06	-1.11157e-10	-1.30259
22014248	chr8:22014248:A:C	1.05837e-05	-1.11157e-10	-0.908886
22014713	chr8:22014713:C:T	7.6068e-06	-1.23916	-3.15096e-10
22014817	chr8:22014817:A:G	0.000585641	3.85573	-0.751223
22014904	chr8:22014904:A:T	1.43005e-05	-1.11157e-10	-0.607906
22015342	chr8:22015342:T:C	0.000704662	3.98013	-0.690609
22015628	chr8:22015628:C:G	7.36574e-06	-1.27136	-3.15096e-10
22016011	chr8:22016011:C:A	8.56144e-06	-1.11157e-10	-1.12093
22016037	chr8:22016037:T:C	1.37082e-05	-1.11157e-10	-0.650206
22016347	chr8:22016347:A:C	2.72738e-05	-1.11157e-10	0.0377262
22017509	chr8:22017509:T:C	7.92821e-06	-1.11157e-10	-1.19778
22017573	chr8:22017573:G:A	3.94217e-06	-0.766818	-1.12965
22017814	chr8:22017814:G:A	8.25607e-06	-1.11157e-10	-1.15725
22018253	chr8:22018253:A:G	0.000139061	-1.11157e-10	1.66671
22018271	chr8:22018271:T:A	6.31696e-06	-1.12712	-0.297847
22018638	chr8:22018638:C:T	4.19482e-05	-1.11157e-10	0.468233
22018870	chr8:22018870:G:A	1.56644e-06	-1.51616	-1.30324
22018958	chr8:22018958:T:C	4.83543e-05	-1.11157e-10	0.610353
22018992	chr8:22018992:C:G	7.34422e-06	-1.11157e-10	-1.27429
22019162	chr8:22019162:G:T	4.22059e-06	-0.729394	-1.09883
22019428	chr8:22019428:T:C	5.98735e-06	-1.35612	-0.122435
22019466	chr8:22019466:G:A	4.15387e-05	-1.11157e-10	0.458425
22019871	chr8:22019871:C:G	8.42545e-06	-1.48173	0.344787
22020431	chr8:22020431:G:A	3.74447e-06	-0.813472	-1.13445
22020537	chr8:22020537:C:T	5.48547e-06	-1.5661	-3.15096e-10
22020538	chr8:22020538:G:A	5.61016e-06	-1.54362	-3.15096e-10
22020739	chr8:22020739:G:A	7.72554e-06	-1.11157e-10	-1.22367
22020983	chr8:22020983:A:G	7.51431e-06	-1.11157e-10	-1.25139
22021096	chr8:22021096:C:T	0.00115681	4.0031	-0.217881
22021552	chr8:22021552:C:T	8.393e-06	-1.1408	-3.15096e-10
22021576	chr8:22021576:A:G	8.33508e-05	2.42048	-1.26562
22021583	chr8:22021583:G:C	1.00821e-05	-0.95744	-3.15096e-10
22021752	chr8:22021752:A:G	3.51753e-06	-0.852056	-1.15839
22021791	chr8:22021791:G:A	7.23845e-06	-1.11157e-10	-1.28879
22022177	chr8:22022177:C:A	7.57739e-06	-1.11157e-10	-1.24303
22023104	chr8:22023104:G:C	5.8865e-05	-1.11157e-10	0.807044
22023131	chr8:22023131:G:C	3.48829e-06	-0.830161	-1.18863
22023459	chr8:22023459:C:G	3.60878e-06	-0.848788	-1.13604
22024367	chr8:22024367:C:T	3.75543e-06	-0.762055	-1.18294
22025013	chr8:22025013:G:T	2.99755e-06	-0.972324	-1.19808
22025448	chr8:22025448:G:A	1.26282e-05	-1.11157e-10	-0.732266
22025627	chr8:22025627:C:T	7.17669e-06	-1.11157e-10	-1.29736
22025778	chr8:22025778:C:T	7.51824e-06	-1.25087	-3.15096e-10
22026042	chr8:22026042:C:A	2.51216e-05	-1.11157e-10	-0.0444734
22026210	chr8:22026210:A:G	7.37767e-06	-1.11157e-10	-1.26974
22026779	chr8:22026779:A:T	4.04832e-05	-1.11157e-10	0.432685
22027033	chr8:22027033:A:G	0.00110418	4.91204	-1.17338
22027709	chr8:22027709:T:C	0.000113115	-1.11157e-10	1.4602
22027924	chr8:22027924:A:G	3.0558e-06	-0.924184	-1.22698
22027981	chr8:22027981:A:G	7.2909e-06	-1.11157e-10	-1.28158
22028079	chr8:22028079:C:T	4.01556e-05	-1.11157e-10	0.424559
22028320	chr8:22028320:C:T	3.76295e-05	-1.11157e-10	0.359586
22028452	chr8:22028452:G:A	2.64627e-06	-1.01636	-1.27869
22028469	chr8:22028469:C:T	2.89635e-06	-0.90349	-1.30126
22028544	chr8:22028544:G:A	7.74685e-06	-1.11157e-10	-1.22092
22028804	chr8:22028804:C:G	7.19698e-06	-1.11157e-10	-1.29454
22028920	chr8:22028920:T:C	3.71829e-05	-1.11157e-10	0.347648
22029236	chr8:22029236:G:A	7.82446e-06	-1.11157e-10	-1.21095
22029286	chr8:22029286:G:T	1.57891e-06	-1.50797	-1.3035
22029390	chr8:22029390:T:G	5.48673e-06	-1.56587	-3.15096e-10
22029433	chr8:22029433:C:T	1.3872e-05	-0.638326	-3.15096e-10
22030271	chr8:22030271:C:G	1.03738e-05	-0.928914	-3.15096e-10
22030864	chr8:22030864:G:C	7.1316e-06	-1.11157e-10	-1.30367
22031009	chr8:22031009:C:T	7.56158e-06	-1.11157e-10	-1.24512
22031059	chr8:22031059:C:T	2.10279e-06	-1.56633	-0.958602
22031395	chr8:22031395:C:T	1.91447e-06	-1.56088	-1.05788
22031506	chr8:22031506:C:T	1.51961e-05	0.119232	-0.666396
22031688	chr8:22031688:C:T	8.04111e-06	-1.11157e-10	-1.18363
22032021	chr8:22032021:T:C	6.99458e-05	-1.11157e-10	0.979518
22032442	chr8:22032442:C:A	1.10578e-05	-1.11157e-10	-0.865062
22032574	chr8:22032574:G:A	1.27776e-05	-1.11157e-10	-0.720508
22032665	chr8:22032665:G:A	3.96793e-06	-1.52296	-0.366992
22032935	chr8:22032935:C:G	2.15641e-05	-1.11157e-10	-0.197173
22033070	chr8:22033070:T:C	3.85758e-05	-1.11157e-10	0.384423
22033078	chr8:22033078:G:A	1.65248e-06	-1.55231	-1.21361
22034113	chr8:22034113:A:C	7.12942e-06	-1.11157e-10	-1.30397
22034377	chr8:22034377:T:C	2.87926e-06	-1.44244	-0.768224
22034428	chr8:22034428:G:A	0.00328139	5.54749	-0.719666
22034457	chr8:22034457:C:G	1.63571e-06	-1.48022	-1.29591
22034752	chr8:22034752:C:T	5.48766e-06	-0.351258	-1.21444
22035141	chr8:22035141:T:C	2.43995e-06	-1.07218	-1.30405
22035251	chr8:22035251:A:G	1.25068e-05	-1.11157e-10	-0.74193
22035255	chr8:22035255:G:A	0.00161548	5.33157	-1.21238
22036168	chr8:22036168:G:A	1.46781e-05	-1.11157e-10	-0.581844
22036457	chr8:22036457:C:G	9.0674e-06	-1.11157e-10	-1.06352
22036507	chr8:22036507:A:G	1.22963e-05	-1.11157e-10	-0.758906
22037506	chr8:22037506:G:T	1.82928e-05	0.688718	-1.05041
22037525	chr8:22037525:A:G	7.98041e-06	-0.0571706	-1.13404
22037559	chr8:22037559:G:A	2.55293e-06	-1.05723	-1.27373
22037635	chr8:22037635:A:G	1.77533e-05	0.740266	-1.1319
22037711	chr8:22037711:G:A	8.4923e-06	-1.11157e-10	-1.12904
22038173	chr8:22038173:A:G	2.29893e-05	-1.11157e-10	-0.133172
22038219	chr8:22038219:A:G	2.31525e-05	1.13635	-1.26245
22038262	chr8:22038262:G:A	1.56423e-05	-0.706827	0.188602
22038327	chr8:22038327:A:G	1.59229e-05	-0.766896	0.266451
22038520	chr8:22038520:G:A	2.33922e-05	1.08131	-1.19711
22038586	chr8:22038586:A:G	1.38714e-05	-0.802222	0.163852
22038598	chr8:22038598:G:A	1.26745e-05	-1.11157e-10	-0.728609
22039004	chr8:22039004:C:T	2.26517e-05	-0.147967	-3.15096e-10
22039457	chr8:22039457:A:G	3.81618e-06	-0.840052	-1.0889
22039478	chr8:22039478:C:G	0.000100352	2.2548	-0.91432
22039527	chr8:22039527:GA:G	0.000852953	4.58283	-1.10232
22040962	chr8:22040962:G:A	5.54e-06	-0.495239	-1.06097
22041102	chr8:22041102:C:T	4.86536e-06	-0.592913	-1.09315
22041286	chr8:22041286:G:A	4.36685e-06	-0.928639	-0.86552
22041848	chr8:22041848:G:T	8.46355e-06	-1.11157e-10	-1.13243
22041955	chr8:22041955:C:G	1.26808e-05	-1.11157e-10	-0.728115
22042196	chr8:22042196:G:T	1.55314e-05	0.592212	-1.11755
22042640	chr8:22042640:T:A	8.12192e-06	-1.11157e-10	-1.17364
22042891	chr8:22042891:G:A	8.27811e-06	-1.15459	-3.15096e-10
22043238	chr8:22043238:C:T	7.12832e-06	-1.11157e-10	-1.30413
22043246	chr8:22043246:A:G	2.78475e-06	-0.958801	-1.28524
22043572	chr8:22043572:T:C	3.00864e-06	-0.932404	-1.23431
22043573	chr8:22043573:C:T	2.88024e-06	-0.962014	-1.24831
22043707	chr8:22043707:C:T	1.12381e-05	0.411848	-1.26074
22043708	chr8:22043708:G:A	7.70752e-06	-1.11157e-10	-1.22601
22044062	chr8:22044062:C:T	7.56374e-06	-1.24484	-3.15096e-10
22044775	chr8:22044775:G:A	5.48819e-06	-1.5656	-3.15096e-10
22045054	chr8:22045054:G:C	7.38567e-06	-1.11157e-10	-1.26866
22045318	chr8:22045318:C:T	7.1661e-06	-1.11157e-10	-1.29884
22045444	chr8:22045444:G:A	5.29946e-06	-0.356442	-1.24415
22045805	chr8:22045805:G:A	9.33668e-05	0.249707	1.01863
22046615	chr8:22046615:G:A	8.82694e-06	-1.09039	-3.15096e-10
22046701	chr8:22046701:T:C	3.45518e-05	0.143282	0.130974
22047234	chr8:22047234:G:A	6.11615e-06	-1.45727	-3.15096e-10
22047474	chr8:22047474:T:C	5.48735e-06	-1.56576	-3.15096e-10
22047476	chr8:22047476:A:G	5.48652e-06	-1.56591	-3.15096e-10
22048261	chr8:22048261:G:C	3.70469e-05	1.61565	-1.27166
22048760	chr8:22048760:G:C	1.29251e-05	-1.11157e-10	-0.709032
22048848	chr8:22048848:A:G	7.56187e-05	0.693895	0.363607
22049064	chr8:22049064:C:A	8.35272e-05	-1.11157e-10	1.15697
22049278	chr8:22049278:G:T	0.000250855	2.10693	0.149746
22050056	chr8:22050056:T:C	1.69937e-05	-1.11157e-10	-0.43536
22050144	chr8:22050144:T:C	8.06773e-06	-1.11157e-10	-1.18033
22050411	chr8:22050411:G:A	7.46896e-06	-1.11157e-10	-1.25745
22050915	chr8:22050915:A:G	0.000229124	2.10511	0.0609508
22050929	chr8:22050929:C:T	6.27746e-06	-1.43124	-3.15096e-10
22051622	chr8:22051622:T:C	2.99243e-05	-1.11157e-10	0.130468
22051733	chr8:22051733:C:T	1.72225e-06	-1.56552	-1.15905
22051803	chr8:22051803:A:G	6.48865e-06	-1.39815	-3.15096e-10
22051942	chr8:22051942:C:T	0.00031722	3.20333	-0.711941
22052160	chr8:22052160:G:T	1.86955e-05	-1.11157e-10	-0.33992
22052250	chr8:22052250:T:C	5.43105e-05	-1.11157e-10	0.726515
22052282	chr8:22052282:C:A	7.28962e-06	-1.11157e-10	-1.28175
22052313	chr8:22052313:T:C	4.21741e-06	-1.16685	-0.662132
22053065	chr8:22053065:A:G	7.13523e-06	-1.11157e-10	-1.30316
22053402	chr8:22053402:ATCCT:A	6.65619e-06	-1.37265	-3.15096e-10
22053457	chr8:22053457:G:A	8.90877e-06	-1.11157e-10	-1.08117
22053686	chr8:22053686:G:A	6.32715e-06	-1.42335	-3.15096e-10
22053720	chr8:22053720:T:C	0.000151705	2.89445	-1.14072
22054090	chr8:22054090:C:T	0.000405093	2.73591	-3.15096e-10
22054327	chr8:22054327:G:A	6.17123e-05	-1.11157e-10	0.854281
22055016	chr8:22055016:C:A	7.72781e-05	-1.11157e-10	1.07921
22055064	chr8:22055064:C:T	9.15402e-06	-0.332956	-0.721053
22055266	chr8:22055266:G:A	0.000107731	-1.11157e-10	1.41143
22055271	chr8:22055271:A:C	0.000909495	3.19389	0.350796
22055341	chr8:22055341:A:C	6.52864e-06	-0.0898223	-1.30218
22055414	chr8:22055414:T:G	6.3693e-06	-1.41671	-3.15096e-10
22055552	chr8:22055552:G:A	7.95289e-06	-1.374	0.179337
22055688	chr8:22055688:TTC:T	8.52464e-06	-1.11157e-10	-1.12524
22056313	chr8:22056313:G:C	6.81443e-06	-1.34916	-3.15096e-10
22057587	chr8:22057587:T:C	7.18535e-05	-1.11157e-10	1.00643
22058561	chr8:22058561:T:G	6.39272e-06	-1.41304	-3.15096e-10
22058693	chr8:22058693:G:A	1.64968e-06	-1.46805	-1.29957
22058988	chr8:22058988:C:T	5.94428e-06	-1.48577	-3.15096e-10
22059015	chr8:22059015:A:T	7.63416e-06	-1.23557	-3.15096e-10
22059221	chr8:22059221:G:A	1.90753e-06	-1.42248	-1.19992
22059470	chr8:22059470:G:A	7.56121e-06	-1.11157e-10	-1.24517
22059591	chr8:22059591:C:T	7.20176e-06	-1.11157e-10	-1.29388
22059592	chr8:22059592:G:A	2.4538e-06	-1.30984	-1.06072
22059711	chr8:22059711:T:C	0.000241825	3.27313	-1.05312
22059789	chr8:22059789:G:A	6.05192e-06	-1.46783	-3.15096e-10
22060181	chr8:22060181:C:T	7.34422e-06	-1.11157e-10	-1.27429
22060578	chr8:22060578:A:C	0.000248502	3.5494	-1.30215
22060911	chr8:22060911:T:A	6.43613e-06	-1.18239	-0.22388
22061101	chr8:22061101:A:G	7.14073e-06	-1.11157e-10	-1.30239
22061139	chr8:22061139:C:T	5.8948e-06	-1.49413	-3.15096e-10
22061463	chr8:22061463:A:G	5.68355e-06	-0.231581	-1.29904
22061572	chr8:22061572:G:A	4.43043e-06	-0.954319	-0.825387
22061628	chr8:22061628:A:G	3.15214e-06	-1.14152	-0.9786
22061858	chr8:22061858:A:G	8.73783e-06	-1.11157e-10	-1.10054
22062541	chr8:22062541:T:C	0.00230736	4.28935	0.186309
22063029	chr8:22063029:A:G	2.53999e-06	-1.4986	-0.837444
22063799	chr8:22063799:C:T	9.11205e-06	-1.11157e-10	-1.0586
22063860	chr8:22063860:T:C	9.4145e-06	-1.11157e-10	-1.02595
22063885	chr8:22063885:G:A	4.39102e-06	-1.27599	-0.512647
22064209	chr8:22064209:C:A	0.000303873	2.92682	-0.478411
22064482	chr8:22064482:G:A	7.21763e-06	-1.11157e-10	-1.29168
22064604	chr8:22064604:G:A	2.19943e-06	-1.34942	-1.13059
22064665	chr8:22064665:A:G	5.85862e-06	-1.50029	-3.15096e-10
22065405	chr8:22065405:A:C	7.85145e-06	-1.11157e-10	-1.2075
22065619	chr8:22065619:G:A	1.04289e-05	-0.92362	-3.15096e-10
22065686	chr8:22065686:T:C	7.18045e-06	-1.11157e-10	-1.29684
22065717	chr8:22065717:T:C	7.84095e-06	-1.11157e-10	-1.20884
22066015	chr8:22066015:A:C	7.191e-06	-1.11157e-10	-1.29537
22066058	chr8:22066058:A:G	7.85145e-06	-1.11157e-10	-1.2075
22066609	chr8:22066609:A:T	2.03221e-06	-1.55993	-0.999147
22066684	chr8:22066684:C:T	2.56307e-06	-1.23838	-1.08862
22066706	chr8:22066706:C:G	2.11204e-05	-1.11157e-10	-0.217961
22066786	chr8:22066786:C:T	1.69885e-06	-1.5581	-1.18015
22067232	chr8:22067232:G:A	2.61851e-06	-1.08736	-1.21823
22067267	chr8:22067267:T:G	1.44029e-05	-1.11157e-10	-0.60077
22067352	chr8:22067352:G:C	0.000153882	-1.11157e-10	1.76798
22067433	chr8:22067433:A:G	1.36573e-05	-1.11157e-10	-0.653924
22067459	chr8:22067459:A:G	0.000578842	2.58042	0.512407
22067738	chr8:22067738:G:A	0.000206685	2.13411	-0.0711128
22067785	chr8:22067785:G:A	9.69211e-06	-1.11157e-10	-0.996889
22067799	chr8:22067799:G:A	7.13619e-06	-1.11157e-10	-1.30302
22067809	chr8:22067809:C:T	0.000153031	-1.11157e-10	1.76244
22068002	chr8:22068002:C:T	5.51638e-06	-1.56048	-3.15096e-10
22068166	chr8:22068166:G:C	1.84215e-05	-1.11157e-10	-0.354682
22068270	chr8:22068270:A:C	7.45215e-06	-1.11157e-10	-1.2597
22068427	chr8:22068427:A:G	1.61605e-05	-1.11157e-10	-0.485632
22068429	chr8:22068429:G:A	2.34498e-06	-1.13886	-1.27706
22068817	chr8:22068817:G:A	0.000118381	-1.11157e-10	1.50571
22068854	chr8:22068854:G:A	2.0188e-05	-1.11157e-10	-0.263112
22068981	chr8:22068981:C:G	1.09204e-05	-1.11157e-10	-0.877566
22068998	chr8:22068998:C:A	1.03385e-05	-1.11157e-10	-0.932329
22069257	chr8:22069257:A:G	3.86315e-05	-1.11157e-10	0.385865
22069573	chr8:22069573:C:A	7.41665e-06	-1.11157e-10	-1.26447
22069626	chr8:22069626:G:A	7.56245e-06	-1.11157e-10	-1.24501
22069651	chr8:22069651:G:A	7.47136e-06	-1.11157e-10	-1.25712
22069811	chr8:22069811:C:G	7.46336e-06	-1.11157e-10	-1.2582
22070466	chr8:22070466:T:A	9.67769e-06	-0.950185	-0.0481939
22070586	chr8:22070586:A:G	7.38667e-06	-1.26853	-3.15096e-10
22070716	chr8:22070716:G:A	0.000187251	2.7403	-0.776059
22070821	chr8:22070821:C:T	0.000195392	2.67049	-0.66369
22071124	chr8:22071124:C:G	2.15938e-06	-1.56167	-0.936709
22071145	chr8:22071145:G:T	2.87522e-06	-1.31182	-0.900256
22071260	chr8:22071260:C:A	5.57491e-06	-1.54993	-3.15096e-10
22071272	chr8:22071272:A:G	7.38353e-06	-1.26895	-3.15096e-10
22071729	chr8:22071729:G:A	0.000961692	3.5983	0.00219353
22071748	chr8:22071748:T:A	7.97321e-06	-1.19212	-3.15096e-10
22071767	chr8:22071767:A:T	1.03201e-05	-1.11157e-10	-0.934105
22071875	chr8:22071875:C:T	5.96574e-06	-1.48217	-3.15096e-10
22071876	chr8:22071876:G:A	1.78594e-05	-1.11157e-10	-0.385673
22072021	chr8:22072021:G:A	8.07528e-06	-1.11157e-10	-1.17939
22072413	chr8:22072413:A:G	2.63236e-06	-1.39042	-0.9099
22072557	chr8:22072557:A:G	2.3479e-06	-1.37311	-1.04157
22072587	chr8:22072587:T:C	0.00121513	2.68933	1.14507
22072591	chr8:22072591:A:G	7.15285e-06	-1.11157e-10	-1.30069
22072610	chr8:22072610:C:T	1.73605e-06	-1.53661	-1.17998
22072675	chr8:22072675:G:A	7.65323e-06	-1.11157e-10	-1.23307
22072679	chr8:22072679:T:A	1.56797e-05	-1.11157e-10	-0.515838
22072702	chr8:22072702:T:C	1.32936e-05	-0.508669	-0.172251
22072769	chr8:22072769:C:T	0.00839275	3.43852	2.3284
22072830	chr8:22072830:G:T	1.00611e-05	-1.11157e-10	-0.959523
22072865	chr8:22072865:TG:T	0.000127744	2.25797	-0.676145
22073153	chr8:22073153:G:A	1.05497e-05	-1.11157e-10	-0.912107
22073388	chr8:22073388:G:A	9.7279e-06	-0.9422	-0.051004
22073689	chr8:22073689:G:C	0.000669972	2.6134	0.625633
22073915	chr8:22073915:A:G	0.000437699	2.98499	-0.171657
22074137	chr8:22074137:C:T	1.15516e-05	-1.11157e-10	-0.821377
22074150	chr8:22074150:A:G	0.00542464	3.4988	1.8317
22074360	chr8:22074360:A:G	0.0005536	2.11066	0.937576
22074404	chr8:22074404:G:C	2.97828e-06	-1.31546	-0.861392
22074598	chr8:22074598:A:T	2.26498e-06	-1.28493	-1.1657
22074631	chr8:22074631:G:A	7.56929e-06	-1.11157e-10	-1.2441
22074770	chr8:22074770:C:T	0.00103391	2.59723	1.07567
22074819	chr8:22074819:G:A	7.63006e-06	-1.11157e-10	-1.23611
22074916	chr8:22074916:T:C	1.84437e-06	-1.36334	-1.29272
22074928	chr8:22074928:C:T	2.21885e-05	-1.11157e-10	-0.168627
22074964	chr8:22074964:G:A	5.81147e-06	-1.50837	-3.15096e-10
22075136	chr8:22075136:G:A	6.09429e-05	0.841736	-3.15096e-10
22075220	chr8:22075220:A:C	0.00104337	3.019	0.663008
22075642	chr8:22075642:C:T	7.83523e-06	-1.11157e-10	-1.20957
22075648	chr8:22075648:A:G	5.87742e-06	-1.49708	-3.15096e-10
22075989	chr8:22075989:C:T	7.70662e-06	-1.11157e-10	-1.22612
22076015	chr8:22076015:C:T	5.447e-06	-1.22372	-0.349417
22076550	chr8:22076550:C:T	0.000121834	-1.11157e-10	1.53446
22076552	chr8:22076552:G:C	4.48455e-05	-1.19776	1.73278
22076635	chr8:22076635:C:T	2.32954e-06	-1.28354	-1.13899
22076751	chr8:22076751:C:CAT	7.32463e-06	-1.27696	-3.15096e-10
22076758	chr8:22076758:A:G	9.96455e-06	-1.11157e-10	-0.969168
22076768	chr8:22076768:A:T	2.36653e-06	-1.26583	-1.14095
22077053	chr8:22077053:TG:T	0.000150495	2.78718	-1.04145
22077200	chr8:22077200:G:A	1.00896e-05	-1.11157e-10	-0.956692
22077258	chr8:22077258:C:G	0.000283203	3.0279	-0.649936
22077422	chr8:22077422:A:T	7.25749e-06	-1.11157e-10	-1.28617
22077514	chr8:22077514:T:C	7.21347e-06	-1.11157e-10	-1.29225
22077822	chr8:22077822:G:A	1.22209e-05	-1.11157e-10	-0.765057
22078340	chr8:22078340:A:G	7.75286e-06	-1.11157e-10	-1.22014
22078441	chr8:22078441:G:A	7.12736e-06	-1.11157e-10	-1.30426
22078505	chr8:22078505:CT:C	2.36999e-06	-1.31989	-1.08542
22078762	chr8:22078762:T:G	2.26806e-06	-1.39754	-1.05174
22078833	chr8:22078833:A:G	2.29643e-06	-1.38041	-1.05643
22079095	chr8:22079095:G:A	1.29223e-05	-0.709249	-3.15096e-10
22079147	chr8:22079147:C:T	1.91148e-05	-1.11157e-10	-0.31774
22079428	chr8:22079428:A:G	1.73487e-06	-1.45642	-1.26085
22079839	chr8:22079839:T:C	7.75276e-06	-1.11157e-10	-1.22015
22079930	chr8:22079930:G:A	0.000143724	2.37793	-0.678237
22079970	chr8:22079970:T:C	7.75332e-06	-1.11157e-10	-1.22008
22080117	chr8:22080117:C:T	1.03128e-05	-1.11157e-10	-0.934817
22080314	chr8:22080314:C:G	5.78158e-06	-1.51353	-3.15096e-10
22080336	chr8:22080336:C:T	5.48427e-06	-1.56632	-3.15096e-10
22080526	chr8:22080526:G:T	1.01578e-05	-1.11157e-10	-0.949958
22080581	chr8:22080581:A:G	2.0072e-06	-1.33219	-1.23927
22081473	chr8:22081473:C:T	1.60547e-05	-1.11157e-10	-0.492201
22081587	chr8:22081587:G:A	1.53959e-05	-1.11157e-10	-0.534101
22081623	chr8:22081623:T:C	1.68389e-05	-1.11157e-10	-0.44451
22081730	chr8:22081730:C:T	7.6485e-06	-1.11157e-10	-1.23369
22082056	chr8:22082056:G:A	5.65149e-06	-0.865287	-0.670995
22082195	chr8:22082195:G:A	1.08644e-05	-1.11157e-10	-0.882714
22082206	chr8:22082206:A:G	2.37153e-06	-1.27783	-1.12684
22082235	chr8:22082235:T:C	2.35126e-06	-1.29873	-1.11452
22082566	chr8:22082566:G:A	1.96216e-05	-1.11157e-10	-0.291569
22082610	chr8:22082610:T:G	1.94657e-06	-1.35937	-1.24276
22082887	chr8:22082887:A:G	7.12749e-06	-1.11157e-10	-1.30424
22082920	chr8:22082920:T:C	0.000884469	2.46831	1.04848
22083003	chr8:22083003:G:A	7.12759e-06	-1.11157e-10	-1.30423
22083307	chr8:22083307:G:A	0.00109384	2.45258	1.27666
22083319	chr8:22083319:C:A	4.13653e-06	-1.51524	-0.333109
22084077	chr8:22084077:C:G	7.13535e-06	-1.11157e-10	-1.30314
22084260	chr8:22084260:C:A	7.15166e-06	-1.11157e-10	-1.30086
22085033	chr8:22085033:C:T	7.21116e-06	-1.11157e-10	-1.29257
22085355	chr8:22085355:A:G	7.12772e-06	-1.11157e-10	-1.30421
22085884	chr8:22085884:A:T	7.86474e-06	-1.11157e-10	-1.20581
22085931	chr8:22085931:T:C	1.91299e-06	-1.45049	-1.16904
22086352	chr8:22086352:G:A	7.13513e-06	-1.11157e-10	-1.30317
22086667	chr8:22086667:A:C	7.76241e-06	-1.11157e-10	-1.21891
22086760	chr8:22086760:C:G	5.70325e-06	-1.52717	-3.15096e-10
22087030	chr8:22087030:T:C	5.68132e-06	-1.53102	-3.15096e-10
22087031	chr8:22087031:C:A	5.68136e-06	-1.53101	-3.15096e-10
22087238	chr8:22087238:T:A	1.5537e-05	-1.11157e-10	-0.524979
22087550	chr8:22087550:A:G	5.56994e-06	-1.55082	-3.15096e-10
22087573	chr8:22087573:C:T	7.74883e-06	-1.11157e-10	-1.22066
22087659	chr8:22087659:C:T	7.2799e-06	-1.11157e-10	-1.28308
22087827	chr8:22087827:G:T	7.75031e-06	-1.11157e-10	-1.22047
22087837	chr8:22087837:G:C	7.14397e-06	-1.11157e-10	-1.30193
22087970	chr8:22087970:G:A	1.46347e-05	-0.584803	-3.15096e-10
22088023	chr8:22088023:T:C	8.06744e-06	-1.11157e-10	-1.18037
22088075	chr8:22088075:G:A	7.4677e-06	-1.11157e-10	-1.25762
22088245	chr8:22088245:C:T	2.34068e-06	-1.31512	-1.10264
22088328	chr8:22088328:G:C	3.97142e-06	-1.22925	-0.659828
22088363	chr8:22088363:T:G	2.34065e-05	-1.11157e-10	-0.115188
22088373	chr8:22088373:A:G	7.56096e-06	-1.11157e-10	-1.2452
22088476	chr8:22088476:A:G	1.37728e-05	-1.11157e-10	-0.645505
22088528	chr8:22088528:A:G	2.21597e-05	0.124122	-0.294051
22088790	chr8:22088790:T:G	6.17121e-06	-1.13013	-0.318179
22088959	chr8:22088959:A:G	5.91394e-06	-1.49089	-3.15096e-10
22089080	chr8:22089080:T:C	3.66021e-06	-1.47445	-0.496228
22089153	chr8:22089153:C:T	8.5363e-06	-1.11157e-10	-1.12387
22089408	chr8:22089408:C:T	8.84889e-06	-1.11157e-10	-1.08791
22089509	chr8:22089509:ACCGCCCCACCTCCCCGG:A	2.60908e-05	-1.11157e-10	-0.00661992
22089911	chr8:22089911:G:T	2.86929e-05	-1.11157e-10	0.0884494
22089960	chr8:22089960:T:A	2.237e-05	-1.11157e-10	-0.160483
22090095	chr8:22090095:G:C	7.65276e-06	-1.11157e-10	-1.23314
22090219	chr8:22090219:T:C	3.98977e-06	-1.5549	-0.329569
22090387	chr8:22090387:A:G	8.05864e-06	-1.11157e-10	-1.18146
22090481	chr8:22090481:T:C	7.20365e-06	-1.11157e-10	-1.29361
22090742	chr8:22090742:A:T	2.75509e-05	-1.11157e-10	0.0478345
22091586	chr8:22091586:C:T	5.50272e-06	-1.56296	-3.15096e-10
22091861	chr8:22091861:C:G	1.60715e-06	-1.52052	-1.27322
22092115	chr8:22092115:CAACT:C	5.49789e-06	-1.56384	-3.15096e-10
22092452	chr8:22092452:T:C	2.63529e-06	-1.15143	-1.14778
22092595	chr8:22092595:G:A	9.35763e-06	-1.11157e-10	-1.03201
22092662	chr8:22092662:G:C	7.59865e-06	-1.11157e-10	-1.24023
22092688	chr8:22092688:C:T	5.50888e-06	-1.56184	-3.15096e-10
22092826	chr8:22092826:T:C	2.07605e-05	-1.11157e-10	-0.235148
22093248	chr8:22093248:G:C	1.18449e-05	-0.641498	-0.154808
22093259	chr8:22093259:T:G	2.30448e-05	-1.11157e-10	-0.130763
22093397	chr8:22093397:T:C	5.50215e-06	-1.56306	-3.15096e-10
22093498	chr8:22093498:A:T	5.4359e-06	-0.37614	-1.19904
22093512	chr8:22093512:A:G	7.22475e-06	-1.11157e-10	-1.29069
22093864	chr8:22093864:G:C	7.31714e-06	-1.11157e-10	-1.27798
22094087	chr8:22094087:C:T	1.69749e-05	0.0093457	-0.44581
22094301	chr8:22094301:C:T	2.2027e-05	-1.11157e-10	-0.175934
22094380	chr8:22094380:C:T	5.54389e-06	-1.55551	-3.15096e-10
22094715	chr8:22094715:T:C	2.20824e-06	-1.46649	-1.00952
22095230	chr8:22095230:C:T	2.29605e-05	-1.11157e-10	-0.134425
22095339	chr8:22095339:G:A	3.11864e-06	-1.54258	-0.588223
22096401	chr8:22096401:G:C	2.47837e-05	-1.11157e-10	-0.0580172
22096737	chr8:22096737:G:A	6.43142e-06	-1.4891	0.0820913
22096816	chr8:22096816:T:C	7.32309e-06	-1.11157e-10	-1.27717
22097173	chr8:22097173:T:C	7.12747e-06	-1.11157e-10	-1.30425
22097495	chr8:22097495:G:A	5.68609e-06	-1.53018	-3.15096e-10
22097889	chr8:22097889:C:T	2.81639e-05	-1.11157e-10	0.0698387
22098041	chr8:22098041:T:C	1.96721e-06	-1.31922	-1.27237
22098100	chr8:22098100:C:T	3.34026e-05	-1.11157e-10	0.24043
22098434	chr8:22098434:G:A	7.34662e-06	-1.11157e-10	-1.27396
22098597	chr8:22098597:A:G	1.57878e-06	-1.51019	-1.30136
22098635	chr8:22098635:G:A	7.37531e-06	-1.11157e-10	-1.27006
22098711	chr8:22098711:T:A	2.68656e-06	-1.06281	-1.21713
22099464	chr8:22099464:C:T	3.3091e-05	-1.11157e-10	0.231059
22100024	chr8:22100024:G:A	5.52933e-06	-1.55814	-3.15096e-10
22100422	chr8:22100422:G:T	1.89448e-06	-1.54378	-1.08548
22100822	chr8:22100822:T:C	7.57216e-06	-1.11157e-10	-1.24372
22100889	chr8:22100889:C:T	8.03325e-06	-1.11157e-10	-1.18461
22101320	chr8:22101320:C:G	7.28071e-06	0.0212846	-1.30426
22101628	chr8:22101628:GC:G	7.39718e-06	-1.2671	-3.15096e-10
22101680	chr8:22101680:A:G	7.16785e-06	-1.11157e-10	-1.2986
22102127	chr8:22102127:A:G	3.49065e-06	-1.51013	-0.507979
22102340	chr8:22102340:G:A	5.56604e-06	-1.55152	-3.15096e-10
22102366	chr8:22102366:T:G	3.62338e-06	-1.47866	-0.502135
22102585	chr8:22102585:C:T	2.32949e-06	-1.4879	-0.934651
22103068	chr8:22103068:G:C	7.16412e-06	-1.11157e-10	-1.29912
22103310	chr8:22103310:C:T	1.05625e-05	-0.910896	-3.15096e-10
22103894	chr8:22103894:C:T	5.50396e-06	-1.56273	-3.15096e-10
22104090	chr8:22104090:G:C	7.28637e-06	-1.11157e-10	-1.2822
22105096	chr8:22105096:A:G	1.40927e-05	-0.227719	-0.394824
22105441	chr8:22105441:G:A	7.21543e-06	-1.11157e-10	-1.29198
22105706	chr8:22105706:G:A	9.14925e-06	-0.218415	-0.836115
22105784	chr8:22105784:A:T	6.9642e-06	-0.499899	-0.82752
22105918	chr8:22105918:G:C	6.60571e-06	-0.645572	-0.734695
22106272	chr8:22106272:G:A	4.74377e-05	-1.11157e-10	0.591216
22106555	chr8:22106555:G:A	1.31915e-05	-1.11157e-10	-0.688632
22106857	chr8:22106857:C:T	7.42258e-06	-1.11157e-10	-1.26367
22106867	chr8:22106867:G:A	1.86766e-05	0.0622394	-0.403169
22107050	chr8:22107050:A:G	1.38494e-05	-0.220176	-0.419783
22108499	chr8:22108499:G:A	4.15055e-06	-1.36126	-0.4837
22109791	chr8:22109791:C:T	3.39393e-06	-1.2742	-0.772017
22109796	chr8:22109796:A:C	3.44159e-06	-1.2557	-0.776571
22109838	chr8:22109838:G:A	1.04512e-05	-1.11157e-10	-0.921487
22109894	chr8:22109894:T:C	5.83669e-06	-1.50404	-3.15096e-10
22109963	chr8:22109963:G:A	9.35054e-06	-1.11157e-10	-1.03277
22110171	chr8:22110171:G:T	7.30535e-06	-1.11157e-10	-1.2796
22110509	chr8:22110509:A:C	5.74705e-06	-1.51951	-3.15096e-10
22110587	chr8:22110587:G:C	7.16752e-06	-1.11157e-10	-1.29864
22110748	chr8:22110748:G:A	1.87492e-05	-1.11157e-10	-0.337051
22110801	chr8:22110801:G:C	1.93931e-05	0.288314	-0.591598
22111024	chr8:22111024:A:G	1.23565e-05	-0.0532154	-0.700808
22111316	chr8:22111316:C:G	4.09203e-05	-1.11157e-10	0.443425
22111737	chr8:22111737:G:A	7.45799e-06	-1.11157e-10	-1.25892
22111867	chr8:22111867:G:A	2.00091e-05	-1.11157e-10	-0.272015
22112736	chr8:22112736:C:G	2.02299e-05	-1.11157e-10	-0.261038
22112913	chr8:22112913:T:C	8.48582e-06	-0.589173	-0.540632
22112937	chr8:22112937:A:G	8.24373e-06	-1.11157e-10	-1.15875
22112977	chr8:22112977:T:C	1.63829e-05	0.0035999	-0.475566
22113047	chr8:22113047:G:A	7.48091e-06	-1.11157e-10	-1.25585
22113376	chr8:22113376:G:A	1.40919e-05	-0.622602	-3.15096e-10
22113604	chr8:22113604:C:T	7.55409e-06	-1.11157e-10	-1.24611
22113628	chr8:22113628:A:G	1.24208e-05	-0.119132	-0.629699
22113943	chr8:22113943:A:C	5.86717e-06	-1.49883	-3.15096e-10
22113959	chr8:22113959:C:G	1.27008e-05	-1.11157e-10	-0.726537
22114944	chr8:22114944:C:A	1.89371e-05	-1.11157e-10	-0.32708
22115101	chr8:22115101:A:C	7.29139e-06	-1.11157e-10	-1.28151
22115460	chr8:22115460:G:T	2.18999e-06	-1.35411	-1.13019
22115482	chr8:22115482:A:G	8.83881e-06	-1.11157e-10	-1.08905
22115619	chr8:22115619:G:A	2.24685e-05	-1.11157e-10	-0.156088
22115625	chr8:22115625:C:T	4.64976e-05	-1.11157e-10	0.5712
22116217	chr8:22116217:C:T	2.19583e-05	-1.11157e-10	-0.179057
22116257	chr8:22116257:GC:G	8.35012e-06	-1.11157e-10	-1.14593
22116457	chr8:22116457:C:A	1.86346e-06	-1.38014	-1.26562
22116460	chr8:22116460:A:C	8.82634e-06	-1.11157e-10	-1.09046
22116857	chr8:22116857:C:T	1.0748e-05	-1.11157e-10	-0.893485
22117000	chr8:22117000:G:C	1.07619e-05	-1.11157e-10	-0.892186
22117037	chr8:22117037:C:T	1.07533e-05	-1.11157e-10	-0.892993
22117474	chr8:22117474:T:C	1.72936e-06	-1.53092	-1.18954
22117478	chr8:22117478:T:C	5.09512e-06	-0.382295	-1.25762
22117493	chr8:22117493:G:A	4.89662e-06	-0.392586	-1.28707
22117507	chr8:22117507:ACAACT:A	6.974e-06	-0.222786	-1.10323
22117698	chr8:22117698:A:G	7.07236e-06	-0.392152	-0.919857
22117722	chr8:22117722:A:G	1.44026e-05	-1.11157e-10	-0.600791
22117799	chr8:22117799:A:G	1.88896e-06	-1.53402	-1.09816
22118008	chr8:22118008:A:G	3.77984e-06	-1.38721	-0.551314
22118350	chr8:22118350:T:C	7.58369e-06	-1.11157e-10	-1.2422
22118352	chr8:22118352:G:T	1.11679e-05	-0.855155	-3.15096e-10
22118414	chr8:22118414:G:A	6.64713e-06	-1.37402	-3.15096e-10
22118493	chr8:22118493:C:G	3.21007e-06	-1.55203	-0.549878
22118640	chr8:22118640:G:A	7.92157e-06	-1.11157e-10	-1.19861
22118753	chr8:22118753:C:T	8.24251e-06	-1.11157e-10	-1.1589
22118940	chr8:22118940:G:A	1.13922e-05	-1.11157e-10	-0.835269
22118971	chr8:22118971:G:A	1.13118e-05	-1.11157e-10	-0.84236
22119197	chr8:22119197:T:C	2.44463e-06	-1.11756	-1.25675
22119359	chr8:22119359:G:A	2.7713e-06	-1.55051	-0.698381
22119611	chr8:22119611:A:G	1.62256e-06	-1.47994	-1.30426
22120231	chr8:22120231:C:T	5.50081e-06	-1.56331	-3.15096e-10
22120258	chr8:22120258:C:T	9.43565e-06	-1.11157e-10	-1.02371
22120385	chr8:22120385:G:T	7.99309e-06	-1.11157e-10	-1.18962
22120501	chr8:22120501:A:G	1.35771e-05	-1.11157e-10	-0.659819
22120559	chr8:22120559:A:G	1.0162e-05	-0.557621	-0.391922
22120575	chr8:22120575:G:A	1.73229e-06	-1.55511	-1.16364
22120756	chr8:22120756:C:T	1.81887e-05	-1.11157e-10	-0.367402
22120859	chr8:22120859:C:T	1.34933e-05	-1.11157e-10	-0.666006
22120956	chr8:22120956:A:G	1.54062e-06	-1.54844	-1.28758
22121065	chr8:22121065:A:G	1.51545e-06	-1.55538	-1.29712
22121221	chr8:22121221:G:A	5.59146e-06	-1.54696	-3.15096e-10
22121420	chr8:22121420:A:C	7.16529e-06	-1.11157e-10	-1.29895
22121590	chr8:22121590:G:A	8.80644e-06	-1.11157e-10	-1.09272
22123705	chr8:22123705:C:T	1.0581e-05	-0.909143	-3.15096e-10
22124265	chr8:22124265:T:C	7.5492e-06	-1.52773	0.280971
22124439	chr8:22124439:T:C	1.88948e-05	0.0716467	-0.40096
22124497	chr8:22124497:C:T	7.35202e-06	-1.11157e-10	-1.27323
22125203	chr8:22125203:C:T	1.65362e-06	-1.56529	-1.19994
22125478	chr8:22125478:T:C	4.24912e-06	-1.55881	-0.262681
22125484	chr8:22125484:A:G	2.4352e-06	-1.55843	-0.819738
22125631	chr8:22125631:C:T	1.84943e-05	-1.11157e-10	-0.350739
22125677	chr8:22125677:G:A	7.25915e-06	-1.11157e-10	-1.28594
22125752	chr8:22125752:G:A	1.20937e-05	-0.775514	-3.15096e-10
22125974	chr8:22125974:G:A	7.47522e-06	-1.11157e-10	-1.25661
22126300	chr8:22126300:C:T	7.1387e-06	-1.11157e-10	-1.30267
22126811	chr8:22126811:C:T	1.04804e-05	-1.11157e-10	-0.918699
22126975	chr8:22126975:G:A	2.51927e-06	-1.42941	-0.914829
22127137	chr8:22127137:A:G	5.73871e-06	-0.9847	-0.536267
22127252	chr8:22127252:C:T	4.6697e-06	-1.55484	-0.172268
22127387	chr8:22127387:G:A	2.85609e-05	-1.11157e-10	0.0838372
22127432	chr8:22127432:C:T	2.73509e-06	-1.39977	-0.86227
22127486	chr8:22127486:G:A	7.66167e-06	-1.11157e-10	-1.23197
22127959	chr8:22127959:C:T	7.19129e-06	-1.11157e-10	-1.29533
22128983	chr8:22128983:G:C	7.53159e-06	-1.11157e-10	-1.2491
22129144	chr8:22129144:C:T	7.91301e-06	-1.11157e-10	-1.19969
22129337	chr8:22129337:C:T	5.75575e-06	-1.518	-3.15096e-10
22129447	chr8:22129447:G:A	8.19361e-06	-1.11157e-10	-1.16485
22129743	chr8:22129743:G:T	7.23811e-06	-1.11157e-10	-1.28884
22129752	chr8:22129752:G:A	7.17864e-06	-1.11157e-10	-1.29709
22129779	chr8:22129779:C:G	3.81194e-06	-1.20638	-0.723684
22130720	chr8:22130720:A:G	5.84017e-06	-1.50344	-3.15096e-10
22131002	chr8:22131002:A:C	4.36485e-06	-1.01845	-0.776166
22131419	chr8:22131419:T:C	2.80955e-06	-1.54945	-0.685733
22131537	chr8:22131537:T:C	7.55497e-06	-1.11157e-10	-1.246
22131661	chr8:22131661:T:G	2.13918e-06	-1.56326	-0.944516
22131697	chr8:22131697:T:C	8.56588e-06	-1.11157e-10	-1.12041
22131921	chr8:22131921:A:C	7.13969e-06	-1.11157e-10	-1.30253
22132169	chr8:22132169:G:T	7.96527e-06	-1.11157e-10	-1.19311
22132335	chr8:22132335:A:G	1.93097e-06	-1.5541	-1.05609
22132800	chr8:22132800:C:A	2.94862e-06	-1.50821	-0.678654
22133069	chr8:22133069:C:T	7.85617e-06	-1.11157e-10	-1.2069
22134128	chr8:22134128:C:T	6.77433e-06	-1.35506	-3.15096e-10
22134273	chr8:22134273:C:G	7.8591e-06	-1.11157e-10	-1.20653
22134509	chr8:22134509:C:T	7.15963e-06	-1.11157e-10	-1.29974
22134707	chr8:22134707:A:G	1.41173e-05	-1.11157e-10	-0.6208
22134772	chr8:22134772:T:C	8.04753e-06	-1.11157e-10	-1.18284
22135139	chr8:22135139:C:T	7.21999e-06	-1.11157e-10	-1.29135
22135291	chr8:22135291:C:A	2.52416e-06	-1.26802	-1.07427
22135434	chr8:22135434:T:C	3.82175e-06	-0.864827	-1.06267
22135717	chr8:22135717:T:TA	4.27233e-06	-0.757366	-1.05868
22135718	chr8:22135718:T:A	1.34751e-05	-1.11157e-10	-0.667361
22135809	chr8:22135809:G:A	1.35582e-05	-1.11157e-10	-0.661208
22135897	chr8:22135897:G:C	6.0278e-06	-1.47182	-3.15096e-10
22136167	chr8:22136167:G:A	1.28408e-05	-1.11157e-10	-0.715571
22136779	chr8:22136779:T:C	1.41262e-05	-1.11157e-10	-0.620169
22137261	chr8:22137261:A:T	7.93e-06	-1.11157e-10	-1.19755
22137288	chr8:22137288:T:G	8.95041e-06	0.0962517	-1.17275
22137289	chr8:22137289:A:G	7.7047e-06	-1.11157e-10	-1.22637
22137308	chr8:22137308:C:G	7.52479e-06	-1.11157e-10	-1.25
22137439	chr8:22137439:T:A	5.65203e-06	-0.438521	-1.09767
22137481	chr8:22137481:C:T	7.34754e-06	-1.11157e-10	-1.27384
22137561	chr8:22137561:G:A	7.93238e-06	-1.11157e-10	-1.19725
22137584	chr8:22137584:G:T	5.96601e-06	-0.439558	-1.04257
22137891	chr8:22137891:A:C	7.1629e-06	-1.11157e-10	-1.29929
22137988	chr8:22137988:G:A	5.48389e-06	-1.56639	-3.15096e-10
22138067	chr8:22138067:C:G	7.17263e-06	-1.11157e-10	-1.29793
22138298	chr8:22138298:ACATTGTGGGTGCATCCCTG:A	5.62031e-06	-0.968801	-0.573014
22138866	chr8:22138866:T:C	7.16983e-06	-1.11157e-10	-1.29832
22138898	chr8:22138898:A:G	6.01452e-06	-1.47403	-3.15096e-10
22138940	chr8:22138940:C:T	6.10337e-06	-1.45936	-3.15096e-10
22139104	chr8:22139104:T:A	6.35473e-06	-0.123931	-1.29507
22139318	chr8:22139318:G:A	7.22889e-06	-1.11157e-10	-1.29012
22139383	chr8:22139383:G:A	8.61704e-06	-1.11157e-10	-1.11446
22139802	chr8:22139802:C:A	1.65749e-05	-0.460315	-3.15096e-10
22140225	chr8:22140225:A:T	2.60329e-06	-1.39483	-0.916592
22140395	chr8:22140395:G:A	9.05313e-06	-1.11157e-10	-1.06509
22140766	chr8:22140766:C:T	8.20927e-06	-1.11157e-10	-1.16294
22140854	chr8:22140854:C:T	7.64509e-06	-1.11157e-10	-1.23414
22140932	chr8:22140932:TGA:T	1.696e-06	-1.44045	-1.29947
22141028	chr8:22141028:T:C	1.74707e-06	-1.44594	-1.26432
22141243	chr8:22141243:G:T	7.44324e-06	-1.11157e-10	-1.2609
22142032	chr8:22142032:TG:T	8.24672e-06	-1.11157e-10	-1.15839
22142150	chr8:22142150:A:C	1.6702e-06	-1.50583	-1.24943
22142413	chr8:22142413:T:G	1.39978e-05	-1.11157e-10	-0.6293
22142808	chr8:22142808:A:G	7.5401e-06	-1.11157e-10	-1.24797
22143000	chr8:22143000:G:A	9.5946e-06	-1.11157e-10	-1.007
22143230	chr8:22143230:C:T	9.99814e-06	-1.11157e-10	-0.965803
22143559	chr8:22143559:A:G	1.8741e-06	-1.34482	-1.29526
22143667	chr8:22143667:T:C	8.55892e-06	-1.11157e-10	-1.12123
22143792	chr8:22143792:A:C	7.14909e-06	-1.11157e-10	-1.30122
22144989	chr8:22144989:A:G	7.13754e-06	-1.11157e-10	-1.30283
22145028	chr8:22145028:C:A	7.1572e-06	-1.11157e-10	-1.30008
22145888	chr8:22145888:A:C	7.45241e-06	-1.11157e-10	-1.25966
22146042	chr8:22146042:T:C	5.96897e-06	-1.48163	-3.15096e-10
22146088	chr8:22146088:C:T	9.79078e-06	-1.11157e-10	-0.986761
22146231	chr8:22146231:G:A	7.24818e-06	-1.11157e-10	-1.28745
22146313	chr8:22146313:A:G	2.22845e-06	-1.54885	-0.918042
22146399	chr8:22146399:A:G	7.12738e-06	-1.11157e-10	-1.30426
22146827	chr8:22146827:C:T	5.94479e-06	-1.48569	-3.15096e-10
22146940	chr8:22146940:T:C	1.04538e-05	-0.115515	-0.805721
22147116	chr8:22147116:T:G	2.8966e-05	-1.11157e-10	0.0979211
22147212	chr8:22147212:C:T	6.05507e-06	-1.46731	-3.15096e-10
22147361	chr8:22147361:A:T	8.44053e-06	-1.11157e-10	-1.13516
22147497	chr8:22147497:G:T	8.46456e-06	-1.11157e-10	-1.13231
22147519	chr8:22147519:A:G	8.95281e-06	-1.11157e-10	-1.07624
22147582	chr8:22147582:G:A	7.19518e-06	-1.11157e-10	-1.29479
22147615	chr8:22147615:G:A	0.000170608	-1.11157e-10	1.87117
22147650	chr8:22147650:C:T	2.01177e-05	-1.11157e-10	-0.266603
22147676	chr8:22147676:C:T	1.96476e-05	-1.11157e-10	-0.290246
22147824	chr8:22147824:C:T	7.8513e-06	-1.11157e-10	-1.20752
22147846	chr8:22147846:C:T	7.97098e-06	-1.11157e-10	-1.19239
22148657	chr8:22148657:C:T	9.02869e-06	-1.06779	-3.15096e-10
22149196	chr8:22149196:A:C	4.48781e-06	-0.864928	-0.901909
22149432	chr8:22149432:AC:A	9.7856e-06	-1.11157e-10	-0.987291
22149438	chr8:22149438:C:A	9.70556e-06	-1.11157e-10	-0.995503
22149780	chr8:22149780:A:G	1.21847e-05	0.266353	-1.03437
22149987	chr8:22149987:G:A	3.17029e-06	-1.08624	-1.02814
22150967	chr8:22150967:C:T	1.08553e-05	-0.233578	-0.649973
22151075	chr8:22151075:CAGTAG:C	7.5606e-06	-1.11157e-10	-1.24525
22151140	chr8:22151140:C:T	7.20724e-06	-1.11157e-10	-1.29312
22151389	chr8:22151389:T:C	1.67449e-06	-1.4582	-1.29449
22151769	chr8:22151769:G:A	5.48947e-06	-1.56537	-3.15096e-10
22152033	chr8:22152033:A:G	8.42592e-06	-1.11157e-10	-1.13689
22152225	chr8:22152225:T:C	1.35769e-05	-0.262911	-0.396921
22152351	chr8:22152351:C:A	1.15687e-05	-1.11157e-10	-0.819902
22152428	chr8:22152428:T:C	8.38616e-06	-1.11157e-10	-1.14162
22152512	chr8:22152512:G:A	9.62967e-06	-1.00335	-3.15096e-10
22152611	chr8:22152611:G:A	8.9511e-06	-1.11157e-10	-1.07643
22152837	chr8:22152837:G:A	1.05715e-05	-1.11157e-10	-0.910042
22153065	chr8:22153065:T:C	7.63692e-06	-1.11157e-10	-1.23521
22153079	chr8:22153079:T:C	7.12766e-06	-1.11157e-10	-1.30422
22153622	chr8:22153622:G:A	4.22064e-06	-0.556798	-1.27142
22153934	chr8:22153934:G:A	1.89362e-05	-1.11157e-10	-0.327127
22154081	chr8:22154081:G:T	4.75203e-06	-0.880555	-0.829075
22154439	chr8:22154439:G:A	7.17497e-06	-1.11157e-10	-1.2976
22154476	chr8:22154476:C:T	7.13123e-06	-1.11157e-10	-1.30372
22154694	chr8:22154694:C:T	7.1298e-06	-1.11157e-10	-1.30392
22154819	chr8:22154819:C:T	1.45033e-05	-1.11157e-10	-0.593825
22156309	chr8:22156309:A:C	5.63374e-06	-0.458486	-1.08094
22156509	chr8:22156509:G:A	3.03969e-05	-1.11157e-10	0.14614
22156911	chr8:22156911:C:T	3.54988e-06	-0.897781	-1.10351
22157339	chr8:22157339:C:G	5.72903e-06	-1.52266	-3.15096e-10
22157565	chr8:22157565:C:T	9.72649e-06	-1.11157e-10	-0.993349
22157791	chr8:22157791:TATTTTGCTTTGTAAAATA:T	1.10783e-05	-1.11157e-10	-0.863216
22158340	chr8:22158340:A:G	2.54115e-06	-1.05923	-1.27635
22158619	chr8:22158619:C:T	1.59137e-06	-1.49935	-1.30426
22159052	chr8:22159052:A:G	9.91508e-06	-1.11157e-10	-0.974145
22159255	chr8:22159255:G:C	2.8289e-06	-1.51175	-0.716566
22159429	chr8:22159429:A:G	2.14963e-06	-1.53821	-0.964696
22159430	chr8:22159430:T:G	1.53021e-06	-1.56332	-1.27947
22159910	chr8:22159910:G:T	7.12964e-06	-1.11157e-10	-1.30394
22160030	chr8:22160030:C:T	7.12881e-06	-1.11157e-10	-1.30406
22160409	chr8:22160409:G:A	1.66849e-06	-1.53643	-1.21986
22160606	chr8:22160606:G:C	7.82658e-06	-1.11157e-10	-1.21068
22160702	chr8:22160702:G:C	9.42232e-06	-1.11157e-10	-1.02512
22161398	chr8:22161398:C:T	3.67691e-05	-1.11157e-10	0.336455
22161558	chr8:22161558:G:A	6.03118e-06	-0.868716	-0.602544
22161695	chr8:22161695:G:C	7.16892e-06	-1.11157e-10	-1.29845
22161737	chr8:22161737:C:G	9.88374e-06	-0.977311	-3.15096e-10
22161738	chr8:22161738:C:T	9.52782e-06	-1.01399	-3.15096e-10
22161905	chr8:22161905:G:A	1.90342e-06	-1.3267	-1.29786
22162229	chr8:22162229:G:A	7.12768e-06	-1.11157e-10	-1.30422
22162299	chr8:22162299:G:A	1.8612e-06	-1.56143	-1.08555
22162327	chr8:22162327:A:G	1.06754e-05	-1.11157e-10	-0.900258
22162380	chr8:22162380:G:A	5.21934e-06	-0.680457	-0.935373
22162553	chr8:22162553:T:C	2.67538e-06	-1.48284	-0.801273
22162746	chr8:22162746:G:A	1.51885e-06	-1.56639	-1.28386
22162840	chr8:22162840:A:G	9.7383e-06	-1.11157e-10	-0.992136
22162847	chr8:22162847:C:A	7.28774e-06	-1.11157e-10	-1.28201
22163524	chr8:22163524:C:A	2.3472e-06	-1.22442	-1.19056
22163617	chr8:22163617:G:A	5.45579e-06	-1.46749	-0.104032
22163776	chr8:22163776:C:T	1.99222e-06	-1.38591	-1.19304
22163875	chr8:22163875:C:G	2.19502e-06	-1.2952	-1.18681
22163947	chr8:22163947:G:A	8.13603e-06	-1.11157e-10	-1.1719
22164004	chr8:22164004:G:A	5.74328e-06	-1.5632	0.0430253
22164072	chr8:22164072:G:A	7.12809e-06	-1.11157e-10	-1.30416
22164370	chr8:22164370:G:A	8.42364e-06	-1.55563	0.418474
22164421	chr8:22164421:G:A	1.59221e-05	-1.56049	1.05999
22164533	chr8:22164533:C:T	4.54654e-06	-1.46991	-0.283923
22164599	chr8:22164599:G:A	9.38882e-06	-1.02868	-3.15096e-10
22164784	chr8:22164784:A:G	5.51041e-06	-1.56156	-3.15096e-10
22165068	chr8:22165068:C:G	7.06612e-06	-1.31289	-3.15096e-10
22165236	chr8:22165236:A:G	1.65971e-06	-1.55022	-1.21134
22166608	chr8:22166608:AG:A	9.0016e-06	-1.11157e-10	-1.0708
22166749	chr8:22166749:A:G	1.08552e-05	-1.11157e-10	-0.883557
22166865	chr8:22166865:C:A	1.62637e-06	-1.54305	-1.2388
22166943	chr8:22166943:C:T	9.04393e-06	-1.11157e-10	-1.06611
22167010	chr8:22167010:G:A	2.08915e-05	-1.54532	1.31646
22167230	chr8:22167230:C:A	5.78035e-06	-1.45298	-0.0607629
22167277	chr8:22167277:C:T	1.15598e-05	-1.11157e-10	-0.820667
22167962	chr8:22167962:G:C	7.02454e-06	-1.42621	0.107422
22168109	chr8:22168109:G:A	9.09034e-06	-1.06099	-3.15096e-10
22168131	chr8:22168131:G:A	2.0783e-06	-1.48015	-1.0565
22168213	chr8:22168213:G:C	8.89877e-06	-1.11157e-10	-1.08229
22168459	chr8:22168459:G:C	7.46423e-06	-1.11157e-10	-1.25808
22168515	chr8:22168515:G:A	9.62044e-06	-1.11157e-10	-1.00431
22168531	chr8:22168531:T:A	9.43055e-06	-1.11157e-10	-1.02425
22168634	chr8:22168634:A:G	5.02449e-06	-1.48957	-0.164309
22169081	chr8:22169081:A:C	1.4716e-05	-1.11157e-10	-0.579267
22169297	chr8:22169297:A:G	2.22101e-05	-1.11157e-10	-0.167654
22169617	chr8:22169617:C:A	5.52544e-06	-1.55884	-3.15096e-10
22169637	chr8:22169637:G:A	2.15384e-05	-1.11157e-10	-0.198366
22169638	chr8:22169638:A:G	1.54026e-06	-1.53415	-1.3021
22169836	chr8:22169836:A:G	2.00108e-06	-1.34703	-1.22748
22170179	chr8:22170179:C:T	2.95608e-05	-1.11157e-10	0.118247
22170404	chr8:22170404:G:A	4.20288e-06	-1.52413	-0.3083
22170467	chr8:22170467:G:A	9.88186e-06	-1.51382	0.536317
22170613	chr8:22170613:C:T	7.36833e-06	-1.11157e-10	-1.27101
22170691	chr8:22170691:A:C	7.45914e-06	-1.11157e-10	-1.25876
22170741	chr8:22170741:G:A	6.07765e-06	-1.40129	-0.0622972
22170784	chr8:22170784:G:A	1.55895e-06	-1.54241	-1.28178
22170810	chr8:22170810:A:C	7.12986e-06	-1.11157e-10	-1.30391
22171155	chr8:22171155:C:T	1.73326e-06	-1.5437	-1.1745
22171185	chr8:22171185:A:G	4.65071e-05	-1.55982	2.13123
22171616	chr8:22171616:T:C	1.86836e-05	-1.11157e-10	-0.340554
22172025	chr8:22172025:A:G	1.01701e-05	-1.11157e-10	-0.948746
22172093	chr8:22172093:A:G	1.28379e-05	-1.11157e-10	-0.715802
22172134	chr8:22172134:A:C	6.3042e-06	-1.42699	-3.15096e-10
22172161	chr8:22172161:C:CT	7.55853e-06	-1.11157e-10	-1.24552
22172265	chr8:22172265:C:A	1.60006e-05	-1.54733	1.05175
22172552	chr8:22172552:C:T	5.48726e-06	-1.56577	-3.15096e-10
22172763	chr8:22172763:T:C	7.46225e-06	-1.11157e-10	-1.25834
22172799	chr8:22172799:T:C	1.02327e-05	-0.942613	-3.15096e-10
22172958	chr8:22172958:C:T	3.72008e-05	-1.11157e-10	0.348129
22173437	chr8:22173437:G:A	7.64517e-06	-1.11157e-10	-1.23413
22173456	chr8:22173456:T:C	5.52704e-06	-1.55855	-3.15096e-10
22174393	chr8:22174393:C:G	1.46189e-05	-1.11157e-10	-0.585885
22174535	chr8:22174535:T:C	1.9765e-05	-1.11157e-10	-0.284288
22174684	chr8:22174684:A:G	8.48894e-06	-1.11157e-10	-1.12944
22174790	chr8:22174790:G:A	7.89791e-06	-1.11157e-10	-1.2016
22174870	chr8:22174870:G:A	7.47516e-06	-1.11157e-10	-1.25662
22175345	chr8:22175345:G:A	8.56763e-06	-1.11157e-10	-1.12021
22175494	chr8:22175494:A:G	3.30457e-05	-1.11157e-10	0.229689
22175741	chr8:22175741:C:T	9.83916e-06	-1.11157e-10	-0.981832
22175812	chr8:22175812:C:T	1.87742e-06	-1.44585	-1.19246
22175897	chr8:22175897:G:A	1.45957e-05	-1.11157e-10	-0.587476
22175922	chr8:22175922:C:A	2.445e-06	-1.1943	-1.17986
22176102	chr8:22176102:C:G	2.21588e-06	-1.4832	-0.989352
22176446	chr8:22176446:C:T	2.45482e-06	-1.34808	-1.02206
22176796	chr8:22176796:C:T	2.18237e-06	-1.23442	-1.25337
22178072	chr8:22178072:C:T	1.21398e-05	-1.11157e-10	-0.771716
22179107	chr8:22179107:G:C	8.65671e-06	-1.11157e-10	-1.10987
22179237	chr8:22179237:G:T	7.12752e-06	-1.11157e-10	-1.30424
22179476	chr8:22179476:G:A	7.54495e-06	-1.11157e-10	-1.24732
22179747	chr8:22179747:C:T	9.66523e-05	-1.11157e-10	1.30292
22180196	chr8:22180196:A:G	2.31542e-06	-1.35364	-1.07497
22180197	chr8:22180197:T:C	5.70347e-06	-1.52713	-3.15096e-10
22180627	chr8:22180627:C:T	7.32322e-06	-1.11157e-10	-1.27715
22180730	chr8:22180730:A:G	2.36962e-06	-1.11321	-1.29226
22181146	chr8:22181146:TG:T	3.48996e-05	0.284274	-3.15096e-10
22181439	chr8:22181439:G:A	4.34179e-06	-1.51682	-0.283099
22181500	chr8:22181500:G:T	9.12279e-06	-1.05743	-3.15096e-10
22181641	chr8:22181641:C:T	8.78946e-06	-1.11157e-10	-1.09465
22181935	chr8:22181935:T:C	1.25914e-05	-1.11157e-10	-0.735186
22182212	chr8:22182212:A:G	1.79668e-06	-1.56539	-1.11687
22182940	chr8:22182940:G:C	1.70584e-05	-1.11157e-10	-0.43156
22183119	chr8:22183119:T:TA	1.94983e-05	-1.11157e-10	-0.297875
22183515	chr8:22183515:T:G	7.12917e-06	-1.11157e-10	-1.30401
22183796	chr8:22183796:G:A	5.4889e-06	-1.56547	-3.15096e-10
22183804	chr8:22183804:G:A	1.03215e-05	-1.11157e-10	-0.933969
22183939	chr8:22183939:C:G	7.31429e-06	-1.11157e-10	-1.27837
22184237	chr8:22184237:A:G	1.13251e-05	-1.11157e-10	-0.841184
22184357	chr8:22184357:C:T	5.50423e-06	-1.56268	-3.15096e-10
22184671	chr8:22184671:C:T	1.7147e-05	-1.11157e-10	-0.426378
22184684	chr8:22184684:T:C	2.61475e-06	-1.51385	-0.793182
22184803	chr8:22184803:G:A	1.10667e-05	-1.11157e-10	-0.864264
22184865	chr8:22184865:A:T	8.53643e-06	-1.11157e-10	-1.12386
22184937	chr8:22184937:C:G	1.68056e-05	-1.11157e-10	-0.446489
22185031	chr8:22185031:G:A	7.66805e-06	-1.11157e-10	-1.23114
22185433	chr8:22185433:G:A	1.17225e-05	-1.11157e-10	-0.806696
22185516	chr8:22185516:A:C	7.74628e-06	-1.11157e-10	-1.22099
22185562	chr8:22185562:A:G	9.2057e-06	-1.11157e-10	-1.04838
22185618	chr8:22185618:CA:C	1.17927e-05	-1.11157e-10	-0.80072
22185648	chr8:22185648:G:A	9.02572e-06	-1.11157e-10	-1.06812
22185797	chr8:22185797:T:C	1.71575e-05	-1.11157e-10	-0.425765
22185803	chr8:22185803:G:A	5.86147e-06	-1.4998	-3.15096e-10
22185990	chr8:22185990:C:T	5.52553e-06	-1.55882	-3.15096e-10
22186219	chr8:22186219:C:T	1.1288e-05	-1.11157e-10	-0.844466
22186537	chr8:22186537:G:A	1.46951e-05	-1.11157e-10	-0.580686
22186811	chr8:22186811:G:C	7.35088e-06	-1.27338	-3.15096e-10
22187607	chr8:22187607:C:T	5.74953e-06	-1.48944	-0.0296425
22187675	chr8:22187675:G:A	1.33632e-05	-1.11157e-10	-0.675695
22187714	chr8:22187714:T:A	9.06888e-06	-1.54257	0.479221
22187838	chr8:22187838:G:A	8.19978e-06	-1.11157e-10	-1.16409
22188336	chr8:22188336:T:C	7.79849e-06	-1.11157e-10	-1.21427
22188407	chr8:22188407:C:T	2.45143e-06	-1.53257	-0.838959
22188543	chr8:22188543:C:T	1.03061e-05	-1.11157e-10	-0.935463
22188759	chr8:22188759:C:G	1.4908e-06	-1.56542	-1.30347
22188910	chr8:22188910:C:T	3.22493e-06	-1.56352	-0.533768
22188981	chr8:22188981:G:A	9.9252e-06	-1.11157e-10	-0.973125
22189001	chr8:22189001:C:T	1.09523e-05	-1.11157e-10	-0.874648
22189235	chr8:22189235:T:G	5.48812e-06	-1.56562	-3.15096e-10
22189238	chr8:22189238:A:T	1.07108e-05	-1.11157e-10	-0.896952
22189240	chr8:22189240:A:T	1.07016e-05	-1.11157e-10	-0.897806
22189316	chr8:22189316:T:G	8.84998e-06	-1.11157e-10	-1.08779
22189593	chr8:22189593:G:A	3.50198e-06	-1.56227	-0.452608
22189689	chr8:22189689:A:T	8.31056e-06	-1.11157e-10	-1.15068
22189710	chr8:22189710:T:C	2.96356e-06	-1.53519	-0.64662
22190007	chr8:22190007:G:C	7.15756e-06	-1.11157e-10	-1.30003
22190246	chr8:22190246:A:G	1.32157e-05	-1.11157e-10	-0.686796
22190616	chr8:22190616:G:A	5.55793e-06	-1.55298	-3.15096e-10
22190644	chr8:22190644:G:A	9.49786e-06	-1.11157e-10	-1.01714
22190722	chr8:22190722:T:C	2.15139e-06	-1.56335	-0.938736
22190799	chr8:22190799:C:A	6.24086e-06	-1.43708	-3.15096e-10
22190828	chr8:22190828:G:A	7.99937e-06	-1.11157e-10	-1.18884
22190977	chr8:22190977:G:A	1.63677e-06	-1.55064	-1.22483
22190996	chr8:22190996:G:A	8.58605e-06	-1.11157e-10	-1.11806
22191119	chr8:22191119:G:A	1.70196e-05	-1.11157e-10	-0.433838
22191277	chr8:22191277:T:G	1.58753e-06	-1.5453	-1.26072
22191334	chr8:22191334:G:A	9.39586e-06	-1.11157e-10	-1.02793
22191457	chr8:22191457:G:T	5.52953e-06	-1.5581	-3.15096e-10
22191458	chr8:22191458:C:T	5.54239e-06	-1.55578	-3.15096e-10
22191828	chr8:22191828:C:T	5.63214e-06	-1.53971	-3.15096e-10
22191863	chr8:22191863:G:C	1.26968e-05	-1.11157e-10	-0.726855
22191948	chr8:22191948:G:T	1.27856e-05	-1.11157e-10	-0.71988
22192012	chr8:22192012:G:A	7.65095e-06	-1.11157e-10	-1.23337
22192156	chr8:22192156:C:T	7.44906e-06	-1.11157e-10	-1.26011
22192260	chr8:22192260:A:T	6.14751e-06	-1.56415	0.111996
22192267	chr8:22192267:A:G	1.54484e-06	-1.53683	-1.29645
22192327	chr8:22192327:A:T	5.54741e-06	-1.52414	-0.0307323
22192478	chr8:22192478:T:C	7.9953e-06	-1.11157e-10	-1.18935
22192561	chr8:22192561:C:T	8.84129e-06	-1.11157e-10	-1.08877
22192815	chr8:22192815:G:A	8.18566e-06	-1.11157e-10	-1.16582
22192920	chr8:22192920:G:T	1.14473e-05	-1.11157e-10	-0.830447
22192927	chr8:22192927:A:C	4.83125e-06	-1.5636	-0.129497
22193071	chr8:22193071:C:T	5.58141e-06	-1.54876	-3.15096e-10
22193128	chr8:22193128:A:T	7.95522e-06	-1.19437	-3.15096e-10
22193190	chr8:22193190:T:C	9.37479e-06	-1.11157e-10	-1.03018
22193452	chr8:22193452:G:C	8.34946e-06	-1.24143	0.0954267
22193483	chr8:22193483:C:T	9.99519e-06	-1.11157e-10	-0.966098
22193520	chr8:22193520:A:C	1.64564e-06	-1.4942	-1.27587
22193739	chr8:22193739:G:A	1.07604e-05	-1.11157e-10	-0.892325
22193766	chr8:22193766:A:G	7.91318e-06	-1.11157e-10	-1.19967
22193768	chr8:22193768:A:C	5.62625e-06	-1.54076	-3.15096e-10
22193999	chr8:22193999:G:A	5.88555e-06	-1.4957	-3.15096e-10
22194188	chr8:22194188:C:T	2.83727e-05	-1.11157e-10	0.0772269
22194629	chr8:22194629:C:T	1.10981e-05	-1.11157e-10	-0.86143
22195145	chr8:22195145:T:G	7.96658e-06	-1.11157e-10	-1.19295
22195301	chr8:22195301:G:C	1.30245e-05	-1.11157e-10	-0.70137
22195370	chr8:22195370:G:A	9.90354e-06	-1.11157e-10	-0.97531
22195381	chr8:22195381:C:T	5.61353e-06	-1.54302	-3.15096e-10
22195610	chr8:22195610:T:C	2.79658e-06	-1.16263	-1.07717
22196050	chr8:22196050:G:A	1.05068e-05	-1.11157e-10	-0.916178
22196265	chr8:22196265:G:A	5.64701e-06	-1.53708	-3.15096e-10
22196409	chr8:22196409:A:G	7.9974e-06	-1.11157e-10	-1.18909
22196675	chr8:22196675:C:T	1.29273e-05	-1.11157e-10	-0.708861
22197034	chr8:22197034:G:A	9.29897e-06	-1.11157e-10	-1.0383
22197461	chr8:22197461:G:A	5.52514e-06	-1.55889	-3.15096e-10
22197523	chr8:22197523:C:G	7.18242e-06	-1.11157e-10	-1.29657
22197835	chr8:22197835:C:T	2.41203e-06	-1.52825	-0.85948
22197856	chr8:22197856:C:T	2.26232e-05	-1.11157e-10	-0.149228
22197861	chr8:22197861:G:A	8.59101e-06	-1.11157e-10	-1.11749
22198046	chr8:22198046:G:A	9.414e-06	-1.56536	0.539357
22198158	chr8:22198158:C:G	2.23749e-06	-1.54744	-0.915404
22198746	chr8:22198746:G:A	5.81903e-06	-1.50707	-3.15096e-10
22198820	chr8:22198820:C:T	7.17941e-06	-1.11157e-10	-1.29698
22198922	chr8:22198922:C:T	9.98333e-06	-0.967285	-3.15096e-10
22199546	chr8:22199546:A:G	5.08858e-06	-1.53431	-0.106891
22199595	chr8:22199595:T:C	6.36942e-06	-1.37648	-0.0402174
22199670	chr8:22199670:G:A	7.76063e-06	-1.11157e-10	-1.21914
22199741	chr8:22199741:C:T	7.12754e-06	-1.11157e-10	-1.30424
22199763	chr8:22199763:C:T	2.7433e-06	-1.20963	-1.04941
22199807	chr8:22199807:C:T	1.52863e-06	-1.54502	-1.29882
22199936	chr8:22199936:A:G	1.59723e-06	-1.52554	-1.27439
22200073	chr8:22200073:T:C	4.38072e-05	-1.11157e-10	0.511597
22200187	chr8:22200187:A:T	1.2264e-05	-1.11157e-10	-0.76153
22200324	chr8:22200324:C:T	1.10658e-05	-1.11157e-10	-0.864338
22200375	chr8:22200375:G:A	1.5659e-05	-1.11157e-10	-0.517159
22200609	chr8:22200609:T:G	1.63283e-06	-1.50858	-1.26931
22201171	chr8:22201171:C:T	8.01346e-06	-1.11157e-10	-1.18708
22201391	chr8:22201391:G:A	2.84683e-06	-1.50162	-0.720373
22201777	chr8:22201777:G:A	8.23928e-06	-1.11157e-10	-1.15929
22201810	chr8:22201810:C:T	5.48471e-06	-1.56624	-3.15096e-10
22201850	chr8:22201850:G:A	2.81158e-06	-1.25441	-0.980047
22201900	chr8:22201900:C:G	7.72482e-06	-1.11157e-10	-1.22376
22202007	chr8:22202007:A:G	2.53787e-06	-1.08806	-1.24882
22202093	chr8:22202093:G:A	1.82369e-06	-1.46499	-1.20235
22202148	chr8:22202148:G:A	1.05152e-05	-1.11157e-10	-0.915378
22202299	chr8:22202299:G:T	5.76273e-05	-1.11157e-10	0.785794
22202303	chr8:22202303:C:T	5.48752e-06	-1.56573	-3.15096e-10
22202614	chr8:22202614:G:A	2.00792e-06	-1.34776	-1.22335
22202657	chr8:22202657:G:A	2.33181e-06	-1.20815	-1.21341
22202732	chr8:22202732:A:C	7.13078e-06	-1.11157e-10	-1.30378
22202736	chr8:22202736:C:T	8.41661e-06	-1.11157e-10	-1.13799
22202830	chr8:22202830:G:A	1.30115e-05	-1.11157e-10	-0.702366
22203040	chr8:22203040:T:C	6.5385e-06	-1.39049	-3.15096e-10
22203264	chr8:22203264:A:G	7.81211e-06	-1.11157e-10	-1.21253
22203268	chr8:22203268:A:G	1.72226e-06	-1.55428	-1.17028
22203358	chr8:22203358:C:G	1.80752e-06	-1.55262	-1.12362
22203361	chr8:22203361:G:A	2.15651e-06	-1.21774	-1.28197
22203540	chr8:22203540:G:C	1.76552e-06	-1.43524	-1.26452
22204123	chr8:22204123:C:T	9.07596e-06	-1.11157e-10	-1.06257
22204273	chr8:22204273:C:T	7.61635e-06	-1.11157e-10	-1.2379
22204439	chr8:22204439:G:A	1.77116e-06	-1.40101	-1.29556
22204455	chr8:22204455:G:T	5.49071e-06	-1.56515	-3.15096e-10
22204736	chr8:22204736:C:T	1.66774e-06	-1.56518	-1.19155
22204919	chr8:22204919:T:C	4.28934e-05	-1.11157e-10	0.490515
22205243	chr8:22205243:A:T	9.27967e-06	-1.11157e-10	-1.04038
22205431	chr8:22205431:G:A	5.06447e-06	-1.4428	-0.203154
22205559	chr8:22205559:G:A	5.4923e-06	-1.56486	-3.15096e-10
22205562	chr8:22205562:T:A	4.5471e-06	-1.52694	-0.226768
22205848	chr8:22205848:A:T	1.09433e-05	-1.11157e-10	-0.875472
22205950	chr8:22205950:T:TA	7.74516e-06	-1.11157e-10	-1.22113
22206088	chr8:22206088:C:T	7.197e-06	-1.11157e-10	-1.29454
22206440	chr8:22206440:T:G	7.28984e-06	-1.11157e-10	-1.28172
22206488	chr8:22206488:C:T	2.49034e-06	-1.15972	-1.19606
22207011	chr8:22207011:G:A	7.26105e-06	-1.11157e-10	-1.28568
22207026	chr8:22207026:G:A	7.64571e-06	-1.11157e-10	-1.23406
22207167	chr8:22207167:G:A	7.39701e-06	-1.11157e-10	-1.26713
22207391	chr8:22207391:T:C	9.98368e-06	-1.11157e-10	-0.96725
22207530	chr8:22207530:T:C	8.86638e-06	-1.11157e-10	-1.08594
22207666	chr8:22207666:A:G	7.91185e-06	-0.832752	-0.367088
22207871	chr8:22207871:TA:T	8.93037e-06	-1.11157e-10	-1.07874
22207876	chr8:22207876:TTA:T	9.088e-06	-1.11157e-10	-1.06125
22207883	chr8:22207883:TA:T	8.13077e-06	-1.11157e-10	-1.17255
22207984	chr8:22207984:A:G	1.64783e-06	-1.47205	-1.29669
22208040	chr8:22208040:T:C	7.49012e-06	-1.11157e-10	-1.25462
22208058	chr8:22208058:A:AT	1.57118e-06	-1.51233	-1.30404
22208060	chr8:22208060:T:A	7.24081e-06	-1.11157e-10	-1.28847
22208104	chr8:22208104:A:C	4.34091e-06	-0.843769	-0.95635
22208278	chr8:22208278:G:A	2.4833e-06	-1.56237	-0.796243
22208339	chr8:22208339:C:T	1.01839e-05	-0.947393	-3.15096e-10
22208371	chr8:22208371:G:A	3.28033e-05	-1.11157e-10	0.222328
22208464	chr8:22208464:C:A	1.44612e-05	-1.11157e-10	-0.596732
22208624	chr8:22208624:T:C	5.854e-06	-0.734762	-0.766314
22209020	chr8:22209020:T:A	7.12746e-06	-1.11157e-10	-1.30425
22209042	chr8:22209042:A:G	7.58362e-06	-1.11157e-10	-1.24221
22209078	chr8:22209078:G:A	5.7042e-06	-0.769113	-0.757887
22209096	chr8:22209096:G:A	6.0559e-06	-1.46717	-3.15096e-10
22209227	chr8:22209227:C:A	7.1672e-06	-1.11157e-10	-1.29869
22209294	chr8:22209294:G:A	1.58347e-06	-1.56447	-1.24411
22209428	chr8:22209428:C:A	1.54409e-06	-1.56639	-1.26738
22209557	chr8:22209557:C:T	1.83002e-06	-1.53479	-1.12908
22209952	chr8:22209952:G:C	8.10448e-06	-1.11157e-10	-1.17579
22209997	chr8:22209997:C:T	7.13645e-06	-1.11157e-10	-1.30299
22210121	chr8:22210121:C:T	7.20049e-06	-1.11157e-10	-1.29405
22210252	chr8:22210252:C:T	7.25502e-06	-1.11157e-10	-1.28651
22210256	chr8:22210256:A:C	1.69477e-06	-1.47985	-1.2608
22210261	chr8:22210261:T:G	3.16691e-06	-1.22128	-0.89417
22210338	chr8:22210338:C:T	7.72571e-06	-1.11157e-10	-1.22365
22210568	chr8:22210568:A:G	3.71698e-06	-1.34586	-0.609427
22210665	chr8:22210665:G:A	8.13058e-06	-1.11157e-10	-1.17257
22210716	chr8:22210716:C:T	7.20061e-06	-1.11157e-10	-1.29404
22211212	chr8:22211212:T:G	7.70489e-06	-1.11157e-10	-1.22635
22211486	chr8:22211486:G:A	8.09411e-06	-1.11157e-10	-1.17707
22211505	chr8:22211505:C:T	3.16401e-06	-0.983159	-1.1332
22211750	chr8:22211750:G:A	7.29441e-06	-1.11157e-10	-1.28109
22211836	chr8:22211836:A:C	6.11249e-06	-1.45787	-3.15096e-10
22211873	chr8:22211873:T:C	5.30284e-06	-0.902378	-0.697582
22211951	chr8:22211951:C:T	7.64532e-06	-1.11157e-10	-1.23411
22212056	chr8:22212056:T:C	7.14255e-06	-1.11157e-10	-1.30213
22212078	chr8:22212078:C:T	5.88719e-06	-1.49542	-3.15096e-10
22212172	chr8:22212172:C:T	7.64968e-06	-1.11157e-10	-1.23354
22212850	chr8:22212850:C:T	1.63259e-06	-1.53142	-1.24661
22212950	chr8:22212950:C:G	7.16204e-06	-1.11157e-10	-1.29941
22212972	chr8:22212972:G:A	1.31651e-05	-1.11157e-10	-0.69063
22213025	chr8:22213025:G:C	9.11728e-06	-1.11157e-10	-1.05803
22213127	chr8:22213127:G:A	9.76974e-06	-1.11157e-10	-0.988912
22213237	chr8:22213237:G:A	2.68732e-06	-1.50783	-0.771825
22213282	chr8:22213282:G:T	9.11728e-06	-1.11157e-10	-1.05803
22213741	chr8:22213741:A:C	4.45027e-06	-0.472664	-1.30257
22213751	chr8:22213751:A:G	4.35408e-06	-0.495396	-1.30169
22213833	chr8:22213833:C:T	7.37809e-06	-1.11157e-10	-1.26969
22213878	chr8:22213878:A:T	7.3058e-06	-1.27953	-3.15096e-10
22213879	chr8:22213879:G:C	1.71995e-05	-1.11157e-10	-0.423324
22213908	chr8:22213908:G:A	5.49223e-06	-1.56487	-3.15096e-10
22214027	chr8:22214027:T:C	1.65604e-06	-1.46133	-1.30244
22214047	chr8:22214047:G:A	1.56148e-06	-1.55519	-1.26738
22214146	chr8:22214146:T:C	8.34457e-06	-1.11157e-10	-1.14659
22214236	chr8:22214236:G:A	7.16888e-06	-1.11157e-10	-1.29845
22214346	chr8:22214346:G:A	8.86725e-06	-1.11157e-10	-1.08584
22214429	chr8:22214429:A:T	7.54683e-06	-1.11157e-10	-1.24707
22214786	chr8:22214786:G:A	1.84401e-05	-0.856679	0.503005
22214884	chr8:22214884:T:C	2.65909e-06	-1.12052	-1.1697
22214905	chr8:22214905:G:A	2.56238e-06	-1.44688	-0.880389
22214951	chr8:22214951:G:C	1.11492e-05	-1.11157e-10	-0.856833
22214975	chr8:22214975:T:C	2.21906e-06	-1.43758	-1.03354
22215139	chr8:22215139:A:G	1.87821e-06	-1.40473	-1.23315
22215302	chr8:22215302:T:C	7.13831e-06	-1.11157e-10	-1.30273
22215422	chr8:22215422:C:T	1.24868e-05	-1.11157e-10	-0.743532
22215833	chr8:22215833:C:T	7.61942e-06	-1.11157e-10	-1.2375
22215901	chr8:22215901:G:A	1.66564e-06	-1.56276	-1.19523
22216118	chr8:22216118:A:C	7.33133e-06	-1.11157e-10	-1.27604
22216512	chr8:22216512:A:G	8.77156e-06	-1.11157e-10	-1.09669
22216655	chr8:22216655:GC:G	9.51739e-06	-1.11157e-10	-1.01508
22216855	chr8:22216855:A:G	8.48985e-06	-1.11157e-10	-1.12933
22216872	chr8:22216872:A:C	6.20703e-06	-1.44252	-3.15096e-10
22217012	chr8:22217012:G:A	8.17615e-06	-1.11157e-10	-1.16698
22217101	chr8:22217101:G:A	3.17601e-05	-1.11157e-10	0.19001
22217104	chr8:22217104:T:C	7.55259e-06	-1.11157e-10	-1.24631
22217488	chr8:22217488:A:T	7.9012e-06	-1.11157e-10	-1.20119
22217542	chr8:22217542:A:G	1.16901e-05	-1.11157e-10	-0.809456
22217671	chr8:22217671:G:A	8.85832e-06	-1.11157e-10	-1.08684
22217981	chr8:22217981:C:G	7.27311e-06	-1.11157e-10	-1.28402
22218939	chr8:22218939:C:A	1.00438e-05	-0.96125	-3.15096e-10
22219105	chr8:22219105:A:G	9.10384e-06	-1.11157e-10	-1.05951
22219263	chr8:22219263:A:G	7.39772e-06	-1.11157e-10	-1.26703
22219539	chr8:22219539:G:C	1.28991e-05	-1.11157e-10	-0.711041
22219627	chr8:22219627:G:C	2.4962e-06	-1.33892	-1.01451
22220019	chr8:22220019:G:A	7.59892e-06	-1.11157e-10	-1.2402
22220102	chr8:22220102:C:T	5.48442e-06	-1.56629	-3.15096e-10
22220315	chr8:22220315:A:T	2.70654e-06	-1.52996	-0.742573
22221470	chr8:22221470:G:A	7.35194e-06	-1.11157e-10	-1.27324
22222723	chr8:22222723:T:C	3.37237e-06	-0.782588	-1.27
22222867	chr8:22222867:AT:A	2.16684e-05	-1.11157e-10	-0.192348
22222909	chr8:22222909:G:C	8.80536e-06	-0.885566	-0.207275
22223089	chr8:22223089:G:A	7.9109e-06	-1.11157e-10	-1.19996
22223279	chr8:22223279:T:C	7.17491e-06	-1.11157e-10	-1.29761
22223331	chr8:22223331:C:T	5.48423e-06	-1.56632	-3.15096e-10
22223423	chr8:22223423:C:T	9.28224e-06	-1.11157e-10	-1.0401
22223920	chr8:22223920:G:C	9.24171e-06	-1.11157e-10	-1.04447
22223985	chr8:22223985:G:C	7.7403e-06	-1.11157e-10	-1.22176
22224186	chr8:22224186:G:A	2.38333e-05	-1.11157e-10	-0.0971188
22224195	chr8:22224195:G:A	2.00043e-06	-1.47996	-1.09488
22224712	chr8:22224712:C:G	2.26227e-06	-1.1516	-1.30023
22224927	chr8:22224927:T:C	9.23031e-06	-1.11157e-10	-1.04571
22225285	chr8:22225285:A:C	8.27986e-06	-1.11157e-10	-1.15438
22225444	chr8:22225444:T:C	5.82164e-06	-1.50662	-3.15096e-10
22225586	chr8:22225586:G:T	1.01436e-05	-0.951355	-3.15096e-10
22225711	chr8:22225711:A:G	8.27541e-06	-1.11157e-10	-1.15491
22225794	chr8:22225794:C:T	7.16623e-06	-1.11157e-10	-1.29882
22226126	chr8:22226126:CA:C	1.09662e-05	-1.11157e-10	-0.873388
22226258	chr8:22226258:A:C	9.3096e-06	-1.11157e-10	-1.03716
22226539	chr8:22226539:G:C	7.52119e-06	-1.11157e-10	-1.25048
22226686	chr8:22226686:A:G	1.59607e-05	-0.498075	-3.15096e-10
22226990	chr8:22226990:C:T	3.38392e-06	-0.817849	-1.23132
22227106	chr8:22227106:C:T	6.34118e-06	-1.42114	-3.15096e-10
22227140	chr8:22227140:C:T	3.91367e-06	-0.639287	-1.26444
22227270	chr8:22227270:G:T	3.79523e-05	-1.11157e-10	0.368127
22227287	chr8:22227287:G:A	1.76206e-05	-0.399134	-3.15096e-10
22227747	chr8:22227747:T:C	3.60469e-06	-0.708711	-1.27725
22228019	chr8:22228019:A:G	2.07367e-06	-1.27062	-1.26826
22228421	chr8:22228421:A:G	9.19713e-06	-1.11157e-10	-1.04931
22228425	chr8:22228425:C:T	7.88001e-06	-1.11157e-10	-1.20387
22228808	chr8:22228808:G:A	5.49999e-06	-1.56346	-3.15096e-10
22228978	chr8:22228978:G:A	4.89492e-06	-0.537428	-1.14258
22229278	chr8:22229278:T:C	1.13558e-05	-1.11157e-10	-0.838477
22229295	chr8:22229295:G:A	1.53099e-05	-1.11157e-10	-0.539699
22229406	chr8:22229406:C:T	7.1397e-06	-1.11157e-10	-1.30253
22229460	chr8:22229460:A:G	0.000139479	1.66971	-3.15096e-10
22229543	chr8:22229543:C:T	9.58213e-06	-0.134979	-0.873324
22229671	chr8:22229671:T:C	2.53019e-06	-1.44161	-0.898302
22230379	chr8:22230379:G:T	6.78371e-06	-1.35368	-3.15096e-10
22230393	chr8:22230393:G:T	7.45898e-06	-1.11157e-10	-1.25878
22230420	chr8:22230420:G:A	1.13617e-05	-1.11157e-10	-0.83795
22230797	chr8:22230797:T:G	7.5807e-06	-0.0167509	-1.22585
22230846	chr8:22230846:C:A	1.00872e-05	-1.11157e-10	-0.956936
22230850	chr8:22230850:C:G	2.37644e-06	-1.15627	-1.24633
22230855	chr8:22230855:G:A	3.93977e-05	0.405506	-3.15096e-10
22231119	chr8:22231119:A:G	1.91175e-06	-1.44211	-1.17807
22231462	chr8:22231462:C:T	8.6386e-06	0.0469963	-1.15896
22231470	chr8:22231470:C:T	5.64432e-06	-1.53755	-3.15096e-10
22231964	chr8:22231964:G:A	1.13619e-05	0.332558	-1.17049
22232251	chr8:22232251:G:A	9.93543e-06	0.226185	-1.19828
22232750	chr8:22232750:T:G	2.2216e-05	0.770676	-0.938064
22233715	chr8:22233715:C:CA	7.4801e-05	-1.11157e-10	1.04663
22234375	chr8:22234375:G:A	1.03278e-05	0.342371	-1.27573
22234411	chr8:22234411:C:T	4.74809e-05	0.592125	-3.15096e-10
22234608	chr8:22234608:T:A	1.60853e-05	0.643161	-1.13346
22234641	chr8:22234641:G:A	1.08881e-05	0.295446	-1.17598
22234811	chr8:22234811:C:T	8.59018e-06	-1.11157e-10	-1.11758
22234865	chr8:22234865:A:G	7.31981e-06	-1.11157e-10	-1.27762
22235084	chr8:22235084:G:A	5.8487e-05	0.800603	-3.15096e-10
22235323	chr8:22235323:A:G	9.05832e-06	-1.11157e-10	-1.06452
22235810	chr8:22235810:G:C	1.65397e-05	0.569919	-1.03236
22236292	chr8:22236292:G:A	8.77048e-06	-1.11157e-10	-1.09681
22236336	chr8:22236336:C:G	1.01163e-05	-1.11157e-10	-0.954052
22236371	chr8:22236371:C:T	8.19912e-06	-1.11157e-10	-1.16418
22236652	chr8:22236652:A:C	1.35812e-05	0.643308	-1.30282
22236750	chr8:22236750:G:A	1.36816e-05	-1.11157e-10	-0.652147
22236791	chr8:22236791:T:C	1.23038e-05	0.0870152	-0.845313
22237119	chr8:22237119:TG:T	7.1426e-06	-1.11157e-10	-1.30213
22237618	chr8:22237618:T:C	7.41476e-06	-1.11157e-10	-1.26473
22237648	chr8:22237648:T:C	8.67851e-06	-1.11157e-10	-1.10735
22237765	chr8:22237765:T:C	7.23409e-06	-1.11157e-10	-1.2894
22237781	chr8:22237781:T:C	1.29464e-05	0.483004	-1.19039
22238047	chr8:22238047:T:C	1.1815e-05	0.395588	-1.19442
22238557	chr8:22238557:C:G	1.21985e-05	-1.11157e-10	-0.766887
22238729	chr8:22238729:G:T	3.25734e-06	-1.54555	-0.541744
22238946	chr8:22238946:G:A	6.14909e-06	-1.4519	-3.15096e-10
22239115	chr8:22239115:G:A	8.90033e-06	-1.11157e-10	-1.08211
22239404	chr8:22239404:G:A	4.01805e-06	-0.997419	-0.879986
22239732	chr8:22239732:C:G	1.57599e-05	0.613825	-1.12456
22239969	chr8:22239969:G:A	1.4645e-05	0.507734	-1.09184
22240155	chr8:22240155:C:T	7.73116e-06	-1.11157e-10	-1.22294
22240322	chr8:22240322:C:T	1.05748e-05	0.37799	-1.28772
22240360	chr8:22240360:G:A	7.16379e-06	-1.11157e-10	-1.29916
22240400	chr8:22240400:C:T	1.27322e-05	-1.11157e-10	-0.724067
22240679	chr8:22240679:C:T	1.1219e-05	-1.11157e-10	-0.850592
22240929	chr8:22240929:T:C	1.58128e-05	0.207586	-0.714966
22241067	chr8:22241067:A:T	8.22093e-06	-1.11157e-10	-1.16152
22241096	chr8:22241096:T:C	1.61839e-05	0.60382	-1.08801
22241509	chr8:22241509:G:C	9.72523e-06	-0.993479	-3.15096e-10
22241517	chr8:22241517:G:C	9.45263e-06	-1.11157e-10	-1.02191
22241942	chr8:22241942:A:G	1.55952e-05	0.514162	-1.0354
22242476	chr8:22242476:T:G	4.4823e-06	-0.499944	-1.26812
22242481	chr8:22242481:T:G	1.48755e-05	0.430527	-0.999016
22242618	chr8:22242618:T:C	1.30056e-05	0.332594	-1.03541
22242634	chr8:22242634:C:T	7.23662e-06	-1.11157e-10	-1.28905
22243471	chr8:22243471:T:C	1.75737e-05	-1.11157e-10	-0.401799
22243506	chr8:22243506:A:G	1.49018e-05	0.603352	-1.17007
22243782	chr8:22243782:G:C	9.88339e-06	-1.11157e-10	-0.977346
22244119	chr8:22244119:G:A	6.10287e-06	-1.45944	-3.15096e-10
22244203	chr8:22244203:A:G	1.83353e-05	0.941937	-1.30131
22244249	chr8:22244249:T:C	8.87833e-06	-1.11157e-10	-1.08459
22244383	chr8:22244383:C:T	7.63224e-06	-1.11157e-10	-1.23582
22244388	chr8:22244388:G:A	3.61199e-06	-1.54273	-0.441215
22245288	chr8:22245288:C:T	1.89905e-05	-1.11157e-10	-0.324263
22245648	chr8:22245648:T:A	5.06833e-06	-0.346721	-1.29847
22245782	chr8:22245782:C:G	1.45853e-05	-1.11157e-10	-0.588186
22246030	chr8:22246030:T:C	7.27905e-06	-1.11157e-10	-1.2832
22246055	chr8:22246055:G:A	2.09519e-05	-1.11157e-10	-0.225973
22246201	chr8:22246201:C:T	5.4163e-06	-0.303946	-1.27484
22246322	chr8:22246322:T:G	1.2334e-05	0.278943	-1.03478
22246383	chr8:22246383:A:G	2.00399e-06	-1.38763	-1.18543
22246439	chr8:22246439:G:A	2.07429e-06	-1.34292	-1.19566
22246482	chr8:22246482:G:C	7.31377e-06	-1.11157e-10	-1.27844
22246653	chr8:22246653:C:T	2.10028e-05	-1.11157e-10	-0.223547
22247116	chr8:22247116:G:A	1.26735e-05	0.446985	-1.17567
22247178	chr8:22247178:G:T	0.000163745	3.11954	-1.28943
22247314	chr8:22247314:A:G	7.20957e-06	-1.11157e-10	-1.29279
22247442	chr8:22247442:A:G	1.62934e-05	-1.11157e-10	-0.477443
22247770	chr8:22247770:T:C	2.09835e-05	0.285345	-0.509808
22247989	chr8:22247989:T:C	1.72795e-05	0.756767	-1.17545
22248743	chr8:22248743:G:A	8.57391e-06	-1.11157e-10	-1.11948
22249051	chr8:22249051:G:A	7.16668e-06	-1.11157e-10	-1.29876
22249388	chr8:22249388:C:T	1.03605e-05	-0.930206	-3.15096e-10
22249494	chr8:22249494:G:T	3.28548e-05	-1.11157e-10	0.223895
22249610	chr8:22249610:A:C	9.63556e-06	-1.11157e-10	-1.00274
22249656	chr8:22249656:C:G	5.55514e-06	-1.55348	-3.15096e-10
22249690	chr8:22249690:C:T	6.04539e-06	-0.735905	-0.733002
22249725	chr8:22249725:G:A	9.32842e-06	-1.11157e-10	-1.03514
22250194	chr8:22250194:C:T	1.01185e-05	-1.11157e-10	-0.953841
22250473	chr8:22250473:A:G	1.40031e-05	0.521219	-1.15014
22250834	chr8:22250834:C:T	4.12251e-06	-0.57913	-1.27261
22251098	chr8:22251098:A:C	0.000243779	3.49179	-1.26373
22251135	chr8:22251135:G:A	7.25628e-06	-1.11157e-10	-1.28633
22251271	chr8:22251271:C:T	1.2058e-05	-0.778474	-3.15096e-10
22251505	chr8:22251505:C:T	1.22323e-05	0.393669	-1.15779
22251557	chr8:22251557:G:C	7.12809e-06	-1.11157e-10	-1.30416
22251906	chr8:22251906:G:A	1.79805e-05	0.805692	-1.1846
22251910	chr8:22251910:G:A	1.3941e-05	0.451661	-1.08503
22251934	chr8:22251934:C:T	7.27891e-06	-1.11157e-10	-1.28322
22252436	chr8:22252436:T:A	7.13358e-06	-1.11157e-10	-1.30339
22252656	chr8:22252656:T:C	7.53982e-06	-1.11157e-10	-1.248
22253008	chr8:22253008:C:T	2.04558e-05	-1.11157e-10	-0.249935
22253727	chr8:22253727:C:T	7.72363e-06	-1.11157e-10	-1.22392
22253736	chr8:22253736:G:A	5.89146e-06	-1.4947	-3.15096e-10
22253802	chr8:22253802:G:C	7.13476e-06	-1.11157e-10	-1.30322
22255286	chr8:22255286:T:C	1.45929e-05	0.494298	-1.08197
22255763	chr8:22255763:G:A	1.90554e-05	0.862105	-1.18296
22255917	chr8:22255917:A:G	1.62562e-05	0.574541	-1.05427
22256076	chr8:22256076:C:T	7.26302e-06	-1.11157e-10	-1.28541
22256662	chr8:22256662:T:C	6.32468e-06	-0.433678	-0.990064
22256726	chr8:22256726:G:C	1.09875e-05	-1.11157e-10	-0.871446
22256912	chr8:22256912:CCACCT:C	8.49081e-06	-1.11157e-10	-1.12922
22256924	chr8:22256924:A:G	1.54653e-05	0.571973	-1.10158
22256927	chr8:22256927:G:T	6.04055e-06	-1.46971	-3.15096e-10
22256967	chr8:22256967:G:A	1.55263e-05	0.578438	-1.1041
22257125	chr8:22257125:T:C	1.53792e-05	-1.11157e-10	-0.535185
22257463	chr8:22257463:C:T	9.62932e-06	-1.11157e-10	-1.00339
22257738	chr8:22257738:C:T	7.25588e-06	-1.11157e-10	-1.28639
22257739	chr8:22257739:G:A	1.08415e-05	0.418875	-1.3037
22257838	chr8:22257838:T:A	2.83545e-06	-1.24729	-0.978713
22258365	chr8:22258365:A:G	2.45275e-05	-1.11157e-10	-0.0684079
22259599	chr8:22259599:A:G	8.21812e-05	-1.11157e-10	1.14072
22260279	chr8:22260279:G:T	7.18088e-06	-1.11157e-10	-1.29678
22260311	chr8:22260311:C:T	1.37654e-05	0.502126	-1.14817
22260948	chr8:22260948:T:TAAGA	9.68906e-05	0.619951	0.68543
22261304	chr8:22261304:T:C	6.14382e-06	-0.194915	-1.25784
22261505	chr8:22261505:C:T	4.09863e-05	1.33774	-0.892705
22261596	chr8:22261596:C:T	7.64443e-06	-1.11157e-10	-1.23423
22261638	chr8:22261638:G:A	1.51205e-05	-1.11157e-10	-0.552149
22261786	chr8:22261786:C:T	7.22555e-06	-1.11157e-10	-1.29058
22263052	chr8:22263052:G:T	7.44018e-06	-1.11157e-10	-1.26131
22263159	chr8:22263159:C:T	2.20771e-05	-1.11157e-10	-0.173661
22263249	chr8:22263249:A:G	7.38659e-05	1.03405	-3.15096e-10
22263480	chr8:22263480:A:G	7.04332e-05	0.986463	-3.15096e-10
22263935	chr8:22263935:C:T	5.14864e-06	-1.39133	-0.238137
22264306	chr8:22264306:T:C	7.27734e-06	-1.11157e-10	-1.28344
22264439	chr8:22264439:T:TC	9.77279e-06	-1.11157e-10	-0.9886
22265015	chr8:22265015:G:A	1.17681e-05	-0.802812	-3.15096e-10
22265125	chr8:22265125:A:T	2.55034e-05	1.22465	-1.25403
22265316	chr8:22265316:T:A	7.80336e-06	-1.21365	-3.15096e-10
22265466	chr8:22265466:T:C	1.86301e-05	-1.11157e-10	-0.343425
22265568	chr8:22265568:C:T	2.40656e-05	1.21334	-1.30076
22265968	chr8:22265968:G:A	9.68531e-06	-1.11157e-10	-0.997592
22266283	chr8:22266283:C:T	1.38497e-05	-1.11157e-10	-0.63994
22266652	chr8:22266652:T:A	2.81598e-05	1.33316	-1.26346
22266917	chr8:22266917:G:A	9.55299e-06	-1.11157e-10	-1.01135
22267009	chr8:22267009:T:G	4.1849e-05	1.34673	-0.880866
22267048	chr8:22267048:T:C	3.45561e-06	-0.724017	-1.30419
22267574	chr8:22267574:G:A	1.3617e-05	-1.11157e-10	-0.656882
22268250	chr8:22268250:CT:C	7.16115e-06	-1.11157e-10	-1.29953
22268273	chr8:22268273:T:C	1.82648e-06	-1.40105	-1.26476
22268368	chr8:22268368:C:T	3.0013e-05	1.29134	-1.15791
22269408	chr8:22269408:A:T	7.50562e-06	-1.4495	0.196952
22269418	chr8:22269418:G:A	1.19144e-05	-0.790454	-3.15096e-10
22269560	chr8:22269560:G:A	7.87646e-06	-1.11157e-10	-1.20432
22269680	chr8:22269680:A:C	8.09121e-06	-1.11157e-10	-1.17742
22270103	chr8:22270103:C:A	1.34368e-05	0.23893	-0.909133
22270110	chr8:22270110:G:A	1.65204e-05	-1.11157e-10	-0.463607
22270269	chr8:22270269:G:A	7.60175e-06	-1.11157e-10	-1.23982
22270545	chr8:22270545:C:T	1.532e-05	0.367672	-0.906715
22270746	chr8:22270746:T:C	1.01625e-05	-1.11157e-10	-0.949502
22270901	chr8:22270901:A:G	9.03846e-06	-1.11157e-10	-1.06671
22271231	chr8:22271231:A:G	7.22347e-06	-1.11157e-10	-1.29087
22271710	chr8:22271710:G:A	1.22311e-05	0.0932279	-0.857451
22271838	chr8:22271838:C:T	1.35564e-05	0.142432	-0.803773
22271865	chr8:22271865:C:T	1.37207e-05	-1.11157e-10	-0.649294
22271937	chr8:22271937:C:T	1.08018e-05	-1.11157e-10	-0.888488
22272151	chr8:22272151:T:C	8.72426e-06	-1.11157e-10	-1.10209
22272340	chr8:22272340:C:T	2.81243e-05	0.892439	-0.824005
22272555	chr8:22272555:G:A	1.384e-05	0.269364	-0.910004
22272956	chr8:22272956:C:T	1.37577e-05	0.262032	-0.908639
22273456	chr8:22273456:G:A	2.40341e-05	0.779525	-0.868252
22273867	chr8:22273867:A:T	2.97842e-05	-1.11905	1.24483
22274520	chr8:22274520:A:G	2.8428e-06	-0.976801	-1.24661
22274953	chr8:22274953:G:A	5.79676e-06	-0.539475	-0.971428
22275967	chr8:22275967:G:A	8.03185e-06	-1.11157e-10	-1.18479
22276018	chr8:22276018:C:T	7.13586e-06	-1.11157e-10	-1.30307
22276391	chr8:22276391:C:G	1.59395e-05	-1.11157e-10	-0.499405
22276509	chr8:22276509:G:T	1.40271e-05	0.671191	-1.29841
22276989	chr8:22276989:G:A	1.65401e-05	-1.11157e-10	-0.462415
22276997	chr8:22276997:G:A	1.66913e-05	-1.11157e-10	-0.453315
22277032	chr8:22277032:TA:T	1.67086e-05	-0.45228	-3.15096e-10
22277049	chr8:22277049:C:T	7.19285e-06	-1.11157e-10	-1.29511
22277059	chr8:22277059:T:C	7.4748e-06	-1.11157e-10	-1.25666
22277140	chr8:22277140:G:A	1.44383e-05	0.580992	-1.17931
22277313	chr8:22277313:T:C	2.46658e-05	0.99597	-1.05876
22277821	chr8:22277821:A:C	7.17491e-06	-1.11157e-10	-1.29761
22277852	chr8:22277852:A:G	3.50504e-06	-1.52984	-0.484157
22278015	chr8:22278015:A:G	7.08166e-05	0.991891	-3.15096e-10
22278259	chr8:22278259:AC:A	8.89515e-06	-1.11157e-10	-1.0827
22279558	chr8:22279558:A:G	8.65972e-06	-1.11157e-10	-1.10952
22279812	chr8:22279812:C:G	1.27491e-05	-1.11157e-10	-0.722739
22279897	chr8:22279897:C:T	1.84781e-05	0.760143	-1.11176
22280002	chr8:22280002:G:A	0.00020309	1.81909	0.226358
22280164	chr8:22280164:C:G	7.48716e-06	-1.11157e-10	-1.25501
22280715	chr8:22280715:A:G	2.40884e-05	0.240394	-0.326865
22280993	chr8:22280993:G:T	1.76866e-05	0.785865	-1.18126
22281307	chr8:22281307:A:T	3.29871e-05	-1.11157e-10	0.227914
22281342	chr8:22281342:C:T	7.15352e-06	-1.11157e-10	-1.3006
22281657	chr8:22281657:A:G	8.5266e-06	-1.11157e-10	-1.12501
22281685	chr8:22281685:T:C	1.77697e-05	0.774859	-1.16557
22281847	chr8:22281847:C:T	1.2391e-05	-1.11157e-10	-0.751228
22282894	chr8:22282894:C:T	7.13447e-06	-1.11157e-10	-1.30326
22283250	chr8:22283250:G:C	1.78773e-05	0.794652	-1.17932
22283499	chr8:22283499:C:T	5.5698e-06	-1.55084	-3.15096e-10
22284098	chr8:22284098:T:C	1.12468e-05	-1.11157e-10	-0.848115
22284294	chr8:22284294:A:G	2.23046e-05	-1.11157e-10	-0.163409
22284498	chr8:22284498:A:C	3.29793e-05	0.227678	-3.15096e-10
22284685	chr8:22284685:G:A	9.0669e-06	-0.150628	-0.912944
22284901	chr8:22284901:G:A	9.5304e-06	-1.11157e-10	-1.01372
22285834	chr8:22285834:G:A	9.78498e-06	-1.11157e-10	-0.987353
22286217	chr8:22286217:C:T	9.91078e-06	-1.11157e-10	-0.974579
22286982	chr8:22286982:G:A	1.02505e-05	-0.940873	-3.15096e-10
22286999	chr8:22286999:C:T	7.3367e-06	-0.325837	-0.949476
22287201	chr8:22287201:G:C	1.94506e-05	0.756345	-1.05667
22287428	chr8:22287428:T:C	1.32636e-05	-1.11157e-10	-0.683181
22287806	chr8:22287806:G:A	5.32133e-06	-0.909872	-0.686607
22288059	chr8:22288059:G:A	7.31447e-06	-1.11157e-10	-1.27835
22288072	chr8:22288072:G:A	8.42333e-05	-1.11157e-10	1.16539
22288215	chr8:22288215:G:A	5.89378e-06	-1.10081	-0.393495
22289099	chr8:22289099:C:T	1.54596e-05	-1.11157e-10	-0.529971
22289168	chr8:22289168:T:G	1.90259e-05	-1.11157e-10	-0.322403
22289196	chr8:22289196:A:G	8.25348e-06	-1.11157e-10	-1.15757
22289447	chr8:22289447:G:A	7.37283e-06	-1.2704	-3.15096e-10
22289536	chr8:22289536:A:T	6.06506e-06	-1.46566	-3.15096e-10
22289551	chr8:22289551:A:G	0.000132575	-1.11157e-10	1.61895
22289820	chr8:22289820:A:G	3.11341e-05	1.26527	-1.09517
22290314	chr8:22290314:G:A	9.8473e-06	-1.11157e-10	-0.981004
22290572	chr8:22290572:G:A	0.000190615	2.1638	-0.181751
22291005	chr8:22291005:A:G	1.37817e-05	0.556427	-1.20129
22291160	chr8:22291160:T:C	8.36864e-06	-1.11157e-10	-1.14371
22291172	chr8:22291172:A:G	1.2901e-05	-1.11157e-10	-0.710894
22291352	chr8:22291352:T:C	7.47452e-06	-1.11157e-10	-1.2567
22291727	chr8:22291727:C:T	1.62764e-05	0.667211	-1.1457
22291788	chr8:22291788:A:G	1.0368e-05	0.0392945	-0.968768
22291963	chr8:22291963:A:G	1.18511e-05	-0.795781	-3.15096e-10
22292394	chr8:22292394:G:A	1.84784e-05	0.794117	-1.14571
22292534	chr8:22292534:A:G	1.35527e-05	-1.11157e-10	-0.661616
22293008	chr8:22293008:G:A	8.17188e-06	-1.11157e-10	-1.1675
22293269	chr8:22293269:AC:A	1.55551e-05	-1.11157e-10	-0.523811
22294109	chr8:22294109:G:A	1.06587e-05	0.296358	-1.19818
22294148	chr8:22294148:G:T	6.78575e-06	-0.815456	-0.537921
22294210	chr8:22294210:C:T	8.89758e-06	-1.11157e-10	-1.08242
22294825	chr8:22294825:C:T	8.44763e-06	-1.11157e-10	-1.13432
22295472	chr8:22295472:A:G	2.15142e-05	-0.199489	-3.15096e-10
22295683	chr8:22295683:C:T	1.04948e-05	0.00284933	-0.920175
22295723	chr8:22295723:A:G	0.000143705	2.02535	-0.32579
22295964	chr8:22295964:G:T	2.31015e-05	-0.774719	0.646414
22296135	chr8:22296135:A:C	7.76571e-05	2.30983	-1.22573
22296260	chr8:22296260:C:T	8.11134e-06	-0.0414279	-1.13351
22296620	chr8:22296620:T:C	7.72329e-05	2.10419	-1.02556
22297367	chr8:22297367:T:G	1.226e-05	-1.11157e-10	-0.761864
22297608	chr8:22297608:A:G	1.61777e-05	0.670054	-1.15462
22297621	chr8:22297621:C:T	9.10727e-06	-1.11157e-10	-1.05913
22298272	chr8:22298272:AG:A	5.53066e-06	-1.55789	-3.15096e-10
22298527	chr8:22298527:A:G	1.43372e-05	-1.11157e-10	-0.605342
22299013	chr8:22299013:T:C	6.72122e-05	-1.11157e-10	0.939652
22299675	chr8:22299675:C:T	5.4935e-06	-1.56464	-3.15096e-10
22299755	chr8:22299755:G:A	1.09933e-05	-1.11157e-10	-0.870916
22299825	chr8:22299825:T:C	7.56452e-06	-1.11157e-10	-1.24473
22300110	chr8:22300110:T:A	1.90454e-05	-1.11157e-10	-0.321376
22300438	chr8:22300438:G:A	1.93344e-05	-1.11157e-10	-0.306316
22300659	chr8:22300659:A:G	1.65733e-05	-1.11157e-10	-0.460408
22301157	chr8:22301157:T:A	6.223e-06	-0.185755	-1.25419
22301403	chr8:22301403:C:T	1.03289e-05	-0.035246	-0.898014
22302081	chr8:22302081:C:A	9.09234e-06	-1.11157e-10	-1.06077
22302282	chr8:22302282:A:G	1.40999e-05	0.579893	-1.20193
22302430	chr8:22302430:C:T	6.41103e-06	-1.41018	-3.15096e-10
22302465	chr8:22302465:T:C	1.15343e-05	-1.11157e-10	-0.822873
22303352	chr8:22303352:A:G	1.77223e-05	0.757905	-1.15128
22303417	chr8:22303417:G:C	1.36588e-05	0.618302	-1.27212
22303666	chr8:22303666:C:G	2.34294e-06	-1.54841	-0.868392
22304669	chr8:22304669:A:G	9.99634e-06	-1.11157e-10	-0.965983
22304978	chr8:22304978:A:G	1.65079e-05	0.676103	-1.14046
22305309	chr8:22305309:C:T	5.89601e-06	-1.49393	-3.15096e-10
22305353	chr8:22305353:C:T	7.51571e-06	-1.11157e-10	-1.25121
22305438	chr8:22305438:C:T	1.01109e-05	-1.11157e-10	-0.954587
22305599	chr8:22305599:G:A	4.25795e-05	1.46049	-0.977317
22305689	chr8:22305689:C:T	9.99251e-06	-1.11157e-10	-0.966366
22305763	chr8:22305763:A:G	1.07687e-05	-1.11157e-10	-0.891555
22306106	chr8:22306106:A:G	1.8242e-05	0.765955	-1.13043
22306776	chr8:22306776:C:T	1.30773e-05	0.220043	-0.917365
22307070	chr8:22307070:A:G	1.0298e-05	-1.11157e-10	-0.936247
22308068	chr8:22308068:C:T	7.2457e-06	-1.11157e-10	-1.28779
22308082	chr8:22308082:A:G	1.91032e-05	0.837685	-1.15603
22308215	chr8:22308215:A:T	1.00137e-05	-1.11157e-10	-0.964248
22308327	chr8:22308327:A:T	9.08239e-06	-0.642832	-0.419033
22308588	chr8:22308588:G:A	9.28677e-06	-0.59759	-0.442021
22308923	chr8:22308923:G:T	5.78891e-06	-0.42942	-1.08284
22309123	chr8:22309123:G:A	2.1326e-05	-1.11157e-10	-0.208273
22309634	chr8:22309634:C:T	2.03645e-05	0.90622	-1.16063
22310100	chr8:22310100:A:G	2.24532e-06	-1.23995	-1.2194
22310105	chr8:22310105:A:G	1.21987e-05	-1.11157e-10	-0.766874
22310154	chr8:22310154:T:G	2.04095e-05	0.900925	-1.15313
22310636	chr8:22310636:A:T	1.89072e-05	-1.11157e-10	-0.328657
22310637	chr8:22310637:G:A	1.88858e-05	-1.11157e-10	-0.329793
22311199	chr8:22311199:G:A	1.209e-05	-1.11157e-10	-0.775821
22311379	chr8:22311379:A:G	1.77121e-05	-1.11157e-10	-0.393956
22311407	chr8:22311407:A:G	2.05533e-05	-1.11157e-10	-0.245179
22311529	chr8:22311529:G:A	7.36303e-06	-1.11157e-10	-1.27173
22311574	chr8:22311574:A:G	5.59277e-05	1.03371	-0.277856
22311609	chr8:22311609:G:A	9.13951e-06	-1.11157e-10	-1.05559
22311765	chr8:22311765:AACTT:A	9.15504e-06	-1.11157e-10	-1.0539
22311813	chr8:22311813:C:A	3.59765e-06	-0.827696	-1.16023
22311836	chr8:22311836:A:G	7.36303e-06	-1.11157e-10	-1.27173
22311943	chr8:22311943:A:T	1.23046e-05	0.156291	-0.914518
22312022	chr8:22312022:G:A	1.93852e-05	0.828291	-1.13198
22312434	chr8:22312434:A:T	1.71749e-05	0.750862	-1.17562
22312566	chr8:22312566:G:A	0.000105424	1.69716	-0.30737
22313079	chr8:22313079:A:G	8.16959e-06	-1.11157e-10	-1.16778
22313462	chr8:22313462:T:C	7.14172e-06	-1.11157e-10	-1.30225
22313939	chr8:22313939:A:G	8.4367e-06	-1.11157e-10	-1.13561
22314254	chr8:22314254:A:C	1.93424e-05	0.783059	-1.08896
22314444	chr8:22314444:G:A	8.52001e-06	-1.12578	-3.15096e-10
22314454	chr8:22314454:C:T	2.02571e-05	0.908329	-1.16802
22314894	chr8:22314894:AATT:A	8.3673e-06	-1.11157e-10	-1.14387
22315189	chr8:22315189:C:T	0.000760048	4.63862	-1.27344
22315452	chr8:22315452:G:A	1.18835e-05	0.138697	-0.931749
22315498	chr8:22315498:G:A	7.80395e-06	-1.11157e-10	-1.21357
22315943	chr8:22315943:G:A	1.87245e-05	0.852956	-1.19133
22316286	chr8:22316286:C:T	8.99197e-06	-1.11157e-10	-1.07187
22316462	chr8:22316462:A:G	2.64815e-05	1.14563	-1.13738
22317013	chr8:22317013:T:C	1.77693e-06	-1.40847	-1.28484
22317119	chr8:22317119:C:T	8.44666e-06	-1.11157e-10	-1.13443
22317210	chr8:22317210:T:A	1.18235e-05	0.13364	-0.931749
22317269	chr8:22317269:G:C	1.30387e-05	0.232469	-0.932753
22317573	chr8:22317573:A:G	3.72858e-06	-1.07281	-0.879369
22317673	chr8:22317673:T:A	1.05984e-05	-1.11157e-10	-0.907504
22317855	chr8:22317855:G:T	8.57639e-05	1.84981	-0.666417
22317950	chr8:22317950:C:T	2.21999e-05	-1.11157e-10	-0.168112
22318054	chr8:22318054:C:T	6.71081e-06	-0.293056	-1.07143
22318071	chr8:22318071:T:C	6.72854e-06	-1.36184	-3.15096e-10
22318438	chr8:22318438:C:G	5.95421e-06	-1.4841	-3.15096e-10
22318657	chr8:22318657:T:C	1.11073e-05	0.0777755	-0.938371
22318955	chr8:22318955:T:A	9.96483e-06	-1.11157e-10	-0.96914
22319255	chr8:22319255:C:T	7.82242e-06	-1.11157e-10	-1.21121
22319337	chr8:22319337:A:G	1.55271e-05	-0.525614	-3.15096e-10
22319683	chr8:22319683:C:A	7.78507e-06	-1.11157e-10	-1.21599
22319816	chr8:22319816:G:C	1.16147e-05	-1.11157e-10	-0.815931
22320399	chr8:22320399:C:T	0.00275484	5.95061	-1.2977
22320471	chr8:22320471:C:T	7.90819e-06	-1.11157e-10	-1.2003
22320996	chr8:22320996:G:A	1.92677e-05	-1.11157e-10	-0.309771
22321043	chr8:22321043:G:A	2.08987e-05	-1.11157e-10	-0.228515
22321269	chr8:22321269:C:A	7.68479e-06	-1.11157e-10	-1.22896
22321674	chr8:22321674:T:C	1.92802e-05	0.896061	-1.20518
22322252	chr8:22322252:C:T	1.40373e-05	-1.11157e-10	-0.626486
22322331	chr8:22322331:G:C	8.97273e-05	1.99007	-0.7615
22322416	chr8:22322416:A:C	5.68958e-06	-1.52957	-3.15096e-10
22322536	chr8:22322536:G:A	8.61598e-06	-1.11157e-10	-1.11458
22322691	chr8:22322691:C:T	1.65301e-05	-1.11157e-10	-0.463019
22322729	chr8:22322729:C:T	1.45805e-05	0.568263	-1.15678
22322834	chr8:22322834:C:T	1.21714e-05	-0.769115	-3.15096e-10
22323211	chr8:22323211:A:G	5.11564e-06	-0.413439	-1.22246
22323272	chr8:22323272:C:T	8.58923e-06	-1.11157e-10	-1.11769
22323315	chr8:22323315:T:C	7.13082e-06	-1.11157e-10	-1.30378
22324079	chr8:22324079:T:A	1.25276e-05	-1.11157e-10	-0.740267
22324139	chr8:22324139:G:A	7.55559e-06	-0.415968	-0.829946
22324214	chr8:22324214:A:G	5.7847e-06	-1.51298	-3.15096e-10
22324263	chr8:22324263:A:G	7.85102e-06	-1.11157e-10	-1.20756
22324806	chr8:22324806:AC:A	8.30769e-06	-1.11157e-10	-1.15102
22325030	chr8:22325030:G:A	7.66943e-06	-1.23096	-3.15096e-10
22325927	chr8:22325927:C:G	1.17091e-05	0.125072	-0.932909
22326123	chr8:22326123:A:C	1.1933e-05	-1.11157e-10	-0.788894
22326304	chr8:22326304:T:A	9.53883e-06	-1.01283	-3.15096e-10
22326535	chr8:22326535:A:G	9.25039e-06	-1.11157e-10	-1.04354
22326661	chr8:22326661:A:G	1.38856e-05	-1.11157e-10	-0.637348
22327424	chr8:22327424:A:G	0.000100526	2.36741	-1.02519
22327429	chr8:22327429:G:A	1.78443e-05	0.697708	-1.08422
22327986	chr8:22327986:C:T	5.67869e-06	-1.53148	-3.15096e-10
22328463	chr8:22328463:G:A	1.76118e-05	-1.11157e-10	-0.399634
22328634	chr8:22328634:T:A	7.27402e-06	-1.11157e-10	-1.28389
22329095	chr8:22329095:C:G	1.53458e-06	-1.5476	-1.29234
22329105	chr8:22329105:C:A	1.59364e-06	-1.52566	-1.27652
22329620	chr8:22329620:A:G	5.88008e-06	-1.49663	-3.15096e-10
22329985	chr8:22329985:C:G	7.96729e-06	-0.984058	-0.208799
22330744	chr8:22330744:A:AT	1.3215e-05	-0.686846	-3.15096e-10
22330983	chr8:22330983:T:C	2.22917e-05	0.768018	-0.932004
22331107	chr8:22331107:T:C	3.50276e-05	-1.11157e-10	0.287935
22331130	chr8:22331130:T:C	3.50746e-05	-1.11157e-10	0.289274
22331483	chr8:22331483:T:C	5.0652e-05	0.656777	-3.15096e-10
22331862	chr8:22331862:A:G	7.28836e-06	-1.11157e-10	-1.28192
22332217	chr8:22332217:A:G	1.18034e-05	-1.11157e-10	-0.799816
22332472	chr8:22332472:C:G	7.70534e-06	-1.11157e-10	-1.22629
22332726	chr8:22332726:A:G	7.83507e-06	-1.11157e-10	-1.20959
22332887	chr8:22332887:G:A	1.52869e-05	-1.11157e-10	-0.541209
22333139	chr8:22333139:T:C	1.11038e-05	-1.11157e-10	-0.860914
22333314	chr8:22333314:G:A	3.87637e-05	0.631299	-0.242018
22333540	chr8:22333540:A:G	7.71587e-06	-1.11157e-10	-1.22492
22333600	chr8:22333600:G:A	7.55017e-06	-1.11157e-10	-1.24663
22333648	chr8:22333648:T:C	1.19005e-05	-1.11157e-10	-0.791622
22333990	chr8:22333990:G:C	7.68937e-06	-0.781419	-0.446944
22334335	chr8:22334335:C:T	1.07688e-05	0.117689	-1.00924
22335179	chr8:22335179:A:G	1.72607e-06	-1.50237	-1.21999
22335259	chr8:22335259:C:T	1.29303e-05	-1.11157e-10	-0.708632
22335292	chr8:22335292:C:G	1.94721e-05	0.760367	-1.05959
22335325	chr8:22335325:T:G	8.16064e-06	-1.11157e-10	-1.16888
22335334	chr8:22335334:A:G	3.77127e-06	-1.17927	-0.761522
22335802	chr8:22335802:A:G	7.26987e-06	-1.11157e-10	-1.28446
22336255	chr8:22336255:T:C	7.64601e-06	-1.11157e-10	-1.23402
22336424	chr8:22336424:G:A	1.88506e-05	0.791935	-1.12359
22336974	chr8:22336974:A:G	3.59751e-05	0.314624	-3.15096e-10
22337943	chr8:22337943:T:A	1.89999e-05	0.853344	-1.17711
22338172	chr8:22338172:C:T	2.08555e-05	-1.11157e-10	-0.230583
22338225	chr8:22338225:G:A	1.52012e-05	-1.11157e-10	-0.546826
22338811	chr8:22338811:G:A	1.59029e-05	-1.11157e-10	-0.501698
22338915	chr8:22338915:C:G	9.00391e-06	-1.11157e-10	-1.07054
22339026	chr8:22339026:A:G	9.24247e-06	-1.04439	-3.15096e-10
22339034	chr8:22339034:A:G	1.33197e-05	0.264454	-0.943412
22339380	chr8:22339380:C:T	7.70049e-06	-1.11157e-10	-1.22692
22339416	chr8:22339416:G:C	7.2021e-06	-1.11157e-10	-1.29383
22339581	chr8:22339581:C:G	6.47429e-06	-0.166871	-1.23349
22339599	chr8:22339599:C:T	1.27756e-05	0.162774	-0.883437
22339637	chr8:22339637:A:G	8.80986e-06	-1.11157e-10	-1.09233
22339839	chr8:22339839:G:A	5.59873e-06	-0.25078	-1.29488
22340623	chr8:22340623:G:A	2.02021e-05	-1.11157e-10	-0.262418
22340900	chr8:22340900:A:G	1.13463e-05	0.14101	-0.980316
22341377	chr8:22341377:C:T	1.20745e-05	-1.11157e-10	-0.777106
22341429	chr8:22341429:C:T	9.62131e-06	-1.11157e-10	-1.00422
22341832	chr8:22341832:A:G	7.90696e-06	-1.11157e-10	-1.20046
22342157	chr8:22342157:C:CA	6.20371e-05	2.04331	-1.18378
22342393	chr8:22342393:G:A	1.41659e-05	-1.11157e-10	-0.617363
22342546	chr8:22342546:T:C	7.34233e-06	-1.11157e-10	-1.27455
22342635	chr8:22342635:A:G	0.000174262	2.18888	-0.296526
22342717	chr8:22342717:G:T	1.02306e-05	-1.11157e-10	-0.942823
22342721	chr8:22342721:T:C	1.84381e-05	0.713801	-1.06758
22343233	chr8:22343233:C:T	3.17323e-06	-1.00871	-1.10474
22343470	chr8:22343470:T:C	8.02742e-06	-0.0504019	-1.13494
22343487	chr8:22343487:A:G	8.581e-06	-1.11157e-10	-1.11865
22344206	chr8:22344206:T:C	0.000221926	2.19851	-0.0643724
22344501	chr8:22344501:A:G	2.07975e-05	-0.233367	-3.15096e-10
22345274	chr8:22345274:TTGTGTACCCAAGAAAATTGAAAACAC:T	2.03089e-05	0.82761	-1.08475
22345300	chr8:22345300:C:T	6.39162e-05	1.32154	-0.432166
22345320	chr8:22345320:T:C	1.78731e-05	-1.11157e-10	-0.384905
22345490	chr8:22345490:A:G	1.13863e-05	-0.835795	-3.15096e-10
22345671	chr8:22345671:T:A	3.74246e-06	-0.723237	-1.22522
22345921	chr8:22345921:A:G	2.91288e-06	-0.994764	-1.20429
22346034	chr8:22346034:T:A	9.10629e-06	-1.11157e-10	-1.05924
22346568	chr8:22346568:T:G	9.42558e-06	-1.11157e-10	-1.02477
22346793	chr8:22346793:G:T	4.81576e-06	-0.614717	-1.08159
22346831	chr8:22346831:G:T	2.1972e-05	0.945608	-1.12404
22347269	chr8:22347269:G:A	6.97914e-05	1.79005	-0.81274
22348088	chr8:22348088:G:A	1.08656e-05	-1.11157e-10	-0.882604
22348125	chr8:22348125:A:C	7.74451e-06	-1.11157e-10	-1.22122
22348525	chr8:22348525:G:A	4.28145e-05	1.37921	-0.890538
22349118	chr8:22349118:T:C	1.68356e-05	0.797295	-1.242
22349423	chr8:22349423:A:G	7.15058e-06	-1.11157e-10	-1.30101
22349857	chr8:22349857:T:C	1.70939e-05	0.731244	-1.16072
22350018	chr8:22350018:G:A	2.00318e-05	-1.11157e-10	-0.27088
22350098	chr8:22350098:A:C	5.78594e-06	-1.51277	-3.15096e-10
22350572	chr8:22350572:C:T	1.68786e-05	-1.11157e-10	-0.442156
22350582	chr8:22350582:A:G	5.17603e-06	-0.438423	-1.18574
22350886	chr8:22350886:G:A	2.23685e-06	-1.52485	-0.938286
22351079	chr8:22351079:T:A	5.60884e-06	-0.326444	-1.21741
22351146	chr8:22351146:G:A	6.72139e-06	-1.36291	-3.15096e-10
22351160	chr8:22351160:T:A	7.73263e-06	-1.11157e-10	-1.22275
22351608	chr8:22351608:G:A	5.48815e-06	-1.56561	-3.15096e-10
22351739	chr8:22351739:A:G	9.19495e-06	-1.11157e-10	-1.04955
22351804	chr8:22351804:G:T	1.07496e-05	-1.11157e-10	-0.89333
22351806	chr8:22351806:T:G	7.31753e-06	-1.11157e-10	-1.27793
22351829	chr8:22351829:G:A	2.08046e-05	0.752476	-0.985504
22352383	chr8:22352383:G:A	1.07882e-05	-1.11157e-10	-0.889745
22352603	chr8:22352603:A:G	1.92054e-05	0.778628	-1.09164
22352721	chr8:22352721:A:G	5.19167e-06	-0.406935	-1.21421
22353292	chr8:22353292:GT:G	1.87064e-05	0.802777	-1.14211
22353916	chr8:22353916:T:G	7.8326e-06	-1.11157e-10	-1.20991
22354073	chr8:22354073:G:A	7.31046e-06	-1.11157e-10	-1.2789
22354243	chr8:22354243:T:A	4.51392e-06	-0.475535	-1.2855
22354430	chr8:22354430:C:CTAG	7.85019e-06	-1.11157e-10	-1.20766
22354690	chr8:22354690:A:G	8.22842e-06	-1.11157e-10	-1.16061
22355086	chr8:22355086:A:G	1.18848e-05	0.100728	-0.89367
22355100	chr8:22355100:AC:A	1.08602e-05	-1.11157e-10	-0.883097
22355104	chr8:22355104:A:C	1.49247e-05	-1.11157e-10	-0.565187
22355265	chr8:22355265:A:G	1.06872e-05	-1.11157e-10	-0.899155
22355748	chr8:22355748:C:G	1.29581e-05	-1.11157e-10	-0.706485
22355914	chr8:22355914:T:C	8.405e-06	-1.11157e-10	-1.13937
22356271	chr8:22356271:AT:A	1.36557e-05	-1.11157e-10	-0.654042
22356394	chr8:22356394:G:A	7.45818e-06	-1.11157e-10	-1.25889
22356851	chr8:22356851:G:C	1.10494e-05	-1.11157e-10	-0.865827
22356995	chr8:22356995:T:C	1.99608e-06	-1.28164	-1.29538
22357156	chr8:22357156:A:G	8.52093e-06	-1.11157e-10	-1.12568
22357178	chr8:22357178:A:G	1.16647e-05	0.116805	-0.928439
22358627	chr8:22358627:A:G	1.65674e-05	-1.11157e-10	-0.460762
22358804	chr8:22358804:C:CA	8.73201e-06	-1.11157e-10	-1.10121
22358840	chr8:22358840:C:T	7.25605e-06	-1.11157e-10	-1.28637
22359383	chr8:22359383:TAAAG:T	8.09715e-06	-1.11157e-10	-1.17669
22359406	chr8:22359406:A:T	2.04151e-05	0.611225	-0.863154
22359796	chr8:22359796:A:G	7.61629e-06	-1.11157e-10	-1.23791
22359961	chr8:22359961:G:T	8.28676e-06	-1.11157e-10	-1.15354
22360170	chr8:22360170:T:A	7.44774e-06	-1.11157e-10	-1.26029
22361349	chr8:22361349:G:A	8.75503e-06	-1.11157e-10	-1.09857
22361644	chr8:22361644:C:T	8.07688e-06	-1.11157e-10	-1.1792
22361809	chr8:22361809:T:C	1.38748e-05	0.243409	-0.881539
22362294	chr8:22362294:G:A	3.06557e-05	1.05842	-0.903803
22362520	chr8:22362520:A:G	3.10658e-05	1.35306	-1.18516
22362538	chr8:22362538:A:G	6.63646e-05	1.37294	-0.445978
22362672	chr8:22362672:T:C	2.26799e-05	-0.146725	-3.15096e-10
22363838	chr8:22363838:A:G	2.37309e-05	0.881353	-0.982775
22364151	chr8:22364151:T:A	2.73298e-06	-1.13502	-1.12779
22364948	chr8:22364948:C:T	1.70319e-06	-1.55454	-1.18116
22364952	chr8:22364952:T:C	6.10336e-05	-1.11157e-10	0.843223
22365138	chr8:22365138:G:A	3.08832e-06	-1.21701	-0.923563
22365273	chr8:22365273:C:T	7.47343e-06	-1.11157e-10	-1.25685
22365925	chr8:22365925:T:C	1.19701e-05	-1.11157e-10	-0.785793
22366240	chr8:22366240:A:G	8.61814e-06	-1.11157e-10	-1.11433
22366281	chr8:22366281:C:T	8.01731e-06	-1.11157e-10	-1.1866
22366819	chr8:22366819:A:C	5.40499e-05	-1.11157e-10	0.721705
22367274	chr8:22367274:C:T	7.52358e-06	-1.11157e-10	-1.25016
22368568	chr8:22368568:A:G	1.59212e-06	-1.50137	-1.30177
22368682	chr8:22368682:G:A	1.50319e-06	-1.56636	-1.29426
22369256	chr8:22369256:T:G	5.46952e-06	-1.39162	-0.177389
22369505	chr8:22369505:C:T	7.65587e-06	-1.11157e-10	-1.23273
22369668	chr8:22369668:G:A	9.6824e-06	-1.11157e-10	-0.997892
22369808	chr8:22369808:G:A	7.18592e-06	-1.11157e-10	-1.29608
22370009	chr8:22370009:T:C	2.36548e-06	-1.37371	-1.03351
22370302	chr8:22370302:A:G	7.38847e-06	-1.11157e-10	-1.26828
22370498	chr8:22370498:G:T	8.67716e-06	-1.11157e-10	-1.10751
22370644	chr8:22370644:G:T	2.69214e-05	-1.11157e-10	0.024719
22370842	chr8:22370842:C:T	2.27383e-06	-1.1472	-1.29954
22371272	chr8:22371272:G:A	8.97959e-06	-1.11157e-10	-1.07325
22371279	chr8:22371279:G:T	1.30419e-05	-1.11157e-10	-0.700038
22371315	chr8:22371315:C:T	2.61627e-06	-1.02842	-1.27803
22371457	chr8:22371457:G:A	7.13785e-06	-1.11157e-10	-1.30279
22371559	chr8:22371559:A:G	9.43696e-06	-1.11157e-10	-1.02357
22371989	chr8:22371989:C:T	7.40666e-06	-1.11157e-10	-1.26582
22372234	chr8:22372234:A:G	1.54267e-06	-1.54948	-1.28521
22372985	chr8:22372985:C:T	8.83497e-06	-1.11157e-10	-1.08948
22373629	chr8:22373629:T:C	2.17655e-06	-1.20683	-1.28363
22373654	chr8:22373654:A:G	7.23293e-06	-1.11157e-10	-1.28956
22373711	chr8:22373711:G:A	7.45599e-06	-1.11157e-10	-1.25918
22373908	chr8:22373908:G:A	7.47021e-06	-1.11157e-10	-1.25728
22373914	chr8:22373914:A:G	1.58637e-06	-1.56456	-1.2422
22374481	chr8:22374481:C:T	3.03703e-05	0.145262	-3.15096e-10
22374589	chr8:22374589:AAGTGAGGT:A	4.01871e-06	-1.48626	-0.390977
22374653	chr8:22374653:C:T	7.92824e-06	-1.11157e-10	-1.19777
22374811	chr8:22374811:A:G	7.35142e-06	-1.11157e-10	-1.27331
22375261	chr8:22375261:G:A	1.51004e-06	-1.56638	-1.28968
22375336	chr8:22375336:G:A	1.00655e-05	-1.11157e-10	-0.959093
22375548	chr8:22375548:C:G	7.50082e-06	-1.11157e-10	-1.25319
22375782	chr8:22375782:C:A	1.96568e-05	-1.11157e-10	-0.289777
22376213	chr8:22376213:A:C	1.65056e-06	-1.56626	-1.20083
22376276	chr8:22376276:A:G	1.75097e-05	-1.11157e-10	-0.405446
22376779	chr8:22376779:G:C	2.10923e-05	-1.11157e-10	-0.219296
22377169	chr8:22377169:G:A	7.43617e-06	-1.49393	0.232087
22377450	chr8:22377450:A:G	1.6269e-06	-1.55816	-1.22337
22377504	chr8:22377504:T:G	3.01221e-06	-1.53159	-0.633939
22378104	chr8:22378104:T:C	1.86093e-05	-1.11157e-10	-0.34454
22378154	chr8:22378154:G:A	8.80884e-06	-1.11157e-10	-1.09245
22378246	chr8:22378246:C:A	1.57576e-06	-1.51145	-1.30201
22378331	chr8:22378331:G:A	3.618e-06	-1.51087	-0.471408
22378638	chr8:22378638:C:T	1.04915e-05	-0.917632	-3.15096e-10
22378981	chr8:22378981:C:T	7.71967e-06	-1.22443	-3.15096e-10
22379117	chr8:22379117:G:A	8.48217e-06	-1.11157e-10	-1.13024
22379272	chr8:22379272:C:G	8.06153e-06	-1.11157e-10	-1.1811
22379678	chr8:22379678:C:T	8.2354e-06	-1.11157e-10	-1.15976
22380012	chr8:22380012:A:G	6.94606e-05	-1.11157e-10	0.972558
22380517	chr8:22380517:T:G	1.67796e-06	-1.56632	-1.1843
22380701	chr8:22380701:G:C	8.22523e-06	-1.11157e-10	-1.161
22381124	chr8:22381124:C:T	7.71028e-06	-1.11157e-10	-1.22565
22381224	chr8:22381224:G:A	9.92577e-06	-1.11157e-10	-0.973068
22381375	chr8:22381375:A:G	8.02144e-06	-1.11157e-10	-1.18608
22381378	chr8:22381378:C:T	1.01654e-05	-1.11157e-10	-0.94921
22382009	chr8:22382009:T:C	1.53354e-06	-1.55553	-1.28509
22382030	chr8:22382030:A:G	7.54472e-06	-1.11157e-10	-1.24735
22382063	chr8:22382063:C:G	7.55356e-06	-1.11157e-10	-1.24618
22382074	chr8:22382074:G:A	2.04975e-06	-1.52249	-1.02799
22382156	chr8:22382156:A:G	2.67603e-06	-0.997039	-1.28683
22382300	chr8:22382300:C:T	1.60677e-06	-1.54797	-1.246
22382315	chr8:22382315:C:T	6.31124e-05	-1.11157e-10	0.876715
22382386	chr8:22382386:C:T	7.98838e-06	-1.11157e-10	-1.19021
22382775	chr8:22382775:C:T	8.26894e-06	-1.11157e-10	-1.1557
22382907	chr8:22382907:G:A	2.06076e-06	-1.25439	-1.29074
22382951	chr8:22382951:C:T	5.61007e-05	-1.11157e-10	0.758946
22383105	chr8:22383105:T:C	9.2277e-06	-1.11157e-10	-1.04599
22383652	chr8:22383652:G:A	2.54554e-05	-0.0312744	-3.15096e-10
22383679	chr8:22383679:G:T	7.56069e-06	-1.11157e-10	-1.24524
22384423	chr8:22384423:C:T	8.9121e-06	-1.11157e-10	-1.08079
22384495	chr8:22384495:C:T	8.9432e-06	-1.11157e-10	-1.07731
22384590	chr8:22384590:A:T	5.51948e-06	-1.55992	-3.15096e-10
22385006	chr8:22385006:C:T	1.54797e-06	-1.52868	-1.30258
22385812	chr8:22385812:T:C	2.30625e-06	-1.51532	-0.91726
22385978	chr8:22385978:T:C	1.84844e-06	-1.56404	-1.08983
22386141	chr8:22386141:T:C	2.00069e-06	-1.56226	-1.01245
22386175	chr8:22386175:C:T	8.58977e-06	-1.11157e-10	-1.11763
22386479	chr8:22386479:C:T	2.17767e-06	-1.52621	-0.963731
22386705	chr8:22386705:G:T	2.85666e-06	-1.56467	-0.653873
22386772	chr8:22386772:C:G	7.58978e-05	-1.11157e-10	1.06119
22387159	chr8:22387159:T:C	1.71665e-06	-1.56053	-1.1673
22387384	chr8:22387384:C:T	3.79066e-06	-1.54866	-0.387004
22387511	chr8:22387511:A:C	1.16071e-05	-1.11157e-10	-0.816588
22387515	chr8:22387515:G:A	1.9392e-06	-1.43335	-1.17258
22388101	chr8:22388101:G:T	5.61904e-06	-1.54204	-3.15096e-10
22388314	chr8:22388314:C:T	8.819e-06	-1.11157e-10	-1.09129
22388463	chr8:22388463:C:T	4.39852e-06	-0.527459	-1.25948
22388669	chr8:22388669:G:A	4.77075e-06	-0.675963	-1.02973
22388768	chr8:22388768:C:T	2.2732e-06	-1.14277	-1.30424
22389059	chr8:22389059:C:T	9.25783e-06	-1.11157e-10	-1.04273
22389112	chr8:22389112:G:A	5.18991e-06	-0.400115	-1.22137
22389248	chr8:22389248:G:C	3.21245e-06	-1.56563	-0.535536
22389427	chr8:22389427:C:T	7.76892e-06	-1.11157e-10	-1.21807
22389639	chr8:22389639:T:C	2.96472e-06	-1.56607	-0.615346
22390453	chr8:22390453:A:G	1.71725e-06	-1.45259	-1.27488
22390457	chr8:22390457:A:C	1.74028e-06	-1.49693	-1.21723
22390591	chr8:22390591:G:A	8.57859e-06	-1.11157e-10	-1.11893
22390694	chr8:22390694:G:A	8.44256e-06	-1.11157e-10	-1.13492
22390922	chr8:22390922:C:T	1.85239e-05	-1.11157e-10	-0.34914
22390929	chr8:22390929:T:C	1.5075e-05	-1.11157e-10	-0.555166
22390973	chr8:22390973:A:G	3.40372e-06	-0.744785	-1.29855
22391074	chr8:22391074:A:T	1.85511e-05	-1.11157e-10	-0.347672
22391247	chr8:22391247:T:A	8.59677e-06	-1.11157e-10	-1.11681
22391454	chr8:22391454:T:C	8.31472e-05	-1.11157e-10	1.15241
22391581	chr8:22391581:T:C	8.3928e-06	-1.11157e-10	-1.14083
22391658	chr8:22391658:T:C	1.83394e-06	-1.45252	-1.20921
22391706	chr8:22391706:G:A	4.48044e-06	-0.782116	-0.986365
22391804	chr8:22391804:G:A	8.10977e-06	-1.11157e-10	-1.17513
22391824	chr8:22391824:T:C	1.89189e-05	-1.11157e-10	-0.328043
22392242	chr8:22392242:G:A	3.18505e-06	-1.272	-0.83773
22392430	chr8:22392430:T:G	1.86206e-06	-1.42735	-1.21917
22392606	chr8:22392606:T:C	8.30091e-06	-1.11157e-10	-1.15184
22392755	chr8:22392755:T:G	1.59624e-06	-1.53121	-1.26935
22392767	chr8:22392767:G:C	7.12741e-06	-1.11157e-10	-1.30425
22392809	chr8:22392809:C:T	8.3743e-06	-1.11157e-10	-1.14303
22392961	chr8:22392961:T:A	3.89156e-06	-0.688008	-1.22138
22393370	chr8:22393370:TAGG:T	4.08514e-06	-0.63862	-1.22222
22393374	chr8:22393374:T:TCTGA	4.0217e-06	-0.654711	-1.22179
22393936	chr8:22393936:G:A	4.86582e-06	-0.572864	-1.1131
22394196	chr8:22394196:G:A	4.32504e-06	-0.650794	-1.15299
22394294	chr8:22394294:T:C	1.66774e-06	-1.5628	-1.19393
22394355	chr8:22394355:C:T	5.77879e-06	-1.51401	-3.15096e-10
22394397	chr8:22394397:A:G	7.50623e-06	-1.11157e-10	-1.25247
22394610	chr8:22394610:T:C	3.12181e-06	-0.849541	-1.28025
22394772	chr8:22394772:A:G	4.56911e-06	-0.718949	-1.02994
22394797	chr8:22394797:C:A	1.78393e-06	-1.38584	-1.30354
22395026	chr8:22395026:T:C	5.70463e-06	-1.52692	-3.15096e-10
22395091	chr8:22395091:C:G	8.76805e-06	-1.11157e-10	-1.09709
22395373	chr8:22395373:T:G	5.61372e-06	-1.54299	-3.15096e-10
22395472	chr8:22395472:C:T	2.1486e-06	-1.43764	-1.06575
22395734	chr8:22395734:C:T	9.23749e-06	-1.11157e-10	-1.04493
22395972	chr8:22395972:G:A	1.67171e-06	-1.54618	-1.20817
22396299	chr8:22396299:G:A	3.85467e-06	-0.870902	-1.04801
22396311	chr8:22396311:G:A	7.59868e-06	-0.207904	-1.03232
22396323	chr8:22396323:C:T	1.01003e-05	-0.65172	-0.303914
22396847	chr8:22396847:TG:T	5.20073e-05	-1.11157e-10	0.683182
22396986	chr8:22396986:C:T	2.70239e-06	-1.4998	-0.774269
22397003	chr8:22397003:TA:T	2.26783e-06	-1.19176	-1.25762
22397360	chr8:22397360:C:T	1.87836e-05	-1.11157e-10	-0.335216
22397439	chr8:22397439:G:A	3.82292e-06	-0.845029	-1.08216
22397586	chr8:22397586:T:A	7.12748e-06	-1.11157e-10	-1.30424
22397590	chr8:22397590:A:C	1.40913e-05	-1.11157e-10	-0.622642
22397853	chr8:22397853:G:A	5.59004e-06	-0.537882	-1.00933
22397875	chr8:22397875:T:C	8.68838e-06	-1.11157e-10	-1.10622
22398333	chr8:22398333:A:G	1.07974e-05	-0.439785	-0.449114
22398346	chr8:22398346:C:T	3.72835e-06	-0.843831	-1.10841
22398477	chr8:22398477:G:T	1.5285e-06	-1.54664	-1.29727
22398494	chr8:22398494:A:G	1.68388e-05	-1.11157e-10	-0.444519
22398509	chr8:22398509:T:TGGTGA	4.42859e-06	-1.45249	-0.327629
22398741	chr8:22398741:C:T	4.86272e-05	-1.11157e-10	0.615982
22399173	chr8:22399173:A:G	7.39216e-06	-1.11157e-10	-1.26778
22399228	chr8:22399228:C:T	5.72892e-06	-1.52267	-3.15096e-10
22399318	chr8:22399318:C:T	6.02084e-05	-1.11157e-10	0.82961
22399499	chr8:22399499:G:A	1.78617e-06	-1.45252	-1.23561
22399789	chr8:22399789:T:C	2.33812e-06	-1.11487	-1.30398
22400008	chr8:22400008:G:A	1.02423e-05	-0.941674	-3.15096e-10
22400089	chr8:22400089:CAG:C	7.55086e-06	-1.11157e-10	-1.24654
22400805	chr8:22400805:G:A	5.20973e-05	-1.11157e-10	0.684911
22401318	chr8:22401318:TC:T	7.43213e-06	-1.11157e-10	-1.26239
22401328	chr8:22401328:G:C	7.65982e-06	-1.11157e-10	-1.23221
22401358	chr8:22401358:T:C	1.98743e-06	-1.55305	-1.02831
22401462	chr8:22401462:A:G	1.9988e-06	-1.48009	-1.09556
22401634	chr8:22401634:A:G	1.78143e-06	-1.53952	-1.15127
22401902	chr8:22401902:G:A	5.79632e-06	-1.17268	-0.338296
22401969	chr8:22401969:A:T	1.13104e-05	-1.11157e-10	-0.842478
22402120	chr8:22402120:G:A	3.09303e-06	-1.52586	-0.61319
22402507	chr8:22402507:C:T	7.25934e-06	-1.11157e-10	-1.28591
22402642	chr8:22402642:G:A	6.09938e-06	-1.46002	-3.15096e-10
22402750	chr8:22402750:T:C	1.71209e-06	-1.50106	-1.22943
22402785	chr8:22402785:AAT:A	2.38683e-06	-1.11452	-1.28372
22403215	chr8:22403215:A:T	7.28303e-06	-1.11157e-10	-1.28266
22403578	chr8:22403578:C:T	1.99675e-06	-1.36403	-1.21265
22403656	chr8:22403656:T:C	1.87772e-06	-1.37397	-1.26417
22404061	chr8:22404061:T:A	1.62815e-06	-1.53129	-1.24946
22404116	chr8:22404116:A:G	1.60506e-06	-1.49078	-1.30426
22404243	chr8:22404243:A:G	4.05933e-06	-0.814235	-1.05295
22404257	chr8:22404257:C:A	2.67129e-05	0.0169464	-3.15096e-10
22404328	chr8:22404328:G:A	1.6123e-06	-1.5288	-1.26174
22404358	chr8:22404358:C:T	1.70874e-06	-1.48188	-1.25057
22404585	chr8:22404585:A:G	1.76337e-06	-1.43219	-1.26879
22404626	chr8:22404626:C:T	2.36724e-05	-0.103892	-3.15096e-10
22404629	chr8:22404629:G:A	1.60525e-06	-1.53253	-1.26239
22404670	chr8:22404670:G:C	1.58505e-06	-1.50347	-1.30411
22404715	chr8:22404715:AGCTGCT:A	1.60968e-06	-1.53618	-1.25599
22404808	chr8:22404808:T:C	1.75587e-06	-1.41445	-1.29079
22404866	chr8:22404866:C:T	3.94531e-06	-1.2835	-0.612172
22404905	chr8:22404905:A:G	2.09702e-06	-1.42279	-1.10489
22405117	chr8:22405117:G:A	1.58206e-06	-1.5063	-1.30317
22405141	chr8:22405141:A:T	2.18307e-06	-1.21104	-1.27643
22405284	chr8:22405284:G:A	8.29765e-06	-1.11157e-10	-1.15223
22405315	chr8:22405315:T:C	1.59384e-06	-1.53958	-1.26248
22405327	chr8:22405327:A:G	1.61141e-06	-1.53627	-1.25483
22405346	chr8:22405346:C:G	8.58421e-06	-1.11157e-10	-1.11828
22405416	chr8:22405416:G:A	7.14588e-06	-1.11157e-10	-1.30167
22405580	chr8:22405580:C:T	6.48306e-06	-1.39901	-3.15096e-10
22405659	chr8:22405659:T:C	1.60999e-06	-1.52813	-1.26385
22405662	chr8:22405662:A:AT	1.61712e-06	-1.52847	-1.25909
22405802	chr8:22405802:GT:G	6.5952e-06	-0.894328	-0.487531
22406058	chr8:22406058:G:A	8.07887e-06	-1.11157e-10	-1.17895
22406153	chr8:22406153:A:G	1.4885e-06	-1.56637	-1.30407
22406161	chr8:22406161:C:T	1.40326e-05	-1.11157e-10	-0.626821
22406206	chr8:22406206:T:C	1.4885e-06	-1.56631	-1.30412
22406342	chr8:22406342:C:T	4.73964e-05	-1.11157e-10	0.590344
22406407	chr8:22406407:A:G	1.58993e-06	-1.55694	-1.24757
22406515	chr8:22406515:A:C	1.73835e-06	-1.42691	-1.28836
22406521	chr8:22406521:G:A	1.55649e-06	-1.56067	-1.26509
22406638	chr8:22406638:G:T	1.70953e-06	-1.44517	-1.28681
22406788	chr8:22406788:G:A	8.04561e-06	-1.11157e-10	-1.18308
22406803	chr8:22406803:A:G	1.73542e-06	-1.43429	-1.28266
22406904	chr8:22406904:G:C	1.72551e-06	-1.42851	-1.29417
22406913	chr8:22406913:A:G	1.7343e-06	-1.42554	-1.29206
22407048	chr8:22407048:G:A	1.79056e-06	-1.39958	-1.2861
22407072	chr8:22407072:T:C	1.79089e-06	-1.3926	-1.29289
22407435	chr8:22407435:G:A	2.73834e-06	-1.11894	-1.1419
22408023	chr8:22408023:T:C	7.15151e-06	-1.11157e-10	-1.30088
22408305	chr8:22408305:T:C	9.07904e-06	-1.11157e-10	-1.06223
22408569	chr8:22408569:T:G	7.3648e-06	-1.11157e-10	-1.27149
22408622	chr8:22408622:G:A	1.63439e-06	-1.47369	-1.30324
22408639	chr8:22408639:C:T	7.76796e-06	-1.11157e-10	-1.21819
22408749	chr8:22408749:A:G	3.29854e-06	-0.848493	-1.22623
22408767	chr8:22408767:T:C	1.72982e-06	-1.44828	-1.27191
22408779	chr8:22408779:C:T	1.71377e-06	-1.45266	-1.27685
22408912	chr8:22408912:T:C	1.80653e-06	-1.40357	-1.27322
22409017	chr8:22409017:C:T	1.71063e-06	-1.4491	-1.28224
22409300	chr8:22409300:C:T	2.88998e-06	-0.985666	-1.22129
22409307	chr8:22409307:C:T	7.23822e-06	-1.11157e-10	-1.28883
22409353	chr8:22409353:G:A	1.73073e-06	-1.43939	-1.28027
22409386	chr8:22409386:TG:T	2.04546e-06	-1.32587	-1.22671
22409462	chr8:22409462:A:C	7.41992e-06	-1.11157e-10	-1.26403
22409654	chr8:22409654:T:C	7.16595e-06	-1.11157e-10	-1.29886
22409657	chr8:22409657:T:C	2.29493e-06	-1.3858	-1.0517
22409686	chr8:22409686:T:G	2.22443e-06	-1.22324	-1.24546
22409872	chr8:22409872:A:G	2.22321e-06	-1.23106	-1.23819
22409953	chr8:22409953:C:T	7.41309e-06	-1.11157e-10	-1.26495
22410371	chr8:22410371:C:T	7.14134e-06	-1.11157e-10	-1.3023
22410499	chr8:22410499:A:ATAAG	1.52874e-06	-1.53963	-1.30412
22410839	chr8:22410839:T:C	6.65172e-06	-1.37333	-3.15096e-10
22410930	chr8:22410930:A:G	7.13437e-06	-1.11157e-10	-1.30328
22410954	chr8:22410954:A:G	7.28826e-06	-1.11157e-10	-1.28194
22411416	chr8:22411416:T:A	2.19204e-06	-1.31611	-1.16726
22411449	chr8:22411449:C:T	7.16829e-06	-1.11157e-10	-1.29853
22411529	chr8:22411529:C:T	1.76826e-06	-1.39403	-1.30418
22411670	chr8:22411670:T:C	1.50329e-06	-1.55803	-1.30252
22411724	chr8:22411724:G:A	5.81661e-06	-1.50748	-3.15096e-10
22411941	chr8:22411941:T:G	5.72311e-06	-1.52369	-3.15096e-10
22412419	chr8:22412419:C:G	7.78125e-06	-1.11157e-10	-1.21648
22412611	chr8:22412611:G:A	2.83031e-05	0.0747704	-3.15096e-10
22412718	chr8:22412718:T:C	1.01625e-05	-1.11157e-10	-0.949493
22412777	chr8:22412777:A:G	1.937e-06	-1.4525	-1.15456
22413139	chr8:22413139:C:A	2.5413e-06	-1.03841	-1.29711
22413161	chr8:22413161:A:T	1.71405e-05	-1.11157e-10	-0.426761
22413284	chr8:22413284:C:T	2.46905e-06	-1.06386	-1.3005
22413720	chr8:22413720:C:T	7.15912e-06	-1.11157e-10	-1.29981
22414110	chr8:22414110:C:G	7.91996e-06	-1.11157e-10	-1.19882
22414654	chr8:22414654:C:T	8.21349e-06	-1.11157e-10	-1.16242
22414848	chr8:22414848:T:C	7.38674e-06	-1.11157e-10	-1.26852
22415239	chr8:22415239:G:C	9.69279e-06	-1.11157e-10	-0.99682
22415492	chr8:22415492:C:T	2.06284e-06	-1.48521	-1.05891
22415559	chr8:22415559:G:A	3.33604e-05	-1.11157e-10	0.239167
22415965	chr8:22415965:G:C	6.18375e-06	-1.44628	-3.15096e-10
22416174	chr8:22416174:T:C	1.88086e-06	-1.55182	-1.08465
22416316	chr8:22416316:T:C	3.55104e-06	-0.837541	-1.16342
22416447	chr8:22416447:C:T	7.141e-06	-1.11157e-10	-1.30235
22416609	chr8:22416609:G:T	7.72775e-06	-1.22338	-3.15096e-10
22416752	chr8:22416752:C:T	1.51254e-05	-0.551824	-3.15096e-10
22417480	chr8:22417480:C:T	7.54838e-06	-1.11157e-10	-1.24687
22417595	chr8:22417595:A:G	1.6638e-06	-1.46308	-1.29602
22418738	chr8:22418738:A:G	2.17428e-06	-1.33389	-1.15762
22418880	chr8:22418880:T:C	2.34256e-06	-1.33893	-1.07803
22418882	chr8:22418882:A:G	6.62444e-06	-1.37744	-3.15096e-10
22418906	chr8:22418906:A:C	3.66141e-05	-1.11157e-10	0.332232
22419300	chr8:22419300:C:G	1.09884e-05	-1.11157e-10	-0.871364
22419341	chr8:22419341:G:A	1.8744e-06	-1.48136	-1.15855
22420389	chr8:22420389:A:G	1.47238e-05	-1.11157e-10	-0.578738
22420817	chr8:22420817:C:T	4.16481e-05	-1.11157e-10	0.461053
22420837	chr8:22420837:T:C	1.5027e-06	-1.55956	-1.30138
22421292	chr8:22421292:C:T	1.27069e-05	-1.11157e-10	-0.726053
22421745	chr8:22421745:T:C	1.45608e-05	-1.11157e-10	-0.589869
22421885	chr8:22421885:T:C	4.9461e-06	-1.10353	-0.56607
22422180	chr8:22422180:C:T	7.4215e-06	-1.11157e-10	-1.26382
22422285	chr8:22422285:A:G	8.28748e-06	-1.11157e-10	-1.15346
22422303	chr8:22422303:A:G	3.67534e-06	-1.25485	-0.711706
22422350	chr8:22422350:A:C	2.24247e-06	-1.45107	-1.00956
22422912	chr8:22422912:C:T	2.01981e-05	-1.11157e-10	-0.262616
22423212	chr8:22423212:C:T	6.98987e-05	-1.11157e-10	0.978844
22423292	chr8:22423292:T:C	1.97047e-06	-1.35886	-1.23107
22423374	chr8:22423374:T:C	1.61193e-06	-1.48665	-1.30412
22423882	chr8:22423882:A:C	2.74383e-06	-1.25031	-1.00854
22423950	chr8:22423950:C:T	3.16602e-06	-0.81637	-1.29936
22424128	chr8:22424128:G:A	8.86748e-06	-1.11157e-10	-1.08581
22424488	chr8:22424488:T:C	7.63352e-06	-1.11157e-10	-1.23565
22424677	chr8:22424677:G:C	2.12815e-06	-1.2099	-1.30305
22424903	chr8:22424903:T:C	2.26378e-06	-1.18513	-1.26603
22424997	chr8:22424997:C:T	7.80575e-06	-1.11157e-10	-1.21334
22425185	chr8:22425185:AAAT:A	3.45303e-05	-1.11157e-10	0.273634
22425219	chr8:22425219:A:G	2.39226e-06	-1.1846	-1.21136
22425235	chr8:22425235:A:G	2.50596e-06	-1.43818	-0.911345
22425467	chr8:22425467:A:G	2.10092e-06	-1.52014	-1.00569
22425476	chr8:22425476:C:T	7.58461e-06	-1.11157e-10	-1.24208
22425793	chr8:22425793:G:GGTA	2.49623e-06	-1.46195	-0.891473
22426001	chr8:22426001:C:T	1.81752e-06	-1.48474	-1.18599
22426282	chr8:22426282:A:G	7.1471e-06	-1.11157e-10	-1.30149
22426476	chr8:22426476:A:G	2.86202e-06	-1.47829	-0.738385
22426489	chr8:22426489:A:G	1.83162e-06	-1.5238	-1.1392
22426635	chr8:22426635:AG:A	8.29929e-06	-1.11157e-10	-1.15203
22426694	chr8:22426694:T:C	7.39848e-06	-1.11157e-10	-1.26693
22426704	chr8:22426704:G:A	3.58177e-06	-1.46212	-0.53022
22427090	chr8:22427090:T:C	2.03939e-06	-1.2692	-1.28635
22427149	chr8:22427149:G:A	5.48838e-06	-1.56557	-3.15096e-10
22427337	chr8:22427337:T:C	8.78724e-06	-1.11157e-10	-1.0949
22427515	chr8:22427515:A:G	1.88542e-05	-1.11157e-10	-0.331466
22427659	chr8:22427659:A:G	1.2939e-05	-1.11157e-10	-0.707957
22427853	chr8:22427853:C:A	1.63006e-06	-1.56393	-1.21566
22427904	chr8:22427904:C:T	7.48521e-06	-1.11157e-10	-1.25527
22427977	chr8:22427977:A:G	2.05261e-06	-1.25742	-1.29167
22427994	chr8:22427994:G:A	1.72404e-06	-1.43186	-1.29167
22428083	chr8:22428083:G:A	1.77143e-06	-1.40408	-1.29234
22428400	chr8:22428400:T:G	5.72114e-06	-1.52403	-3.15096e-10
22428535	chr8:22428535:C:T	9.14288e-06	-1.11157e-10	-1.05523
22428665	chr8:22428665:T:A	7.18267e-06	-1.11157e-10	-1.29653
22428691	chr8:22428691:C:T	4.45936e-05	-1.11157e-10	0.529388
22429298	chr8:22429298:C:G	8.74591e-06	-1.11157e-10	-1.09962
22429481	chr8:22429481:G:T	2.18613e-06	-1.18181	-1.30426
22429846	chr8:22429846:G:A	1.48897e-05	-1.11157e-10	-0.567529
22430088	chr8:22430088:G:C	9.59826e-06	-1.11157e-10	-1.00662
22430212	chr8:22430212:CACCT:C	2.34283e-06	-1.21532	-1.20152
22430498	chr8:22430498:G:A	9.35225e-06	-1.11157e-10	-1.03258
22430712	chr8:22430712:G:A	7.16711e-06	-1.11157e-10	-1.2987
22430729	chr8:22430729:G:C	2.31934e-06	-1.20668	-1.22025
22430829	chr8:22430829:T:C	2.39969e-06	-1.13421	-1.25865
22431042	chr8:22431042:C:T	7.44482e-06	-1.11157e-10	-1.26068
22431043	chr8:22431043:A:G	2.55863e-06	-1.13538	-1.19335
22431049	chr8:22431049:G:A	2.42487e-06	-1.15816	-1.22427
22431124	chr8:22431124:A:C	2.48243e-06	-1.12202	-1.23695
22431265	chr8:22431265:A:G	2.42877e-06	-1.13868	-1.24214
22431276	chr8:22431276:C:T	2.423e-06	-1.14379	-1.2394
22431376	chr8:22431376:A:C	2.37379e-06	-1.1526	-1.25112
22431482	chr8:22431482:A:G	2.46237e-06	-1.12039	-1.24668
22431580	chr8:22431580:T:C	2.35871e-06	-1.16386	-1.24623
22431613	chr8:22431613:A:G	2.57849e-06	-1.01985	-1.30115
22431653	chr8:22431653:G:A	2.42964e-06	-1.13284	-1.24762
22431775	chr8:22431775:G:A	2.43894e-06	-1.13	-1.24663
22432057	chr8:22432057:A:T	9.44373e-06	-1.11157e-10	-1.02285
22432069	chr8:22432069:G:C	1.88802e-06	-1.40112	-1.23155
22432219	chr8:22432219:C:T	7.72184e-06	-1.11157e-10	-1.22415
22432455	chr8:22432455:T:C	5.49527e-06	-1.56431	-3.15096e-10
22432817	chr8:22432817:TG:T	5.98612e-06	-1.47876	-3.15096e-10
22433061	chr8:22433061:C:T	9.07653e-06	-1.11157e-10	-1.06251
22434051	chr8:22434051:T:C	8.46069e-06	-1.11157e-10	-1.13277
22434500	chr8:22434500:A:C	1.50899e-06	-1.56066	-1.29611
22434594	chr8:22434594:T:G	4.74861e-05	-1.11157e-10	0.592235
22434789	chr8:22434789:T:C	5.60938e-06	-1.54376	-3.15096e-10
22435217	chr8:22435217:C:T	8.02461e-06	0.0658606	-1.25155
22435224	chr8:22435224:T:A	1.27095e-05	-1.11157e-10	-0.725853
22435268	chr8:22435268:G:A	7.14492e-06	-1.11157e-10	-1.3018
22435793	chr8:22435793:C:T	1.89443e-06	-1.56283	-1.06645
22436223	chr8:22436223:CT:C	2.08264e-06	-1.53206	-1.00251
22436295	chr8:22436295:C:T	8.28314e-06	-1.11157e-10	-1.15398
22436686	chr8:22436686:T:C	1.49132e-05	-1.11157e-10	-0.565953
22437052	chr8:22437052:AAAGAAAAAGAAAAG:A	1.29512e-05	-1.11157e-10	-0.707011
22437323	chr8:22437323:G:T	2.50615e-06	-1.04763	-1.30182
22437443	chr8:22437443:G:A	7.14129e-06	-1.11157e-10	-1.30231
22437609	chr8:22437609:A:G	1.34751e-05	-1.11157e-10	-0.667355
22437715	chr8:22437715:T:C	1.6344e-06	-1.47375	-1.30317
22438258	chr8:22438258:G:A	1.7409e-06	-1.45789	-1.25591
22438911	chr8:22438911:TC:T	8.53845e-06	-1.11157e-10	-1.12362
22438933	chr8:22438933:G:A	1.25428e-05	-1.11157e-10	-0.739057
22439566	chr8:22439566:C:T	9.03233e-05	-1.11157e-10	1.23519
22440108	chr8:22440108:A:G	0.000116736	-1.11157e-10	1.49172
22440685	chr8:22440685:G:C	2.48876e-05	-1.11157e-10	-0.0538325
22440981	chr8:22440981:G:A	1.77107e-06	-1.50893	-1.18769
22441213	chr8:22441213:T:G	1.76772e-06	-1.49909	-1.19942
22441708	chr8:22441708:T:A	1.93899e-06	-1.4561	-1.14993
22442550	chr8:22442550:T:G	5.57432e-06	-1.55003	-3.15096e-10
22443062	chr8:22443062:G:A	8.00997e-06	-1.11157e-10	-1.18751
22443089	chr8:22443089:C:T	7.14566e-06	-1.11157e-10	-1.3017
22443283	chr8:22443283:A:G	1.89166e-06	-1.48183	-1.14891
22443610	chr8:22443610:A:G	2.08439e-06	-1.48404	-1.04969
22443882	chr8:22443882:T:A	5.56184e-06	-1.55227	-3.15096e-10
22444058	chr8:22444058:T:G	1.51138e-06	-1.55914	-1.29604
22444267	chr8:22444267:A:G	2.31117e-06	-1.47835	-0.952095
22444449	chr8:22444449:A:T	2.14555e-06	-1.5014	-1.0034
22444695	chr8:22444695:T:C	1.00845e-05	-1.11157e-10	-0.957205
22445349	chr8:22445349:A:G	1.90247e-05	-1.11157e-10	-0.322465
22445573	chr8:22445573:C:T	9.35937e-06	-0.105918	-0.925906
22445926	chr8:22445926:A:G	6.21929e-06	-1.10074	-0.339806
22446271	chr8:22446271:TC:T	1.90967e-06	-1.47092	-1.15036
22446278	chr8:22446278:G:C	1.88901e-06	-1.47421	-1.15794
22446653	chr8:22446653:A:G	0.000262978	-1.11157e-10	2.30387
22446660	chr8:22446660:A:G	1.88092e-06	-1.56284	-1.0736
22447005	chr8:22447005:G:A	7.9722e-06	-1.11157e-10	-1.19224
22447216	chr8:22447216:GT:G	3.33193e-06	-1.56175	-0.502898
22447260	chr8:22447260:A:G	8.76431e-06	-1.11157e-10	-1.09751
22447504	chr8:22447504:G:A	2.4809e-06	-1.52609	-0.833489
22447988	chr8:22447988:T:C	1.95084e-06	-1.49742	-1.10252
22448058	chr8:22448058:C:T	9.09475e-06	-1.11157e-10	-1.0605
22448217	chr8:22448217:G:A	9.27037e-06	-1.11157e-10	-1.04138
22448474	chr8:22448474:G:A	8.45082e-06	-1.11157e-10	-1.13394
22448505	chr8:22448505:G:A	8.95977e-06	-1.11157e-10	-1.07546
22448539	chr8:22448539:T:C	1.84261e-06	-1.49092	-1.1661
22449812	chr8:22449812:T:A	1.97296e-06	-1.33137	-1.25729
22449813	chr8:22449813:C:T	2.02193e-06	-1.30786	-1.25629
22449873	chr8:22449873:T:C	9.71521e-06	-1.11157e-10	-0.994509
22450197	chr8:22450197:C:G	1.72647e-05	-1.11157e-10	-0.419536
22450232	chr8:22450232:A:C	9.53069e-06	-1.11157e-10	-1.01368
22450897	chr8:22450897:G:A	6.65809e-06	-1.37237	-3.15096e-10
22451539	chr8:22451539:C:CT	9.58914e-06	-1.11157e-10	-1.00757
22451729	chr8:22451729:C:CT	6.15061e-06	-1.45165	-3.15096e-10
22452096	chr8:22452096:G:T	8.97762e-06	-1.11157e-10	-1.07347
22452539	chr8:22452539:G:A	1.716e-06	-1.4262	-1.302
22453055	chr8:22453055:G:A	1.38249e-05	-1.11157e-10	-0.64173
22453420	chr8:22453420:T:C	1.75409e-06	-1.43216	-1.27409
22453460	chr8:22453460:C:T	5.48588e-06	-1.56602	-3.15096e-10
22453634	chr8:22453634:T:C	0.000190146	-1.11157e-10	1.97959
22453797	chr8:22453797:G:A	8.86942e-06	-1.11157e-10	-1.08559
22454403	chr8:22454403:T:C	1.67459e-06	-1.47339	-1.27924
22454481	chr8:22454481:T:A	7.29713e-06	-1.11157e-10	-1.28072
22454520	chr8:22454520:T:C	8.60287e-06	-1.11157e-10	-1.11611
22454664	chr8:22454664:T:G	5.93784e-06	-1.48686	-3.15096e-10
22454782	chr8:22454782:T:C	1.65659e-06	-1.52052	-1.24292
22454914	chr8:22454914:G:A	1.42379e-05	-1.07788	0.465584
22454916	chr8:22454916:C:T	1.89643e-06	-1.33159	-1.29664
22455461	chr8:22455461:G:GT	9.39536e-06	-1.11157e-10	-1.02799
22455469	chr8:22455469:A:C	9.37998e-06	-1.11157e-10	-1.02962
22456195	chr8:22456195:A:G	1.18483e-05	-1.11157e-10	-0.796021
22456473	chr8:22456473:G:A	2.44285e-06	-1.33053	-1.0445
22456703	chr8:22456703:A:C	7.13832e-06	-1.11157e-10	-1.30272
22456806	chr8:22456806:T:C	8.56564e-06	-1.12044	-3.15096e-10
22457217	chr8:22457217:T:C	1.72869e-06	-1.48127	-1.23957
22457349	chr8:22457349:T:A	9.87415e-06	-1.11157e-10	-0.978282
22457359	chr8:22457359:A:C	1.78073e-06	-1.45071	-1.24047
22457890	chr8:22457890:G:A	1.72734e-06	-1.46316	-1.25846
22457909	chr8:22457909:C:T	1.09007e-05	-1.11157e-10	-0.879373
22457979	chr8:22457979:T:C	1.60979e-06	-1.49695	-1.29514
22458046	chr8:22458046:G:A	9.60662e-06	-1.11157e-10	-1.00575
22458086	chr8:22458086:C:T	1.67419e-06	-1.49575	-1.25712
22458326	chr8:22458326:G:A	8.10262e-06	-1.11157e-10	-1.17601
22459174	chr8:22459174:G:T	1.67506e-06	-1.49787	-1.25448
22459974	chr8:22459974:T:C	7.43765e-06	-1.11157e-10	-1.26165
22460281	chr8:22460281:A:T	0.000159267	-1.11157e-10	1.80238
22460519	chr8:22460519:C:T	5.4971e-06	-1.56398	-3.15096e-10
22460746	chr8:22460746:C:T	7.5426e-06	-1.11157e-10	-1.24764
22461283	chr8:22461283:A:G	8.02522e-06	-1.11157e-10	-1.18561
22461576	chr8:22461576:C:A	8.17157e-06	-1.11157e-10	-1.16754
22461685	chr8:22461685:T:C	2.2543e-05	-1.25602	1.10324
22461703	chr8:22461703:G:A	7.98423e-06	-1.11157e-10	-1.19073
22462059	chr8:22462059:A:G	7.34856e-06	-1.11157e-10	-1.2737
22462120	chr8:22462120:T:C	7.12916e-06	-1.11157e-10	-1.30401
22462290	chr8:22462290:C:T	7.6309e-06	-1.11157e-10	-1.236
22462422	chr8:22462422:G:A	7.52802e-06	-1.24957	-3.15096e-10
22462495	chr8:22462495:G:C	9.18682e-06	-1.11157e-10	-1.05043
22462587	chr8:22462587:T:C	7.30808e-06	-1.11157e-10	-1.27922
22462597	chr8:22462597:G:A	8.11623e-06	-1.11157e-10	-1.17434
22462608	chr8:22462608:T:G	7.13517e-06	-1.11157e-10	-1.30317
22462625	chr8:22462625:C:T	1.0279e-05	-1.11157e-10	-0.9381
22462644	chr8:22462644:C:T	7.42894e-06	-1.11157e-10	-1.26282
22462645	chr8:22462645:A:T	7.33436e-06	-1.11157e-10	-1.27563
22462905	chr8:22462905:CAGACAGTT:C	7.26017e-06	-1.11157e-10	-1.2858
22463293	chr8:22463293:G:A	2.63293e-06	-1.14268	-1.15743
22463836	chr8:22463836:G:T	3.59397e-05	0.313642	-3.15096e-10
22464080	chr8:22464080:G:A	7.16312e-06	-1.11157e-10	-1.29926
22464161	chr8:22464161:T:G	8.69138e-06	-1.11157e-10	-1.10587
22465078	chr8:22465078:C:T	6.03895e-06	-1.46997	-3.15096e-10
22465329	chr8:22465329:A:G	0.000198351	-1.11157e-10	2.02184
22466172	chr8:22466172:CT:C	2.0388e-06	-1.37834	-1.1775
22466384	chr8:22466384:T:C	3.75785e-05	-1.11157e-10	0.358231
22466442	chr8:22466442:C:G	9.61461e-06	-1.11157e-10	-1.00492
22466755	chr8:22466755:T:C	1.58024e-06	-1.51535	-1.29527
22466775	chr8:22466775:A:T	9.15798e-06	-1.11157e-10	-1.05358
22466994	chr8:22466994:A:G	4.31063e-06	-1.52032	-0.286799
22467064	chr8:22467064:A:G	2.38445e-06	-1.54433	-0.854905
22467169	chr8:22467169:A:G	2.23268e-06	-1.54304	-0.921957
22467404	chr8:22467404:A:C	2.0067e-05	-1.11157e-10	-0.269128
22467593	chr8:22467593:G:A	7.12744e-06	-1.11157e-10	-1.30425
22468124	chr8:22468124:G:A	9.16128e-06	-1.11157e-10	-1.05322
22468172	chr8:22468172:C:T	7.27284e-06	-1.11157e-10	-1.28405
22468320	chr8:22468320:A:G	1.56033e-06	-1.55006	-1.27325
22468836	chr8:22468836:C:T	7.44951e-06	-1.26005	-3.15096e-10
22469204	chr8:22469204:A:G	1.75779e-06	-1.4367	-1.26744
22469440	chr8:22469440:A:G	7.13301e-06	-1.11157e-10	-1.30347
22469514	chr8:22469514:A:G	1.57986e-06	-1.53509	-1.27577
22469589	chr8:22469589:C:G	7.15059e-06	-1.11157e-10	-1.30101
22469638	chr8:22469638:C:T	7.17441e-06	-1.11157e-10	-1.29768
22470051	chr8:22470051:T:C	9.2207e-06	-1.11157e-10	-1.04675
22471366	chr8:22471366:A:G	2.64811e-05	-1.11157e-10	0.0082299
22471427	chr8:22471427:A:G	7.17689e-06	-1.11157e-10	-1.29734
22471601	chr8:22471601:G:A	7.15529e-06	-1.11157e-10	-1.30035
22471951	chr8:22471951:AC:A	1.16249e-05	-1.11157e-10	-0.815055
22472184	chr8:22472184:T:C	8.5028e-06	-1.11157e-10	-1.12781
22474008	chr8:22474008:C:T	7.78437e-06	-1.11157e-10	-1.21608
22474443	chr8:22474443:C:T	7.32103e-06	-1.11157e-10	-1.27745
22474695	chr8:22474695:C:T	1.46662e-05	-1.11157e-10	-0.582658
22475829	chr8:22475829:A:T	1.12132e-05	-1.12078	0.269662
22476202	chr8:22476202:G:T	1.57605e-06	-1.56541	-1.24787
22476918	chr8:22476918:C:T	7.39366e-06	-1.11157e-10	-1.26758
22477097	chr8:22477097:T:C	1.69454e-06	-1.44991	-1.29088
22477156	chr8:22477156:T:G	1.77427e-06	-1.44665	-1.24816
22477206	chr8:22477206:A:G	2.0188e-06	-1.26876	-1.29694
22477326	chr8:22477326:A:C	7.82447e-06	-1.11157e-10	-1.21095
22477575	chr8:22477575:C:T	2.48356e-06	-1.37248	-0.986032
22477657	chr8:22477657:C:T	1.72192e-06	-1.45296	-1.2718
22477923	chr8:22477923:C:T	1.60622e-06	-1.54994	-1.24437
22478026	chr8:22478026:AT:A	7.2555e-06	-1.11157e-10	-1.28644
22478262	chr8:22478262:C:T	1.74773e-06	-1.48787	-1.22202
22478315	chr8:22478315:C:T	7.78423e-06	-1.11157e-10	-1.2161
22478439	chr8:22478439:C:T	1.69443e-06	-1.50888	-1.23198
22478504	chr8:22478504:G:A	6.34758e-06	-1.42013	-3.15096e-10
22478573	chr8:22478573:C:T	1.11338e-05	-1.11157e-10	-0.858215
22478595	chr8:22478595:C:T	1.73656e-06	-1.48542	-1.23088
22478797	chr8:22478797:C:T	7.36647e-06	-1.11157e-10	-1.27126
22478805	chr8:22478805:A:G	5.82832e-05	-1.11157e-10	0.797111
22479376	chr8:22479376:C:T	1.59199e-06	-1.55656	-1.24665
22479512	chr8:22479512:G:A	8.94109e-06	-1.11157e-10	-1.07754
22479810	chr8:22479810:G:T	1.87274e-06	-1.37576	-1.26504
22479871	chr8:22479871:T:C	0.000215823	-1.11157e-10	2.10626
22480015	chr8:22480015:A:C	1.62394e-05	-1.11157e-10	-0.480759
22480483	chr8:22480483:A:T	1.94083e-06	-1.32748	-1.27761
22480584	chr8:22480584:T:C	7.76497e-06	-1.11157e-10	-1.21858
22480726	chr8:22480726:G:A	7.12948e-06	-1.11157e-10	-1.30396
22480865	chr8:22480865:A:G	1.96995e-06	-1.28603	-1.30417
22481008	chr8:22481008:G:C	1.9253e-06	-1.44176	-1.17136
22481238	chr8:22481238:G:A	2.49771e-05	-1.11157e-10	-0.0502427
22481312	chr8:22481312:G:A	7.27802e-06	-1.11157e-10	-1.28334
22481651	chr8:22481651:G:T	1.2961e-05	-1.11157e-10	-0.706258
22481997	chr8:22481997:G:A	1.91237e-06	-1.31736	-1.3025
22482496	chr8:22482496:C:G	1.24344e-05	-0.843064	0.0953323
22482613	chr8:22482613:C:A	1.0958e-05	-1.11157e-10	-0.874135
22482809	chr8:22482809:A:G	2.20045e-05	-1.11157e-10	-0.176956
22482931	chr8:22482931:T:C	7.15888e-06	-1.11157e-10	-1.29985
22483058	chr8:22483058:A:G	2.30594e-05	-1.11157e-10	-0.130127
22483153	chr8:22483153:G:C	0.000248605	2.24766	-3.15096e-10
22483321	chr8:22483321:G:C	1.14255e-05	-1.11157e-10	-0.832358
22483478	chr8:22483478:G:A	1.67576e-05	-1.11157e-10	-0.44935
22483578	chr8:22483578:G:A	9.58127e-06	-1.11157e-10	-1.00839
22483785	chr8:22483785:A:G	1.71805e-05	-1.11157e-10	-0.424428
22483828	chr8:22483828:C:A	8.40194e-06	-1.11157e-10	-1.13974
22483850	chr8:22483850:T:A	7.72375e-06	-1.11157e-10	-1.2239
22484167	chr8:22484167:CAATT:C	7.33536e-06	-1.11157e-10	-1.2755
22484675	chr8:22484675:A:G	2.19267e-05	-1.11157e-10	-0.180496
22484983	chr8:22484983:T:C	1.20938e-05	-1.11157e-10	-0.775506
22485011	chr8:22485011:C:T	8.86836e-06	-1.11157e-10	-1.08571
22485093	chr8:22485093:G:A	7.97198e-06	-1.11157e-10	-1.19227
22485094	chr8:22485094:A:G	5.73035e-06	-0.500298	-1.02213
22485478	chr8:22485478:T:A	1.64703e-06	-1.46932	-1.29991
22485533	chr8:22485533:A:G	1.63665e-06	-1.47686	-1.29869
22485779	chr8:22485779:C:T	7.70105e-06	-1.11157e-10	-1.22685
22485887	chr8:22485887:T:G	2.60674e-06	-1.03427	-1.27583
22485951	chr8:22485951:C:T	2.09634e-06	-1.23971	-1.2883
22486107	chr8:22486107:A:G	1.62547e-06	-1.48227	-1.30013
22486241	chr8:22486241:T:C	8.70218e-06	-1.11157e-10	-1.10463
22486752	chr8:22486752:C:T	7.20694e-06	-1.11157e-10	-1.29316
22486916	chr8:22486916:G:T	6.28864e-06	-1.42946	-3.15096e-10
22487337	chr8:22487337:A:G	1.7995e-06	-1.55012	-1.13057
22487468	chr8:22487468:A:G	1.66865e-06	-1.45292	-1.30327
22487470	chr8:22487470:A:G	1.14072e-05	-1.11157e-10	-0.833959
22487486	chr8:22487486:G:A	9.45005e-06	-1.02218	-3.15096e-10
22488226	chr8:22488226:C:G	1.69976e-05	-1.11157e-10	-0.43513
22489538	chr8:22489538:A:G	1.27904e-05	-1.11157e-10	-0.719508
22490264	chr8:22490264:G:C	2.51753e-06	-1.35795	-0.986978
22490294	chr8:22490294:C:T	1.85693e-06	-1.43834	-1.21094
22490409	chr8:22490409:C:T	1.10472e-05	-1.11157e-10	-0.866026
22491050	chr8:22491050:A:G	7.629e-06	-1.11157e-10	-1.23625
22491998	chr8:22491998:G:A	1.91673e-06	-1.56003	-1.05755
22492370	chr8:22492370:T:C	7.57051e-06	-1.11157e-10	-1.24394
22492505	chr8:22492505:C:T	7.12815e-06	-1.11157e-10	-1.30415
22492687	chr8:22492687:A:G	1.636e-06	-1.47679	-1.29916
22493495	chr8:22493495:A:G	2.19476e-05	-0.179544	-3.15096e-10
22493639	chr8:22493639:C:T	1.09237e-05	-1.11157e-10	-0.877263
22493737	chr8:22493737:A:T	1.5514e-05	-1.11157e-10	-0.526461
22494189	chr8:22494189:A:C	7.39633e-06	-1.11157e-10	-1.26722
22494561	chr8:22494561:A:G	6.33489e-06	-1.42213	-3.15096e-10
22494829	chr8:22494829:C:T	2.67807e-06	-1.35106	-0.932045
22494901	chr8:22494901:C:G	8.5994e-06	-1.11157e-10	-1.11651
22495045	chr8:22495045:T:C	1.00784e-05	-1.11157e-10	-0.957807
22495468	chr8:22495468:A:G	1.77968e-05	-1.11157e-10	-0.389185
22496056	chr8:22496056:T:C	1.86474e-06	-1.3648	-1.28028
22496101	chr8:22496101:A:T	2.07187e-06	-1.32043	-1.21932
22496154	chr8:22496154:T:C	6.2547e-06	-1.43487	-3.15096e-10
22496185	chr8:22496185:C:A	9.98559e-06	-1.11157e-10	-0.967059
22496346	chr8:22496346:G:A	1.72351e-05	-1.11157e-10	-0.421256
22497490	chr8:22497490:C:A	7.23942e-06	-1.11157e-10	-1.28866
22497541	chr8:22497541:T:C	1.1272e-05	-1.11157e-10	-0.84588
22497559	chr8:22497559:C:A	5.59794e-06	-1.5458	-3.15096e-10
22497800	chr8:22497800:G:A	1.72668e-06	-1.43095	-1.29106
22497942	chr8:22497942:T:C	9.0621e-06	-1.11157e-10	-1.0641
22498626	chr8:22498626:G:T	7.4144e-06	-1.11157e-10	-1.26478
22498942	chr8:22498942:A:G	8.60006e-06	-1.11157e-10	-1.11643
22498980	chr8:22498980:C:T	8.37909e-06	-1.11157e-10	-1.14246
22498990	chr8:22498990:C:T	8.39133e-06	-1.11157e-10	-1.141
22499371	chr8:22499371:G:A	2.45522e-06	-1.08901	-1.28097
22499995	chr8:22499995:TTA:T	1.01861e-05	-1.11157e-10	-0.947176
22500057	chr8:22500057:T:C	8.14906e-06	-1.11157e-10	-1.1703
22500206	chr8:22500206:A:G	7.15193e-06	-1.11157e-10	-1.30082
22500335	chr8:22500335:A:T	7.22157e-06	-1.11157e-10	-1.29113
22501192	chr8:22501192:G:A	7.79739e-06	-1.11157e-10	-1.21441
22502059	chr8:22502059:C:T	2.62825e-06	-1.12087	-1.18101
22502395	chr8:22502395:G:C	1.97617e-05	-1.11157e-10	-0.284458
22502699	chr8:22502699:G:A	2.99996e-06	-1.09108	-1.07852
22503425	chr8:22503425:C:T	3.29603e-06	-1.14607	-0.929412
22503512	chr8:22503512:T:C	1.20061e-05	-1.11157e-10	-0.782783
22503559	chr8:22503559:A:G	5.55317e-06	-1.55383	-3.15096e-10
22503739	chr8:22503739:A:G	2.22184e-06	-1.20808	-1.26179
22504218	chr8:22504218:T:C	7.63494e-06	-1.23547	-3.15096e-10
22504445	chr8:22504445:G:A	7.68242e-06	-1.11157e-10	-1.22927
22504460	chr8:22504460:C:G	7.92239e-06	-1.11157e-10	-1.19851
22504556	chr8:22504556:C:T	1.15361e-05	-1.11157e-10	-0.822721
22504873	chr8:22504873:C:A	5.54252e-06	-1.55575	-3.15096e-10
22505166	chr8:22505166:A:C	2.29692e-06	-1.14445	-1.29219
22505519	chr8:22505519:C:T	1.92966e-06	-1.33564	-1.27521
22506571	chr8:22506571:C:T	1.15361e-05	-1.11157e-10	-0.822721
22506707	chr8:22506707:C:T	5.48787e-06	-1.56566	-3.15096e-10
22506850	chr8:22506850:G:C	8.18227e-06	-1.11157e-10	-1.16623
22506898	chr8:22506898:C:T	2.61916e-06	-1.1903	-1.11505
22506936	chr8:22506936:T:A	1.81157e-06	-1.43138	-1.24262
22507775	chr8:22507775:A:C	8.42742e-06	-1.11157e-10	-1.13671
22507850	chr8:22507850:A:C	8.75773e-06	-1.11157e-10	-1.09827
22507859	chr8:22507859:A:G	1.51493e-05	-1.11157e-10	-0.550247
22507887	chr8:22507887:A:G	1.05434e-05	-1.11157e-10	-0.912704
22508275	chr8:22508275:G:A	2.29225e-06	-1.1604	-1.27827
22508278	chr8:22508278:A:G	1.82765e-05	-0.362586	-3.15096e-10
22508432	chr8:22508432:A:G	2.2997e-06	-1.13119	-1.30423
22508896	chr8:22508896:G:T	7.14563e-06	-1.11157e-10	-1.3017
22508902	chr8:22508902:A:G	1.3365e-05	-1.11157e-10	-0.675562
22509610	chr8:22509610:T:C	8.36837e-06	-1.11157e-10	-1.14374
22509626	chr8:22509626:C:T	1.10184e-05	-1.11157e-10	-0.868631
22509761	chr8:22509761:A:G	1.98823e-06	-1.33154	-1.24941
22509924	chr8:22509924:G:A	2.97288e-06	-1.4464	-0.732271
22509961	chr8:22509961:G:A	1.20569e-05	-1.11157e-10	-0.778561
22510059	chr8:22510059:C:T	7.23193e-06	-1.11157e-10	-1.2897
22510096	chr8:22510096:A:T	1.11621e-05	-1.11157e-10	-0.855677
22510447	chr8:22510447:C:A	5.74935e-06	-1.51912	-3.15096e-10
22511332	chr8:22511332:C:T	1.116e-05	-1.11157e-10	-0.85587
22511708	chr8:22511708:T:G	7.13424e-06	-1.11157e-10	-1.3033
22511719	chr8:22511719:A:G	1.81125e-06	-1.37049	-1.30369
22511759	chr8:22511759:C:G	8.69467e-06	-1.11157e-10	-1.10549
22511979	chr8:22511979:TA:T	1.85984e-06	-1.38106	-1.26665
22512255	chr8:22512255:C:A	7.12801e-06	-1.11157e-10	-1.30417
22512438	chr8:22512438:G:A	9.31791e-06	-1.03626	-3.15096e-10
22512602	chr8:22512602:G:C	2.26411e-06	-1.30183	-1.14919
22512634	chr8:22512634:A:T	0.00019702	2.0151	-3.15096e-10
22512740	chr8:22512740:G:A	2.03867e-06	-1.39165	-1.16426
22512875	chr8:22512875:G:A	6.79849e-06	-1.3515	-3.15096e-10
22513684	chr8:22513684:G:C	2.24767e-05	-1.11157e-10	-0.155721
22513988	chr8:22513988:A:G	8.80163e-06	-1.11157e-10	-1.09327
22514124	chr8:22514124:G:A	1.30493e-05	-1.11157e-10	-0.699469
22514341	chr8:22514341:A:G	8.56444e-06	-1.11157e-10	-1.12058
22514345	chr8:22514345:G:A	1.75174e-06	-1.46473	-1.24286
22514650	chr8:22514650:T:G	1.32351e-05	-1.11157e-10	-0.685329
22514653	chr8:22514653:T:G	2.95571e-06	-1.50547	-0.678994
22515094	chr8:22515094:G:A	1.17791e-05	-1.11157e-10	-0.801871
22515718	chr8:22515718:G:A	1.96868e-06	-1.40418	-1.18666
22515870	chr8:22515870:T:C	2.21461e-06	-1.42835	-1.04477
22516001	chr8:22516001:C:T	1.07967e-05	-0.888959	-3.15096e-10
22516265	chr8:22516265:A:G	0.000148485	-1.11157e-10	1.73228
22516408	chr8:22516408:C:G	1.11026e-05	-1.11157e-10	-0.861021
22516561	chr8:22516561:A:G	2.40915e-06	-1.21069	-1.17824
22516588	chr8:22516588:G:A	1.5088e-05	-1.11157e-10	-0.554301
22516687	chr8:22516687:G:A	1.78776e-06	-1.44346	-1.24377
22516688	chr8:22516688:T:C	2.32526e-05	-1.11157e-10	-0.121785
22516870	chr8:22516870:T:C	5.52512e-06	-1.5589	-3.15096e-10
22517038	chr8:22517038:C:T	2.40242e-06	-1.32564	-1.06608
22517195	chr8:22517195:T:C	8.67165e-06	-1.11157e-10	-1.10814
22517281	chr8:22517281:G:T	2.30974e-06	-1.45044	-0.980625
22517529	chr8:22517529:C:A	2.12113e-06	-1.35096	-1.16529
22517530	chr8:22517530:A:G	2.27303e-06	-1.28127	-1.16582
22517828	chr8:22517828:G:A	2.10358e-06	-1.32996	-1.1946
22518259	chr8:22518259:T:G	2.16593e-05	-1.11157e-10	-0.192769
22518526	chr8:22518526:C:T	1.52015e-05	-1.11157e-10	-0.546806
22518599	chr8:22518599:A:G	8.77998e-06	-1.11157e-10	-1.09573
22518747	chr8:22518747:C:T	6.79244e-06	-1.35239	-3.15096e-10
22518749	chr8:22518749:C:T	1.28681e-05	-1.11157e-10	-0.713454
22519114	chr8:22519114:T:C	2.28536e-06	-1.35308	-1.0886
22519444	chr8:22519444:T:C	1.16666e-05	-1.11157e-10	-0.811476
22519502	chr8:22519502:T:C	7.31848e-06	-1.11157e-10	-1.2778
22519506	chr8:22519506:G:A	2.9982e-06	-1.4713	-0.698895
22519788	chr8:22519788:G:A	1.16894e-05	-1.11157e-10	-0.809522
22519837	chr8:22519837:G:A	1.0735e-05	-1.11157e-10	-0.894692
22519932	chr8:22519932:AG:A	2.06123e-06	-1.38353	-1.16137
22520476	chr8:22520476:C:T	7.29229e-06	-1.28138	-3.15096e-10
22520605	chr8:22520605:C:T	2.09245e-06	-1.27119	-1.25867
22520723	chr8:22520723:A:G	2.69775e-06	-1.33012	-0.945657
22521911	chr8:22521911:C:T	1.16747e-05	-1.11157e-10	-0.810774
22521994	chr8:22521994:A:G	7.12775e-06	-1.11157e-10	-1.30421
22522343	chr8:22522343:G:A	2.53135e-06	-1.26495	-1.0745
22523341	chr8:22523341:T:G	1.23847e-05	-1.11157e-10	-0.751741
22523490	chr8:22523490:A:G	8.52365e-06	-1.11157e-10	-1.12536
22524326	chr8:22524326:C:T	1.94958e-06	-1.29693	-1.30366
22524337	chr8:22524337:A:G	1.91355e-06	-1.42333	-1.19592
22524426	chr8:22524426:T:TAAA	1.07448e-05	-1.11157e-10	-0.89378
22525267	chr8:22525267:G:A	2.08489e-06	-1.23787	-1.29562
22525372	chr8:22525372:T:C	7.45354e-06	-1.11157e-10	-1.25951
22525669	chr8:22525669:C:A	2.26237e-06	-1.1477	-1.30409
22525712	chr8:22525712:T:C	2.41616e-06	-1.21768	-1.16834
22525771	chr8:22525771:A:G	2.47973e-06	-1.21257	-1.14749
22525873	chr8:22525873:T:TA	8.69925e-06	-1.11157e-10	-1.10496
22526098	chr8:22526098:G:A	7.37298e-06	-1.11157e-10	-1.27038
22526319	chr8:22526319:A:G	0.000172655	-1.11157e-10	1.88309
22526598	chr8:22526598:T:C	7.29531e-06	-1.11157e-10	-1.28097
22526630	chr8:22526630:T:G	7.79491e-06	-1.11157e-10	-1.21473
22526715	chr8:22526715:A:C	7.17211e-06	-1.11157e-10	-1.298
22526963	chr8:22526963:T:C	7.21268e-06	-1.11157e-10	-1.29236
22527548	chr8:22527548:T:C	6.23646e-06	-0.312292	-1.1255
22527798	chr8:22527798:G:C	7.13704e-06	-1.11157e-10	-1.3029
22527809	chr8:22527809:C:T	7.52788e-06	-1.11157e-10	-1.24959
22527940	chr8:22527940:A:C	7.16264e-06	-1.11157e-10	-1.29932
22527965	chr8:22527965:G:T	8.17019e-06	-1.11157e-10	-1.16771
22528005	chr8:22528005:A:G	7.28642e-06	-1.11157e-10	-1.28219
22528032	chr8:22528032:A:G	2.56683e-06	-1.46445	-0.861076
22528315	chr8:22528315:A:G	0.000133404	-1.11157e-10	1.62518
22528431	chr8:22528431:A:G	8.92914e-06	-1.11157e-10	-1.07888
22528466	chr8:22528466:C:T	8.45481e-06	-1.11157e-10	-1.13347
22528625	chr8:22528625:GGTTTTAGTT:G	8.54147e-06	-1.11157e-10	-1.12327
22528806	chr8:22528806:A:G	1.27156e-05	-1.11157e-10	-0.725376
22528980	chr8:22528980:T:C	8.81412e-06	-1.11157e-10	-1.09185
22529365	chr8:22529365:G:A	8.74257e-06	-1.11157e-10	-1.1
22529366	chr8:22529366:T:G	9.18612e-06	-1.11157e-10	-1.05051
22529574	chr8:22529574:C:T	2.2951e-06	-1.36754	-1.06988
22530067	chr8:22530067:A:G	0.000155247	-1.11157e-10	1.77681
22530468	chr8:22530468:G:A	2.21626e-06	-1.25075	-1.22163
22530683	chr8:22530683:T:G	7.1368e-06	-1.11157e-10	-1.30294
22530737	chr8:22530737:CAGG:C	0.000157433	-1.11157e-10	1.7908
22531344	chr8:22531344:G:A	3.96675e-06	-1.26855	-0.621702
22531516	chr8:22531516:G:A	5.54644e-06	-1.55505	-3.15096e-10
22531957	chr8:22531957:A:G	8.78137e-06	-1.11157e-10	-1.09557
22532236	chr8:22532236:G:A	7.45091e-06	-1.11157e-10	-1.25987
22532387	chr8:22532387:T:G	2.31896e-06	-1.25791	-1.16917
22532872	chr8:22532872:G:C	7.0183e-06	-1.31968	-3.15096e-10
22532875	chr8:22532875:T:C	1.28169e-05	-1.11157e-10	-0.71744
22533212	chr8:22533212:T:G	0.000113201	-1.11157e-10	1.46096
22533424	chr8:22533424:C:A	2.15543e-06	-1.38117	-1.11904
22533591	chr8:22533591:G:A	9.8101e-05	-1.11157e-10	1.3178
22533756	chr8:22533756:C:T	7.38638e-06	-1.11157e-10	-1.26856
22534142	chr8:22534142:C:T	7.256e-06	-1.11157e-10	-1.28637
22534495	chr8:22534495:T:C	2.56649e-06	-1.14837	-1.17729
22534567	chr8:22534567:G:A	7.724e-06	-1.22387	-3.15096e-10
22534627	chr8:22534627:G:T	0.000102734	-1.11157e-10	1.36394
22534636	chr8:22534636:G:A	7.79034e-06	-1.11157e-10	-1.21532
22534921	chr8:22534921:G:A	7.13417e-06	-1.11157e-10	-1.30331
22535327	chr8:22535327:G:A	0.00022593	-1.11157e-10	2.15202
22535336	chr8:22535336:AC:A	7.6367e-06	-1.23524	-3.15096e-10
22535927	chr8:22535927:T:G	1.10952e-05	-1.11157e-10	-0.861693
22536243	chr8:22536243:T:C	6.97664e-06	-0.155546	-1.17009
22536789	chr8:22536789:A:G	8.58303e-06	-1.11157e-10	-1.11842
22536855	chr8:22536855:T:C	9.31297e-06	-1.11157e-10	-1.03679
22537407	chr8:22537407:A:G	2.15143e-06	-1.2806	-1.22147
22537796	chr8:22537796:C:T	1.93783e-06	-1.3211	-1.28554
22537952	chr8:22537952:G:A	5.56953e-06	-1.55089	-3.15096e-10
22537996	chr8:22537996:G:A	1.83767e-06	-1.40625	-1.25346
22538925	chr8:22538925:C:G	8.56135e-06	-1.11157e-10	-1.12094
22539544	chr8:22539544:C:T	1.45879e-05	-1.11157e-10	-0.588007
22540035	chr8:22540035:C:T	8.86113e-06	-1.08653	-3.15096e-10
22540472	chr8:22540472:C:T	1.36373e-05	-1.11157e-10	-0.655392
22540765	chr8:22540765:C:T	7.13004e-06	-1.11157e-10	-1.30389
22540949	chr8:22540949:G:A	1.71859e-06	-1.45404	-1.27265
22541130	chr8:22541130:G:T	7.66093e-06	-1.11157e-10	-1.23207
22541263	chr8:22541263:T:C	1.46405e-05	-1.11157e-10	-0.584413
22541489	chr8:22541489:C:G	2.3572e-06	-1.38479	-1.02594
22542163	chr8:22542163:T:C	1.24422e-05	-1.11157e-10	-0.747112
22542585	chr8:22542585:T:C	2.37774e-06	-1.19081	-1.21124
22542766	chr8:22542766:G:A	9.09733e-06	-1.11157e-10	-1.06022
22543476	chr8:22543476:C:T	5.57932e-06	-1.54913	-3.15096e-10
22544110	chr8:22544110:T:C	1.30027e-05	-1.11157e-10	-0.703041
22545125	chr8:22545125:A:G	8.3214e-06	-1.11157e-10	-1.14937
22546143	chr8:22546143:C:T	5.55562e-06	-1.55339	-3.15096e-10
22546537	chr8:22546537:A:G	1.36757e-05	-1.11157e-10	-0.65258
22546711	chr8:22546711:C:T	1.37217e-05	-1.11157e-10	-0.649225
22547715	chr8:22547715:G:C	1.59003e-06	-1.54202	-1.26243
22547910	chr8:22547910:C:T	9.30429e-06	-1.11157e-10	-1.03773
22548459	chr8:22548459:A:G	1.73285e-06	-1.5487	-1.16974
22548462	chr8:22548462:C:T	1.67898e-06	-1.55896	-1.19106
22549722	chr8:22549722:A:G	1.20441e-05	-0.77963	-3.15096e-10
22550132	chr8:22550132:G:C	9.98844e-06	-1.11157e-10	-0.966774
22550200	chr8:22550200:G:A	9.06183e-06	-1.11157e-10	-1.06413
22550362	chr8:22550362:G:T	9.97127e-06	-1.11157e-10	-0.968494
22550915	chr8:22550915:C:T	1.62124e-06	-1.50812	-1.27689
22550978	chr8:22550978:A:C	7.22457e-06	-1.11157e-10	-1.29071
22551059	chr8:22551059:G:A	1.53464e-06	-1.54536	-1.29455
22551102	chr8:22551102:C:G	7.79958e-06	-1.21413	-3.15096e-10
22551487	chr8:22551487:C:T	1.20813e-05	-1.11157e-10	-0.776547
22551538	chr8:22551538:G:C	7.53278e-06	-1.11157e-10	-1.24894
22551577	chr8:22551577:T:C	1.04024e-05	-1.11157e-10	-0.926162
22552315	chr8:22552315:T:C	1.86959e-06	-1.3959	-1.24658
22552486	chr8:22552486:G:A	7.61033e-06	-1.11157e-10	-1.2387
22552590	chr8:22552590:A:ACGGGT	1.25065e-05	-1.11157e-10	-0.741956
22552707	chr8:22552707:A:G	7.20617e-06	-1.11157e-10	-1.29326
22553158	chr8:22553158:C:T	7.19224e-06	-1.11157e-10	-1.2952
22553330	chr8:22553330:G:A	5.52816e-06	-1.55835	-3.15096e-10
22553735	chr8:22553735:C:T	1.84263e-05	0.174959	-0.529381
22553763	chr8:22553763:C:T	7.37228e-06	-1.11157e-10	-1.27048
22553955	chr8:22553955:C:A	9.96918e-06	-1.11157e-10	-0.968703
22554182	chr8:22554182:C:T	8.73151e-06	-1.11157e-10	-1.10126
22554484	chr8:22554484:A:T	3.37017e-05	-1.11157e-10	0.249345
22554487	chr8:22554487:C:T	1.45489e-05	-1.11157e-10	-0.590687
22555057	chr8:22555057:G:T	1.9055e-05	-1.11157e-10	-0.320873
22555139	chr8:22555139:C:T	7.98187e-06	-1.11157e-10	-1.19103
22555174	chr8:22555174:T:C	1.00661e-05	-1.11157e-10	-0.959024
22555870	chr8:22555870:A:G	2.81459e-05	-1.11157e-10	0.0692007
22555872	chr8:22555872:A:C	8.73095e-06	-1.11157e-10	-1.10133
22555896	chr8:22555896:A:G	8.47191e-06	-1.11157e-10	-1.13145
22556019	chr8:22556019:C:T	8.46862e-06	-1.11157e-10	-1.13183
22556118	chr8:22556118:G:A	8.56914e-06	-1.11157e-10	-1.12003
22556169	chr8:22556169:A:G	2.44263e-05	-0.0725396	-3.15096e-10
22556432	chr8:22556432:C:A	9.55868e-06	-1.11157e-10	-1.01075
22556512	chr8:22556512:G:T	7.95811e-06	-1.11157e-10	-1.19401
22556549	chr8:22556549:T:G	7.44679e-06	-1.11157e-10	-1.26042
22557228	chr8:22557228:T:C	2.93761e-06	-0.894036	-1.29657
22557381	chr8:22557381:T:C	4.21529e-06	-0.946901	-0.882581
22557493	chr8:22557493:T:A	9.65144e-06	-1.11157e-10	-1.00109
22557560	chr8:22557560:C:A	7.36562e-06	-1.11157e-10	-1.27138
22557654	chr8:22557654:T:A	5.49941e-06	-1.56356	-3.15096e-10
22557880	chr8:22557880:T:C	7.47955e-06	-1.11157e-10	-1.25603
22558060	chr8:22558060:G:A	1.35314e-05	-0.0369508	-0.626238
22558091	chr8:22558091:T:C	1.09818e-05	-1.11157e-10	-0.871966
22558209	chr8:22558209:G:C	1.87581e-05	-1.11157e-10	-0.336578
22558479	chr8:22558479:T:C	4.96718e-06	-1.04761	-0.617735
22558579	chr8:22558579:T:A	4.8689e-05	-1.11157e-10	0.617251
22558678	chr8:22558678:TCA:T	8.85788e-06	-1.11157e-10	-1.08689
22558783	chr8:22558783:A:C	7.55403e-06	-1.11157e-10	-1.24612
22559167	chr8:22559167:G:A	1.0526e-05	-1.11157e-10	-0.914355
22559635	chr8:22559635:G:A	7.81747e-06	-1.11157e-10	-1.21184
22560170	chr8:22560170:T:C	1.53008e-06	-1.53904	-1.30384
22560563	chr8:22560563:G:A	7.45302e-06	-1.11157e-10	-1.25958
22560620	chr8:22560620:A:C	7.13255e-06	-1.11157e-10	-1.30353
22560969	chr8:22560969:T:G	4.65197e-06	-0.60813	-1.12278
22561020	chr8:22561020:C:T	7.34766e-06	-1.11157e-10	-1.27382
22561160	chr8:22561160:C:T	1.86695e-05	-0.495185	0.153873
22561543	chr8:22561543:G:A	1.39778e-05	-1.11157e-10	-0.630732
22561678	chr8:22561678:T:C	4.00352e-06	-1.01237	-0.868655
22561837	chr8:22561837:A:G	8.40377e-06	-1.11157e-10	-1.13952
22561954	chr8:22561954:G:A	7.13153e-06	-1.11157e-10	-1.30368
22562042	chr8:22562042:G:C	2.21765e-06	-1.53615	-0.935599
22562046	chr8:22562046:T:TG	1.47534e-05	-1.11157e-10	-0.57673
22562075	chr8:22562075:T:C	1.51981e-06	-1.54585	-1.30377
22562404	chr8:22562404:A:G	7.60091e-06	-1.23993	-3.15096e-10
22562533	chr8:22562533:C:T	5.49712e-06	-1.56398	-3.15096e-10
22562887	chr8:22562887:C:T	1.29347e-05	-1.11157e-10	-0.708287
22562899	chr8:22562899:G:A	7.9278e-06	-1.11157e-10	-1.19783
22563024	chr8:22563024:T:C	5.09415e-06	-0.660897	-0.979211
22563446	chr8:22563446:A:AG	1.58226e-06	-1.5051	-1.30425
22563483	chr8:22563483:A:G	2.07293e-06	-1.36764	-1.17161
22563507	chr8:22563507:A:G	1.20206e-05	-0.382391	-0.39919
22563573	chr8:22563573:C:T	5.70423e-06	-1.05101	-0.475985
22563669	chr8:22563669:G:A	1.82699e-05	0.427664	-0.790612
22563842	chr8:22563842:A:G	1.73494e-06	-1.54636	-1.17087
22563882	chr8:22563882:G:A	1.57143e-06	-1.51198	-1.30423
22564144	chr8:22564144:C:T	7.22364e-06	-1.11157e-10	-1.29084
22564312	chr8:22564312:T:C	7.22397e-06	-1.11157e-10	-1.2908
22564637	chr8:22564637:A:G	2.11896e-05	0.55949	-0.77418
22565410	chr8:22565410:G:A	0.0010207	4.48566	-0.825618
22566050	chr8:22566050:G:A	1.48591e-05	0.24146	-0.811047
22566062	chr8:22566062:A:G	4.57891e-05	-1.11157e-10	0.555844
22566295	chr8:22566295:G:A	5.57869e-06	-1.54925	-3.15096e-10
22566731	chr8:22566731:T:C	2.54281e-06	-1.53333	-0.801601
22566976	chr8:22566976:A:G	9.10415e-06	0.202563	-1.26203
22567082	chr8:22567082:T:A	8.17665e-06	-1.11157e-10	-1.16692
22567236	chr8:22567236:A:G	1.61118e-06	-1.52823	-1.263
22567276	chr8:22567276:G:A	8.353e-06	-1.11157e-10	-1.14558
22567480	chr8:22567480:T:C	1.05694e-05	-1.11157e-10	-0.910243
22567918	chr8:22567918:G:A	2.50885e-05	0.608868	-0.654662
22567940	chr8:22567940:C:G	7.94671e-06	-1.11157e-10	-1.19544
22568072	chr8:22568072:G:A	9.94023e-06	-1.11157e-10	-0.971612
22569137	chr8:22569137:TC:T	0.0509446	8.28934	-0.719047
22569571	chr8:22569571:C:T	8.12265e-06	-1.11157e-10	-1.17355
22569695	chr8:22569695:GT:G	1.25198e-05	-1.11157e-10	-0.740893
22569782	chr8:22569782:G:A	1.31449e-05	-1.11157e-10	-0.692168
22570169	chr8:22570169:G:A	1.38266e-05	-1.11157e-10	-0.641604
22570273	chr8:22570273:G:A	0.000249445	2.55403	-0.302996
22570372	chr8:22570372:C:T	1.56577e-05	-0.0550384	-0.462203
22571145	chr8:22571145:T:C	3.49471e-06	-1.28386	-0.733097
22571195	chr8:22571195:A:G	2.19061e-06	-1.56429	-0.919736
22571238	chr8:22571238:C:G	2.85461e-06	-1.01773	-1.20154
22571261	chr8:22571261:T:G	7.87617e-06	-1.11157e-10	-1.20436
22571725	chr8:22571725:G:A	7.66378e-06	-1.11157e-10	-1.2317
22572238	chr8:22572238:AG:A	7.89362e-06	-1.11157e-10	-1.20215
22572497	chr8:22572497:T:A	5.83693e-06	-1.504	-3.15096e-10
22572562	chr8:22572562:C:A	7.88532e-06	-1.11157e-10	-1.2032
22572616	chr8:22572616:C:A	6.29914e-06	-0.570033	-0.857756
22572725	chr8:22572725:G:C	0.0147496	7.36855	-1.03778
22572867	chr8:22572867:A:T	2.12934e-06	-1.21303	-1.29936
22573853	chr8:22573853:C:A	3.21845e-05	-1.11157e-10	0.203284
22573937	chr8:22573937:C:T	2.33575e-05	-1.11157e-10	-0.117284
22573938	chr8:22573938:G:A	1.68896e-06	-1.46356	-1.28053
22573981	chr8:22573981:A:G	7.13326e-06	-1.11157e-10	-1.30343
22574133	chr8:22574133:C:T	7.49761e-06	-1.11157e-10	-1.25362
22574430	chr8:22574430:C:T	9.27644e-06	-1.11157e-10	-1.04072
22574877	chr8:22574877:C:G	7.28797e-06	-1.11157e-10	-1.28198
22575456	chr8:22575456:C:T	8.65369e-06	-1.11157e-10	-1.11022
22575823	chr8:22575823:G:A	7.1782e-06	-1.11157e-10	-1.29715
22575995	chr8:22575995:A:G	0.000150478	1.70321	0.042405
22576092	chr8:22576092:C:T	7.12983e-06	-1.11157e-10	-1.30391
22576344	chr8:22576344:C:T	7.33985e-06	-1.11157e-10	-1.27488
22576375	chr8:22576375:G:A	0.023077	6.83325	-0.0548642
22576386	chr8:22576386:G:T	0.000340399	2.56192	-3.15096e-10
22576709	chr8:22576709:A:T	6.04241e-06	-0.940146	-0.529253
22577214	chr8:22577214:C:G	0.00527801	6.1324	-0.829299
22577239	chr8:22577239:C:T	1.22886e-05	-0.75953	-3.15096e-10
22577381	chr8:22577381:T:A	7.12987e-06	-1.11157e-10	-1.30391
22577765	chr8:22577765:T:C	1.29383e-05	-1.11157e-10	-0.708013
22577806	chr8:22577806:A:G	7.29409e-06	-1.11157e-10	-1.28114
22578094	chr8:22578094:G:C	7.86741e-06	-1.11157e-10	-1.20547
22578389	chr8:22578389:C:T	1.0165e-05	-1.11157e-10	-0.94925
22578400	chr8:22578400:G:C	7.96781e-06	-1.11157e-10	-1.19279
22579168	chr8:22579168:C:T	0.00563645	4.92798	0.440833
22579628	chr8:22579628:G:A	0.152592	8.92422	-0.256901
22579871	chr8:22579871:T:C	1.05111e-05	-1.11157e-10	-0.915769
22579958	chr8:22579958:G:C	7.2776e-06	-1.11157e-10	-1.2834
22580043	chr8:22580043:T:A	2.6924e-06	-0.973674	-1.30409
22580108	chr8:22580108:T:C	7.80727e-06	-1.11157e-10	-1.21315
22580358	chr8:22580358:G:A	3.95148e-06	-1.02959	-0.864521
22580470	chr8:22580470:A:G	1.20267e-05	-0.781074	-3.15096e-10
22580546	chr8:22580546:G:A	1.23393e-05	-1.11157e-10	-0.755414
22580559	chr8:22580559:C:T	7.45351e-06	-1.11157e-10	-1.25952
22580801	chr8:22580801:A:G	7.03831e-06	-1.15848	-0.158349
22580938	chr8:22580938:C:T	1.07799e-05	-1.11157e-10	-0.890516
22581028	chr8:22581028:G:C	9.1022e-06	-1.11157e-10	-1.05969
22581783	chr8:22581783:C:T	8.03163e-06	-1.11157e-10	-1.18481
22581806	chr8:22581806:C:T	7.98136e-06	-1.11157e-10	-1.19109
22581929	chr8:22581929:G:A	8.78523e-06	-0.134921	-0.960209
22582005	chr8:22582005:T:C	3.7932e-06	-1.00245	-0.932545
22582443	chr8:22582443:A:G	0.0963139	7.94356	0.263603
22582695	chr8:22582695:A:C	0.259643	8.90305	0.295816
22582727	chr8:22582727:G:A	4.32324e-05	0.72431	-0.225922
22582867	chr8:22582867:C:T	9.90336e-06	-1.11157e-10	-0.975328
22583145	chr8:22583145:A:G	0.000277868	2.74837	-0.389424
22583363	chr8:22583363:G:A	9.13489e-06	-1.11157e-10	-1.0561
22583950	chr8:22583950:C:T	7.53218e-06	-1.11157e-10	-1.24902
22584070	chr8:22584070:T:G	1.01682e-05	-1.11157e-10	-0.948936
22584162	chr8:22584162:T:C	4.73336e-05	0.897652	-0.308633
22584294	chr8:22584294:G:A	7.35427e-06	-1.11157e-10	-1.27292
22584353	chr8:22584353:G:A	7.41277e-06	-0.180136	-1.08486
22584411	chr8:22584411:C:T	3.78806e-05	0.954768	-0.588532
22584774	chr8:22584774:A:G	8.24317e-05	1.34581	-0.202038
22584952	chr8:22584952:C:T	7.7495e-06	-1.11157e-10	-1.22057
22585148	chr8:22585148:A:G	3.22874e-05	0.578647	-0.372174
22585395	chr8:22585395:G:A	7.38241e-06	-1.11157e-10	-1.2691
22586073	chr8:22586073:C:T	5.21061e-06	-0.802913	-0.814592
22586114	chr8:22586114:T:C	1.38182e-05	-1.11157e-10	-0.642216
22586968	chr8:22586968:C:T	7.21692e-06	-1.11157e-10	-1.29177
22587200	chr8:22587200:C:T	1.04292e-05	-1.11157e-10	-0.923594
22587781	chr8:22587781:G:A	9.66917e-06	-1.11157e-10	-0.999259
22588420	chr8:22588420:G:A	9.44828e-06	-1.11157e-10	-1.02237
22588431	chr8:22588431:T:C	0.00013918	1.66757	-3.15096e-10
22588438	chr8:22588438:A:G	0.000140337	1.67585	-3.15096e-10
22588597	chr8:22588597:C:T	1.01315e-05	-1.11157e-10	-0.952549
22588753	chr8:22588753:T:C	2.11924e-05	-1.11157e-10	-0.214559
22588769	chr8:22588769:C:T	1.05409e-05	-1.11157e-10	-0.912941
22588990	chr8:22588990:T:A	1.86399e-05	-1.11157e-10	-0.342897
22589085	chr8:22589085:CTGGCTCCGAGGGAAGGGGCAGGGGGCCCGCTGGTCGGCGAGGGCTGGGAGCCCCCGACACCT:C	2.97158e-06	-0.929011	-1.2501
22589237	chr8:22589237:C:T	1.0797e-05	-1.11157e-10	-0.888931
22589788	chr8:22589788:C:T	8.886e-06	-1.11157e-10	-1.08373
22590134	chr8:22590134:CTG:C	0.00627789	6.57054	-1.09396
22590225	chr8:22590225:C:G	9.22253e-06	-1.11157e-10	-1.04655
22590302	chr8:22590302:T:A	9.1697e-06	-1.11157e-10	-1.0523
22590345	chr8:22590345:G:A	4.69655e-06	-0.754228	-0.967145
22590509	chr8:22590509:A:C	9.27251e-06	-1.11157e-10	-1.04115
22590528	chr8:22590528:T:C	9.15672e-06	-1.11157e-10	-1.05371
22590566	chr8:22590566:G:A	1.68599e-06	-1.44242	-1.30343
22590767	chr8:22590767:G:A	9.12673e-06	-1.11157e-10	-1.05699
22590814	chr8:22590814:A:G	9.19595e-06	-1.11157e-10	-1.04944
22591159	chr8:22591159:T:C	9.07583e-06	-1.11157e-10	-1.06259
22591179	chr8:22591179:G:T	9.10098e-06	-1.11157e-10	-1.05982
22591218	chr8:22591218:C:T	1.02149e-05	-1.11157e-10	-0.944359
22591266	chr8:22591266:A:G	9.01831e-06	-1.11157e-10	-1.06895
22591301	chr8:22591301:A:G	1.53501e-06	-1.53587	-1.30379
22591343	chr8:22591343:C:T	1.1377e-05	-1.11157e-10	-0.836611
22591354	chr8:22591354:C:T	7.4156e-06	-1.11157e-10	-1.26462
22591428	chr8:22591428:T:C	9.1237e-06	-1.11157e-10	-1.05733
22591486	chr8:22591486:A:G	1.05622e-05	-1.11157e-10	-0.910921
22591727	chr8:22591727:G:A	9.15672e-06	-1.11157e-10	-1.05371
22591971	chr8:22591971:T:C	0.0249135	8.11333	-1.25837
22592230	chr8:22592230:C:T	9.60427e-06	-1.11157e-10	-1.00599
22592401	chr8:22592401:A:G	1.06706e-05	-1.11157e-10	-0.900714
22592461	chr8:22592461:G:A	1.0186e-05	-1.11157e-10	-0.947191
22592781	chr8:22592781:G:A	1.00234e-05	-1.11157e-10	-0.963278
22592880	chr8:22592880:T:A	1.40727e-05	0.675609	-1.29957
22593366	chr8:22593366:T:C	9.24524e-06	-1.11157e-10	-1.04409
22593436	chr8:22593436:G:A	9.61743e-06	-1.11157e-10	-1.00462
22594535	chr8:22594535:C:T	1.1119e-05	-1.11157e-10	-0.859544
22594745	chr8:22594745:G:C	9.13479e-06	-1.11157e-10	-1.05611
22594746	chr8:22594746:A:T	9.11419e-06	-1.11157e-10	-1.05837
22595191	chr8:22595191:A:G	0.00182507	5.40129	-1.16012
22595710	chr8:22595710:C:A	0.00594241	5.60291	-0.181244
22595792	chr8:22595792:A:G	1.61425e-05	-0.486746	-3.15096e-10
22595913	chr8:22595913:G:A	0.0112769	6.16477	-0.102455
22596021	chr8:22596021:C:T	1.09304e-05	-1.11157e-10	-0.876651
22596179	chr8:22596179:C:T	7.13116e-06	-1.11157e-10	-1.30373
22596414	chr8:22596414:A:G	2.40077e-05	-0.0898289	-3.15096e-10
22596415	chr8:22596415:G:C	5.55866e-06	-1.55285	-3.15096e-10
22596571	chr8:22596571:C:T	1.15443e-05	-1.11157e-10	-0.822014
22596759	chr8:22596759:G:T	1.04149e-05	-1.11157e-10	-0.924967
22597291	chr8:22597291:C:A	1.07916e-05	-1.11157e-10	-0.889436
22597313	chr8:22597313:A:G	0.00188289	4.72891	-0.456548
22597456	chr8:22597456:C:T	7.27701e-06	-1.11157e-10	-1.28348
22597642	chr8:22597642:C:T	9.34876e-06	-1.03296	-3.15096e-10
22597891	chr8:22597891:G:A	7.70505e-06	-1.11157e-10	-1.22633
22598016	chr8:22598016:T:G	1.0722e-05	-1.11157e-10	-0.895905
22598055	chr8:22598055:T:C	1.0881e-05	-1.11157e-10	-0.881185
22598075	chr8:22598075:T:G	7.70764e-06	-1.11157e-10	-1.22599
22598122	chr8:22598122:C:T	7.19537e-06	-1.11157e-10	-1.29476
22598177	chr8:22598177:C:A	1.0825e-05	-1.11157e-10	-0.886339
22598556	chr8:22598556:G:A	6.16728e-06	-1.44894	-3.15096e-10
22598681	chr8:22598681:TGCTAGGGAGCGCCGGGTGCCCGCGTCCTGGTCAGC:T	1.12374e-05	-0.848955	-3.15096e-10
22598682	chr8:22598682:G:A	1.07239e-05	-1.11157e-10	-0.895731
22599004	chr8:22599004:C:G	0.00158576	4.37307	-0.272453
22600291	chr8:22600291:C:T	0.0130537	6.07946	0.129167
22600493	chr8:22600493:C:T	7.1561e-06	-1.11157e-10	-1.30024
22600553	chr8:22600553:T:C	7.13942e-06	-1.11157e-10	-1.30257
22600609	chr8:22600609:C:T	7.14007e-06	-1.11157e-10	-1.30248
22601279	chr8:22601279:T:C	7.48671e-06	-1.11157e-10	-1.25507
22601551	chr8:22601551:T:G	7.12967e-06	-1.11157e-10	-1.30394
22601721	chr8:22601721:C:T	7.16592e-06	-1.11157e-10	-1.29887
22602202	chr8:22602202:G:A	7.43981e-06	-1.11157e-10	-1.26136
22602502	chr8:22602502:G:A	7.74475e-06	-1.11157e-10	-1.22119
22602691	chr8:22602691:A:G	0.00393494	5.51732	-0.507871
22602815	chr8:22602815:A:T	7.14031e-06	-1.11157e-10	-1.30245
22603118	chr8:22603118:C:T	7.25769e-06	-1.11157e-10	-1.28614
22603591	chr8:22603591:G:A	7.13454e-06	-1.11157e-10	-1.30325
22604650	chr8:22604650:T:G	9.88301e-06	-1.11157e-10	-0.977385
22604885	chr8:22604885:C:T	9.79564e-06	-1.11157e-10	-0.986264
22605058	chr8:22605058:C:T	7.3036e-06	-1.11157e-10	-1.27984
22605159	chr8:22605159:C:T	7.38959e-06	-1.11157e-10	-1.26813
22605322	chr8:22605322:A:G	9.52782e-06	-1.11157e-10	-1.01399
22605339	chr8:22605339:T:C	0.00448475	5.52675	-0.386517
22605625	chr8:22605625:T:C	7.27418e-06	-1.11157e-10	-1.28387
22605962	chr8:22605962:G:T	1.02774e-05	-1.11157e-10	-0.938258
22606110	chr8:22606110:C:T	0.00448892	5.78616	-0.644996
22606399	chr8:22606399:C:T	0.00254997	5.57003	-0.994393
22606877	chr8:22606877:T:C	0.00394882	5.39988	-0.38691
22607154	chr8:22607154:C:T	7.78684e-06	-1.11157e-10	-1.21577
22607530	chr8:22607530:C:T	8.26669e-06	-1.11157e-10	-1.15597
22607616	chr8:22607616:C:T	9.92164e-06	-1.11157e-10	-0.973484
22607751	chr8:22607751:A:C	7.95864e-06	-1.11157e-10	-1.19394
22608440	chr8:22608440:C:T	9.37091e-06	-1.11157e-10	-1.03059
22608610	chr8:22608610:A:G	8.79111e-06	-1.11157e-10	-1.09446
22609028	chr8:22609028:T:C	0.00321983	5.06951	-0.260631
22609087	chr8:22609087:G:A	9.00625e-06	-1.11157e-10	-1.07028
22609174	chr8:22609174:C:T	1.70775e-06	-1.54826	-1.18476
22609450	chr8:22609450:C:T	8.16274e-06	-1.11157e-10	-1.16862
22609624	chr8:22609624:T:C	1.47095e-05	-1.11157e-10	-0.579709
22609703	chr8:22609703:A:AGG	8.35115e-06	-1.11157e-10	-1.1458
22609706	chr8:22609706:T:G	8.34702e-06	-1.11157e-10	-1.1463
22609891	chr8:22609891:G:A	1.56031e-05	-1.11157e-10	-0.520731
22609952	chr8:22609952:G:A	7.62097e-06	-1.11157e-10	-1.2373
22610247	chr8:22610247:C:G	0.00255214	4.97032	-0.393831
22610328	chr8:22610328:G:A	7.19148e-06	-1.11157e-10	-1.29531
22610357	chr8:22610357:T:A	0.00137882	4.46011	-0.499323
22610412	chr8:22610412:G:C	7.20088e-06	-1.11157e-10	-1.294
22610755	chr8:22610755:G:A	1.05151e-05	-1.11157e-10	-0.915388
22610801	chr8:22610801:A:T	7.45163e-06	-1.11157e-10	-1.25977
22611042	chr8:22611042:A:G	1.09575e-05	-1.11157e-10	-0.874178
22612027	chr8:22612027:C:T	1.56101e-06	-1.54705	-1.27582
22612072	chr8:22612072:A:C	1.3653e-05	-1.11157e-10	-0.654246
22612513	chr8:22612513:G:A	1.36858e-05	-1.11157e-10	-0.651844
22612795	chr8:22612795:A:G	0.00185124	5.01574	-0.760326
22612900	chr8:22612900:C:CTT	7.67956e-06	-1.11157e-10	-1.22964
22613197	chr8:22613197:G:A	0.00182852	5.03543	-0.792373
22613886	chr8:22613886:T:C	0.00324385	5.32194	-0.505623
22614311	chr8:22614311:G:A	0.0057129	5.21251	0.169767
22614831	chr8:22614831:C:T	1.88748e-06	-1.34849	-1.28447
22615645	chr8:22615645:C:T	0.00442163	5.36813	-0.242063
22615711	chr8:22615711:T:C	2.13336e-06	-1.42771	-1.0828
22615952	chr8:22615952:T:C	0.000538366	3.99447	-0.974134
22615973	chr8:22615973:T:C	5.71043e-06	-1.52591	-3.15096e-10
22615994	chr8:22615994:C:T	7.26542e-06	-1.11157e-10	-1.28508
22616007	chr8:22616007:A:G	2.09743e-06	-1.27815	-1.24934
22616421	chr8:22616421:G:A	5.89926e-06	-1.49337	-3.15096e-10
22616582	chr8:22616582:C:A	1.7381e-06	-1.44655	-1.26886
22616600	chr8:22616600:G:A	1.29542e-05	-1.11157e-10	-0.706785
22618176	chr8:22618176:G:A	1.7073e-06	-1.43924	-1.29405
22618294	chr8:22618294:T:C	7.40152e-06	-1.26652	-3.15096e-10
22618314	chr8:22618314:T:C	7.16541e-06	-1.11157e-10	-1.29894
22618582	chr8:22618582:C:T	8.45491e-06	-1.13345	-3.15096e-10
22618760	chr8:22618760:G:A	1.78706e-06	-1.385	-1.30263
22618876	chr8:22618876:T:C	7.86877e-06	-1.11157e-10	-1.2053
22619241	chr8:22619241:C:T	6.04591e-06	-1.46882	-3.15096e-10
22619563	chr8:22619563:GAGGCAGT:G	8.24154e-06	-1.11157e-10	-1.15901
22619604	chr8:22619604:G:GC	7.4515e-06	-1.11157e-10	-1.25979
22620072	chr8:22620072:C:T	1.02905e-05	0.36687	-1.30385
22620383	chr8:22620383:G:A	8.12498e-06	-1.11157e-10	-1.17326
22620553	chr8:22620553:C:T	1.65601e-06	-1.47166	-1.29214
22620582	chr8:22620582:G:C	8.31437e-06	-1.11157e-10	-1.15022
22620708	chr8:22620708:ATG:A	8.27293e-06	-1.11157e-10	-1.15521
22620848	chr8:22620848:C:T	1.57141e-06	-1.51233	-1.3039
22621078	chr8:22621078:C:T	7.53187e-06	-1.11157e-10	-1.24906
22621079	chr8:22621079:A:G	1.97814e-06	-1.28607	-1.29997
22621172	chr8:22621172:C:T	7.16078e-06	-1.11157e-10	-1.29958
22621574	chr8:22621574:G:A	7.39626e-06	-1.11157e-10	-1.26723
22621582	chr8:22621582:CAG:C	4.63042e-05	-1.11157e-10	0.567032
22621595	chr8:22621595:G:A	8.0581e-06	-1.11157e-10	-1.18152
22621814	chr8:22621814:C:G	2.8528e-05	-1.11157e-10	0.0826857
22621820	chr8:22621820:CA:C	8.29535e-06	-1.11157e-10	-1.15251
22621955	chr8:22621955:A:G	2.03739e-06	-1.25339	-1.30315
22622219	chr8:22622219:G:A	1.74009e-05	-0.411678	-3.15096e-10
22622421	chr8:22622421:G:A	1.35391e-05	-1.11157e-10	-0.662621
22622490	chr8:22622490:C:T	1.67101e-06	-1.45059	-1.30419
22622517	chr8:22622517:C:T	1.81477e-05	-1.11157e-10	-0.369656
22622595	chr8:22622595:G:A	7.22096e-06	-1.11157e-10	-1.29121
22622668	chr8:22622668:C:T	1.92084e-06	-1.38339	-1.23205
22622884	chr8:22622884:C:T	8.99174e-06	-1.11157e-10	-1.0719
22623189	chr8:22623189:G:C	9.69645e-06	-1.11157e-10	-0.996442
22623611	chr8:22623611:C:T	1.33905e-05	-1.11157e-10	-0.67366
22623745	chr8:22623745:A:G	8.88955e-06	-1.11157e-10	-1.08333
22624720	chr8:22624720:C:A	7.25853e-06	-1.11157e-10	-1.28602
22624963	chr8:22624963:A:G	2.12506e-06	-1.22698	-1.28742
22625040	chr8:22625040:C:T	2.054e-06	-1.25566	-1.29276
22625098	chr8:22625098:T:TCCTACTACC	2.09474e-06	-1.23658	-1.2922
22625131	chr8:22625131:T:G	1.05138e-05	-1.11157e-10	-0.915513
22625215	chr8:22625215:T:G	2.5404e-06	-1.04952	-1.28636
22625598	chr8:22625598:T:A	1.93133e-06	-1.31402	-1.29597
22625733	chr8:22625733:G:A	6.17132e-05	0.773287	0.0810082
22626149	chr8:22626149:C:T	8.35986e-06	-1.11157e-10	-1.14476
22626323	chr8:22626323:T:C	0.00153848	4.3621	-0.291755
22626336	chr8:22626336:T:C	0.00189548	4.9555	-0.676476
22626397	chr8:22626397:C:T	7.15806e-06	-1.11157e-10	-1.29996
22626747	chr8:22626747:G:A	1.01797e-05	-1.11157e-10	-0.947808
22626755	chr8:22626755:G:C	0.00184455	4.89847	-0.646682
22627344	chr8:22627344:GTCAC:G	0.00130825	4.8737	-0.965456
22627436	chr8:22627436:T:C	0.00107282	4.3332	-0.623358
22627473	chr8:22627473:C:T	2.39965e-06	-1.28762	-1.10526
22627652	chr8:22627652:A:AC	0.00163128	5.01113	-0.882216
22627782	chr8:22627782:A:T	0.00215574	4.75062	-0.342927
22627862	chr8:22627862:C:T	0.00174097	5.20714	-1.01314
22628641	chr8:22628641:C:T	9.9406e-06	-1.11157e-10	-0.971575
22628890	chr8:22628890:C:T	2.07966e-06	-1.24314	-1.29286
22628914	chr8:22628914:G:A	2.11231e-06	-1.23027	-1.29015
22629099	chr8:22629099:A:G	0.00201144	4.93587	-0.597471
22629172	chr8:22629172:G:A	1.06305e-05	-1.11157e-10	-0.904474
22629574	chr8:22629574:T:C	9.86239e-06	-0.593587	-0.385886
22629909	chr8:22629909:T:C	7.56028e-06	-0.483295	-0.761999
22630259	chr8:22630259:G:A	7.40069e-06	-1.11157e-10	-1.26663
22630802	chr8:22630802:C:T	1.04169e-05	-1.11157e-10	-0.924771
22630871	chr8:22630871:C:A	1.68076e-06	-1.56351	-1.18544
22631013	chr8:22631013:T:C	8.8843e-06	-1.11157e-10	-1.08392
22631426	chr8:22631426:A:G	3.17157e-06	-1.00989	-1.10408
22631576	chr8:22631576:C:T	7.48218e-06	-1.25568	-3.15096e-10
22632000	chr8:22632000:G:A	7.36415e-06	-1.11157e-10	-1.27158
22632024	chr8:22632024:T:C	5.13954e-06	-0.993074	-0.638165
22632165	chr8:22632165:A:G	6.18481e-06	-0.918966	-0.527139
22632628	chr8:22632628:C:T	8.37676e-06	-1.11157e-10	-1.14274
22632631	chr8:22632631:C:A	8.35866e-06	-1.11157e-10	-1.1449
22632696	chr8:22632696:T:C	3.47164e-06	-1.01792	-1.00566
22633804	chr8:22633804:G:C	4.60894e-05	0.56238	-3.15096e-10
22633808	chr8:22633808:G:A	3.01036e-05	-1.11157e-10	0.136442
22633836	chr8:22633836:G:A	1.79821e-06	-1.50705	-1.17436
22634005	chr8:22634005:T:C	3.54601e-06	-0.709816	-1.29256
22634071	chr8:22634071:C:T	1.48615e-05	-1.11157e-10	-0.569426
22634181	chr8:22634181:A:G	1.24208e-05	-1.11157e-10	-0.748833
22634367	chr8:22634367:A:G	6.85222e-06	-0.0463478	-1.29728
22634415	chr8:22634415:G:A	8.53633e-06	-1.11157e-10	-1.12387
22634467	chr8:22634467:G:T	3.78311e-06	-1.18402	-0.753634
22634539	chr8:22634539:G:A	3.61304e-06	-1.06004	-0.923617
22634616	chr8:22634616:A:G	4.36213e-06	-0.766898	-1.02834
22634630	chr8:22634630:C:T	2.37094e-05	1.04106	-1.14339
22634787	chr8:22634787:C:T	1.71173e-06	-1.54426	-1.18644
22635255	chr8:22635255:A:G	9.21059e-06	-1.11157e-10	-1.04785
22635388	chr8:22635388:C:T	8.07455e-06	-1.11157e-10	-1.17948
22635654	chr8:22635654:C:T	9.57871e-06	-1.11157e-10	-1.00866
22635771	chr8:22635771:G:A	7.16774e-06	-1.11157e-10	-1.29861
22635834	chr8:22635834:C:T	7.76044e-06	-1.11157e-10	-1.21916
22635835	chr8:22635835:G:A	7.48486e-06	-1.11157e-10	-1.25532
22635886	chr8:22635886:T:C	1.11167e-05	-1.11157e-10	-0.859755
22636081	chr8:22636081:C:T	1.03362e-05	-1.11157e-10	-0.932546
22636248	chr8:22636248:A:G	7.19323e-06	-1.11157e-10	-1.29506
22636277	chr8:22636277:T:A	1.88918e-05	-1.11157e-10	-0.329475
22636300	chr8:22636300:A:G	1.99497e-05	-1.11157e-10	-0.274988
22636381	chr8:22636381:G:A	2.1663e-05	-1.11157e-10	-0.192594
22637121	chr8:22637121:T:C	2.7483e-05	-1.11157e-10	0.0453673
22637241	chr8:22637241:T:G	7.79282e-06	-1.11157e-10	-1.215
22637448	chr8:22637448:C:T	2.7483e-05	-1.11157e-10	0.0453673
22637517	chr8:22637517:G:A	1.69768e-06	-1.53393	-1.20502
22637807	chr8:22637807:T:G	2.42721e-05	-1.11157e-10	-0.0788758
22637823	chr8:22637823:C:T	7.13238e-06	-1.11157e-10	-1.30356
22637882	chr8:22637882:A:G	8.35106e-06	-1.11157e-10	-1.14581
22638006	chr8:22638006:A:G	1.94165e-06	-1.56228	-1.04238
22638222	chr8:22638222:G:C	1.05491e-05	-1.11157e-10	-0.912166
22638535	chr8:22638535:G:A	0.00582193	5.59353	-0.192347
22638546	chr8:22638546:C:A	7.13868e-06	-1.11157e-10	-1.30267
22638722	chr8:22638722:GA:G	1.01773e-05	-1.11157e-10	-0.948046
22639036	chr8:22639036:G:A	1.16305e-05	-1.11157e-10	-0.814567
22639289	chr8:22639289:T:C	7.12737e-06	-1.11157e-10	-1.30426
22639806	chr8:22639806:T:G	7.13065e-06	-1.11157e-10	-1.3038
22639892	chr8:22639892:G:A	7.14688e-06	-1.11157e-10	-1.30153
22639922	chr8:22639922:C:T	7.14757e-06	-1.11157e-10	-1.30143
22639930	chr8:22639930:C:T	7.2542e-06	-1.28662	-3.15096e-10
22640232	chr8:22640232:C:T	5.204e-06	-1.33745	-0.281325
22640622	chr8:22640622:AAC:A	6.87921e-06	-1.3397	-3.15096e-10
22640817	chr8:22640817:T:TG	7.26438e-06	-1.11157e-10	-1.28522
22640981	chr8:22640981:G:T	7.1478e-06	-1.11157e-10	-1.3014
22641208	chr8:22641208:CAT:C	7.50125e-06	-1.11157e-10	-1.25313
22641440	chr8:22641440:C:A	9.21489e-06	-1.11157e-10	-1.04738
22641498	chr8:22641498:T:C	7.13666e-06	-1.11157e-10	-1.30296
22641658	chr8:22641658:C:A	7.34484e-06	-1.11157e-10	-1.2742
22642159	chr8:22642159:AC:A	7.12893e-06	-1.11157e-10	-1.30404
22642234	chr8:22642234:G:A	7.50648e-06	-1.11157e-10	-1.25244
22642263	chr8:22642263:C:T	7.22722e-06	-1.11157e-10	-1.29035
22642657	chr8:22642657:C:T	7.75886e-06	-1.11157e-10	-1.21937
22642680	chr8:22642680:A:T	7.23666e-06	-1.11157e-10	-1.28904
22642698	chr8:22642698:G:C	5.50524e-06	-1.5625	-3.15096e-10
22642995	chr8:22642995:C:G	8.26137e-06	-1.11157e-10	-1.15661
22643129	chr8:22643129:T:A	7.9209e-06	-1.11157e-10	-1.1987
22643416	chr8:22643416:G:A	7.34867e-06	-1.11157e-10	-1.27368
22643433	chr8:22643433:C:A	1.02478e-05	-0.941142	-3.15096e-10
22643820	chr8:22643820:A:T	2.10316e-05	-0.222174	-3.15096e-10
22643866	chr8:22643866:C:G	9.8596e-06	-1.11157e-10	-0.979757
22643896	chr8:22643896:G:C	1.20092e-05	-0.782527	-3.15096e-10
22643944	chr8:22643944:C:T	8.0122e-06	-1.11157e-10	-1.18724
22644072	chr8:22644072:G:C	7.50858e-06	-1.11157e-10	-1.25216
22644215	chr8:22644215:T:A	7.58959e-06	-1.11157e-10	-1.24142
22644317	chr8:22644317:C:A	0.0056173	5.44146	-0.0760555
22644679	chr8:22644679:T:C	7.16441e-06	-1.11157e-10	-1.29908
22645645	chr8:22645645:A:G	8.37811e-06	-1.11157e-10	-1.14258
22645955	chr8:22645955:C:T	7.1289e-06	-1.11157e-10	-1.30405
22645991	chr8:22645991:G:T	1.6172e-05	0.748189	-1.23311
22646199	chr8:22646199:T:A	6.08508e-05	0.840222	-3.15096e-10
22646676	chr8:22646676:A:C	8.00262e-06	-1.11157e-10	-1.18843
22646711	chr8:22646711:A:G	3.60059e-05	-1.11157e-10	0.315481
22646940	chr8:22646940:A:G	7.17633e-06	-1.11157e-10	-1.29741
22647254	chr8:22647254:G:A	7.19436e-06	-1.11157e-10	-1.29491
22647903	chr8:22647903:A:G	2.94176e-05	1.30413	-1.19074
22648056	chr8:22648056:G:A	1.68435e-05	-1.11157e-10	-0.444237
22648308	chr8:22648308:T:C	7.23891e-06	-1.11157e-10	-1.28873
22648389	chr8:22648389:G:A	2.18854e-06	-1.50301	-0.981958
22648483	chr8:22648483:C:T	2.0696e-05	0.986951	-1.22521
22648585	chr8:22648585:C:T	0.00279817	4.49968	0.168842
22648594	chr8:22648594:C:T	6.42928e-06	-1.40734	-3.15096e-10
22648847	chr8:22648847:C:T	2.06567e-05	-1.11157e-10	-0.240162
22649013	chr8:22649013:T:C	7.1688e-06	-1.11157e-10	-1.29846
22649371	chr8:22649371:AAAAGT:A	1.44719e-05	0.460666	-1.05666
22649564	chr8:22649564:T:G	1.19505e-05	-0.78743	-3.15096e-10
22649905	chr8:22649905:CAT:C	8.7459e-06	-1.11157e-10	-1.09962
22649994	chr8:22649994:A:G	1.00346e-05	-1.11157e-10	-0.962164
22650029	chr8:22650029:G:A	1.70349e-06	-1.43736	-1.29817
22650119	chr8:22650119:C:T	1.68183e-06	-1.45575	-1.29257
22650174	chr8:22650174:T:C	1.37546e-05	0.564454	-1.21129
22650315	chr8:22650315:T:C	7.15237e-06	-1.11157e-10	-1.30076
22650816	chr8:22650816:A:G	7.12895e-06	-1.11157e-10	-1.30404
22650870	chr8:22650870:CTCT:C	2.96029e-05	-1.11157e-10	0.119672
22651090	chr8:22651090:T:G	1.21657e-05	0.434311	-1.20389
22651327	chr8:22651327:T:C	8.02446e-06	-1.11157e-10	-1.18571
22651447	chr8:22651447:A:G	1.06068e-05	-1.11157e-10	-0.906705
22651965	chr8:22651965:C:T	1.82622e-06	-1.37387	-1.29209
22652498	chr8:22652498:CAT:C	7.16207e-06	-1.11157e-10	-1.2994
22652904	chr8:22652904:T:C	7.44496e-06	-1.11157e-10	-1.26066
22652968	chr8:22652968:T:C	3.87203e-05	-1.11157e-10	0.388163
22653006	chr8:22653006:C:T	1.81258e-06	-1.37293	-1.30052
22653169	chr8:22653169:G:C	7.36995e-06	-1.11157e-10	-1.27079
22653315	chr8:22653315:T:C	8.25819e-06	-1.11157e-10	-1.157
22653348	chr8:22653348:TG:T	1.98018e-05	-1.11157e-10	-0.282431
22653505	chr8:22653505:C:T	7.26925e-06	-1.11157e-10	-1.28455
22653824	chr8:22653824:G:T	2.00308e-06	-1.26946	-1.30406
22654009	chr8:22654009:A:T	7.14535e-06	-1.11157e-10	-1.30174
22654500	chr8:22654500:T:C	7.75584e-06	-1.11157e-10	-1.21976
22654513	chr8:22654513:AC:A	7.29764e-06	-1.11157e-10	-1.28065
22654764	chr8:22654764:TG:T	1.20006e-05	-1.11157e-10	-0.783242
22654765	chr8:22654765:G:C	9.69888e-06	-1.11157e-10	-0.996192
22654853	chr8:22654853:C:G	1.07204e-05	-1.11157e-10	-0.896052
22655250	chr8:22655250:T:A	2.29178e-06	-1.20077	-1.2381
22655321	chr8:22655321:C:T	7.18249e-06	-1.11157e-10	-1.29656
22655542	chr8:22655542:C:T	7.72097e-06	-1.11157e-10	-1.22426
22655760	chr8:22655760:G:A	9.15501e-06	-1.11157e-10	-1.0539
22655833	chr8:22655833:T:A	9.57809e-06	0.0224222	-1.03115
22656599	chr8:22656599:A:C	1.5663e-05	-1.11157e-10	-0.516902
22657455	chr8:22657455:T:A	7.28364e-06	-1.11157e-10	-1.28257
22657632	chr8:22657632:G:A	9.14175e-06	-1.11157e-10	-1.05535
22657671	chr8:22657671:A:C	7.22077e-06	-1.11157e-10	-1.29124
22657681	chr8:22657681:G:A	7.18457e-06	-1.11157e-10	-1.29627
22657700	chr8:22657700:T:C	1.11381e-05	-1.11157e-10	-0.857832
22659144	chr8:22659144:G:C	7.12783e-06	-1.11157e-10	-1.3042
22659466	chr8:22659466:C:T	9.57446e-06	-1.11157e-10	-1.0091
22659641	chr8:22659641:C:T	8.22105e-06	-1.11157e-10	-1.1615
22661249	chr8:22661249:A:G	7.51294e-06	-1.11157e-10	-1.25158
22661747	chr8:22661747:C:A	4.22627e-06	-1.07085	-0.756031
22661938	chr8:22661938:GCAC:G	0.0262346	6.67871	0.227921
22662302	chr8:22662302:A:C	0.00288375	5.65869	-0.960045
22662406	chr8:22662406:G:T	9.39689e-06	-1.11157e-10	-1.02782
22662856	chr8:22662856:G:C	3.78516e-05	0.365472	-3.15096e-10
22662952	chr8:22662952:C:G	8.05825e-06	-1.11157e-10	-1.18151
22663169	chr8:22663169:T:C	0.00224785	5.02148	-0.571948
22663734	chr8:22663734:T:G	7.16703e-06	-1.11157e-10	-1.29871
22663761	chr8:22663761:C:G	7.15314e-06	-1.11157e-10	-1.30065
22664369	chr8:22664369:T:G	7.12804e-06	-1.11157e-10	-1.30417
22664577	chr8:22664577:A:G	1.88744e-06	-1.41273	-1.22025
22664580	chr8:22664580:T:C	1.28364e-05	-1.11157e-10	-0.71592
22664616	chr8:22664616:G:A	1.30038e-05	0.34483	-1.04779
22664637	chr8:22664637:T:C	7.22069e-06	-1.11157e-10	-1.29125
22664850	chr8:22664850:C:T	8.2672e-06	-1.11157e-10	-1.15591
22664856	chr8:22664856:C:T	1.09902e-05	-1.11157e-10	-0.871196
22664962	chr8:22664962:T:C	1.07736e-05	0.0674617	-0.958563
22664989	chr8:22664989:C:T	1.82825e-05	0.607205	-0.969464
22665343	chr8:22665343:T:C	1.08631e-05	0.172881	-1.05572
22665626	chr8:22665626:A:G	8.8535e-06	-1.11157e-10	-1.08739
22666238	chr8:22666238:A:C	2.24639e-06	-1.50599	-0.952883
22666628	chr8:22666628:G:A	2.29475e-05	0.598284	-0.733278
22667060	chr8:22667060:C:G	8.07836e-06	-1.11157e-10	-1.17901
22667587	chr8:22667587:CTGGGAAAGGGAA:C	1.00553e-05	-1.11157e-10	-0.960105
22667783	chr8:22667783:G:A	8.2501e-06	-1.11157e-10	-1.15798
22668320	chr8:22668320:A:G	7.82346e-06	-1.11157e-10	-1.21107
22668467	chr8:22668467:T:C	0.00166646	4.19053	-0.0402743
22668916	chr8:22668916:G:A	9.67241e-06	-1.11157e-10	-0.998924
22669016	chr8:22669016:C:T	5.66771e-06	-1.53342	-3.15096e-10
22669046	chr8:22669046:G:A	2.37485e-05	0.975835	-1.07652
22669096	chr8:22669096:G:A	1.81685e-06	-1.45644	-1.21465
22669507	chr8:22669507:A:T	9.06525e-06	-1.11157e-10	-1.06375
22669629	chr8:22669629:T:C	4.32626e-05	-1.11157e-10	0.499087
22669927	chr8:22669927:A:G	0.00137121	3.95515	9.68693e-05
22669944	chr8:22669944:T:C	0.00105659	3.66004	0.0345625
22671001	chr8:22671001:GT:G	1.94242e-06	-1.48621	-1.11806
22671195	chr8:22671195:G:A	1.05503e-05	-1.11157e-10	-0.912044
22672008	chr8:22672008:T:C	7.66564e-06	-1.11157e-10	-1.23145
22672086	chr8:22672086:A:G	7.19765e-06	-1.11157e-10	-1.29445
22672162	chr8:22672162:G:C	1.13632e-05	0.0268869	-0.864709
22672182	chr8:22672182:A:G	0.00100151	4.39117	-0.750113
22672452	chr8:22672452:G:A	5.60312e-06	-1.54488	-3.15096e-10
22672548	chr8:22672548:G:C	7.16674e-06	-1.11157e-10	-1.29875
22673053	chr8:22673053:C:A	7.73572e-06	-1.11157e-10	-1.22235
22673513	chr8:22673513:G:A	9.34044e-06	-1.11157e-10	-1.03385
22673644	chr8:22673644:G:A	9.25437e-06	-1.11157e-10	-1.04311
22673918	chr8:22673918:G:A	5.91457e-06	-1.49078	-3.15096e-10
22673950	chr8:22673950:C:T	0.00129748	4.41442	-0.514439
22674766	chr8:22674766:G:A	6.93207e-06	-0.379424	-0.952619
22674789	chr8:22674789:C:T	7.36917e-06	-1.11157e-10	-1.2709
22675027	chr8:22675027:C:T	7.15678e-06	-1.11157e-10	-1.30014
22675094	chr8:22675094:G:A	9.17601e-06	-1.11157e-10	-1.05161
22675316	chr8:22675316:T:A	7.26349e-06	-1.11157e-10	-1.28534
22675875	chr8:22675875:G:A	0.000189313	1.31185	0.663351
22676094	chr8:22676094:C:T	7.12812e-06	-1.11157e-10	-1.30416
22676372	chr8:22676372:C:T	7.16307e-06	-1.11157e-10	-1.29926
22676665	chr8:22676665:C:T	0.0178939	6.07276	0.451256
22676894	chr8:22676894:T:C	1.69411e-05	-1.11157e-10	-0.43846
22677693	chr8:22677693:G:A	9.09659e-06	-1.11157e-10	-1.0603
22677885	chr8:22677885:G:A	6.8177e-06	-1.34868	-3.15096e-10
22678003	chr8:22678003:C:T	7.38713e-06	-1.11157e-10	-1.26846
22678626	chr8:22678626:G:A	7.52099e-06	-1.11157e-10	-1.2505
22678964	chr8:22678964:C:T	1.6223e-06	-1.56518	-1.21918
22679688	chr8:22679688:A:G	1.04889e-05	0.206951	-1.12484
22679891	chr8:22679891:C:A	9.68701e-06	-1.11157e-10	-0.997416
22679952	chr8:22679952:A:G	7.42888e-06	-1.11157e-10	-1.26283
22680650	chr8:22680650:A:G	7.53474e-06	-1.11157e-10	-1.24868
22680675	chr8:22680675:C:A	8.1094e-06	-1.11157e-10	-1.17518
22680834	chr8:22680834:C:A	1.13179e-05	-1.11157e-10	-0.841815
22680913	chr8:22680913:C:T	0.00267875	5.20526	-0.580358
22680960	chr8:22680960:T:C	8.13154e-06	-1.11157e-10	-1.17245
22681231	chr8:22681231:A:T	1.14289e-05	-1.11157e-10	-0.832057
22681366	chr8:22681366:G:A	0.0137612	5.04419	1.21722
22681386	chr8:22681386:G:A	8.54292e-06	-1.11157e-10	-1.1231
22681631	chr8:22681631:G:A	4.6788e-05	-1.11157e-10	0.577426
22681803	chr8:22681803:A:G	0.00211569	5.05377	-0.664836
22681862	chr8:22681862:G:A	1.26578e-05	-1.11157e-10	-0.729925
22681996	chr8:22681996:C:T	7.17843e-06	-1.11157e-10	-1.29712
22682023	chr8:22682023:C:T	2.04701e-06	-1.50301	-1.04881
22682037	chr8:22682037:T:C	1.08883e-05	-1.11157e-10	-0.880509
22682421	chr8:22682421:TTA:T	7.16321e-06	-1.11157e-10	-1.29924
22682908	chr8:22682908:C:T	0.0058449	4.85841	0.54671
22683334	chr8:22683334:G:T	8.31378e-06	-1.11157e-10	-1.15029
22683463	chr8:22683463:C:T	7.12773e-06	-1.11157e-10	-1.30421
22683662	chr8:22683662:A:T	1.19832e-05	-1.11157e-10	-0.784695
22683949	chr8:22683949:C:T	4.27217e-05	-1.11157e-10	0.486506
22684152	chr8:22684152:A:G	7.32967e-06	-1.11157e-10	-1.27627
22684440	chr8:22684440:A:G	5.48464e-06	-1.56625	-3.15096e-10
22684497	chr8:22684497:G:T	8.66094e-06	-1.11157e-10	-1.10938
22684538	chr8:22684538:C:G	1.77212e-05	-0.393441	-3.15096e-10
22684562	chr8:22684562:G:A	8.22573e-06	-1.11157e-10	-1.16094
22684823	chr8:22684823:C:T	5.57556e-06	-1.54981	-3.15096e-10
22684964	chr8:22684964:A:T	7.39581e-06	-1.11157e-10	-1.26729
22685148	chr8:22685148:A:G	7.78557e-06	-1.11157e-10	-1.21593
22685277	chr8:22685277:C:T	0.00357	4.76252	0.149603
22685513	chr8:22685513:C:T	7.36368e-06	-1.11157e-10	-1.27164
22685572	chr8:22685572:G:GCAAAGCCTCTA	8.88449e-06	-1.11157e-10	-1.08389
22685670	chr8:22685670:TC:T	7.78651e-06	-1.11157e-10	-1.21581
22685791	chr8:22685791:G:A	7.82006e-06	-1.11157e-10	-1.21151
22686065	chr8:22686065:C:T	7.76763e-06	-1.11157e-10	-1.21824
22686258	chr8:22686258:T:C	7.50717e-06	-1.11157e-10	-1.25234
22686706	chr8:22686706:C:T	7.56276e-06	-1.11157e-10	-1.24497
22687290	chr8:22687290:T:C	7.21566e-06	-1.11157e-10	-1.29195
22687345	chr8:22687345:T:C	1.09363e-05	-1.11157e-10	-0.876117
22687393	chr8:22687393:A:G	7.55174e-06	-1.11157e-10	-1.24642
22687531	chr8:22687531:A:G	1.11758e-05	-1.11157e-10	-0.85445
22689005	chr8:22689005:A:T	5.07311e-06	-0.954244	-0.690003
22689048	chr8:22689048:T:C	2.82184e-06	-0.946547	-1.28427
22689160	chr8:22689160:G:A	3.11875e-05	-1.11157e-10	0.171816
22689539	chr8:22689539:G:A	1.51456e-06	-1.54898	-1.30409
22689598	chr8:22689598:T:A	7.13078e-06	-1.11157e-10	-1.30378
22690027	chr8:22690027:C:A	2.68051e-05	-1.11157e-10	0.0203896
22690557	chr8:22690557:C:T	9.29282e-06	-1.11157e-10	-1.03896
22690623	chr8:22690623:G:A	7.48568e-06	-1.11157e-10	-1.25521
22691277	chr8:22691277:G:T	6.46826e-05	2.10405	-1.20276
22691403	chr8:22691403:G:A	1.03553e-05	-1.11157e-10	-0.9307
22691624	chr8:22691624:G:A	1.94443e-06	-1.35804	-1.24519
22692184	chr8:22692184:C:T	3.10185e-06	-1.21314	-0.923061
22693871	chr8:22693871:C:T	9.94525e-06	-1.11157e-10	-0.971107
22693961	chr8:22693961:G:A	7.22529e-06	-1.11157e-10	-1.29062
22694184	chr8:22694184:T:C	9.05089e-06	-1.11157e-10	-1.06534
22694578	chr8:22694578:C:A	8.93257e-06	-1.11157e-10	-1.0785
22694660	chr8:22694660:T:C	3.04426e-06	-1.05246	-1.10248
22694958	chr8:22694958:G:T	7.7737e-06	-1.11157e-10	-1.21746
22695171	chr8:22695171:G:C	9.34503e-06	-1.11157e-10	-1.03336
22696522	chr8:22696522:C:T	8.65477e-06	-1.11157e-10	-1.11009
22697054	chr8:22697054:A:G	7.5095e-06	-1.11157e-10	-1.25203
22697556	chr8:22697556:G:A	4.43216e-06	-0.73805	-1.04126
22697667	chr8:22697667:C:T	8.99765e-06	-1.11157e-10	-1.07124
22698911	chr8:22698911:G:T	7.13651e-06	-1.11157e-10	-1.30298
22699255	chr8:22699255:G:A	2.62704e-06	-1.01093	-1.29141
22700152	chr8:22700152:C:T	1.59813e-05	-1.11157e-10	-0.496782
22700243	chr8:22700243:G:C	3.67131e-06	-1.21189	-0.755762
22700419	chr8:22700419:G:A	3.42608e-06	-1.25952	-0.777267
22700906	chr8:22700906:C:T	2.15405e-05	-1.11157e-10	-0.198269
22701068	chr8:22701068:C:A	0.000623686	3.16745	-3.15096e-10
22701178	chr8:22701178:C:A	3.71033e-06	-0.730465	-1.22662
22701410	chr8:22701410:A:C	8.07051e-06	-1.11157e-10	-1.17999
22701528	chr8:22701528:T:G	7.54341e-06	-1.11157e-10	-1.24753
22701600	chr8:22701600:C:T	6.01284e-06	-1.47431	-3.15096e-10
22701728	chr8:22701728:G:T	8.3117e-06	-1.11157e-10	-1.15054
22702188	chr8:22702188:G:T	2.57651e-06	-1.51109	-0.810678
22702678	chr8:22702678:C:T	4.42225e-06	-1.25427	-0.527281
22703566	chr8:22703566:C:T	3.38324e-05	1.39599	-1.14277
22703607	chr8:22703607:T:G	2.37647e-05	1.16868	-1.26869
22703611	chr8:22703611:C:T	2.84218e-05	-1.11157e-10	0.0789543
22703801	chr8:22703801:G:T	1.85367e-05	0.952154	-1.30061
22703863	chr8:22703863:C:T	6.08454e-06	-1.46245	-3.15096e-10
22703934	chr8:22703934:C:T	6.50902e-05	1.37126	-0.463689
22703977	chr8:22703977:C:A	7.70834e-06	-1.56603	0.340128
22704237	chr8:22704237:G:A	4.68895e-05	0.579591	-3.15096e-10
22704251	chr8:22704251:G:A	7.55997e-06	-0.443491	-0.801843
22704402	chr8:22704402:A:G	7.13852e-06	-1.11157e-10	-1.3027
22704733	chr8:22704733:C:CT	7.57827e-06	-1.11157e-10	-1.24292
22704839	chr8:22704839:G:T	1.1413e-05	0.178693	-1.01214
22705531	chr8:22705531:GT:G	9.77966e-06	-1.11157e-10	-0.987897
22705582	chr8:22705582:G:A	2.97133e-05	1.01727	-0.893871
22705683	chr8:22705683:A:G	2.73302e-06	-1.53453	-0.728266
22706343	chr8:22706343:C:T	7.42245e-06	-1.11157e-10	-1.26369
22706348	chr8:22706348:C:G	6.06881e-06	-1.46504	-3.15096e-10
22706414	chr8:22706414:C:T	7.83722e-06	-1.11157e-10	-1.20932
22706810	chr8:22706810:C:T	3.12684e-05	1.11531	-0.940901
22706908	chr8:22706908:C:T	8.38263e-06	-1.11157e-10	-1.14204
22707486	chr8:22707486:C:T	2.07249e-05	0.138324	-0.37519
22707623	chr8:22707623:T:C	2.26847e-06	-1.53593	-0.913166
22707691	chr8:22707691:T:C	0.000241403	2.1691	0.0491641
22708371	chr8:22708371:C:T	1.92447e-06	-1.53603	-1.07753
22708473	chr8:22708473:G:A	1.78652e-06	-1.54029	-1.14765
22708705	chr8:22708705:A:G	4.4506e-06	-0.470907	-1.30426
22708869	chr8:22708869:A:G	1.74577e-06	-1.53418	-1.17682
22709595	chr8:22709595:C:T	2.00746e-06	-1.42781	-1.14353
22709743	chr8:22709743:G:C	8.46996e-06	-1.11157e-10	-1.13168
22709841	chr8:22709841:C:T	2.00493e-06	-1.38615	-1.18644
22709939	chr8:22709939:C:G	7.29892e-06	-1.11157e-10	-1.28048
22709959	chr8:22709959:G:A	7.63347e-05	1.69841	-0.631485
22710256	chr8:22710256:G:A	4.7871e-06	-1.24612	-0.456161
22710323	chr8:22710323:C:A	7.54213e-06	-1.11157e-10	-1.2477
22710500	chr8:22710500:C:T	5.23776e-06	-1.20219	-0.410121
22710509	chr8:22710509:C:G	9.77378e-06	-1.11157e-10	-0.988499
22710617	chr8:22710617:A:G	3.07747e-06	-1.19446	-0.94963
22710817	chr8:22710817:A:G	4.92397e-06	-1.25113	-0.422959
22710890	chr8:22710890:A:T	3.84469e-06	-1.31771	-0.6038
22711032	chr8:22711032:T:C	7.59589e-06	-1.11157e-10	-1.24059
22711084	chr8:22711084:C:A	4.28826e-06	-1.23579	-0.576534
22711157	chr8:22711157:C:G	3.95506e-06	-0.728204	-1.165
22711344	chr8:22711344:G:A	4.01835e-06	-1.25282	-0.624507
22711478	chr8:22711478:A:G	4.18552e-06	-1.50842	-0.328153
22711590	chr8:22711590:T:G	2.94245e-06	-1.51467	-0.674291
22711698	chr8:22711698:C:T	2.12675e-06	-1.21355	-1.30006
22711782	chr8:22711782:T:C	7.70953e-06	-1.11157e-10	-1.22574
22711896	chr8:22711896:A:G	7.66733e-06	-1.11157e-10	-1.23123
22712135	chr8:22712135:G:C	7.26816e-06	-1.11157e-10	-1.2847
22712137	chr8:22712137:T:C	8.31932e-06	-1.11157e-10	-1.14962
22712258	chr8:22712258:T:C	1.16665e-05	-0.811483	-3.15096e-10
22712603	chr8:22712603:C:T	7.54404e-06	-1.11157e-10	-1.24744
22712835	chr8:22712835:G:A	7.12801e-06	-1.11157e-10	-1.30417
22713095	chr8:22713095:A:G	3.60254e-06	-1.451	-0.535566
22713331	chr8:22713331:G:A	2.60887e-06	-1.55694	-0.752341
22713388	chr8:22713388:C:T	1.90479e-06	-1.32213	-1.3017
22713394	chr8:22713394:GT:G	2.84535e-06	-1.54242	-0.680099
22713422	chr8:22713422:T:C	2.81925e-06	-1.54279	-0.688945
22713505	chr8:22713505:A:G	3.34906e-06	-1.54577	-0.513751
22713600	chr8:22713600:G:A	3.21499e-06	-1.55175	-0.548628
22713878	chr8:22713878:T:A	7.86633e-06	-0.64736	-0.55825
22713917	chr8:22713917:C:A	5.16557e-05	-1.11157e-10	0.676399
22713953	chr8:22713953:A:G	1.08481e-05	-0.56995	-0.314263
22714037	chr8:22714037:C:G	7.56272e-06	-1.11157e-10	-1.24497
22714267	chr8:22714267:A:G	9.04641e-06	-0.613758	-0.452076
22714603	chr8:22714603:T:C	1.4899e-05	-0.630969	0.0640583
22715237	chr8:22715237:G:C	1.42574e-05	0.242192	-0.85312
22715296	chr8:22715296:C:G	5.52392e-06	-1.55912	-3.15096e-10
22715415	chr8:22715415:T:C	8.66451e-06	-1.11157e-10	-1.10897
22715755	chr8:22715755:C:G	7.94937e-06	-1.11157e-10	-1.19511
22716025	chr8:22716025:C:T	7.14194e-06	-1.11157e-10	-1.30222
22716082	chr8:22716082:T:C	1.18449e-05	-1.11157e-10	-0.796304
22716102	chr8:22716102:G:A	7.21784e-06	-1.11157e-10	-1.29165
22716148	chr8:22716148:T:C	4.82426e-06	-0.420423	-1.27412
22716170	chr8:22716170:G:A	4.06057e-06	-0.565342	-1.30154
22716682	chr8:22716682:T:C	2.65144e-06	-1.55905	-0.734053
22716704	chr8:22716704:G:A	2.05622e-05	-1.11157e-10	-0.244749
22718058	chr8:22718058:C:T	7.41267e-06	-1.11157e-10	-1.26501
22718184	chr8:22718184:G:C	7.36006e-06	-1.11157e-10	-1.27213
22718505	chr8:22718505:C:T	2.44809e-06	-1.14092	-1.23198
22718550	chr8:22718550:C:A	7.27069e-06	-1.11157e-10	-1.28435
22719049	chr8:22719049:T:C	2.31011e-06	-1.52197	-0.908932
22719324	chr8:22719324:T:C	2.99425e-06	-0.961419	-1.21009
22719364	chr8:22719364:G:A	7.14064e-06	-1.11157e-10	-1.3024
22719750	chr8:22719750:C:T	3.55516e-06	-1.3468	-0.652998
22720166	chr8:22720166:C:T	1.8284e-06	-1.53423	-1.13053
22720310	chr8:22720310:T:C	8.96496e-06	-0.304707	-0.770172
22720350	chr8:22720350:C:T	2.31892e-06	-1.47614	-0.950961
22720432	chr8:22720432:A:G	2.41577e-06	-1.56276	-0.823421
22720528	chr8:22720528:A:G	3.35701e-06	-1.52577	-0.531383
22720678	chr8:22720678:G:A	2.18233e-06	-1.5014	-0.986407
22720856	chr8:22720856:G:A	4.46725e-05	-1.11157e-10	0.531156
22721359	chr8:22721359:A:C	2.60856e-06	-1.19332	-1.11608
22721519	chr8:22721519:G:A	5.4937e-06	-1.5646	-3.15096e-10
22721523	chr8:22721523:G:T	1.02755e-05	-1.11157e-10	-0.938436
22721750	chr8:22721750:T:C	7.83501e-06	-1.11157e-10	-1.2096
22722114	chr8:22722114:T:C	3.39615e-06	-1.48838	-0.557174
22722259	chr8:22722259:C:G	6.69783e-06	-0.617278	-0.749141
22722597	chr8:22722597:T:C	3.42161e-06	-1.48173	-0.556363
22722758	chr8:22722758:T:A	3.75724e-06	-1.4793	-0.465218
22722780	chr8:22722780:T:G	2.99167e-06	-1.51213	-0.660244
22722923	chr8:22722923:C:T	6.28278e-06	-0.16653	-1.26386
22722925	chr8:22722925:G:A	3.53857e-06	-1.50577	-0.498712
22722932	chr8:22722932:T:C	2.70767e-06	-1.53706	-0.735054
22723077	chr8:22723077:A:G	6.75317e-06	-0.672161	-0.686028
22723189	chr8:22723189:C:T	7.14709e-06	-1.11157e-10	-1.3015
22723413	chr8:22723413:A:G	1.06353e-05	0.153104	-1.05713
22724234	chr8:22724234:T:G	8.40147e-06	-1.11157e-10	-1.1398
22724746	chr8:22724746:T:TG	7.3164e-06	-1.11157e-10	-1.27808
22724761	chr8:22724761:C:T	2.49064e-06	-1.28228	-1.07338
22724916	chr8:22724916:A:G	2.21844e-06	-1.27275	-1.19865
22725639	chr8:22725639:G:A	3.04154e-05	0.146747	-3.15096e-10
22726263	chr8:22726263:C:T	7.16075e-06	-1.11157e-10	-1.29959
22726396	chr8:22726396:C:T	1.77428e-06	-1.47698	-1.21782
22726553	chr8:22726553:A:C	3.90996e-05	-1.11157e-10	0.39791
22726606	chr8:22726606:G:A	8.95587e-06	-1.11157e-10	-1.07589
22726949	chr8:22726949:A:G	3.43684e-06	-1.36356	-0.670092
22726994	chr8:22726994:C:CT	3.52105e-05	-1.11157e-10	0.293141
22727205	chr8:22727205:T:C	4.08403e-06	-0.581544	-1.27957
22727310	chr8:22727310:GAGGAGGATGGGAGAGGA:G	3.55887e-06	-1.26649	-0.732267
22727401	chr8:22727401:G:C	1.18447e-05	-0.831485	0.0351625
22727576	chr8:22727576:A:C	0.000109401	-1.11157e-10	1.42682
22727656	chr8:22727656:C:T	7.49235e-06	-1.11157e-10	-1.25432
22727823	chr8:22727823:C:A	2.32096e-05	-0.123637	-3.15096e-10
22728513	chr8:22728513:A:C	4.25643e-06	-1.08933	-0.730445
22728652	chr8:22728652:C:T	2.49935e-06	-1.46255	-0.889623
22728974	chr8:22728974:C:T	5.71073e-06	-1.05381	-0.472044
22729070	chr8:22729070:T:A	7.31826e-06	-1.11157e-10	-1.27783
22729324	chr8:22729324:C:T	3.18579e-05	-1.11157e-10	0.193083
22729488	chr8:22729488:G:C	2.56124e-05	-1.01379	0.98866
22729506	chr8:22729506:T:C	2.88469e-06	-1.23334	-0.97544
22729568	chr8:22729568:A:C	5.73904e-06	-1.05279	-0.468121
22729571	chr8:22729571:C:T	5.75889e-06	-1.04934	-0.468121
22729593	chr8:22729593:C:T	5.75284e-06	-1.05039	-0.468121
22729594	chr8:22729594:G:A	5.48414e-06	-1.56634	-3.15096e-10
22729765	chr8:22729765:T:C	5.30605e-06	-1.05667	-0.542684
22730053	chr8:22730053:A:G	5.60065e-06	-1.01827	-0.527045
22730074	chr8:22730074:C:T	2.38667e-06	-1.47845	-0.919851
22730308	chr8:22730308:G:A	2.03692e-06	-1.25908	-1.29768
22730343	chr8:22730343:A:C	2.66631e-06	-1.28426	-1.00325
22730489	chr8:22730489:T:C	8.70244e-06	-1.11157e-10	-1.1046
22730628	chr8:22730628:T:G	3.49251e-05	-1.11157e-10	0.285003
22731133	chr8:22731133:T:C	2.2265e-06	-1.53176	-0.936011
22731255	chr8:22731255:C:A	7.53084e-06	-1.11157e-10	-1.2492
22731385	chr8:22731385:G:A	6.02095e-06	-1.25341	-0.219551
22731393	chr8:22731393:C:T	4.66089e-06	-1.21948	-0.509516
22731597	chr8:22731597:AC:A	2.66099e-06	-0.991789	-1.29771
22731697	chr8:22731697:C:T	2.12086e-06	-1.24844	-1.26794
22731760	chr8:22731760:G:A	9.04209e-06	-1.11157e-10	-1.06631
22732061	chr8:22732061:C:T	2.26394e-05	-0.148512	-3.15096e-10
22732972	chr8:22732972:G:A	5.56742e-06	-1.55127	-3.15096e-10
22732985	chr8:22732985:C:T	7.28306e-06	-1.11157e-10	-1.28265
22733266	chr8:22733266:C:A	4.31287e-06	-0.980925	-0.825673
22733351	chr8:22733351:C:T	5.32804e-06	-0.966776	-0.628443
22733609	chr8:22733609:G:A	1.1293e-05	-1.11157e-10	-0.844023
22733678	chr8:22733678:C:T	4.60734e-06	-1.02774	-0.712812
22733868	chr8:22733868:C:T	0.00147408	-1.11157e-10	4.02758
22733922	chr8:22733922:AAGGG:A	2.51848e-06	-1.18343	-1.16112
22734353	chr8:22734353:G:T	7.4728e-06	-1.01734	-0.239589
22734515	chr8:22734515:T:C	1.2409e-05	-0.94172	0.191938
22734599	chr8:22734599:T:C	3.74982e-05	-1.11157e-10	0.356091
22734881	chr8:22734881:G:T	7.23146e-06	-1.11157e-10	-1.28976
22735121	chr8:22735121:C:A	1.10233e-05	-1.11157e-10	-0.868192
22735179	chr8:22735179:A:G	5.53962e-06	-1.55628	-3.15096e-10
22735839	chr8:22735839:C:T	8.63872e-06	-1.11157e-10	-1.11195
22736504	chr8:22736504:G:A	1.91713e-05	-1.11157e-10	-0.31479
22736709	chr8:22736709:C:A	2.10826e-06	-1.53669	-0.985647
22736843	chr8:22736843:A:G	7.96832e-06	-1.11157e-10	-1.19273
22737141	chr8:22737141:A:G	8.39082e-06	-1.11157e-10	-1.14106
22737396	chr8:22737396:G:A	0.00150604	-1.11157e-10	4.04904
22737420	chr8:22737420:C:A	2.64117e-06	-1.25181	-1.04517
22737430	chr8:22737430:G:A	6.09058e-06	-1.46146	-3.15096e-10
22737594	chr8:22737594:A:C	7.8356e-06	-1.11157e-10	-1.20953
22737982	chr8:22737982:T:C	7.37077e-06	-1.11157e-10	-1.27068
22738033	chr8:22738033:G:T	4.89737e-06	-1.55167	-0.127833
22738217	chr8:22738217:G:A	1.14629e-05	-1.11157e-10	-0.829084
22738315	chr8:22738315:G:A	9.39626e-06	-1.13364	0.105753
22738656	chr8:22738656:G:A	4.11354e-06	-1.13049	-0.723424
22738698	chr8:22738698:A:G	3.15849e-05	0.612253	-0.427775
22739478	chr8:22739478:C:T	9.13414e-06	-1.11157e-10	-1.05618
22739801	chr8:22739801:A:G	1.57223e-06	-1.55334	-1.26237
22740345	chr8:22740345:T:C	1.754e-06	-1.52814	-1.17816
22740524	chr8:22740524:C:T	1.78903e-06	-1.39837	-1.28816
22740707	chr8:22740707:C:T	8.02168e-06	-1.11157e-10	-1.18605
22740810	chr8:22740810:C:T	7.74399e-06	-1.11157e-10	-1.22128
22741468	chr8:22741468:A:G	6.36878e-06	-1.55174	0.134941
22741671	chr8:22741671:G:A	9.90262e-06	-1.11157e-10	-0.975403
22741908	chr8:22741908:C:T	2.8826e-06	-1.45839	-0.751125
22742051	chr8:22742051:A:G	4.91842e-05	-1.11157e-10	0.627371
22742228	chr8:22742228:A:G	7.294e-06	-1.11157e-10	-1.28115
22742515	chr8:22742515:G:A	7.79539e-06	-1.11157e-10	-1.21467
22742547	chr8:22742547:G:C	9.27881e-06	-1.11157e-10	-1.04047
22742864	chr8:22742864:G:A	2.50613e-05	-1.11157e-10	-0.046878
22742990	chr8:22742990:G:C	5.59848e-06	-1.54571	-3.15096e-10
22743332	chr8:22743332:T:C	3.61165e-05	-1.11157e-10	0.318548
22743440	chr8:22743440:T:C	8.81918e-06	-1.06535	-0.025923
22743441	chr8:22743441:A:G	6.29702e-06	-1.42813	-3.15096e-10
22743480	chr8:22743480:G:A	2.10527e-06	-1.31918	-1.20457
22743618	chr8:22743618:A:T	1.90839e-06	-1.55133	-1.07061
22743748	chr8:22743748:G:C	9.60292e-06	-1.11157e-10	-1.00614
22744123	chr8:22744123:A:G	2.9185e-06	-0.927531	-1.2696
22744274	chr8:22744274:A:G	2.41955e-06	-1.09333	-1.29128
22744380	chr8:22744380:C:G	2.58152e-06	-1.0251	-1.29472
22744504	chr8:22744504:T:C	0.00011433	-0.105635	1.57652
22745304	chr8:22745304:T:G	9.44128e-06	-1.11157e-10	-1.02311
22745316	chr8:22745316:A:T	1.70795e-05	-1.49345	1.06313
22745813	chr8:22745813:AC:A	1.0433e-05	-0.923225	-3.15096e-10
22745941	chr8:22745941:C:T	1.14907e-05	-0.536337	-0.290329
22746047	chr8:22746047:C:T	3.52003e-06	-0.909649	-1.10008
22746196	chr8:22746196:A:G	1.85555e-05	-1.11157e-10	-0.347436
22746289	chr8:22746289:C:G	1.45705e-05	-1.55018	0.960973
22746553	chr8:22746553:C:A	6.69644e-06	-1.35536	-0.0112645
22746845	chr8:22746845:G:A	7.85132e-06	-1.11157e-10	-1.20752
22747227	chr8:22747227:C:T	2.9647e-06	-0.930152	-1.25128
22747351	chr8:22747351:C:G	1.76935e-05	-1.11157e-10	-0.395003
22747579	chr8:22747579:G:A	2.27564e-06	-1.44411	-1.00183
22747658	chr8:22747658:G:T	9.97269e-06	-1.11157e-10	-0.968351
22747759	chr8:22747759:C:T	1.20434e-05	-1.11157e-10	-0.779687
22748010	chr8:22748010:G:T	9.48762e-06	-1.11157e-10	-1.01821
22748188	chr8:22748188:A:G	5.91994e-06	-0.772467	-0.717409
22748555	chr8:22748555:C:T	8.61847e-06	-1.11157e-10	-1.11429
22748600	chr8:22748600:G:A	1.07201e-05	-0.688475	-0.207607
22748634	chr8:22748634:G:T	1.62958e-06	-1.53245	-1.24743
22748779	chr8:22748779:A:G	7.2094e-06	-1.51103	0.21821
22748859	chr8:22748859:G:A	5.81891e-06	-1.50709	-3.15096e-10
22748864	chr8:22748864:G:A	4.6064e-05	-1.11157e-10	0.56183
22748953	chr8:22748953:T:A	7.35994e-06	-1.11157e-10	-1.27215
22749100	chr8:22749100:C:T	6.98805e-06	-0.786063	-0.537937
22750005	chr8:22750005:C:T	8.86097e-06	-1.11157e-10	-1.08655
22750063	chr8:22750063:C:T	8.56372e-06	-0.54462	-0.576047
22750090	chr8:22750090:G:A	3.52166e-06	-0.768943	-1.24033
22750429	chr8:22750429:C:T	7.13793e-06	-1.11157e-10	-1.30278
22750516	chr8:22750516:A:G	2.11671e-06	-1.56269	-0.95565
22750522	chr8:22750522:A:G	2.07349e-06	-1.39405	-1.14492
22750780	chr8:22750780:G:A	1.17894e-05	-1.11157e-10	-0.801002
22750856	chr8:22750856:A:C	1.05425e-05	-1.11157e-10	-0.912784
22751112	chr8:22751112:G:A	1.06715e-05	-1.11157e-10	-0.900623
22751269	chr8:22751269:C:G	1.97263e-05	0.186488	-0.472736
22751326	chr8:22751326:C:A	3.50609e-05	0.24174	0.0471449
22751512	chr8:22751512:T:C	1.88433e-05	-1.11157e-10	-0.332042
22751657	chr8:22751657:TTGTGC:T	3.88192e-05	-1.11157e-10	0.390713
22751663	chr8:22751663:G:A	1.53388e-05	-1.11157e-10	-0.537819
22751706	chr8:22751706:C:T	1.65521e-05	-1.11157e-10	-0.46169
22751888	chr8:22751888:C:T	2.51817e-05	-1.11157e-10	-0.0420827
22751892	chr8:22751892:CTCTT:C	2.07644e-06	-1.52715	-1.0104
22752070	chr8:22752070:T:A	2.00213e-06	-1.27982	-1.29418
22752206	chr8:22752206:G:A	0.000126689	-1.11157e-10	1.57354
22752257	chr8:22752257:T:G	3.5559e-06	-1.36955	-0.630048
22752325	chr8:22752325:AT:A	1.76162e-05	-1.11157e-10	-0.399383
22752427	chr8:22752427:G:C	1.16656e-05	-1.11157e-10	-0.811555
22752475	chr8:22752475:C:T	8.91843e-06	-1.11157e-10	-1.08008
22753024	chr8:22753024:A:G	1.05087e-05	-1.11157e-10	-0.916
22753031	chr8:22753031:T:C	1.07958e-05	-1.11157e-10	-0.889047
22753088	chr8:22753088:G:A	1.01648e-05	-1.11157e-10	-0.949273
22753091	chr8:22753091:T:C	1.01917e-05	-1.11157e-10	-0.946628
22753678	chr8:22753678:T:G	1.06076e-05	-1.11157e-10	-0.906635
22753706	chr8:22753706:A:G	1.05158e-05	-1.11157e-10	-0.915322
22754309	chr8:22754309:G:A	2.33751e-05	-0.0574093	-0.0591214
22754485	chr8:22754485:T:C	4.95791e-06	-0.508562	-1.15866
22754872	chr8:22754872:T:A	1.01739e-05	-1.11157e-10	-0.948377
22755083	chr8:22755083:C:T	2.673e-06	-1.54687	-0.738125
22755305	chr8:22755305:C:T	1.49133e-05	-1.11157e-10	-0.565952
22755440	chr8:22755440:T:A	2.7362e-06	-0.979098	-1.28253
22755532	chr8:22755532:T:C	2.79858e-06	-0.995774	-1.24332
22755659	chr8:22755659:A:G	2.73677e-06	-1.02698	-1.23444
22755779	chr8:22755779:G:A	7.95466e-06	-1.11157e-10	-1.19444
22756605	chr8:22756605:A:G	7.47154e-06	-1.11157e-10	-1.2571
22756805	chr8:22756805:A:T	3.73182e-05	0.444163	-0.0928838
22757032	chr8:22757032:G:A	1.83268e-05	-1.11157e-10	-0.359837
22757293	chr8:22757293:G:A	8.24587e-06	-1.11157e-10	-1.15849
22757766	chr8:22757766:A:G	1.78051e-05	-1.11157e-10	-0.388719
22757820	chr8:22757820:G:T	6.93111e-06	-1.33218	-3.15096e-10
22757852	chr8:22757852:C:G	8.02961e-06	-1.11157e-10	-1.18507
22757866	chr8:22757866:A:G	3.31684e-06	-1.3012	-0.767988
22758341	chr8:22758341:G:A	1.06965e-05	-1.11157e-10	-0.898283
22758496	chr8:22758496:C:T	7.24927e-06	-1.11157e-10	-1.2873
22758582	chr8:22758582:C:T	7.12956e-06	-1.11157e-10	-1.30395
22758994	chr8:22758994:C:T	7.38869e-06	-1.11157e-10	-1.26825
22759562	chr8:22759562:G:T	1.86127e-05	-1.11157e-10	-0.344358
22759783	chr8:22759783:G:A	3.00295e-06	-0.86468	-1.30393
22759799	chr8:22759799:C:T	1.29265e-05	0.59285	-1.30177
22759852	chr8:22759852:G:A	4.61927e-06	-0.937646	-0.800321
22760270	chr8:22760270:G:A	1.97825e-05	-0.283406	-3.15096e-10
22760390	chr8:22760390:C:T	1.50469e-06	-1.55843	-1.30118
22760514	chr8:22760514:G:A	7.68366e-06	-1.22911	-3.15096e-10
22761308	chr8:22761308:C:T	6.59e-06	-1.38265	-3.15096e-10
22762001	chr8:22762001:C:A	8.11311e-06	-1.11157e-10	-1.17472
22762709	chr8:22762709:A:C	7.58829e-06	-1.11157e-10	-1.2416
22763057	chr8:22763057:C:T	7.5943e-06	-1.11157e-10	-1.2408
22763152	chr8:22763152:A:G	5.90183e-05	0.809646	-3.15096e-10
22763404	chr8:22763404:T:C	2.21843e-05	0.781435	-0.950254
22763507	chr8:22763507:A:G	7.52447e-06	-1.11157e-10	-1.25004
22763549	chr8:22763549:C:T	3.08476e-06	-0.894482	-1.24725
22763720	chr8:22763720:G:A	9.21646e-06	-1.11157e-10	-1.04721
22764401	chr8:22764401:G:A	6.37321e-05	0.886487	-3.15096e-10
22764444	chr8:22764444:C:T	7.85719e-06	-1.11157e-10	-1.20677
22764610	chr8:22764610:T:C	7.32649e-06	-1.11157e-10	-1.27671
22766171	chr8:22766171:C:T	2.49538e-05	1.06185	-1.11303
22766732	chr8:22766732:T:C	8.56219e-06	-1.11157e-10	-1.12085
22767463	chr8:22767463:C:T	2.77499e-05	1.10966	-1.05463
22767681	chr8:22767681:G:C	7.31959e-06	-1.27765	-3.15096e-10
22767754	chr8:22767754:A:G	7.85821e-06	-1.11157e-10	-1.20664
22768123	chr8:22768123:T:C	5.48936e-06	-1.56539	-3.15096e-10
22768266	chr8:22768266:C:T	2.15247e-05	-1.11157e-10	-0.199002
22768308	chr8:22768308:A:G	9.95853e-06	-1.11157e-10	-0.969772
22768434	chr8:22768434:G:A	7.28627e-06	-1.11157e-10	-1.28221
22768761	chr8:22768761:C:T	9.2729e-06	0.151437	-1.19254
22768787	chr8:22768787:T:C	2.23473e-05	0.879201	-1.0407
22768832	chr8:22768832:G:A	2.61159e-05	1.13551	-1.14116
22769188	chr8:22769188:C:T	8.83558e-06	-1.11157e-10	-1.08942
22769316	chr8:22769316:G:A	7.12961e-06	-1.11157e-10	-1.30395
22769368	chr8:22769368:G:C	1.38814e-05	0.49323	-1.13088
22769958	chr8:22769958:T:C	1.58538e-06	-1.55483	-1.25254
22770438	chr8:22770438:G:A	1.82565e-05	-1.11157e-10	-0.363682
22770889	chr8:22770889:C:T	7.37684e-06	-1.11157e-10	-1.26986
22770956	chr8:22770956:G:A	2.40874e-05	1.1449	-1.23141
22770971	chr8:22770971:C:G	7.49302e-06	-1.11157e-10	-1.25423
22771255	chr8:22771255:G:A	6.82554e-06	-1.34753	-3.15096e-10
22771346	chr8:22771346:C:T	8.84201e-06	-1.11157e-10	-1.08869
22771467	chr8:22771467:T:G	1.82771e-06	-1.5394	-1.12573
22771471	chr8:22771471:G:A	2.92146e-05	1.07294	-0.966471
22771518	chr8:22771518:G:T	4.66279e-05	0.573997	-3.15096e-10
22771845	chr8:22771845:C:T	1.11029e-05	-1.11157e-10	-0.860994
22771876	chr8:22771876:TA:T	1.10746e-05	-1.11157e-10	-0.863548
22772217	chr8:22772217:T:A	2.07311e-05	-1.11157e-10	-0.236568
22772340	chr8:22772340:A:G	7.39406e-06	-1.11157e-10	-1.26752
22772378	chr8:22772378:T:C	4.15126e-05	0.457795	-3.15096e-10
22772496	chr8:22772496:T:C	1.68536e-06	-1.50089	-1.24533
22772498	chr8:22772498:T:C	1.66339e-06	-1.52968	-1.22966
22772596	chr8:22772596:G:A	1.0419e-05	0.221559	-1.14613
22772722	chr8:22772722:T:A	2.83427e-06	-0.934982	-1.29143
22773294	chr8:22773294:A:G	2.65493e-06	-1.03663	-1.25516
22773534	chr8:22773534:C:T	1.72911e-06	-1.54207	-1.17853
22773663	chr8:22773663:C:A	8.87778e-06	-1.11157e-10	-1.08465
22773836	chr8:22773836:A:G	1.68982e-06	-1.51918	-1.2244
22773861	chr8:22773861:C:G	3.25664e-05	0.21508	-3.15096e-10
22774482	chr8:22774482:C:A	8.81229e-06	-1.11157e-10	-1.09205
22774488	chr8:22774488:A:G	1.59717e-06	-1.51307	-1.2869
22774493	chr8:22774493:C:T	2.87038e-06	-0.934013	-1.27974
22774879	chr8:22774879:T:C	1.80768e-05	0.58723	-0.960802
22775277	chr8:22775277:A:G	1.74199e-06	-1.43414	-1.27903
22776173	chr8:22776173:T:A	4.76646e-06	-0.527069	-1.17953
22776777	chr8:22776777:C:G	1.88846e-06	-1.38892	-1.24352
22776797	chr8:22776797:T:C	7.85827e-06	-1.11157e-10	-1.20664
22776855	chr8:22776855:G:A	4.45022e-06	-0.550716	-1.22453
22776882	chr8:22776882:C:A	7.3055e-06	-1.11157e-10	-1.27957
22777822	chr8:22777822:G:A	3.62414e-06	-0.676807	-1.30378
22778063	chr8:22778063:C:T	1.88062e-06	-1.34555	-1.29105
22778665	chr8:22778665:A:C	1.30106e-05	-0.702437	-3.15096e-10
22778873	chr8:22778873:C:T	8.41572e-06	-1.11157e-10	-1.1381
22778937	chr8:22778937:G:A	7.65271e-06	-1.11157e-10	-1.23314
22779309	chr8:22779309:A:G	1.69302e-06	-1.50932	-1.23237
22779423	chr8:22779423:T:A	1.98247e-05	-0.281273	-3.15096e-10
22779707	chr8:22779707:C:T	1.97469e-06	-1.44284	-1.14495
22779711	chr8:22779711:G:A	2.66736e-06	-1.17817	-1.10895
22779737	chr8:22779737:G:A	8.17274e-06	-1.1674	-3.15096e-10
22779767	chr8:22779767:A:G	7.40645e-06	-0.191188	-1.07466
22780161	chr8:22780161:A:G	1.60669e-06	-1.55833	-1.2357
22780643	chr8:22780643:G:A	3.33135e-05	-1.11157e-10	0.237761
22780757	chr8:22780757:G:A	7.70796e-06	-1.11157e-10	-1.22595
22781004	chr8:22781004:T:C	7.29586e-06	-1.11157e-10	-1.28089
22781125	chr8:22781125:CTCAGGTGTCCTGT:C	9.01959e-06	-1.11157e-10	-1.0688
22781257	chr8:22781257:C:T	6.37486e-06	-1.41584	-3.15096e-10
22781783	chr8:22781783:A:G	7.46322e-06	-1.11157e-10	-1.25822
22782004	chr8:22782004:T:C	2.70213e-06	-1.01706	-1.2571
22782545	chr8:22782545:G:A	2.02713e-06	-1.2813	-1.28028
22782754	chr8:22782754:G:A	5.85492e-06	-0.265628	-1.23529
22783112	chr8:22783112:G:A	2.08351e-05	-1.11157e-10	-0.231564
22783275	chr8:22783275:A:G	2.3028e-05	-1.11157e-10	-0.131489
22783453	chr8:22783453:A:G	3.77703e-05	-1.11157e-10	0.36332
22783688	chr8:22783688:T:C	2.66868e-06	-1.06061	-1.22601
22783781	chr8:22783781:T:C	3.18964e-06	-1.41323	-0.69506
22783959	chr8:22783959:C:T	3.1049e-06	-0.931946	-1.20327
22783965	chr8:22783965:G:A	4.05531e-05	-1.11157e-10	0.43441
22783971	chr8:22783971:GA:G	6.75348e-06	-0.65271	-0.705434
22784085	chr8:22784085:G:A	1.10674e-05	-1.11157e-10	-0.864196
22784114	chr8:22784114:T:C	5.93631e-06	-0.737653	-0.749461
22785272	chr8:22785272:T:G	1.24268e-05	0.07544	-0.823789
22785358	chr8:22785358:G:A	1.56258e-05	-1.11157e-10	-0.519281
22785524	chr8:22785524:C:T	7.03762e-06	-0.487484	-0.829448
22785810	chr8:22785810:G:A	1.73158e-06	-1.415	-1.30417
22786030	chr8:22786030:A:C	4.25744e-06	-0.632228	-1.18731
22786165	chr8:22786165:C:T	7.37788e-06	-1.11157e-10	-1.26972
22786244	chr8:22786244:T:C	1.29354e-05	-1.11157e-10	-0.708238
22786498	chr8:22786498:G:A	1.49193e-05	-0.565544	-3.15096e-10
22786714	chr8:22786714:T:C	1.17421e-05	-1.11157e-10	-0.805021
22786724	chr8:22786724:T:C	5.01524e-06	-0.411	-1.24472
22787062	chr8:22787062:A:G	3.43192e-06	-0.968608	-1.06647
22787194	chr8:22787194:T:C	7.5642e-06	-1.11157e-10	-1.24478
22787889	chr8:22787889:G:A	2.97947e-06	-0.894504	-1.28195
22788017	chr8:22788017:T:C	1.57636e-06	-1.509	-1.30409
22788057	chr8:22788057:G:A	7.51863e-06	-1.11157e-10	-1.25082
22788873	chr8:22788873:A:G	8.0973e-06	-1.11157e-10	-1.17667
22788883	chr8:22788883:C:T	8.66032e-06	0.074737	-1.18419
22789369	chr8:22789369:A:G	1.23394e-05	-1.11157e-10	-0.755407
22789405	chr8:22789405:T:A	1.54205e-06	-1.53555	-1.29954
22789456	chr8:22789456:G:A	7.16906e-06	-1.11157e-10	-1.29843
22789788	chr8:22789788:G:A	3.45858e-06	-1.1896	-0.83774
22790337	chr8:22790337:T:C	1.6525e-06	-1.48533	-1.28058
22790370	chr8:22790370:G:A	9.99686e-06	0.13617	-1.1021
22790425	chr8:22790425:C:T	2.55606e-05	-1.11157e-10	-0.0271489
22790458	chr8:22790458:C:T	7.29045e-06	-1.11157e-10	-1.28164
22790537	chr8:22790537:A:G	7.4218e-05	-1.11157e-10	1.0388
22791243	chr8:22791243:A:G	2.66957e-06	-1.56104	-0.725242
22791971	chr8:22791971:C:T	7.13358e-06	-1.11157e-10	-1.30339
22792041	chr8:22792041:T:C	8.08989e-06	-1.11157e-10	-1.17759
22792059	chr8:22792059:A:G	1.78076e-06	-1.56206	-1.1291
22792073	chr8:22792073:G:A	1.18232e-05	-0.798135	-3.15096e-10
22792109	chr8:22792109:C:T	1.78538e-06	-1.40114	-1.28744
22792265	chr8:22792265:G:T	7.72353e-06	-1.11157e-10	-1.22393
22792399	chr8:22792399:A:G	1.9144e-06	-1.48889	-1.12991
22792434	chr8:22792434:T:G	7.44491e-06	-1.11157e-10	-1.26067
22792510	chr8:22792510:C:T	2.19331e-05	-0.348214	0.168011
22792553	chr8:22792553:C:T	2.37058e-05	-0.102484	-3.15096e-10
22792646	chr8:22792646:G:C	2.08825e-06	-1.46399	-1.06789
22792728	chr8:22792728:G:A	1.10747e-05	-1.11157e-10	-0.863536
22792818	chr8:22792818:C:T	1.16799e-05	-0.81033	-3.15096e-10
22792845	chr8:22792845:A:G	1.94586e-06	-1.30042	-1.30208
22792888	chr8:22792888:A:G	3.17702e-06	-0.892563	-1.2197
22793078	chr8:22793078:T:C	4.0847e-05	-1.11157e-10	0.441631
22793228	chr8:22793228:T:C	1.73085e-06	-1.54013	-1.17946
22793380	chr8:22793380:C:T	7.36954e-06	-1.11157e-10	-1.27085
22793413	chr8:22793413:T:C	8.98586e-06	-1.11157e-10	-1.07255
22793490	chr8:22793490:A:G	2.62478e-06	-1.54414	-0.759067
22793754	chr8:22793754:C:T	2.76124e-06	-1.40003	-0.852497
22793950	chr8:22793950:T:C	3.32023e-06	-1.38429	-0.683872
22794079	chr8:22794079:G:A	3.93153e-05	-1.11157e-10	0.403411
22794163	chr8:22794163:T:A	7.66969e-06	-1.11157e-10	-1.23093
22794532	chr8:22794532:G:A	3.72385e-06	-0.896487	-1.05696
22794657	chr8:22794657:G:T	2.87251e-06	-1.39781	-0.81521
22795001	chr8:22795001:T:C	3.3053e-06	-0.95526	-1.11741
22795337	chr8:22795337:G:A	1.81217e-06	-1.52861	-1.14507
22795657	chr8:22795657:G:T	2.53341e-06	-1.51562	-0.823012
22796410	chr8:22796410:T:A	2.27119e-06	-1.55912	-0.888773
22796603	chr8:22796603:T:C	1.68665e-06	-1.4651	-1.28036
22796843	chr8:22796843:A:G	2.14309e-06	-1.55365	-0.952306
22797056	chr8:22797056:G:C	2.97665e-06	-0.900218	-1.27719
22797210	chr8:22797210:G:A	7.59348e-06	-1.11157e-10	-1.24091
22797279	chr8:22797279:A:C	6.42887e-06	-0.1338	-1.2736
22797593	chr8:22797593:A:G	8.52618e-06	-1.11157e-10	-1.12506
22797640	chr8:22797640:T:C	7.87434e-06	-1.11157e-10	-1.20459
22797675	chr8:22797675:G:A	2.30832e-06	-1.13019	-1.30149
22797730	chr8:22797730:C:T	3.86491e-05	-1.11157e-10	0.386321
22797917	chr8:22797917:T:C	7.12795e-06	-1.11157e-10	-1.30418
22798571	chr8:22798571:T:C	7.62872e-06	-1.11157e-10	-1.23628
22798657	chr8:22798657:T:G	9.57139e-06	-1.00942	-3.15096e-10
22798701	chr8:22798701:C:T	2.78185e-06	-0.943697	-1.30139
22798924	chr8:22798924:G:A	1.13867e-05	-1.11157e-10	-0.835754
22798945	chr8:22798945:T:C	1.93995e-06	-1.53296	-1.07258
22799033	chr8:22799033:T:C	1.81731e-06	-1.56039	-1.11046
22799078	chr8:22799078:G:A	7.53441e-06	-1.11157e-10	-1.24872
22799342	chr8:22799342:G:C	7.38971e-06	-1.11157e-10	-1.26811
22799758	chr8:22799758:G:A	1.68598e-06	-1.4424	-1.30345
22799863	chr8:22799863:G:C	2.22751e-06	-1.44379	-1.02353
22800136	chr8:22800136:G:T	7.16343e-06	-1.11157e-10	-1.29921
22800166	chr8:22800166:C:T	8.19881e-06	-1.16421	-3.15096e-10
22800293	chr8:22800293:G:T	7.14045e-06	-1.11157e-10	-1.30243
22800508	chr8:22800508:T:C	9.54592e-06	-1.11157e-10	-1.01209
22800522	chr8:22800522:C:T	7.56642e-06	-1.11157e-10	-1.24448
22800735	chr8:22800735:A:G	2.30445e-05	-0.130775	-3.15096e-10
22800965	chr8:22800965:C:T	3.04247e-06	-1.43333	-0.722202
22801352	chr8:22801352:G:A	7.41423e-06	-1.11157e-10	-1.2648
22801509	chr8:22801509:AGGGGAAAGTAGTT:A	1.08213e-05	-1.11157e-10	-0.886685
22801769	chr8:22801769:C:T	2.98977e-06	-0.925895	-1.24711
22802136	chr8:22802136:T:A	4.68143e-06	-1.3596	-0.364997
22802473	chr8:22802473:G:A	3.73135e-06	-0.709426	-1.24201
22803199	chr8:22803199:C:A	1.16302e-05	-0.814597	-3.15096e-10
22803554	chr8:22803554:C:T	8.6563e-06	-1.11157e-10	-1.10991
22803753	chr8:22803753:C:T	2.09434e-05	-1.11157e-10	-0.226381
22803773	chr8:22803773:T:C	2.21452e-06	-1.33207	-1.1411
22803796	chr8:22803796:G:A	7.68301e-06	-1.22919	-3.15096e-10
22803865	chr8:22803865:T:C	7.23962e-06	-1.11157e-10	-1.28863
22803913	chr8:22803913:C:A	7.8944e-06	-1.11157e-10	-1.20205
22804017	chr8:22804017:A:G	1.07686e-05	-0.891567	-3.15096e-10
22804140	chr8:22804140:G:T	5.83651e-06	-1.50407	-3.15096e-10
22804217	chr8:22804217:G:C	9.90551e-06	-0.975111	-3.15096e-10
22804347	chr8:22804347:T:G	1.60314e-06	-1.50707	-1.28917
22804683	chr8:22804683:C:T	3.21925e-06	-0.919907	-1.17915
22804711	chr8:22804711:A:G	1.00689e-05	-1.11157e-10	-0.95875
22804788	chr8:22804788:T:A	1.60212e-05	0.264675	-0.758965
22804814	chr8:22804814:C:A	4.88497e-05	1.6191	-0.998557
22804864	chr8:22804864:C:T	7.14187e-06	-1.11157e-10	-1.30223
22805135	chr8:22805135:T:A	3.95125e-06	-0.75209	-1.14208
22805151	chr8:22805151:A:G	2.29663e-06	-1.1368	-1.29996
22805367	chr8:22805367:C:T	7.59127e-06	-1.11157e-10	-1.2412
22805407	chr8:22805407:A:AC	5.93024e-06	-1.15763	-0.330505
22805526	chr8:22805526:A:G	3.40603e-06	-0.831176	-1.21148
22805759	chr8:22805759:T:C	7.46382e-06	-1.11157e-10	-1.25813
22805796	chr8:22805796:A:T	5.93443e-06	-1.48743	-3.15096e-10
22805950	chr8:22805950:C:T	5.48495e-06	-1.56619	-3.15096e-10
22806694	chr8:22806694:A:T	1.65544e-06	-1.4624	-1.30173
22807055	chr8:22807055:C:T	3.55632e-06	-1.01676	-0.982713
22807154	chr8:22807154:T:C	8.82597e-06	-1.11157e-10	-1.0905
22807285	chr8:22807285:A:C	2.12492e-06	-1.22869	-1.28578
22807380	chr8:22807380:T:C	1.28455e-05	-1.11157e-10	-0.715206
22807828	chr8:22807828:G:A	1.83457e-06	-1.3874	-1.27399
22808147	chr8:22808147:CTCCA:C	7.13104e-06	-1.11157e-10	-1.30374
22808324	chr8:22808324:T:C	1.5853e-06	-1.50649	-1.30094
22808443	chr8:22808443:C:G	3.28825e-06	-0.788595	-1.28925
22808841	chr8:22808841:G:T	7.96546e-06	-1.11157e-10	-1.19309
22808846	chr8:22808846:G:T	7.21116e-06	-1.11157e-10	-1.29257
22809564	chr8:22809564:C:T	2.77477e-06	-0.948406	-1.29923
22809880	chr8:22809880:C:T	7.14046e-06	-1.11157e-10	-1.30242
22810126	chr8:22810126:T:C	3.17571e-06	-0.883852	-1.22882
22810177	chr8:22810177:C:T	7.74683e-06	-1.11157e-10	-1.22092
22810209	chr8:22810209:T:G	2.3832e-06	-1.09963	-1.30013
22810528	chr8:22810528:A:G	3.20078e-06	-1.16473	-0.940073
22811036	chr8:22811036:C:T	7.14843e-06	-1.11157e-10	-1.30131
22812418	chr8:22812418:T:C	1.39557e-05	-1.11157e-10	-0.632314
22812566	chr8:22812566:C:T	1.1217e-05	-1.11157e-10	-0.850775
22812655	chr8:22812655:C:T	9.26743e-06	-1.07414	0.0324474
22812702	chr8:22812702:T:G	5.57847e-06	-1.07167	-0.477614
22813472	chr8:22813472:C:G	7.26287e-06	-1.11157e-10	-1.28543
22813555	chr8:22813555:A:G	3.2803e-05	-1.11157e-10	0.222317
22813992	chr8:22813992:G:A	1.59607e-06	-1.5077	-1.29295
22814334	chr8:22814334:C:T	7.80752e-06	-1.11157e-10	-1.21311
22814479	chr8:22814479:G:A	7.99106e-06	-1.11157e-10	-1.18988
22814925	chr8:22814925:T:A	1.9519e-05	-1.11157e-10	-0.296814
22815276	chr8:22815276:C:T	7.12739e-06	-1.11157e-10	-1.30426
22815603	chr8:22815603:C:T	1.17654e-05	-1.11157e-10	-0.803037
22815672	chr8:22815672:C:T	5.39317e-05	-1.11157e-10	0.719516
22815854	chr8:22815854:C:T	9.93144e-06	-1.11157e-10	-0.972497
22816203	chr8:22816203:T:C	3.11148e-06	-1.33956	-0.793539
22816882	chr8:22816882:G:GA	7.92498e-06	-1.11157e-10	-1.19818
22817016	chr8:22817016:A:G	6.44563e-06	-1.4048	-3.15096e-10
22817143	chr8:22817143:A:T	5.69361e-06	-1.52886	-3.15096e-10
22817215	chr8:22817215:C:T	1.11336e-05	-1.11157e-10	-0.85823
22817566	chr8:22817566:G:A	5.82506e-06	-0.683924	-0.822108
22817683	chr8:22817683:T:C	5.83724e-06	-0.690739	-0.813205
22817917	chr8:22817917:G:A	5.49691e-06	-1.56402	-3.15096e-10
22818217	chr8:22818217:G:A	1.46958e-05	-1.11157e-10	-0.580638
22818352	chr8:22818352:T:C	2.70233e-06	-1.56291	-0.711176
22818446	chr8:22818446:A:G	8.92499e-06	-1.11157e-10	-1.07935
22818622	chr8:22818622:G:T	1.69825e-06	-1.53865	-1.19996
22819605	chr8:22819605:TTG:T	9.50842e-06	-1.11157e-10	-1.01602
22819792	chr8:22819792:G:C	8.97703e-06	-1.11157e-10	-1.07353
22819847	chr8:22819847:C:T	8.49906e-06	-1.11157e-10	-1.12825
22821073	chr8:22821073:G:A	9.88203e-06	-0.977484	-3.15096e-10
22821181	chr8:22821181:T:C	1.33513e-05	-0.906802	0.230216
22821303	chr8:22821303:T:C	1.01059e-05	-1.11157e-10	-0.955082
22821759	chr8:22821759:A:G	2.95884e-06	-1.35132	-0.83208
22822491	chr8:22822491:G:T	1.08942e-05	-1.11157e-10	-0.879975
22822510	chr8:22822510:C:T	5.94273e-05	-1.11157e-10	0.816552
22822568	chr8:22822568:T:G	2.12888e-05	-1.11157e-10	-0.21002
22822586	chr8:22822586:T:TA	7.77217e-06	-1.11157e-10	-1.21765
22823408	chr8:22823408:G:A	1.66171e-05	-1.11157e-10	-0.45777
22823789	chr8:22823789:T:C	1.2255e-05	-0.948374	0.186109
22823885	chr8:22823885:G:A	7.54367e-06	-1.11157e-10	-1.24749
22824094	chr8:22824094:C:T	8.02623e-06	-1.11157e-10	-1.18549
22824126	chr8:22824126:G:T	8.46055e-06	-1.11157e-10	-1.13279
22824569	chr8:22824569:C:T	7.53896e-06	-1.11157e-10	-1.24812
22824576	chr8:22824576:A:G	8.35389e-06	-1.14547	-3.15096e-10
22824604	chr8:22824604:T:G	8.80305e-06	-1.11157e-10	-1.0931
22824819	chr8:22824819:G:A	3.0587e-05	-1.11157e-10	0.152373
22825358	chr8:22825358:C:A	9.0602e-06	-1.11157e-10	-1.06431
22825513	chr8:22825513:G:A	7.57196e-06	-1.11157e-10	-1.24375
22825833	chr8:22825833:G:A	7.18121e-06	-1.11157e-10	-1.29673
22826302	chr8:22826302:C:T	7.37146e-06	-1.11157e-10	-1.27059
22826827	chr8:22826827:T:C	8.5164e-06	-1.11157e-10	-1.12621
22827505	chr8:22827505:T:G	6.17986e-06	-1.44691	-3.15096e-10
22827508	chr8:22827508:T:C	1.98696e-05	-1.10181	0.822801
22827963	chr8:22827963:A:G	1.89894e-06	-1.39083	-1.23608
22828181	chr8:22828181:T:C	1.00148e-05	-0.779572	-0.184564
22829225	chr8:22829225:C:G	8.31614e-06	-1.11157e-10	-1.15
22829246	chr8:22829246:A:G	1.72056e-05	-0.42297	-3.15096e-10
22829465	chr8:22829465:T:C	1.74685e-05	-1.11379	0.705985
22830299	chr8:22830299:T:TG	1.23027e-05	-1.11157e-10	-0.758387
22830304	chr8:22830304:G:T	8.25698e-06	-1.11157e-10	-1.15714
22830918	chr8:22830918:T:C	4.49792e-06	-1.45377	-0.310813
22830937	chr8:22830937:A:C	7.91657e-06	-1.11157e-10	-1.19924
22831058	chr8:22831058:A:G	5.66604e-06	-1.53371	-3.15096e-10
22831145	chr8:22831145:C:G	1.77613e-05	-1.14391	0.752727
22831345	chr8:22831345:C:T	1.07625e-05	-1.11157e-10	-0.892138
22831571	chr8:22831571:T:C	7.45909e-06	-1.11157e-10	-1.25877
22832238	chr8:22832238:T:A	3.64775e-06	-1.54212	-0.431976
22832531	chr8:22832531:T:A	6.44692e-06	-1.4046	-3.15096e-10
22832713	chr8:22832713:A:G	8.79539e-06	-1.11157e-10	-1.09397
22833234	chr8:22833234:T:C	2.5463e-05	-0.961706	0.930729
22833331	chr8:22833331:T:A	6.81435e-06	-1.34917	-3.15096e-10
22833610	chr8:22833610:G:A	7.24939e-06	-1.11157e-10	-1.28728
22833614	chr8:22833614:T:C	7.22328e-06	-1.11157e-10	-1.29089
22834036	chr8:22834036:A:G	5.79682e-06	-1.51089	-3.15096e-10
22834082	chr8:22834082:T:C	3.83452e-05	-1.10686	1.48528
22834234	chr8:22834234:G:A	7.5855e-06	-1.11157e-10	-1.24196
22834381	chr8:22834381:C:T	7.6603e-06	-1.11157e-10	-1.23215
22834658	chr8:22834658:G:A	2.54643e-05	-1.11157e-10	-0.0309239
22835487	chr8:22835487:A:G	3.14938e-06	-1.2194	-0.9016
22835666	chr8:22835666:T:TC	6.79364e-06	-1.35221	-3.15096e-10
22835734	chr8:22835734:T:C	8.94873e-06	-1.11157e-10	-1.07669
22835817	chr8:22835817:A:G	6.15061e-06	-1.33509	-0.11656
22835862	chr8:22835862:G:A	9.387e-06	-1.11157e-10	-1.02888
22836717	chr8:22836717:C:T	8.06941e-06	-1.11157e-10	-1.18012
22836782	chr8:22836782:C:T	5.60625e-06	-1.54432	-3.15096e-10
22837251	chr8:22837251:C:T	5.79356e-06	-1.51146	-3.15096e-10
22837355	chr8:22837355:T:C	8.55187e-06	-1.11157e-10	-1.12205
22839102	chr8:22839102:G:A	7.13391e-06	-1.11157e-10	-1.30334
22839152	chr8:22839152:G:A	9.12392e-06	-1.0573	-3.15096e-10
22839577	chr8:22839577:A:G	1.62447e-06	-1.55181	-1.23122
22839685	chr8:22839685:G:A	8.37097e-06	-1.11157e-10	-1.14343
22840177	chr8:22840177:C:T	4.04589e-06	-0.894624	-0.975877
22840376	chr8:22840376:T:C	1.60371e-05	-1.11157e-10	-0.493298
22840503	chr8:22840503:G:A	4.84671e-05	-1.11157e-10	0.612682
22840587	chr8:22840587:T:C	1.86215e-05	-1.11157e-10	-0.343887
22840593	chr8:22840593:C:T	1.62002e-06	-1.524	-1.26176
22840621	chr8:22840621:A:G	5.80691e-06	-1.47169	-0.0374658
22841271	chr8:22841271:G:A	4.2731e-06	-1.49736	-0.318499
22841549	chr8:22841549:C:T	5.72812e-06	-1.52281	-3.15096e-10
22841706	chr8:22841706:T:G	1.51848e-06	-1.55456	-1.29593
22842324	chr8:22842324:G:A	7.50338e-06	-1.11157e-10	-1.25285
22842605	chr8:22842605:A:G	7.33301e-06	-1.11157e-10	-1.27582
22842973	chr8:22842973:G:A	7.78997e-06	-1.11157e-10	-1.21537
22843323	chr8:22843323:A:G	3.29509e-05	0.226816	-3.15096e-10
22843893	chr8:22843893:G:A	1.5227e-06	-1.56537	-1.28234
22844359	chr8:22844359:C:T	5.61256e-06	-0.984169	-0.559026
22844848	chr8:22844848:T:C	1.81641e-05	-1.11157e-10	-0.368756
22845029	chr8:22845029:G:C	1.39422e-05	-1.11157e-10	-0.633283
22845151	chr8:22845151:A:G	2.96213e-05	-1.11157e-10	0.120292
22845897	chr8:22845897:G:A	1.14521e-05	-0.830027	-3.15096e-10
22845940	chr8:22845940:C:A	1.06898e-05	-1.11157e-10	-0.898916
22846095	chr8:22846095:T:G	2.12296e-05	-1.11157e-10	-0.212807
22846472	chr8:22846472:C:T	2.6434e-06	-1.29184	-1.0043
22846670	chr8:22846670:C:A	1.69035e-05	-1.11157e-10	-0.44068
22846938	chr8:22846938:G:A	1.42525e-05	-1.11157e-10	-0.611267
22847031	chr8:22847031:T:G	7.24468e-06	-1.11157e-10	-1.28793
22847199	chr8:22847199:GT:G	5.86668e-06	-0.896502	-0.602412
22847248	chr8:22847248:G:T	1.55043e-05	-1.11157e-10	-0.527085
22847568	chr8:22847568:C:T	2.8188e-06	-1.24896	-0.982926
22847892	chr8:22847892:C:G	1.48153e-05	-1.11157e-10	-0.572543
22848351	chr8:22848351:G:A	7.59596e-06	-1.11157e-10	-1.24058
22848401	chr8:22848401:CA:C	7.13749e-06	-1.11157e-10	-1.30284
22848411	chr8:22848411:T:A	9.16179e-06	-1.11157e-10	-1.05316
22848478	chr8:22848478:GT:G	4.16078e-06	-0.723646	-1.11885
22848779	chr8:22848779:T:C	3.16709e-05	0.187198	-3.15096e-10
22848845	chr8:22848845:T:A	7.39909e-06	-1.11157e-10	-1.26684
22848874	chr8:22848874:C:T	3.6294e-06	-1.27535	-0.703784
22848934	chr8:22848934:T:C	2.39089e-05	-1.11157e-10	-0.0939504
22849168	chr8:22849168:T:A	7.15007e-06	-1.11157e-10	-1.30108
22849525	chr8:22849525:A:AAC	1.00335e-05	-1.11157e-10	-0.962277
22849561	chr8:22849561:C:T	2.16002e-06	-1.27432	-1.22377
22849585	chr8:22849585:G:C	2.96367e-05	0.12081	-3.15096e-10
22849904	chr8:22849904:T:C	1.63477e-06	-1.47906	-1.29764
22849915	chr8:22849915:C:T	8.84942e-06	-1.11157e-10	-1.08785
22849916	chr8:22849916:G:A	4.69024e-06	-0.58463	-1.13809
22849990	chr8:22849990:C:A	6.38782e-06	-1.41381	-3.15096e-10
22850052	chr8:22850052:G:A	1.92801e-06	-1.42667	-1.18504
22850198	chr8:22850198:C:A	7.54256e-06	-1.11157e-10	-1.24764
22851219	chr8:22851219:G:A	1.03727e-05	-1.11157e-10	-0.92902
22851220	chr8:22851220:G:A	1.39185e-05	-1.11157e-10	-0.634982
22851325	chr8:22851325:T:C	1.55138e-06	-1.52566	-1.3034
22851420	chr8:22851420:C:T	2.03411e-05	-1.11157e-10	-0.255558
22851638	chr8:22851638:A:G	1.98341e-06	-1.45116	-1.13223
22851681	chr8:22851681:A:G	1.60876e-06	-1.49736	-1.29538
22852150	chr8:22852150:T:C	2.38848e-06	-1.41408	-0.983468
22852617	chr8:22852617:TTG:T	9.4313e-05	-1.11157e-10	1.27842
22852867	chr8:22852867:T:C	7.16688e-06	-1.11157e-10	-1.29873
22853103	chr8:22853103:C:T	1.58148e-05	-1.11157e-10	-0.507256
22853199	chr8:22853199:G:T	1.59157e-06	-1.50368	-1.29981
22853519	chr8:22853519:G:T	6.35025e-06	-1.41971	-3.15096e-10
22853763	chr8:22853763:G:T	1.86218e-05	-1.11157e-10	-0.343867
22853805	chr8:22853805:G:A	7.16635e-06	-1.11157e-10	-1.29881
22853976	chr8:22853976:A:G	7.78064e-06	-1.11157e-10	-1.21656
22854071	chr8:22854071:G:A	9.27477e-06	-1.0409	-3.15096e-10
22854564	chr8:22854564:G:A	2.74985e-06	-0.983669	-1.27299
22855029	chr8:22855029:CACACACACACACACAT:C	1.08156e-05	-0.887213	-3.15096e-10
22855141	chr8:22855141:G:T	6.10118e-06	-1.45972	-3.15096e-10
22855499	chr8:22855499:T:C	1.94043e-06	-1.50568	-1.09962
22855538	chr8:22855538:C:T	5.74625e-06	-1.51966	-3.15096e-10
22856294	chr8:22856294:C:G	1.97797e-05	-1.11157e-10	-0.283547
22856458	chr8:22856458:T:A	5.25331e-06	-1.55939	-0.0499583
22856569	chr8:22856569:T:C	2.66507e-06	-1.54266	-0.745308
22856580	chr8:22856580:A:G	2.08449e-05	-0.231092	-3.15096e-10
22856703	chr8:22856703:G:A	7.66345e-06	-1.11157e-10	-1.23174
22857337	chr8:22857337:C:T	5.48475e-06	-1.56623	-3.15096e-10
22857862	chr8:22857862:G:C	3.3078e-05	-1.11157e-10	0.230665
22857970	chr8:22857970:G:A	7.98629e-06	-1.11157e-10	-1.19048
22858684	chr8:22858684:T:A	7.16471e-06	-1.11157e-10	-1.29903
22858745	chr8:22858745:G:A	1.78838e-05	-1.11157e-10	-0.384309
22859343	chr8:22859343:A:G	1.44368e-05	-0.598425	-3.15096e-10
22859413	chr8:22859413:C:A	3.60013e-06	-1.4932	-0.494035
22859481	chr8:22859481:T:C	5.15695e-06	-1.51846	-0.1094
22859591	chr8:22859591:G:A	1.49793e-05	-0.561533	-3.15096e-10
22860724	chr8:22860724:T:C	5.81735e-06	-1.43318	-0.0741807
22861652	chr8:22861652:G:A	1.58815e-05	-1.11157e-10	-0.503047
22861886	chr8:22861886:C:T	1.51594e-06	-1.55475	-1.29742
22861897	chr8:22861897:T:C	7.61004e-06	-1.11157e-10	-1.23873
22861925	chr8:22861925:C:T	6.7959e-06	-0.642985	-0.708898
22862458	chr8:22862458:A:T	8.43903e-06	-1.11157e-10	-1.13533
22862510	chr8:22862510:G:A	2.23667e-06	-1.227	-1.23621
22862908	chr8:22862908:C:A	7.13594e-06	-1.11157e-10	-1.30306
22862982	chr8:22862982:T:C	5.53371e-06	-1.55734	-3.15096e-10
22863170	chr8:22863170:G:A	2.52314e-06	-1.44658	-0.89612
22863515	chr8:22863515:G:C	7.3608e-06	-1.11157e-10	-1.27203
22863684	chr8:22863684:T:C	7.14734e-06	-1.11157e-10	-1.30146
22863720	chr8:22863720:C:T	6.54188e-06	-0.419479	-0.970499
22863795	chr8:22863795:G:C	7.2612e-06	-1.11157e-10	-1.28566
22863891	chr8:22863891:T:C	6.72716e-06	-1.36205	-3.15096e-10
22864025	chr8:22864025:A:G	9.11371e-06	0.245287	-1.30371
22864446	chr8:22864446:GA:G	1.67372e-06	-1.55977	-1.19339
22865084	chr8:22865084:C:T	7.26775e-06	-1.11157e-10	-1.28476
22865700	chr8:22865700:G:A	7.67165e-06	-1.11157e-10	-1.23067
22865964	chr8:22865964:C:G	5.77129e-06	-1.51531	-3.15096e-10
22866019	chr8:22866019:C:T	7.25936e-06	-1.11157e-10	-1.28591
22866177	chr8:22866177:T:C	7.28784e-06	-1.11157e-10	-1.28199
22866844	chr8:22866844:C:G	7.21981e-06	-1.11157e-10	-1.29137
22867214	chr8:22867214:T:A	7.7693e-06	-1.21802	-3.15096e-10
22867215	chr8:22867215:C:T	8.18315e-06	-1.16613	-3.15096e-10
22867324	chr8:22867324:C:T	5.48562e-06	-1.56607	-3.15096e-10
22867515	chr8:22867515:C:T	2.00241e-05	-0.519048	0.247785
22867653	chr8:22867653:C:T	5.53167e-06	-0.372574	-1.18514
22868092	chr8:22868092:T:C	1.72005e-06	-1.43255	-1.2933
22868213	chr8:22868213:C:T	3.6671e-06	-0.949189	-1.01961
22868493	chr8:22868493:C:G	1.54451e-06	-1.56611	-1.26739
22868823	chr8:22868823:C:CTCCT	5.5554e-06	-1.55343	-3.15096e-10
22869064	chr8:22869064:T:C	1.95969e-05	-1.11157e-10	-0.292831
22869126	chr8:22869126:T:C	7.21066e-06	-1.11157e-10	-1.29264
22869465	chr8:22869465:A:G	7.4258e-06	-1.11157e-10	-1.26324
22869850	chr8:22869850:A:G	1.35283e-05	-1.11157e-10	-0.663416
22869996	chr8:22869996:G:C	1.96846e-05	-1.11157e-10	-0.288366
22870907	chr8:22870907:A:G	1.03777e-05	-1.11157e-10	-0.928541
22871000	chr8:22871000:T:C	1.27032e-05	-1.11157e-10	-0.726348
22871143	chr8:22871143:A:T	1.52283e-05	-0.545046	-3.15096e-10
22871175	chr8:22871175:C:T	1.11671e-05	-1.11157e-10	-0.855234
22871421	chr8:22871421:G:A	5.6154e-06	-1.54269	-3.15096e-10
22871635	chr8:22871635:A:G	7.22129e-06	-1.11157e-10	-1.29117
22871758	chr8:22871758:T:C	7.17903e-06	-1.11157e-10	-1.29704
22871901	chr8:22871901:C:T	9.16651e-06	-1.11157e-10	-1.05264
22872569	chr8:22872569:G:A	4.58341e-06	-1.17232	-0.573435
22872667	chr8:22872667:G:A	8.95444e-06	-1.11157e-10	-1.07605
22872716	chr8:22872716:AC:A	1.24486e-05	-0.746595	-3.15096e-10
22872753	chr8:22872753:C:T	1.80822e-06	-1.50286	-1.173
22873699	chr8:22873699:A:G	7.14489e-06	-1.11157e-10	-1.3018
22874182	chr8:22874182:A:C	2.14025e-06	-1.24407	-1.26321
22874302	chr8:22874302:A:G	8.9979e-06	0.0675198	-1.13873
22875216	chr8:22875216:A:G	1.30667e-05	-0.698133	-3.15096e-10
22875295	chr8:22875295:CT:C	7.12769e-06	-1.11157e-10	-1.30422
22875300	chr8:22875300:A:G	7.12795e-06	-1.11157e-10	-1.30418
22875378	chr8:22875378:A:G	2.56079e-06	-1.56613	-0.76175
22875451	chr8:22875451:T:C	8.3105e-06	-1.11157e-10	-1.15068
22875780	chr8:22875780:G:A	2.45835e-06	-1.56091	-0.807803
22875838	chr8:22875838:T:C	1.33638e-05	-1.11157e-10	-0.675652
22875847	chr8:22875847:C:T	7.67756e-06	-1.11157e-10	-1.2299
22876038	chr8:22876038:TA:T	1.55272e-06	-1.53095	-1.29724
22876738	chr8:22876738:C:T	7.12782e-06	-1.11157e-10	-1.3042
22876844	chr8:22876844:T:C	1.76592e-05	-1.11157e-10	-0.396945
22877020	chr8:22877020:G:C	1.26133e-05	-0.733448	-3.15096e-10
22877368	chr8:22877368:C:T	2.20971e-06	-1.43556	-1.03978
22878410	chr8:22878410:G:C	5.48471e-06	-1.56624	-3.15096e-10
22878702	chr8:22878702:G:T	6.01518e-06	-1.47392	-3.15096e-10
22879521	chr8:22879521:C:T	1.77821e-05	-0.390007	-3.15096e-10
22879547	chr8:22879547:T:A	1.19889e-05	-0.784225	-3.15096e-10
22879685	chr8:22879685:G:C	7.28885e-06	-1.11157e-10	-1.28186
22879733	chr8:22879733:C:T	7.74422e-06	-1.11157e-10	-1.22126
22879810	chr8:22879810:C:T	7.16166e-06	-1.11157e-10	-1.29946
22879895	chr8:22879895:A:G	1.58635e-06	-1.52932	-1.27745
22880009	chr8:22880009:T:G	2.35849e-05	0.0151848	-0.12278
22880157	chr8:22880157:G:T	4.72849e-06	-0.411136	-1.30346
22880160	chr8:22880160:T:G	6.40387e-06	-0.463612	-0.947688
22880179	chr8:22880179:C:T	7.31042e-06	-1.11157e-10	-1.2789
22880379	chr8:22880379:T:C	7.41778e-06	-1.11157e-10	-1.26432
22880458	chr8:22880458:C:T	1.9181e-06	-1.54831	-1.06855
22880477	chr8:22880477:A:C	8.14421e-06	-1.11157e-10	-1.17089
22880527	chr8:22880527:C:T	1.6403e-06	-1.54212	-1.2312
22880593	chr8:22880593:C:T	2.97237e-06	-1.56616	-0.612678
22880798	chr8:22880798:C:A	1.40333e-05	-1.11157e-10	-0.626765
22880942	chr8:22880942:G:T	7.2121e-06	-1.11157e-10	-1.29244
22881637	chr8:22881637:T:C	8.54505e-06	-1.11157e-10	-1.12285
22881802	chr8:22881802:C:T	7.3194e-06	-1.11157e-10	-1.27767
22882266	chr8:22882266:G:A	1.81701e-06	-1.36717	-1.30384
22882328	chr8:22882328:G:A	1.27181e-05	-0.725173	-3.15096e-10
22882539	chr8:22882539:A:G	9.69176e-06	-1.11157e-10	-0.996926
22882812	chr8:22882812:C:T	4.15468e-06	-1.40333	-0.440632
22882865	chr8:22882865:T:C	1.54604e-06	-1.5429	-1.28961
22883126	chr8:22883126:G:A	2.67959e-06	-1.45905	-0.823482
22883165	chr8:22883165:G:GATTA	9.24077e-06	-1.11157e-10	-1.04458
22883197	chr8:22883197:C:T	1.26316e-05	-0.732002	-3.15096e-10
22883383	chr8:22883383:G:C	3.02672e-06	-1.31841	-0.842314
22883704	chr8:22883704:G:C	7.13131e-06	-1.11157e-10	-1.30371
22883923	chr8:22883923:C:T	7.69726e-06	-1.11157e-10	-1.22734
22883948	chr8:22883948:T:C	2.18116e-06	-1.2064	-1.28195
22884075	chr8:22884075:A:C	7.18668e-06	-1.11157e-10	-1.29597
22884390	chr8:22884390:C:T	7.80924e-06	-1.11157e-10	-1.21289
22884828	chr8:22884828:C:A	7.28283e-06	-1.56634	0.28366
22885294	chr8:22885294:C:T	1.27312e-05	-0.724143	-3.15096e-10
22885594	chr8:22885594:C:T	8.77999e-06	-1.11157e-10	-1.09573
22886067	chr8:22886067:A:G	1.04238e-05	-0.924109	-3.15096e-10
22886204	chr8:22886204:G:A	1.76649e-05	-0.396624	-3.15096e-10
22886381	chr8:22886381:T:C	7.12742e-06	-1.11157e-10	-1.30425
22886588	chr8:22886588:G:A	8.29627e-06	-1.11157e-10	-1.1524
22886595	chr8:22886595:C:A	2.90014e-06	-1.36033	-0.843114
22886705	chr8:22886705:G:A	1.19099e-05	-1.11157e-10	-0.79083
22886951	chr8:22886951:C:G	7.27204e-06	-1.11157e-10	-1.28417
22887051	chr8:22887051:T:C	2.07908e-06	-1.48821	-1.04807
22887296	chr8:22887296:C:A	9.14687e-06	-1.11157e-10	-1.05479
22887305	chr8:22887305:T:C	1.10191e-05	-1.11157e-10	-0.86857
22887358	chr8:22887358:A:G	1.20573e-05	-1.11157e-10	-0.778528
22887523	chr8:22887523:C:T	8.03863e-06	-1.11157e-10	-1.18394
22887704	chr8:22887704:G:A	1.22849e-05	-1.11157e-10	-0.75983
22888119	chr8:22888119:G:A	7.30574e-06	-1.11157e-10	-1.27954
22888215	chr8:22888215:A:T	6.2416e-06	-1.43697	-3.15096e-10
22888556	chr8:22888556:T:C	5.99964e-06	-1.56573	0.089224
22888578	chr8:22888578:C:G	1.2341e-05	-1.11157e-10	-0.755278
22888959	chr8:22888959:G:A	1.02335e-05	-0.942535	-3.15096e-10
22889257	chr8:22889257:A:G	1.73902e-05	-1.11157e-10	-0.412295
22889426	chr8:22889426:T:C	1.01467e-05	-1.5629	0.611851
22889581	chr8:22889581:G:A	4.32825e-05	0.499546	-3.15096e-10
22890139	chr8:22890139:C:T	1.49524e-05	-1.11157e-10	-0.56333
22890145	chr8:22890145:C:A	7.14811e-06	-1.11157e-10	-1.30135
22890160	chr8:22890160:C:T	9.37337e-06	-1.55901	0.528677
22890358	chr8:22890358:A:T	9.0075e-06	-1.55961	0.489469
22890402	chr8:22890402:G:C	7.41804e-06	-1.56109	0.296808
22890655	chr8:22890655:G:A	8.92251e-06	-1.11157e-10	-1.07962
22890819	chr8:22890819:A:C	3.62228e-06	-0.685421	-1.29568
22890868	chr8:22890868:C:A	9.48154e-06	-1.11157e-10	-1.01886
22891016	chr8:22891016:G:A	9.15482e-06	-1.11157e-10	-1.05392
22891283	chr8:22891283:C:A	9.12579e-06	-1.11157e-10	-1.0571
22891773	chr8:22891773:G:A	9.48538e-06	-1.11157e-10	-1.01845
22892042	chr8:22892042:C:T	1.14336e-05	-1.11157e-10	-0.831643
22892448	chr8:22892448:G:A	1.42761e-05	-1.4645	0.854884
22892672	chr8:22892672:ATCT:A	7.22341e-06	-1.11157e-10	-1.29087
22892731	chr8:22892731:C:A	1.5775e-05	-1.11157e-10	-0.509773
22892743	chr8:22892743:C:T	3.01465e-06	-1.12885	-1.03586
22892744	chr8:22892744:G:A	1.53121e-05	-1.11157e-10	-0.539555
22893058	chr8:22893058:C:T	3.14786e-06	-1.55742	-0.564058
22893304	chr8:22893304:G:A	3.77987e-06	-0.805271	-1.13324
22893552	chr8:22893552:G:A	3.71909e-06	-1.03184	-0.922881
22893711	chr8:22893711:G:A	1.13945e-05	-1.38389	0.548816
22893843	chr8:22893843:A:G	3.13853e-06	-0.885845	-1.2386
22894081	chr8:22894081:G:A	3.41243e-06	-0.882988	-1.15779
22894468	chr8:22894468:G:C	2.95301e-06	-1.02338	-1.16199
22894674	chr8:22894674:G:A	7.16443e-06	-1.11157e-10	-1.29907
22894879	chr8:22894879:A:C	5.49447e-06	-1.56446	-3.15096e-10
22895142	chr8:22895142:T:C	3.46152e-05	-1.11157e-10	0.276089
22895276	chr8:22895276:G:A	7.2196e-06	-1.11157e-10	-1.2914
22895285	chr8:22895285:G:A	1.54124e-06	-1.54556	-1.29006
22896348	chr8:22896348:C:T	2.05492e-05	-1.11157e-10	-0.245378
22896449	chr8:22896449:G:A	1.91765e-06	-1.36813	-1.24897
22896481	chr8:22896481:CT:C	4.69666e-06	-0.703339	-1.01801
22896786	chr8:22896786:C:T	2.05335e-06	-1.42036	-1.12837
22897910	chr8:22897910:G:C	1.24418e-05	-1.11157e-10	-0.747143
22897927	chr8:22897927:A:G	1.74966e-05	-1.11157e-10	-0.406193
22898085	chr8:22898085:T:C	1.46993e-05	-1.11157e-10	-0.580403
22898195	chr8:22898195:C:T	7.49398e-06	-1.11157e-10	-1.2541
22898209	chr8:22898209:T:C	2.11067e-06	-1.56639	-0.954806
22898613	chr8:22898613:G:A	2.10046e-06	-1.52507	-1.00098
22898812	chr8:22898812:G:A	2.12121e-06	-1.51604	-1.00017
22899007	chr8:22899007:C:T	2.08573e-06	-1.53048	-1.0026
22899479	chr8:22899479:G:A	1.93258e-06	-1.52473	-1.08462
22899491	chr8:22899491:T:A	1.90951e-05	-0.318768	-3.15096e-10
22899784	chr8:22899784:T:C	7.30694e-06	-1.11157e-10	-1.27938
22899910	chr8:22899910:AC:A	4.59614e-06	-0.447018	-1.29597
22900584	chr8:22900584:G:A	1.1492e-05	-1.11157e-10	-0.826554
22900997	chr8:22900997:C:T	1.45572e-05	-0.590117	-3.15096e-10
22901002	chr8:22901002:G:C	2.04154e-06	-1.56189	-0.992603
22901161	chr8:22901161:A:G	2.71256e-05	-1.11157e-10	0.0322769
22901576	chr8:22901576:C:T	2.81286e-05	-1.11157e-10	0.0685837
22901577	chr8:22901577:T:G	7.14215e-06	-1.11157e-10	-1.30219
22901735	chr8:22901735:T:C	2.08651e-05	-1.11157e-10	-0.230122
22902197	chr8:22902197:T:C	2.14122e-06	-1.21135	-1.29548
22902270	chr8:22902270:G:A	7.25423e-06	-1.11157e-10	-1.28662
22902413	chr8:22902413:A:G	9.21106e-06	-1.11157e-10	-1.0478
22902463	chr8:22902463:T:G	2.40315e-05	-0.0888345	-3.15096e-10
22902470	chr8:22902470:A:C	2.4872e-06	-1.56349	-0.793552
22902474	chr8:22902474:T:C	7.15617e-06	-1.11157e-10	-1.30023
22902748	chr8:22902748:G:T	1.90321e-06	-1.35467	-1.26999
22902989	chr8:22902989:C:T	3.57208e-05	0.307531	-3.15096e-10
22903141	chr8:22903141:A:G	7.28953e-06	-1.11157e-10	-1.28176
22903173	chr8:22903173:C:T	6.73016e-06	-1.3616	-3.15096e-10
22903199	chr8:22903199:T:C	7.63711e-06	-1.11157e-10	-1.23518
22903356	chr8:22903356:A:G	8.63035e-06	-1.11157e-10	-1.11292
22903512	chr8:22903512:G:A	7.2473e-06	-1.11157e-10	-1.28757
22903950	chr8:22903950:T:C	3.76121e-06	-1.09004	-0.85342
22904084	chr8:22904084:G:C	1.83524e-06	-1.38513	-1.2759
22904580	chr8:22904580:A:G	7.97909e-06	-1.11157e-10	-1.19138
22904608	chr8:22904608:C:T	7.37904e-06	-1.11157e-10	-1.26956
22904662	chr8:22904662:G:A	2.40274e-05	0.946868	-1.03588
22904811	chr8:22904811:A:G	1.11469e-05	-0.632353	-0.224691
22904884	chr8:22904884:C:T	7.27803e-06	-1.11157e-10	-1.28334
22905227	chr8:22905227:C:T	7.20405e-06	-1.11157e-10	-1.29356
22905501	chr8:22905501:T:C	6.18041e-06	-0.692082	-0.754736
22905735	chr8:22905735:A:G	1.82838e-06	-1.41846	-1.24631
22905996	chr8:22905996:C:T	7.29602e-06	-1.11157e-10	-1.28087
22905998	chr8:22905998:C:T	7.29602e-06	-1.11157e-10	-1.28087
22906050	chr8:22906050:A:G	8.64541e-06	-1.11157e-10	-1.11117
22906269	chr8:22906269:T:C	1.84469e-06	-1.36472	-1.29117
22906316	chr8:22906316:C:G	6.97295e-06	-1.32616	-3.15096e-10
22906407	chr8:22906407:T:C	4.44106e-06	-0.694337	-1.08297
22906539	chr8:22906539:C:G	1.42307e-05	-0.612797	-3.15096e-10
22906632	chr8:22906632:A:T	2.67109e-06	-1.0379	-1.24782
22906736	chr8:22906736:A:T	1.49968e-06	-1.55872	-1.30424
22907228	chr8:22907228:G:A	1.56991e-05	-1.11157e-10	-0.514601
22907333	chr8:22907333:G:A	7.62641e-06	-1.11157e-10	-1.23658
22907354	chr8:22907354:A:T	1.37001e-05	-0.650801	-3.15096e-10
22907801	chr8:22907801:T:C	2.45819e-06	-1.07583	-1.29295
22908456	chr8:22908456:A:G	1.50616e-06	-1.56588	-1.29276
22908725	chr8:22908725:C:T	1.51219e-06	-1.56157	-1.29307
22909036	chr8:22909036:C:T	1.53943e-06	-1.56615	-1.27064
22909158	chr8:22909158:C:G	1.4473e-05	-0.595916	-3.15096e-10
22909197	chr8:22909197:G:A	1.27792e-05	-1.11157e-10	-0.720382
22909259	chr8:22909259:T:C	7.27062e-06	-1.11157e-10	-1.28436
22909996	chr8:22909996:A:T	9.51523e-06	-1.11157e-10	-1.01531
22910023	chr8:22910023:G:T	2.94287e-06	-0.900519	-1.2883
22910300	chr8:22910300:C:T	4.5031e-06	-0.698472	-1.06496
22910302	chr8:22910302:T:C	4.26308e-06	-0.909466	-0.908745
22910333	chr8:22910333:C:T	7.59524e-06	-1.11157e-10	-1.24068
22910792	chr8:22910792:C:T	8.23936e-06	-1.11157e-10	-1.15928
22911094	chr8:22911094:C:T	7.17136e-06	-1.11157e-10	-1.29811
22911375	chr8:22911375:C:T	9.26621e-06	-1.11157e-10	-1.04183
22911541	chr8:22911541:T:C	1.48861e-06	-1.56638	-1.30397
22911692	chr8:22911692:G:A	7.34735e-06	-1.11157e-10	-1.27386
22911899	chr8:22911899:A:G	1.03375e-05	-1.11157e-10	-0.932419
22912085	chr8:22912085:G:A	2.17821e-06	-1.55594	-0.933753
22912161	chr8:22912161:C:G	1.61895e-06	-1.48399	-1.30243
22912217	chr8:22912217:G:T	1.23431e-05	-0.755101	-3.15096e-10
22912255	chr8:22912255:A:G	1.59064e-06	-1.50386	-1.30021
22912533	chr8:22912533:G:A	1.85798e-06	-1.51711	-1.13161
22912718	chr8:22912718:G:C	2.82036e-06	-1.39039	-0.840943
22912755	chr8:22912755:C:T	2.57676e-06	-1.32903	-0.99264
22912769	chr8:22912769:G:A	1.21272e-05	-1.11157e-10	-0.772748
22912872	chr8:22912872:C:T	2.64572e-06	-1.44934	-0.845921
22912896	chr8:22912896:G:T	2.00253e-06	-1.44744	-1.12635
22913039	chr8:22913039:C:T	7.43946e-06	-1.11157e-10	-1.2614
22913047	chr8:22913047:T:C	1.19e-05	-1.11157e-10	-0.79166
22913491	chr8:22913491:T:C	1.64636e-06	-1.55234	-1.21729
22913525	chr8:22913525:A:G	9.46584e-06	-1.11157e-10	-1.02051
22913614	chr8:22913614:G:T	2.25544e-05	-1.11157e-10	-0.152274
22913741	chr8:22913741:C:G	1.14256e-05	-1.11157e-10	-0.832345
22913862	chr8:22913862:G:C	5.52473e-06	-1.55897	-3.15096e-10
22914274	chr8:22914274:A:G	2.61899e-06	-1.32811	-0.977306
22914565	chr8:22914565:C:T	2.06594e-06	-1.36342	-1.17919
22914871	chr8:22914871:A:G	2.10716e-06	-1.34718	-1.17568
22914939	chr8:22914939:A:G	7.18023e-06	-1.52701	0.23014
22915061	chr8:22915061:C:G	7.24506e-06	-1.11157e-10	-1.28788
22915121	chr8:22915121:C:T	7.55578e-06	-1.5158	0.269906
22915194	chr8:22915194:T:A	7.25845e-06	-1.11157e-10	-1.28604
22915518	chr8:22915518:C:G	1.22227e-05	-1.11157e-10	-0.764907
22915789	chr8:22915789:G:A	3.84685e-06	-1.27962	-0.641325
22915874	chr8:22915874:A:G	4.54884e-06	-0.451582	-1.30175
22915885	chr8:22915885:A:G	3.72449e-06	-1.25915	-0.694119
22916130	chr8:22916130:A:G	1.71389e-05	-1.35249	0.92564
22916145	chr8:22916145:A:G	3.93344e-06	-0.606766	-1.29192
22916700	chr8:22916700:ACTCT:A	7.47156e-06	-1.11157e-10	-1.2571
22916817	chr8:22916817:A:G	3.49098e-06	-0.730708	-1.28731
22917127	chr8:22917127:GA:G	1.74497e-05	-1.11157e-10	-0.408881
22917208	chr8:22917208:C:G	7.28509e-06	-1.11157e-10	-1.28237
22917289	chr8:22917289:A:G	0.000265204	-1.11157e-10	2.3123
22917458	chr8:22917458:C:T	1.14735e-05	-1.11157e-10	-0.828161
22917554	chr8:22917554:G:A	8.58004e-06	-1.11157e-10	-1.11876
22917631	chr8:22917631:G:GC	1.62766e-06	-1.56592	-1.21514
22917714	chr8:22917714:T:C	1.49583e-06	-1.56552	-1.3
22917816	chr8:22917816:A:G	2.37501e-06	-1.53505	-0.868149
22917906	chr8:22917906:A:G	1.49931e-06	-1.56639	-1.29681
22918141	chr8:22918141:T:C	7.86309e-06	-1.11157e-10	-1.20602
22918342	chr8:22918342:G:A	1.55463e-06	-1.52274	-1.30422
22918605	chr8:22918605:G:A	2.36835e-05	-1.11157e-10	-0.103425
22918701	chr8:22918701:A:G	8.10974e-06	-1.11157e-10	-1.17514
22918738	chr8:22918738:G:A	8.28778e-06	-1.11157e-10	-1.15342
22919259	chr8:22919259:A:G	1.76001e-06	-1.50865	-1.19424
22919283	chr8:22919283:T:C	2.43641e-06	-1.07345	-1.30422
22919901	chr8:22919901:G:A	2.08902e-05	-0.228922	-3.15096e-10
22919923	chr8:22919923:G:A	7.77893e-06	-1.11157e-10	-1.21678
22920556	chr8:22920556:A:G	7.5006e-06	-1.25322	-3.15096e-10
22920968	chr8:22920968:C:T	7.25661e-06	-1.11157e-10	-1.28629
22921133	chr8:22921133:C:A	1.9833e-06	-1.29894	-1.2845
22921498	chr8:22921498:C:A	2.45551e-06	-1.41002	-0.959846
22921540	chr8:22921540:G:A	8.08563e-06	-1.11157e-10	-1.17811
22921557	chr8:22921557:C:T	8.96208e-06	-1.11157e-10	-1.0752
22921765	chr8:22921765:T:C	6.29665e-06	-1.42818	-3.15096e-10
22921782	chr8:22921782:T:C	7.49801e-06	-1.11157e-10	-1.25356
22921909	chr8:22921909:G:A	1.05933e-05	-1.11157e-10	-0.90798
22921914	chr8:22921914:C:T	7.14383e-06	-1.11157e-10	-1.30195
22921987	chr8:22921987:C:T	8.80245e-06	-1.09317	-3.15096e-10
22921993	chr8:22921993:T:C	1.13087e-05	-1.11157e-10	-0.842631
22922162	chr8:22922162:C:T	3.56106e-06	-0.847293	-1.15085
22922589	chr8:22922589:A:C	1.61456e-06	-1.56435	-1.22479
22922772	chr8:22922772:C:G	3.47319e-06	-0.740197	-1.28293
22923041	chr8:22923041:G:A	5.87241e-06	-0.404247	-1.09369
22923209	chr8:22923209:T:C	1.88645e-05	-1.11157e-10	-0.330921
22923492	chr8:22923492:G:A	8.28218e-06	-1.11157e-10	-1.1541
22923678	chr8:22923678:A:T	7.16579e-06	-1.11157e-10	-1.29888
22923716	chr8:22923716:A:C	8.36946e-06	-1.11157e-10	-1.14361
22924175	chr8:22924175:C:T	6.57692e-06	-1.38464	-3.15096e-10
22924343	chr8:22924343:G:A	1.27571e-05	-1.11157e-10	-0.722111
22924531	chr8:22924531:T:C	7.14305e-06	-1.11157e-10	-1.30206
22924758	chr8:22924758:G:A	1.13161e-05	-0.841976	-3.15096e-10
22925120	chr8:22925120:A:C	1.56344e-06	-1.54715	-1.27417
22925141	chr8:22925141:C:T	7.17884e-06	-1.11157e-10	-1.29706
22925150	chr8:22925150:A:T	2.16682e-06	-1.41851	-1.07643
22925355	chr8:22925355:A:C	8.84535e-06	-1.11157e-10	-1.08831
22925495	chr8:22925495:A:G	2.19575e-06	-1.2787	-1.20298
22925511	chr8:22925511:C:T	1.91445e-06	-1.32245	-1.29632
22925657	chr8:22925657:C:A	6.14088e-06	-1.45323	-3.15096e-10
22925855	chr8:22925855:A:T	2.46541e-06	-1.56591	-0.799936
22926009	chr8:22926009:T:G	8.56102e-06	-1.11157e-10	-1.12098
22926034	chr8:22926034:G:A	7.98883e-06	-1.11157e-10	-1.19016
22926161	chr8:22926161:A:G	2.43047e-06	-1.56634	-0.813777
22926320	chr8:22926320:C:T	9.64534e-06	-1.11157e-10	-1.00173
22926438	chr8:22926438:G:T	2.2998e-06	-1.56058	-0.874803
22926841	chr8:22926841:C:T	2.07298e-06	-1.26985	-1.26937
22927222	chr8:22927222:G:A	5.16304e-06	-0.893604	-0.733072
22927267	chr8:22927267:GTCTC:G	1.0345e-05	-1.11157e-10	-0.931697
22927534	chr8:22927534:C:T	2.26987e-06	-1.2827	-1.16578
22927749	chr8:22927749:G:A	7.21024e-06	-1.11157e-10	-1.2927
22927848	chr8:22927848:C:A	3.35131e-06	-1.45374	-0.605113
22927891	chr8:22927891:G:A	7.5897e-06	-1.11157e-10	-1.24141
22928043	chr8:22928043:T:C	8.607e-06	-1.11157e-10	-1.11563
22928089	chr8:22928089:C:T	3.85007e-06	-1.52173	-0.398383
22928232	chr8:22928232:C:T	8.36714e-06	-1.11157e-10	-1.14389
22928252	chr8:22928252:G:C	3.23543e-06	-1.44722	-0.646818
22928255	chr8:22928255:C:T	2.6073e-06	-1.0476	-1.26228
22928312	chr8:22928312:G:C	3.034e-06	-1.2762	-0.882122
22928323	chr8:22928323:T:C	7.65619e-06	-1.11157e-10	-1.23269
22928351	chr8:22928351:C:T	3.34388e-06	-1.4089	-0.652174
22928421	chr8:22928421:C:A	1.72657e-05	-1.11157e-10	-0.419478
22928442	chr8:22928442:AATCGT:A	7.13234e-06	-1.11157e-10	-1.30356
22928508	chr8:22928508:A:G	2.97222e-06	-1.36825	-0.810645
22928630	chr8:22928630:G:A	7.39526e-06	-1.11157e-10	-1.26736
22928637	chr8:22928637:A:C	3.61086e-06	-1.45519	-0.529064
22928816	chr8:22928816:C:T	7.20159e-06	-1.2939	-3.15096e-10
22928928	chr8:22928928:G:A	2.60175e-05	-0.00943243	-3.15096e-10
22929017	chr8:22929017:T:TC	1.02571e-05	-1.11157e-10	-0.94023
22929483	chr8:22929483:C:A	4.0459e-06	-1.46191	-0.40859
22929537	chr8:22929537:G:A	2.66654e-06	-1.07784	-1.20959
22929912	chr8:22929912:C:T	5.66265e-06	-1.47674	-0.0575737
22930373	chr8:22930373:T:A	3.95991e-06	-1.47386	-0.418126
22930556	chr8:22930556:G:A	8.88486e-06	-1.11157e-10	-1.08385
22931048	chr8:22931048:C:T	7.2294e-06	-1.11157e-10	-1.29005
22931387	chr8:22931387:C:A	4.11707e-05	-1.11157e-10	0.449526
22931664	chr8:22931664:G:A	1.45102e-05	-1.11157e-10	-0.593348
22931671	chr8:22931671:C:T	3.3244e-06	-0.936589	-1.13032
22931850	chr8:22931850:C:T	1.59282e-05	-1.11157e-10	-0.500111
22931857	chr8:22931857:TCTC:T	7.26587e-06	-1.11157e-10	-1.28501
22932245	chr8:22932245:G:A	7.91432e-06	-1.11157e-10	-1.19953
22932305	chr8:22932305:AG:A	3.13875e-06	-0.857241	-1.26713
22932698	chr8:22932698:GCCT:G	3.29544e-06	-0.819107	-1.25655
22932826	chr8:22932826:G:A	8.37601e-06	-1.14283	-3.15096e-10
22933064	chr8:22933064:G:T	2.99473e-06	-0.972693	-1.19866
22933106	chr8:22933106:G:T	7.53792e-06	-1.11157e-10	-1.24826
22933154	chr8:22933154:G:T	1.78901e-05	-1.11157e-10	-0.383954
22933285	chr8:22933285:G:C	8.41012e-06	-1.11157e-10	-1.13877
22933423	chr8:22933423:G:C	3.62347e-06	-0.826996	-1.15377
22933569	chr8:22933569:G:T	2.16242e-06	-1.34813	-1.14884
22933645	chr8:22933645:C:A	7.12895e-06	-1.11157e-10	-1.30404
22933698	chr8:22933698:G:C	8.05222e-06	-1.11157e-10	-1.18225
22935130	chr8:22935130:T:C	7.1427e-06	-1.11157e-10	-1.30211
22935283	chr8:22935283:A:G	3.36422e-06	-0.767083	-1.28792
22935333	chr8:22935333:C:A	7.25072e-06	-1.11157e-10	-1.2871
22935634	chr8:22935634:C:T	2.01912e-06	-1.55952	-1.00602
22935938	chr8:22935938:T:C	3.46658e-06	-0.746537	-1.2785
22936177	chr8:22936177:A:G	8.99475e-06	-1.11157e-10	-1.07156
22936226	chr8:22936226:TGAG:T	7.87726e-06	-1.11157e-10	-1.20422
22936558	chr8:22936558:A:T	1.98558e-05	-1.11157e-10	-0.279707
22936570	chr8:22936570:C:T	7.16689e-06	-1.11157e-10	-1.29873
22936606	chr8:22936606:C:T	7.18539e-06	-1.11157e-10	-1.29615
22936725	chr8:22936725:T:G	8.019e-06	-1.11157e-10	-1.18639
22936738	chr8:22936738:C:T	2.90403e-06	-0.906638	-1.29546
22936949	chr8:22936949:G:A	1.78215e-06	-1.39133	-1.29905
22937745	chr8:22937745:G:A	3.05496e-06	-0.863505	-1.28793
22938363	chr8:22938363:C:A	1.74804e-05	-1.11157e-10	-0.407119
22938502	chr8:22938502:TTTTG:T	1.89382e-06	-1.33678	-1.29283
22938636	chr8:22938636:G:C	8.22867e-06	-1.11157e-10	-1.16058
22938704	chr8:22938704:C:T	7.68544e-06	-1.11157e-10	-1.22887
22938718	chr8:22938718:T:C	1.75375e-05	-1.11157e-10	-0.403862
22938805	chr8:22938805:G:A	4.11536e-06	-0.928194	-0.925282
22938845	chr8:22938845:C:T	7.50779e-06	-1.11157e-10	-1.25226
22939045	chr8:22939045:A:C	7.86905e-06	-1.11157e-10	-1.20526
22939283	chr8:22939283:G:T	2.2229e-06	-1.33375	-1.13564
22939459	chr8:22939459:A:G	2.63898e-06	-1.53736	-0.760451
22939530	chr8:22939530:T:C	7.60193e-06	-1.11157e-10	-1.2398
22939888	chr8:22939888:G:T	2.10717e-06	-1.39458	-1.12828
22939974	chr8:22939974:C:T	9.59554e-06	-1.11157e-10	-1.0069
22940061	chr8:22940061:T:C	3.72264e-06	-1.09419	-0.859585
22940062	chr8:22940062:G:A	2.25332e-06	-1.24474	-1.21106
22940207	chr8:22940207:A:G	1.71731e-06	-1.44819	-1.27925
22940650	chr8:22940650:G:A	7.35348e-06	-1.11157e-10	-1.27303
22941244	chr8:22941244:G:A	1.08084e-05	0.198697	-1.08658
22941457	chr8:22941457:G:T	1.31459e-05	-1.11157e-10	-0.692094
22941682	chr8:22941682:G:A	3.05834e-06	-0.904865	-1.24546
22941745	chr8:22941745:C:T	1.60565e-06	-1.50198	-1.29269
22942120	chr8:22942120:G:A	7.48607e-06	-1.11157e-10	-1.25516
22943241	chr8:22943241:C:A	8.68362e-06	-1.11157e-10	-1.10676
22943266	chr8:22943266:T:C	6.22737e-06	-1.43925	-3.15096e-10
22943551	chr8:22943551:C:G	1.57406e-06	-1.52528	-1.28926
22943567	chr8:22943567:G:A	8.16265e-06	-1.11157e-10	-1.16863
22943752	chr8:22943752:C:T	8.06835e-06	-1.11157e-10	-1.18025
22943757	chr8:22943757:C:A	7.23321e-06	-1.11157e-10	-1.28952
22943777	chr8:22943777:C:T	2.82828e-06	-1.53115	-0.697385
22943844	chr8:22943844:A:G	8.15086e-06	-1.11157e-10	-1.17008
22944243	chr8:22944243:A:G	1.01103e-05	-1.11157e-10	-0.954652
22944271	chr8:22944271:G:A	3.74848e-06	-1.22782	-0.719034
22944400	chr8:22944400:C:T	1.67679e-06	-1.47185	-1.27947
22944485	chr8:22944485:G:C	1.86159e-05	0.635335	-0.979521
22944513	chr8:22944513:G:A	2.79889e-06	-1.53573	-0.703251
22944867	chr8:22944867:T:C	1.55306e-06	-1.5609	-1.26708
22945004	chr8:22945004:C:T	1.27894e-05	-1.11157e-10	-0.719582
22945227	chr8:22945227:C:T	5.51923e-06	-1.55996	-3.15096e-10
22945364	chr8:22945364:G:A	3.0647e-06	-1.53211	-0.616139
22945659	chr8:22945659:GACA:G	2.65143e-06	-1.52796	-0.765147
22946051	chr8:22946051:T:C	4.38361e-06	-1.24749	-0.542841
22946353	chr8:22946353:T:A	7.13958e-06	-1.11157e-10	-1.30255
22946369	chr8:22946369:G:A	2.32144e-05	-1.11157e-10	-0.123431
22947046	chr8:22947046:G:A	1.13094e-05	-1.11157e-10	-0.84257
22947248	chr8:22947248:G:A	7.21122e-05	-1.11157e-10	1.01002
22947390	chr8:22947390:G:A	7.90412e-06	-1.11157e-10	-1.20082
22947427	chr8:22947427:G:A	8.54758e-06	-1.11157e-10	-1.12255
22947839	chr8:22947839:G:C	8.0849e-06	-1.11157e-10	-1.1782
22947997	chr8:22947997:T:A	7.4538e-06	-1.11157e-10	-1.25948
22948087	chr8:22948087:G:C	1.67284e-05	-1.11157e-10	-0.451095
22948170	chr8:22948170:G:A	4.61293e-06	-1.29608	-0.443258
22948564	chr8:22948564:T:C	1.56286e-06	-1.53393	-1.28775
22948704	chr8:22948704:A:G	7.31924e-06	-1.11157e-10	-1.2777
22949117	chr8:22949117:C:T	7.44025e-06	-1.11157e-10	-1.2613
22949335	chr8:22949335:T:C	4.70365e-06	-0.788376	-0.931487
22950431	chr8:22950431:C:T	9.66232e-06	-1.11157e-10	-0.999969
22950940	chr8:22950940:C:A	7.23575e-06	-1.11157e-10	-1.28917
22951222	chr8:22951222:G:A	7.17338e-06	-0.533234	-0.764591
22951334	chr8:22951334:C:T	2.20064e-05	-1.11157e-10	-0.17687
22951460	chr8:22951460:C:T	7.44527e-06	-1.11157e-10	-1.26062
22951472	chr8:22951472:G:A	1.5884e-05	-1.11157e-10	-0.502888
22952188	chr8:22952188:C:G	1.621e-05	-1.11157e-10	-0.482575
22952537	chr8:22952537:A:C	1.08433e-05	-1.11157e-10	-0.884656
22952787	chr8:22952787:C:T	2.88934e-05	-1.11157e-10	0.0954114
22953153	chr8:22953153:G:A	3.77725e-06	-0.702694	-1.23651
22953793	chr8:22953793:G:C	2.56485e-06	-1.5642	-0.762103
22953872	chr8:22953872:T:C	1.51854e-06	-1.54917	-1.30128
22954052	chr8:22954052:C:T	1.3407e-05	-1.11157e-10	-0.672426
22954228	chr8:22954228:G:A	7.31084e-06	-1.27884	-3.15096e-10
22954266	chr8:22954266:A:G	7.17549e-06	-1.11157e-10	-1.29753
22954477	chr8:22954477:G:A	4.69911e-06	-0.441378	-1.27945
22954497	chr8:22954497:A:AT	1.61907e-05	-1.11157e-10	-0.483764
22954500	chr8:22954500:AATCTTTTTTG:A	1.62295e-05	-1.11157e-10	-0.481372
22954792	chr8:22954792:C:G	7.5804e-06	-1.11157e-10	-1.24264
22954824	chr8:22954824:T:A	7.77174e-06	-1.11157e-10	-1.21771
22955080	chr8:22955080:G:A	9.06746e-06	-1.11157e-10	-1.06351
22955191	chr8:22955191:C:A	9.61847e-06	-1.11157e-10	-1.00452
22955323	chr8:22955323:G:A	7.47373e-06	-1.11157e-10	-1.25681
22955327	chr8:22955327:T:C	1.41873e-05	-1.11157e-10	-0.615854
22955785	chr8:22955785:A:G	1.45839e-05	-1.11157e-10	-0.588284
22955887	chr8:22955887:T:C	6.69494e-06	-1.36685	-3.15096e-10
22956151	chr8:22956151:C:T	7.15945e-06	-1.11157e-10	-1.29977
22956167	chr8:22956167:G:A	1.78005e-05	-1.11157e-10	-0.388975
22956821	chr8:22956821:C:T	1.49444e-05	0.432867	-0.996732
22956891	chr8:22956891:T:A	1.3383e-05	0.244563	-0.918782
22957126	chr8:22957126:C:T	1.87489e-06	-1.34098	-1.29868
22957127	chr8:22957127:A:G	1.98737e-06	-1.27933	-1.30206
22957165	chr8:22957165:T:C	7.27796e-06	-1.11157e-10	-1.28335
22957404	chr8:22957404:T:A	1.59916e-05	-1.11157e-10	-0.496138
22957849	chr8:22957849:A:C	9.76765e-06	-1.11157e-10	-0.989126
22958240	chr8:22958240:G:A	7.1746e-06	-1.11157e-10	-1.29765
22958384	chr8:22958384:C:T	1.36945e-05	-1.11157e-10	-0.651207
22959171	chr8:22959171:G:A	3.78965e-05	1.48903	-1.12237
22959467	chr8:22959467:T:A	5.85369e-06	-1.50113	-3.15096e-10
22959873	chr8:22959873:T:C	3.61258e-05	1.49724	-1.17843
22959880	chr8:22959880:T:C	3.69033e-05	1.42955	-1.08945
22960409	chr8:22960409:C:T	2.41086e-05	-1.11157e-10	-0.0856333
22960475	chr8:22960475:C:T	1.61807e-05	-1.11157e-10	-0.48438
22960517	chr8:22960517:C:T	7.46641e-06	-1.11157e-10	-1.25779
22960522	chr8:22960522:T:G	1.59049e-05	-1.11157e-10	-0.501577
22960704	chr8:22960704:T:C	7.32444e-06	-1.11157e-10	-1.27698
22960891	chr8:22960891:A:G	5.8779e-06	-0.555465	-0.941537
22961026	chr8:22961026:T:C	4.33284e-06	-0.497718	-1.30426
22961210	chr8:22961210:TACC:T	7.44924e-06	-1.11157e-10	-1.26009
22961625	chr8:22961625:C:T	3.05774e-06	-0.951709	-1.19882
22962019	chr8:22962019:G:A	5.76588e-06	-0.434991	-1.08125
22962570	chr8:22962570:G:C	6.92372e-06	-0.0464365	-1.28681
22962742	chr8:22962742:A:C	1.07982e-05	-1.11157e-10	-0.888821
22963240	chr8:22963240:G:C	5.19051e-05	0.681216	-3.15096e-10
22963711	chr8:22963711:A:G	3.99327e-06	-0.97827	-0.905323
22964045	chr8:22964045:T:C	5.02261e-06	-0.354062	-1.30019
22965005	chr8:22965005:T:C	2.17025e-05	0.918185	-1.10896
22965295	chr8:22965295:T:C	7.40897e-06	-0.326761	-0.93875
22965299	chr8:22965299:A:C	9.26558e-06	-1.11157e-10	-1.0419
22965337	chr8:22965337:G:T	7.57774e-06	-1.11157e-10	-1.24299
22965338	chr8:22965338:C:T	7.57748e-06	-1.11157e-10	-1.24302
22965397	chr8:22965397:C:T	1.16181e-05	-1.11157e-10	-0.815636
22965701	chr8:22965701:C:T	2.97164e-05	1.4096	-1.2861
22965758	chr8:22965758:A:G	1.66293e-05	-1.11157e-10	-0.457037
22965809	chr8:22965809:A:G	1.2794e-05	-1.11157e-10	-0.719228
22965966	chr8:22965966:C:T	7.36328e-06	-1.11157e-10	-1.2717
22966346	chr8:22966346:T:C	4.42125e-06	-0.569114	-1.21267
22966399	chr8:22966399:A:G	7.22669e-06	-1.11157e-10	-1.29042
22966459	chr8:22966459:A:G	3.70991e-06	-0.997363	-0.959832
22966821	chr8:22966821:G:A	7.15607e-06	-1.11157e-10	-1.30024
22967172	chr8:22967172:A:G	9.52385e-06	-1.11157e-10	-1.0144
22967372	chr8:22967372:G:A	5.97131e-06	-0.730735	-0.750502
22967420	chr8:22967420:C:A	2.33538e-06	-1.158	-1.26203
22967484	chr8:22967484:G:A	5.75968e-06	-0.528384	-0.988937
22967527	chr8:22967527:G:A	8.67262e-06	-1.11157e-10	-1.10803
22967730	chr8:22967730:GGA:G	6.07242e-06	-0.585428	-0.879016
22968087	chr8:22968087:C:T	6.30173e-06	-0.499697	-0.927681
22968104	chr8:22968104:A:G	1.02675e-05	0.160363	-1.09958
22968248	chr8:22968248:CTTAG:C	6.10445e-06	-1.45918	-3.15096e-10
22968382	chr8:22968382:G:A	4.03038e-06	-1.26697	-0.607375
22969454	chr8:22969454:T:C	8.20595e-06	-1.11157e-10	-1.16334
22969625	chr8:22969625:A:G	8.23706e-06	-1.11157e-10	-1.15956
22970463	chr8:22970463:G:A	1.14876e-05	-0.295745	-0.531185
22970660	chr8:22970660:C:G	2.99534e-05	-1.11157e-10	0.13144
22970836	chr8:22970836:G:A	1.69829e-06	-1.43539	-1.30319
22970950	chr8:22970950:C:T	1.81087e-06	-1.4007	-1.27369
22971029	chr8:22971029:C:T	6.87011e-06	-0.226008	-1.11501
22971285	chr8:22971285:A:G	1.74349e-06	-1.40824	-1.30407
22971443	chr8:22971443:C:T	9.36279e-06	-1.11157e-10	-1.03146
22971601	chr8:22971601:T:C	7.25634e-06	-1.11157e-10	-1.28633
22971699	chr8:22971699:C:T	1.82639e-05	-1.11157e-10	-0.363276
22972150	chr8:22972150:G:C	8.3547e-06	-1.11157e-10	-1.14538
22972211	chr8:22972211:C:T	1.04217e-05	0.112349	-1.03666
22972324	chr8:22972324:T:C	8.46969e-06	-1.11157e-10	-1.13171
22972381	chr8:22972381:C:T	8.56446e-06	-1.11157e-10	-1.12058
22972456	chr8:22972456:T:C	9.70645e-06	-0.995412	-3.15096e-10
22972546	chr8:22972546:C:A	1.13012e-05	0.346206	-1.1895
22972945	chr8:22972945:C:T	1.00744e-05	-1.11157e-10	-0.958207
22972966	chr8:22972966:A:G	2.21482e-05	0.679385	-0.849829
22973080	chr8:22973080:TCTC:T	2.3576e-06	-1.5352	-0.875357
22973349	chr8:22973349:C:T	7.77617e-06	-1.11157e-10	-1.21714
22974205	chr8:22974205:T:C	7.14303e-06	-1.11157e-10	-1.30206
22974602	chr8:22974602:C:T	1.15762e-05	0.2879	-1.10715
22974867	chr8:22974867:A:G	9.63309e-06	-1.11157e-10	-1.003
22975152	chr8:22975152:T:C	7.2491e-06	-1.11157e-10	-1.28733
22975250	chr8:22975250:C:T	7.23219e-06	-1.11157e-10	-1.28966
22975621	chr8:22975621:G:A	7.24153e-06	-1.11157e-10	-1.28837
22975843	chr8:22975843:C:A	7.22006e-06	-1.11157e-10	-1.29134
22976068	chr8:22976068:C:T	1.119e-05	0.291768	-1.14495
22976502	chr8:22976502:TG:T	9.17579e-06	-1.11157e-10	-1.05163
22976504	chr8:22976504:T:A	9.18344e-06	-1.11157e-10	-1.0508
22976759	chr8:22976759:G:A	7.32701e-06	-1.11157e-10	-1.27663
22976871	chr8:22976871:C:T	6.32761e-06	-1.42328	-3.15096e-10
22977580	chr8:22977580:A:T	7.99757e-06	-1.11157e-10	-1.18906
22978328	chr8:22978328:A:G	1.39947e-05	0.403413	-1.03293
22978347	chr8:22978347:C:T	6.47659e-06	-0.180365	-1.21964
22978663	chr8:22978663:AG:A	8.64491e-06	-1.11157e-10	-1.11123
22978843	chr8:22978843:T:C	1.00389e-05	-1.11157e-10	-0.961736
22979275	chr8:22979275:T:C	4.48715e-06	-0.469289	-1.2977
22979359	chr8:22979359:TC:T	8.28203e-06	-1.11157e-10	-1.15411
22979384	chr8:22979384:G:A	1.15569e-05	-1.11157e-10	-0.820919
22979465	chr8:22979465:G:A	7.8175e-06	-1.11157e-10	-1.21184
22979526	chr8:22979526:A:T	6.83845e-06	-1.34564	-3.15096e-10
22979608	chr8:22979608:G:A	5.1847e-06	-0.320052	-1.30244
22979882	chr8:22979882:T:C	2.71786e-06	-1.53591	-0.732445
22979898	chr8:22979898:T:C	8.14944e-06	-1.11157e-10	-1.17025
22980100	chr8:22980100:A:G	3.23952e-06	-1.54341	-0.549364
22980239	chr8:22980239:T:C	1.55446e-05	0.768702	-1.29319
22980538	chr8:22980538:A:G	2.48737e-06	-1.52913	-0.827844
22980712	chr8:22980712:C:T	1.405e-05	0.658598	-1.28418
22981098	chr8:22981098:T:C	7.78882e-05	-1.11157e-10	1.08707
22981506	chr8:22981506:T:A	5.30143e-06	-1.46498	-0.135245
22982152	chr8:22982152:G:T	7.39072e-06	-1.11157e-10	-1.26798
22982435	chr8:22982435:A:C	5.7354e-05	1.24668	-0.465644
22982480	chr8:22982480:A:G	2.26664e-06	-1.19018	-1.25972
22982579	chr8:22982579:A:G	2.92794e-06	-0.915975	-1.27793
22983645	chr8:22983645:A:G	2.10725e-06	-1.23891	-1.28391
22984119	chr8:22984119:T:A	8.91339e-06	-1.11157e-10	-1.08065
22984589	chr8:22984589:A:C	1.21172e-05	-1.11157e-10	-0.773572
22984918	chr8:22984918:T:C	7.36591e-06	-1.11157e-10	-1.27134
22985042	chr8:22985042:T:C	1.4279e-05	-1.11157e-10	-0.609411
22985239	chr8:22985239:C:T	8.96874e-06	-1.521	0.44654
22985427	chr8:22985427:G:A	5.48768e-06	-1.5657	-3.15096e-10
22985569	chr8:22985569:G:A	6.8633e-06	-1.55449	0.212473
22985606	chr8:22985606:C:T	1.53043e-05	-1.11157e-10	-0.540068
22985684	chr8:22985684:C:T	1.60903e-05	-1.11157e-10	-0.489983
22985906	chr8:22985906:T:TCAG	8.51131e-06	-1.11157e-10	-1.12681
22986177	chr8:22986177:T:C	3.99055e-06	-1.55614	-0.328132
22986462	chr8:22986462:T:C	5.70054e-06	-1.52764	-3.15096e-10
22986484	chr8:22986484:A:C	1.52547e-06	-1.54438	-1.30152
22987005	chr8:22987005:C:G	4.27614e-06	-1.03034	-0.784811
22987166	chr8:22987166:G:A	2.4981e-05	0.754469	-0.804554
22987372	chr8:22987372:G:A	2.69407e-06	-1.32108	-0.956065
22987468	chr8:22987468:C:T	4.1619e-06	-1.07585	-0.766379
22987500	chr8:22987500:G:C	1.99733e-06	-1.30741	-1.26898
22987843	chr8:22987843:T:A	3.62987e-05	1.17178	-0.848196
22987861	chr8:22987861:T:G	6.85707e-06	-1.34292	-3.15096e-10
22987908	chr8:22987908:G:C	7.3591e-06	-1.11157e-10	-1.27226
22988261	chr8:22988261:G:A	1.98205e-06	-1.4239	-1.16017
22988320	chr8:22988320:T:C	2.07844e-06	-1.27408	-1.2625
22988554	chr8:22988554:C:T	1.92207e-05	-1.11157e-10	-0.312215
22989165	chr8:22989165:T:TG	7.40587e-06	-1.11157e-10	-1.26593
22989176	chr8:22989176:C:G	8.24944e-06	0.141046	-1.2991
22989670	chr8:22989670:G:A	9.73712e-06	-1.11157e-10	-0.992257
22989881	chr8:22989881:T:C	5.02282e-06	-1.18877	-0.465441
22990332	chr8:22990332:C:T	7.12826e-06	-1.11157e-10	-1.30413
22990777	chr8:22990777:C:T	5.82645e-06	-1.50579	-3.15096e-10
22991211	chr8:22991211:C:T	1.0792e-05	-1.11157e-10	-0.889397
22991909	chr8:22991909:G:T	3.09338e-06	-1.2237	-0.915238
22992266	chr8:22992266:T:C	1.8638e-06	-1.41432	-1.23127
22992350	chr8:22992350:C:T	9.31547e-06	-1.11157e-10	-1.03653
22992647	chr8:22992647:A:G	2.14926e-05	-1.11157e-10	-0.200492
22992892	chr8:22992892:A:G	2.97433e-06	-1.33049	-0.84769
22993141	chr8:22993141:G:A	7.45845e-06	-1.11157e-10	-1.25885
22993305	chr8:22993305:G:A	9.59232e-06	-1.11157e-10	-1.00724
22993561	chr8:22993561:C:T	2.48841e-06	-1.28611	-1.07045
22993651	chr8:22993651:G:T	7.17322e-06	-1.11157e-10	-1.29785
22994338	chr8:22994338:G:A	8.2193e-06	-1.11157e-10	-1.16172
22994418	chr8:22994418:G:A	7.13556e-06	-1.11157e-10	-1.30311
22994426	chr8:22994426:G:A	2.13756e-05	-1.11157e-10	-0.205953
22994470	chr8:22994470:G:A	7.35329e-06	-1.11157e-10	-1.27305
22994530	chr8:22994530:C:T	1.4279e-05	-1.40707	0.797658
22994583	chr8:22994583:G:A	2.12311e-06	-1.30822	-1.2071
22994719	chr8:22994719:T:C	1.67065e-05	-1.11157e-10	-0.452403
22995098	chr8:22995098:T:A	3.88088e-06	-0.765783	-1.14636
22995099	chr8:22995099:T:A	8.00497e-06	0.0491734	-1.23731
22995178	chr8:22995178:T:C	1.90959e-06	-1.34081	-1.2805
22995384	chr8:22995384:T:C	7.14143e-06	-1.11157e-10	-1.30229
22995500	chr8:22995500:A:T	9.28232e-06	-1.11157e-10	-1.04009
22995696	chr8:22995696:C:A	8.61727e-06	-1.11157e-10	-1.11443
22995709	chr8:22995709:C:G	1.40208e-05	-1.11157e-10	-0.627661
22996082	chr8:22996082:C:G	1.26567e-05	-1.11157e-10	-0.730011
22996396	chr8:22996396:A:G	7.13214e-06	-1.11157e-10	-1.30359
22996589	chr8:22996589:C:T	7.28979e-06	-1.11157e-10	-1.28173
22996615	chr8:22996615:G:C	9.8053e-06	-1.11157e-10	-0.985279
22996640	chr8:22996640:C:T	1.30777e-05	-1.11157e-10	-0.697293
22996854	chr8:22996854:T:C	7.60377e-06	-1.11157e-10	-1.23956
22996898	chr8:22996898:T:C	1.15867e-05	-1.11157e-10	-0.818342
22996909	chr8:22996909:C:G	7.51072e-06	-1.11157e-10	-1.25187
22997134	chr8:22997134:G:A	7.17201e-06	-1.11157e-10	-1.29802
22997157	chr8:22997157:C:T	7.18443e-06	-1.11157e-10	-1.29629
22997260	chr8:22997260:CTGA:C	1.78262e-06	-1.38987	-1.30025
22997321	chr8:22997321:G:A	7.1923e-06	-1.11157e-10	-1.29519
22997383	chr8:22997383:G:T	7.55968e-06	-1.11157e-10	-1.24537
22997595	chr8:22997595:G:A	7.24537e-06	-1.11157e-10	-1.28784
22997625	chr8:22997625:T:G	7.97993e-06	-0.933447	-0.257826
22997657	chr8:22997657:T:C	7.241e-06	-1.11157e-10	-1.28844
22997753	chr8:22997753:T:C	7.34485e-06	-1.11157e-10	-1.2742
22998118	chr8:22998118:C:T	7.90841e-06	-1.11157e-10	-1.20027
22998282	chr8:22998282:C:T	3.07338e-06	-0.898375	-1.24705
22998358	chr8:22998358:T:C	7.34342e-06	-1.11157e-10	-1.2744
22998563	chr8:22998563:G:A	7.30796e-06	-1.11157e-10	-1.27924
22998808	chr8:22998808:T:C	7.12882e-06	-1.11157e-10	-1.30406
22998862	chr8:22998862:A:G	8.58372e-06	-1.11157e-10	-1.11833
22998987	chr8:22998987:C:T	7.13403e-06	-1.11157e-10	-1.30333
22999120	chr8:22999120:A:G	8.47618e-06	-1.11157e-10	-1.13094
22999320	chr8:22999320:G:A	1.82092e-06	-1.3669	-1.30196
22999355	chr8:22999355:G:A	5.8892e-06	-1.49508	-3.15096e-10
22999637	chr8:22999637:A:G	7.12758e-06	-1.11157e-10	-1.30423
23000264	chr8:23000264:C:A	7.6191e-06	-1.11157e-10	-1.23754
23000311	chr8:23000311:T:C	8.31226e-06	-1.11157e-10	-1.15047
23000910	chr8:23000910:C:T	7.95171e-06	-1.11157e-10	-1.19482
23001074	chr8:23001074:A:G	5.67373e-06	-1.53236	-3.15096e-10
23001352	chr8:23001352:GTATCACCA:G	7.54656e-06	-1.11157e-10	-1.24711
23001533	chr8:23001533:A:G	7.18127e-06	-1.11157e-10	-1.29673
23001751	chr8:23001751:G:A	7.55724e-06	-1.11157e-10	-1.2457
23001801	chr8:23001801:TACAA:T	7.44235e-06	-1.11157e-10	-1.26101
23001880	chr8:23001880:A:C	7.39054e-06	-1.11157e-10	-1.268
23002187	chr8:23002187:T:A	7.7737e-06	-1.11157e-10	-1.21746
23002285	chr8:23002285:G:A	1.77377e-06	-1.40342	-1.29167
23002400	chr8:23002400:C:A	7.62325e-06	-1.11157e-10	-1.237
23002491	chr8:23002491:A:G	7.50163e-06	-1.11157e-10	-1.25308
23002565	chr8:23002565:C:G	1.56766e-05	-0.516033	-3.15096e-10
23002733	chr8:23002733:G:T	1.42244e-05	-1.11157e-10	-0.613245
23002774	chr8:23002774:T:C	3.39593e-06	-1.16219	-0.883432
23003415	chr8:23003415:A:G	7.90994e-06	-1.11157e-10	-1.20008
23003432	chr8:23003432:T:G	1.35514e-05	-1.11157e-10	-0.66171
23003441	chr8:23003441:T:C	7.90979e-06	-1.11157e-10	-1.2001
23003593	chr8:23003593:G:A	1.704e-05	-1.11157e-10	-0.432636
23003672	chr8:23003672:G:A	5.67238e-06	-1.53259	-3.15096e-10
23003791	chr8:23003791:A:G	7.62665e-06	-1.11157e-10	-1.23655
23003884	chr8:23003884:C:T	8.62967e-06	-0.110545	-1.00245
23003953	chr8:23003953:A:G	1.17414e-05	-1.11157e-10	-0.805082
23004602	chr8:23004602:C:T	1.11684e-05	-1.11157e-10	-0.855113
23004882	chr8:23004882:G:A	8.78523e-06	-1.09513	-3.15096e-10
23004910	chr8:23004910:A:G	7.56025e-06	-1.11157e-10	-1.2453
23005184	chr8:23005184:A:G	1.29727e-05	-1.11157e-10	-0.705355
23005250	chr8:23005250:T:C	1.67927e-06	-1.45687	-1.29298
23005364	chr8:23005364:G:A	6.72637e-06	-1.36217	-3.15096e-10
23005491	chr8:23005491:A:G	2.85814e-06	-1.52624	-0.691789
23005504	chr8:23005504:G:T	2.64307e-06	-1.55285	-0.743408
23005510	chr8:23005510:A:G	8.84403e-06	-1.11157e-10	-1.08846
23005678	chr8:23005678:C:T	1.67609e-06	-1.46033	-1.29141
23005734	chr8:23005734:C:T	5.33825e-06	-0.401523	-1.19178
23005735	chr8:23005735:A:G	1.80888e-06	-1.50046	-1.17504
23006101	chr8:23006101:C:T	5.8007e-06	-1.51022	-3.15096e-10
23006235	chr8:23006235:A:G	7.37308e-06	-1.11157e-10	-1.27037
23006238	chr8:23006238:T:C	7.47818e-06	-1.11157e-10	-1.25621
23006244	chr8:23006244:C:T	7.55617e-06	-1.11157e-10	-1.24584
23006264	chr8:23006264:G:A	7.55617e-06	-1.11157e-10	-1.24584
23006331	chr8:23006331:G:A	7.26402e-06	-1.11157e-10	-1.28527
23006621	chr8:23006621:T:A	7.56608e-06	-1.11157e-10	-1.24453
23007109	chr8:23007109:T:C	2.34609e-06	-1.55302	-0.862438
23007244	chr8:23007244:C:T	7.55617e-06	-1.11157e-10	-1.24584
23008175	chr8:23008175:G:T	5.49557e-06	-1.56426	-3.15096e-10
23008353	chr8:23008353:A:G	3.17748e-06	-1.53251	-0.579604
23009802	chr8:23009802:T:G	9.58632e-06	-1.00786	-3.15096e-10
23010024	chr8:23010024:C:T	1.73269e-05	-0.415944	-3.15096e-10
23010064	chr8:23010064:T:C	7.31163e-06	-1.11157e-10	-1.27874
23010120	chr8:23010120:C:T	1.2171e-05	-1.11157e-10	-0.769144
23010189	chr8:23010189:C:T	7.44926e-06	-1.11157e-10	-1.26009
23010277	chr8:23010277:C:G	9.37271e-06	0.102173	-1.13257
23011161	chr8:23011161:A:G	2.6874e-06	-1.0664	-1.21323
23011394	chr8:23011394:CCTTTT:C	1.41913e-05	-1.11157e-10	-0.615571
23011752	chr8:23011752:C:T	8.34786e-06	-1.11157e-10	-1.1462
23011884	chr8:23011884:G:A	5.73146e-06	-1.52223	-3.15096e-10
23011945	chr8:23011945:G:C	1.08724e-05	-1.11157e-10	-0.881979
23012541	chr8:23012541:T:C	4.62152e-06	-1.17912	-0.558359
23012659	chr8:23012659:C:T	8.79871e-06	-1.11157e-10	-1.0936
23013250	chr8:23013250:TA:T	9.09467e-06	-1.11157e-10	-1.06051
23013379	chr8:23013379:T:C	8.65752e-06	-1.11157e-10	-1.10977
23013549	chr8:23013549:A:G	9.65879e-06	-1.11157e-10	-1.00033
23013776	chr8:23013776:G:A	2.3558e-05	-0.108736	-3.15096e-10
23014438	chr8:23014438:T:C	1.09377e-05	-1.11157e-10	-0.875985
23014471	chr8:23014471:T:C	1.14502e-05	-1.11157e-10	-0.830195
23014986	chr8:23014986:T:C	2.34984e-06	-1.55406	-0.8598
23015216	chr8:23015216:G:A	7.25752e-06	-1.11157e-10	-1.28616
23015491	chr8:23015491:G:A	9.53085e-06	0.0745292	-1.0882
23016020	chr8:23016020:G:A	5.37436e-05	2.01969	-1.30367
23016062	chr8:23016062:A:G	7.19611e-06	-1.11157e-10	-1.29466
23016088	chr8:23016088:C:A	3.24539e-06	-0.851285	-1.23968
23016335	chr8:23016335:C:T	5.95487e-06	-1.48399	-3.15096e-10
23016401	chr8:23016401:A:T	1.1177e-05	0.428039	-1.28238
23016402	chr8:23016402:A:T	1.40274e-05	-0.627188	-3.15096e-10
23016464	chr8:23016464:T:TA	1.49173e-05	0.609352	-1.17503
23016824	chr8:23016824:G:A	3.52912e-06	-0.889186	-1.11797
23016991	chr8:23016991:C:A	1.07706e-05	-1.11157e-10	-0.891384
23017118	chr8:23017118:C:T	9.56555e-06	-1.01003	-3.15096e-10
23017379	chr8:23017379:A:G	1.33722e-05	-1.11157e-10	-0.675027
23018097	chr8:23018097:A:G	2.8967e-06	-1.54962	-0.655007
23018232	chr8:23018232:G:T	8.27898e-06	-1.11157e-10	-1.15448
23018385	chr8:23018385:G:A	8.49391e-06	-1.11157e-10	-1.12885
23018472	chr8:23018472:A:G	0.000158169	2.75768	-0.962215
23018587	chr8:23018587:G:A	1.22219e-05	-1.11157e-10	-0.764974
23018920	chr8:23018920:C:T	2.78579e-05	-1.11157e-10	0.0589161
23019226	chr8:23019226:C:T	5.91898e-06	-0.186946	-1.30309
23019576	chr8:23019576:G:A	8.24337e-06	-1.11157e-10	-1.15879
23019809	chr8:23019809:G:A	3.12812e-06	-0.949443	-1.17833
23022056	chr8:23022056:C:T	9.10738e-06	-1.11157e-10	-1.05912
23022185	chr8:23022185:G:C	1.84148e-05	-1.11157e-10	-0.355048
23022221	chr8:23022221:T:C	0.00520776	3.66831	1.62139
23022527	chr8:23022527:A:G	7.23719e-06	-1.11157e-10	-1.28897
23022649	chr8:23022649:G:C	3.16184e-05	0.517681	-0.332144
23022660	chr8:23022660:G:A	1.15701e-05	-1.11157e-10	-0.819778
23022771	chr8:23022771:G:A	8.15139e-06	-1.11157e-10	-1.17001
23023124	chr8:23023124:G:A	1.5436e-05	-1.11157e-10	-0.531498
23023192	chr8:23023192:CAA:C	3.61078e-06	-0.704553	-1.27973
23023275	chr8:23023275:A:C	1.74456e-05	-1.11157e-10	-0.409117
23023478	chr8:23023478:GT:G	9.4287e-06	-1.11157e-10	-1.02444
23023492	chr8:23023492:ACT:A	8.38638e-06	-1.11157e-10	-1.14159
23023907	chr8:23023907:A:G	2.59581e-06	-1.53812	-0.776179
23024019	chr8:23024019:G:A	5.51566e-06	-1.56061	-3.15096e-10
23024020	chr8:23024020:A:G	5.52157e-06	-1.55954	-3.15096e-10
23024126	chr8:23024126:C:T	1.84852e-05	-0.351233	-3.15096e-10
23024339	chr8:23024339:T:C	2.12932e-06	-1.55752	-0.954879
23024696	chr8:23024696:C:T	2.94948e-06	-1.28439	-0.902181
23024780	chr8:23024780:G:A	0.000555945	4.23477	-1.1823
23025018	chr8:23025018:G:A	2.11278e-06	-1.35918	-1.16102
23025234	chr8:23025234:C:T	8.65253e-06	-1.11157e-10	-1.11035
23026221	chr8:23026221:A:C	2.56304e-05	-0.0244236	-3.15096e-10
23026462	chr8:23026462:G:A	2.90525e-06	-1.46004	-0.74164
23026514	chr8:23026514:T:C	7.19105e-06	-1.11157e-10	-1.29537
23026560	chr8:23026560:G:A	9.63208e-06	-1.11157e-10	-1.0031
23026718	chr8:23026718:T:C	2.71884e-05	1.33538	-1.30079
23026765	chr8:23026765:C:T	8.60028e-06	-1.11157e-10	-1.11641
23026823	chr8:23026823:T:C	7.2349e-06	-1.11157e-10	-1.28929
23027088	chr8:23027088:G:C	0.000166501	3.06264	-1.21585
23027100	chr8:23027100:G:A	9.60805e-06	-1.11157e-10	-1.0056
23027596	chr8:23027596:A:G	5.40342e-06	-1.19935	-0.381821
23027818	chr8:23027818:A:T	0.0017911	3.99764	0.224746
23028156	chr8:23028156:A:G	9.05117e-06	-1.11157e-10	-1.06531
23028248	chr8:23028248:G:A	1.49955e-05	-1.11157e-10	-0.560454
23028489	chr8:23028489:G:A	9.4785e-06	-1.11157e-10	-1.01918
23028507	chr8:23028507:A:G	3.20979e-06	-1.22025	-0.88175
23028617	chr8:23028617:A:G	2.92371e-06	-1.32914	-0.866211
23029034	chr8:23029034:G:A	9.10827e-06	-1.11157e-10	-1.05902
23029500	chr8:23029500:C:G	1.98908e-06	-1.54495	-1.03558
23030095	chr8:23030095:G:A	4.49914e-06	-0.524548	-1.23977
23030456	chr8:23030456:G:A	3.12895e-06	-1.0172	-1.11031
23030894	chr8:23030894:G:A	3.04604e-06	-1.19304	-0.961316
23030976	chr8:23030976:G:C	4.85719e-05	-1.11157e-10	0.614843
23031108	chr8:23031108:C:T	7.29456e-06	-1.11157e-10	-1.28107
23031545	chr8:23031545:A:G	2.59223e-06	-1.43074	-0.884941
23031584	chr8:23031584:G:A	8.72338e-06	-1.11157e-10	-1.1022
23031915	chr8:23031915:T:A	5.29481e-05	0.701111	-3.15096e-10
23032270	chr8:23032270:C:T	2.18067e-06	-1.2213	-1.26727
23032449	chr8:23032449:T:C	7.41492e-06	-1.11157e-10	-1.26471
23032800	chr8:23032800:G:A	5.50914e-05	-1.11157e-10	0.740792
23033401	chr8:23033401:G:A	5.94231e-06	-0.192688	-1.29342
23033412	chr8:23033412:G:A	3.11723e-06	-1.05459	-1.07667
23033444	chr8:23033444:G:A	8.10113e-06	-1.11157e-10	-1.1762
23033776	chr8:23033776:G:A	7.29649e-06	-1.11157e-10	-1.28081
23033836	chr8:23033836:A:G	7.1283e-06	-1.11157e-10	-1.30413
23033898	chr8:23033898:C:G	8.8708e-06	-1.11157e-10	-1.08544
23034004	chr8:23034004:G:A	2.75997e-06	-1.29656	-0.95642
23034160	chr8:23034160:G:A	7.34807e-06	-1.11157e-10	-1.27376
23034572	chr8:23034572:A:T	8.09062e-06	-1.11157e-10	-1.1775
23034937	chr8:23034937:T:C	0.000120639	2.82544	-1.30084
23035142	chr8:23035142:TA:T	8.94582e-06	-1.11157e-10	-1.07702
23035521	chr8:23035521:G:A	6.16492e-05	1.79568	-0.942418
23036079	chr8:23036079:T:TA	5.93875e-05	1.74624	-0.930353
23036150	chr8:23036150:A:G	7.4371e-06	-1.11157e-10	-1.26172
23036455	chr8:23036455:C:G	0.000203286	3.19102	-1.1446
23036495	chr8:23036495:G:A	1.25099e-05	-1.11157e-10	-0.741681
23036530	chr8:23036530:C:T	9.52167e-06	-1.11157e-10	-1.01463
23036611	chr8:23036611:G:A	7.03511e-05	1.89037	-0.905076
23037103	chr8:23037103:A:C	7.12931e-06	-1.11157e-10	-1.30399
23037135	chr8:23037135:A:T	7.94881e-06	-1.11157e-10	-1.19518
23037164	chr8:23037164:A:G	2.70013e-06	-1.27262	-1.00229
23037252	chr8:23037252:T:C	4.02776e-06	-0.624728	-1.25026
23038544	chr8:23038544:A:G	2.0537e-06	-1.52316	-1.0254
23038595	chr8:23038595:A:G	3.2567e-06	-0.841287	-1.2462
23038611	chr8:23038611:A:C	1.37365e-05	-0.648146	-3.15096e-10
23038982	chr8:23038982:A:G	7.63218e-06	-1.11157e-10	-1.23583
23039179	chr8:23039179:C:T	7.40805e-06	-1.11157e-10	-1.26563
23039191	chr8:23039191:G:A	7.1289e-06	-1.11157e-10	-1.30404
23039544	chr8:23039544:C:T	4.16394e-06	-0.564761	-1.27698
23040039	chr8:23040039:A:G	1.85154e-06	-1.34914	-1.30305
23040106	chr8:23040106:A:G	7.70281e-06	-1.11157e-10	-1.22662
23040222	chr8:23040222:C:T	7.04945e-06	-1.31525	-3.15096e-10
23040264	chr8:23040264:TAA:T	1.16256e-05	-1.11157e-10	-0.814991
23040405	chr8:23040405:A:G	1.66772e-06	-1.49173	-1.26501
23040419	chr8:23040419:TTTA:T	1.61203e-06	-1.48716	-1.30355
23040441	chr8:23040441:AAT:A	1.89724e-06	-1.34249	-1.28532
23040499	chr8:23040499:T:C	1.71719e-06	-1.4684	-1.25911
23040572	chr8:23040572:C:T	2.81481e-06	-1.0399	-1.19341
23040616	chr8:23040616:AAAAC:A	7.22089e-06	-1.11157e-10	-1.29122
23040646	chr8:23040646:C:A	5.30382e-06	-1.17537	-0.424409
23040732	chr8:23040732:C:T	8.24982e-06	-1.11157e-10	-1.15801
23040891	chr8:23040891:C:T	1.50419e-06	-1.55607	-1.30387
23040922	chr8:23040922:C:T	6.88256e-06	-0.0350284	-1.30418
23041223	chr8:23041223:A:C	1.80723e-06	-1.52525	-1.15116
23041447	chr8:23041447:G:A	5.94031e-06	-0.200281	-1.28616
23041845	chr8:23041845:T:C	2.28412e-06	-1.5524	-0.88982
23041871	chr8:23041871:G:A	1.79689e-06	-1.3991	-1.28304
23041912	chr8:23041912:C:G	7.24588e-06	-1.11157e-10	-1.28777
23042086	chr8:23042086:C:T	7.46088e-06	-1.11157e-10	-1.25853
23042119	chr8:23042119:T:C	7.23281e-06	-1.11157e-10	-1.28957
23042125	chr8:23042125:C:T	1.86373e-06	-1.34527	-1.30036
23042655	chr8:23042655:A:G	5.49936e-06	-1.56357	-3.15096e-10
23042974	chr8:23042974:G:A	2.4363e-05	-1.11157e-10	-0.0751357
23043436	chr8:23043436:C:T	6.34418e-06	-1.00672	-0.413943
23043689	chr8:23043689:T:C	7.08309e-06	-0.948672	-0.361819
23043858	chr8:23043858:A:G	9.25425e-06	-0.82377	-0.219349
23044055	chr8:23044055:A:C	8.71086e-06	-0.245621	-0.858011
23044096	chr8:23044096:C:T	1.227e-05	-1.11157e-10	-0.761045
23044209	chr8:23044209:C:T	1.22996e-05	-1.11157e-10	-0.758632
23044430	chr8:23044430:T:C	6.32693e-05	-1.28716	2.16635
23044436	chr8:23044436:T:C	7.31768e-06	-1.11157e-10	-1.27791
23044477	chr8:23044477:A:C	6.27123e-05	-1.2939	2.16426
23044693	chr8:23044693:A:C	1.86078e-06	-1.35397	-1.29324
23044950	chr8:23044950:T:A	9.70041e-06	-1.11157e-10	-0.996034
23045008	chr8:23045008:G:A	7.5117e-06	-1.11157e-10	-1.25174
23045013	chr8:23045013:G:A	5.32139e-05	-1.27987	1.98599
23045100	chr8:23045100:T:C	3.87835e-05	-1.2751	1.6649
23045145	chr8:23045145:A:G	7.16151e-06	-0.542365	-0.757116
23045184	chr8:23045184:T:C	8.83847e-06	-1.18161	0.0925229
23045355	chr8:23045355:G:A	7.65982e-06	-1.23221	-3.15096e-10
23045377	chr8:23045377:T:C	5.13157e-05	-1.40186	2.07166
23045575	chr8:23045575:A:C	1.4994e-05	-1.11157e-10	-0.560551
23046119	chr8:23046119:G:C	2.20651e-05	-1.11157e-10	-0.174204
23046161	chr8:23046161:C:T	0.000110543	-1.2155	2.6527
23046387	chr8:23046387:C:T	3.4873e-06	-1.23841	-0.780667
23046548	chr8:23046548:C:T	1.3159e-05	-1.29676	0.605665
23046631	chr8:23046631:A:C	8.23037e-06	-1.11157e-10	-1.16037
23047013	chr8:23047013:C:T	7.52231e-06	-1.11157e-10	-1.25033
23047097	chr8:23047097:T:C	7.51841e-06	-1.11157e-10	-1.25085
23047148	chr8:23047148:G:A	9.35121e-06	-1.11157e-10	-1.0327
23047191	chr8:23047191:C:G	3.00396e-06	-1.55478	-0.613486
23047234	chr8:23047234:G:A	6.96928e-06	-1.15633	-0.17036
23047272	chr8:23047272:A:G	2.96103e-05	-1.16636	1.28628
23047294	chr8:23047294:T:C	7.53843e-06	-1.11157e-10	-1.24819
23047309	chr8:23047309:A:G	2.03164e-06	-1.5612	-0.998156
23047404	chr8:23047404:T:C	9.23668e-06	-1.11157e-10	-1.04502
23047423	chr8:23047423:C:T	7.25607e-06	-1.11157e-10	-1.28636
23047699	chr8:23047699:C:T	7.12943e-06	-1.11157e-10	-1.30397
23048233	chr8:23048233:C:T	6.6341e-06	-1.37598	-3.15096e-10
23048337	chr8:23048337:A:G	1.2926e-05	-1.11157e-10	-0.708965
23048343	chr8:23048343:G:A	7.79965e-06	-1.11157e-10	-1.21412
23048358	chr8:23048358:C:G	8.56355e-06	-1.11157e-10	-1.12069
23048870	chr8:23048870:G:C	9.40923e-06	-1.11157e-10	-1.02651
23048982	chr8:23048982:A:G	9.37808e-06	-1.11157e-10	-1.02983
23049128	chr8:23049128:A:G	5.08246e-06	-1.56316	-0.0792445
23049509	chr8:23049509:A:C	7.52234e-06	-1.11157e-10	-1.25032
23049554	chr8:23049554:C:A	9.60067e-06	-1.11157e-10	-1.00637
23049677	chr8:23049677:G:T	7.75756e-06	-1.21953	-3.15096e-10
23049873	chr8:23049873:T:G	1.13745e-05	-1.11157e-10	-0.836826
23049909	chr8:23049909:A:G	7.12737e-06	-1.11157e-10	-1.30426
23050208	chr8:23050208:G:C	1.77306e-05	-1.11157e-10	-0.392912
23050412	chr8:23050412:G:A	6.9403e-06	-1.46043	0.129573
23050805	chr8:23050805:G:A	6.55614e-06	-1.47813	0.090328
23050823	chr8:23050823:C:T	6.80538e-06	-1.46908	0.118596
23050950	chr8:23050950:T:C	1.99745e-06	-1.56638	-1.00995
23050968	chr8:23050968:G:A	6.66804e-06	-1.476	0.105124
23051200	chr8:23051200:A:AAAAT	6.85884e-06	-1.45462	0.111958
23051584	chr8:23051584:G:A	2.35752e-06	-1.45391	-0.956685
23051694	chr8:23051694:G:A	2.88696e-06	-1.47382	-0.734177
23052163	chr8:23052163:G:C	1.99948e-06	-1.5049	-1.07042
23052239	chr8:23052239:G:A	1.80951e-05	0.866447	-1.23901
23052398	chr8:23052398:G:A	1.86674e-05	0.877888	-1.21931
23052529	chr8:23052529:G:A	7.54114e-06	-1.11157e-10	-1.24783
23052675	chr8:23052675:C:A	4.99876e-06	-1.11042	-0.548596
23052865	chr8:23052865:A:C	2.9208e-05	-1.11157e-10	0.106242
23053314	chr8:23053314:C:T	5.84159e-06	-1.3914	-0.111796
23053368	chr8:23053368:G:T	1.09175e-05	-1.37584	0.498007
23053457	chr8:23053457:G:A	1.45203e-05	0.649191	-1.24185
23053481	chr8:23053481:TAAAATA:T	2.77049e-06	-1.54554	-0.703641
23053526	chr8:23053526:A:C	4.62245e-06	-1.3606	-0.376683
23053560	chr8:23053560:A:G	2.69935e-06	-1.54157	-0.733621
23053785	chr8:23053785:A:G	1.13956e-05	0.417141	-1.25211
23054012	chr8:23054012:T:C	1.21206e-05	-1.11157e-10	-0.773295
23054114	chr8:23054114:G:A	7.15023e-06	-1.11157e-10	-1.30106
23054596	chr8:23054596:A:G	9.01394e-06	-1.11157e-10	-1.06943
23054935	chr8:23054935:A:T	2.9516e-06	-1.43693	-0.748929
23055026	chr8:23055026:T:C	8.33193e-06	-1.14811	-3.15096e-10
23055154	chr8:23055154:C:G	1.03979e-05	-0.926594	-3.15096e-10
23055360	chr8:23055360:C:A	7.54769e-06	-1.11157e-10	-1.24696
23055381	chr8:23055381:TGATA:T	7.13843e-06	-1.11157e-10	-1.30271
23055596	chr8:23055596:T:C	7.17104e-06	-1.11157e-10	-1.29815
23055853	chr8:23055853:T:C	2.04563e-06	-1.40651	-1.14598
23055878	chr8:23055878:T:C	6.01021e-06	-1.47474	-3.15096e-10
23055962	chr8:23055962:G:C	1.71782e-06	-1.49913	-1.22801
23056300	chr8:23056300:A:G	1.20098e-05	-1.11157e-10	-0.782483
23056544	chr8:23056544:A:G	3.09771e-06	-1.42098	-0.716561
23056600	chr8:23056600:A:G	2.94073e-06	-1.43415	-0.755396
23056735	chr8:23056735:T:A	3.07492e-06	-1.42423	-0.720697
23057378	chr8:23057378:A:G	3.72462e-06	-0.805831	-1.14741
23057502	chr8:23057502:G:A	2.80812e-06	-1.36814	-0.86755
23058542	chr8:23058542:A:G	7.13092e-06	-1.11157e-10	-1.30376
23058568	chr8:23058568:C:T	1.06133e-05	-1.11157e-10	-0.906092
23058775	chr8:23058775:G:A	1.14939e-05	-1.38561	0.559224
23058937	chr8:23058937:G:T	1.66799e-05	-1.11157e-10	-0.453996
23059027	chr8:23059027:C:T	1.78967e-06	-1.55598	-1.13019
23059392	chr8:23059392:C:T	8.1225e-06	-1.11157e-10	-1.17356
23059483	chr8:23059483:T:C	8.09847e-06	-1.11157e-10	-1.17653
23059509	chr8:23059509:G:T	2.81671e-06	-0.945299	-1.28733
23059539	chr8:23059539:T:C	2.94329e-06	-0.900272	-1.2884
23059655	chr8:23059655:T:C	8.11363e-06	-1.11157e-10	-1.17466
23059680	chr8:23059680:TG:T	1.50918e-06	-1.55302	-1.30362
23060130	chr8:23060130:G:A	8.11538e-06	-1.11157e-10	-1.17444
23060180	chr8:23060180:A:G	3.61246e-06	-0.698864	-1.28495
23060394	chr8:23060394:C:T	1.26341e-05	-1.11157e-10	-0.731802
23060403	chr8:23060403:C:T	8.14273e-06	-1.11157e-10	-1.17108
23060734	chr8:23060734:T:C	1.48562e-05	-1.11157e-10	-0.569781
23060835	chr8:23060835:T:A	8.12848e-06	-1.11157e-10	-1.17283
23060952	chr8:23060952:A:G	5.60661e-06	-1.54426	-3.15096e-10
23061517	chr8:23061517:C:T	8.14523e-06	-1.11157e-10	-1.17077
23061844	chr8:23061844:G:A	3.88115e-06	-1.08881	-0.823262
23062097	chr8:23062097:A:T	8.16286e-06	-1.11157e-10	-1.16861
23062402	chr8:23062402:G:A	7.85744e-06	-1.11157e-10	-1.20674
23062636	chr8:23062636:C:T	1.85305e-05	0.131297	-0.480083
23062885	chr8:23062885:A:G	8.96755e-06	-1.11157e-10	-1.07459
23063120	chr8:23063120:G:A	1.21202e-05	-0.773325	-3.15096e-10
23063225	chr8:23063225:G:A	8.26507e-06	-1.11157e-10	-1.15616
23063297	chr8:23063297:G:A	1.14678e-05	0.388578	-1.21724
23063699	chr8:23063699:C:T	2.58029e-05	-1.11157e-10	-0.0177161
23063739	chr8:23063739:G:T	8.14072e-06	-1.11157e-10	-1.17132
23063921	chr8:23063921:C:T	2.73311e-06	-1.19752	-1.06524
23063957	chr8:23063957:C:T	2.73294e-05	-1.11157e-10	0.03976
23064418	chr8:23064418:C:T	2.13975e-06	-1.20884	-1.29867
23064437	chr8:23064437:G:A	8.14072e-06	-1.11157e-10	-1.17132
23064923	chr8:23064923:T:C	7.68201e-06	-1.11157e-10	-1.22932
23065172	chr8:23065172:G:A	1.02191e-05	0.306439	-1.25038
23065664	chr8:23065664:T:C	9.11615e-06	-1.11157e-10	-1.05815
23065759	chr8:23065759:G:A	1.07881e-05	-1.11157e-10	-0.88976
23065799	chr8:23065799:A:C	1.0035e-05	-1.11157e-10	-0.962119
23066383	chr8:23066383:T:A	9.87577e-06	0.251106	-1.22922
23066518	chr8:23066518:T:C	1.93189e-06	-1.52905	-1.08065
23066845	chr8:23066845:T:C	3.24356e-06	-1.16239	-0.929144
23067417	chr8:23067417:C:CA	2.59571e-05	-1.11157e-10	-0.0117578
23067456	chr8:23067456:C:A	4.73214e-06	-1.40221	-0.311619
23067480	chr8:23067480:A:C	2.62435e-06	-1.50707	-0.796299
23067641	chr8:23067641:A:C	6.58827e-06	-1.41886	0.0359509
23067742	chr8:23067742:T:G	2.01428e-05	-1.11157e-10	-0.265358
23067822	chr8:23067822:C:T	7.74972e-06	-1.11157e-10	-1.22055
23068498	chr8:23068498:T:C	5.01262e-06	-0.599772	-1.05647
23068800	chr8:23068800:G:A	7.6988e-06	-0.5215	-0.705638
23068985	chr8:23068985:G:A	5.87575e-06	-0.725071	-0.772297
23069214	chr8:23069214:C:T	7.77989e-06	-1.11157e-10	-1.21666
23069570	chr8:23069570:A:C	6.17073e-06	-0.466447	-0.981938
23070129	chr8:23070129:C:G	5.84198e-06	-1.50313	-3.15096e-10
23070473	chr8:23070473:T:G	8.00988e-06	-1.18753	-3.15096e-10
23070798	chr8:23070798:C:T	2.5948e-06	-1.52414	-0.79055
23071227	chr8:23071227:G:A	7.77773e-06	-1.11157e-10	-1.21694
23071333	chr8:23071333:C:T	7.2166e-06	-1.11157e-10	-1.29182
23071619	chr8:23071619:C:A	1.66292e-05	-0.620696	0.163652
23071771	chr8:23071771:G:A	2.22877e-05	-0.164169	-3.15096e-10
23071837	chr8:23071837:C:T	5.03977e-06	-0.980977	-0.669865
23072033	chr8:23072033:G:A	8.84549e-06	-1.11157e-10	-1.08829
23072158	chr8:23072158:C:T	4.88552e-06	-0.91995	-0.761976
23073746	chr8:23073746:A:C	1.42421e-05	-1.11157e-10	-0.612002
23073774	chr8:23073774:A:G	2.30953e-05	1.11376	-1.24233
23073795	chr8:23073795:C:T	3.15051e-05	0.187515	-0.00556571
23074266	chr8:23074266:T:C	5.76354e-06	-0.865259	-0.651391
23075097	chr8:23075097:G:T	1.22928e-05	-1.11157e-10	-0.759184
23075244	chr8:23075244:C:T	7.25898e-06	-1.11157e-10	-1.28596
23075794	chr8:23075794:T:C	5.90869e-06	-1.49178	-3.15096e-10
23076477	chr8:23076477:CA:C	5.97862e-06	-1.48001	-3.15096e-10
23076657	chr8:23076657:T:G	4.71629e-05	-1.11157e-10	0.585406
23076714	chr8:23076714:G:A	3.7488e-05	-1.11157e-10	0.355818
23076855	chr8:23076855:T:C	8.82054e-06	-1.11157e-10	-1.09112
23077535	chr8:23077535:T:G	1.3447e-05	-0.21222	-0.457229
23078124	chr8:23078124:T:G	7.63477e-06	-1.11157e-10	-1.23549
23078319	chr8:23078319:A:T	7.25868e-06	-1.11157e-10	-1.286
23078987	chr8:23078987:C:T	8.25607e-06	-1.11157e-10	-1.15725
23079753	chr8:23079753:A:G	7.76317e-06	-1.11157e-10	-1.21881
23080026	chr8:23080026:G:A	3.00311e-06	-0.865091	-1.30346
23080365	chr8:23080365:A:G	9.62774e-06	-1.11157e-10	-1.00355
23080564	chr8:23080564:G:A	7.63232e-06	-1.11157e-10	-1.23581
23080918	chr8:23080918:A:G	7.14855e-06	-1.11157e-10	-1.30129
23081119	chr8:23081119:C:T	1.87468e-05	-1.11157e-10	-0.337179
23081148	chr8:23081148:G:C	2.54923e-06	-1.56626	-0.766155
23081161	chr8:23081161:T:G	8.05554e-06	-1.11157e-10	-1.18184
23081336	chr8:23081336:T:C	8.75157e-06	-1.11157e-10	-1.09897
23081454	chr8:23081454:G:A	1.48556e-05	-1.11157e-10	-0.569826
23081950	chr8:23081950:C:T	2.07844e-05	-0.233999	-3.15096e-10
23082149	chr8:23082149:A:G	7.27888e-06	-0.687496	-0.59573
23082274	chr8:23082274:C:T	9.92381e-06	-1.11157e-10	-0.973265
23082752	chr8:23082752:C:T	4.11269e-06	-0.695192	-1.15893
23082780	chr8:23082780:C:G	1.04508e-05	-1.11157e-10	-0.92152
23083087	chr8:23083087:A:G	8.99044e-06	-1.11157e-10	-1.07204
23083134	chr8:23083134:G:A	4.09296e-06	-0.554783	-1.30415
23083157	chr8:23083157:A:G	7.7592e-06	-1.11157e-10	-1.21932
23083184	chr8:23083184:A:T	7.80794e-06	-1.11157e-10	-1.21306
```
