## Supplementary material for "Characterization of shared and ancestry-specific signals driving complex traits using multi-ancestry fine-mapping": susiex_nc1.cs80.summary

```
# chr8:21378760-23083228
CS_ID	CS_LENGTH	CS_PURITY	MAX_PIP_SNP	BP	REF_ALLELE	ALT_ALLELE	REF_FRQ	BETA	SE	-LOG10P	MAX_PIP	POST-HOC_PROB_POP1	POST-HOC_PROB_POP2
1	31	0.00327599	chr8:22582695:A:C	22582695	C,C	A,A	1,1	-inf,-inf	inf,inf	5.5395,1.20005	0.259643	0.878123	0.435476
```
