## Supplementary material for "Characterization of shared and ancestry-specific signals driving complex traits using multi-ancestry fine-mapping": susiex_nc2.cs80.cs

```
CS_ID	SNP	BP	REF_ALLELE	ALT_ALLELE	REF_FRQ	BETA	SE	-LOG10P	CS_PIP	OVRL_PIP
1	chr8:22582695:A:C	22582695	C,C	A,A	1,1	-inf,-inf	inf,inf	5.5395,1.20005	0.277953	0.277982
1	chr8:22579628:G:A	22579628	A,A	G,G	1,1	-inf,-inf	inf,inf	5.54952,0.877252	0.161457	0.161487
1	chr8:22582443:A:G	22582443	G,G	A,A	1,1	-inf,-inf	inf,inf	5.08464,1.18176	0.10294	0.102968
1	chr8:22569137:TC:T	22569137	T,T	TC,TC	1,1	-inf,-inf	inf,inf	5.24876,0.583338	0.0538524	0.0538803
1	chr8:22661938:GCAC:G	22661938	G,G	GCAC,GCAC	1,1	inf,inf	inf,inf	4.48207,1.16143	0.0280377	0.0282467
1	chr8:22591971:T:C	22591971	C,C	T,T	1,1	-inf,-inf	inf,inf	5.16525,0.123241	0.0249831	0.0251329
1	chr8:22576375:G:A	22576375	A,A	G,G	1,1	-inf,-inf	inf,inf	4.5559,0.997736	0.0247087	0.0247371
1	chr8:22676665:C:T	22676665	T,T	C,C	1,1	inf,inf	inf,inf	4.19195,1.28765	0.0185168	0.0186701
1	chr8:22572725:G:C	22572725	C,C	G,G	1,1	inf,-inf	inf,inf	4.81116,0.348564	0.0155435	0.0156
1	chr8:22681366:G:A	22681366	A,A	G,G	1,1	inf,inf	inf,inf	3.6968,1.70682	0.0142754	0.0144755
1	chr8:22600291:C:T	22600291	T,T	C,C	1,1	-inf,-inf	inf,inf	4.19516,1.10482	0.0141472	0.0142484
1	chr8:22595913:G:A	22595913	A,A	G,G	1,1	-inf,-inf	inf,inf	4.23607,0.96966	0.0114209	0.0115444
1	chr8:22590134:CTG:C	22590134	C,C	CTG,CTG	1,1	-inf,-inf	inf,inf	4.43035,0.300652	0.00631697	0.00640419
1	chr8:22638535:G:A	22638535	A,A	G,G	1,1	-inf,-inf	inf,inf	3.96171,0.916132	0.00623177	0.00630489
1	chr8:22595710:C:A	22595710	A,A	C,C	1,1	-inf,-inf	inf,inf	3.96623,0.922781	0.00613107	0.00620996
1	chr8:22614311:G:A	22614311	A,A	G,G	1,1	-inf,-inf	inf,inf	3.77809,1.12816	0.00610342	0.00618285
1	chr8:22682908:C:T	22682908	T,T	C,C	1,1	inf,inf	inf,inf	3.60695,1.34094	0.00607723	0.00618185
1	chr8:22579168:C:T	22579168	T,T	C,C	1,1	-inf,-inf	inf,inf	3.64061,1.28181	0.00602542	0.00604604
1	chr8:22644317:C:A	22644317	A,A	C,C	1,1	-inf,-inf	inf,inf	3.88849,0.985255	0.00602258	0.0060931
1	chr8:22577214:C:G	22577214	G,G	C,C	1,1	-inf,-inf	inf,inf	4.22055,0.50689	0.00558962	0.00560698
1	chr8:22605339:T:C	22605339	C,C	T,T	1,1	-inf,-inf	inf,inf	3.92957,0.797897	0.00477295	0.0048408
2	chr8:23022221:T:C	23022221	C,C	T,T	1,1	inf,inf	inf,inf	3.02753,1.92207	0.039002	0.041201
2	chr8:22072769:C:T	22072769	T,T	C,C	1,1	-inf,-inf	inf,inf	2.91474,2.29211	0.0269555	0.0295806
2	chr8:22034428:G:A	22034428	A,A	G,G	1,1	-inf,inf	inf,inf	3.93955,0.582918	0.0232918	0.023971
2	chr8:22074150:A:G	22074150	G,G	A,A	1,1	-inf,-inf	inf,inf	2.94436,2.03291	0.0170344	0.0187766
2	chr8:21424918:T:A	21424918	A,NA	T,NA	1,NA	-inf,NA	inf,NA	3.58342,NA	0.0161038	0.0183125
2	chr8:21457505:G:C	21457505	C,NA	G,NA	1,NA	-inf,NA	inf,NA	3.55896,NA	0.0160273	0.0181491
2	chr8:21561590:G:A	21561590	NA,A	NA,G	NA,1	NA,-inf	NA,inf	NA,3.40858	0.0148793	0.0168957
2	chr8:23027818:A:T	23027818	T,T	A,A	1,1	inf,inf	inf,inf	3.1886,1.15962	0.0133015	0.0141528
2	chr8:22035255:G:A	22035255	A,A	G,G	1,1	inf,-inf	inf,inf	3.83552,0.183061	0.0127141	0.013066
2	chr8:21951587:C:G	21951587	G,G	C,C	1,1	inf,inf	inf,inf	3.4689,0.841198	0.0125088	0.0132702
2	chr8:22027033:A:G	22027033	G,G	A,A	1,1	inf,inf	inf,inf	3.6329,0.225453	0.0114614	0.0117108
2	chr8:22733868:C:T	22733868	NA,T	NA,C	NA,1	NA,-inf	NA,inf	NA,3.15987	0.0112963	0.0124582
2	chr8:22737396:G:A	22737396	NA,A	NA,G	NA,1	NA,-inf	NA,inf	NA,3.17069	0.0112101	0.0123902
2	chr8:22021096:C:T	22021096	T,T	C,C	1,1	-inf,inf	inf,inf	3.19127,0.9008	0.0107193	0.0109752
2	chr8:22062541:T:C	22062541	C,C	T,T	1,1	inf,inf	inf,inf	3.33078,1.13764	0.00838223	0.00927979
2	chr8:22008573:A:C	22008573	C,C	A,A	1,1	inf,inf	inf,inf	3.24213,0.741435	0.00774052	0.00795957
2	chr8:22015342:T:C	22015342	C,C	T,T	1,1	inf,-inf	inf,inf	3.18005,0.602515	0.00592046	0.00602721
2	chr8:22320399:C:T	22320399	T,T	C,C	1,1	inf,inf	inf,inf	4.13333,0.0432411	0.00570112	0.00812082
2	chr8:22005040:A:G	22005040	G,G	A,A	1,1	inf,-inf	inf,inf	3.16029,0.569178	0.0055991	0.00569711
2	chr8:22010847:A:C	22010847	C,C	A,A	1,1	inf,-inf	inf,inf	3.19403,0.53708	0.00547325	0.00557479
2	chr8:22004152:G:C	22004152	C,C	G,G	1,1	inf,-inf	inf,inf	3.08099,0.594529	0.00495164	0.00504042
2	chr8:22014817:A:G	22014817	G,G	A,A	1,1	inf,-inf	inf,inf	3.11927,0.561392	0.00488901	0.00498034
2	chr8:21998269:A:G	21998269	G,G	A,A	1,1	inf,-inf	inf,inf	3.22985,0.364803	0.00478776	0.00487482
2	chr8:21940918:C:T	21940918	T,T	C,C	1,1	inf,-inf	inf,inf	3.08313,0.503619	0.00474705	0.00482783
2	chr8:22039527:GA:G	22039527	G,G	GA,GA	1,1	inf,-inf	inf,inf	3.47339,0.293209	0.00434207	0.00454841
2	chr8:21981159:T:A	21981159	A,A	T,T	1,1	inf,-inf	inf,inf	3.10496,0.451092	0.00420383	0.00428084
2	chr8:22005779:G:A	22005779	A,A	G,G	1,1	inf,-inf	inf,inf	2.93644,0.680128	0.00419557	0.0042735
2	chr8:21920571:T:C	21920571	C,C	T,T	1,1	inf,-inf	inf,inf	3.16464,0.257023	0.00409702	0.0041685
2	chr8:21991321:T:A	21991321	A,A	T,T	1,1	inf,-inf	inf,inf	2.91418,0.665377	0.0039128	0.00398669
2	chr8:22072587:T:C	22072587	C,C	T,T	1,1	-inf,-inf	inf,inf	2.54443,1.66803	0.00388532	0.00436522
2	chr8:21985240:G:C	21985240	C,C	G,G	1,1	inf,-inf	inf,inf	3.12308,0.357293	0.00383695	0.00390866
2	chr8:22055271:A:C	22055271	C,C	A,A	1,1	inf,inf	inf,inf	2.79429,1.23116	0.00371084	0.00413883
2	chr8:22075220:A:C	22075220	C,C	A,A	1,1	inf,inf	inf,inf	2.70791,1.40539	0.00359733	0.00407202
2	chr8:22001573:G:A	22001573	A,A	G,G	1,1	inf,-inf	inf,inf	2.8848,0.624175	0.00344553	0.00351186
2	chr8:21983023:A:G	21983023	G,G	A,A	1,1	inf,inf	inf,inf	3.19209,0.182455	0.00343914	0.0035224
2	chr8:23024780:G:A	23024780	A,A	G,G	1,1	inf,inf	inf,inf	3.30421,0.216187	0.00341581	0.00372024
2	chr8:22083307:G:A	22083307	A,A	G,G	1,1	-inf,-inf	inf,inf	2.42644,1.73868	0.00340864	0.00385026
2	chr8:21992605:A:G	21992605	G,G	A,A	1,1	inf,-inf	inf,inf	2.9126,0.563248	0.00333233	0.00339696
2	chr8:21911921:A:G	21911921	G,NA	A,NA	1,NA	inf,NA	inf,NA	2.77499,NA	0.00330897	0.00363789
2	chr8:21985074:G:GC	21985074	GC,GC	G,G	1,1	inf,-inf	inf,inf	2.99575,0.429234	0.00325807	0.00332077
2	chr8:22071729:G:A	22071729	A,A	G,G	1,1	-inf,-inf	inf,inf	2.9932,1.03118	0.00321562	0.00360355
2	chr8:22074770:C:T	22074770	T,T	C,C	1,1	-inf,-inf	inf,inf	2.4986,1.63061	0.00321383	0.00362631
2	chr8:21920084:C:G	21920084	G,G	C,C	1,1	inf,-inf	inf,inf	3.03257,0.284716	0.00318643	0.00324512
2	chr8:22001108:C:T	22001108	T,T	C,C	1,1	inf,-inf	inf,inf	2.93677,0.497303	0.00316039	0.00322186
2	chr8:21986754:A:G	21986754	G,G	A,A	1,1	inf,-inf	inf,inf	2.86796,0.496979	0.0030185	0.00307406
2	chr8:21940805:C:T	21940805	T,T	C,C	1,1	inf,-inf	inf,inf	2.85991,0.509322	0.00300889	0.00306495
2	chr8:21811126:G:A	21811126	NA,A	NA,G	NA,1	NA,inf	NA,inf	NA,2.6061	0.00296127	0.00343686
2	chr8:22011513:G:C	22011513	C,C	G,G	1,1	inf,-inf	inf,inf	2.83844,0.602799	0.00289496	0.00295582
2	chr8:22002496:T:C	22002496	C,C	T,T	1,1	inf,-inf	inf,inf	2.94966,0.411226	0.0028701	0.00292695
2	chr8:21984352:C:G	21984352	G,G	C,C	1,1	inf,-inf	inf,inf	2.70997,0.676569	0.00286901	0.00292308
2	chr8:22001804:C:T	22001804	T,T	C,C	1,1	inf,-inf	inf,inf	2.73992,0.689384	0.00282891	0.00288635
2	chr8:22082920:T:C	22082920	C,C	T,T	1,1	-inf,-inf	inf,inf	2.4343,1.61591	0.0027878	0.0031478
2	chr8:21959734:C:T	21959734	T,T	C,C	1,1	inf,-inf	inf,inf	2.63569,0.7478	0.00275998	0.00281304
2	chr8:21976454:C:T	21976454	T,T	C,C	1,1	inf,inf	inf,inf	3.06622,0.0472468	0.00271981	0.00278159
2	chr8:21967036:A:G	21967036	G,G	A,A	1,1	inf,-inf	inf,inf	2.69917,0.656894	0.00271157	0.00276363
2	chr8:22073689:G:C	22073689	C,C	G,G	1,1	inf,inf	inf,inf	2.50665,1.38473	0.00230045	0.00259383
2	chr8:21989075:G:C	21989075	C,C	G,G	1,1	inf,-inf	inf,inf	2.85556,0.373188	0.00224981	0.00229684
2	chr8:22067459:A:G	22067459	G,G	A,A	1,1	inf,inf	inf,inf	2.49022,1.32183	0.00224864	0.00254819
2	chr8:22074360:A:G	22074360	G,G	A,A	1,1	inf,inf	inf,inf	2.25505,1.55578	0.00223045	0.00249791
2	chr8:22002914:T:A	22002914	A,A	T,T	1,1	inf,inf	inf,inf	3.01152,0.0854161	0.00222073	0.00227779
2	chr8:21987917:T:C	21987917	C,C	T,T	1,1	inf,-inf	inf,inf	2.79546,0.449649	0.00220498	0.00225139
2	chr8:21931473:C:T	21931473	T,T	C,C	1,1	inf,-inf	inf,inf	2.86284,0.262288	0.00217963	0.00222301
2	chr8:22701068:C:A	22701068	A,NA	C,NA	1,NA	inf,NA	inf,NA	2.78125,NA	0.00207551	0.00272377
2	chr8:22446653:A:G	22446653	NA,G	NA,A	NA,1	NA,-inf	NA,inf	NA,2.27938	0.00193384	0.00216589
2	chr8:21952866:C:T	21952866	T,T	C,C	1,1	inf,-inf	inf,inf	2.45081,0.765183	0.00193297	0.00197345
2	chr8:21876950:C:T	21876950	NA,T	NA,C	NA,1	NA,inf	NA,inf	NA,2.38386	0.00192696	0.00225248
2	chr8:21978117:A:G	21978117	G,G	A,A	1,1	inf,inf	inf,inf	2.88547,0.0771623	0.00189916	0.0019451
2	chr8:22002480:C:T	22002480	T,T	C,C	1,1	inf,inf	inf,inf	2.91177,0.105574	0.00183878	0.00188742
2	chr8:21931423:T:G	21931423	G,G	T,T	1,1	inf,-inf	inf,inf	2.78356,0.252568	0.00182681	0.00186458
2	chr8:21996222:T:C	21996222	C,C	T,T	1,1	inf,inf	inf,inf	2.84101,0.14754	0.00181465	0.00185882
2	chr8:22315189:C:T	22315189	T,T	C,C	1,1	inf,-inf	inf,inf	3.50046,0.0988386	0.00180536	0.00249016
2	chr8:21974983:A:C	21974983	C,C	A,A	1,1	inf,-inf	inf,inf	2.57118,0.630303	0.00179201	0.0018331
2	chr8:22917289:A:G	22917289	NA,G	NA,A	NA,1	NA,-inf	NA,inf	NA,2.28375	0.00177657	0.00203917
2	chr8:21977056:A:G	21977056	G,G	A,A	1,1	inf,inf	inf,inf	2.85415,0.0659154	0.00177005	0.00181341
2	chr8:22001974:G:A	22001974	A,A	G,G	1,1	inf,inf	inf,inf	2.87201,0.15983	0.00176721	0.00181443
2	chr8:21983885:T:C	21983885	C,C	T,T	1,1	inf,-inf	inf,inf	2.70634,0.421245	0.00176171	0.00180056
2	chr8:21977954:A:G	21977954	G,G	A,A	1,1	inf,inf	inf,inf	2.84508,0.0704482	0.00174023	0.00178302
2	chr8:23036455:C:G	23036455	G,G	C,C	1,1	-inf,-inf	inf,inf	2.79287,0.254034	0.00172973	0.00190708
2	chr8:22054090:C:T	22054090	T,NA	C,NA	1,NA	inf,NA	inf,NA	2.56759,NA	0.00171012	0.0019444
2	chr8:21993176:G:A	21993176	A,A	G,G	1,1	inf,inf	inf,inf	2.8719,0.0970966	0.00169037	0.00173558
2	chr8:22535327:G:A	22535327	NA,A	NA,G	NA,1	NA,-inf	NA,inf	NA,2.20044	0.00165232	0.00185276
2	chr8:22010323:A:G	22010323	G,G	A,A	1,1	inf,-inf	inf,inf	2.58267,0.559533	0.00159629	0.00163709
2	chr8:21965673:A:G	21965673	G,G	A,A	1,1	inf,inf	inf,inf	2.85541,0.0741315	0.00159263	0.00163628
2	chr8:22479871:T:C	22479871	NA,C	NA,T	NA,1	NA,-inf	NA,inf	NA,2.17659	0.00158259	0.00177352
2	chr8:21947478:A:G	21947478	G,G	A,A	1,1	inf,inf	inf,inf	2.76518,0.151166	0.00154901	0.00158848
2	chr8:21970322:A:G	21970322	G,G	A,A	1,1	inf,inf	inf,inf	2.85041,0.00968278	0.00154719	0.0015897
2	chr8:22073915:A:G	22073915	G,G	A,A	1,1	inf,inf	inf,inf	2.69109,0.928513	0.00152121	0.00174018
2	chr8:21955507:A:G	21955507	G,G	A,A	1,1	inf,inf	inf,inf	2.78812,0.0438024	0.00152009	0.0015587
2	chr8:21960549:A:G	21960549	G,G	A,A	1,1	inf,inf	inf,inf	2.78035,0.0702829	0.00150274	0.00154121
2	chr8:21956493:A:G	21956493	G,G	A,A	1,1	inf,-inf	inf,inf	2.47781,0.553867	0.00146007	0.00149184
2	chr8:22465329:A:G	22465329	NA,G	NA,A	NA,1	NA,-inf	NA,inf	NA,2.13252	0.0014465	0.00162238
2	chr8:21968910:C:T	21968910	T,T	C,C	1,1	inf,-inf	inf,inf	2.50616,0.500046	0.00143312	0.00146413
2	chr8:21956451:A:G	21956451	G,G	A,A	1,1	inf,inf	inf,inf	2.70782,0.167579	0.0013916	0.00142787
2	chr8:22453634:T:C	22453634	NA,C	NA,T	NA,1	NA,-inf	NA,inf	NA,2.11043	0.00138871	0.00155778
2	chr8:22051942:C:T	22051942	T,T	C,C	1,1	inf,inf	inf,inf	2.79895,0.588148	0.00138307	0.00155233
2	chr8:22012216:G:A	22012216	A,A	G,G	1,1	inf,inf	inf,inf	2.78767,0.123092	0.00137466	0.00141479
2	chr8:23027088:G:C	23027088	C,C	G,G	1,1	-inf,-inf	inf,inf	2.72949,0.179018	0.00134573	0.00149256
2	chr8:22707691:T:C	22707691	C,C	T,T	1,1	-inf,inf	inf,inf	2.28443,1.05854	0.00133969	0.00158371
2	chr8:21965514:G:A	21965514	A,A	G,G	1,1	inf,inf	inf,inf	2.69879,0.0568106	0.00126306	0.00129644
2	chr8:22526319:A:G	22526319	NA,G	NA,A	NA,1	NA,-inf	NA,inf	NA,2.05988	0.0012608	0.00141508
2	chr8:22251098:A:C	22251098	C,C	A,A	1,1	inf,-inf	inf,inf	2.94092,0.114984	0.00125814	0.00149438
2	chr8:21957228:C:T	21957228	T,T	C,C	1,1	inf,inf	inf,inf	2.67241,0.0945974	0.00123477	0.00126723
2	chr8:22000276:G:A	22000276	A,A	G,G	1,1	inf,inf	inf,inf	2.70583,0.128056	0.00121682	0.00125172
2	chr8:21973874:A:G	21973874	G,G	A,A	1,1	inf,-inf	inf,inf	2.68042,0.0575225	0.00121432	0.00124666
2	chr8:21886850:C:A	21886850	NA,A	NA,C	NA,1	NA,inf	NA,inf	NA,2.13926	0.00119011	0.00139558
2	chr8:21629151:G:T	21629151	NA,T	NA,G	NA,1	NA,inf	NA,inf	NA,2.12429	0.00118449	0.00137971
2	chr8:21996966:G:A	21996966	A,A	G,G	1,1	inf,inf	inf,inf	2.65367,0.070687	0.00116702	0.00119807
2	chr8:21978873:C:G	21978873	G,G	C,C	1,1	inf,inf	inf,inf	2.66119,0.0357508	0.00116265	0.00119547
2	chr8:21942226:C:A	21942226	A,A	C,C	1,1	inf,inf	inf,inf	2.62526,0.154363	0.0011595	0.00119083
2	chr8:22064209:C:A	22064209	A,A	C,C	1,1	inf,inf	inf,inf	2.66229,0.740412	0.00115857	0.00131137
2	chr8:22460281:A:T	22460281	NA,T	NA,A	NA,1	NA,-inf	NA,inf	NA,2.0175	0.00115607	0.00129817
2	chr8:22530737:CAGG:C	22530737	NA,C	NA,CAGG	NA,1	NA,-inf	NA,inf	NA,2.0114	0.00114515	0.00128595
2	chr8:21957914:T:G	21957914	G,G	T,T	1,1	inf,inf	inf,inf	2.69658,0.0509759	0.00113394	0.00116709
2	chr8:21605422:G:C	21605422	NA,C	NA,G	NA,1	NA,-inf	NA,inf	NA,2.07136	0.00113173	0.00129789
2	chr8:22530067:A:G	22530067	NA,G	NA,A	NA,1	NA,-inf	NA,inf	NA,2.00405	0.00112824	0.00126711
2	chr8:22067352:G:C	22067352	NA,C	NA,G	NA,1	NA,-inf	NA,inf	NA,1.9994	0.0010901	0.00122593
2	chr8:21936868:T:C	21936868	C,C	T,T	1,1	inf,-inf	inf,inf	2.62788,0.00605781	0.00108903	0.0011187
2	chr8:22516265:A:G	22516265	NA,G	NA,A	NA,1	NA,-inf	NA,inf	NA,1.9806	0.00107748	0.00121039
2	chr8:22077258:C:G	22077258	G,G	C,C	1,1	-inf,-inf	inf,inf	2.71232,0.629617	0.00105186	0.00117313
2	chr8:21923233:A:G	21923233	G,G	A,A	1,1	inf,inf	inf,inf	2.64887,0.0881919	0.001047	0.00107857
2	chr8:21954019:C:G	21954019	G,G	C,C	1,1	inf,inf	inf,inf	2.65356,0.0448543	0.00103785	0.00106865
2	chr8:22050915:A:G	22050915	G,G	A,A	1,1	inf,inf	inf,inf	2.25225,1.06538	0.0010123	0.00113942
2	chr8:21943580:C:T	21943580	T,T	C,C	1,1	inf,inf	inf,inf	2.55756,0.154964	0.00100793	0.00103595
2	chr8:23034937:T:C	23034937	C,C	T,T	1,1	-inf,-inf	inf,inf	2.61204,0.0308306	0.00100663	0.00111358
2	chr8:22260948:T:TAAGA	22260948	TAAGA,TAAGA	T,T	1,1	-inf,inf	inf,inf	1.48796,1.41776	0.00100643	0.00109001
2	chr8:22018253:A:G	22018253	NA,G	NA,A	NA,1	NA,inf	NA,inf	NA,1.94602	0.00100298	0.00112029
2	chr8:22147615:G:A	22147615	NA,A	NA,G	NA,1	NA,inf	NA,inf	NA,2.05363	0.000971071	0.00112292
2	chr8:22528315:A:G	22528315	NA,G	NA,A	NA,1	NA,-inf	NA,inf	NA,1.92407	0.000966436	0.00108636
2	chr8:22060578:A:C	22060578	C,C	A,A	1,1	inf,-inf	inf,inf	2.96921,0.0240191	0.000961622	0.00108453
2	chr8:22049278:G:T	22049278	T,T	G,G	1,1	inf,inf	inf,inf	2.25317,1.11666	0.000924054	0.00105435
2	chr8:22247178:G:T	22247178	T,T	G,G	1,1	inf,-inf	inf,inf	2.7576,0.0665161	0.000923384	0.00108054
2	chr8:22059711:T:C	22059711	C,C	T,T	1,1	inf,inf	inf,inf	2.83335,0.335796	0.000920236	0.00104214
2	chr8:21883859:G:A	21883859	NA,A	NA,G	NA,1	NA,-inf	NA,inf	NA,1.92475	0.000883854	0.00100681
2	chr8:22067809:C:T	22067809	NA,T	NA,C	NA,1	NA,inf	NA,inf	NA,1.99648	0.000876161	0.00101683
2	chr8:21927478:A:G	21927478	G,G	A,A	1,1	inf,-inf	inf,inf	2.31295,0.487016	0.000868446	0.000892261
2	chr8:22744504:T:C	22744504	C,C	T,T	1,1	-inf,-inf	inf,inf	1.09405,1.89832	0.000855971	0.000970143
2	chr8:22229460:A:G	22229460	G,NA	A,NA	1,NA	inf,NA	inf,NA	2.03198,NA	0.000848755	0.00099453
2	chr8:22263249:A:G	22263249	G,NA	A,NA	1,NA	-inf,NA	inf,NA	1.70524,NA	0.000845575	0.00090911
2	chr8:22440108:A:G	22440108	NA,G	NA,A	NA,1	NA,-inf	NA,inf	NA,1.85335	0.000829821	0.000935449
2	chr8:23018472:A:G	23018472	G,G	A,A	1,1	inf,inf	inf,inf	2.5784,0.408748	0.000828377	0.000926774
2	chr8:22483153:G:C	22483153	C,NA	G,NA	1,NA	inf,NA	inf,NA	2.32387,NA	0.000825298	0.00110469
2	chr8:21966637:GT:G	21966637	G,G	GT,GT	1,1	inf,inf	inf,inf	2.47576,0.0825494	0.000824156	0.000845901
2	chr8:21776324:A:G	21776324	NA,G	NA,A	NA,1	NA,inf	NA,inf	NA,1.93289	0.000820601	0.000955868
2	chr8:21856079:G:A	21856079	NA,A	NA,G	NA,1	NA,-inf	NA,inf	NA,1.87334	0.000803952	0.000917328
2	chr8:22263480:A:G	22263480	G,NA	A,NA	1,NA	-inf,NA	inf,NA	1.68048,NA	0.000801729	0.000862408
2	chr8:22067738:G:A	22067738	A,A	G,G	1,1	inf,inf	inf,inf	2.26684,0.988169	0.000801681	0.000913809
2	chr8:21755801:C:A	21755801	NA,A	NA,C	NA,1	NA,-inf	NA,inf	NA,1.86207	0.000780837	0.00089944
2	chr8:21749844:A:G	21749844	NA,G	NA,A	NA,1	NA,inf	NA,inf	NA,1.9	0.00076785	0.000894765
2	chr8:21545508:G:A	21545508	A,A	G,G	1,1	inf,inf	inf,inf	0.677016,2.23279	0.000757794	0.000863066
2	chr8:22533212:T:G	22533212	NA,G	NA,T	NA,1	NA,-inf	NA,inf	NA,1.83701	0.000743787	0.000857651
2	chr8:22289551:A:G	22289551	NA,G	NA,A	NA,1	NA,inf	NA,inf	NA,1.92078	0.000743672	0.000877588
2	chr8:22752206:G:A	22752206	NA,A	NA,G	NA,1	NA,inf	NA,inf	NA,1.89674	0.000731324	0.000856431
2	chr8:22055266:G:A	22055266	NA,A	NA,G	NA,1	NA,-inf	NA,inf	NA,1.81065	0.000729431	0.000824067
2	chr8:21909449:T:C	21909449	NA,C	NA,T	NA,1	NA,inf	NA,inf	NA,1.85561	0.000727491	0.00084914
2	chr8:21861687:G:A	21861687	NA,A	NA,G	NA,1	NA,-inf	NA,inf	NA,1.81558	0.000724075	0.000825194
2	chr8:22027709:T:C	22027709	NA,C	NA,T	NA,1	NA,inf	NA,inf	NA,1.8366	0.000718337	0.000832708
2	chr8:21814184:C:A	21814184	NA,A	NA,C	NA,1	NA,inf	NA,inf	NA,1.86356	0.000707305	0.000823942
2	chr8:22070716:G:A	22070716	A,A	G,G	1,1	inf,inf	inf,inf	2.56977,0.544258	0.000707168	0.000804793
2	chr8:21880219:C:T	21880219	T,T	C,C	1,1	inf,-inf	inf,inf	0.515855,2.45837	0.000703962	0.000798871
2	chr8:22076550:C:T	22076550	NA,T	NA,C	NA,1	NA,inf	NA,inf	NA,1.87603	0.0006988	0.000810833
2	chr8:21713957:A:G	21713957	G,G	A,A	1,1	inf,inf	inf,inf	0.653663,2.28159	0.000695124	0.000806504
2	chr8:22709959:G:A	22709959	A,A	G,G	1,1	-inf,inf	inf,inf	2.04658,0.641795	0.000688944	0.000764535
2	chr8:21929478:C:T	21929478	T,T	C,C	1,1	inf,-inf	inf,inf	2.34373,0.170467	0.000682791	0.000701293
2	chr8:22070821:C:T	22070821	T,T	C,C	1,1	-inf,-inf	inf,inf	2.53506,0.620493	0.000681156	0.000774174
2	chr8:21986585:T:C	21986585	C,C	T,T	1,1	inf,-inf	inf,inf	2.45659,0.0169451	0.000676164	0.000703437
2	chr8:22534627:G:T	22534627	NA,T	NA,G	NA,1	NA,-inf	NA,inf	NA,1.78533	0.0006741	0.00077747
2	chr8:22068817:G:A	22068817	NA,A	NA,G	NA,1	NA,inf	NA,inf	NA,1.86078	0.000671415	0.000780278
2	chr8:22727576:A:C	22727576	NA,C	NA,A	NA,1	NA,inf	NA,inf	NA,1.81885	0.000670012	0.000779766
2	chr8:22512634:A:T	22512634	T,NA	A,NA	1,NA	inf,NA	inf,NA	2.20691,NA	0.000668003	0.000888401
2	chr8:21880935:C:T	21880935	NA,T	NA,C	NA,1	NA,inf	NA,inf	NA,1.82969	0.00066636	0.000780516
2	chr8:21934046:C:T	21934046	T,T	C,C	1,1	inf,-inf	inf,inf	2.18177,0.433011	0.000665032	0.00068314
2	chr8:21792508:G:A	21792508	A,A	G,G	1,1	inf,inf	inf,inf	2.21664,1.00637	0.000658923	0.000825412
2	chr8:22344206:T:C	22344206	C,C	T,T	1,1	inf,-inf	inf,inf	2.2992,0.99214	0.000656678	0.000884624
2	chr8:21935822:T:TG	21935822	TG,TG	T,T	1,1	inf,-inf	inf,inf	2.34497,0.0887761	0.000649765	0.000667673
2	chr8:22533591:G:A	22533591	NA,A	NA,G	NA,1	NA,-inf	NA,inf	NA,1.76069	0.000643215	0.000741926
2	chr8:22045805:G:A	22045805	A,A	G,G	1,1	-inf,-inf	inf,inf	1.28955,1.59976	0.000639827	0.000705036
2	chr8:21932968:T:G	21932968	G,G	T,T	1,1	inf,-inf	inf,inf	2.43063,0.0152698	0.000638731	0.000664896
2	chr8:22439566:C:T	22439566	NA,T	NA,C	NA,1	NA,-inf	NA,inf	NA,1.71646	0.000637838	0.000720063
2	chr8:21548502:G:A	21548502	A,NA	G,NA	1,NA	-inf,NA	inf,NA	1.91264,NA	0.000632134	0.000751374
2	chr8:22053720:T:C	22053720	C,C	T,T	1,1	inf,-inf	inf,inf	2.64626,0.257759	0.000629855	0.000719846
2	chr8:21634415:C:G	21634415	NA,G	NA,C	NA,1	NA,inf	NA,inf	NA,1.76694	0.000606726	0.000706208
2	chr8:22280002:G:A	22280002	A,A	G,G	1,1	inf,-inf	inf,inf	2.10783,1.16054	0.00059955	0.000805208
2	chr8:23036611:G:A	23036611	A,A	G,G	1,1	inf,inf	inf,inf	2.14392,0.451926	0.000592546	0.000639834
2	chr8:21853230:T:G	21853230	G,NA	T,NA	1,NA	inf,NA	inf,NA	1.87722,NA	0.000586872	0.000652585
2	chr8:22055016:C:A	22055016	NA,A	NA,C	NA,1	NA,-inf	NA,inf	NA,1.63252	0.000583436	0.000652874
2	chr8:21886250:G:C	21886250	NA,C	NA,G	NA,1	NA,inf	NA,inf	NA,1.75252	0.000578637	0.000677122
2	chr8:22077053:TG:T	22077053	T,T	TG,TG	1,1	-inf,-inf	inf,inf	2.59305,0.345526	0.000575281	0.000645305
2	chr8:21813025:C:G	21813025	NA,G	NA,C	NA,1	NA,inf	NA,inf	NA,1.73903	0.000573979	0.00066735
2	chr8:22179747:C:T	22179747	NA,T	NA,C	NA,1	NA,inf	NA,inf	NA,1.75273	0.000568366	0.00066475
2	chr8:22021576:A:G	22021576	G,G	A,A	1,1	-inf,inf	inf,inf	2.4104,0.111979	0.000561109	0.000587281
2	chr8:21563737:C:T	21563737	NA,T	NA,C	NA,1	NA,-inf	NA,inf	NA,1.70924	0.000559568	0.000641381
2	chr8:21423576:A:G	21423576	G,NA	A,NA	1,NA	inf,NA	inf,NA	1.76385,NA	0.000552425	0.000636612
2	chr8:22852617:TTG:T	22852617	NA,T	NA,TTG	NA,1	NA,inf	NA,inf	NA,1.73962	0.000552084	0.000647516
2	chr8:22079930:G:A	22079930	A,A	G,G	1,1	-inf,-inf	inf,inf	2.38912,0.610798	0.000551585	0.00062125
2	chr8:22290572:G:A	22290572	A,A	G,G	1,1	inf,-inf	inf,inf	2.28177,0.922478	0.000544729	0.000741682
2	chr8:22057587:T:C	22057587	NA,C	NA,T	NA,1	NA,-inf	NA,inf	NA,1.59315	0.000542277	0.000607017
2	chr8:23046161:C:T	23046161	T,T	C,C	1,1	-inf,inf	inf,inf	0.407049,2.45971	0.000539789	0.000656154
2	chr8:21381374:T:C	21381374	C,C	T,T	1,1	inf,inf	inf,inf	2.03135,0.62443	0.000538793	0.000608904
2	chr8:22039478:C:G	22039478	G,G	C,C	1,1	inf,inf	inf,inf	2.32745,0.445053	0.000530041	0.000609617
2	chr8:21831369:G:C	21831369	NA,C	NA,G	NA,1	NA,inf	NA,inf	NA,1.72924	0.000527526	0.000619213
2	chr8:22072865:TG:T	22072865	T,T	TG,TG	1,1	inf,inf	inf,inf	2.32904,0.612196	0.000526377	0.000624722
2	chr8:21799366:C:T	21799366	NA,T	NA,C	NA,1	NA,-inf	NA,inf	NA,1.6474	0.000526054	0.000603691
2	chr8:21613168:G:T	21613168	NA,T	NA,G	NA,1	NA,-inf	NA,inf	NA,1.66149	0.000526022	0.000603132
2	chr8:21896353:C:A	21896353	NA,A	NA,C	NA,1	NA,inf	NA,inf	NA,1.67927	0.000524924	0.000612213
2	chr8:21835125:T:G	21835125	NA,G	NA,T	NA,1	NA,inf	NA,inf	NA,1.72138	0.000520249	0.000610518
2	chr8:22342635:A:G	22342635	G,G	A,A	1,1	inf,-inf	inf,inf	2.29437,0.853185	0.000515903	0.00069637
2	chr8:23035521:G:A	23035521	A,A	G,G	1,1	inf,inf	inf,inf	2.09596,0.423903	0.000514159	0.000555746
2	chr8:21886615:T:C	21886615	NA,C	NA,T	NA,1	NA,inf	NA,inf	NA,1.67814	0.000509763	0.000596048
2	chr8:22981098:T:C	22981098	NA,C	NA,T	NA,1	NA,inf	NA,inf	NA,1.63676	0.000508527	0.000584817
2	chr8:21633478:T:G	21633478	G,G	T,T	1,1	-inf,-inf	inf,inf	2.27761,0.244106	0.000506641	0.000573481
2	chr8:22391454:T:C	22391454	NA,C	NA,T	NA,1	NA,inf	NA,inf	NA,1.67198	0.000506035	0.000589843
2	chr8:21625282:A:G	21625282	NA,G	NA,A	NA,1	NA,-inf	NA,inf	NA,1.64764	0.000502247	0.000578537
2	chr8:22048848:A:G	22048848	G,G	A,A	1,1	inf,inf	inf,inf	1.52708,1.23839	0.000500226	0.000561752
2	chr8:21774528:C:A	21774528	NA,A	NA,C	NA,1	NA,-inf	NA,inf	NA,1.6361	0.000499038	0.00057672
2	chr8:23036079:T:TA	23036079	TA,TA	T,T	1,1	inf,inf	inf,inf	2.07088,0.433034	0.000497009	0.000537134
2	chr8:21812015:C:T	21812015	NA,T	NA,C	NA,1	NA,inf	NA,inf	NA,1.68363	0.000495776	0.000580025
2	chr8:22267009:T:G	22267009	G,G	T,T	1,1	-inf,inf	inf,inf	1.86684,0.469742	0.000494528	0.000529617
2	chr8:21382876:A:G	21382876	G,G	A,A	1,1	inf,inf	inf,inf	2.03591,0.560254	0.000493497	0.000557832
2	chr8:21875728:G:T	21875728	NA,T	NA,G	NA,1	NA,-inf	NA,inf	NA,1.59687	0.000491347	0.0005603
2	chr8:22233715:C:CA	22233715	NA,CA	NA,C	NA,1	NA,-inf	NA,inf	NA,1.61491	0.000489785	0.000565152
2	chr8:22423212:C:T	22423212	NA,T	NA,C	NA,1	NA,-inf	NA,inf	NA,1.5782	0.000489253	0.000553736
2	chr8:22261505:C:T	22261505	T,T	C,C	1,1	-inf,inf	inf,inf	1.86222,0.461062	0.000487904	0.00052228
2	chr8:22288072:G:A	22288072	NA,A	NA,G	NA,1	NA,inf	NA,inf	NA,1.67896	0.000478307	0.000563408
2	chr8:21850019:A:G	21850019	G,G	A,A	1,1	inf,inf	inf,inf	0.128638,2.44391	0.000478179	0.000551098
2	chr8:22259599:A:G	22259599	NA,G	NA,A	NA,1	NA,inf	NA,inf	NA,1.66569	0.000477917	0.000561423
2	chr8:21749655:G:C	21749655	NA,C	NA,G	NA,1	NA,inf	NA,inf	NA,1.63895	0.000472156	0.000550186
2	chr8:22049064:C:A	22049064	NA,A	NA,C	NA,1	NA,inf	NA,inf	NA,1.67444	0.000470624	0.000547828
2	chr8:22386772:C:G	22386772	NA,G	NA,C	NA,1	NA,inf	NA,inf	NA,1.62278	0.000461622	0.000538185
2	chr8:21768505:G:A	21768505	A,A	G,G	1,1	inf,-inf	inf,inf	2.69353,0.0086646	0.000460628	0.000581036
2	chr8:22054327:G:A	22054327	NA,A	NA,G	NA,1	NA,-inf	NA,inf	NA,1.5104	0.000460411	0.00051689
2	chr8:21795804:G:A	21795804	A,A	G,G	1,1	inf,inf	inf,inf	2.29764,0.705387	0.000453356	0.000574594
2	chr8:21965976:C:T	21965976	NA,T	NA,C	NA,1	NA,-inf	NA,inf	NA,1.51356	0.000448841	0.000498253
2	chr8:21735858:G:A	21735858	NA,A	NA,G	NA,1	NA,inf	NA,inf	NA,1.60602	0.000448147	0.000523009
2	chr8:22947248:G:A	22947248	NA,A	NA,G	NA,1	NA,inf	NA,inf	NA,1.5951	0.000447957	0.000521735
2	chr8:22032021:T:C	22032021	NA,C	NA,T	NA,1	NA,inf	NA,inf	NA,1.57856	0.000446944	0.000517333
2	chr8:21849647:A:C	21849647	NA,C	NA,A	NA,1	NA,-inf	NA,inf	NA,1.54279	0.000446289	0.000509246
2	chr8:22299013:T:C	22299013	NA,C	NA,T	NA,1	NA,-inf	NA,inf	NA,1.55691	0.000445045	0.000513026
2	chr8:21590346:C:T	21590346	NA,T	NA,C	NA,1	NA,-inf	NA,inf	NA,1.56058	0.000438753	0.000505956
2	chr8:22790537:A:G	22790537	NA,G	NA,A	NA,1	NA,inf	NA,inf	NA,1.61068	0.000435694	0.000512118
2	chr8:22764401:G:A	22764401	A,NA	G,NA	1,NA	inf,NA	inf,NA	1.62829,NA	0.000433129	0.000497323
2	chr8:21851159:G:C	21851159	NA,C	NA,G	NA,1	NA,-inf	NA,inf	NA,1.52792	0.000430159	0.000491198
2	chr8:21648553:G:A	21648553	NA,A	NA,G	NA,1	NA,inf	NA,inf	NA,1.51412	0.000430045	0.000492692
2	chr8:22333314:G:A	22333314	A,A	G,G	1,1	-inf,inf	inf,inf	1.49397,0.886251	0.000428866	0.000462863
2	chr8:21431114:C:G	21431114	NA,G	NA,C	NA,1	NA,-inf	NA,inf	NA,1.51868	0.000428785	0.000491354
2	chr8:21857662:C:T	21857662	NA,T	NA,C	NA,1	NA,-inf	NA,inf	NA,1.53386	0.000427472	0.000487805
2	chr8:21592052:AACAGGGGAAG:A	21592052	A,A	AACAGGGGAAG,AACAGGGGAAG	1,1	-inf,-inf	inf,inf	0.961569,1.75854	0.000427051	0.0004982
2	chr8:21731013:C:G	21731013	NA,G	NA,C	NA,1	NA,inf	NA,inf	NA,1.58272	0.000426193	0.000496612
2	chr8:22295723:A:G	22295723	G,G	A,A	1,1	inf,-inf	inf,inf	2.21208,0.835306	0.000424582	0.000572581
2	chr8:21731862:T:C	21731862	NA,C	NA,T	NA,1	NA,inf	NA,inf	NA,1.5803	0.000424095	0.000494201
2	chr8:22380012:A:G	22380012	NA,G	NA,A	NA,1	NA,inf	NA,inf	NA,1.57478	0.000423921	0.000494166
2	chr8:21778017:G:A	21778017	NA,A	NA,G	NA,1	NA,inf	NA,inf	NA,1.56884	0.000419219	0.000487947
2	chr8:21590693:G:A	21590693	NA,A	NA,G	NA,1	NA,-inf	NA,inf	NA,1.53201	0.000416127	0.000479925
2	chr8:22278015:A:G	22278015	G,NA	A,NA	1,NA	inf,NA	inf,NA	1.68331,NA	0.00040276	0.000475567
2	chr8:22763152:A:G	22763152	G,NA	A,NA	1,NA	inf,NA	inf,NA	1.58802,NA	0.000397713	0.000457171
2	chr8:21796626:CTG:C	21796626	NA,C	NA,CTG	NA,1	NA,-inf	NA,inf	NA,1.47398	0.000388453	0.000445899
2	chr8:22822510:C:T	22822510	NA,T	NA,C	NA,1	NA,-inf	NA,inf	NA,1.48977	0.000386573	0.00044645
2	chr8:22382315:C:T	22382315	NA,T	NA,C	NA,1	NA,inf	NA,inf	NA,1.52264	0.000384653	0.000448347
2	chr8:22202299:G:T	22202299	NA,T	NA,G	NA,1	NA,-inf	NA,inf	NA,1.47293	0.000384343	0.000441065
2	chr8:22691277:G:T	22691277	T,T	G,G	1,1	inf,inf	inf,inf	2.25172,0.194015	0.000379528	0.000447928
2	chr8:22576386:G:T	22576386	T,NA	G,NA	1,NA	-inf,NA	inf,NA	2.481,NA	0.000379327	0.000719798
2	chr8:21874161:C:G	21874161	NA,G	NA,C	NA,1	NA,-inf	NA,inf	NA,1.47575	0.000376807	0.000431879
2	chr8:22595792:A:G	22595792	G,NA	A,NA	1,NA	inf,NA	inf,NA	0.876214,NA	0.000372299	0.000388769
2	chr8:21745024:A:T	21745024	NA,T	NA,A	NA,1	NA,inf	NA,inf	NA,1.51609	0.00036809	0.000430869
2	chr8:21931214:G:A	21931214	NA,A	NA,G	NA,1	NA,-inf	NA,inf	NA,1.45805	0.000367736	0.000416283
2	chr8:21605555:T:C	21605555	NA,C	NA,T	NA,1	NA,inf	NA,inf	NA,1.5053	0.000364644	0.00042761
2	chr8:21917803:G:A	21917803	A,A	G,G	1,1	inf,-inf	inf,inf	1.76432,0.6328	0.000362973	0.000376046
2	chr8:21763534:A:G	21763534	G,NA	A,NA	1,NA	inf,NA	inf,NA	1.64739,NA	0.00036105	0.00040864
2	chr8:22052250:T:C	22052250	NA,C	NA,T	NA,1	NA,-inf	NA,inf	NA,1.44038	0.0003606	0.000407718
2	chr8:21878513:T:C	21878513	NA,C	NA,T	NA,1	NA,inf	NA,inf	NA,1.50317	0.000360195	0.000422611
2	chr8:22566062:A:G	22566062	NA,G	NA,A	NA,1	NA,inf	NA,inf	NA,1.34602	0.000358128	0.000404294
2	chr8:21860506:C:T	21860506	NA,T	NA,C	NA,1	NA,-inf	NA,inf	NA,1.42654	0.000358127	0.000408887
2	chr8:22364952:T:C	22364952	NA,C	NA,T	NA,1	NA,inf	NA,inf	NA,1.50436	0.000357123	0.000419192
2	chr8:22742051:A:G	22742051	NA,G	NA,A	NA,1	NA,-inf	NA,inf	NA,1.38569	0.000356967	0.0004061
2	chr8:22366819:A:C	22366819	NA,C	NA,A	NA,1	NA,-inf	NA,inf	NA,1.43774	0.000356875	0.0004105
2	chr8:21773446:C:T	21773446	NA,T	NA,C	NA,1	NA,inf	NA,inf	NA,1.48726	0.000355373	0.000413697
2	chr8:21879468:G:C	21879468	NA,C	NA,G	NA,1	NA,inf	NA,inf	NA,1.49526	0.000354304	0.000415872
2	chr8:22703934:C:T	22703934	T,T	C,C	1,1	-inf,inf	inf,inf	1.87944,0.749698	0.000354117	0.000419417
2	chr8:22268368:C:T	22268368	T,T	C,C	1,1	-inf,inf	inf,inf	1.83835,0.241046	0.00035343	0.000378787
2	chr8:22396847:TG:T	22396847	NA,T	NA,TG	NA,1	NA,-inf	NA,inf	NA,1.41652	0.000353332	0.000405862
2	chr8:22982435:A:C	22982435	C,C	A,A	1,1	inf,inf	inf,inf	1.81534,0.748467	0.000351732	0.000393486
2	chr8:21860803:C:T	21860803	NA,T	NA,C	NA,1	NA,-inf	NA,inf	NA,1.41601	0.000351308	0.000401115
2	chr8:22008994:C:G	22008994	NA,G	NA,C	NA,1	NA,-inf	NA,inf	NA,1.42742	0.00035096	0.000397214
2	chr8:22662856:G:C	22662856	C,NA	G,NA	1,NA	-inf,NA	inf,NA	1.35209,NA	0.000349672	0.000386991
2	chr8:21860646:G:A	21860646	NA,A	NA,G	NA,1	NA,-inf	NA,inf	NA,1.40281	0.000342853	0.000391496
2	chr8:22382951:C:T	22382951	NA,T	NA,C	NA,1	NA,inf	NA,inf	NA,1.4582	0.000342148	0.000398782
2	chr8:21771066:G:A	21771066	A,A	G,G	1,1	inf,inf	inf,inf	2.24238,0.550354	0.000339941	0.000424938
2	chr8:22815672:C:T	22815672	NA,T	NA,C	NA,1	NA,inf	NA,inf	NA,1.43653	0.000339272	0.000393791
2	chr8:21443749:C:G	21443749	G,NA	C,NA	1,NA	-inf,NA	inf,NA	1.56327,NA	0.000338386	0.000388735
2	chr8:22018958:T:C	22018958	NA,C	NA,T	NA,1	NA,inf	NA,inf	NA,1.37627	0.000335823	0.000378643
2	chr8:22399318:C:T	22399318	NA,T	NA,C	NA,1	NA,inf	NA,inf	NA,1.49692	0.000335727	0.000395007
2	chr8:21735830:A:C	21735830	C,C	A,A	1,1	-inf,inf	inf,inf	2.0883,0.0555059	0.000334133	0.00037704
2	chr8:22266652:T:A	22266652	A,A	T,T	1,1	-inf,inf	inf,inf	1.85987,0.115407	0.000333509	0.000357456
2	chr8:23016020:G:A	23016020	A,A	G,G	1,1	-inf,-inf	inf,inf	2.20923,0.0125464	0.000332969	0.00037175
2	chr8:22434594:T:G	22434594	NA,G	NA,T	NA,1	NA,-inf	NA,inf	NA,1.36622	0.000328956	0.000372857
2	chr8:21389354:AG:A	21389354	A,A	AG,AG	1,1	inf,inf	inf,inf	2.31362,0.0741813	0.000327976	0.000399227
2	chr8:22312566:G:A	22312566	A,A	G,G	1,1	inf,-inf	inf,inf	2.04594,0.84657	0.000327119	0.000434731
2	chr8:23032800:G:A	23032800	NA,A	NA,G	NA,1	NA,inf	NA,inf	NA,1.44823	0.000325979	0.000382635
2	chr8:22316462:A:G	22316462	G,G	A,A	1,1	-inf,inf	inf,inf	1.76312,0.260937	0.000325226	0.000348073
2	chr8:22023104:G:C	22023104	NA,C	NA,G	NA,1	NA,inf	NA,inf	NA,1.48457	0.000324703	0.000382971
2	chr8:22272340:C:T	22272340	T,T	C,C	1,1	-inf,inf	inf,inf	1.6314,0.510647	0.000324543	0.000348911
2	chr8:21805979:T:C	21805979	C,NA	T,NA	1,NA	-inf,NA	inf,NA	1.57714,NA	0.000323388	0.00037522
2	chr8:22478805:A:G	22478805	NA,G	NA,A	NA,1	NA,inf	NA,inf	NA,1.47913	0.000322787	0.000381647
2	chr8:22327424:A:G	22327424	G,G	A,A	1,1	inf,-inf	inf,inf	2.38386,0.35888	0.000320318	0.000421741
2	chr8:22400805:G:A	22400805	NA,A	NA,G	NA,1	NA,inf	NA,inf	NA,1.41747	0.000319002	0.000371828
2	chr8:22675875:G:A	22675875	A,A	G,G	1,1	inf,inf	inf,inf	1.8489,1.40558	0.000318594	0.000502668
2	chr8:22771518:G:T	22771518	T,NA	G,NA	1,NA	inf,NA	inf,NA	1.46357,NA	0.0003162	0.00036336
2	chr8:21864170:T:C	21864170	NA,C	NA,T	NA,1	NA,-inf	NA,inf	NA,1.35797	0.000315573	0.0003605
2	chr8:22681631:G:A	22681631	NA,A	NA,G	NA,1	NA,-inf	NA,inf	NA,1.35801	0.000314225	0.000361457
2	chr8:21731450:T:C	21731450	C,C	T,T	1,1	inf,inf	inf,inf	0.242528,2.14547	0.000313438	0.000362725
2	chr8:21804794:T:C	21804794	C,C	T,T	1,1	inf,-inf	inf,inf	2.38038,0.1545	0.000312582	0.000377464
2	chr8:23076657:T:G	23076657	NA,G	NA,T	NA,1	NA,-inf	NA,inf	NA,1.36244	0.000311437	0.000358429
2	chr8:23044430:T:C	23044430	C,C	T,T	1,1	-inf,inf	inf,inf	0.351822,2.2079	0.00030941	0.000376135
2	chr8:21525965:T:C	21525965	C,NA	T,NA	1,NA	-inf,NA	inf,NA	1.53318,NA	0.000308601	0.0003636
2	chr8:23044477:A:C	23044477	C,C	A,A	1,1	-inf,inf	inf,inf	0.346432,2.20681	0.000306519	0.000372659
2	chr8:22265125:A:T	22265125	T,T	A,A	1,1	-inf,inf	inf,inf	1.80397,0.129633	0.000303716	0.000325425
2	chr8:21926357:G:A	21926357	NA,A	NA,G	NA,1	NA,inf	NA,inf	NA,1.3747	0.000301538	0.000348747
2	chr8:22115625:C:T	22115625	NA,T	NA,C	NA,1	NA,-inf	NA,inf	NA,1.35455	0.000301259	0.000348913
2	chr8:22106272:G:A	22106272	NA,A	NA,G	NA,1	NA,-inf	NA,inf	NA,1.36566	0.000301212	0.000349757
2	chr8:22075136:G:A	22075136	A,NA	G,NA	1,NA	inf,NA	inf,NA	1.60485,NA	0.000300055	0.000360626
2	chr8:22204919:T:C	22204919	NA,C	NA,T	NA,1	NA,-inf	NA,inf	NA,1.30961	0.000298563	0.000339669
2	chr8:23030976:G:C	23030976	NA,C	NA,G	NA,1	NA,inf	NA,inf	NA,1.37875	0.000297257	0.000346875
2	chr8:22804814:C:A	22804814	A,A	C,C	1,1	inf,inf	inf,inf	2.00621,0.380309	0.000296512	0.000346477
2	chr8:22713917:C:A	22713917	NA,A	NA,C	NA,1	NA,inf	NA,inf	NA,1.41278	0.000296485	0.000348346
2	chr8:22398741:C:T	22398741	NA,T	NA,C	NA,1	NA,inf	NA,inf	NA,1.37938	0.000296125	0.00034536
2	chr8:22558579:T:A	22558579	NA,A	NA,T	NA,1	NA,-inf	NA,inf	NA,1.38009	0.000296032	0.000344191
2	chr8:22704237:G:A	22704237	A,NA	G,NA	1,NA	inf,NA	inf,NA	1.46654,NA	0.000295232	0.000342563
2	chr8:23031915:T:A	23031915	A,NA	T,NA	1,NA	inf,NA	inf,NA	1.53089,NA	0.000293843	0.000341187
2	chr8:22840503:G:A	22840503	NA,A	NA,G	NA,1	NA,inf	NA,inf	NA,1.37756	0.000291245	0.000340731
2	chr8:22669629:T:C	22669629	NA,C	NA,T	NA,1	NA,-inf	NA,inf	NA,1.3144	0.000289127	0.000333187
2	chr8:22406342:C:T	22406342	NA,T	NA,C	NA,1	NA,inf	NA,inf	NA,1.36518	0.000288593	0.000336632
2	chr8:22265568:C:T	22265568	T,T	C,C	1,1	-inf,inf	inf,inf	1.79813,0.0311726	0.000286909	0.000307468
2	chr8:22322331:G:C	22322331	C,C	G,G	1,1	inf,-inf	inf,inf	2.19429,0.554323	0.000286703	0.000377256
2	chr8:22683949:C:T	22683949	NA,T	NA,C	NA,1	NA,-inf	NA,inf	NA,1.30737	0.000286635	0.000329759
2	chr8:21877989:T:G	21877989	NA,G	NA,T	NA,1	NA,-inf	NA,inf	NA,1.31996	0.00028355	0.000325318
2	chr8:21385334:T:C	21385334	NA,C	NA,T	NA,1	NA,-inf	NA,inf	NA,1.32748	0.000281673	0.000326557
2	chr8:21598606:C:T	21598606	NA,T	NA,C	NA,1	NA,inf	NA,inf	NA,1.36211	0.000281565	0.000329493
2	chr8:22772378:T:C	22772378	C,NA	T,NA	1,NA	inf,NA	inf,NA	1.40162,NA	0.000280417	0.000322421
2	chr8:22001934:A:T	22001934	T,NA	A,NA	1,NA	inf,NA	inf,NA	1.38122,NA	0.000280102	0.000311126
2	chr8:22363838:A:G	22363838	G,G	A,A	1,1	-inf,inf	inf,inf	1.6256,0.392764	0.00027908	0.000299536
2	chr8:22963240:G:C	22963240	C,NA	G,NA	1,NA	inf,NA	inf,NA	1.52038,NA	0.000277548	0.000325563
2	chr8:21597703:A:C	21597703	NA,C	NA,A	NA,1	NA,inf	NA,inf	NA,1.35167	0.000276716	0.0003238
2	chr8:21597895:A:G	21597895	NA,G	NA,A	NA,1	NA,inf	NA,inf	NA,1.35137	0.000276587	0.000323675
2	chr8:21834300:G:A	21834300	NA,A	NA,G	NA,1	NA,inf	NA,inf	NA,1.37642	0.000276567	0.000324998
2	chr8:21880207:T:C	21880207	NA,C	NA,T	NA,1	NA,-inf	NA,inf	NA,1.28438	0.000274878	0.000314289
2	chr8:22273456:G:A	22273456	A,A	G,G	1,1	-inf,inf	inf,inf	1.57219,0.478925	0.00027352	0.000294428
2	chr8:21590926:A:G	21590926	NA,G	NA,A	NA,1	NA,inf	NA,inf	NA,1.34537	0.000273124	0.000319697
2	chr8:22317855:G:T	22317855	T,T	G,G	1,1	inf,-inf	inf,inf	2.12339,0.618679	0.000272998	0.000359586
2	chr8:21591669:A:C	21591669	NA,C	NA,A	NA,1	NA,inf	NA,inf	NA,1.34446	0.000272696	0.000319192
2	chr8:22428691:C:T	22428691	NA,T	NA,C	NA,1	NA,inf	NA,inf	NA,1.33129	0.000271366	0.000316547
2	chr8:22889581:G:A	22889581	A,NA	G,NA	1,NA	-inf,NA	inf,NA	1.42393,NA	0.000270828	0.000316136
2	chr8:21723960:A:G	21723960	NA,G	NA,A	NA,1	NA,inf	NA,inf	NA,1.34596	0.000269915	0.000317426
2	chr8:22235084:G:A	22235084	A,NA	G,NA	1,NA	inf,NA	inf,NA	1.58327,NA	0.000269646	0.00032604
2	chr8:22621582:CAG:C	22621582	NA,C	NA,CAG	NA,1	NA,inf	NA,inf	NA,1.35223	0.00026936	0.000316311
2	chr8:21635615:T:G	21635615	G,NA	T,NA	1,NA	inf,NA	inf,NA	1.64184,NA	0.000268374	0.000342444
2	chr8:21593040:G:A	21593040	NA,A	NA,G	NA,1	NA,inf	NA,inf	NA,1.33231	0.000266475	0.000312458
2	chr8:21556999:C:T	21556999	NA,T	NA,C	NA,1	NA,inf	NA,inf	NA,1.37704	0.000265947	0.000316334
2	chr8:21390000:C:T	21390000	T,T	C,C	1,1	inf,inf	inf,inf	1.83456,0.419624	0.000265533	0.000301396
2	chr8:21908013:A:G	21908013	G,G	A,A	1,1	inf,inf	inf,inf	0.711992,1.63939	0.000265509	0.000301412
2	chr8:22748864:G:A	22748864	NA,A	NA,G	NA,1	NA,inf	NA,inf	NA,1.34934	0.000265292	0.000311797
2	chr8:21699926:G:A	21699926	A,NA	G,NA	1,NA	inf,NA	inf,NA	1.38827,NA	0.000265157	0.000306245
2	chr8:22793078:T:C	22793078	NA,C	NA,T	NA,1	NA,-inf	NA,inf	NA,1.28226	0.000265106	0.000305724
2	chr8:22111316:C:G	22111316	NA,G	NA,C	NA,1	NA,-inf	NA,inf	NA,1.28326	0.000264956	0.000306873
2	chr8:21785266:G:A	21785266	NA,A	NA,G	NA,1	NA,-inf	NA,inf	NA,1.28401	0.000264599	0.000306664
2	chr8:23045013:G:A	23045013	A,A	G,G	1,1	-inf,inf	inf,inf	0.357603,2.11378	0.000264057	0.000320149
2	chr8:22902989:C:T	22902989	T,NA	C,NA	1,NA	inf,NA	inf,NA	1.32085,NA	0.000263561	0.000298141
2	chr8:21635439:T:C	21635439	NA,C	NA,T	NA,1	NA,inf	NA,inf	NA,1.30729	0.000263041	0.000307017
2	chr8:22346831:G:T	22346831	T,T	G,G	1,1	-inf,inf	inf,inf	1.65918,0.273441	0.000261377	0.000280422
2	chr8:22280715:A:G	22280715	G,G	A,A	1,1	-inf,inf	inf,inf	1.2845,0.834647	0.000260809	0.000281705
2	chr8:21743822:G:A	21743822	NA,A	NA,G	NA,1	NA,-inf	NA,inf	NA,1.27311	0.000260667	0.000301043
2	chr8:21968124:T:TTG	21968124	NA,TTG	NA,T	NA,1	NA,inf	NA,inf	NA,1.321	0.000260507	0.00030441
2	chr8:22652968:T:C	22652968	NA,C	NA,T	NA,1	NA,-inf	NA,inf	NA,1.25223	0.000260465	0.00029966
2	chr8:22230855:G:A	22230855	A,NA	G,NA	1,NA	-inf,NA	inf,NA	1.3736,NA	0.000260086	0.00029731
2	chr8:22330983:T:C	22330983	C,C	T,T	1,1	-inf,inf	inf,inf	1.56614,0.431789	0.000260077	0.00027941
2	chr8:21634253:C:T	21634253	T,T	C,C	1,1	-inf,inf	inf,inf	2.01841,0.0375911	0.00025992	0.000294937
2	chr8:22033070:T:C	22033070	NA,C	NA,T	NA,1	NA,inf	NA,inf	NA,1.25012	0.000258821	0.000293497
2	chr8:22720856:G:A	22720856	NA,A	NA,G	NA,1	NA,inf	NA,inf	NA,1.33228	0.000257644	0.000302556
2	chr8:22200073:T:C	22200073	NA,C	NA,T	NA,1	NA,inf	NA,inf	NA,1.32138	0.000257207	0.000301299
2	chr8:22069257:A:G	22069257	NA,G	NA,A	NA,1	NA,-inf	NA,inf	NA,1.25093	0.000256998	0.00029708
2	chr8:21909370:A:C	21909370	C,NA	A,NA	1,NA	-inf,NA	inf,NA	1.20254,NA	0.000255665	0.000281585
2	chr8:21880967:T:G	21880967	NA,G	NA,T	NA,1	NA,-inf	NA,inf	NA,1.24023	0.000254401	0.000290931
2	chr8:22420817:C:T	22420817	NA,T	NA,C	NA,1	NA,inf	NA,inf	NA,1.29314	0.000253593	0.000295787
2	chr8:22076552:G:C	22076552	C,C	G,G	1,1	inf,inf	inf,inf	0.420236,1.98086	0.000253078	0.000291412
2	chr8:23045377:T:C	23045377	C,C	T,T	1,1	-inf,inf	inf,inf	0.253733,2.15854	0.000253025	0.000307442
2	chr8:22296620:T:C	22296620	C,C	T,T	1,1	inf,-inf	inf,inf	2.25179,0.358579	0.000252868	0.000329119
2	chr8:22227270:G:T	22227270	NA,T	NA,G	NA,1	NA,-inf	NA,inf	NA,1.24094	0.000252549	0.000290049
2	chr8:22783965:G:A	22783965	NA,A	NA,G	NA,1	NA,inf	NA,inf	NA,1.27821	0.000251955	0.000292846
2	chr8:22019466:G:A	22019466	NA,A	NA,G	NA,1	NA,inf	NA,inf	NA,1.29167	0.000251394	0.000294233
2	chr8:21970498:T:C	21970498	NA,C	NA,T	NA,1	NA,inf	NA,inf	NA,1.29872	0.000250682	0.000292873
2	chr8:22171185:A:G	22171185	G,G	A,A	1,1	-inf,-inf	inf,inf	0.0425187,2.18961	0.000250376	0.000298956
2	chr8:22756805:A:T	22756805	T,T	A,A	1,1	-inf,-inf	inf,inf	1.39432,0.97532	0.000249945	0.000285949
2	chr8:21455518:G:A	21455518	A,NA	G,NA	1,NA	-inf,NA	inf,NA	1.42888,NA	0.000247438	0.000292863
2	chr8:21859595:C:T	21859595	NA,T	NA,C	NA,1	NA,inf	NA,inf	NA,1.29823	0.000247152	0.000290061
2	chr8:22296135:A:C	22296135	C,C	A,A	1,1	inf,-inf	inf,inf	2.35504,0.167155	0.000247114	0.000324246
2	chr8:22048261:G:C	22048261	C,C	G,G	1,1	-inf,inf	inf,inf	2.00445,0.101937	0.000246485	0.000278548
2	chr8:22931387:C:A	22931387	NA,A	NA,C	NA,1	NA,inf	NA,inf	NA,1.28668	0.000244213	0.000286617
2	chr8:21943282:C:T	21943282	NA,T	NA,C	NA,1	NA,inf	NA,inf	NA,1.25471	0.000243869	0.000282049
2	chr8:22309634:C:T	22309634	T,T	C,C	1,1	-inf,inf	inf,inf	1.63861,0.238349	0.000243412	0.000261107
2	chr8:21500557:A:G	21500557	G,G	A,A	1,1	inf,inf	inf,inf	0.0618957,2.03235	0.000243251	0.000277168
2	chr8:22310154:T:G	22310154	G,G	T,T	1,1	-inf,inf	inf,inf	1.63584,0.245758	0.00024317	0.000260906
2	chr8:21532265:G:A	21532265	NA,A	NA,G	NA,1	NA,inf	NA,inf	NA,1.27193	0.000243043	0.000283912
2	chr8:22351829:G:A	22351829	A,A	G,G	1,1	-inf,inf	inf,inf	1.55796,0.390622	0.000241714	0.00025979
2	chr8:21774636:G:C	21774636	C,C	G,G	1,1	inf,inf	inf,inf	2.12682,0.452528	0.000241207	0.000300419
2	chr8:22314454:C:T	22314454	T,T	C,C	1,1	-inf,inf	inf,inf	1.63971,0.23092	0.000240903	0.000258515
2	chr8:22646711:A:G	22646711	NA,G	NA,A	NA,1	NA,-inf	NA,inf	NA,1.2112	0.000240858	0.000277569
2	chr8:22359406:A:T	22359406	T,T	A,A	1,1	-inf,inf	inf,inf	1.48333,0.482618	0.000240036	0.000257702
2	chr8:21631119:G:A	21631119	NA,A	NA,G	NA,1	NA,-inf	NA,inf	NA,1.23278	0.000239698	0.00027772
2	chr8:21518390:G:A	21518390	NA,A	NA,G	NA,1	NA,-inf	NA,inf	NA,1.21835	0.000238431	0.000275441
2	chr8:22345274:TTGTGTACCCAAGAAAATTGAAAACAC:T	22345274	T,T	TTGTGTACCCAAGAAAATTGAAAACAC,TTGTGTACCCAAGAAAATTGAAAACAC	1,1	-inf,inf	inf,inf	1.59744,0.308733	0.00023807	0.000255715
2	chr8:22706810:C:T	22706810	T,T	C,C	1,1	-inf,inf	inf,inf	1.74742,0.425056	0.000236733	0.000267914
2	chr8:22987843:T:A	22987843	A,A	T,T	1,1	inf,inf	inf,inf	1.77665,0.493395	0.00023617	0.000262739
2	chr8:21730251:G:A	21730251	NA,A	NA,G	NA,1	NA,inf	NA,inf	NA,1.2616	0.000236118	0.000275841
2	chr8:22783453:A:G	22783453	NA,G	NA,A	NA,1	NA,inf	NA,inf	NA,1.23823	0.000234977	0.000273075
2	chr8:22834082:T:C	22834082	C,C	T,T	1,1	inf,-inf	inf,inf	0.485476,1.84993	0.000234479	0.000273178
2	chr8:22018638:C:T	22018638	NA,T	NA,C	NA,1	NA,inf	NA,inf	NA,1.29716	0.000234211	0.000275557
2	chr8:21711085:T:C	21711085	C,C	T,T	1,1	inf,inf	inf,inf	0.592458,1.82489	0.000233638	0.000277262
2	chr8:22247770:T:C	22247770	C,C	T,T	1,1	-inf,inf	inf,inf	1.30886,0.7205	0.000232835	0.00025118
2	chr8:21625519:A:T	21625519	NA,T	NA,A	NA,1	NA,-inf	NA,inf	NA,1.19742	0.000232017	0.00026753
2	chr8:21643250:C:T	21643250	NA,T	NA,C	NA,1	NA,inf	NA,inf	NA,1.17949	0.000231522	0.000265904
2	chr8:23076714:G:A	23076714	NA,A	NA,G	NA,1	NA,inf	NA,inf	NA,1.234	0.00023064	0.000268798
2	chr8:22794079:G:A	22794079	NA,A	NA,G	NA,1	NA,inf	NA,inf	NA,1.2608	0.000230337	0.000270181
2	chr8:22773861:C:G	22773861	G,NA	C,NA	1,NA	inf,NA	inf,NA	1.27075,NA	0.00023004	0.000262955
2	chr8:22255763:G:A	22255763	A,A	G,G	1,1	-inf,inf	inf,inf	1.61553,0.2155	0.000229947	0.000246618
2	chr8:22466384:T:C	22466384	NA,C	NA,T	NA,1	NA,inf	NA,inf	NA,1.23536	0.000229909	0.000268129
2	chr8:23022649:G:C	23022649	C,C	G,G	1,1	inf,inf	inf,inf	1.4336,0.831411	0.000229457	0.000252653
2	chr8:22321674:T:C	22321674	C,C	T,T	1,1	-inf,inf	inf,inf	1.6333,0.191293	0.000228927	0.000245723
2	chr8:22797730:C:T	22797730	NA,T	NA,C	NA,1	NA,inf	NA,inf	NA,1.25119	0.000228812	0.000267944
2	chr8:22312022:G:A	22312022	A,A	G,G	1,1	-inf,inf	inf,inf	1.5978,0.266034	0.00022857	0.000245434
2	chr8:22347269:G:A	22347269	A,A	G,G	1,1	inf,-inf	inf,inf	2.09311,0.518611	0.000227015	0.000297561
2	chr8:21832591:T:C	21832591	NA,C	NA,T	NA,1	NA,inf	NA,inf	NA,1.24023	0.000226662	0.000265572
2	chr8:22705582:G:A	22705582	A,A	G,G	1,1	-inf,inf	inf,inf	1.69651,0.460204	0.00022662	0.00025624
2	chr8:22335292:C:G	22335292	G,G	C,C	1,1	-inf,inf	inf,inf	1.56211,0.330348	0.000226483	0.000243429
2	chr8:22314254:A:C	22314254	C,C	A,A	1,1	-inf,inf	inf,inf	1.57405,0.305053	0.000226333	0.000243171
2	chr8:22026779:A:T	22026779	NA,T	NA,A	NA,1	NA,inf	NA,inf	NA,1.27724	0.000226208	0.000266169
2	chr8:22857862:G:C	22857862	NA,C	NA,G	NA,1	NA,-inf	NA,inf	NA,1.163	0.000226099	0.000258446
2	chr8:22046701:T:C	22046701	C,C	T,T	1,1	inf,inf	inf,inf	1.2316,1.10586	0.00022602	0.00025489
2	chr8:22172958:C:T	22172958	NA,T	NA,C	NA,1	NA,inf	NA,inf	NA,1.22966	0.000225731	0.000263215
2	chr8:22287201:G:C	22287201	C,C	G,G	1,1	-inf,inf	inf,inf	1.56,0.33281	0.000225527	0.000242447
2	chr8:22308082:A:G	22308082	G,G	A,A	1,1	-inf,inf	inf,inf	1.60273,0.2429	0.000225514	0.000242146
2	chr8:22337943:T:A	22337943	A,A	T,T	1,1	-inf,inf	inf,inf	1.61094,0.221607	0.000225339	0.000241895
2	chr8:21933139:C:T	21933139	NA,T	NA,C	NA,1	NA,-inf	NA,inf	NA,1.1735	0.000225201	0.000255044
2	chr8:21714720:C:T	21714720	T,T	C,C	1,1	inf,inf	inf,inf	0.636893,1.69614	0.000225167	0.000260948
2	chr8:21621525:C:T	21621525	NA,T	NA,C	NA,1	NA,-inf	NA,inf	NA,1.18447	0.000224809	0.000259627
2	chr8:22726553:A:C	22726553	NA,C	NA,A	NA,1	NA,inf	NA,inf	NA,1.25771	0.000224686	0.000263934
2	chr8:22028079:C:T	22028079	NA,T	NA,C	NA,1	NA,inf	NA,inf	NA,1.27268	0.000224531	0.000264178
2	chr8:22352603:A:G	22352603	G,G	A,A	1,1	-inf,inf	inf,inf	1.57172,0.302697	0.000224063	0.000240785
2	chr8:21627810:G:A	21627810	NA,A	NA,G	NA,1	NA,inf	NA,inf	NA,1.21614	0.000222476	0.000258926
2	chr8:22418906:A:C	22418906	NA,C	NA,A	NA,1	NA,inf	NA,inf	NA,1.22068	0.00022222	0.000259306
2	chr8:22643820:A:T	22643820	T,NA	A,NA	1,NA	inf,NA	inf,NA	1.02851,NA	0.000222135	0.000243244
2	chr8:21877658:C:T	21877658	NA,T	NA,C	NA,1	NA,-inf	NA,inf	NA,1.16169	0.000221661	0.000253761
2	chr8:21780480:G:A	21780480	A,NA	G,NA	1,NA	inf,NA	inf,NA	1.3809,NA	0.000221654	0.000251344
2	chr8:22315943:G:A	22315943	A,A	G,G	1,1	-inf,inf	inf,inf	1.61073,0.206581	0.000221582	0.000237902
2	chr8:21814891:C:T	21814891	NA,T	NA,C	NA,1	NA,-inf	NA,inf	NA,1.18896	0.0002214	0.000255435
2	chr8:21634233:T:C	21634233	NA,C	NA,T	NA,1	NA,-inf	NA,inf	NA,1.18286	0.000221289	0.00025575
2	chr8:22336424:G:A	22336424	A,A	G,G	1,1	-inf,inf	inf,inf	1.57871,0.273859	0.000220572	0.000236992
2	chr8:21605014:G:A	21605014	NA,A	NA,G	NA,1	NA,inf	NA,inf	NA,1.22272	0.00022037	0.00025777
2	chr8:22098100:C:T	22098100	NA,T	NA,C	NA,1	NA,-inf	NA,inf	NA,1.16857	0.000219327	0.000249112
2	chr8:21769327:C:T	21769327	NA,T	NA,C	NA,1	NA,-inf	NA,inf	NA,1.18103	0.000218819	0.000253015
2	chr8:22353292:GT:G	22353292	G,G	GT,GT	1,1	-inf,inf	inf,inf	1.58441,0.256422	0.000218807	0.000235112
2	chr8:22734599:T:C	22734599	NA,C	NA,T	NA,1	NA,inf	NA,inf	NA,1.23415	0.000218322	0.00025596
2	chr8:21769571:G:T	21769571	T,T	G,G	1,1	inf,inf	inf,inf	2.04346,0.48426	0.000218124	0.000270716
2	chr8:21875727:G:A	21875727	NA,A	NA,G	NA,1	NA,-inf	NA,inf	NA,1.17129	0.000217885	0.000251198
2	chr8:22646199:T:A	22646199	A,NA	T,NA	1,NA	inf,NA	inf,NA	1.60406,NA	0.000217761	0.000279235
2	chr8:21726289:T:C	21726289	NA,C	NA,T	NA,1	NA,-inf	NA,inf	NA,1.17204	0.000217207	0.000251743
2	chr8:21608602:C:T	21608602	NA,T	NA,C	NA,1	NA,inf	NA,inf	NA,1.21436	0.000217069	0.000253968
2	chr8:21608600:C:CT	21608600	NA,CT	NA,C	NA,1	NA,inf	NA,inf	NA,1.21396	0.00021691	0.000253783
2	chr8:22751657:TTGTGC:T	22751657	NA,T	NA,TTGTGC	NA,1	NA,-inf	NA,inf	NA,1.25366	0.000216651	0.000256766
2	chr8:21628243:A:G	21628243	G,G	A,A	1,1	-inf,-inf	inf,inf	1.82521,0.0952242	0.000216269	0.000241057
2	chr8:22292394:G:A	22292394	A,A	G,G	1,1	-inf,inf	inf,inf	1.57986,0.252962	0.000216261	0.000232366
2	chr8:22099464:C:T	22099464	NA,T	NA,C	NA,1	NA,-inf	NA,inf	NA,1.16322	0.00021616	0.000247721
2	chr8:22251906:G:A	22251906	A,A	G,G	1,1	-inf,inf	inf,inf	1.58594,0.213762	0.000215987	0.000231748
2	chr8:22643896:G:C	22643896	C,NA	G,NA	1,NA	inf,NA	inf,NA	0.697947,NA	0.000215858	0.000228079
2	chr8:22161398:C:T	22161398	NA,T	NA,C	NA,1	NA,inf	NA,inf	NA,1.22306	0.000215378	0.000252272
2	chr8:22726994:C:CT	22726994	NA,CT	NA,C	NA,1	NA,inf	NA,inf	NA,1.19854	0.000215122	0.000250865
2	chr8:22661938:GCAC:G	22661938	G,G	GCAC,GCAC	1,1	inf,inf	inf,inf	4.48207,1.16143	0.000215	0.0282467
2	chr8:21638215:A:T	21638215	T,T	A,A	1,1	-inf,inf	inf,inf	0.182543,1.9728	0.000214795	0.000249423
2	chr8:22743332:T:C	22743332	NA,C	NA,T	NA,1	NA,inf	NA,inf	NA,1.21293	0.000214608	0.000250674
2	chr8:22895142:T:C	22895142	NA,C	NA,T	NA,1	NA,inf	NA,inf	NA,1.18886	0.000214405	0.000249893
2	chr8:22279897:C:T	22279897	T,T	C,C	1,1	-inf,inf	inf,inf	1.562,0.284708	0.000214019	0.000230111
2	chr8:22843323:A:G	22843323	G,NA	A,NA	1,NA	inf,NA	inf,NA	1.27713,NA	0.000213658	0.000246688
2	chr8:22306106:A:G	22306106	G,G	A,A	1,1	-inf,inf	inf,inf	1.56505,0.267487	0.000213541	0.00022944
2	chr8:22362538:A:G	22362538	G,G	A,A	1,1	inf,-inf	inf,inf	1.88031,0.76083	0.00021347	0.000281729
2	chr8:21434902:C:T	21434902	T,T	C,C	1,1	-inf,inf	inf,inf	0.318797,1.89422	0.000213281	0.000247283
2	chr8:22751326:C:A	22751326	A,A	C,C	1,1	-inf,-inf	inf,inf	1.28523,1.05737	0.000213269	0.000247199
2	chr8:22342721:T:C	22342721	C,C	T,T	1,1	-inf,inf	inf,inf	1.53758,0.323555	0.000212974	0.000229045
2	chr8:23073795:C:T	23073795	T,T	C,C	1,1	inf,inf	inf,inf	1.25574,1.02664	0.000212332	0.000242369
2	chr8:22028320:C:T	22028320	NA,T	NA,C	NA,1	NA,inf	NA,inf	NA,1.23612	0.000210816	0.000247982
2	chr8:21489416:C:T	21489416	NA,T	NA,C	NA,1	NA,-inf	NA,inf	NA,1.17296	0.000210758	0.00024434
2	chr8:21584002:G:A	21584002	NA,A	NA,G	NA,1	NA,inf	NA,inf	NA,1.20692	0.000210604	0.000247207
2	chr8:21844867:T:G	21844867	NA,G	NA,T	NA,1	NA,-inf	NA,inf	NA,1.15104	0.00021048	0.000242406
2	chr8:22249494:G:T	22249494	NA,T	NA,G	NA,1	NA,-inf	NA,inf	NA,1.15913	0.000210416	0.000242414
2	chr8:22425185:AAAT:A	22425185	NA,A	NA,AAAT	NA,1	NA,inf	NA,inf	NA,1.18746	0.000210171	0.00024516
2	chr8:21826795:T:C	21826795	NA,C	NA,T	NA,1	NA,-inf	NA,inf	NA,1.1588	0.000209843	0.000242186
2	chr8:21713947:C:T	21713947	NA,T	NA,C	NA,1	NA,-inf	NA,inf	NA,1.15237	0.000209146	0.000241912
2	chr8:21910454:G:C	21910454	NA,C	NA,G	NA,1	NA,inf	NA,inf	NA,1.20445	0.000208943	0.000245731
2	chr8:22342157:C:CA	22342157	CA,CA	C,C	1,1	inf,-inf	inf,inf	2.22113,0.214631	0.000208534	0.000271267
2	chr8:22028920:T:C	22028920	NA,C	NA,T	NA,1	NA,inf	NA,inf	NA,1.22939	0.00020849	0.000245233
2	chr8:22554484:A:T	22554484	NA,T	NA,A	NA,1	NA,inf	NA,inf	NA,1.17364	0.000208433	0.00024265
2	chr8:22283250:G:C	22283250	C,C	G,G	1,1	-inf,inf	inf,inf	1.58014,0.219308	0.000208007	0.0002236
2	chr8:21646507:G:T	21646507	NA,T	NA,G	NA,1	NA,inf	NA,inf	NA,1.20344	0.000207775	0.000244181
2	chr8:21548415:G:A	21548415	A,NA	G,NA	1,NA	-inf,NA	inf,NA	1.29935,NA	0.000207735	0.000240734
2	chr8:22327429:G:A	22327429	A,A	G,G	1,1	-inf,inf	inf,inf	1.52909,0.309197	0.000207602	0.000223158
2	chr8:22303352:A:G	22303352	G,G	A,A	1,1	-inf,inf	inf,inf	1.56082,0.247558	0.000207118	0.000222584
2	chr8:21784956:G:A	21784956	NA,A	NA,G	NA,1	NA,-inf	NA,inf	NA,1.15235	0.000206743	0.000239135
2	chr8:22281685:T:C	22281685	C,C	T,T	1,1	-inf,inf	inf,inf	1.56974,0.233402	0.000206728	0.000222228
2	chr8:21986224:G:A	21986224	A,NA	G,NA	1,NA	inf,NA	inf,NA	1.24988,NA	0.000206553	0.000231822
2	chr8:22780643:G:A	22780643	NA,A	NA,G	NA,1	NA,inf	NA,inf	NA,1.16704	0.000206529	0.000240131
2	chr8:22280993:G:T	22280993	T,T	G,G	1,1	-inf,inf	inf,inf	1.57552,0.217283	0.000206306	0.000221738
2	chr8:21592335:G:T	21592335	NA,T	NA,G	NA,1	NA,inf	NA,inf	NA,1.184	0.000205645	0.000240961
2	chr8:22848779:T:C	22848779	C,NA	T,NA	1,NA	inf,NA	inf,NA	1.25557,NA	0.00020531	0.000237133
2	chr8:22331130:T:C	22331130	NA,C	NA,T	NA,1	NA,inf	NA,inf	NA,1.19634	0.000204794	0.000240314
2	chr8:22415559:G:A	22415559	NA,A	NA,G	NA,1	NA,inf	NA,inf	NA,1.16785	0.000204235	0.00023804
2	chr8:21847009:C:T	21847009	NA,T	NA,C	NA,1	NA,-inf	NA,inf	NA,1.11177	0.000204173	0.000233645
2	chr8:22331107:T:C	22331107	NA,C	NA,T	NA,1	NA,inf	NA,inf	NA,1.19558	0.000204097	0.000239543
2	chr8:22813555:A:G	22813555	NA,G	NA,A	NA,1	NA,-inf	NA,inf	NA,1.15823	0.000203811	0.000237161
2	chr8:22681366:G:A	22681366	A,A	G,G	1,1	inf,inf	inf,inf	3.6968,1.70682	0.000203027	0.0144755
2	chr8:22730628:T:G	22730628	NA,G	NA,T	NA,1	NA,inf	NA,inf	NA,1.19392	0.000202721	0.000237833
2	chr8:22845151:A:G	22845151	NA,G	NA,A	NA,1	NA,-inf	NA,inf	NA,1.0997	0.000201712	0.000230777
2	chr8:22824819:G:A	22824819	NA,A	NA,G	NA,1	NA,-inf	NA,inf	NA,1.11817	0.000201682	0.000231388
2	chr8:21628936:T:G	21628936	NA,G	NA,T	NA,1	NA,-inf	NA,inf	NA,1.12524	0.000201498	0.000232943
2	chr8:22311574:A:G	22311574	G,G	A,A	1,1	inf,-inf	inf,inf	1.70507,0.864544	0.000201172	0.000256385
2	chr8:22312434:A:T	22312434	T,T	A,A	1,1	-inf,inf	inf,inf	1.55711,0.223155	0.000200679	0.000215681
2	chr8:22008764:C:T	22008764	NA,T	NA,C	NA,1	NA,-inf	NA,inf	NA,1.11894	0.000200562	0.000227813
2	chr8:22336974:A:G	22336974	G,NA	A,NA	1,NA	inf,NA	inf,NA	1.32468,NA	0.00020037	0.00023638
2	chr8:21770773:T:C	21770773	C,C	T,T	1,1	inf,inf	inf,inf	2.02804,0.443242	0.000199809	0.000248167
2	chr8:22349118:T:C	22349118	C,C	T,T	1,1	-inf,inf	inf,inf	1.58153,0.146357	0.000199622	0.000214344
2	chr8:21583762:G:T	21583762	NA,T	NA,G	NA,1	NA,-inf	NA,inf	NA,1.1275	0.000198903	0.000229953
2	chr8:22349857:T:C	22349857	C,C	T,T	1,1	-inf,inf	inf,inf	1.54678,0.238255	0.000198807	0.000213759
2	chr8:22284498:A:C	22284498	C,NA	A,NA	1,NA	inf,NA	inf,NA	1.2776,NA	0.00019867	0.000232189
2	chr8:23047272:A:G	23047272	G,G	A,A	1,1	-inf,-inf	inf,inf	0.443181,1.74383	0.000198299	0.000227365
2	chr8:21760549:G:A	21760549	NA,A	NA,G	NA,1	NA,-inf	NA,inf	NA,1.12824	0.000198162	0.000229247
2	chr8:22650870:CTCT:C	22650870	NA,C	NA,CTCT	NA,1	NA,-inf	NA,inf	NA,1.09935	0.000197272	0.000227444
2	chr8:21885256:G:A	21885256	NA,A	NA,G	NA,1	NA,-inf	NA,inf	NA,1.09668	0.000196671	0.000225194
2	chr8:22051622:T:C	22051622	NA,C	NA,T	NA,1	NA,-inf	NA,inf	NA,1.10557	0.000196299	0.000223007
2	chr8:22493495:A:G	22493495	G,NA	A,NA	1,NA	-inf,NA	inf,NA	1.05258,NA	0.000196233	0.000217544
2	chr8:23052865:A:C	23052865	NA,C	NA,A	NA,1	NA,-inf	NA,inf	NA,1.0916	0.000195877	0.000225063
2	chr8:21900621:G:C	21900621	NA,C	NA,G	NA,1	NA,inf	NA,inf	NA,1.15896	0.000195434	0.000229033
2	chr8:22208371:G:A	22208371	NA,A	NA,G	NA,1	NA,inf	NA,inf	NA,1.15824	0.000194946	0.000227994
2	chr8:23045100:T:C	23045100	C,C	T,T	1,1	-inf,inf	inf,inf	0.361358,1.94506	0.000194846	0.000235697
2	chr8:22175494:A:G	22175494	NA,G	NA,A	NA,1	NA,inf	NA,inf	NA,1.16244	0.00019463	0.000228111
2	chr8:22181146:TG:T	22181146	T,NA	TG,NA	1,NA	inf,NA	inf,NA	1.30828,NA	0.000194091	0.000228763
2	chr8:22771471:G:A	22771471	A,A	G,G	1,1	inf,-inf	inf,inf	1.72545,0.40546	0.000193872	0.000223347
2	chr8:22331483:T:C	22331483	C,NA	T,NA	1,NA	inf,NA	inf,NA	1.50746,NA	0.000193048	0.000244235
2	chr8:23081950:C:T	23081950	T,NA	C,NA	1,NA	-inf,NA	inf,NA	1.02181,NA	0.000192684	0.000212667
2	chr8:22281307:A:T	22281307	NA,T	NA,A	NA,1	NA,inf	NA,inf	NA,1.16143	0.000192281	0.000225679
2	chr8:22849585:G:C	22849585	C,NA	G,NA	1,NA	inf,NA	inf,NA	1.21931,NA	0.000192079	0.000221866
2	chr8:21513377:T:C	21513377	C,C	T,T	1,1	inf,inf	inf,inf	0.197672,1.86308	0.000191833	0.000218953
2	chr8:22970660:C:G	22970660	NA,G	NA,C	NA,1	NA,-inf	NA,inf	NA,1.10613	0.000191755	0.000222168
2	chr8:22304978:A:G	22304978	G,G	A,A	1,1	-inf,inf	inf,inf	1.51768,0.258002	0.000190515	0.000204956
2	chr8:21785784:G:T	21785784	NA,T	NA,G	NA,1	NA,inf	NA,inf	NA,1.12729	0.000190512	0.000222076
2	chr8:22127387:G:A	22127387	NA,A	NA,G	NA,1	NA,-inf	NA,inf	NA,1.07865	0.000190484	0.000219346
2	chr8:21826122:T:C	21826122	NA,C	NA,T	NA,1	NA,-inf	NA,inf	NA,1.10402	0.000189998	0.000219419
2	chr8:22621814:C:G	22621814	NA,G	NA,C	NA,1	NA,-inf	NA,inf	NA,1.07798	0.000189853	0.000218928
2	chr8:22194188:C:T	22194188	NA,T	NA,C	NA,1	NA,-inf	NA,inf	NA,1.07482	0.000188863	0.000217449
2	chr8:22965701:C:T	22965701	T,T	C,C	1,1	inf,-inf	inf,inf	1.89912,0.0741416	0.000188861	0.000217228
2	chr8:22217101:G:A	22217101	NA,A	NA,G	NA,1	NA,inf	NA,inf	NA,1.13976	0.000188848	0.000220994
2	chr8:21919844:G:C	21919844	NA,C	NA,G	NA,1	NA,-inf	NA,inf	NA,1.07926	0.000187598	0.000213126
2	chr8:22291727:C:T	22291727	T,T	C,C	1,1	-inf,inf	inf,inf	1.51298,0.25298	0.000187383	0.000201626
2	chr8:22729324:C:T	22729324	NA,T	NA,C	NA,1	NA,inf	NA,inf	NA,1.14152	0.000186229	0.000218244
2	chr8:22297608:A:G	22297608	G,G	A,A	1,1	-inf,inf	inf,inf	1.51448,0.244291	0.000185776	0.000199933
2	chr8:21550393:C:T	21550393	NA,T	NA,C	NA,1	NA,inf	NA,inf	NA,1.12401	0.000185408	0.000216823
2	chr8:21844016:T:C	21844016	NA,C	NA,T	NA,1	NA,-inf	NA,inf	NA,1.02674	0.000185391	0.000209559
2	chr8:22234411:C:T	22234411	T,NA	C,NA	1,NA	inf,NA	inf,NA	1.4732,NA	0.000185109	0.000232973
2	chr8:21765613:T:G	21765613	NA,G	NA,T	NA,1	NA,-inf	NA,inf	NA,1.07669	0.000184974	0.000213917
2	chr8:22588438:A:G	22588438	G,NA	A,NA	1,NA	-inf,NA	inf,NA	2.0351,NA	0.000184578	0.000328099
2	chr8:22235810:G:C	22235810	C,C	G,G	1,1	-inf,inf	inf,inf	1.4614,0.353026	0.000184464	0.000198993
2	chr8:21774736:G:A	21774736	A,A	G,G	1,1	inf,inf	inf,inf	2.014,0.404007	0.000184405	0.000229105
2	chr8:21577003:C:T	21577003	NA,T	NA,C	NA,1	NA,-inf	NA,inf	NA,1.084	0.00018429	0.000212403
2	chr8:22689160:G:A	22689160	NA,A	NA,G	NA,1	NA,inf	NA,inf	NA,1.12934	0.000183975	0.000215316
2	chr8:21575162:C:T	21575162	NA,T	NA,C	NA,1	NA,-inf	NA,inf	NA,1.08255	0.000183772	0.000211802
2	chr8:21505610:A:G	21505610	G,G	A,A	1,1	inf,inf	inf,inf	0.180488,1.82331	0.000183664	0.000208246
2	chr8:21505995:G:A	21505995	A,A	G,G	1,1	inf,inf	inf,inf	0.142443,1.84559	0.000183595	0.000208501
2	chr8:22588431:T:C	22588431	C,NA	T,NA	1,NA	-inf,NA	inf,NA	2.03089,NA	0.000183523	0.000325838
2	chr8:21814443:A:G	21814443	NA,G	NA,A	NA,1	NA,-inf	NA,inf	NA,1.08547	0.000183499	0.000212235
2	chr8:21727628:G:A	21727628	NA,A	NA,G	NA,1	NA,-inf	NA,inf	NA,1.07506	0.000183481	0.000212645
2	chr8:22097889:C:T	22097889	NA,T	NA,C	NA,1	NA,-inf	NA,inf	NA,1.07054	0.000183468	0.000212283
2	chr8:22767463:C:T	22767463	T,T	C,C	1,1	inf,-inf	inf,inf	1.74449,0.334529	0.000182959	0.000210802
2	chr8:23063957:C:T	23063957	NA,T	NA,C	NA,1	NA,-inf	NA,inf	NA,1.05307	0.000181577	0.000208794
2	chr8:21772341:T:C	21772341	C,C	T,T	1,1	inf,inf	inf,inf	1.89217,0.551673	0.000181382	0.000224662
2	chr8:22241096:T:C	22241096	C,C	T,T	1,1	-inf,inf	inf,inf	1.4794,0.305888	0.000181338	0.000195568
2	chr8:22234608:T:A	22234608	A,A	T,T	1,1	-inf,inf	inf,inf	1.50025,0.264644	0.00018126	0.0001954
2	chr8:21419411:T:C	21419411	NA,C	NA,T	NA,1	NA,-inf	NA,inf	NA,1.07936	0.000180592	0.00020964
2	chr8:21817430:C:G	21817430	NA,G	NA,C	NA,1	NA,-inf	NA,inf	NA,1.04101	0.000180325	0.000206359
2	chr8:22156509:G:A	22156509	NA,A	NA,G	NA,1	NA,inf	NA,inf	NA,1.11459	0.00017985	0.000209217
2	chr8:21576062:C:T	21576062	NA,T	NA,C	NA,1	NA,-inf	NA,inf	NA,1.0683	0.00017909	0.000206458
2	chr8:22256967:G:A	22256967	A,A	G,G	1,1	-inf,inf	inf,inf	1.46593,0.291614	0.000178769	0.000192395
2	chr8:21730054:C:G	21730054	NA,G	NA,C	NA,1	NA,inf	NA,inf	NA,1.09818	0.000178674	0.000208436
2	chr8:22345300:C:T	22345300	T,T	C,C	1,1	inf,-inf	inf,inf	1.85389,0.769481	0.000178114	0.000246384
2	chr8:21933625:T:G	21933625	NA,G	NA,T	NA,1	NA,-inf	NA,inf	NA,1.04993	0.000178057	0.000202411
2	chr8:22256924:A:G	22256924	G,G	A,A	1,1	-inf,inf	inf,inf	1.4625,0.293875	0.000177958	0.000191531
2	chr8:21952486:C:G	21952486	G,NA	C,NA	1,NA	-inf,NA	inf,NA	1.18587,NA	0.000177167	0.000203758
2	chr8:21544616:C:T	21544616	NA,T	NA,C	NA,1	NA,-inf	NA,inf	NA,1.04987	0.000177045	0.000204675
2	chr8:21575139:C:G	21575139	NA,G	NA,C	NA,1	NA,inf	NA,inf	NA,1.09672	0.000176769	0.000207102
2	chr8:22573853:C:A	22573853	NA,A	NA,C	NA,1	NA,inf	NA,inf	NA,1.14736	0.000176685	0.000209251
2	chr8:22239732:C:G	22239732	G,G	C,C	1,1	-inf,inf	inf,inf	1.48471,0.272965	0.000176567	0.00019045
2	chr8:21565650:G:A	21565650	NA,A	NA,G	NA,1	NA,inf	NA,inf	NA,1.09913	0.000176018	0.00020639
2	chr8:22147116:T:G	22147116	NA,G	NA,T	NA,1	NA,inf	NA,inf	NA,1.08679	0.000175163	0.000202642
2	chr8:21579843:T:C	21579843	NA,C	NA,T	NA,1	NA,inf	NA,inf	NA,1.09954	0.00017484	0.000205181
2	chr8:22088528:A:G	22088528	G,G	A,A	1,1	-inf,-inf	inf,inf	1.22112,0.854693	0.000174666	0.000192065
2	chr8:22901576:C:T	22901576	NA,T	NA,C	NA,1	NA,inf	NA,inf	NA,1.06981	0.000174584	0.000203463
2	chr8:21651219:G:A	21651219	A,A	G,G	1,1	-inf,inf	inf,inf	0.0862738,1.84735	0.000174442	0.000199321
2	chr8:22633808:G:A	22633808	NA,A	NA,G	NA,1	NA,inf	NA,inf	NA,1.10901	0.000174246	0.000204714
2	chr8:22241942:A:G	22241942	G,G	A,A	1,1	-inf,inf	inf,inf	1.43172,0.350524	0.000174073	0.000187847
2	chr8:22690027:C:A	22690027	NA,A	NA,C	NA,1	NA,-inf	NA,inf	NA,1.04179	0.000173885	0.000201213
2	chr8:22243506:A:G	22243506	G,G	A,A	1,1	-inf,inf	inf,inf	1.47916,0.228842	0.000173508	0.000186654
2	chr8:21444164:T:C	21444164	C,NA	T,NA	1,NA	inf,NA	inf,NA	1.12491,NA	0.000173226	0.000198252
2	chr8:21885493:C:G	21885493	G,G	C,C	1,1	inf,-inf	inf,inf	0.598393,1.62299	0.000173195	0.000194912
2	chr8:23026718:T:C	23026718	C,C	T,T	1,1	-inf,-inf	inf,inf	1.86101,0.0310284	0.00017315	0.000199063
2	chr8:22770956:G:A	22770956	A,A	G,G	1,1	-inf,inf	inf,inf	1.76275,0.160094	0.000172973	0.00019734
2	chr8:22089911:G:T	22089911	NA,T	NA,G	NA,1	NA,inf	NA,inf	NA,1.08131	0.00017241	0.000198287
2	chr8:21778143:G:A	21778143	A,A	G,G	1,1	inf,-inf	inf,inf	1.0669,1.347	0.000172177	0.000217
2	chr8:22768832:G:A	22768832	A,A	G,G	1,1	inf,-inf	inf,inf	1.75789,0.257331	0.000171681	0.000198039
2	chr8:21877790:A:T	21877790	NA,T	NA,A	NA,1	NA,-inf	NA,inf	NA,1.03492	0.000171534	0.000197866
2	chr8:22170179:C:T	22170179	NA,T	NA,C	NA,1	NA,inf	NA,inf	NA,1.09853	0.00017128	0.000201119
2	chr8:22633804:G:C	22633804	C,NA	G,NA	1,NA	inf,NA	inf,NA	1.4574,NA	0.000171082	0.000217661
2	chr8:22240929:T:C	22240929	C,C	T,T	1,1	-inf,inf	inf,inf	1.26667,0.586102	0.000170545	0.000184406
2	chr8:21403750:C:T	21403750	NA,T	NA,C	NA,1	NA,inf	NA,inf	NA,1.09398	0.000170491	0.000200521
2	chr8:23026221:A:C	23026221	C,NA	A,NA	1,NA	inf,NA	inf,NA	1.13927,NA	0.000170451	0.000194249
2	chr8:22952787:C:T	22952787	NA,T	NA,C	NA,1	NA,inf	NA,inf	NA,1.08534	0.000170404	0.000200126
2	chr8:21834541:C:T	21834541	NA,T	NA,C	NA,1	NA,inf	NA,inf	NA,1.09478	0.000170381	0.000199926
2	chr8:22959171:G:A	22959171	A,A	G,G	1,1	inf,inf	inf,inf	1.9398,0.274986	0.000169882	0.00020805
2	chr8:21876465:C:T	21876465	NA,T	NA,C	NA,1	NA,-inf	NA,inf	NA,1.02841	0.000169633	0.00019568
2	chr8:21945063:C:T	21945063	NA,T	NA,C	NA,1	NA,-inf	NA,inf	NA,1.05476	0.000169416	0.000196573
2	chr8:22471366:A:G	22471366	NA,G	NA,A	NA,1	NA,inf	NA,inf	NA,1.0347	0.000169329	0.000196212
2	chr8:22703611:C:T	22703611	NA,T	NA,C	NA,1	NA,inf	NA,inf	NA,1.07582	0.000168942	0.000197604
2	chr8:22089509:ACCGCCCCACCTCCCCGG:A	22089509	NA,A	NA,ACCGCCCCACCTCCCCGG	NA,1	NA,-inf	NA,inf	NA,1.02603	0.000168926	0.00019377
2	chr8:22016347:A:C	22016347	NA,C	NA,A	NA,1	NA,-inf	NA,inf	NA,1.05189	0.000168769	0.000195808
2	chr8:21944607:C:T	21944607	NA,T	NA,C	NA,1	NA,-inf	NA,inf	NA,1.05231	0.000168705	0.000195749
2	chr8:21596893:T:G	21596893	NA,G	NA,T	NA,1	NA,inf	NA,inf	NA,1.0687	0.00016823	0.000197064
2	chr8:22901161:A:G	22901161	NA,G	NA,A	NA,1	NA,inf	NA,inf	NA,1.04872	0.000168196	0.000196035
2	chr8:22242481:T:G	22242481	G,G	T,T	1,1	-inf,inf	inf,inf	1.38702,0.379944	0.000167287	0.000180355
2	chr8:23018920:C:T	23018920	NA,T	NA,C	NA,1	NA,inf	NA,inf	NA,1.0642	0.000167262	0.000195941
2	chr8:21771473:T:C	21771473	C,C	T,T	1,1	inf,inf	inf,inf	1.92279,0.451469	0.000167127	0.000207095
2	chr8:22026042:C:A	22026042	NA,A	NA,C	NA,1	NA,-inf	NA,inf	NA,1.00384	0.000166932	0.000191286
2	chr8:21784307:G:A	21784307	NA,A	NA,G	NA,1	NA,inf	NA,inf	NA,1.0508	0.000166746	0.000194377
2	chr8:21750002:G:A	21750002	NA,A	NA,G	NA,1	NA,-inf	NA,inf	NA,1.0106	0.000166575	0.000191819
2	chr8:22255286:T:C	22255286	C,C	T,T	1,1	-inf,inf	inf,inf	1.42113,0.311163	0.000165936	0.000178762
2	chr8:22322729:C:T	22322729	T,T	C,C	1,1	-inf,inf	inf,inf	1.46052,0.242165	0.000165783	0.000178587
2	chr8:22959880:T:C	22959880	C,C	T,T	1,1	inf,inf	inf,inf	1.90935,0.304621	0.000165668	0.000202867
2	chr8:22090742:A:T	22090742	NA,T	NA,A	NA,1	NA,inf	NA,inf	NA,1.05777	0.000165542	0.000190451
2	chr8:21874038:C:T	21874038	T,T	C,C	1,1	inf,-inf	inf,inf	0.481621,1.70134	0.000165355	0.000187009
2	chr8:22790425:C:T	22790425	NA,T	NA,C	NA,1	NA,-inf	NA,inf	NA,1.01401	0.000165073	0.000190581
2	chr8:22555870:A:G	22555870	NA,G	NA,A	NA,1	NA,inf	NA,inf	NA,1.07017	0.000164942	0.000194045
2	chr8:22834658:G:A	22834658	NA,A	NA,G	NA,1	NA,-inf	NA,inf	NA,1.0118	0.000164915	0.000190571
2	chr8:22270545:C:T	22270545	T,T	C,C	1,1	-inf,inf	inf,inf	1.35327,0.45071	0.000164851	0.000178279
2	chr8:22766171:C:T	22766171	T,T	C,C	1,1	inf,-inf	inf,inf	1.71969,0.283554	0.000164757	0.000189955
2	chr8:21817556:A:G	21817556	NA,G	NA,A	NA,1	NA,-inf	NA,inf	NA,1.01964	0.000164342	0.000189813
2	chr8:22987166:G:A	22987166	A,A	G,G	1,1	inf,inf	inf,inf	1.55901,0.524372	0.000163934	0.000182553
2	chr8:22754309:G:A	22754309	A,A	G,G	1,1	-inf,-inf	inf,inf	1.12095,0.995231	0.000163904	0.000186483
2	chr8:22751888:C:T	22751888	NA,T	NA,C	NA,1	NA,-inf	NA,inf	NA,1.00525	0.000163379	0.000188978
2	chr8:21943289:T:C	21943289	C,NA	T,NA	1,NA	-inf,NA	inf,NA	1.14183,NA	0.000163365	0.00018795
2	chr8:22637448:C:T	22637448	NA,T	NA,C	NA,1	NA,-inf	NA,inf	NA,1.05633	0.000163319	0.000190688
2	chr8:22637121:T:C	22637121	NA,C	NA,T	NA,1	NA,-inf	NA,inf	NA,1.05633	0.000163319	0.000190688
2	chr8:23067417:C:CA	23067417	NA,CA	NA,C	NA,1	NA,-inf	NA,inf	NA,1.02302	0.000163181	0.000189797
2	chr8:23013776:G:A	23013776	A,NA	G,NA	1,NA	inf,NA	inf,NA	1.09232,NA	0.000163052	0.00018768
2	chr8:21883919:C:T	21883919	T,T	C,C	1,1	inf,-inf	inf,inf	0.62446,1.56749	0.000162922	0.000183142
2	chr8:22716704:G:A	22716704	NA,A	NA,G	NA,1	NA,inf	NA,inf	NA,0.884601	0.000162678	0.000183657
2	chr8:22239969:G:A	22239969	A,A	G,G	1,1	-inf,inf	inf,inf	1.42829,0.302523	0.00016195	0.000174871
2	chr8:22959873:T:C	22959873	C,C	T,T	1,1	inf,inf	inf,inf	1.944,0.220238	0.000161855	0.000198275
2	chr8:22440685:G:C	22440685	NA,C	NA,G	NA,1	NA,-inf	NA,inf	NA,0.998343	0.00016165	0.000186541
2	chr8:21711025:G:C	21711025	C,C	G,G	1,1	inf,inf	inf,inf	0.584845,1.63305	0.000161299	0.000191585
2	chr8:22277140:G:A	22277140	A,A	G,G	1,1	-inf,inf	inf,inf	1.46729,0.219323	0.000161242	0.000173985
2	chr8:22302282:A:G	22302282	G,G	A,A	1,1	-inf,inf	inf,inf	1.4667,0.194946	0.000161084	0.000173485
2	chr8:22096401:G:C	22096401	NA,C	NA,G	NA,1	NA,-inf	NA,inf	NA,0.995881	0.000160374	0.000184024
2	chr8:22250473:A:G	22250473	G,G	A,A	1,1	-inf,inf	inf,inf	1.43548,0.248669	0.000160012	0.000172352
2	chr8:22685277:C:T	22685277	T,T	C,C	1,1	inf,inf	inf,inf	3.56052,1.11658	0.000159956	0.00373566
2	chr8:22291005:A:G	22291005	G,G	A,A	1,1	-inf,-inf	inf,inf	1.45423,0.195662	0.00015943	0.000171877
2	chr8:22738698:A:G	22738698	G,G	A,A	1,1	inf,-inf	inf,inf	1.48388,0.772226	0.000159429	0.000192151
2	chr8:22276509:G:T	22276509	T,T	G,G	1,1	-inf,inf	inf,inf	1.51508,0.0407305	0.000159338	0.000171779
2	chr8:22622219:G:A	22622219	A,NA	G,NA	1,NA	-inf,NA	inf,NA	0.919988,NA	0.000158894	0.000177298
2	chr8:21851546:CAT:C	21851546	NA,C	NA,CAT	NA,1	NA,inf	NA,inf	NA,1.03221	0.000158815	0.000185353
2	chr8:21711673:C:T	21711673	T,T	C,C	1,1	inf,inf	inf,inf	0.748138,1.41207	0.000158658	0.000184116
2	chr8:21915873:C:T	21915873	T,T	C,C	1,1	inf,-inf	inf,inf	1.41199,0.532571	0.000157931	0.000165253
2	chr8:21769941:A:G	21769941	G,G	A,A	1,1	inf,inf	inf,inf	2.01991,0.254797	0.000157926	0.000196016
2	chr8:22251910:G:A	22251910	A,A	G,G	1,1	-inf,inf	inf,inf	1.39834,0.308494	0.000157861	0.000170133
2	chr8:22303417:G:C	22303417	C,C	G,G	1,1	-inf,inf	inf,inf	1.48708,0.101148	0.000157839	0.000169905
2	chr8:22224186:G:A	22224186	NA,A	NA,G	NA,1	NA,-inf	NA,inf	NA,0.972816	0.000157049	0.000180782
2	chr8:21773224:G:A	21773224	A,A	G,G	1,1	inf,inf	inf,inf	2.04389,0.20873	0.000157009	0.000195145
2	chr8:23063699:C:T	23063699	NA,T	NA,C	NA,1	NA,inf	NA,inf	NA,1.01953	0.000156711	0.00018318
2	chr8:22960409:C:T	22960409	NA,T	NA,C	NA,1	NA,-inf	NA,inf	NA,0.979603	0.000156616	0.00018083
2	chr8:21690358:T:C	21690358	NA,C	NA,T	NA,1	NA,inf	NA,inf	NA,1.02069	0.000156537	0.000183083
2	chr8:21605086:G:A	21605086	NA,A	NA,G	NA,1	NA,inf	NA,inf	NA,1.03336	0.000156363	0.00018333
2	chr8:22370644:G:T	22370644	NA,T	NA,G	NA,1	NA,inf	NA,inf	NA,1.04432	0.000156247	0.000183574
2	chr8:22676665:C:T	22676665	T,T	C,C	1,1	inf,inf	inf,inf	4.19195,1.28765	0.000156118	0.0186701
2	chr8:21450454:T:C	21450454	C,NA	T,NA	1,NA	-inf,NA	inf,NA	1.17296,NA	0.000155919	0.000184178
2	chr8:21611281:G:A	21611281	NA,A	NA,G	NA,1	NA,-inf	NA,inf	NA,0.973515	0.000155689	0.000179931
2	chr8:21765882:C:T	21765882	T,T	C,C	1,1	-inf,inf	inf,inf	1.2274,1.14129	0.000155434	0.000196691
2	chr8:21818663:G:A	21818663	NA,A	NA,G	NA,1	NA,-inf	NA,inf	NA,0.980055	0.00015412	0.000177959
2	chr8:22848934:T:C	22848934	NA,C	NA,T	NA,1	NA,-inf	NA,inf	NA,0.97469	0.000153955	0.00017814
2	chr8:22591971:T:C	22591971	C,C	T,T	1,1	-inf,-inf	inf,inf	5.16525,0.123241	0.000153593	0.0251329
2	chr8:21455721:T:C	21455721	C,NA	T,NA	1,NA	inf,NA	inf,NA	1.08587,NA	0.000153435	0.000177038
2	chr8:22674766:G:A	22674766	A,A	G,G	1,1	inf,inf	inf,inf	0.938649,0.416122	0.000153433	0.000160478
2	chr8:22928928:G:A	22928928	A,NA	G,NA	1,NA	-inf,NA	inf,NA	1.14758,NA	0.000153223	0.000180451
2	chr8:22260311:C:T	22260311	T,T	C,C	1,1	-inf,inf	inf,inf	1.4253,0.250584	0.000153099	0.000165255
2	chr8:22088363:T:G	22088363	NA,G	NA,T	NA,1	NA,-inf	NA,inf	NA,0.962118	0.000153054	0.000175444
2	chr8:22703566:C:T	22703566	T,T	C,C	1,1	inf,-inf	inf,inf	1.89214,0.255794	0.000152504	0.000189603
2	chr8:21603978:G:A	21603978	A,NA	G,NA	1,NA	inf,NA	inf,NA	1.0766,NA	0.000152291	0.000175266
2	chr8:21620383:G:A	21620383	NA,A	NA,G	NA,1	NA,inf	NA,inf	NA,1.00578	0.00015161	0.000177491
2	chr8:22095230:C:T	22095230	NA,T	NA,C	NA,1	NA,-inf	NA,inf	NA,0.9507	0.000151396	0.000173986
2	chr8:22001695:T:C	22001695	NA,C	NA,T	NA,1	NA,-inf	NA,inf	NA,0.985425	0.000151134	0.00017526
2	chr8:21782862:C:A	21782862	A,A	C,C	1,1	inf,-inf	inf,inf	1.02878,1.30597	0.000151072	0.000189779
2	chr8:22273867:A:T	22273867	T,T	A,A	1,1	-inf,-inf	inf,inf	0.476921,1.72163	0.000151031	0.000180215
2	chr8:21576875:G:A	21576875	NA,A	NA,G	NA,1	NA,inf	NA,inf	NA,1.00727	0.000150573	0.000176483
2	chr8:22918605:G:A	22918605	NA,A	NA,G	NA,1	NA,-inf	NA,inf	NA,0.969086	0.00015048	0.000174377
2	chr8:22783275:A:G	22783275	NA,G	NA,A	NA,1	NA,-inf	NA,inf	NA,0.952444	0.000149931	0.000173111
2	chr8:22833234:T:C	22833234	C,C	T,T	1,1	inf,-inf	inf,inf	0.583628,1.55206	0.000149924	0.000175501
2	chr8:22361809:T:C	22361809	C,C	T,T	1,1	-inf,inf	inf,inf	1.28614,0.46925	0.000149859	0.000162021
2	chr8:22115619:G:A	22115619	NA,A	NA,G	NA,1	NA,-inf	NA,inf	NA,0.937805	0.000149462	0.000171068
2	chr8:22880009:T:G	22880009	G,G	T,T	1,1	inf,-inf	inf,inf	1.1612,0.957615	0.000149254	0.00017228
2	chr8:22902463:T:G	22902463	G,NA	T,NA	1,NA	inf,NA	inf,NA	1.10344,NA	0.000149186	0.000173392
2	chr8:21769742:C:T	21769742	T,T	C,C	1,1	inf,inf	inf,inf	1.98214,0.258959	0.000148993	0.000184563
2	chr8:22093259:T:G	22093259	NA,G	NA,T	NA,1	NA,-inf	NA,inf	NA,0.952876	0.000148727	0.000170745
2	chr8:22563669:G:A	22563669	A,A	G,G	1,1	-inf,inf	inf,inf	1.38549,0.534133	0.000148634	0.000166983
2	chr8:22729488:G:C	22729488	C,C	G,G	1,1	-inf,inf	inf,inf	0.549104,1.58352	0.000148566	0.000173755
2	chr8:22879521:C:T	22879521	T,NA	C,NA	1,NA	inf,NA	inf,NA	0.932535,NA	0.0001484	0.00016645
2	chr8:22272555:G:A	22272555	A,A	G,G	1,1	-inf,inf	inf,inf	1.30021,0.448267	0.000147499	0.000159674
2	chr8:22768266:C:T	22768266	NA,T	NA,C	NA,1	NA,inf	NA,inf	NA,0.912142	0.000147479	0.000168765
2	chr8:22742864:G:A	22742864	NA,A	NA,G	NA,1	NA,inf	NA,inf	NA,1.00243	0.000146865	0.000172294
2	chr8:22272956:C:T	22272956	T,T	C,C	1,1	-inf,inf	inf,inf	1.29623,0.449282	0.000146542	0.000158647
2	chr8:22001455:G:A	22001455	NA,A	NA,G	NA,1	NA,-inf	NA,inf	NA,0.966975	0.000146399	0.000169797
2	chr8:22305599:G:A	22305599	A,A	G,G	1,1	inf,-inf	inf,inf	1.9252,0.397032	0.000146366	0.000189398
2	chr8:21797156:T:C	21797156	NA,C	NA,T	NA,1	NA,-inf	NA,inf	NA,0.932356	0.000146347	0.000168655
2	chr8:21609705:G:A	21609705	NA,A	NA,G	NA,1	NA,inf	NA,inf	NA,0.99505	0.000146313	0.000171599
2	chr8:21636542:T:C	21636542	NA,C	NA,T	NA,1	NA,inf	NA,inf	NA,0.981563	0.000146302	0.000171162
2	chr8:22800735:A:G	22800735	G,NA	A,NA	1,NA	inf,NA	inf,NA	1.07998,NA	0.000146229	0.00016957
2	chr8:21446896:T:A	21446896	A,NA	T,NA	1,NA	inf,NA	inf,NA	1.03889,NA	0.000146214	0.000167642
2	chr8:22768787:T:C	22768787	C,C	T,T	1,1	inf,-inf	inf,inf	1.62448,0.346151	0.000145957	0.000168487
2	chr8:21576879:G:C	21576879	NA,C	NA,G	NA,1	NA,inf	NA,inf	NA,0.988048	0.000145823	0.000170898
2	chr8:23042974:G:A	23042974	NA,A	NA,G	NA,1	NA,inf	NA,inf	NA,0.985798	0.000145551	0.000170489
2	chr8:22074928:C:T	22074928	NA,T	NA,C	NA,1	NA,-inf	NA,inf	NA,0.930323	0.00014553	0.000166804
2	chr8:22573937:C:T	22573937	NA,T	NA,C	NA,1	NA,-inf	NA,inf	NA,0.960875	0.000145484	0.000169031
2	chr8:22951334:C:T	22951334	NA,T	NA,C	NA,1	NA,-inf	NA,inf	NA,0.925397	0.00014544	0.000167322
2	chr8:22247116:G:A	22247116	A,A	G,G	1,1	-inf,inf	inf,inf	1.39583,0.223099	0.000144984	0.000156231
2	chr8:22763404:T:C	22763404	C,C	T,T	1,1	inf,-inf	inf,inf	1.5732,0.417931	0.000144825	0.00016714
2	chr8:22339034:A:G	22339034	G,G	A,A	1,1	-inf,inf	inf,inf	1.29755,0.423147	0.000144767	0.000156456
2	chr8:22197856:C:T	22197856	NA,T	NA,C	NA,1	NA,-inf	NA,inf	NA,0.941893	0.000144653	0.000167061
2	chr8:22089960:T:A	22089960	NA,A	NA,T	NA,1	NA,-inf	NA,inf	NA,0.935184	0.00014438	0.000165775
2	chr8:23046119:G:C	23046119	NA,C	NA,G	NA,1	NA,-inf	NA,inf	NA,0.926991	0.000144366	0.000166589
2	chr8:22242618:T:C	22242618	C,C	T,T	1,1	-inf,inf	inf,inf	1.33438,0.350513	0.000144343	0.000155824
2	chr8:22561160:C:T	22561160	T,T	C,C	1,1	-inf,-inf	inf,inf	0.871262,1.11903	0.000144311	0.00016273
2	chr8:21698569:T:C	21698569	NA,C	NA,T	NA,1	NA,-inf	NA,inf	NA,0.902655	0.000144147	0.000165538
2	chr8:22348525:G:A	22348525	A,A	G,G	1,1	inf,-inf	inf,inf	1.88353,0.462656	0.000143866	0.000187244
2	chr8:22846095:T:G	22846095	NA,G	NA,T	NA,1	NA,-inf	NA,inf	NA,0.903851	0.00014361	0.000164533
2	chr8:21787175:G:C	21787175	NA,C	NA,G	NA,1	NA,-inf	NA,inf	NA,0.936781	0.000143577	0.000166018
2	chr8:22463836:G:T	22463836	T,NA	G,NA	1,NA	inf,NA	inf,NA	1.32415,NA	0.000143571	0.000177253
2	chr8:21775109:G:A	21775109	A,NA	G,NA	1,NA	inf,NA	inf,NA	1.18984,NA	0.000143314	0.000172403
2	chr8:21454876:C:T	21454876	NA,T	NA,C	NA,1	NA,inf	NA,inf	NA,0.962367	0.000143023	0.000166809
2	chr8:21513513:C:T	21513513	T,T	C,C	1,1	inf,inf	inf,inf	0.103508,1.72984	0.000142889	0.000162598
2	chr8:22270103:C:A	22270103	A,A	C,C	1,1	-inf,inf	inf,inf	1.28371,0.448914	0.000142834	0.000154663
2	chr8:21610661:C:T	21610661	NA,T	NA,C	NA,1	NA,inf	NA,inf	NA,0.979411	0.000142684	0.000167299
2	chr8:21476370:A:T	21476370	T,NA	A,NA	1,NA	inf,NA	inf,NA	1.02139,NA	0.000142576	0.000163593
2	chr8:22271838:C:T	22271838	T,T	C,C	1,1	-inf,inf	inf,inf	1.23114,0.524921	0.000142542	0.000154572
2	chr8:21383272:T:C	21383272	C,NA	T,NA	1,NA	-inf,NA	inf,NA	1.11168,NA	0.000142474	0.000167537
2	chr8:22237781:T:C	22237781	C,C	T,T	1,1	-inf,inf	inf,inf	1.41509,0.207588	0.000142431	0.000153906
2	chr8:22222867:AT:A	22222867	NA,A	NA,AT	NA,1	NA,-inf	NA,inf	NA,0.916132	0.000142272	0.000163865
2	chr8:21631331:C:G	21631331	NA,G	NA,C	NA,1	NA,-inf	NA,inf	NA,0.928203	0.000142057	0.000164532
2	chr8:21610736:C:T	21610736	NA,T	NA,C	NA,1	NA,inf	NA,inf	NA,0.97641	0.000142029	0.000166518
2	chr8:22038173:A:G	22038173	NA,G	NA,A	NA,1	NA,inf	NA,inf	NA,0.951445	0.0001415	0.000164817
2	chr8:22317269:G:C	22317269	C,C	G,G	1,1	-inf,inf	inf,inf	1.2802,0.431224	0.000141286	0.000152735
2	chr8:22306776:C:T	22306776	T,T	C,C	1,1	-inf,inf	inf,inf	1.27345,0.44278	0.000141195	0.000152677
2	chr8:22946369:G:A	22946369	NA,A	NA,G	NA,1	NA,inf	NA,inf	NA,0.957229	0.000141106	0.000165136
2	chr8:21405414:G:C	21405414	NA,C	NA,G	NA,1	NA,inf	NA,inf	NA,0.965576	0.000140845	0.000164987
2	chr8:21396104:T:G	21396104	NA,G	NA,T	NA,1	NA,inf	NA,inf	NA,0.980435	0.000140836	0.000165548
2	chr8:22725639:G:A	22725639	A,NA	G,NA	1,NA	inf,NA	inf,NA	1.2335,NA	0.000140793	0.000169646
2	chr8:21958174:T:A	21958174	A,NA	T,NA	1,NA	inf,NA	inf,NA	1.04352,NA	0.000140564	0.000158324
2	chr8:21779252:C:G	21779252	NA,G	NA,C	NA,1	NA,-inf	NA,inf	NA,0.927141	0.000140539	0.000162737
2	chr8:22653348:TG:T	22653348	NA,T	NA,TG	NA,1	NA,-inf	NA,inf	NA,0.861764	0.000140393	0.000160528
2	chr8:22258365:A:G	22258365	NA,G	NA,A	NA,1	NA,inf	NA,inf	NA,0.989763	0.00014019	0.000165142
2	chr8:21844639:C:T	21844639	NA,T	NA,C	NA,1	NA,-inf	NA,inf	NA,0.896497	0.000140171	0.000160741
2	chr8:21735249:A:G	21735249	G,G	A,A	1,1	-inf,inf	inf,inf	1.7584,0.0836276	0.000139754	0.000158702
2	chr8:22994426:G:A	22994426	NA,A	NA,G	NA,1	NA,-inf	NA,inf	NA,0.907969	0.000139379	0.000160711
2	chr8:22700906:C:T	22700906	NA,T	NA,C	NA,1	NA,-inf	NA,inf	NA,0.912582	0.000139158	0.000161218
2	chr8:21564105:C:T	21564105	T,NA	C,NA	1,NA	inf,NA	inf,NA	1.07079,NA	0.000138872	0.000163549
2	chr8:21605017:G:A	21605017	NA,A	NA,G	NA,1	NA,inf	NA,inf	NA,0.961836	0.000138685	0.000162585
2	chr8:22803753:C:T	22803753	NA,T	NA,C	NA,1	NA,-inf	NA,inf	NA,0.895683	0.000138572	0.000159864
2	chr8:21396620:T:C	21396620	NA,C	NA,T	NA,1	NA,inf	NA,inf	NA,0.968612	0.000138137	0.000162362
2	chr8:22339599:C:T	22339599	T,T	C,C	1,1	-inf,inf	inf,inf	1.24225,0.467862	0.000136911	0.000148156
2	chr8:22251505:C:T	22251505	T,T	C,C	1,1	-inf,inf	inf,inf	1.36725,0.241168	0.000136518	0.000147339
2	chr8:22004511:A:C	22004511	NA,C	NA,A	NA,1	NA,-inf	NA,inf	NA,0.923547	0.000136431	0.000158183
2	chr8:22246322:T:G	22246322	G,G	T,T	1,1	-inf,inf	inf,inf	1.30539,0.351031	0.000136238	0.000147146
2	chr8:22553735:C:T	22553735	T,T	C,C	1,1	-inf,-inf	inf,inf	1.2489,0.70801	0.000136172	0.000154702
2	chr8:22183119:T:TA	22183119	NA,TA	NA,T	NA,1	NA,-inf	NA,inf	NA,0.852363	0.000135938	0.000155387
2	chr8:22516688:T:C	22516688	NA,C	NA,T	NA,1	NA,inf	NA,inf	NA,0.958206	0.000135886	0.000159675
2	chr8:22783112:G:A	22783112	NA,A	NA,G	NA,1	NA,-inf	NA,inf	NA,0.892559	0.000135793	0.000156769
2	chr8:22822568:T:G	22822568	NA,G	NA,T	NA,1	NA,-inf	NA,inf	NA,0.905527	0.000135719	0.000157287
2	chr8:22039004:C:T	22039004	T,NA	C,NA	1,NA	-inf,NA	inf,NA	1.07034,NA	0.000135681	0.000155261
2	chr8:22792510:C:T	22792510	T,T	C,C	1,1	inf,inf	inf,inf	0.956627,1.12715	0.000135111	0.000157263
2	chr8:22856580:A:G	22856580	G,NA	A,NA	1,NA	inf,NA	inf,NA	1.02346,NA	0.000134992	0.00015598
2	chr8:22944485:G:C	22944485	C,C	G,G	1,1	inf,inf	inf,inf	1.49611,0.395311	0.00013484	0.000153961
2	chr8:21778764:G:A	21778764	NA,A	NA,G	NA,1	NA,-inf	NA,inf	NA,0.900402	0.000134408	0.000155642
2	chr8:21402677:G:C	21402677	NA,C	NA,G	NA,1	NA,inf	NA,inf	NA,0.938741	0.000134359	0.000157467
2	chr8:21400450:C:T	21400450	T,T	C,C	1,1	inf,inf	inf,inf	1.70262,0.482755	0.000134022	0.000167724
2	chr8:21779968:C:T	21779968	NA,T	NA,C	NA,1	NA,-inf	NA,inf	NA,0.898677	0.000133996	0.00015517
2	chr8:21607037:T:C	21607037	NA,C	NA,T	NA,1	NA,inf	NA,inf	NA,0.941597	0.000133592	0.000156709
2	chr8:22481238:G:A	22481238	NA,A	NA,G	NA,1	NA,-inf	NA,inf	NA,1.00045	0.000133583	0.000158965
2	chr8:22992647:A:G	22992647	NA,G	NA,A	NA,1	NA,inf	NA,inf	NA,0.911248	0.000133458	0.000155681
2	chr8:22588753:T:C	22588753	NA,C	NA,T	NA,1	NA,inf	NA,inf	NA,0.902798	0.00013344	0.000155148
2	chr8:22518259:T:G	22518259	NA,G	NA,T	NA,1	NA,inf	NA,inf	NA,0.915879	0.000133233	0.000155222
2	chr8:22919901:G:A	22919901	A,NA	G,NA	1,NA	inf,NA	inf,NA	1.02469,NA	0.000132844	0.000154308
2	chr8:22094301:C:T	22094301	NA,T	NA,C	NA,1	NA,inf	NA,inf	NA,0.925957	0.00013266	0.000152821
2	chr8:22284294:A:G	22284294	NA,G	NA,A	NA,1	NA,inf	NA,inf	NA,0.933438	0.000132633	0.000155246
2	chr8:22856294:C:G	22856294	NA,G	NA,C	NA,1	NA,-inf	NA,inf	NA,0.861086	0.000132607	0.000152119
2	chr8:22558209:G:C	22558209	NA,C	NA,G	NA,1	NA,inf	NA,inf	NA,0.828691	0.000132587	0.000151765
2	chr8:22038520:G:A	22038520	A,A	G,G	1,1	inf,inf	inf,inf	1.72979,0.20028	0.000132346	0.000149464
2	chr8:22869996:G:C	22869996	NA,C	NA,G	NA,1	NA,-inf	NA,inf	NA,0.858154	0.000132225	0.000151629
2	chr8:22792553:C:T	22792553	T,NA	C,NA	1,NA	inf,NA	inf,NA	1.09581,NA	0.000132056	0.000156136
2	chr8:22637807:T:G	22637807	NA,G	NA,T	NA,1	NA,-inf	NA,inf	NA,0.983592	0.00013202	0.000156247
2	chr8:22116217:C:T	22116217	NA,T	NA,C	NA,1	NA,inf	NA,inf	NA,0.924089	0.000131958	0.00015222
2	chr8:21609289:A:G	21609289	NA,G	NA,A	NA,1	NA,inf	NA,inf	NA,0.932514	0.000131877	0.000154635
2	chr8:22147650:C:T	22147650	NA,T	NA,C	NA,1	NA,-inf	NA,inf	NA,0.871374	0.000131791	0.00015179
2	chr8:22169637:G:A	22169637	NA,A	NA,G	NA,1	NA,inf	NA,inf	NA,0.912523	0.000131686	0.000153445
2	chr8:22311943:A:T	22311943	T,T	A,A	1,1	-inf,inf	inf,inf	1.23871,0.444905	0.000131645	0.000142471
2	chr8:22896348:C:T	22896348	NA,T	NA,C	NA,1	NA,inf	NA,inf	NA,0.884221	0.000131643	0.000152662
2	chr8:21603480:C:A	21603480	NA,A	NA,C	NA,1	NA,inf	NA,inf	NA,0.93022	0.000131619	0.0001543
2	chr8:22376779:G:C	22376779	NA,C	NA,G	NA,1	NA,inf	NA,inf	NA,0.899949	0.000131526	0.000152963
2	chr8:22317950:C:T	22317950	NA,T	NA,C	NA,1	NA,inf	NA,inf	NA,0.93063	0.000131363	0.000154085
2	chr8:22340623:G:A	22340623	NA,A	NA,G	NA,1	NA,-inf	NA,inf	NA,0.873911	0.000131354	0.000151921
2	chr8:22965005:T:C	22965005	C,C	T,T	1,1	inf,-inf	inf,inf	1.64486,0.287243	0.000131348	0.000152503
2	chr8:21805917:T:C	21805917	NA,C	NA,T	NA,1	NA,-inf	NA,inf	NA,0.87067	0.000131081	0.000151832
2	chr8:21609667:A:T	21609667	NA,T	NA,A	NA,1	NA,inf	NA,inf	NA,0.926966	0.000130674	0.000153221
2	chr8:22869064:T:C	22869064	NA,C	NA,T	NA,1	NA,-inf	NA,inf	NA,0.855436	0.000130532	0.00015029
2	chr8:21619357:C:T	21619357	NA,T	NA,C	NA,1	NA,inf	NA,inf	NA,0.923837	0.000130441	0.000152875
2	chr8:21454404:G:A	21454404	A,NA	G,NA	1,NA	inf,NA	inf,NA	0.99416,NA	0.000130247	0.000150331
2	chr8:22350018:G:A	22350018	NA,A	NA,G	NA,1	NA,-inf	NA,inf	NA,0.868779	0.000130222	0.000150626
2	chr8:22277032:TA:T	22277032	T,NA	TA,NA	1,NA	-inf,NA	inf,NA	0.896373,NA	0.000130061	0.000147083
2	chr8:22901735:T:C	22901735	NA,C	NA,T	NA,1	NA,inf	NA,inf	NA,0.893428	0.000129835	0.000151237
2	chr8:21761241:T:C	21761241	NA,C	NA,T	NA,1	NA,-inf	NA,inf	NA,0.877108	0.000129714	0.000150475
2	chr8:22169297:A:G	22169297	NA,G	NA,A	NA,1	NA,inf	NA,inf	NA,0.930904	0.000129602	0.000152068
2	chr8:22913614:G:T	22913614	NA,T	NA,G	NA,1	NA,-inf	NA,inf	NA,0.940078	0.000129543	0.000153237
2	chr8:22263159:C:T	22263159	NA,T	NA,C	NA,1	NA,inf	NA,inf	NA,0.927315	0.000129244	0.000151855
2	chr8:21776385:A:G	21776385	G,G	A,A	1,1	inf,inf	inf,inf	1.96023,0.155765	0.000129221	0.00016031
2	chr8:21960699:G:A	21960699	A,NA	G,NA	1,NA	-inf,NA	inf,NA	1.01142,NA	0.000129206	0.000148795
2	chr8:21916342:C:T	21916342	T,T	C,C	1,1	inf,-inf	inf,inf	1.28843,0.561736	0.000129142	0.000135387
2	chr8:21751533:C:CA	21751533	NA,CA	NA,C	NA,1	NA,inf	NA,inf	NA,0.936435	0.00012906	0.000152083
2	chr8:22636381:G:A	22636381	NA,A	NA,G	NA,1	NA,-inf	NA,inf	NA,0.915984	0.00012902	0.000150686
2	chr8:22147676:C:T	22147676	NA,T	NA,C	NA,1	NA,-inf	NA,inf	NA,0.85701	0.000128711	0.00014829
2	chr8:22513684:G:C	22513684	NA,C	NA,G	NA,1	NA,inf	NA,inf	NA,0.938024	0.000128655	0.000151422
2	chr8:22238047:T:C	22238047	C,C	T,T	1,1	-inf,inf	inf,inf	1.36828,0.203229	0.000128436	0.00013894
2	chr8:21983522:T:C	21983522	C,NA	T,NA	1,NA	-inf,NA	inf,NA	1.00963,NA	0.000128432	0.000148018
2	chr8:22362672:T:C	22362672	C,NA	T,NA	1,NA	inf,NA	inf,NA	1.07104,NA	0.000128325	0.000151071
2	chr8:21462448:G:A	21462448	NA,A	NA,G	NA,1	NA,-inf	NA,inf	NA,0.838974	0.000128184	0.000147343
2	chr8:22236791:T:C	22236791	C,C	T,T	1,1	-inf,inf	inf,inf	1.20077,0.495462	0.00012791	0.000138797
2	chr8:21805946:G:C	21805946	NA,C	NA,G	NA,1	NA,-inf	NA,inf	NA,0.855268	0.000127691	0.000147919
2	chr8:21763752:C:A	21763752	A,NA	C,NA	1,NA	inf,NA	inf,NA	1.2242,NA	0.000127642	0.000160954
2	chr8:22427515:A:G	22427515	NA,G	NA,A	NA,1	NA,-inf	NA,inf	NA,0.831827	0.000127485	0.000145431
2	chr8:22988554:C:T	22988554	NA,T	NA,C	NA,1	NA,-inf	NA,inf	NA,0.843611	0.000127456	0.000146629
2	chr8:22461685:T:C	22461685	C,C	T,T	1,1	inf,inf	inf,inf	0.376244,1.64549	0.000127453	0.000150769
2	chr8:22066706:C:G	22066706	NA,G	NA,C	NA,1	NA,inf	NA,inf	NA,0.900752	0.000127341	0.0001481
2	chr8:22271710:G:A	22271710	A,A	G,G	1,1	-inf,inf	inf,inf	1.20418,0.486736	0.000127177	0.000138053
2	chr8:21766857:CCT:C	21766857	NA,C	NA,CCT	NA,1	NA,-inf	NA,inf	NA,0.863486	0.000127095	0.000147015
2	chr8:22032935:C:G	22032935	NA,G	NA,C	NA,1	NA,inf	NA,inf	NA,0.913239	0.000127088	0.000150042
2	chr8:22171616:T:C	22171616	NA,C	NA,T	NA,1	NA,-inf	NA,inf	NA,0.82625	0.000127082	0.000145934
2	chr8:22374481:C:T	22374481	T,NA	C,NA	1,NA	inf,NA	inf,NA	1.23269,NA	0.000127016	0.000156446
2	chr8:22338172:C:T	22338172	NA,T	NA,C	NA,1	NA,-inf	NA,inf	NA,0.89315	0.000126957	0.00014816
2	chr8:22315452:G:A	22315452	A,A	G,G	1,1	-inf,inf	inf,inf	1.2291,0.431981	0.000126838	0.000137308
2	chr8:21664537:G:A	21664537	NA,A	NA,G	NA,1	NA,inf	NA,inf	NA,0.892185	0.000126608	0.000147829
2	chr8:21397972:T:C	21397972	NA,C	NA,T	NA,1	NA,inf	NA,inf	NA,0.915263	0.000126606	0.000148754
2	chr8:21430230:G:A	21430230	NA,A	NA,G	NA,1	NA,inf	NA,inf	NA,0.899286	0.000126598	0.000148211
2	chr8:21608569:A:G	21608569	NA,G	NA,A	NA,1	NA,inf	NA,inf	NA,0.906645	0.000126369	0.000148173
2	chr8:21915072:C:T	21915072	NA,T	NA,C	NA,1	NA,-inf	NA,inf	NA,0.87852	0.000126287	0.000146492
2	chr8:22317210:T:A	22317210	A,A	T,T	1,1	-inf,inf	inf,inf	1.22633,0.431981	0.000126286	0.000136704
2	chr8:22309123:G:A	22309123	NA,A	NA,G	NA,1	NA,inf	NA,inf	NA,0.906576	0.000126252	0.000148356
2	chr8:22757032:G:A	22757032	NA,A	NA,G	NA,1	NA,-inf	NA,inf	NA,0.814385	0.000126005	0.000144563
2	chr8:22391824:T:C	22391824	NA,C	NA,T	NA,1	NA,-inf	NA,inf	NA,0.833925	0.000125997	0.000144152
2	chr8:22344501:A:G	22344501	G,NA	A,NA	1,NA	inf,NA	inf,NA	1.02217,NA	0.000125994	0.000147138
2	chr8:21781807:A:G	21781807	NA,G	NA,A	NA,1	NA,-inf	NA,inf	NA,0.860317	0.000125994	0.000145845
2	chr8:22355086:A:G	22355086	G,G	A,A	1,1	-inf,inf	inf,inf	1.2083,0.460352	0.000125917	0.000136396
2	chr8:23067742:T:G	23067742	NA,G	NA,T	NA,1	NA,inf	NA,inf	NA,0.872129	0.000125901	0.000146626
2	chr8:21615798:G:A	21615798	NA,A	NA,G	NA,1	NA,inf	NA,inf	NA,0.901913	0.000125843	0.000147472
2	chr8:21734128:G:A	21734128	A,NA	G,NA	1,NA	-inf,NA	inf,NA	1.04433,NA	0.000125808	0.000146417
2	chr8:22555057:G:T	22555057	NA,T	NA,G	NA,1	NA,-inf	NA,inf	NA,0.838316	0.000125765	0.000144805
2	chr8:22320996:G:A	22320996	NA,A	NA,G	NA,1	NA,-inf	NA,inf	NA,0.845104	0.00012556	0.000145041
2	chr8:22246055:G:A	22246055	NA,A	NA,G	NA,1	NA,inf	NA,inf	NA,0.895928	0.000125474	0.00014664
2	chr8:23077535:T:G	23077535	G,G	T,T	1,1	-inf,-inf	inf,inf	1.03414,0.753763	0.000125299	0.000138146
2	chr8:22092826:T:C	22092826	NA,C	NA,T	NA,1	NA,inf	NA,inf	NA,0.890397	0.000125111	0.000144165
2	chr8:21592836:C:T	21592836	NA,T	NA,C	NA,1	NA,inf	NA,inf	NA,0.897875	0.000125058	0.000146618
2	chr8:22814925:T:A	22814925	NA,A	NA,T	NA,1	NA,-inf	NA,inf	NA,0.853009	0.000125026	0.000144751
2	chr8:22325927:C:G	22325927	G,G	C,C	1,1	-inf,inf	inf,inf	1.22164,0.431106	0.000125013	0.000135333
2	chr8:22595913:G:A	22595913	A,A	G,G	1,1	-inf,-inf	inf,inf	4.23607,0.96966	0.00012497	0.0115444
2	chr8:21616044:A:G	21616044	NA,G	NA,A	NA,1	NA,inf	NA,inf	NA,0.896541	0.000124816	0.000146246
2	chr8:22853763:G:T	22853763	NA,T	NA,G	NA,1	NA,-inf	NA,inf	NA,0.824214	0.000124758	0.000143135
2	chr8:21574676:T:G	21574676	NA,G	NA,T	NA,1	NA,inf	NA,inf	NA,0.912011	0.000124685	0.000146891
2	chr8:21516546:A:G	21516546	NA,G	NA,A	NA,1	NA,inf	NA,inf	NA,0.877139	0.000124616	0.000145366
2	chr8:21578714:A:G	21578714	NA,G	NA,A	NA,1	NA,-inf	NA,inf	NA,0.852759	0.00012433	0.000143447
2	chr8:21597375:C:T	21597375	T,T	C,C	1,1	-inf,inf	inf,inf	0.0876883,1.61703	0.000124157	0.000139807
2	chr8:22295964:G:T	22295964	T,T	G,G	1,1	-inf,-inf	inf,inf	0.702799,1.39622	0.000124082	0.000146326
2	chr8:22114944:C:A	22114944	NA,A	NA,C	NA,1	NA,-inf	NA,inf	NA,0.834515	0.000124035	0.000142731
2	chr8:22483058:A:G	22483058	NA,G	NA,A	NA,1	NA,-inf	NA,inf	NA,0.953254	0.000123875	0.000147309
2	chr8:22467404:A:C	22467404	NA,C	NA,A	NA,1	NA,inf	NA,inf	NA,0.869843	0.000123851	0.000144209
2	chr8:22300110:T:A	22300110	NA,A	NA,T	NA,1	NA,-inf	NA,inf	NA,0.838008	0.000123799	0.000143204
2	chr8:22357178:A:G	22357178	G,G	A,A	1,1	-inf,inf	inf,inf	1.21711,0.434476	0.000123799	0.000134085
2	chr8:21535124:T:G	21535124	NA,G	NA,T	NA,1	NA,-inf	NA,inf	NA,0.852867	0.000123777	0.000143394
2	chr8:22289168:T:G	22289168	NA,G	NA,T	NA,1	NA,-inf	NA,inf	NA,0.83738	0.000123678	0.000143006
2	chr8:22321043:G:A	22321043	NA,A	NA,G	NA,1	NA,inf	NA,inf	NA,0.894397	0.000123654	0.000145333
2	chr8:22079147:C:T	22079147	NA,T	NA,C	NA,1	NA,-inf	NA,inf	NA,0.840233	0.000123599	0.000142243
2	chr8:21608852:T:A	21608852	NA,A	NA,T	NA,1	NA,inf	NA,inf	NA,0.892879	0.000123577	0.000144887
2	chr8:21945349:TAGAC:T	21945349	T,T	TAGAC,TAGAC	1,1	inf,-inf	inf,inf	0.0971593,1.66449	0.000123571	0.000137999
2	chr8:22246653:C:T	22246653	NA,T	NA,C	NA,1	NA,inf	NA,inf	NA,0.89739	0.000123501	0.000144803
2	chr8:22422912:C:T	22422912	NA,T	NA,C	NA,1	NA,-inf	NA,inf	NA,0.873791	0.000123374	0.000143821
2	chr8:23071771:G:A	23071771	A,NA	G,NA	1,NA	-inf,NA	inf,NA	1.06123,NA	0.000123152	0.000145896
2	chr8:22588990:T:A	22588990	NA,A	NA,T	NA,1	NA,inf	NA,inf	NA,0.82481	0.000122973	0.000142133
2	chr8:23081119:C:T	23081119	NA,T	NA,C	NA,1	NA,-inf	NA,inf	NA,0.828322	0.000122945	0.000141715
2	chr8:22736504:G:A	22736504	NA,A	NA,G	NA,1	NA,-inf	NA,inf	NA,0.842037	0.000122902	0.000142365
2	chr8:21743761:G:A	21743761	A,A	G,G	1,1	-inf,inf	inf,inf	1.54638,0.00431597	0.000122882	0.000138228
2	chr8:22153934:G:A	22153934	NA,A	NA,G	NA,1	NA,-inf	NA,inf	NA,0.834487	0.00012277	0.00014214
2	chr8:22174535:T:C	22174535	NA,C	NA,T	NA,1	NA,inf	NA,inf	NA,0.860635	0.00012242	0.000142388
2	chr8:22727823:C:A	22727823	A,NA	C,NA	1,NA	inf,NA	inf,NA	1.08398,NA	0.000122365	0.000146103
2	chr8:22772217:T:A	22772217	NA,A	NA,T	NA,1	NA,inf	NA,inf	NA,0.889541	0.000122168	0.000143397
2	chr8:21428567:A:T	21428567	NA,T	NA,A	NA,1	NA,inf	NA,inf	NA,0.876854	0.000122063	0.000142886
2	chr8:22759562:G:T	22759562	NA,T	NA,G	NA,1	NA,-inf	NA,inf	NA,0.823913	0.000121935	0.000140791
2	chr8:22310636:A:T	22310636	NA,T	NA,A	NA,1	NA,-inf	NA,inf	NA,0.833549	0.000121929	0.00014052
2	chr8:22311407:A:G	22311407	NA,G	NA,A	NA,1	NA,inf	NA,inf	NA,0.884341	0.000121826	0.000143127
2	chr8:22310637:G:A	22310637	NA,A	NA,G	NA,1	NA,-inf	NA,inf	NA,0.832853	0.000121797	0.000140366
2	chr8:22483785:A:G	22483785	NA,G	NA,A	NA,1	NA,-inf	NA,inf	NA,0.774317	0.000121748	0.000138394
2	chr8:22751512:T:C	22751512	NA,C	NA,T	NA,1	NA,-inf	NA,inf	NA,0.831473	0.000121671	0.000140795
2	chr8:22558060:G:A	22558060	A,A	G,G	1,1	-inf,-inf	inf,inf	1.13232,0.645245	0.00012167	0.00013511
2	chr8:22397360:C:T	22397360	NA,T	NA,C	NA,1	NA,-inf	NA,inf	NA,0.829527	0.000121479	0.000140304
2	chr8:22112736:C:G	22112736	NA,G	NA,C	NA,1	NA,inf	NA,inf	NA,0.874747	0.00012122	0.000139884
2	chr8:21610410:G:C	21610410	C,NA	G,NA	1,NA	-inf,NA	inf,NA	1.00825,NA	0.00012118	0.000140849
2	chr8:22375782:C:A	22375782	NA,A	NA,C	NA,1	NA,-inf	NA,inf	NA,0.857295	0.000121131	0.000141014
2	chr8:22757766:A:G	22757766	NA,G	NA,A	NA,1	NA,-inf	NA,inf	NA,0.796532	0.000121124	0.000139198
2	chr8:21805930:GA:G	21805930	NA,G	NA,GA	NA,1	NA,inf	NA,inf	NA,0.857477	0.000121103	0.000140357
2	chr8:21745327:G:A	21745327	A,A	G,G	1,1	-inf,inf	inf,inf	1.55041,0.0801816	0.000121101	0.0001368
2	chr8:21848469:C:T	21848469	NA,T	NA,C	NA,1	NA,-inf	NA,inf	NA,0.842196	0.000121043	0.000140885
2	chr8:22340900:A:G	22340900	G,G	A,A	1,1	-inf,inf	inf,inf	1.23036,0.394689	0.000120923	0.000130936
2	chr8:22827508:T:C	22827508	C,C	T,T	1,1	inf,-inf	inf,inf	0.488997,1.49319	0.000120633	0.000140833
2	chr8:22068854:G:A	22068854	NA,A	NA,G	NA,1	NA,inf	NA,inf	NA,0.87349	0.000120606	0.000138923
2	chr8:21869096:C:T	21869096	NA,T	NA,C	NA,1	NA,-inf	NA,inf	NA,0.830975	0.000120604	0.000139399
2	chr8:22253008:C:T	22253008	NA,T	NA,C	NA,1	NA,inf	NA,inf	NA,0.881466	0.000120578	0.000141323
2	chr8:21414036:TTTG:T	21414036	T,NA	TTTG,NA	1,NA	inf,NA	inf,NA	0.954189,NA	0.000120559	0.000139106
2	chr8:22745316:A:T	22745316	T,T	A,A	1,1	inf,inf	inf,inf	0.157295,1.62383	0.000120399	0.0001373
2	chr8:22971699:C:T	22971699	NA,T	NA,C	NA,1	NA,-inf	NA,inf	NA,0.812264	0.000120278	0.000138668
2	chr8:22707486:C:T	22707486	T,T	C,C	1,1	-inf,inf	inf,inf	1.22889,0.804907	0.00012006	0.000141017
2	chr8:22111867:G:A	22111867	NA,A	NA,G	NA,1	NA,inf	NA,inf	NA,0.868091	0.000120059	0.000138523
2	chr8:21864233:G:T	21864233	NA,T	NA,G	NA,1	NA,-inf	NA,inf	NA,0.827162	0.000119867	0.000138545
2	chr8:22068166:G:C	22068166	NA,C	NA,G	NA,1	NA,-inf	NA,inf	NA,0.817561	0.000119707	0.000137717
2	chr8:21500703:G:C	21500703	NA,C	NA,G	NA,1	NA,-inf	NA,inf	NA,0.810081	0.000119671	0.000137792
2	chr8:22851420:C:T	22851420	NA,T	NA,C	NA,1	NA,inf	NA,inf	NA,0.878065	0.000119666	0.000140551
2	chr8:22936558:A:T	22936558	NA,T	NA,A	NA,1	NA,inf	NA,inf	NA,0.86342	0.000119191	0.000139346
2	chr8:21563051:A:G	21563051	G,G	A,A	1,1	inf,-inf	inf,inf	1.34227,0.585765	0.000119052	0.000137488
2	chr8:22904662:G:A	22904662	A,A	G,G	1,1	-inf,inf	inf,inf	1.65984,0.35013	0.000119035	0.000143176
2	chr8:22636300:A:G	22636300	NA,G	NA,A	NA,1	NA,-inf	NA,inf	NA,0.866286	0.000119018	0.000138977
2	chr8:22746196:A:G	22746196	NA,G	NA,A	NA,1	NA,-inf	NA,inf	NA,0.82202	0.000118915	0.000137617
2	chr8:22412611:G:A	22412611	A,NA	G,NA	1,NA	inf,NA	inf,NA	1.19404,NA	0.000118868	0.000146283
2	chr8:23024126:C:T	23024126	T,NA	C,NA	1,NA	inf,NA	inf,NA	0.954891,NA	0.000118841	0.000136682
2	chr8:22844848:T:C	22844848	NA,C	NA,T	NA,1	NA,-inf	NA,inf	NA,0.808882	0.000118836	0.000137157
2	chr8:21759341:G:A	21759341	A,A	G,G	1,1	-inf,-inf	inf,inf	1.6275,0.145965	0.000118821	0.000135758
2	chr8:21575215:T:G	21575215	NA,G	NA,T	NA,1	NA,inf	NA,inf	NA,0.886018	0.000118793	0.00014005
2	chr8:22482809:A:G	22482809	NA,G	NA,A	NA,1	NA,-inf	NA,inf	NA,0.925346	0.000118725	0.000141093
2	chr8:21894802:A:T	21894802	NA,T	NA,A	NA,1	NA,inf	NA,inf	NA,0.846242	0.000118712	0.000138761
2	chr8:22167010:G:A	22167010	A,A	G,G	1,1	-inf,-inf	inf,inf	0.078965,1.75997	0.0001186	0.000140488
2	chr8:22185797:T:C	22185797	NA,C	NA,T	NA,1	NA,-inf	NA,inf	NA,0.773482	0.000118446	0.000135598
2	chr8:22484675:A:G	22484675	NA,G	NA,A	NA,1	NA,-inf	NA,inf	NA,0.923228	0.000118326	0.0001406
2	chr8:21928236:T:C	21928236	NA,C	NA,T	NA,1	NA,inf	NA,inf	NA,0.871113	0.000118321	0.000139431
2	chr8:21397540:G:A	21397540	A,NA	G,NA	1,NA	-inf,NA	inf,NA	0.999911,NA	0.000118144	0.000136251
2	chr8:22774879:T:C	22774879	C,C	T,T	1,1	inf,-inf	inf,inf	1.4706,0.409837	0.000118127	0.000136333
2	chr8:22899491:T:A	22899491	A,NA	T,NA	1,NA	inf,NA	inf,NA	0.973522,NA	0.000117938	0.000137175
2	chr8:21611708:C:T	21611708	NA,T	NA,C	NA,1	NA,inf	NA,inf	NA,0.829284	0.000117838	0.000137017
2	chr8:22445349:A:G	22445349	NA,G	NA,A	NA,1	NA,inf	NA,inf	NA,0.837341	0.000117716	0.000137248
2	chr8:22751269:C:G	22751269	G,G	C,C	1,1	-inf,-inf	inf,inf	1.25519,0.743995	0.000117631	0.000137023
2	chr8:23052398:G:A	23052398	A,A	G,G	1,1	inf,inf	inf,inf	1.62379,0.174919	0.000117598	0.000135025
2	chr8:22318657:T:C	22318657	C,C	T,T	1,1	-inf,inf	inf,inf	1.19569,0.426975	0.000117537	0.000127347
2	chr8:21885867:A:G	21885867	NA,G	NA,A	NA,1	NA,-inf	NA,inf	NA,0.79459	0.000117508	0.000134882
2	chr8:22082566:G:A	22082566	NA,A	NA,G	NA,1	NA,inf	NA,inf	NA,0.856204	0.00011748	0.000135311
2	chr8:22002396:G:A	22002396	A,NA	G,NA	1,NA	inf,NA	inf,NA	0.915999,NA	0.000117475	0.000131371
2	chr8:21499990:T:C	21499990	NA,C	NA,T	NA,1	NA,inf	NA,inf	NA,0.834403	0.000117252	0.000136547
2	chr8:22858745:G:A	22858745	NA,A	NA,G	NA,1	NA,-inf	NA,inf	NA,0.799264	0.000117175	0.000135208
2	chr8:22956167:G:A	22956167	NA,A	NA,G	NA,1	NA,-inf	NA,inf	NA,0.796373	0.000116873	0.000134627
2	chr8:22294109:G:A	22294109	A,A	G,G	1,1	-inf,inf	inf,inf	1.31481,0.199102	0.000116867	0.000126336
2	chr8:22071876:G:A	22071876	NA,A	NA,G	NA,1	NA,-inf	NA,inf	NA,0.798419	0.000116775	0.000134007
2	chr8:21888504:T:G	21888504	G,G	T,T	1,1	-inf,-inf	inf,inf	0.219281,1.61844	0.000116736	0.00013474
2	chr8:21613154:C:T	21613154	NA,T	NA,C	NA,1	NA,inf	NA,inf	NA,0.855895	0.000116697	0.000136739
2	chr8:22923209:T:C	22923209	NA,C	NA,T	NA,1	NA,inf	NA,inf	NA,0.832161	0.000116228	0.000135393
2	chr8:21916851:T:G	21916851	G,G	T,T	1,1	inf,-inf	inf,inf	1.40329,0.32572	0.000115938	0.000121485
2	chr8:22413161:A:T	22413161	NA,T	NA,A	NA,1	NA,-inf	NA,inf	NA,0.77286	0.000114935	0.000131407
2	chr8:21775967:T:C	21775967	C,C	T,T	1,1	inf,inf	inf,inf	1.78502,0.347305	0.000114769	0.000141726
2	chr8:22300438:G:A	22300438	NA,A	NA,G	NA,1	NA,inf	NA,inf	NA,0.847214	0.000114762	0.000134787
2	chr8:22334335:C:T	22334335	T,T	C,C	1,1	-inf,inf	inf,inf	1.2176,0.371778	0.000114713	0.000124236
2	chr8:22328463:G:A	22328463	NA,A	NA,G	NA,1	NA,-inf	NA,inf	NA,0.789759	0.00011468	0.000132502
2	chr8:22311379:A:G	22311379	NA,G	NA,A	NA,1	NA,-inf	NA,inf	NA,0.793284	0.000114668	0.000132679
2	chr8:21800652:T:C	21800652	C,NA	T,NA	1,NA	-inf,NA	inf,NA	0.94007,NA	0.000114565	0.000132878
2	chr8:23052239:G:A	23052239	A,A	G,G	1,1	inf,inf	inf,inf	1.6178,0.150324	0.000114424	0.000131334
2	chr8:21613363:A:C	21613363	NA,C	NA,A	NA,1	NA,inf	NA,inf	NA,0.840551	0.000114356	0.000133901
2	chr8:22191119:G:A	22191119	NA,A	NA,G	NA,1	NA,-inf	NA,inf	NA,0.768435	0.000114328	0.000131518
2	chr8:22378104:T:C	22378104	NA,C	NA,T	NA,1	NA,-inf	NA,inf	NA,0.8238	0.000114311	0.000133159
2	chr8:22876844:T:C	22876844	NA,C	NA,T	NA,1	NA,-inf	NA,inf	NA,0.791429	0.000114266	0.000132243
2	chr8:22391074:A:T	22391074	NA,T	NA,A	NA,1	NA,-inf	NA,inf	NA,0.821875	0.000113915	0.000132708
2	chr8:22390922:C:T	22390922	NA,T	NA,C	NA,1	NA,-inf	NA,inf	NA,0.820972	0.00011375	0.000132516
2	chr8:22752325:AT:A	22752325	NA,A	NA,AT	NA,1	NA,-inf	NA,inf	NA,0.789915	0.000113647	0.000131526
2	chr8:22917127:GA:G	22917127	NA,G	NA,GA	NA,1	NA,-inf	NA,inf	NA,0.784008	0.000113596	0.000131248
2	chr8:21806799:T:G	21806799	NA,G	NA,T	NA,1	NA,-inf	NA,inf	NA,0.783882	0.00011357	0.000131607
2	chr8:21998310:G:A	21998310	NA,A	NA,G	NA,1	NA,inf	NA,inf	NA,0.830037	0.000113554	0.000131553
2	chr8:21470390:T:G	21470390	G,G	T,T	1,1	-inf,inf	inf,inf	0.129566,1.66239	0.000113515	0.00013193
2	chr8:22404257:C:A	22404257	A,NA	C,NA	1,NA	inf,NA	inf,NA	1.16217,NA	0.000113478	0.000139352
2	chr8:21666853:A:G	21666853	G,NA	A,NA	1,NA	-inf,NA	inf,NA	0.990074,NA	0.000113463	0.000134684
2	chr8:21530097:G:A	21530097	NA,A	NA,G	NA,1	NA,-inf	NA,inf	NA,0.777009	0.000113313	0.000130537
2	chr8:22747351:C:G	22747351	NA,G	NA,C	NA,1	NA,-inf	NA,inf	NA,0.792634	0.000113299	0.000131141
2	chr8:22502395:G:C	22502395	NA,C	NA,G	NA,1	NA,inf	NA,inf	NA,0.860532	0.000113191	0.000133198
2	chr8:22636277:T:A	22636277	NA,A	NA,T	NA,1	NA,-inf	NA,inf	NA,0.833048	0.000112857	0.000131774
2	chr8:22110748:G:A	22110748	NA,A	NA,G	NA,1	NA,inf	NA,inf	NA,0.828401	0.000112778	0.000130108
2	chr8:22011852:T:C	22011852	NA,C	NA,T	NA,1	NA,inf	NA,inf	NA,0.843513	0.000112713	0.000132942
2	chr8:22840587:T:C	22840587	NA,C	NA,T	NA,1	NA,inf	NA,inf	NA,0.824202	0.000112525	0.000131553
2	chr8:22052160:G:T	22052160	NA,T	NA,G	NA,1	NA,inf	NA,inf	NA,0.826639	0.000112449	0.000131024
2	chr8:21587071:C:G	21587071	NA,G	NA,C	NA,1	NA,inf	NA,inf	NA,0.811515	0.000112435	0.000131223
2	chr8:21773672:T:G	21773672	NA,G	NA,T	NA,1	NA,-inf	NA,inf	NA,0.773993	0.000112379	0.000129656
2	chr8:22125631:C:T	22125631	NA,T	NA,C	NA,1	NA,inf	NA,inf	NA,0.819988	0.000112238	0.00013035
2	chr8:21752340:A:G	21752340	G,G	A,A	1,1	-inf,inf	inf,inf	1.50295,0.0901269	0.000112235	0.000126695
2	chr8:21519061:C:T	21519061	NA,T	NA,C	NA,1	NA,inf	NA,inf	NA,0.809434	0.000112218	0.000130644
2	chr8:22700152:C:T	22700152	NA,T	NA,C	NA,1	NA,-inf	NA,inf	NA,0.728779	0.000112124	0.00012738
2	chr8:21394968:T:G	21394968	NA,G	NA,T	NA,1	NA,-inf	NA,inf	NA,0.796089	0.000112076	0.00013009
2	chr8:22245288:C:T	22245288	NA,T	NA,C	NA,1	NA,inf	NA,inf	NA,0.836241	0.000112003	0.000131267
2	chr8:21394218:A:G	21394218	NA,G	NA,A	NA,1	NA,-inf	NA,inf	NA,0.79443	0.000111776	0.000129742
2	chr8:21595787:A:C	21595787	NA,C	NA,A	NA,1	NA,inf	NA,inf	NA,0.80684	0.00011164	0.000130281
2	chr8:22897927:A:G	22897927	NA,G	NA,A	NA,1	NA,-inf	NA,inf	NA,0.785681	0.000111588	0.000129422
2	chr8:21601999:G:C	21601999	NA,C	NA,G	NA,1	NA,inf	NA,inf	NA,0.794135	0.000111548	0.000129682
2	chr8:22139802:C:A	22139802	A,NA	C,NA	1,NA	-inf,NA	inf,NA	0.891684,NA	0.000111444	0.000127428
2	chr8:23022185:G:C	23022185	NA,C	NA,G	NA,1	NA,inf	NA,inf	NA,0.817336	0.000111111	0.000130037
2	chr8:22031506:C:T	22031506	T,T	C,C	1,1	-inf,inf	inf,inf	1.21844,0.618693	0.000110999	0.00011895
2	chr8:21494779:C:T	21494779	NA,T	NA,C	NA,1	NA,-inf	NA,inf	NA,0.785974	0.000110993	0.000128643
2	chr8:21400690:G:A	21400690	NA,A	NA,G	NA,1	NA,-inf	NA,inf	NA,0.789629	0.000110875	0.000128699
2	chr8:22265466:T:C	22265466	NA,C	NA,T	NA,1	NA,inf	NA,inf	NA,0.824486	0.000110754	0.000130055
2	chr8:22037635:A:G	22037635	G,G	A,A	1,1	-inf,-inf	inf,inf	1.55153,0.266112	0.000110742	0.000119242
2	chr8:21814880:C:T	21814880	NA,T	NA,C	NA,1	NA,-inf	NA,inf	NA,0.752166	0.000110688	0.00012729
2	chr8:22928421:C:A	22928421	NA,A	NA,C	NA,1	NA,inf	NA,inf	NA,0.777406	0.000110617	0.000128222
2	chr8:21541713:T:C	21541713	NA,C	NA,T	NA,1	NA,-inf	NA,inf	NA,0.789388	0.000110374	0.000127819
2	chr8:22289820:A:G	22289820	G,G	A,A	1,1	inf,-inf	inf,inf	1.82492,0.299575	0.000110281	0.000141968
2	chr8:23062636:C:T	23062636	T,T	C,C	1,1	inf,-inf	inf,inf	1.22505,0.739355	0.000110229	0.000127955
2	chr8:22120756:C:T	22120756	NA,T	NA,C	NA,1	NA,inf	NA,inf	NA,0.809718	0.000110146	0.00012719
2	chr8:22770438:G:A	22770438	NA,A	NA,G	NA,1	NA,inf	NA,inf	NA,0.812014	0.000110134	0.00012892
2	chr8:22050056:T:C	22050056	NA,C	NA,T	NA,1	NA,-inf	NA,inf	NA,0.767483	0.000109493	0.000126094
2	chr8:22038219:A:G	22038219	G,G	A,A	1,1	-inf,-inf	inf,inf	1.75832,0.116996	0.000109416	0.000130701
2	chr8:22295683:C:T	22295683	T,T	C,C	1,1	-inf,inf	inf,inf	1.15438,0.440678	0.000109352	0.000118642
2	chr8:22376276:A:G	22376276	NA,G	NA,A	NA,1	NA,inf	NA,inf	NA,0.786146	0.000109315	0.000127121
2	chr8:22972966:A:G	22972966	G,G	A,A	1,1	inf,-inf	inf,inf	1.51941,0.492222	0.000109306	0.000128213
2	chr8:22081623:T:C	22081623	NA,C	NA,T	NA,1	NA,-inf	NA,inf	NA,0.761751	0.000109249	0.000125505
2	chr8:21818867:G:C	21818867	NA,C	NA,G	NA,1	NA,inf	NA,inf	NA,0.818194	0.000109245	0.00012784
2	chr8:21629728:C:T	21629728	T,T	C,C	1,1	-inf,inf	inf,inf	1.51894,0.0958286	0.000109158	0.000123121
2	chr8:23003593:G:A	23003593	NA,A	NA,G	NA,1	NA,-inf	NA,inf	NA,0.769187	0.000109114	0.000126286
2	chr8:21585119:C:T	21585119	NA,T	NA,C	NA,1	NA,inf	NA,inf	NA,0.778503	0.000108693	0.000126384
2	chr8:22291788:A:G	22291788	G,G	A,A	1,1	-inf,inf	inf,inf	1.17451,0.403682	0.000108668	0.000117858
2	chr8:22184937:C:G	22184937	NA,G	NA,C	NA,1	NA,-inf	NA,inf	NA,0.76051	0.000108607	0.00012535
2	chr8:22829246:A:G	22829246	G,NA	A,NA	1,NA	inf,NA	inf,NA	0.913435,NA	0.000108533	0.000125997
2	chr8:22916130:A:G	22916130	G,G	A,A	1,1	-inf,-inf	inf,inf	0.297868,1.54929	0.000108499	0.00012602
2	chr8:23058937:G:T	23058937	NA,T	NA,G	NA,1	NA,-inf	NA,inf	NA,0.755796	0.000108415	0.000125151
2	chr8:22362520:A:G	22362520	G,G	A,A	1,1	inf,-inf	inf,inf	1.8701,0.213174	0.000108147	0.000139655
2	chr8:22226686:A:G	22226686	G,NA	A,NA	1,NA	-inf,NA	inf,NA	0.869564,NA	0.000108056	0.0001238
2	chr8:21584185:C:T	21584185	NA,T	NA,C	NA,1	NA,inf	NA,inf	NA,0.774501	0.000108053	0.000125631
2	chr8:22732061:C:T	22732061	T,NA	C,NA	1,NA	inf,NA	inf,NA	1.07003,NA	0.000107837	0.000131782
2	chr8:22933154:G:T	22933154	NA,T	NA,G	NA,1	NA,inf	NA,inf	NA,0.799484	0.000107655	0.000125821
2	chr8:21942348:A:G	21942348	NA,G	NA,A	NA,1	NA,inf	NA,inf	NA,0.813862	0.000107543	0.000126784
2	chr8:21633142:A:C	21633142	NA,C	NA,A	NA,1	NA,inf	NA,inf	NA,0.793949	0.000107524	0.000125697
2	chr8:21620241:T:C	21620241	NA,C	NA,T	NA,1	NA,inf	NA,inf	NA,0.805819	0.000107464	0.000125976
2	chr8:22322691:C:T	22322691	NA,T	NA,C	NA,1	NA,-inf	NA,inf	NA,0.75012	0.000107417	0.000124158
2	chr8:22301403:C:T	22301403	T,T	C,C	1,1	-inf,inf	inf,inf	1.13326,0.45715	0.000107321	0.000116471
2	chr8:21467752:G:A	21467752	NA,A	NA,G	NA,1	NA,inf	NA,inf	NA,0.797386	0.000107309	0.00012545
2	chr8:22965758:A:G	22965758	NA,G	NA,A	NA,1	NA,-inf	NA,inf	NA,0.753884	0.000107297	0.000124043
2	chr8:21848491:C:T	21848491	NA,T	NA,C	NA,1	NA,inf	NA,inf	NA,0.798129	0.000107222	0.000125793
2	chr8:22889257:A:G	22889257	NA,G	NA,A	NA,1	NA,inf	NA,inf	NA,0.781883	0.000107114	0.000124962
2	chr8:22556169:A:G	22556169	G,NA	A,NA	1,NA	inf,NA	inf,NA	1.11252,NA	0.000106854	0.000131906
2	chr8:21774330:G:C	21774330	NA,C	NA,G	NA,1	NA,inf	NA,inf	NA,0.798946	0.000106824	0.00012518
2	chr8:22751706:C:T	22751706	NA,T	NA,C	NA,1	NA,-inf	NA,inf	NA,0.750957	0.000106668	0.000123469
2	chr8:22829465:T:C	22829465	C,C	T,T	1,1	inf,-inf	inf,inf	0.480623,1.42908	0.000106604	0.00012432
2	chr8:23016464:T:TA	23016464	TA,TA	T,T	1,1	-inf,-inf	inf,inf	1.48234,0.223758	0.00010658	0.000120507
2	chr8:22182940:G:C	22182940	NA,C	NA,G	NA,1	NA,inf	NA,inf	NA,0.76986	0.000106153	0.000123327
2	chr8:22823408:G:A	22823408	NA,A	NA,G	NA,1	NA,-inf	NA,inf	NA,0.753423	0.000106072	0.000122915
2	chr8:22954500:AATCTTTTTTG:A	22954500	NA,A	NA,AATCTTTTTTG	NA,1	NA,-inf	NA,inf	NA,0.73854	0.000105977	0.0001222
2	chr8:22952188:C:G	22952188	NA,G	NA,C	NA,1	NA,-inf	NA,inf	NA,0.73778	0.000105921	0.000122121
2	chr8:23050208:G:C	23050208	NA,C	NA,G	NA,1	NA,inf	NA,inf	NA,0.793932	0.000105899	0.000124049
2	chr8:22068427:A:G	22068427	NA,G	NA,A	NA,1	NA,inf	NA,inf	NA,0.735845	0.000105859	0.000121613
2	chr8:22954497:A:AT	22954497	NA,AT	NA,A	NA,1	NA,-inf	NA,inf	NA,0.737027	0.000105719	0.000121903
2	chr8:21862309:G:A	21862309	NA,A	NA,G	NA,1	NA,-inf	NA,inf	NA,0.733813	0.000105667	0.000121333
2	chr8:22038327:A:G	22038327	G,G	A,A	1,1	inf,-inf	inf,inf	0.707651,1.18338	0.000105549	0.000115718
2	chr8:21734205:A:G	21734205	G,NA	A,NA	1,NA	-inf,NA	inf,NA	0.911706,NA	0.000105548	0.000123038
2	chr8:22362294:G:A	22362294	A,A	G,G	1,1	inf,-inf	inf,inf	1.71791,0.452869	0.000105477	0.000136637
2	chr8:22938363:C:A	22938363	NA,A	NA,C	NA,1	NA,inf	NA,inf	NA,0.785105	0.000105434	0.000123192
2	chr8:21717929:A:G	21717929	G,G	A,A	1,1	inf,inf	inf,inf	0.526317,1.3289	0.000105337	0.000120343
2	chr8:23023275:A:C	23023275	NA,C	NA,A	NA,1	NA,inf	NA,inf	NA,0.783862	0.000105287	0.000123214
2	chr8:22682908:C:T	22682908	T,T	C,C	1,1	inf,inf	inf,inf	3.60695,1.34094	0.000105262	0.00618185
2	chr8:22184671:C:T	22184671	NA,T	NA,C	NA,1	NA,inf	NA,inf	NA,0.773099	0.000105172	0.000122571
2	chr8:22938718:T:C	22938718	NA,C	NA,T	NA,1	NA,inf	NA,inf	NA,0.787131	0.000105022	0.000123035
2	chr8:22345320:T:C	22345320	NA,C	NA,T	NA,1	NA,inf	NA,inf	NA,0.798895	0.000104978	0.00012344
2	chr8:21913285:A:G	21913285	G,G	A,A	1,1	inf,-inf	inf,inf	1.32465,0.41275	0.000104948	0.000110431
2	chr8:22488226:C:G	22488226	NA,G	NA,C	NA,1	NA,inf	NA,inf	NA,0.767627	0.000104947	0.000122193
2	chr8:21382181:C:T	21382181	NA,T	NA,C	NA,1	NA,inf	NA,inf	NA,0.79643	0.000104832	0.000123045
2	chr8:22495468:A:G	22495468	NA,G	NA,A	NA,1	NA,inf	NA,inf	NA,0.796243	0.000104653	0.000122862
2	chr8:22570273:G:A	22570273	A,A	G,G	1,1	inf,-inf	inf,inf	2.47707,0.84924	0.000104349	0.000361704
2	chr8:21687011:G:A	21687011	NA,A	NA,G	NA,1	NA,inf	NA,inf	NA,0.775766	0.000104349	0.00012197
2	chr8:22960475:C:T	22960475	NA,T	NA,C	NA,1	NA,-inf	NA,inf	NA,0.736638	0.000104341	0.000120636
2	chr8:21643425:A:G	21643425	G,G	A,A	1,1	inf,inf	inf,inf	0.389168,1.37216	0.00010429	0.000118064
2	chr8:22243471:T:C	22243471	NA,C	NA,T	NA,1	NA,inf	NA,inf	NA,0.788414	0.000104243	0.000122215
2	chr8:21385705:T:C	21385705	NA,C	NA,T	NA,1	NA,-inf	NA,inf	NA,0.736449	0.000104064	0.000120448
2	chr8:21983397:A:G	21983397	NA,G	NA,A	NA,1	NA,-inf	NA,inf	NA,0.758684	0.000104062	0.000120736
2	chr8:22948087:G:C	22948087	NA,C	NA,G	NA,1	NA,inf	NA,inf	NA,0.757619	0.000104029	0.000121071
2	chr8:22038262:G:A	22038262	A,A	G,G	1,1	inf,-inf	inf,inf	0.744608,1.13896	0.000104024	0.000113885
2	chr8:21775795:A:T	21775795	NA,T	NA,A	NA,1	NA,inf	NA,inf	NA,0.781125	0.000104015	0.000121842
2	chr8:22751663:G:A	22751663	NA,A	NA,G	NA,1	NA,-inf	NA,inf	NA,0.702607	0.000103999	0.000119569
2	chr8:22994719:T:C	22994719	NA,C	NA,T	NA,1	NA,inf	NA,inf	NA,0.756797	0.000103963	0.000121187
2	chr8:22951472:G:A	22951472	NA,A	NA,G	NA,1	NA,-inf	NA,inf	NA,0.724901	0.000103728	0.000119604
2	chr8:21985079:G:A	21985079	A,NA	G,NA	1,NA	-inf,NA	inf,NA	0.965019,NA	0.000103689	0.000125761
2	chr8:21532422:C:G	21532422	NA,G	NA,C	NA,1	NA,-inf	NA,inf	NA,0.72691	0.000103643	0.000119618
2	chr8:22846670:C:A	22846670	NA,A	NA,C	NA,1	NA,inf	NA,inf	NA,0.764152	0.000103554	0.000120817
2	chr8:22270110:G:A	22270110	NA,A	NA,G	NA,1	NA,-inf	NA,inf	NA,0.74975	0.000103486	0.000120026
2	chr8:22483478:G:A	22483478	NA,A	NA,G	NA,1	NA,inf	NA,inf	NA,0.758714	0.000103483	0.000120492
2	chr8:22081473:C:T	22081473	NA,T	NA,C	NA,1	NA,-inf	NA,inf	NA,0.731685	0.000103452	0.000119174
2	chr8:22703607:T:G	22703607	G,G	T,T	1,1	inf,inf	inf,inf	1.77505,0.106972	0.000103328	0.000129369
2	chr8:22609891:G:A	22609891	NA,A	NA,G	NA,1	NA,inf	NA,inf	NA,0.713538	0.000103316	0.000119346
2	chr8:22957404:T:A	22957404	NA,A	NA,T	NA,1	NA,-inf	NA,inf	NA,0.729187	0.000102951	0.000119069
2	chr8:22907228:G:A	22907228	NA,A	NA,G	NA,1	NA,inf	NA,inf	NA,0.717447	0.000102717	0.000118721
2	chr8:22600291:C:T	22600291	T,T	C,C	1,1	-inf,-inf	inf,inf	4.19516,1.10482	0.000102696	0.0142484
2	chr8:22042196:G:T	22042196	T,T	G,G	1,1	inf,-inf	inf,inf	1.47324,0.279423	0.000102687	0.000111175
2	chr8:22232750:T:G	22232750	G,G	T,T	1,1	inf,inf	inf,inf	1.56754,0.427207	0.000102588	0.000123948
2	chr8:22840376:T:C	22840376	NA,C	NA,T	NA,1	NA,inf	NA,inf	NA,0.730989	0.000102571	0.00011899
2	chr8:22779423:T:A	22779423	A,NA	T,NA	1,NA	inf,NA	inf,NA	0.994943,NA	0.000102554	0.000121403
2	chr8:22960522:T:G	22960522	NA,G	NA,T	NA,1	NA,-inf	NA,inf	NA,0.725734	0.000102494	0.000118513
2	chr8:22229295:G:A	22229295	NA,A	NA,G	NA,1	NA,-inf	NA,inf	NA,0.701402	0.000102474	0.000117836
2	chr8:21731162:G:A	21731162	A,A	G,G	1,1	inf,-inf	inf,inf	0.828862,1.07094	0.000102395	0.000117452
2	chr8:22404626:C:T	22404626	T,NA	C,NA	1,NA	inf,NA	inf,NA	1.09503,NA	0.000102215	0.000125194
2	chr8:22087238:T:A	22087238	NA,A	NA,T	NA,1	NA,-inf	NA,inf	NA,0.710825	0.000102193	0.000118192
2	chr8:22831145:C:G	22831145	G,G	C,C	1,1	inf,-inf	inf,inf	0.459311,1.45479	0.000102184	0.000119981
2	chr8:21394383:C:T	21394383	NA,T	NA,C	NA,1	NA,inf	NA,inf	NA,0.757314	0.00010191	0.000119006
2	chr8:21958776:A:G	21958776	NA,G	NA,A	NA,1	NA,-inf	NA,inf	NA,0.745226	0.000101908	0.000118255
2	chr8:22200375:G:A	22200375	NA,A	NA,G	NA,1	NA,-inf	NA,inf	NA,0.715817	0.000101752	0.000117498
2	chr8:21384722:A:C	21384722	NA,C	NA,A	NA,1	NA,-inf	NA,inf	NA,0.720938	0.000101576	0.000117568
2	chr8:22213879:G:C	22213879	NA,C	NA,G	NA,1	NA,inf	NA,inf	NA,0.775006	0.000101519	0.000118814
2	chr8:21865395:G:A	21865395	NA,A	NA,G	NA,1	NA,-inf	NA,inf	NA,0.711474	0.000101508	0.000116644
2	chr8:21769265:C:A	21769265	A,NA	C,NA	1,NA	inf,NA	inf,NA	1.09171,NA	0.000101471	0.000127927
2	chr8:22072679:T:A	22072679	NA,A	NA,T	NA,1	NA,-inf	NA,inf	NA,0.716659	0.000101381	0.000116852
2	chr8:22785358:G:A	22785358	NA,A	NA,G	NA,1	NA,-inf	NA,inf	NA,0.714463	0.000101262	0.000117062
2	chr8:22214786:G:A	22214786	A,A	G,G	1,1	inf,-inf	inf,inf	0.651372,1.31658	0.000101213	0.000119441
2	chr8:22227287:G:A	22227287	A,NA	G,NA	1,NA	inf,NA	inf,NA	0.927256,NA	0.000101178	0.000119354
2	chr8:23010024:C:T	23010024	T,NA	C,NA	1,NA	inf,NA	inf,NA	0.917514,NA	0.00010081	0.000116928
2	chr8:21670647:T:C	21670647	NA,C	NA,T	NA,1	NA,-inf	NA,inf	NA,0.718404	0.000100795	0.000116666
2	chr8:21802866:G:A	21802866	A,NA	G,NA	1,NA	-inf,NA	inf,NA	0.864237,NA	0.00010073	0.000116827
2	chr8:21545730:T:G	21545730	NA,G	NA,T	NA,1	NA,-inf	NA,inf	NA,0.725976	0.000100724	0.000116737
2	chr8:21862237:TC:T	21862237	NA,T	NA,TC	NA,1	NA,-inf	NA,inf	NA,0.703205	0.000100588	0.00011554
2	chr8:21852727:C:T	21852727	NA,T	NA,C	NA,1	NA,inf	NA,inf	NA,0.739266	0.000100433	0.000116296
2	chr8:23071619:C:A	23071619	A,A	C,C	1,1	inf,inf	inf,inf	0.796763,1.12465	0.000100369	0.000117507
2	chr8:22186537:G:A	22186537	NA,A	NA,G	NA,1	NA,-inf	NA,inf	NA,0.674973	0.000100367	0.000115077
2	chr8:22480015:A:C	22480015	NA,C	NA,A	NA,1	NA,inf	NA,inf	NA,0.738928	0.000100344	0.000116823
2	chr8:21653966:ATTAAG:A	21653966	NA,A	NA,ATTAAG	NA,1	NA,inf	NA,inf	NA,0.753208	0.00010028	0.000117123
2	chr8:21400737:A:G	21400737	NA,G	NA,A	NA,1	NA,-inf	NA,inf	NA,0.726912	0.000100158	0.000116283
2	chr8:22289099:C:T	22289099	NA,T	NA,C	NA,1	NA,-inf	NA,inf	NA,0.707633	0.000100149	0.000115854
2	chr8:21397270:T:C	21397270	NA,C	NA,T	NA,1	NA,-inf	NA,inf	NA,0.725013	0.000100007	0.000116097
2	chr8:22496346:G:A	22496346	NA,A	NA,G	NA,1	NA,inf	NA,inf	NA,0.776297	9.99903e-05	0.00011747
2	chr8:21474772:G:A	21474772	A,NA	G,NA	1,NA	inf,NA	inf,NA	0.812389,NA	9.99891e-05	0.000114663
2	chr8:22244203:A:G	22244203	G,G	A,A	1,1	inf,inf	inf,inf	1.65726,0.0285389	9.98612e-05	0.000117535
2	chr8:22081587:G:A	22081587	NA,A	NA,G	NA,1	NA,-inf	NA,inf	NA,0.704989	9.96568e-05	0.000114564
2	chr8:21798540:A:G	21798540	G,NA	A,NA	1,NA	-inf,NA	inf,NA	0.859166,NA	9.95496e-05	0.0001155
2	chr8:21797047:C:T	21797047	T,NA	C,NA	1,NA	-inf,NA	inf,NA	0.858267,NA	9.94811e-05	0.000115476
2	chr8:21486196:A:T	21486196	T,NA	A,NA	1,NA	-inf,NA	inf,NA	0.902391,NA	9.94183e-05	0.000117217
2	chr8:22300659:A:G	22300659	NA,G	NA,A	NA,1	NA,inf	NA,inf	NA,0.751764	9.93892e-05	0.000116386
2	chr8:22656599:A:C	22656599	NA,C	NA,A	NA,1	NA,inf	NA,inf	NA,0.715981	9.93683e-05	0.000115425
2	chr8:22450197:C:G	22450197	NA,G	NA,C	NA,1	NA,inf	NA,inf	NA,0.77737	9.93511e-05	0.00011692
2	chr8:22350572:C:T	22350572	NA,T	NA,C	NA,1	NA,inf	NA,inf	NA,0.763226	9.93075e-05	0.000116742
2	chr8:21917425:A:T	21917425	NA,T	NA,A	NA,1	NA,-inf	NA,inf	NA,0.68471	9.91453e-05	0.00011311
2	chr8:21391703:T:A	21391703	NA,A	NA,T	NA,1	NA,inf	NA,inf	NA,0.76019	9.90103e-05	0.000116202
2	chr8:22257125:T:C	22257125	NA,C	NA,T	NA,1	NA,-inf	NA,inf	NA,0.704295	9.88876e-05	0.000114528
2	chr8:22676894:T:C	22676894	NA,C	NA,T	NA,1	NA,inf	NA,inf	NA,0.765542	9.8867e-05	0.000116177
2	chr8:21611536:A:G	21611536	NA,G	NA,A	NA,1	NA,inf	NA,inf	NA,0.733196	9.88208e-05	0.000115235
2	chr8:22276997:G:A	22276997	NA,A	NA,G	NA,1	NA,inf	NA,inf	NA,0.756224	9.87464e-05	0.000115687
2	chr8:21796895:T:C	21796895	C,NA	T,NA	1,NA	-inf,NA	inf,NA	0.852675,NA	9.85898e-05	0.00011443
2	chr8:22358627:A:G	22358627	NA,G	NA,A	NA,1	NA,inf	NA,inf	NA,0.751541	9.85547e-05	0.000115501
2	chr8:21715674:C:A	21715674	NA,A	NA,C	NA,1	NA,-inf	NA,inf	NA,0.676841	9.84216e-05	0.000113212
2	chr8:22004640:G:C	22004640	NA,C	NA,G	NA,1	NA,inf	NA,inf	NA,0.75668	9.83625e-05	0.000115896
2	chr8:22634071:C:T	22634071	NA,T	NA,C	NA,1	NA,-inf	NA,inf	NA,0.682263	9.83031e-05	0.000113352
2	chr8:21796954:T:C	21796954	C,NA	T,NA	1,NA	-inf,NA	inf,NA	0.850774,NA	9.82777e-05	0.000114067
2	chr8:21512243:A:G	21512243	NA,G	NA,A	NA,1	NA,-inf	NA,inf	NA,0.686226	9.8177e-05	0.000113104
2	chr8:22760270:G:A	22760270	A,NA	G,NA	1,NA	-inf,NA	inf,NA	0.993727,NA	9.81241e-05	0.000118474
2	chr8:21403801:TG:T	21403801	NA,T	NA,TG	NA,1	NA,-inf	NA,inf	NA,0.696366	9.79716e-05	0.00011337
2	chr8:22900997:C:T	22900997	T,NA	C,NA	1,NA	-inf,NA	inf,NA	0.815066,NA	9.79568e-05	0.000112885
2	chr8:22276989:G:A	22276989	NA,A	NA,G	NA,1	NA,inf	NA,inf	NA,0.7505	9.78941e-05	0.000114682
2	chr8:22985684:C:T	22985684	NA,T	NA,C	NA,1	NA,inf	NA,inf	NA,0.73309	9.78887e-05	0.000114292
2	chr8:21443260:T:C	21443260	NA,C	NA,T	NA,1	NA,-inf	NA,inf	NA,0.710271	9.78104e-05	0.000113478
2	chr8:22008880:C:T	22008880	NA,T	NA,C	NA,1	NA,inf	NA,inf	NA,0.748879	9.75274e-05	0.000114845
2	chr8:22890139:C:T	22890139	NA,T	NA,C	NA,1	NA,inf	NA,inf	NA,0.6862	9.74336e-05	0.000112729
2	chr8:22871143:A:T	22871143	T,NA	A,NA	1,NA	inf,NA	inf,NA	0.84186,NA	9.73968e-05	0.000112769
2	chr8:21796252:C:T	21796252	T,NA	C,NA	1,NA	-inf,NA	inf,NA	0.845772,NA	9.73807e-05	0.000113041
2	chr8:22110801:G:C	22110801	C,C	G,G	1,1	-inf,inf	inf,inf	1.31046,0.667887	9.73508e-05	0.000115924
2	chr8:21546744:C:T	21546744	T,T	C,C	1,1	inf,inf	inf,inf	0.535841,1.27938	9.73081e-05	0.000111808
2	chr8:21914484:T:C	21914484	NA,C	NA,T	NA,1	NA,-inf	NA,inf	NA,0.693208	9.71432e-05	0.000112082
2	chr8:22853103:C:T	22853103	NA,T	NA,C	NA,1	NA,inf	NA,inf	NA,0.722124	9.70025e-05	0.000113166
2	chr8:22124439:T:C	22124439	C,C	T,T	1,1	-inf,-inf	inf,inf	1.19232,0.788935	9.69652e-05	0.000114061
2	chr8:21422003:T:C	21422003	NA,C	NA,T	NA,1	NA,-inf	NA,inf	NA,0.694407	9.69332e-05	0.000112272
2	chr8:21852765:A:G	21852765	G,G	A,A	1,1	inf,-inf	inf,inf	0.0425624,1.60282	9.68968e-05	0.000112617
2	chr8:22994530:C:T	22994530	T,T	C,C	1,1	-inf,-inf	inf,inf	0.248848,1.47943	9.67178e-05	0.000111399
2	chr8:21867685:G:A	21867685	NA,A	NA,G	NA,1	NA,-inf	NA,inf	NA,0.680354	9.66607e-05	0.000111107
2	chr8:22562046:T:TG	22562046	NA,TG	NA,T	NA,1	NA,-inf	NA,inf	NA,0.677537	9.65888e-05	0.000111504
2	chr8:22421745:T:C	22421745	NA,C	NA,T	NA,1	NA,-inf	NA,inf	NA,0.669011	9.65875e-05	0.000110622
2	chr8:22648847:C:T	22648847	NA,T	NA,C	NA,1	NA,-inf	NA,inf	NA,0.887372	9.65738e-05	0.000117687
2	chr8:21775059:G:A	21775059	NA,A	NA,G	NA,1	NA,inf	NA,inf	NA,0.733503	9.65213e-05	0.000113042
2	chr8:23028248:G:A	23028248	NA,A	NA,G	NA,1	NA,-inf	NA,inf	NA,0.688055	9.64308e-05	0.000111507
2	chr8:22247442:A:G	22247442	NA,G	NA,A	NA,1	NA,inf	NA,inf	NA,0.741023	9.62513e-05	0.000112759
2	chr8:21774580:C:T	21774580	NA,T	NA,C	NA,1	NA,inf	NA,inf	NA,0.731548	9.62324e-05	0.000112703
2	chr8:21432655:T:G	21432655	G,G	T,T	1,1	inf,inf	inf,inf	0.748044,1.4016	9.61775e-05	0.000123104
2	chr8:22338811:G:A	22338811	NA,A	NA,G	NA,1	NA,inf	NA,inf	NA,0.725658	9.61056e-05	0.000112209
2	chr8:22859591:G:A	22859591	A,NA	G,NA	1,NA	inf,NA	inf,NA	0.832084,NA	9.60205e-05	0.000111139
2	chr8:22714603:T:C	22714603	C,C	T,T	1,1	inf,inf	inf,inf	0.79059,1.06719	9.60059e-05	0.000111632
2	chr8:21884796:T:C	21884796	C,C	T,T	1,1	inf,-inf	inf,inf	0.596168,1.29505	9.59388e-05	0.000107938
2	chr8:22154819:C:T	22154819	NA,T	NA,C	NA,1	NA,-inf	NA,inf	NA,0.666438	9.59347e-05	0.000110125
2	chr8:22429846:G:A	22429846	NA,A	NA,G	NA,1	NA,-inf	NA,inf	NA,0.683488	9.59241e-05	0.000110894
2	chr8:22931850:C:T	22931850	NA,T	NA,C	NA,1	NA,inf	NA,inf	NA,0.726665	9.59188e-05	0.000112104
2	chr8:21775222:C:T	21775222	NA,T	NA,C	NA,1	NA,inf	NA,inf	NA,0.729369	9.59077e-05	0.000112321
2	chr8:21379685:T:C	21379685	NA,C	NA,T	NA,1	NA,-inf	NA,inf	NA,0.682536	9.58049e-05	0.000110847
2	chr8:22276391:C:G	22276391	NA,G	NA,C	NA,1	NA,inf	NA,inf	NA,0.727114	9.57713e-05	0.000112138
2	chr8:22172265:C:A	22172265	A,A	C,C	1,1	-inf,-inf	inf,inf	0.0748099,1.61768	9.57554e-05	0.000112581
2	chr8:21402792:C:G	21402792	NA,G	NA,C	NA,1	NA,inf	NA,inf	NA,0.737497	9.56271e-05	0.000112205
2	chr8:22955785:A:G	22955785	NA,G	NA,A	NA,1	NA,-inf	NA,inf	NA,0.670041	9.54835e-05	0.000110089
2	chr8:23073774:A:G	23073774	G,G	A,A	1,1	inf,-inf	inf,inf	1.74662,0.145921	9.54366e-05	0.00012149
2	chr8:22036168:G:A	22036168	NA,A	NA,G	NA,1	NA,-inf	NA,inf	NA,0.674222	9.54186e-05	0.000109732
2	chr8:22436686:T:C	22436686	NA,C	NA,T	NA,1	NA,-inf	NA,inf	NA,0.684507	9.53818e-05	0.000110381
2	chr8:21752369:A:G	21752369	G,G	A,A	1,1	-inf,inf	inf,inf	1.42222,0.0807744	9.53004e-05	0.000107655
2	chr8:22867515:C:T	22867515	T,T	C,C	1,1	-inf,-inf	inf,inf	0.857221,1.17276	9.52137e-05	0.000116436
2	chr8:21457745:A:G	21457745	G,NA	A,NA	1,NA	inf,NA	inf,NA	0.804099,NA	9.51858e-05	0.000109571
2	chr8:21532578:C:A	21532578	NA,A	NA,C	NA,1	NA,inf	NA,inf	NA,0.704274	9.51704e-05	0.000110843
2	chr8:23045575:A:C	23045575	NA,C	NA,A	NA,1	NA,-inf	NA,inf	NA,0.687993	9.51635e-05	0.000110327
2	chr8:21906772:G:A	21906772	NA,A	NA,G	NA,1	NA,inf	NA,inf	NA,0.710735	9.51436e-05	0.00011129
2	chr8:21651972:C:A	21651972	A,NA	C,NA	1,NA	inf,NA	inf,NA	0.847093,NA	9.5046e-05	0.000110711
2	chr8:22746289:C:G	22746289	G,G	C,C	1,1	inf,inf	inf,inf	0.0685785,1.56849	9.50091e-05	0.000109332
2	chr8:22106867:G:A	22106867	A,A	G,G	1,1	inf,-inf	inf,inf	1.18715,0.787562	9.49823e-05	0.000113277
2	chr8:21899738:C:G	21899738	NA,G	NA,C	NA,1	NA,-inf	NA,inf	NA,0.6767	9.48448e-05	0.0001096
2	chr8:21774417:C:CAAG	21774417	NA,CAAG	NA,C	NA,1	NA,inf	NA,inf	NA,0.721681	9.4779e-05	0.000110995
2	chr8:21663890:G:A	21663890	NA,A	NA,G	NA,1	NA,inf	NA,inf	NA,0.726064	9.46655e-05	0.000110901
2	chr8:21676645:G:A	21676645	NA,A	NA,G	NA,1	NA,inf	NA,inf	NA,0.717804	9.46205e-05	0.000110677
2	chr8:21685751:C:G	21685751	NA,G	NA,C	NA,1	NA,-inf	NA,inf	NA,0.670996	9.44522e-05	0.000109035
2	chr8:22295472:A:G	22295472	G,NA	A,NA	1,NA	inf,NA	inf,NA	1.04133,NA	9.44519e-05	0.000117657
2	chr8:22420389:A:G	22420389	NA,G	NA,A	NA,1	NA,-inf	NA,inf	NA,0.676236	9.44103e-05	0.000109331
2	chr8:22786498:G:A	22786498	A,NA	G,NA	1,NA	inf,NA	inf,NA	0.829701,NA	9.44003e-05	0.0001096
2	chr8:21673502:C:T	21673502	NA,T	NA,C	NA,1	NA,inf	NA,inf	NA,0.713921	9.41802e-05	0.000110146
2	chr8:21889720:T:C	21889720	NA,C	NA,T	NA,1	NA,-inf	NA,inf	NA,0.662673	9.41652e-05	0.000108568
2	chr8:21916270:C:T	21916270	NA,T	NA,C	NA,1	NA,-inf	NA,inf	NA,0.695588	9.41364e-05	0.000109256
2	chr8:22818217:G:A	22818217	NA,A	NA,G	NA,1	NA,-inf	NA,inf	NA,0.675004	9.41125e-05	0.000108884
2	chr8:22518526:C:T	22518526	NA,T	NA,C	NA,1	NA,inf	NA,inf	NA,0.69684	9.40353e-05	0.000109489
2	chr8:22067267:T:G	22067267	NA,G	NA,T	NA,1	NA,inf	NA,inf	NA,0.661914	9.39788e-05	0.000108073
2	chr8:22804788:T:A	22804788	A,A	T,T	1,1	inf,inf	inf,inf	1.29767,0.55607	9.39748e-05	0.000110405
2	chr8:21589765:G:T	21589765	T,T	G,G	1,1	inf,inf	inf,inf	0.225867,1.41546	9.38553e-05	0.000106347
2	chr8:23023124:G:A	23023124	NA,A	NA,G	NA,1	NA,inf	NA,inf	NA,0.706656	9.36495e-05	0.000109335
2	chr8:23073746:A:C	23073746	NA,C	NA,A	NA,1	NA,-inf	NA,inf	NA,0.654578	9.3588e-05	0.000107922
2	chr8:22892744:G:A	22892744	NA,A	NA,G	NA,1	NA,inf	NA,inf	NA,0.701494	9.3569e-05	0.000109283
2	chr8:22563507:A:G	22563507	G,G	A,A	1,1	-inf,-inf	inf,inf	0.936936,0.790034	9.3539e-05	0.000105491
2	chr8:21890323:C:T	21890323	NA,T	NA,C	NA,1	NA,inf	NA,inf	NA,0.695086	9.3426e-05	0.000109139
2	chr8:22759799:C:T	22759799	T,T	C,C	1,1	-inf,inf	inf,inf	1.47358,0.0261603	9.34158e-05	0.000106467
2	chr8:21993590:G:A	21993590	NA,A	NA,G	NA,1	NA,inf	NA,inf	NA,0.719798	9.33872e-05	0.000109901
2	chr8:22508278:A:G	22508278	G,NA	A,NA	1,NA	inf,NA	inf,NA	0.948358,NA	9.33656e-05	0.000112032
2	chr8:22516588:G:A	22516588	NA,A	NA,G	NA,1	NA,inf	NA,inf	NA,0.692019	9.33603e-05	0.000108699
2	chr8:21902463:T:C	21902463	NA,C	NA,T	NA,1	NA,inf	NA,inf	NA,0.693247	9.33086e-05	0.000108983
2	chr8:22229543:C:T	22229543	T,T	C,C	1,1	-inf,inf	inf,inf	1.07763,0.47524	9.32071e-05	0.000101765
2	chr8:22892731:C:A	22892731	NA,A	NA,C	NA,1	NA,inf	NA,inf	NA,0.720522	9.31859e-05	0.00010931
2	chr8:22609624:T:C	22609624	NA,C	NA,T	NA,1	NA,inf	NA,inf	NA,0.675607	9.31728e-05	0.000108242
2	chr8:22985606:C:T	22985606	NA,T	NA,C	NA,1	NA,inf	NA,inf	NA,0.701165	9.30986e-05	0.0001087
2	chr8:21781092:T:TA	21781092	NA,TA	NA,T	NA,1	NA,inf	NA,inf	NA,0.688228	9.29729e-05	0.000108152
2	chr8:22293269:AC:A	22293269	NA,A	NA,AC	NA,1	NA,inf	NA,inf	NA,0.711571	9.29409e-05	0.000109023
2	chr8:22861652:G:A	22861652	NA,A	NA,G	NA,1	NA,inf	NA,inf	NA,0.7248	9.293e-05	0.000109256
2	chr8:22955327:T:C	22955327	NA,C	NA,T	NA,1	NA,-inf	NA,inf	NA,0.652057	9.28045e-05	0.000107017
2	chr8:22851220:G:A	22851220	NA,A	NA,G	NA,1	NA,-inf	NA,inf	NA,0.639492	9.27657e-05	0.000106563
2	chr8:22390929:T:C	22390929	NA,C	NA,T	NA,1	NA,-inf	NA,inf	NA,0.691463	9.2744e-05	0.000108036
2	chr8:21776584:C:T	21776584	NA,T	NA,C	NA,1	NA,-inf	NA,inf	NA,0.653939	9.26584e-05	0.000106991
2	chr8:22846938:G:A	22846938	NA,A	NA,G	NA,1	NA,-inf	NA,inf	NA,0.655059	9.25525e-05	0.000106949
2	chr8:22859343:A:G	22859343	G,NA	A,NA	1,NA	inf,NA	inf,NA	0.810104,NA	9.25524e-05	0.000107127
2	chr8:21982486:A:G	21982486	G,NA	A,NA	1,NA	-inf,NA	inf,NA	0.828489,NA	9.23841e-05	0.000106308
2	chr8:21951662:T:C	21951662	C,NA	T,NA	1,NA	-inf,NA	inf,NA	0.846393,NA	9.2206e-05	0.000105656
2	chr8:21912186:G:A	21912186	A,NA	G,NA	1,NA	-inf,NA	inf,NA	0.826808,NA	9.21198e-05	0.000105815
2	chr8:22847892:C:G	22847892	NA,G	NA,C	NA,1	NA,-inf	NA,inf	NA,0.680247	9.20568e-05	0.000107125
2	chr8:23038611:A:C	23038611	C,NA	A,NA	1,NA	-inf,NA	inf,NA	0.78024,NA	9.19957e-05	0.000105715
2	chr8:22406161:C:T	22406161	NA,T	NA,C	NA,1	NA,-inf	NA,inf	NA,0.644861	9.1826e-05	0.00010547
2	chr8:21676260:G:A	21676260	NA,A	NA,G	NA,1	NA,inf	NA,inf	NA,0.698092	9.17905e-05	0.000107358
2	chr8:21761766:A:G	21761766	NA,G	NA,A	NA,1	NA,inf	NA,inf	NA,0.699863	9.16714e-05	0.000107324
2	chr8:22539544:C:T	22539544	NA,T	NA,C	NA,1	NA,inf	NA,inf	NA,0.670222	9.15975e-05	0.000106475
2	chr8:21577108:G:A	21577108	NA,A	NA,G	NA,1	NA,inf	NA,inf	NA,0.668758	9.14905e-05	0.000106393
2	chr8:22586114:T:C	22586114	NA,C	NA,T	NA,1	NA,-inf	NA,inf	NA,0.634721	9.1483e-05	0.00010551
2	chr8:22038586:A:G	22038586	G,G	A,A	1,1	inf,-inf	inf,inf	0.685666,1.12477	9.14673e-05	0.000100434
2	chr8:22995709:C:G	22995709	NA,G	NA,C	NA,1	NA,-inf	NA,inf	NA,0.64431	9.14379e-05	0.000105592
2	chr8:23053457:G:A	23053457	A,A	G,G	1,1	inf,inf	inf,inf	1.50345,0.146567	9.12658e-05	0.000104894
2	chr8:23060734:T:C	23060734	NA,C	NA,T	NA,1	NA,inf	NA,inf	NA,0.682033	9.12052e-05	0.000106338
2	chr8:22847248:G:T	22847248	NA,T	NA,G	NA,1	NA,-inf	NA,inf	NA,0.709479	9.11979e-05	0.000106901
2	chr8:21771001:G:A	21771001	NA,A	NA,G	NA,1	NA,inf	NA,inf	NA,0.694241	9.1003e-05	0.000106543
2	chr8:21532104:T:C	21532104	NA,C	NA,T	NA,1	NA,inf	NA,inf	NA,0.676786	9.09022e-05	0.000105881
2	chr8:22174393:C:G	22174393	NA,G	NA,C	NA,1	NA,inf	NA,inf	NA,0.6716	9.08981e-05	0.000105638
2	chr8:22882328:G:A	22882328	A,NA	G,NA	1,NA	inf,NA	inf,NA	0.733375,NA	9.08743e-05	0.000103869
2	chr8:22561543:G:A	22561543	NA,A	NA,G	NA,1	NA,-inf	NA,inf	NA,0.64229	9.08691e-05	0.000105003
2	chr8:21735325:T:C	21735325	C,C	T,T	1,1	-inf,-inf	inf,inf	1.42175,0.0961825	9.08599e-05	0.000102889
2	chr8:22416752:C:T	22416752	T,NA	C,NA	1,NA	inf,NA	inf,NA	0.837845,NA	9.08438e-05	0.000106081
2	chr8:22397590:A:C	22397590	NA,C	NA,A	NA,1	NA,inf	NA,inf	NA,0.647606	9.0794e-05	0.000105181
2	chr8:22175897:G:A	22175897	NA,A	NA,G	NA,1	NA,inf	NA,inf	NA,0.670566	9.07492e-05	0.000105463
2	chr8:22474695:C:T	22474695	NA,T	NA,C	NA,1	NA,inf	NA,inf	NA,0.673695	9.06399e-05	0.000105526
2	chr8:21629804:C:T	21629804	NA,T	NA,C	NA,1	NA,-inf	NA,inf	NA,0.659066	9.05272e-05	0.000105013
2	chr8:22755305:C:T	22755305	NA,T	NA,C	NA,1	NA,inf	NA,inf	NA,0.684507	9.04995e-05	0.000105681
2	chr8:21701072:A:G	21701072	G,NA	A,NA	1,NA	-inf,NA	inf,NA	0.639373,NA	9.04609e-05	0.000101035
2	chr8:22261638:G:A	22261638	NA,A	NA,G	NA,1	NA,inf	NA,inf	NA,0.693404	9.04029e-05	0.00010603
2	chr8:21508889:A:C	21508889	C,NA	A,NA	1,NA	inf,NA	inf,NA	0.75889,NA	9.03719e-05	0.000103576
2	chr8:22332887:G:A	22332887	NA,A	NA,G	NA,1	NA,inf	NA,inf	NA,0.700434	9.03709e-05	0.000106145
2	chr8:22612513:G:A	22612513	NA,A	NA,G	NA,1	NA,inf	NA,inf	NA,0.628354	9.02766e-05	0.000104333
2	chr8:21531984:C:A	21531984	NA,A	NA,C	NA,1	NA,-inf	NA,inf	NA,0.632428	9.02705e-05	0.000104069
2	chr8:21934006:T:A	21934006	NA,A	NA,T	NA,1	NA,inf	NA,inf	NA,0.683309	9.02025e-05	0.000104559
2	chr8:21995122:G:A	21995122	A,NA	G,NA	1,NA	-inf,NA	inf,NA	0.879292,NA	9.01623e-05	0.000109031
2	chr8:21893118:G:C	21893118	NA,C	NA,G	NA,1	NA,inf	NA,inf	NA,0.671006	9.01088e-05	0.000105244
2	chr8:21843262:C:T	21843262	NA,T	NA,C	NA,1	NA,-inf	NA,inf	NA,0.62803	9.00832e-05	0.000103257
2	chr8:22338225:G:A	22338225	NA,A	NA,G	NA,1	NA,inf	NA,inf	NA,0.696827	8.99344e-05	0.000105622
2	chr8:21675106:A:C	21675106	NA,C	NA,A	NA,1	NA,inf	NA,inf	NA,0.684363	8.99316e-05	0.000105172
2	chr8:21559512:C:T	21559512	T,T	C,C	1,1	-inf,inf	inf,inf	0.407861,1.41082	8.98969e-05	0.000105424
2	chr8:21624281:G:T	21624281	NA,T	NA,G	NA,1	NA,-inf	NA,inf	NA,0.641203	8.98716e-05	0.000104043
2	chr8:22142413:T:G	22142413	NA,G	NA,T	NA,1	NA,-inf	NA,inf	NA,0.643232	8.98242e-05	0.00010417
2	chr8:22208464:C:A	22208464	NA,A	NA,C	NA,1	NA,-inf	NA,inf	NA,0.664545	8.97788e-05	0.000104394
2	chr8:22493737:A:T	22493737	NA,T	NA,A	NA,1	NA,inf	NA,inf	NA,0.709878	8.97653e-05	0.000105562
2	chr8:22507859:A:G	22507859	NA,G	NA,A	NA,1	NA,inf	NA,inf	NA,0.694628	8.9701e-05	0.000105045
2	chr8:22152225:T:C	22152225	C,C	T,T	1,1	-inf,-inf	inf,inf	1.0054,0.791443	8.96429e-05	0.000103268
2	chr8:22284685:G:A	22284685	A,A	G,G	1,1	-inf,inf	inf,inf	1.06884,0.446078	8.96123e-05	9.77541e-05
2	chr8:22769368:G:C	22769368	C,C	G,G	1,1	inf,-inf	inf,inf	1.42055,0.267067	8.96039e-05	0.000103592
2	chr8:21596672:TAAC:T	21596672	T,T	TAAC,TAAC	1,1	-inf,inf	inf,inf	0.0333972,1.45462	8.95922e-05	0.000100986
2	chr8:21951504:A:G	21951504	G,G	A,A	1,1	-inf,-inf	inf,inf	0.0589629,1.53671	8.9443e-05	0.00010126
2	chr8:21844773:T:C	21844773	NA,C	NA,T	NA,1	NA,-inf	NA,inf	NA,0.598953	8.93936e-05	0.000101897
2	chr8:21972525:A:C	21972525	NA,C	NA,A	NA,1	NA,-inf	NA,inf	NA,0.656745	8.93342e-05	0.000103663
2	chr8:22271865:C:T	22271865	NA,T	NA,C	NA,1	NA,-inf	NA,inf	NA,0.630042	8.92233e-05	0.00010313
2	chr8:21703726:G:A	21703726	NA,A	NA,G	NA,1	NA,-inf	NA,inf	NA,0.611924	8.90572e-05	0.000102454
2	chr8:23081454:G:A	23081454	NA,A	NA,G	NA,1	NA,inf	NA,inf	NA,0.682004	8.90557e-05	0.000104277
2	chr8:21908100:G:A	21908100	NA,A	NA,G	NA,1	NA,-inf	NA,inf	NA,0.658481	8.90264e-05	0.000103306
2	chr8:22067433:A:G	22067433	NA,G	NA,A	NA,1	NA,inf	NA,inf	NA,0.626976	8.90116e-05	0.000102387
2	chr8:21461565:C:T	21461565	NA,T	NA,C	NA,1	NA,inf	NA,inf	NA,0.668891	8.89828e-05	0.000103853
2	chr8:21865371:C:A	21865371	NA,A	NA,C	NA,1	NA,-inf	NA,inf	NA,0.639279	8.88688e-05	0.000102818
2	chr8:22355104:A:C	22355104	NA,C	NA,A	NA,1	NA,inf	NA,inf	NA,0.685001	8.88454e-05	0.000103996
2	chr8:21806209:G:C	21806209	NA,C	NA,G	NA,1	NA,inf	NA,inf	NA,0.665722	8.87508e-05	0.000103414
2	chr8:21940526:G:A	21940526	NA,A	NA,G	NA,1	NA,-inf	NA,inf	NA,0.628548	8.8688e-05	0.000102681
2	chr8:21749331:G:A	21749331	NA,A	NA,G	NA,1	NA,inf	NA,inf	NA,0.670626	8.86288e-05	0.000103421
2	chr8:22245782:C:G	22245782	NA,G	NA,C	NA,1	NA,inf	NA,inf	NA,0.670105	8.86019e-05	0.000103365
2	chr8:22812418:T:C	22812418	NA,C	NA,T	NA,1	NA,-inf	NA,inf	NA,0.641249	8.85697e-05	0.000102611
2	chr8:21833281:G:A	21833281	NA,A	NA,G	NA,1	NA,inf	NA,inf	NA,0.691239	8.85347e-05	0.000104134
2	chr8:23002733:G:T	23002733	NA,T	NA,G	NA,1	NA,inf	NA,inf	NA,0.653765	8.85247e-05	0.000103173
2	chr8:22190246:A:G	22190246	NA,G	NA,A	NA,1	NA,-inf	NA,inf	NA,0.605072	8.83653e-05	0.000101752
2	chr8:22398494:A:G	22398494	NA,G	NA,A	NA,1	NA,inf	NA,inf	NA,0.761745	8.83432e-05	0.000105799
2	chr8:23011394:CCTTTT:C	23011394	NA,C	NA,CCTTTT	NA,1	NA,inf	NA,inf	NA,0.652242	8.82718e-05	0.000102894
2	chr8:21728436:G:A	21728436	NA,A	NA,G	NA,1	NA,inf	NA,inf	NA,0.663126	8.81655e-05	0.000102935
2	chr8:21954488:G:A	21954488	NA,A	NA,G	NA,1	NA,inf	NA,inf	NA,0.653772	8.80218e-05	0.000102627
2	chr8:21823407:C:T	21823407	NA,T	NA,C	NA,1	NA,-inf	NA,inf	NA,0.61275	8.79362e-05	0.000101222
2	chr8:21764226:G:C	21764226	C,C	G,G	1,1	-inf,-inf	inf,inf	1.42964,0.309447	8.79293e-05	0.000102732
2	chr8:21898255:C:T	21898255	NA,T	NA,C	NA,1	NA,-inf	NA,inf	NA,0.625416	8.78378e-05	0.00010155
2	chr8:22590134:CTG:C	22590134	C,C	CTG,CTG	1,1	-inf,-inf	inf,inf	4.43035,0.300652	8.77708e-05	0.00640419
2	chr8:22164421:G:A	22164421	A,A	G,G	1,1	-inf,-inf	inf,inf	0.0402276,1.62214	8.76546e-05	0.000104245
2	chr8:22251271:C:T	22251271	T,NA	C,NA	1,NA	-inf,NA	inf,NA	0.700467,NA	8.73614e-05	9.95549e-05
2	chr8:22169081:A:C	22169081	NA,C	NA,A	NA,1	NA,inf	NA,inf	NA,0.675893	8.72964e-05	0.00010224
2	chr8:21536630:T:C	21536630	NA,C	NA,T	NA,1	NA,-inf	NA,inf	NA,0.618002	8.71656e-05	0.000100701
2	chr8:22383652:G:A	22383652	A,NA	G,NA	1,NA	-inf,NA	inf,NA	1.13547,NA	8.71589e-05	0.000112981
2	chr8:22875838:T:C	22875838	NA,C	NA,T	NA,1	NA,-inf	NA,inf	NA,0.612525	8.71263e-05	0.000100623
2	chr8:21859241:C:T	21859241	NA,T	NA,C	NA,1	NA,-inf	NA,inf	NA,0.625604	8.70072e-05	0.000100675
2	chr8:21777769:A:G	21777769	G,G	A,A	1,1	inf,inf	inf,inf	1.68273,0.313972	8.69988e-05	0.000108926
2	chr8:22985042:T:C	22985042	NA,C	NA,T	NA,1	NA,inf	NA,inf	NA,0.656272	8.69394e-05	0.000101496
2	chr8:22117722:A:G	22117722	NA,G	NA,A	NA,1	NA,inf	NA,inf	NA,0.661901	8.6826e-05	0.000100443
2	chr8:22037506:G:T	22037506	T,T	G,G	1,1	-inf,-inf	inf,inf	1.52434,0.338066	8.68002e-05	0.000103325
2	chr8:22931664:G:A	22931664	NA,A	NA,G	NA,1	NA,inf	NA,inf	NA,0.666749	8.6739e-05	0.000101646
2	chr8:22898085:T:C	22898085	NA,C	NA,T	NA,1	NA,inf	NA,inf	NA,0.675157	8.67349e-05	0.000101735
2	chr8:22437609:A:G	22437609	NA,G	NA,A	NA,1	NA,-inf	NA,inf	NA,0.618055	8.66504e-05	0.000100208
2	chr8:22120501:A:G	22120501	NA,G	NA,A	NA,1	NA,-inf	NA,inf	NA,0.623065	8.66488e-05	0.000100011
2	chr8:22612072:A:C	22612072	NA,C	NA,A	NA,1	NA,inf	NA,inf	NA,0.626762	8.63896e-05	0.000100372
2	chr8:21536402:C:G	21536402	NA,G	NA,C	NA,1	NA,-inf	NA,inf	NA,0.612205	8.63817e-05	9.98003e-05
2	chr8:22945004:C:T	22945004	NA,T	NA,C	NA,1	NA,-inf	NA,inf	NA,0.582975	8.62132e-05	9.90645e-05
2	chr8:22715237:G:C	22715237	C,C	G,G	1,1	-inf,inf	inf,inf	1.28548,0.489857	8.62037e-05	0.000100299
2	chr8:22869850:A:G	22869850	NA,G	NA,A	NA,1	NA,-inf	NA,inf	NA,0.620676	8.61839e-05	9.99148e-05
2	chr8:22703801:G:T	22703801	T,T	G,G	1,1	inf,inf	inf,inf	1.66259,0.0318853	8.61145e-05	0.000106262
2	chr8:22014904:A:T	22014904	NA,T	NA,A	NA,1	NA,inf	NA,inf	NA,0.657256	8.61127e-05	0.000100358
2	chr8:21748007:C:T	21748007	NA,T	NA,C	NA,1	NA,-inf	NA,inf	NA,0.580326	8.6033e-05	9.88082e-05
2	chr8:21648432:C:T	21648432	NA,T	NA,C	NA,1	NA,inf	NA,inf	NA,0.643691	8.6028e-05	0.000100276
2	chr8:22322834:C:T	22322834	T,NA	C,NA	1,NA	-inf,NA	inf,NA	0.706276,NA	8.60226e-05	9.83182e-05
2	chr8:22136779:T:C	22136779	NA,C	NA,T	NA,1	NA,inf	NA,inf	NA,0.649229	8.60098e-05	0.000100157
2	chr8:21746857:G:A	21746857	NA,A	NA,G	NA,1	NA,-inf	NA,inf	NA,0.585537	8.58636e-05	9.88033e-05
2	chr8:23063120:G:A	23063120	A,NA	G,NA	1,NA	inf,NA	inf,NA	0.703664,NA	8.58366e-05	9.82421e-05
2	chr8:22187675:G:A	22187675	NA,A	NA,G	NA,1	NA,-inf	NA,inf	NA,0.612496	8.58104e-05	9.91844e-05
2	chr8:22196675:C:T	22196675	NA,T	NA,C	NA,1	NA,-inf	NA,inf	NA,0.59023	8.58055e-05	9.88701e-05
2	chr8:22541263:T:C	22541263	NA,C	NA,T	NA,1	NA,inf	NA,inf	NA,0.672555	8.57494e-05	0.000100696
2	chr8:22958384:C:T	22958384	NA,T	NA,C	NA,1	NA,-inf	NA,inf	NA,0.628776	8.57421e-05	9.96115e-05
2	chr8:22134707:A:G	22134707	NA,G	NA,A	NA,1	NA,inf	NA,inf	NA,0.648815	8.57273e-05	9.95919e-05
2	chr8:22980239:T:C	22980239	C,C	T,T	1,1	inf,-inf	inf,inf	1.5665,0.0569315	8.57208e-05	9.88255e-05
2	chr8:22622421:G:A	22622421	NA,A	NA,G	NA,1	NA,inf	NA,inf	NA,0.621204	8.56904e-05	9.95329e-05
2	chr8:21772879:C:T	21772879	NA,T	NA,C	NA,1	NA,inf	NA,inf	NA,0.653139	8.54978e-05	0.000100079
2	chr8:22941457:G:T	22941457	NA,T	NA,G	NA,1	NA,-inf	NA,inf	NA,0.601519	8.54113e-05	9.87165e-05
2	chr8:21707657:C:G	21707657	G,NA	C,NA	1,NA	inf,NA	inf,NA	0.779419,NA	8.54038e-05	9.92602e-05
2	chr8:22886204:G:A	22886204	A,NA	G,NA	1,NA	-inf,NA	inf,NA	0.928708,NA	8.51582e-05	0.000103111
2	chr8:22554487:C:T	22554487	NA,T	NA,C	NA,1	NA,inf	NA,inf	NA,0.668479	8.51493e-05	0.000100013
2	chr8:22322252:C:T	22322252	NA,T	NA,C	NA,1	NA,inf	NA,inf	NA,0.645081	8.51146e-05	9.9429e-05
2	chr8:21501924:C:T	21501924	T,T	C,C	1,1	-inf,inf	inf,inf	0.335817,1.38836	8.50995e-05	9.86337e-05
2	chr8:22298527:A:G	22298527	NA,G	NA,A	NA,1	NA,inf	NA,inf	NA,0.658931	8.50522e-05	9.98422e-05
2	chr8:22503512:T:C	22503512	NA,C	NA,T	NA,1	NA,inf	NA,inf	NA,0.539588	8.50213e-05	9.72691e-05
2	chr8:22546711:C:T	22546711	NA,T	NA,C	NA,1	NA,inf	NA,inf	NA,0.630088	8.49503e-05	9.89004e-05
2	chr8:22453055:G:A	22453055	NA,A	NA,G	NA,1	NA,-inf	NA,inf	NA,0.635042	8.47265e-05	9.87427e-05
2	chr8:22212972:G:A	22212972	NA,A	NA,G	NA,1	NA,-inf	NA,inf	NA,0.602501	8.46945e-05	9.78633e-05
2	chr8:22909197:G:A	22909197	NA,A	NA,G	NA,1	NA,-inf	NA,inf	NA,0.582433	8.45339e-05	9.74787e-05
2	chr8:22880798:C:A	22880798	NA,A	NA,C	NA,1	NA,inf	NA,inf	NA,0.644898	8.45314e-05	9.88592e-05
2	chr8:21764408:C:G	21764408	G,G	C,C	1,1	inf,-inf	inf,inf	1.21012,0.776217	8.44931e-05	0.000105624
2	chr8:22113376:G:A	22113376	A,NA	G,NA	1,NA	-inf,NA	inf,NA	0.795618,NA	8.44822e-05	9.76365e-05
2	chr8:22292534:A:G	22292534	NA,G	NA,A	NA,1	NA,inf	NA,inf	NA,0.621872	8.4468e-05	9.83146e-05
2	chr8:22540472:C:T	22540472	NA,T	NA,C	NA,1	NA,inf	NA,inf	NA,0.626003	8.44206e-05	9.82869e-05
2	chr8:22356271:AT:A	22356271	NA,A	NA,AT	NA,1	NA,inf	NA,inf	NA,0.626898	8.43973e-05	9.84755e-05
2	chr8:22906539:C:G	22906539	G,NA	C,NA	1,NA	-inf,NA	inf,NA	0.801501,NA	8.43718e-05	9.93201e-05
2	chr8:23003432:T:G	23003432	NA,G	NA,T	NA,1	NA,inf	NA,inf	NA,0.621809	8.43176e-05	9.82668e-05
2	chr8:22087970:G:A	22087970	A,NA	G,NA	1,NA	-inf,NA	inf,NA	0.818237,NA	8.42678e-05	9.79437e-05
2	chr8:22570169:G:A	22570169	NA,A	NA,G	NA,1	NA,-inf	NA,inf	NA,0.635125	8.42477e-05	9.82418e-05
2	chr8:21497249:G:A	21497249	A,NA	G,NA	1,NA	-inf,NA	inf,NA	0.786889,NA	8.42402e-05	9.8631e-05
2	chr8:23016402:A:T	23016402	T,NA	A,NA	1,NA	-inf,NA	inf,NA	0.792863,NA	8.41927e-05	9.82033e-05
2	chr8:21822483:T:C	21822483	NA,C	NA,T	NA,1	NA,-inf	NA,inf	NA,0.598626	8.40678e-05	9.74286e-05
2	chr8:22342393:G:A	22342393	NA,A	NA,G	NA,1	NA,inf	NA,inf	NA,0.651068	8.40218e-05	9.86312e-05
2	chr8:22734515:T:C	22734515	C,C	T,T	1,1	-inf,inf	inf,inf	0.596701,1.14087	8.39158e-05	9.62993e-05
2	chr8:22546537:A:G	22546537	NA,G	NA,A	NA,1	NA,-inf	NA,inf	NA,0.627866	8.39148e-05	9.77954e-05
2	chr8:22088476:A:G	22088476	NA,G	NA,A	NA,1	NA,inf	NA,inf	NA,0.632548	8.38461e-05	9.77037e-05
2	chr8:21760865:G:A	21760865	NA,A	NA,G	NA,1	NA,inf	NA,inf	NA,0.649167	8.37232e-05	9.81742e-05
2	chr8:22291963:A:G	22291963	G,NA	A,NA	1,NA	-inf,NA	inf,NA	0.68969,NA	8.35768e-05	9.55462e-05
2	chr8:23048337:A:G	23048337	NA,G	NA,A	NA,1	NA,-inf	NA,inf	NA,0.590159	8.34441e-05	9.65148e-05
2	chr8:21466183:A:C	21466183	C,C	A,A	1,1	inf,inf	inf,inf	0.93163,0.954199	8.3403e-05	9.958e-05
2	chr8:22326661:A:G	22326661	NA,G	NA,A	NA,1	NA,inf	NA,inf	NA,0.637933	8.33948e-05	9.74862e-05
2	chr8:21807137:C:T	21807137	NA,T	NA,C	NA,1	NA,inf	NA,inf	NA,0.625722	8.33566e-05	9.7254e-05
2	chr8:22996640:C:T	22996640	NA,T	NA,C	NA,1	NA,-inf	NA,inf	NA,0.598025	8.3354e-05	9.65708e-05
2	chr8:22437052:AAAGAAAAAGAAAAG:A	22437052	NA,A	NA,AAAGAAAAAGAAAAG	NA,1	NA,-inf	NA,inf	NA,0.591478	8.32602e-05	9.62985e-05
2	chr8:21602055:G:A	21602055	A,A	G,G	1,1	-inf,-inf	inf,inf	0.794969,0.987605	8.32015e-05	9.6481e-05
2	chr8:22514650:T:G	22514650	NA,G	NA,T	NA,1	NA,inf	NA,inf	NA,0.606055	8.31948e-05	9.6706e-05
2	chr8:22622517:C:T	22622517	NA,T	NA,C	NA,1	NA,-inf	NA,inf	NA,0.808326	8.30976e-05	0.000101714
2	chr8:21895106:G:A	21895106	NA,A	NA,G	NA,1	NA,-inf	NA,inf	NA,0.578878	8.30923e-05	9.5179e-05
2	chr8:22266283:C:T	22266283	NA,T	NA,C	NA,1	NA,inf	NA,inf	NA,0.636223	8.30425e-05	9.73546e-05
2	chr8:22663169:T:C	22663169	C,C	T,T	1,1	inf,inf	inf,inf	3.68583,0.680632	8.30123e-05	0.00238588
2	chr8:22727401:G:C	22727401	C,C	G,G	1,1	-inf,-inf	inf,inf	0.667302,1.0504	8.2943e-05	9.50064e-05
2	chr8:21838699:G:T	21838699	NA,T	NA,G	NA,1	NA,inf	NA,inf	NA,0.622116	8.29098e-05	9.63992e-05
2	chr8:22427659:A:G	22427659	NA,G	NA,A	NA,1	NA,-inf	NA,inf	NA,0.59084	8.28769e-05	9.60053e-05
2	chr8:22195301:G:C	22195301	NA,C	NA,G	NA,1	NA,-inf	NA,inf	NA,0.595282	8.28618e-05	9.60418e-05
2	chr8:22875216:A:G	22875216	G,NA	A,NA	1,NA	inf,NA	inf,NA	0.749914,NA	8.27976e-05	9.59867e-05
2	chr8:22094087:C:T	22094087	T,T	C,C	1,1	inf,-inf	inf,inf	1.15797,0.760936	8.25632e-05	9.81435e-05
2	chr8:22041955:C:G	22041955	NA,G	NA,C	NA,1	NA,-inf	NA,inf	NA,0.57718	8.25207e-05	9.54212e-05
2	chr8:22136167:G:A	22136167	NA,A	NA,G	NA,1	NA,-inf	NA,inf	NA,0.585693	8.25156e-05	9.56782e-05
2	chr8:21826692:C:T	21826692	T,NA	C,NA	1,NA	-inf,NA	inf,NA	0.796276,NA	8.23782e-05	9.56865e-05
2	chr8:21952248:G:T	21952248	NA,T	NA,G	NA,1	NA,-inf	NA,inf	NA,0.570939	8.23576e-05	9.47573e-05
2	chr8:21924355:T:C	21924355	NA,C	NA,T	NA,1	NA,-inf	NA,inf	NA,0.60723	8.23069e-05	9.55584e-05
2	chr8:21686459:G:T	21686459	NA,T	NA,G	NA,1	NA,-inf	NA,inf	NA,0.585693	8.22735e-05	9.52474e-05
2	chr8:22965809:A:G	22965809	NA,G	NA,A	NA,1	NA,-inf	NA,inf	NA,0.583215	8.22637e-05	9.51817e-05
2	chr8:22029433:C:T	22029433	T,NA	C,NA	1,NA	-inf,NA	inf,NA	0.786161,NA	8.21914e-05	9.41233e-05
2	chr8:22912217:G:T	22912217	T,NA	G,NA	1,NA	-inf,NA	inf,NA	0.714949,NA	8.21429e-05	9.47776e-05
2	chr8:21913252:T:C	21913252	C,C	T,T	1,1	inf,-inf	inf,inf	1.36669,0.129618	8.21296e-05	8.67244e-05
2	chr8:22135809:G:A	22135809	NA,A	NA,G	NA,1	NA,inf	NA,inf	NA,0.622143	8.21082e-05	9.55217e-05
2	chr8:22845029:G:C	22845029	NA,C	NA,G	NA,1	NA,-inf	NA,inf	NA,0.640611	8.20359e-05	9.61649e-05
2	chr8:22048760:G:C	22048760	NA,C	NA,G	NA,1	NA,-inf	NA,inf	NA,0.590114	8.19814e-05	9.53949e-05
2	chr8:22786244:T:C	22786244	NA,C	NA,T	NA,1	NA,-inf	NA,inf	NA,0.59065	8.19789e-05	9.51214e-05
2	chr8:22319337:A:G	22319337	G,NA	A,NA	1,NA	-inf,NA	inf,NA	0.853348,NA	8.19708e-05	9.76214e-05
2	chr8:22236750:G:A	22236750	NA,A	NA,G	NA,1	NA,inf	NA,inf	NA,0.628153	8.19638e-05	9.5878e-05
2	chr8:22514124:G:A	22514124	NA,A	NA,G	NA,1	NA,inf	NA,inf	NA,0.596561	8.19549e-05	9.52775e-05
2	chr8:22421292:C:T	22421292	NA,T	NA,C	NA,1	NA,-inf	NA,inf	NA,0.578582	8.1945e-05	9.48539e-05
2	chr8:21934656:G:A	21934656	A,NA	G,NA	1,NA	inf,NA	inf,NA	0.762925,NA	8.19367e-05	9.63464e-05
2	chr8:22785272:T:G	22785272	G,G	T,T	1,1	inf,inf	inf,inf	1.19441,0.510801	8.18898e-05	9.45852e-05
2	chr8:22120859:C:T	22120859	NA,T	NA,C	NA,1	NA,inf	NA,inf	NA,0.618953	8.18559e-05	9.47675e-05
2	chr8:22954052:C:T	22954052	NA,T	NA,C	NA,1	NA,inf	NA,inf	NA,0.614677	8.18303e-05	9.56469e-05
2	chr8:21804994:A:G	21804994	NA,G	NA,A	NA,1	NA,inf	NA,inf	NA,0.607108	8.18062e-05	9.52217e-05
2	chr8:21554155:G:T	21554155	NA,T	NA,G	NA,1	NA,inf	NA,inf	NA,0.623027	8.17663e-05	9.55992e-05
2	chr8:22135718:T:A	22135718	NA,A	NA,T	NA,1	NA,inf	NA,inf	NA,0.618051	8.17495e-05	9.5134e-05
2	chr8:22267574:G:A	22267574	NA,A	NA,G	NA,1	NA,inf	NA,inf	NA,0.625015	8.17407e-05	9.5804e-05
2	chr8:21738054:CA:C	21738054	C,C	CA,CA	1,1	inf,-inf	inf,inf	0.629998,1.10189	8.17144e-05	9.38509e-05
2	chr8:21676327:T:C	21676327	NA,C	NA,T	NA,1	NA,-inf	NA,inf	NA,0.576178	8.16805e-05	9.43504e-05
2	chr8:21618756:T:C	21618756	NA,C	NA,T	NA,1	NA,-inf	NA,inf	NA,0.573566	8.16714e-05	9.4491e-05
2	chr8:23075097:G:T	23075097	NA,T	NA,G	NA,1	NA,-inf	NA,inf	NA,0.555918	8.15864e-05	9.38616e-05
2	chr8:22508902:A:G	22508902	NA,G	NA,A	NA,1	NA,-inf	NA,inf	NA,0.612585	8.15532e-05	9.51094e-05
2	chr8:22072702:T:C	22072702	C,C	T,T	1,1	inf,inf	inf,inf	0.863334,0.928158	8.14016e-05	9.1836e-05
2	chr8:22518749:C:T	22518749	NA,T	NA,C	NA,1	NA,inf	NA,inf	NA,0.587125	8.13734e-05	9.45021e-05
2	chr8:22016037:T:C	22016037	NA,C	NA,T	NA,1	NA,inf	NA,inf	NA,0.629439	8.13177e-05	9.56443e-05
2	chr8:21551886:A:G	21551886	G,G	A,A	1,1	-inf,-inf	inf,inf	0.767563,0.988742	8.10802e-05	9.35847e-05
2	chr8:22681862:G:A	22681862	NA,A	NA,G	NA,1	NA,inf	NA,inf	NA,0.575949	8.10757e-05	9.40035e-05
2	chr8:21418860:C:T	21418860	NA,T	NA,C	NA,1	NA,inf	NA,inf	NA,0.603015	8.09646e-05	9.43396e-05
2	chr8:23060394:C:T	23060394	NA,T	NA,C	NA,1	NA,-inf	NA,inf	NA,0.574671	8.09042e-05	9.3672e-05
2	chr8:21878883:G:A	21878883	NA,A	NA,G	NA,1	NA,inf	NA,inf	NA,0.613125	8.08297e-05	9.43573e-05
2	chr8:22552590:A:ACGGGT	22552590	NA,ACGGGT	NA,A	NA,1	NA,inf	NA,inf	NA,0.567741	8.07782e-05	9.35497e-05
2	chr8:23005184:A:G	23005184	NA,G	NA,A	NA,1	NA,inf	NA,inf	NA,0.592596	8.07383e-05	9.40878e-05
2	chr8:22828181:T:C	22828181	C,C	T,T	1,1	inf,inf	inf,inf	0.699785,0.920794	8.07178e-05	9.07172e-05
2	chr8:21612003:C:T	21612003	NA,T	NA,C	NA,1	NA,-inf	NA,inf	NA,0.575694	8.06596e-05	9.34444e-05
2	chr8:21473121:T:C	21473121	C,NA	T,NA	1,NA	inf,NA	inf,NA	0.686787,NA	8.0617e-05	9.2582e-05
2	chr8:22996082:C:G	22996082	NA,G	NA,C	NA,1	NA,-inf	NA,inf	NA,0.57589	8.05996e-05	9.33954e-05
2	chr8:22580546:G:A	22580546	NA,A	NA,G	NA,1	NA,-inf	NA,inf	NA,0.558513	8.05746e-05	9.31281e-05
2	chr8:21702640:C:A	21702640	NA,A	NA,C	NA,1	NA,-inf	NA,inf	NA,0.547011	8.05423e-05	9.27437e-05
2	chr8:22807380:T:C	22807380	NA,C	NA,T	NA,1	NA,-inf	NA,inf	NA,0.585939	8.0504e-05	9.35952e-05
2	chr8:22191863:G:C	22191863	NA,C	NA,G	NA,1	NA,-inf	NA,inf	NA,0.578037	8.04748e-05	9.3332e-05
2	chr8:22569782:G:A	22569782	NA,A	NA,G	NA,1	NA,-inf	NA,inf	NA,0.601469	8.04669e-05	9.37794e-05
2	chr8:22112977:T:C	22112977	C,C	T,T	1,1	-inf,inf	inf,inf	1.15479,0.742209	8.0465e-05	9.55634e-05
2	chr8:22215422:C:T	22215422	NA,T	NA,C	NA,1	NA,-inf	NA,inf	NA,0.566663	8.04372e-05	9.31057e-05
2	chr8:21794401:C:T	21794401	NA,T	NA,C	NA,1	NA,inf	NA,inf	NA,0.602809	8.03817e-05	9.37579e-05
2	chr8:22648056:G:A	22648056	NA,A	NA,G	NA,1	NA,-inf	NA,inf	NA,0.761922	8.03337e-05	9.75698e-05
2	chr8:21795370:TC:T	21795370	NA,T	NA,TC	NA,1	NA,inf	NA,inf	NA,0.608986	8.03332e-05	9.37629e-05
2	chr8:22079095:G:A	22079095	A,NA	G,NA	1,NA	-inf,NA	inf,NA	0.743127,NA	8.03234e-05	9.27655e-05
2	chr8:22077822:G:A	22077822	NA,A	NA,G	NA,1	NA,-inf	NA,inf	NA,0.55187	8.02361e-05	9.2957e-05
2	chr8:21737143:C:T	21737143	NA,T	NA,C	NA,1	NA,inf	NA,inf	NA,0.604806	8.01212e-05	9.36989e-05
2	chr8:22106555:G:A	22106555	NA,A	NA,G	NA,1	NA,inf	NA,inf	NA,0.603841	8.0095e-05	9.37573e-05
2	chr8:21524550:C:T	21524550	T,NA	C,NA	1,NA	inf,NA	inf,NA	0.686786,NA	8.00712e-05	9.19222e-05
2	chr8:22877020:G:C	22877020	C,NA	G,NA	1,NA	inf,NA	inf,NA	0.728293,NA	8.00202e-05	9.27522e-05
2	chr8:22287428:T:C	22287428	NA,C	NA,T	NA,1	NA,inf	NA,inf	NA,0.607493	8.00169e-05	9.36603e-05
2	chr8:22614311:G:A	22614311	A,A	G,G	1,1	-inf,-inf	inf,inf	3.77809,1.12816	7.99229e-05	0.00618285
2	chr8:22956821:C:T	22956821	T,T	C,C	1,1	-inf,-inf	inf,inf	1.38827,0.381757	7.98913e-05	9.49526e-05
2	chr8:21683806:G:A	21683806	NA,A	NA,G	NA,1	NA,inf	NA,inf	NA,0.597737	7.97961e-05	9.33081e-05
2	chr8:22528806:A:G	22528806	NA,G	NA,A	NA,1	NA,inf	NA,inf	NA,0.579042	7.9738e-05	9.27225e-05
2	chr8:22888578:C:G	22888578	NA,G	NA,C	NA,1	NA,inf	NA,inf	NA,0.558606	7.97006e-05	9.23169e-05
2	chr8:21613432:G:T	21613432	NA,T	NA,G	NA,1	NA,-inf	NA,inf	NA,0.556019	7.96602e-05	9.21581e-05
2	chr8:22345490:A:G	22345490	G,NA	A,NA	1,NA	-inf,NA	inf,NA	0.664585,NA	7.95624e-05	9.10726e-05
2	chr8:23036495:G:A	23036495	NA,A	NA,G	NA,1	NA,-inf	NA,inf	NA,0.567929	7.95002e-05	9.21372e-05
2	chr8:21934415:C:A	21934415	NA,A	NA,C	NA,1	NA,-inf	NA,inf	NA,0.583195	7.94782e-05	9.22666e-05
2	chr8:22038598:G:A	22038598	NA,A	NA,G	NA,1	NA,-inf	NA,inf	NA,0.576844	7.93774e-05	9.22957e-05
2	chr8:22595710:C:A	22595710	A,A	C,C	1,1	-inf,-inf	inf,inf	3.96623,0.922781	7.93706e-05	0.00620996
2	chr8:21872332:C:G	21872332	G,NA	C,NA	1,NA	-inf,NA	inf,NA	0.747172,NA	7.93468e-05	9.08134e-05
2	chr8:21578635:C:A	21578635	NA,A	NA,C	NA,1	NA,inf	NA,inf	NA,0.575073	7.92806e-05	9.22247e-05
2	chr8:22821181:T:C	22821181	C,C	T,T	1,1	inf,-inf	inf,inf	0.619328,1.16274	7.92296e-05	9.28671e-05
2	chr8:22202830:G:A	22202830	NA,A	NA,G	NA,1	NA,inf	NA,inf	NA,0.59461	7.91884e-05	9.24457e-05
2	chr8:23044209:C:T	23044209	NA,T	NA,C	NA,1	NA,-inf	NA,inf	NA,0.556299	7.91588e-05	9.15881e-05
2	chr8:22200187:A:T	22200187	NA,T	NA,A	NA,1	NA,-inf	NA,inf	NA,0.554302	7.91078e-05	9.14633e-05
2	chr8:21408919:C:T	21408919	NA,T	NA,C	NA,1	NA,inf	NA,inf	NA,0.586829	7.90782e-05	9.21417e-05
2	chr8:21435694:A:G	21435694	NA,G	NA,A	NA,1	NA,inf	NA,inf	NA,0.597464	7.90575e-05	9.24441e-05
2	chr8:21409972:A:C	21409972	NA,C	NA,A	NA,1	NA,inf	NA,inf	NA,0.582079	7.90305e-05	9.20729e-05
2	chr8:22036507:A:G	22036507	NA,G	NA,A	NA,1	NA,-inf	NA,inf	NA,0.55611	7.8992e-05	9.0534e-05
2	chr8:22623611:C:T	22623611	NA,T	NA,C	NA,1	NA,inf	NA,inf	NA,0.613854	7.89884e-05	9.26676e-05
2	chr8:23044096:C:T	23044096	NA,T	NA,C	NA,1	NA,-inf	NA,inf	NA,0.554637	7.89565e-05	9.1356e-05
2	chr8:22238557:C:G	22238557	NA,G	NA,C	NA,1	NA,-inf	NA,inf	NA,0.550606	7.89304e-05	9.14395e-05
2	chr8:21631653:A:G	21631653	NA,G	NA,A	NA,1	NA,-inf	NA,inf	NA,0.561883	7.89242e-05	9.15572e-05
2	chr8:21805894:C:T	21805894	T,NA	C,NA	1,NA	-inf,NA	inf,NA	0.727612,NA	7.88988e-05	9.0807e-05
2	chr8:22750780:G:A	22750780	NA,A	NA,G	NA,1	NA,-inf	NA,inf	NA,0.526864	7.88912e-05	9.0876e-05
2	chr8:23017379:A:G	23017379	NA,G	NA,A	NA,1	NA,inf	NA,inf	NA,0.612942	7.87839e-05	9.26488e-05
2	chr8:22172093:A:G	22172093	NA,G	NA,A	NA,1	NA,inf	NA,inf	NA,0.585536	7.87607e-05	9.17701e-05
2	chr8:21721519:G:A	21721519	NA,A	NA,G	NA,1	NA,inf	NA,inf	NA,0.586871	7.87503e-05	9.19523e-05
2	chr8:21691957:G:A	21691957	NA,A	NA,G	NA,1	NA,-inf	NA,inf	NA,0.558502	7.86397e-05	9.11457e-05
2	chr8:22723413:A:G	22723413	G,G	A,A	1,1	-inf,-inf	inf,inf	1.23697,0.332426	7.86158e-05	8.93565e-05
2	chr8:21705350:C:T	21705350	T,NA	C,NA	1,NA	inf,NA	inf,NA	0.696948,NA	7.86092e-05	9.10751e-05
2	chr8:21592668:A:C	21592668	C,C	A,A	1,1	inf,inf	inf,inf	0.1775,1.2797	7.85738e-05	8.75847e-05
2	chr8:21570848:A:C	21570848	NA,C	NA,A	NA,1	NA,-inf	NA,inf	NA,0.567077	7.85118e-05	9.11313e-05
2	chr8:22885294:C:T	22885294	T,NA	C,NA	1,NA	inf,NA	inf,NA	0.734006,NA	7.85046e-05	9.13981e-05
2	chr8:22185618:CA:C	22185618	NA,C	NA,CA	NA,1	NA,-inf	NA,inf	NA,0.527062	7.84975e-05	9.04075e-05
2	chr8:22365925:T:C	22365925	NA,C	NA,T	NA,1	NA,-inf	NA,inf	NA,0.537493	7.84821e-05	9.06956e-05
2	chr8:21643349:A:C	21643349	NA,C	NA,A	NA,1	NA,inf	NA,inf	NA,0.582506	7.84042e-05	9.14868e-05
2	chr8:21603576:T:C	21603576	NA,C	NA,T	NA,1	NA,-inf	NA,inf	NA,0.557181	7.83607e-05	9.08048e-05
2	chr8:21826764:C:T	21826764	NA,T	NA,C	NA,1	NA,inf	NA,inf	NA,0.592499	7.82665e-05	9.14083e-05
2	chr8:21946591:A:AC	21946591	NA,AC	NA,A	NA,1	NA,-inf	NA,inf	NA,0.547067	7.82613e-05	9.03135e-05
2	chr8:22230797:T:G	22230797	G,G	T,T	1,1	-inf,inf	inf,inf	1.14352,0.167014	7.82311e-05	8.50785e-05
2	chr8:21680835:A:T	21680835	NA,T	NA,A	NA,1	NA,-inf	NA,inf	NA,0.545543	7.81931e-05	9.03175e-05
2	chr8:22980712:C:T	22980712	T,T	C,C	1,1	inf,-inf	inf,inf	1.50842,0.0782898	7.81485e-05	9.00656e-05
2	chr8:21503923:A:C	21503923	NA,C	NA,A	NA,1	NA,-inf	NA,inf	NA,0.563874	7.81425e-05	9.08099e-05
2	chr8:21632647:C:T	21632647	NA,T	NA,C	NA,1	NA,-inf	NA,inf	NA,0.558442	7.8141e-05	9.05806e-05
2	chr8:22481651:G:T	22481651	NA,T	NA,G	NA,1	NA,inf	NA,inf	NA,0.591987	7.80921e-05	9.13793e-05
2	chr8:22445573:C:T	22445573	T,T	C,C	1,1	inf,inf	inf,inf	1.09389,0.436381	7.80758e-05	8.71061e-05
2	chr8:22897910:G:C	22897910	NA,C	NA,G	NA,1	NA,-inf	NA,inf	NA,0.56419	7.8066e-05	9.07404e-05
2	chr8:22291172:A:G	22291172	NA,G	NA,A	NA,1	NA,inf	NA,inf	NA,0.588856	7.79325e-05	9.11031e-05
2	chr8:22438933:G:A	22438933	NA,A	NA,G	NA,1	NA,inf	NA,inf	NA,0.569722	7.78831e-05	9.06335e-05
2	chr8:22830299:T:TG	22830299	NA,TG	NA,T	NA,1	NA,-inf	NA,inf	NA,0.556467	7.78692e-05	9.03473e-05
2	chr8:22887704:G:A	22887704	NA,A	NA,G	NA,1	NA,inf	NA,inf	NA,0.555474	7.78413e-05	9.03291e-05
2	chr8:22341377:C:T	22341377	NA,T	NA,C	NA,1	NA,-inf	NA,inf	NA,0.543531	7.7819e-05	9.00515e-05
2	chr8:22627782:A:T	22627782	T,T	A,A	1,1	-inf,-inf	inf,inf	3.55475,0.824792	7.7798e-05	0.00232118
2	chr8:23046548:C:T	23046548	T,T	C,C	1,1	-inf,inf	inf,inf	0.344139,1.37367	7.77643e-05	9.11368e-05
2	chr8:21652009:C:T	21652009	NA,T	NA,C	NA,1	NA,inf	NA,inf	NA,0.575696	7.77616e-05	9.07119e-05
2	chr8:21843863:A:G	21843863	G,G	A,A	1,1	inf,inf	inf,inf	0.282588,1.23345	7.77433e-05	8.70682e-05
2	chr8:21569151:G:A	21569151	NA,A	NA,G	NA,1	NA,inf	NA,inf	NA,0.55743	7.77083e-05	9.03053e-05
2	chr8:22113959:C:G	22113959	NA,G	NA,C	NA,1	NA,inf	NA,inf	NA,0.578253	7.76667e-05	9.08046e-05
2	chr8:22772596:G:A	22772596	A,A	G,G	1,1	-inf,inf	inf,inf	1.27427,0.252561	7.76625e-05	8.81907e-05
2	chr8:22489538:A:G	22489538	NA,G	NA,A	NA,1	NA,inf	NA,inf	NA,0.583025	7.75664e-05	9.06529e-05
2	chr8:22664580:T:C	22664580	NA,C	NA,T	NA,1	NA,inf	NA,inf	NA,0.585456	7.75539e-05	9.06407e-05
2	chr8:21701664:C:T	21701664	NA,T	NA,C	NA,1	NA,-inf	NA,inf	NA,0.523792	7.7546e-05	8.94255e-05
2	chr8:22281847:C:T	22281847	NA,T	NA,C	NA,1	NA,-inf	NA,inf	NA,0.561389	7.75381e-05	9.00039e-05
2	chr8:22355748:C:G	22355748	NA,G	NA,C	NA,1	NA,inf	NA,inf	NA,0.591834	7.75358e-05	9.06943e-05
2	chr8:22181935:T:C	22181935	NA,C	NA,T	NA,1	NA,inf	NA,inf	NA,0.572364	7.75325e-05	9.03349e-05
2	chr8:21704037:G:A	21704037	NA,A	NA,G	NA,1	NA,inf	NA,inf	NA,0.570761	7.75213e-05	9.0476e-05
2	chr8:21784862:C:T	21784862	NA,T	NA,C	NA,1	NA,-inf	NA,inf	NA,0.544903	7.75035e-05	8.98481e-05
2	chr8:21432730:A:G	21432730	G,G	A,A	1,1	inf,inf	inf,inf	0.390577,1.45128	7.74971e-05	9.42087e-05
2	chr8:22532875:T:C	22532875	NA,C	NA,T	NA,1	NA,inf	NA,inf	NA,0.584427	7.74963e-05	9.05776e-05
2	chr8:22435224:T:A	22435224	NA,A	NA,T	NA,1	NA,inf	NA,inf	NA,0.578718	7.74554e-05	9.05105e-05
2	chr8:21738806:A:G	21738806	NA,G	NA,A	NA,1	NA,inf	NA,inf	NA,0.604541	7.73396e-05	9.09914e-05
2	chr8:22335259:C:T	22335259	NA,T	NA,C	NA,1	NA,inf	NA,inf	NA,0.590384	7.73305e-05	9.04639e-05
2	chr8:23056300:A:G	23056300	NA,G	NA,A	NA,1	NA,-inf	NA,inf	NA,0.539796	7.72857e-05	8.94253e-05
2	chr8:22454914:G:A	22454914	A,A	G,G	1,1	inf,inf	inf,inf	0.505586,1.29567	7.72598e-05	9.20223e-05
2	chr8:22240400:C:T	22240400	NA,T	NA,C	NA,1	NA,inf	NA,inf	NA,0.579932	7.72183e-05	9.01217e-05
2	chr8:22035251:A:G	22035251	NA,G	NA,A	NA,1	NA,inf	NA,inf	NA,0.567759	7.71958e-05	9.002e-05
2	chr8:21981327:C:T	21981327	NA,T	NA,C	NA,1	NA,-inf	NA,inf	NA,0.536714	7.71886e-05	8.94077e-05
2	chr8:21576366:C:T	21576366	NA,T	NA,C	NA,1	NA,-inf	NA,inf	NA,0.549633	7.71877e-05	8.95325e-05
2	chr8:21533122:C:A	21533122	NA,A	NA,C	NA,1	NA,-inf	NA,inf	NA,0.550419	7.71848e-05	8.94752e-05
2	chr8:21973033:A:AG	21973033	NA,AG	NA,A	NA,1	NA,inf	NA,inf	NA,0.588093	7.70897e-05	8.92137e-05
2	chr8:22191948:G:T	22191948	NA,T	NA,G	NA,1	NA,inf	NA,inf	NA,0.582773	7.70524e-05	9.01129e-05
2	chr8:22387511:A:C	22387511	NA,C	NA,A	NA,1	NA,-inf	NA,inf	NA,0.515896	7.70272e-05	8.88602e-05
2	chr8:21712875:T:C	21712875	C,C	T,T	1,1	inf,inf	inf,inf	0.456315,1.20999	7.68914e-05	8.79202e-05
2	chr8:22855029:CACACACACACACACAT:C	22855029	C,NA	CACACACACACACACAT,NA	1,NA	inf,NA	inf,NA	0.631909,NA	7.68885e-05	8.78824e-05
2	chr8:22984589:A:C	22984589	NA,C	NA,A	NA,1	NA,-inf	NA,inf	NA,0.545981	7.6883e-05	8.91425e-05
2	chr8:22924343:G:A	22924343	NA,A	NA,G	NA,1	NA,-inf	NA,inf	NA,0.581259	7.67976e-05	8.97964e-05
2	chr8:21764830:T:C	21764830	C,C	T,T	1,1	-inf,-inf	inf,inf	1.29293,0.402442	7.67757e-05	8.95639e-05
2	chr8:22219539:G:C	22219539	NA,C	NA,G	NA,1	NA,inf	NA,inf	NA,0.588757	7.67615e-05	9.01834e-05
2	chr8:21626070:A:G	21626070	NA,G	NA,A	NA,1	NA,inf	NA,inf	NA,0.549123	7.6736e-05	8.9153e-05
2	chr8:22747759:C:T	22747759	NA,T	NA,C	NA,1	NA,-inf	NA,inf	NA,0.54174	7.67199e-05	8.88983e-05
2	chr8:21616085:A:G	21616085	NA,G	NA,A	NA,1	NA,-inf	NA,inf	NA,0.531112	7.67036e-05	8.87683e-05
2	chr8:22279812:C:G	22279812	NA,G	NA,C	NA,1	NA,inf	NA,inf	NA,0.580833	7.66948e-05	8.98475e-05
2	chr8:22544110:T:C	22544110	NA,C	NA,T	NA,1	NA,inf	NA,inf	NA,0.594156	7.66344e-05	8.98727e-05
2	chr8:22569695:GT:G	22569695	NA,G	NA,GT	NA,1	NA,-inf	NA,inf	NA,0.568467	7.65994e-05	8.92794e-05
2	chr8:22978328:A:G	22978328	G,G	A,A	1,1	inf,-inf	inf,inf	1.37248,0.35255	7.64913e-05	8.88365e-05
2	chr8:22025448:G:A	22025448	NA,A	NA,G	NA,1	NA,inf	NA,inf	NA,0.574355	7.64547e-05	8.97115e-05
2	chr8:22297367:T:G	22297367	NA,G	NA,T	NA,1	NA,inf	NA,inf	NA,0.554072	7.64299e-05	8.89514e-05
2	chr8:22909158:C:G	22909158	G,NA	C,NA	1,NA	-inf,NA	inf,NA	0.811604,NA	7.63759e-05	9.09379e-05
2	chr8:22310105:A:G	22310105	NA,G	NA,A	NA,1	NA,-inf	NA,inf	NA,0.550615	7.63647e-05	8.8635e-05
2	chr8:23016401:A:T	23016401	T,T	A,A	1,1	-inf,-inf	inf,inf	1.38569,0.0819917	7.6319e-05	8.6852e-05
2	chr8:22683662:A:T	22683662	NA,T	NA,A	NA,1	NA,inf	NA,inf	NA,0.538258	7.62814e-05	8.86031e-05
2	chr8:21710811:G:A	21710811	NA,A	NA,G	NA,1	NA,inf	NA,inf	NA,0.568233	7.62107e-05	8.89657e-05
2	chr8:21763123:T:C	21763123	C,C	T,T	1,1	-inf,-inf	inf,inf	1.38063,0.264593	7.61176e-05	8.89909e-05
2	chr8:21626912:C:G	21626912	NA,G	NA,C	NA,1	NA,inf	NA,inf	NA,0.543429	7.61093e-05	8.84131e-05
2	chr8:21711047:TC:GC	21711047	NA,GC	NA,TC	NA,1	NA,inf	NA,inf	NA,0.56621	7.59908e-05	8.87082e-05
2	chr8:22152351:C:A	22152351	NA,A	NA,C	NA,1	NA,-inf	NA,inf	NA,0.513553	7.59475e-05	8.7361e-05
2	chr8:22871000:T:C	22871000	NA,C	NA,T	NA,1	NA,-inf	NA,inf	NA,0.578382	7.58452e-05	8.87185e-05
2	chr8:22032574:G:A	22032574	NA,A	NA,G	NA,1	NA,inf	NA,inf	NA,0.582347	7.58297e-05	8.86204e-05
2	chr8:22879547:T:A	22879547	A,NA	T,NA	1,NA	inf,NA	inf,NA	0.696891,NA	7.57401e-05	8.78369e-05
2	chr8:22872716:AC:A	22872716	A,NA	AC,NA	1,NA	inf,NA	inf,NA	0.720199,NA	7.57051e-05	8.81161e-05
2	chr8:22669927:A:G	22669927	G,G	A,A	1,1	inf,inf	inf,inf	3.16786,1.02995	7.56079e-05	0.00148846
2	chr8:21496479:C:A	21496479	NA,A	NA,C	NA,1	NA,-inf	NA,inf	NA,0.523483	7.56044e-05	8.73669e-05
2	chr8:21508488:C:T	21508488	NA,T	NA,C	NA,1	NA,-inf	NA,inf	NA,0.524775	7.55732e-05	8.74666e-05
2	chr8:21742489:A:T	21742489	T,T	A,A	1,1	-inf,inf	inf,inf	1.30727,0.11224	7.55726e-05	8.57055e-05
2	chr8:22673950:C:T	22673950	T,T	C,C	1,1	inf,inf	inf,inf	3.39161,0.717551	7.55553e-05	0.00144595
2	chr8:21623590:T:G	21623590	NA,G	NA,T	NA,1	NA,-inf	NA,inf	NA,0.535878	7.55249e-05	8.76845e-05
2	chr8:21765910:T:C	21765910	C,C	T,T	1,1	-inf,-inf	inf,inf	1.27604,0.4134	7.55077e-05	8.80782e-05
2	chr8:21687674:G:C	21687674	C,NA	G,NA	1,NA	inf,NA	inf,NA	0.684366,NA	7.54195e-05	8.75547e-05
2	chr8:22883197:C:T	22883197	T,NA	C,NA	1,NA	-inf,NA	inf,NA	0.729182,NA	7.53879e-05	8.80193e-05
2	chr8:22562887:C:T	22562887	NA,T	NA,C	NA,1	NA,inf	NA,inf	NA,0.590617	7.52819e-05	8.85594e-05
2	chr8:23018587:G:A	23018587	NA,A	NA,G	NA,1	NA,inf	NA,inf	NA,0.551927	7.51754e-05	8.7661e-05
2	chr8:22324079:T:A	22324079	NA,A	NA,T	NA,1	NA,inf	NA,inf	NA,0.568895	7.50665e-05	8.77844e-05
2	chr8:22185433:G:A	22185433	NA,A	NA,G	NA,1	NA,-inf	NA,inf	NA,0.522867	7.50546e-05	8.68072e-05
2	chr8:23040264:TAA:T	23040264	NA,T	NA,TAA	NA,1	NA,-inf	NA,inf	NA,0.517024	7.50506e-05	8.68203e-05
2	chr8:21629070:T:C	21629070	NA,C	NA,T	NA,1	NA,-inf	NA,inf	NA,0.520914	7.50302e-05	8.68992e-05
2	chr8:21731107:C:T	21731107	NA,T	NA,C	NA,1	NA,-inf	NA,inf	NA,0.522367	7.50216e-05	8.69833e-05
2	chr8:22792073:G:A	22792073	A,NA	G,NA	1,NA	inf,NA	inf,NA	0.68822,NA	7.50212e-05	8.70585e-05
2	chr8:22125752:G:A	22125752	A,NA	G,NA	1,NA	-inf,NA	inf,NA	0.702306,NA	7.49647e-05	8.64563e-05
2	chr8:21726898:G:A	21726898	NA,A	NA,G	NA,1	NA,-inf	NA,inf	NA,0.518075	7.49312e-05	8.65335e-05
2	chr8:21531021:C:T	21531021	NA,T	NA,C	NA,1	NA,inf	NA,inf	NA,0.564689	7.48615e-05	8.76152e-05
2	chr8:22178072:C:T	22178072	NA,T	NA,C	NA,1	NA,inf	NA,inf	NA,0.547267	7.48604e-05	8.71984e-05
2	chr8:22752427:G:C	22752427	NA,C	NA,G	NA,1	NA,-inf	NA,inf	NA,0.519447	7.48384e-05	8.6682e-05
2	chr8:22815603:C:T	22815603	NA,T	NA,C	NA,1	NA,-inf	NA,inf	NA,0.525437	7.48336e-05	8.67675e-05
2	chr8:22456195:A:G	22456195	NA,G	NA,A	NA,1	NA,inf	NA,inf	NA,0.530353	7.4753e-05	8.68315e-05
2	chr8:23010120:C:T	23010120	NA,T	NA,C	NA,1	NA,inf	NA,inf	NA,0.549046	7.47474e-05	8.71801e-05
2	chr8:21667150:G:C	21667150	NA,C	NA,G	NA,1	NA,-inf	NA,inf	NA,0.491256	7.47241e-05	8.59679e-05
2	chr8:21675125:G:A	21675125	NA,A	NA,G	NA,1	NA,-inf	NA,inf	NA,0.515607	7.46387e-05	8.62655e-05
2	chr8:21433725:A:C	21433725	C,C	A,A	1,1	inf,inf	inf,inf	0.406772,1.41818	7.46323e-05	9.07046e-05
2	chr8:22654764:TG:T	22654764	NA,T	NA,TG	NA,1	NA,inf	NA,inf	NA,0.539268	7.45373e-05	8.68217e-05
2	chr8:22634181:A:G	22634181	NA,G	NA,A	NA,1	NA,inf	NA,inf	NA,0.563031	7.4532e-05	8.71375e-05
2	chr8:22904811:A:G	22904811	G,G	A,A	1,1	inf,inf	inf,inf	0.789757,0.896701	7.45074e-05	8.5244e-05
2	chr8:22551487:C:T	22551487	NA,T	NA,C	NA,1	NA,inf	NA,inf	NA,0.543919	7.44821e-05	8.67336e-05
2	chr8:22241509:G:C	22241509	C,NA	G,NA	1,NA	-inf,NA	inf,NA	0.562649,NA	7.44385e-05	8.38105e-05
2	chr8:22319816:G:C	22319816	NA,C	NA,G	NA,1	NA,-inf	NA,inf	NA,0.51636	7.44131e-05	8.62355e-05
2	chr8:22074137:C:T	22074137	NA,T	NA,C	NA,1	NA,-inf	NA,inf	NA,0.512509	7.43954e-05	8.57355e-05
2	chr8:22591343:C:T	22591343	NA,T	NA,C	NA,1	NA,inf	NA,inf	NA,0.501683	7.43876e-05	8.60642e-05
2	chr8:21911254:G:A	21911254	A,A	G,G	1,1	inf,-inf	inf,inf	0.132502,1.51781	7.43405e-05	8.76689e-05
2	chr8:22789369:A:G	22789369	NA,G	NA,A	NA,1	NA,inf	NA,inf	NA,0.558518	7.4333e-05	8.69719e-05
2	chr8:21945580:A:G	21945580	NA,G	NA,A	NA,1	NA,-inf	NA,inf	NA,0.505205	7.43289e-05	8.56568e-05
2	chr8:21712295:C:T	21712295	NA,T	NA,C	NA,1	NA,inf	NA,inf	NA,0.55079	7.42916e-05	8.67285e-05
2	chr8:23002565:C:G	23002565	G,NA	C,NA	1,NA	inf,NA	inf,NA	0.858998,NA	7.41796e-05	9.053e-05
2	chr8:22792818:C:T	22792818	T,NA	C,NA	1,NA	inf,NA	inf,NA	0.680592,NA	7.41247e-05	8.60242e-05
2	chr8:21524171:C:G	21524171	NA,G	NA,C	NA,1	NA,inf	NA,inf	NA,0.544766	7.41053e-05	8.64634e-05
2	chr8:23022660:G:A	23022660	NA,A	NA,G	NA,1	NA,-inf	NA,inf	NA,0.51364	7.40609e-05	8.57288e-05
2	chr8:22712258:T:C	22712258	C,NA	T,NA	1,NA	inf,NA	inf,NA	0.67987,NA	7.40098e-05	8.59367e-05
2	chr8:22333648:T:C	22333648	NA,C	NA,T	NA,1	NA,-inf	NA,inf	NA,0.533428	7.40086e-05	8.60619e-05
2	chr8:21838831:AC:A	21838831	NA,A	NA,AC	NA,1	NA,inf	NA,inf	NA,0.52651	7.40002e-05	8.60385e-05
2	chr8:22515094:G:A	22515094	NA,A	NA,G	NA,1	NA,inf	NA,inf	NA,0.526255	7.39412e-05	8.59599e-05
2	chr8:22886067:A:G	22886067	G,NA	A,NA	1,NA	inf,NA	inf,NA	0.608145,NA	7.38916e-05	8.453e-05
2	chr8:22921993:T:C	22921993	NA,C	NA,T	NA,1	NA,-inf	NA,inf	NA,0.497383	7.38911e-05	8.53257e-05
2	chr8:21765205:G:A	21765205	A,A	G,G	1,1	-inf,-inf	inf,inf	1.26261,0.414428	7.38657e-05	8.61455e-05
2	chr8:21510319:G:A	21510319	NA,A	NA,G	NA,1	NA,-inf	NA,inf	NA,0.501967	7.38622e-05	8.53782e-05
2	chr8:21675928:C:A	21675928	NA,A	NA,C	NA,1	NA,inf	NA,inf	NA,0.546709	7.37681e-05	8.61553e-05
2	chr8:22915518:C:G	22915518	NA,G	NA,C	NA,1	NA,inf	NA,inf	NA,0.551973	7.36604e-05	8.6296e-05
2	chr8:21583968:C:T	21583968	NA,T	NA,C	NA,1	NA,inf	NA,inf	NA,0.533253	7.36044e-05	8.57169e-05
2	chr8:22638535:G:A	22638535	A,A	G,G	1,1	-inf,-inf	inf,inf	3.96171,0.916132	7.35774e-05	0.00630489
2	chr8:22803199:C:A	22803199	A,NA	C,NA	1,NA	inf,NA	inf,NA	0.677918,NA	7.35236e-05	8.53628e-05
2	chr8:22542163:T:C	22542163	NA,C	NA,T	NA,1	NA,inf	NA,inf	NA,0.564211	7.35229e-05	8.61921e-05
2	chr8:21575228:G:A	21575228	NA,A	NA,G	NA,1	NA,-inf	NA,inf	NA,0.516265	7.3519e-05	8.52925e-05
2	chr8:21626918:T:A	21626918	NA,A	NA,T	NA,1	NA,inf	NA,inf	NA,0.519987	7.34801e-05	8.53656e-05
2	chr8:21465398:T:C	21465398	NA,C	NA,T	NA,1	NA,inf	NA,inf	NA,0.541089	7.34188e-05	8.57118e-05
2	chr8:22332217:A:G	22332217	NA,G	NA,A	NA,1	NA,-inf	NA,inf	NA,0.527696	7.34186e-05	8.53727e-05
2	chr8:21787394:C:T	21787394	NA,T	NA,C	NA,1	NA,-inf	NA,inf	NA,0.493689	7.34182e-05	8.4597e-05
2	chr8:22798924:G:A	22798924	NA,A	NA,G	NA,1	NA,-inf	NA,inf	NA,0.502294	7.33734e-05	8.4831e-05
2	chr8:22184803:G:A	22184803	NA,A	NA,G	NA,1	NA,-inf	NA,inf	NA,0.481814	7.33692e-05	8.45443e-05
2	chr8:22558091:T:C	22558091	NA,C	NA,T	NA,1	NA,-inf	NA,inf	NA,0.476228	7.33555e-05	8.43931e-05
2	chr8:23054012:T:C	23054012	NA,C	NA,T	NA,1	NA,inf	NA,inf	NA,0.546173	7.33477e-05	8.57354e-05
2	chr8:21411806:G:A	21411806	NA,A	NA,G	NA,1	NA,-inf	NA,inf	NA,0.505589	7.32787e-05	8.4823e-05
2	chr8:22484983:T:C	22484983	NA,C	NA,T	NA,1	NA,inf	NA,inf	NA,0.544641	7.32562e-05	8.56546e-05
2	chr8:21518940:T:G	21518940	NA,G	NA,T	NA,1	NA,inf	NA,inf	NA,0.534605	7.32554e-05	8.54762e-05
2	chr8:23055154:C:G	23055154	G,NA	C,NA	1,NA	inf,NA	inf,NA	0.606535,NA	7.32384e-05	8.38901e-05
2	chr8:22507887:A:G	22507887	NA,G	NA,A	NA,1	NA,inf	NA,inf	NA,0.446258	7.31953e-05	8.39606e-05
2	chr8:22149780:A:G	22149780	G,G	A,A	1,1	-inf,-inf	inf,inf	1.29858,0.351367	7.31158e-05	8.58894e-05
2	chr8:23049873:T:G	23049873	NA,G	NA,T	NA,1	NA,-inf	NA,inf	NA,0.50153	7.30484e-05	8.45502e-05
2	chr8:21423640:A:C	21423640	NA,C	NA,A	NA,1	NA,inf	NA,inf	NA,0.550014	7.30337e-05	8.55711e-05
2	chr8:21726900:G:A	21726900	NA,A	NA,G	NA,1	NA,-inf	NA,inf	NA,0.511171	7.29981e-05	8.47694e-05
2	chr8:22681231:A:T	22681231	NA,T	NA,A	NA,1	NA,inf	NA,inf	NA,0.504928	7.29818e-05	8.46515e-05
2	chr8:22792728:G:A	22792728	NA,A	NA,G	NA,1	NA,-inf	NA,inf	NA,0.482341	7.29148e-05	8.40564e-05
2	chr8:21709299:G:C	21709299	NA,C	NA,G	NA,1	NA,inf	NA,inf	NA,0.540977	7.28985e-05	8.51878e-05
2	chr8:22965397:C:T	22965397	NA,T	NA,C	NA,1	NA,-inf	NA,inf	NA,0.516568	7.28979e-05	8.46741e-05
2	chr8:21727769:C:A	21727769	NA,A	NA,C	NA,1	NA,inf	NA,inf	NA,0.533013	7.28867e-05	8.50541e-05
2	chr8:21778581:A:G	21778581	NA,G	NA,A	NA,1	NA,inf	NA,inf	NA,0.524409	7.285e-05	8.47446e-05
2	chr8:21776692:A:G	21776692	NA,G	NA,A	NA,1	NA,inf	NA,inf	NA,0.524288	7.28404e-05	8.47329e-05
2	chr8:21999420:TCTAA:T	21999420	NA,T	NA,TCTAA	NA,1	NA,inf	NA,inf	NA,0.519618	7.28197e-05	8.4973e-05
2	chr8:22032442:C:A	22032442	NA,A	NA,C	NA,1	NA,-inf	NA,inf	NA,0.481237	7.28017e-05	8.4033e-05
2	chr8:21887400:G:A	21887400	A,A	G,G	1,1	-inf,-inf	inf,inf	0.0305318,1.44048	7.27727e-05	8.42145e-05
2	chr8:23063297:G:A	23063297	A,A	G,G	1,1	inf,inf	inf,inf	1.36451,0.177375	7.27606e-05	8.35463e-05
2	chr8:21588473:G:A	21588473	NA,A	NA,G	NA,1	NA,inf	NA,inf	NA,0.538492	7.27469e-05	8.49834e-05
2	chr8:22229278:T:C	22229278	NA,C	NA,T	NA,1	NA,-inf	NA,inf	NA,0.500351	7.27251e-05	8.41292e-05
2	chr8:22687531:A:G	22687531	NA,G	NA,A	NA,1	NA,inf	NA,inf	NA,0.488899	7.27164e-05	8.41043e-05
2	chr8:22823789:T:C	22823789	C,C	T,T	1,1	inf,-inf	inf,inf	0.592358,1.13753	7.26792e-05	8.52053e-05
2	chr8:21969711:G:A	21969711	NA,A	NA,G	NA,1	NA,inf	NA,inf	NA,0.528951	7.26491e-05	8.4742e-05
2	chr8:21654270:T:C	21654270	NA,C	NA,T	NA,1	NA,inf	NA,inf	NA,0.529256	7.26308e-05	8.474e-05
2	chr8:22118940:G:A	22118940	NA,A	NA,G	NA,1	NA,-inf	NA,inf	NA,0.50264	7.26118e-05	8.38066e-05
2	chr8:21706291:A:C	21706291	NA,C	NA,A	NA,1	NA,inf	NA,inf	NA,0.5332	7.26055e-05	8.48506e-05
2	chr8:21993280:T:C	21993280	NA,C	NA,T	NA,1	NA,-inf	NA,inf	NA,0.527042	7.26055e-05	8.44142e-05
2	chr8:22277313:T:C	22277313	C,C	T,T	1,1	inf,inf	inf,inf	1.68543,0.33105	7.2605e-05	9.72992e-05
2	chr8:22523341:T:G	22523341	NA,G	NA,T	NA,1	NA,inf	NA,inf	NA,0.561036	7.25385e-05	8.51507e-05
2	chr8:22311199:G:A	22311199	NA,A	NA,G	NA,1	NA,inf	NA,inf	NA,0.544423	7.25348e-05	8.48143e-05
2	chr8:21595437:T:C	21595437	NA,C	NA,T	NA,1	NA,inf	NA,inf	NA,0.536682	7.24725e-05	8.4641e-05
2	chr8:22892448:G:A	22892448	A,A	G,G	1,1	-inf,-inf	inf,inf	0.19085,1.51073	7.24507e-05	8.75952e-05
2	chr8:21801412:C:G	21801412	G,G	C,C	1,1	inf,-inf	inf,inf	1.00401,0.642434	7.24412e-05	8.2541e-05
2	chr8:22506571:C:T	22506571	NA,T	NA,C	NA,1	NA,inf	NA,inf	NA,0.511557	7.23608e-05	8.41336e-05
2	chr8:22504556:C:T	22504556	NA,T	NA,C	NA,1	NA,inf	NA,inf	NA,0.511557	7.23608e-05	8.41336e-05
2	chr8:22687345:T:C	22687345	NA,C	NA,T	NA,1	NA,-inf	NA,inf	NA,0.473207	7.23316e-05	8.33823e-05
2	chr8:21624048:G:A	21624048	NA,A	NA,G	NA,1	NA,inf	NA,inf	NA,0.508099	7.23221e-05	8.40249e-05
2	chr8:22887358:A:G	22887358	NA,G	NA,A	NA,1	NA,inf	NA,inf	NA,0.542545	7.23145e-05	8.45982e-05
2	chr8:22680834:C:A	22680834	NA,A	NA,C	NA,1	NA,inf	NA,inf	NA,0.497966	7.22943e-05	8.38492e-05
2	chr8:21709344:A:G	21709344	NA,G	NA,A	NA,1	NA,inf	NA,inf	NA,0.53164	7.22639e-05	8.42459e-05
2	chr8:22326123:A:C	22326123	NA,C	NA,A	NA,1	NA,inf	NA,inf	NA,0.535331	7.22366e-05	8.44632e-05
2	chr8:22871175:C:T	22871175	NA,T	NA,C	NA,1	NA,-inf	NA,inf	NA,0.488335	7.22243e-05	8.35241e-05
2	chr8:21486942:A:G	21486942	NA,G	NA,A	NA,1	NA,inf	NA,inf	NA,0.55977	7.22236e-05	8.50375e-05
2	chr8:22596571:C:T	22596571	NA,T	NA,C	NA,1	NA,-inf	NA,inf	NA,0.512058	7.22035e-05	8.38115e-05
2	chr8:22118971:G:A	22118971	NA,A	NA,G	NA,1	NA,-inf	NA,inf	NA,0.497576	7.21801e-05	8.33006e-05
2	chr8:23003953:A:G	23003953	NA,G	NA,A	NA,1	NA,inf	NA,inf	NA,0.524001	7.21626e-05	8.41591e-05
2	chr8:21620309:A:G	21620309	NA,G	NA,A	NA,1	NA,-inf	NA,inf	NA,0.500925	7.21425e-05	8.3627e-05
2	chr8:21925626:T:C	21925626	NA,C	NA,T	NA,1	NA,-inf	NA,inf	NA,0.514917	7.20978e-05	8.37068e-05
2	chr8:21601039:T:C	21601039	NA,C	NA,T	NA,1	NA,inf	NA,inf	NA,0.53295	7.20749e-05	8.41835e-05
2	chr8:22240679:C:T	22240679	NA,T	NA,C	NA,1	NA,-inf	NA,inf	NA,0.491674	7.20544e-05	8.34476e-05
2	chr8:21899139:A:G	21899139	NA,G	NA,A	NA,1	NA,-inf	NA,inf	NA,0.494124	7.20371e-05	8.3382e-05
2	chr8:22912769:G:A	22912769	NA,A	NA,G	NA,1	NA,inf	NA,inf	NA,0.546552	7.2027e-05	8.45362e-05
2	chr8:21702448:G:T	21702448	NA,T	NA,G	NA,1	NA,-inf	NA,inf	NA,0.469471	7.20225e-05	8.29617e-05
2	chr8:22917458:C:T	22917458	NA,T	NA,C	NA,1	NA,-inf	NA,inf	NA,0.507698	7.19715e-05	8.35739e-05
2	chr8:22107050:A:G	22107050	G,G	A,A	1,1	inf,-inf	inf,inf	1.02964,0.777215	7.19567e-05	8.53739e-05
2	chr8:21682272:T:C	21682272	NA,C	NA,T	NA,1	NA,inf	NA,inf	NA,0.526483	7.19293e-05	8.39527e-05
2	chr8:22222909:G:C	22222909	C,C	G,G	1,1	-inf,inf	inf,inf	0.632964,0.907176	7.19287e-05	8.01689e-05
2	chr8:21397223:T:C	21397223	NA,C	NA,T	NA,1	NA,-inf	NA,inf	NA,0.490117	7.19065e-05	8.32574e-05
2	chr8:21618245:C:T	21618245	NA,T	NA,C	NA,1	NA,inf	NA,inf	NA,0.509003	7.18903e-05	8.3617e-05
2	chr8:22519788:G:A	22519788	NA,A	NA,G	NA,1	NA,-inf	NA,inf	NA,0.520878	7.18843e-05	8.37565e-05
2	chr8:21669839:TG:T	21669839	T,T	TG,TG	1,1	-inf,-inf	inf,inf	0.617601,1.1254	7.18422e-05	8.48398e-05
2	chr8:21738778:G:A	21738778	NA,A	NA,G	NA,1	NA,inf	NA,inf	NA,0.550877	7.18079e-05	8.44128e-05
2	chr8:22521911:C:T	22521911	NA,T	NA,C	NA,1	NA,-inf	NA,inf	NA,0.519997	7.17959e-05	8.36532e-05
2	chr8:22519444:T:C	22519444	NA,C	NA,T	NA,1	NA,-inf	NA,inf	NA,0.519502	7.17454e-05	8.35946e-05
2	chr8:22105096:A:G	22105096	G,G	A,A	1,1	inf,-inf	inf,inf	1.02537,0.792745	7.17144e-05	8.47657e-05
2	chr8:21460694:C:T	21460694	NA,T	NA,C	NA,1	NA,-inf	NA,inf	NA,0.491526	7.17082e-05	8.31082e-05
2	chr8:21512572:G:A	21512572	NA,A	NA,G	NA,1	NA,-inf	NA,inf	NA,0.472348	7.16806e-05	8.2696e-05
2	chr8:22956891:T:A	22956891	A,A	T,T	1,1	-inf,-inf	inf,inf	1.28676,0.441721	7.16582e-05	8.51678e-05
2	chr8:22924758:G:A	22924758	A,NA	G,NA	1,NA	-inf,NA	inf,NA	0.660682,NA	7.16476e-05	8.30204e-05
2	chr8:22189001:C:T	22189001	NA,T	NA,C	NA,1	NA,-inf	NA,inf	NA,0.474277	7.16338e-05	8.27646e-05
2	chr8:21918230:G:C	21918230	NA,C	NA,G	NA,1	NA,inf	NA,inf	NA,0.520486	7.16042e-05	8.37431e-05
2	chr8:21618155:A:T	21618155	NA,T	NA,A	NA,1	NA,inf	NA,inf	NA,0.522667	7.15958e-05	8.36115e-05
2	chr8:22308588:G:A	22308588	A,A	G,G	1,1	-inf,-inf	inf,inf	0.810603,0.763311	7.1588e-05	8.10325e-05
2	chr8:22471951:AC:A	22471951	NA,A	NA,AC	NA,1	NA,-inf	NA,inf	NA,0.516978	7.14678e-05	8.32756e-05
2	chr8:22635886:T:C	22635886	NA,C	NA,T	NA,1	NA,-inf	NA,inf	NA,0.485074	7.14084e-05	8.25936e-05
2	chr8:22509961:G:A	22509961	NA,A	NA,G	NA,1	NA,inf	NA,inf	NA,0.542522	7.13981e-05	8.36719e-05
2	chr8:22157791:TATTTTGCTTTGTAAAATA:T	22157791	NA,T	NA,TATTTTGCTTTGTAAAATA	NA,1	NA,-inf	NA,inf	NA,0.482573	7.13785e-05	8.22686e-05
2	chr8:23053785:A:G	23053785	G,G	A,A	1,1	inf,inf	inf,inf	1.37984,0.132398	7.13534e-05	8.21004e-05
2	chr8:22900584:G:A	22900584	NA,A	NA,G	NA,1	NA,inf	NA,inf	NA,0.508839	7.12961e-05	8.30459e-05
2	chr8:22596021:C:T	22596021	NA,T	NA,C	NA,1	NA,inf	NA,inf	NA,0.472817	7.12952e-05	8.25131e-05
2	chr8:22996898:T:C	22996898	NA,C	NA,T	NA,1	NA,inf	NA,inf	NA,0.514656	7.12691e-05	8.31045e-05
2	chr8:21762749:T:A	21762749	A,A	T,T	1,1	-inf,-inf	inf,inf	1.26967,0.378309	7.12341e-05	8.31198e-05
2	chr8:21987066:G:A	21987066	NA,A	NA,G	NA,1	NA,inf	NA,inf	NA,0.508639	7.12297e-05	8.322e-05
2	chr8:22639036:G:A	22639036	NA,A	NA,G	NA,1	NA,inf	NA,inf	NA,0.517323	7.11878e-05	8.30071e-05
2	chr8:22082195:G:A	22082195	NA,A	NA,G	NA,1	NA,-inf	NA,inf	NA,0.468391	7.1183e-05	8.21746e-05
2	chr8:22419300:C:G	22419300	NA,G	NA,C	NA,1	NA,-inf	NA,inf	NA,0.476666	7.11215e-05	8.2299e-05
2	chr8:22167277:C:T	22167277	NA,T	NA,C	NA,1	NA,inf	NA,inf	NA,0.513012	7.11005e-05	8.2847e-05
2	chr8:21426538:C:A	21426538	NA,A	NA,C	NA,1	NA,inf	NA,inf	NA,0.503638	7.10435e-05	8.25699e-05
2	chr8:21889245:G:A	21889245	NA,A	NA,G	NA,1	NA,-inf	NA,inf	NA,0.483784	7.10118e-05	8.2193e-05
2	chr8:22598055:T:C	22598055	NA,C	NA,T	NA,1	NA,inf	NA,inf	NA,0.469509	7.09746e-05	8.21415e-05
2	chr8:22644317:C:A	22644317	A,A	C,C	1,1	-inf,-inf	inf,inf	3.88849,0.985255	7.09508e-05	0.0060931
2	chr8:21659387:A:T	21659387	NA,T	NA,A	NA,1	NA,-inf	NA,inf	NA,0.489205	7.09319e-05	8.22387e-05
2	chr8:22886705:G:A	22886705	NA,A	NA,G	NA,1	NA,inf	NA,inf	NA,0.533981	7.09188e-05	8.3067e-05
2	chr8:21624354:A:C	21624354	NA,C	NA,A	NA,1	NA,inf	NA,inf	NA,0.523969	7.09107e-05	8.29006e-05
2	chr8:21760325:G:T	21760325	NA,T	NA,G	NA,1	NA,-inf	NA,inf	NA,0.481367	7.09018e-05	8.20901e-05
2	chr8:21828678:G:A	21828678	NA,A	NA,G	NA,1	NA,-inf	NA,inf	NA,0.475307	7.08999e-05	8.19471e-05
2	chr8:22591486:A:G	22591486	NA,G	NA,A	NA,1	NA,inf	NA,inf	NA,0.447585	7.07995e-05	8.16577e-05
2	chr8:22817215:C:T	22817215	NA,T	NA,C	NA,1	NA,-inf	NA,inf	NA,0.486175	7.07662e-05	8.20618e-05
2	chr8:21572356:A:T	21572356	NA,T	NA,A	NA,1	NA,-inf	NA,inf	NA,0.489523	7.07388e-05	8.20828e-05
2	chr8:22356851:G:C	22356851	NA,C	NA,G	NA,1	NA,-inf	NA,inf	NA,0.480683	7.07368e-05	8.19205e-05
2	chr8:21714796:G:A	21714796	NA,A	NA,G	NA,1	NA,inf	NA,inf	NA,0.521098	7.07248e-05	8.26935e-05
2	chr8:22217542:A:G	22217542	NA,G	NA,A	NA,1	NA,inf	NA,inf	NA,0.520925	7.07144e-05	8.25284e-05
2	chr8:22716082:T:C	22716082	NA,C	NA,T	NA,1	NA,inf	NA,inf	NA,0.530155	7.07016e-05	8.27381e-05
2	chr8:22629099:A:G	22629099	G,G	A,A	1,1	-inf,-inf	inf,inf	3.64443,0.664064	7.06984e-05	0.00216931
2	chr8:23014471:T:C	23014471	NA,C	NA,T	NA,1	NA,inf	NA,inf	NA,0.506253	7.0691e-05	8.23622e-05
2	chr8:22913047:T:C	22913047	NA,C	NA,T	NA,1	NA,inf	NA,inf	NA,0.533401	7.06628e-05	8.29303e-05
2	chr8:22771845:C:T	22771845	NA,T	NA,C	NA,1	NA,-inf	NA,inf	NA,0.484179	7.06242e-05	8.18527e-05
2	chr8:22598177:C:A	22598177	NA,A	NA,C	NA,1	NA,inf	NA,inf	NA,0.465736	7.05993e-05	8.17086e-05
2	chr8:22457909:C:T	22457909	NA,T	NA,C	NA,1	NA,-inf	NA,inf	NA,0.470832	7.0561e-05	8.16895e-05
2	chr8:22286999:C:T	22286999	T,T	C,C	1,1	-inf,inf	inf,inf	0.969472,0.418525	7.05299e-05	7.71772e-05
2	chr8:22401969:A:T	22401969	NA,T	NA,A	NA,1	NA,inf	NA,inf	NA,0.497492	7.05263e-05	8.20493e-05
2	chr8:21766942:CA:C	21766942	NA,C	NA,CA	NA,1	NA,inf	NA,inf	NA,0.54102	7.05166e-05	8.31795e-05
2	chr8:21629920:C:G	21629920	NA,G	NA,C	NA,1	NA,-inf	NA,inf	NA,0.486588	7.0514e-05	8.17491e-05
2	chr8:21678176:C:A	21678176	NA,A	NA,C	NA,1	NA,-inf	NA,inf	NA,0.474071	7.04418e-05	8.14321e-05
2	chr8:22771876:TA:T	22771876	NA,T	NA,TA	NA,1	NA,-inf	NA,inf	NA,0.482333	7.04409e-05	8.16411e-05
2	chr8:22786714:T:C	22786714	NA,C	NA,T	NA,1	NA,inf	NA,inf	NA,0.524043	7.04051e-05	8.23945e-05
2	chr8:21773339:G:A	21773339	NA,A	NA,G	NA,1	NA,inf	NA,inf	NA,0.499078	7.03443e-05	8.18244e-05
2	chr8:21499027:G:GATT	21499027	GATT,NA	G,NA	1,NA	-inf,NA	inf,NA	0.663784,NA	7.03398e-05	8.20807e-05
2	chr8:21414640:G:A	21414640	NA,A	NA,G	NA,1	NA,inf	NA,inf	NA,0.500277	7.03006e-05	8.18885e-05
2	chr8:22892042:C:T	22892042	NA,T	NA,C	NA,1	NA,inf	NA,inf	NA,0.505222	7.02768e-05	8.19889e-05
2	chr8:22979384:G:A	22979384	NA,A	NA,G	NA,1	NA,inf	NA,inf	NA,0.512833	7.02709e-05	8.21084e-05
2	chr8:22594535:C:T	22594535	NA,T	NA,C	NA,1	NA,inf	NA,inf	NA,0.485227	7.02523e-05	8.16394e-05
2	chr8:22913741:C:G	22913741	NA,G	NA,C	NA,1	NA,inf	NA,inf	NA,0.504723	7.02059e-05	8.183e-05
2	chr8:22371279:G:T	22371279	NA,T	NA,G	NA,1	NA,inf	NA,inf	NA,0.596178	7.01915e-05	8.36587e-05
2	chr8:22589237:C:T	22589237	NA,T	NA,C	NA,1	NA,-inf	NA,inf	NA,0.463835	7.01755e-05	8.11308e-05
2	chr8:22664856:C:T	22664856	NA,T	NA,C	NA,1	NA,inf	NA,inf	NA,0.476787	7.01677e-05	8.14077e-05
2	chr8:22970463:G:A	22970463	A,A	G,G	1,1	-inf,inf	inf,inf	0.986687,0.706856	7.01444e-05	8.21074e-05
2	chr8:21586099:G:A	21586099	A,NA	G,NA	1,NA	-inf,NA	inf,NA	0.673841,NA	7.00537e-05	8.16875e-05
2	chr8:21548756:G:C	21548756	NA,C	NA,G	NA,1	NA,-inf	NA,inf	NA,0.480697	7.00332e-05	8.12233e-05
2	chr8:22579871:T:C	22579871	NA,C	NA,T	NA,1	NA,-inf	NA,inf	NA,0.443972	6.99998e-05	8.07376e-05
2	chr8:21695408:C:G	21695408	NA,G	NA,C	NA,1	NA,-inf	NA,inf	NA,0.476526	6.99131e-05	8.1165e-05
2	chr8:21920109:C:T	21920109	NA,T	NA,C	NA,1	NA,-inf	NA,inf	NA,0.47241	6.98932e-05	8.05892e-05
2	chr8:22598016:T:G	22598016	NA,G	NA,T	NA,1	NA,inf	NA,inf	NA,0.458705	6.98741e-05	8.08778e-05
2	chr8:21495252:G:A	21495252	NA,A	NA,G	NA,1	NA,-inf	NA,inf	NA,0.476514	6.98709e-05	8.0937e-05
2	chr8:22598682:G:A	22598682	NA,A	NA,G	NA,1	NA,inf	NA,inf	NA,0.458833	6.98666e-05	8.08712e-05
2	chr8:21766066:C:T	21766066	T,T	C,C	1,1	-inf,-inf	inf,inf	1.24812,0.392038	6.97885e-05	8.143e-05
2	chr8:21508695:C:T	21508695	NA,T	NA,C	NA,1	NA,-inf	NA,inf	NA,0.461213	6.97558e-05	8.06475e-05
2	chr8:22308327:A:T	22308327	T,T	A,A	1,1	-inf,-inf	inf,inf	0.783446,0.777684	6.97336e-05	7.89657e-05
2	chr8:22602691:A:G	22602691	G,G	A,A	1,1	-inf,-inf	inf,inf	3.92503,0.721733	6.97082e-05	0.00420616
2	chr8:21930242:T:C	21930242	C,NA	T,NA	1,NA	inf,NA	inf,NA	0.661277,NA	6.9676e-05	8.18385e-05
2	chr8:21632270:T:C	21632270	NA,C	NA,T	NA,1	NA,inf	NA,inf	NA,0.502889	6.96669e-05	8.13324e-05
2	chr8:21796055:T:C	21796055	NA,C	NA,T	NA,1	NA,inf	NA,inf	NA,0.495004	6.96612e-05	8.12045e-05
2	chr8:21764761:C:A	21764761	A,A	C,C	1,1	-inf,-inf	inf,inf	1.20635,0.519638	6.95425e-05	8.25636e-05
2	chr8:21765157:A:G	21765157	G,G	A,A	1,1	-inf,-inf	inf,inf	1.24822,0.389565	6.95375e-05	8.11324e-05
2	chr8:22682037:T:C	22682037	NA,C	NA,T	NA,1	NA,inf	NA,inf	NA,0.470002	6.95369e-05	8.06547e-05
2	chr8:22651447:A:G	22651447	NA,G	NA,A	NA,1	NA,-inf	NA,inf	NA,0.450717	6.94871e-05	8.02602e-05
2	chr8:22302465:T:C	22302465	NA,C	NA,T	NA,1	NA,inf	NA,inf	NA,0.511449	6.94608e-05	8.11782e-05
2	chr8:22527548:T:C	22527548	C,C	T,T	1,1	inf,inf	inf,inf	0.977229,0.272092	6.94286e-05	7.55394e-05
2	chr8:22192920:G:T	22192920	NA,T	NA,G	NA,1	NA,inf	NA,inf	NA,0.506074	6.94063e-05	8.10483e-05
2	chr8:21465698:G:A	21465698	NA,A	NA,G	NA,1	NA,-inf	NA,inf	NA,0.460178	6.9382e-05	8.02821e-05
2	chr8:21574212:G:A	21574212	NA,A	NA,G	NA,1	NA,inf	NA,inf	NA,0.479689	6.9362e-05	8.06447e-05
2	chr8:22483321:G:C	22483321	NA,C	NA,G	NA,1	NA,inf	NA,inf	NA,0.504713	6.93417e-05	8.10506e-05
2	chr8:22991211:C:T	22991211	NA,T	NA,C	NA,1	NA,-inf	NA,inf	NA,0.463493	6.93395e-05	8.03111e-05
2	chr8:22592401:A:G	22592401	NA,G	NA,A	NA,1	NA,-inf	NA,inf	NA,0.455155	6.93263e-05	8.0154e-05
2	chr8:22738217:G:A	22738217	NA,A	NA,G	NA,1	NA,inf	NA,inf	NA,0.507042	6.93125e-05	8.09942e-05
2	chr8:22152837:G:A	22152837	NA,A	NA,G	NA,1	NA,-inf	NA,inf	NA,0.448239	6.93094e-05	7.98098e-05
2	chr8:21463271:A:AG	21463271	NA,AG	NA,A	NA,1	NA,-inf	NA,inf	NA,0.467174	6.92933e-05	8.03187e-05
2	chr8:21525966:G:T	21525966	NA,T	NA,G	NA,1	NA,inf	NA,inf	NA,0.509743	6.92446e-05	8.10426e-05
2	chr8:21759364:C:T	21759364	T,T	C,C	1,1	-inf,-inf	inf,inf	1.36313,0.213303	6.91449e-05	8.06357e-05
2	chr8:21451842:G:C	21451842	NA,C	NA,G	NA,1	NA,-inf	NA,inf	NA,0.471749	6.91433e-05	8.03112e-05
2	chr8:21500471:C:T	21500471	NA,T	NA,C	NA,1	NA,-inf	NA,inf	NA,0.456569	6.91396e-05	7.98967e-05
2	chr8:21944368:G:A	21944368	NA,A	NA,G	NA,1	NA,-inf	NA,inf	NA,0.455936	6.91109e-05	7.97e-05
2	chr8:22194629:C:T	22194629	NA,T	NA,C	NA,1	NA,inf	NA,inf	NA,0.483864	6.90366e-05	8.02515e-05
2	chr8:22662302:A:C	22662302	C,C	A,A	1,1	inf,inf	inf,inf	3.99306,0.41042	6.90189e-05	0.00301619
2	chr8:22947046:G:A	22947046	NA,A	NA,G	NA,1	NA,inf	NA,inf	NA,0.497426	6.90012e-05	8.05205e-05
2	chr8:21615000:G:A	21615000	NA,A	NA,G	NA,1	NA,inf	NA,inf	NA,0.479842	6.90001e-05	8.02624e-05
2	chr8:22196050:G:A	22196050	NA,A	NA,G	NA,1	NA,-inf	NA,inf	NA,0.443667	6.89843e-05	7.96443e-05
2	chr8:21425093:G:A	21425093	NA,A	NA,G	NA,1	NA,-inf	NA,inf	NA,0.469996	6.89617e-05	8.00348e-05
2	chr8:23065759:G:A	23065759	NA,A	NA,G	NA,1	NA,-inf	NA,inf	NA,0.463227	6.89413e-05	7.98503e-05
2	chr8:22073153:G:A	22073153	NA,A	NA,G	NA,1	NA,-inf	NA,inf	NA,0.446702	6.89175e-05	7.98685e-05
2	chr8:22753031:T:C	22753031	NA,C	NA,T	NA,1	NA,-inf	NA,inf	NA,0.46375	6.89032e-05	7.98671e-05
2	chr8:22671195:G:A	22671195	NA,A	NA,G	NA,1	NA,-inf	NA,inf	NA,0.446749	6.88967e-05	7.95798e-05
2	chr8:22962742:A:C	22962742	NA,C	NA,A	NA,1	NA,-inf	NA,inf	NA,0.463916	6.88442e-05	7.97722e-05
2	chr8:21582814:G:A	21582814	NA,A	NA,G	NA,1	NA,inf	NA,inf	NA,0.493216	6.88129e-05	8.02886e-05
2	chr8:22972456:T:C	22972456	C,NA	T,NA	1,NA	inf,NA	inf,NA	0.561364,NA	6.88051e-05	7.87364e-05
2	chr8:22118352:G:T	22118352	T,NA	G,NA	1,NA	-inf,NA	inf,NA	0.652339,NA	6.87962e-05	7.93861e-05
2	chr8:22911899:A:G	22911899	NA,G	NA,A	NA,1	NA,-inf	NA,inf	NA,0.431476	6.87821e-05	7.92085e-05
2	chr8:22516001:C:T	22516001	T,NA	C,NA	1,NA	inf,NA	inf,NA	0.630791,NA	6.87779e-05	7.97362e-05
2	chr8:22713953:A:G	22713953	G,G	A,A	1,1	inf,inf	inf,inf	0.827082,0.842359	6.87662e-05	8.01705e-05
2	chr8:23004602:C:T	23004602	NA,T	NA,C	NA,1	NA,inf	NA,inf	NA,0.488422	6.87068e-05	8.01149e-05
2	chr8:22184237:A:G	22184237	NA,G	NA,A	NA,1	NA,inf	NA,inf	NA,0.498418	6.87055e-05	8.0227e-05
2	chr8:21462044:C:T	21462044	NA,T	NA,C	NA,1	NA,-inf	NA,inf	NA,0.461203	6.87033e-05	7.96394e-05
2	chr8:22186219:C:T	22186219	NA,T	NA,C	NA,1	NA,inf	NA,inf	NA,0.496069	6.86826e-05	8.04119e-05
2	chr8:21575301:C:G	21575301	NA,G	NA,C	NA,1	NA,inf	NA,inf	NA,0.472322	6.86603e-05	7.98306e-05
2	chr8:21615226:T:C	21615226	NA,C	NA,T	NA,1	NA,inf	NA,inf	NA,0.47625	6.86407e-05	7.98447e-05
2	chr8:21578943:G:A	21578943	NA,A	NA,G	NA,1	NA,inf	NA,inf	NA,0.497604	6.85321e-05	8.00603e-05
2	chr8:21553042:G:A	21553042	NA,A	NA,G	NA,1	NA,-inf	NA,inf	NA,0.465479	6.85216e-05	7.94822e-05
2	chr8:22587200:C:T	22587200	NA,T	NA,C	NA,1	NA,inf	NA,inf	NA,0.438116	6.85113e-05	7.92235e-05
2	chr8:22478573:C:T	22478573	NA,T	NA,C	NA,1	NA,-inf	NA,inf	NA,0.486186	6.84825e-05	7.97929e-05
2	chr8:21765532:G:A	21765532	A,A	G,G	1,1	-inf,-inf	inf,inf	1.241,0.386551	6.84525e-05	7.98543e-05
2	chr8:21948737:G:A	21948737	NA,A	NA,G	NA,1	NA,inf	NA,inf	NA,0.47735	6.84498e-05	7.98895e-05
2	chr8:22952537:A:C	22952537	NA,C	NA,A	NA,1	NA,-inf	NA,inf	NA,0.46697	6.84385e-05	7.9397e-05
2	chr8:21483168:C:T	21483168	T,T	C,C	1,1	inf,inf	inf,inf	1.28267,0.157825	6.84383e-05	7.82588e-05
2	chr8:22166749:A:G	22166749	NA,G	NA,A	NA,1	NA,inf	NA,inf	NA,0.467774	6.8414e-05	7.94251e-05
2	chr8:21503184:G:A	21503184	A,A	G,G	1,1	-inf,inf	inf,inf	0.163978,1.42239	6.8409e-05	8.06784e-05
2	chr8:21888904:A:AC	21888904	NA,AC	NA,A	NA,1	NA,inf	NA,inf	NA,0.484693	6.84029e-05	7.97794e-05
2	chr8:21829027:C:A	21829027	NA,A	NA,C	NA,1	NA,-inf	NA,inf	NA,0.449266	6.83346e-05	7.90027e-05
2	chr8:21765358:G:A	21765358	A,A	G,G	1,1	-inf,-inf	inf,inf	1.20784,0.425426	6.82154e-05	7.94701e-05
2	chr8:22822491:G:T	22822491	NA,T	NA,G	NA,1	NA,-inf	NA,inf	NA,0.470393	6.81827e-05	7.92523e-05
2	chr8:22605339:T:C	22605339	C,C	T,T	1,1	-inf,-inf	inf,inf	3.92957,0.797897	6.81805e-05	0.0048408
2	chr8:21568957:T:C	21568957	NA,C	NA,T	NA,1	NA,inf	NA,inf	NA,0.506971	6.81175e-05	7.99008e-05
2	chr8:22043707:C:T	22043707	T,T	C,C	1,1	inf,inf	inf,inf	1.377,0.119644	6.8094e-05	7.94117e-05
2	chr8:21750303:A:G	21750303	NA,G	NA,A	NA,1	NA,-inf	NA,inf	NA,0.454145	6.80571e-05	7.88371e-05
2	chr8:23058568:C:T	23058568	NA,T	NA,C	NA,1	NA,-inf	NA,inf	NA,0.451173	6.80517e-05	7.87897e-05
2	chr8:21467529:A:G	21467529	G,G	A,A	1,1	inf,inf	inf,inf	0.560422,1.37324	6.79815e-05	8.71333e-05
2	chr8:22490409:C:T	22490409	NA,T	NA,C	NA,1	NA,-inf	NA,inf	NA,0.480538	6.79798e-05	7.9201e-05
2	chr8:22812566:C:T	22812566	NA,T	NA,C	NA,1	NA,inf	NA,inf	NA,0.491543	6.78542e-05	7.92755e-05
2	chr8:22831345:C:T	22831345	NA,T	NA,C	NA,1	NA,-inf	NA,inf	NA,0.461479	6.78164e-05	7.8752e-05
2	chr8:21643986:G:A	21643986	NA,A	NA,G	NA,1	NA,inf	NA,inf	NA,0.480024	6.78116e-05	7.91114e-05
2	chr8:21680733:A:G	21680733	NA,G	NA,A	NA,1	NA,inf	NA,inf	NA,0.486891	6.7789e-05	7.91733e-05
2	chr8:22753678:T:G	22753678	NA,G	NA,T	NA,1	NA,-inf	NA,inf	NA,0.450769	6.77688e-05	7.85409e-05
2	chr8:21793068:A:G	21793068	NA,G	NA,A	NA,1	NA,-inf	NA,inf	NA,0.441851	6.7662e-05	7.82818e-05
2	chr8:22497541:T:C	22497541	NA,C	NA,T	NA,1	NA,inf	NA,inf	NA,0.495056	6.76588e-05	7.91183e-05
2	chr8:21465627:T:C	21465627	NA,C	NA,T	NA,1	NA,inf	NA,inf	NA,0.475954	6.76577e-05	7.8852e-05
2	chr8:22284098:T:C	22284098	NA,C	NA,T	NA,1	NA,inf	NA,inf	NA,0.493452	6.76564e-05	7.92411e-05
2	chr8:21430183:A:G	21430183	NA,G	NA,A	NA,1	NA,inf	NA,inf	NA,0.480122	6.76252e-05	7.88993e-05
2	chr8:22597291:C:A	22597291	NA,A	NA,C	NA,1	NA,-inf	NA,inf	NA,0.463465	6.76101e-05	7.84701e-05
2	chr8:23058775:G:A	23058775	A,A	G,G	1,1	-inf,inf	inf,inf	0.268664,1.34789	6.76061e-05	7.94759e-05
2	chr8:22202148:G:A	22202148	NA,A	NA,G	NA,1	NA,-inf	NA,inf	NA,0.444264	6.75753e-05	7.81831e-05
2	chr8:21730970:A:G	21730970	NA,G	NA,A	NA,1	NA,-inf	NA,inf	NA,0.449536	6.75728e-05	7.83852e-05
2	chr8:22068998:C:A	22068998	NA,A	NA,C	NA,1	NA,-inf	NA,inf	NA,0.431544	6.74667e-05	7.81947e-05
2	chr8:22482613:C:A	22482613	NA,A	NA,C	NA,1	NA,-inf	NA,inf	NA,0.47465	6.74133e-05	7.85451e-05
2	chr8:22109838:G:A	22109838	NA,A	NA,G	NA,1	NA,-inf	NA,inf	NA,0.439696	6.74094e-05	7.79778e-05
2	chr8:22745813:AC:A	22745813	A,NA	AC,NA	1,NA	-inf,NA	inf,NA	0.608718,NA	6.7394e-05	7.813e-05
2	chr8:22200324:C:T	22200324	NA,T	NA,C	NA,1	NA,inf	NA,inf	NA,0.481761	6.73741e-05	7.87028e-05
2	chr8:22519837:G:A	22519837	NA,A	NA,G	NA,1	NA,inf	NA,inf	NA,0.459599	6.73577e-05	7.83089e-05
2	chr8:22071767:A:T	22071767	NA,T	NA,A	NA,1	NA,-inf	NA,inf	NA,0.430203	6.73342e-05	7.80414e-05
2	chr8:21618538:C:T	21618538	NA,T	NA,C	NA,1	NA,inf	NA,inf	NA,0.482179	6.73065e-05	7.8616e-05
2	chr8:22985239:C:T	22985239	T,T	C,C	1,1	-inf,-inf	inf,inf	0.120314,1.28501	6.72971e-05	7.59593e-05
2	chr8:21847996:A:G	21847996	NA,G	NA,A	NA,1	NA,-inf	NA,inf	NA,0.426172	6.72778e-05	7.74672e-05
2	chr8:22080117:C:T	22080117	NA,T	NA,C	NA,1	NA,-inf	NA,inf	NA,0.429665	6.72648e-05	7.7966e-05
2	chr8:22068981:C:G	22068981	NA,G	NA,C	NA,1	NA,inf	NA,inf	NA,0.472151	6.72627e-05	7.81607e-05
2	chr8:23014438:T:C	23014438	NA,C	NA,T	NA,1	NA,inf	NA,inf	NA,0.473303	6.72289e-05	7.8402e-05
2	chr8:22748600:G:A	22748600	A,A	G,G	1,1	-inf,inf	inf,inf	0.755799,0.906976	6.72271e-05	7.7331e-05
2	chr8:22493639:C:T	22493639	NA,T	NA,C	NA,1	NA,-inf	NA,inf	NA,0.472372	6.7225e-05	7.83207e-05
2	chr8:21400954:G:A	21400954	NA,A	NA,G	NA,1	NA,inf	NA,inf	NA,0.468759	6.72237e-05	7.83204e-05
2	chr8:22753706:A:G	22753706	NA,G	NA,A	NA,1	NA,-inf	NA,inf	NA,0.444305	6.71656e-05	7.78451e-05
2	chr8:21458161:A:G	21458161	NA,G	NA,A	NA,1	NA,inf	NA,inf	NA,0.470299	6.71583e-05	7.82702e-05
2	chr8:21897220:C:A	21897220	NA,A	NA,C	NA,1	NA,-inf	NA,inf	NA,0.443571	6.71399e-05	7.75659e-05
2	chr8:21618006:T:C	21618006	NA,C	NA,T	NA,1	NA,inf	NA,inf	NA,0.481278	6.71335e-05	7.84138e-05
2	chr8:21517225:G:C	21517225	C,C	G,G	1,1	inf,inf	inf,inf	0.356325,1.18604	6.71275e-05	7.66924e-05
2	chr8:22214951:G:C	22214951	NA,C	NA,G	NA,1	NA,inf	NA,inf	NA,0.487182	6.71048e-05	7.83698e-05
2	chr8:21711907:C:T	21711907	T,NA	C,NA	1,NA	-inf,NA	inf,NA	0.495257,NA	6.70969e-05	7.58578e-05
2	chr8:21724714:C:T	21724714	NA,T	NA,C	NA,1	NA,inf	NA,inf	NA,0.492659	6.70846e-05	7.85592e-05
2	chr8:22183804:G:A	22183804	NA,A	NA,G	NA,1	NA,-inf	NA,inf	NA,0.430305	6.70093e-05	7.74209e-05
2	chr8:22753024:A:G	22753024	NA,G	NA,A	NA,1	NA,-inf	NA,inf	NA,0.443799	6.69956e-05	7.76686e-05
2	chr8:22887305:T:C	22887305	NA,C	NA,T	NA,1	NA,inf	NA,inf	NA,0.478694	6.69668e-05	7.83188e-05
2	chr8:21888252:G:C	21888252	NA,C	NA,G	NA,1	NA,-inf	NA,inf	NA,0.443229	6.69369e-05	7.75077e-05
2	chr8:22230420:G:A	22230420	NA,A	NA,G	NA,1	NA,-inf	NA,inf	NA,0.500727	6.69214e-05	7.83856e-05
2	chr8:22351804:G:T	22351804	NA,T	NA,G	NA,1	NA,-inf	NA,inf	NA,0.460602	6.69083e-05	7.78013e-05
2	chr8:22333139:T:C	22333139	NA,C	NA,T	NA,1	NA,inf	NA,inf	NA,0.484237	6.68946e-05	7.81725e-05
2	chr8:23011945:G:C	23011945	NA,C	NA,G	NA,1	NA,inf	NA,inf	NA,0.468929	6.68262e-05	7.79325e-05
2	chr8:22226126:CA:C	22226126	NA,C	NA,CA	NA,1	NA,inf	NA,inf	NA,0.475194	6.67804e-05	7.79782e-05
2	chr8:22784085:G:A	22784085	NA,A	NA,G	NA,1	NA,inf	NA,inf	NA,0.481864	6.67629e-05	7.8069e-05
2	chr8:22921909:G:A	22921909	NA,A	NA,G	NA,1	NA,-inf	NA,inf	NA,0.449771	6.67471e-05	7.74904e-05
2	chr8:22907354:A:T	22907354	T,NA	A,NA	1,NA	inf,NA	inf,NA	0.778637,NA	6.67369e-05	8.12616e-05
2	chr8:22117000:G:C	22117000	NA,C	NA,G	NA,1	NA,inf	NA,inf	NA,0.461444	6.67228e-05	7.79007e-05
2	chr8:21916356:T:C	21916356	NA,C	NA,T	NA,1	NA,inf	NA,inf	NA,0.462031	6.67218e-05	7.78618e-05
2	chr8:21583658:G:A	21583658	NA,A	NA,G	NA,1	NA,inf	NA,inf	NA,0.462809	6.67212e-05	7.7698e-05
2	chr8:22117037:C:T	22117037	NA,T	NA,C	NA,1	NA,inf	NA,inf	NA,0.46085	6.66695e-05	7.78383e-05
2	chr8:21631166:C:T	21631166	NA,T	NA,C	NA,1	NA,inf	NA,inf	NA,0.476777	6.66526e-05	7.78821e-05
2	chr8:22654853:C:G	22654853	NA,G	NA,C	NA,1	NA,inf	NA,inf	NA,0.458597	6.66464e-05	7.76138e-05
2	chr8:22116857:C:T	22116857	NA,T	NA,C	NA,1	NA,inf	NA,inf	NA,0.460488	6.66373e-05	7.78004e-05
```
