## Supplementary material for "Characterization of shared and ancestry-specific signals driving complex traits using multi-ancestry fine-mapping": susiex_nc2.cs80.snp

```
BP	SNP	PIP(CS1)	LogBF(CS1,Pop1)	LogBF(CS1,Pop2)	PIP(CS2)	LogBF(CS2,Pop1)	LogBF(CS2,Pop2)
21379051	chr8:21379051:A:G	2.1778e-06	-1.24404	-1.265	1.27636e-05	-1.26308	-1.29022
21379586	chr8:21379586:C:G	2.19829e-06	-1.26107	-1.23861	1.27472e-05	-1.281	-1.27358
21379685	chr8:21379685:T:C	1.50435e-05	-1.11157e-10	-0.576411	9.58049e-05	-1.11157e-10	-0.537584
21380202	chr8:21380202:C:T	8.80146e-06	0.126557	-1.239	5.88217e-05	0.190712	-1.2161
21381142	chr8:21381142:G:A	2.69292e-06	-1.02037	-1.27636	1.63798e-05	-1.05467	-1.24918
21381184	chr8:21381184:C:T	8.45208e-06	-0.118764	-1.03418	4.99329e-05	-0.19481	-0.994407
21381244	chr8:21381244:G:A	2.98212e-06	-0.890786	-1.30394	1.77992e-05	-0.91918	-1.30156
21381374	chr8:21381374:T:C	7.01492e-05	1.62816	-0.664898	0.000538793	1.81971	-0.630278
21381492	chr8:21381492:G:A	5.97186e-06	-1.5003	-3.15096e-10	4.1333e-05	-1.37824	-3.15096e-10
21381500	chr8:21381500:A:G	7.41457e-06	-1.11157e-10	-1.28391	4.52655e-05	-1.11157e-10	-1.28735
21381712	chr8:21381712:G:A	9.53538e-06	-1.11157e-10	-1.03235	5.79335e-05	-1.11157e-10	-1.0406
21382025	chr8:21382025:T:C	1.05991e-05	-1.11157e-10	-0.926587	6.42579e-05	-1.11157e-10	-0.936994
21382140	chr8:21382140:C:A	7.33522e-06	-1.29467	-3.15096e-10	4.36459e-05	-1.32379	-3.15096e-10
21382181	chr8:21382181:C:T	1.82153e-05	-1.11157e-10	-0.385094	0.000104832	-1.11157e-10	-0.447541
21382544	chr8:21382544:G:A	7.32279e-06	-0.0653723	-1.23099	4.8525e-05	-0.0117132	-1.20611
21382754	chr8:21382754:A:T	9.56863e-06	-1.11157e-10	-1.02887	5.80297e-05	-1.11157e-10	-1.03894
21382876	chr8:21382876:A:G	6.4367e-05	1.63653	-0.759291	0.000493497	1.82639	-0.724773
21383035	chr8:21383035:C:T	4.613e-06	-0.497241	-1.26124	2.83551e-05	-0.530236	-1.22485
21383194	chr8:21383194:C:T	4.34603e-06	-1.38777	-0.430324	2.06531e-05	-1.45324	-0.618788
21383272	chr8:21383272:T:C	2.50662e-05	-0.0658365	-3.15096e-10	0.000142474	-0.140735	-3.15096e-10
21384196	chr8:21384196:G:A	7.34242e-06	-1.11157e-10	-1.29369	4.48408e-05	-1.11157e-10	-1.29678
21384231	chr8:21384231:G:C	3.19692e-06	-0.852352	-1.27282	1.97876e-05	-0.871112	-1.24373
21384271	chr8:21384271:T:C	4.36866e-06	-1.38297	-0.429933	2.0422e-05	-1.45765	-0.625632
21384611	chr8:21384611:T:G	7.27381e-06	-1.11157e-10	-1.30308	4.46141e-05	-1.11157e-10	-1.30185
21384722	chr8:21384722:A:C	1.59933e-05	-1.11157e-10	-0.515186	0.000101576	-1.11157e-10	-0.479088
21384765	chr8:21384765:T:C	3.85321e-06	-1.40206	-0.536392	1.83189e-05	-1.47215	-0.719818
21385160	chr8:21385160:T:C	5.97117e-06	-1.50042	-3.15096e-10	4.13376e-05	-1.37812	-3.15096e-10
21385334	chr8:21385334:T:C	4.48969e-05	-1.11157e-10	0.51701	0.000281673	-1.11157e-10	0.540849
21385689	chr8:21385689:C:T	7.43102e-06	-0.261018	-1.02068	5.24224e-05	-0.132337	-1.00823
21385705	chr8:21385705:T:C	1.63856e-05	-1.11157e-10	-0.490954	0.000104064	-1.11157e-10	-0.454892
21385924	chr8:21385924:G:T	9.89888e-06	-0.994936	-3.15096e-10	6.53302e-05	-0.920444	-3.15096e-10
21386325	chr8:21386325:C:T	7.98145e-06	-1.11157e-10	-1.21024	4.84359e-05	-1.11157e-10	-1.21966
21386891	chr8:21386891:G:A	5.99637e-06	-0.409168	-1.08704	4.28965e-05	-0.284404	-1.0567
21386934	chr8:21386934:C:T	1.06152e-05	-1.11157e-10	-0.925071	6.64795e-05	-1.11157e-10	-0.903005
21387038	chr8:21387038:A:G	8.85406e-06	-1.56517	0.458691	4.65365e-05	-1.56589	0.306224
21387431	chr8:21387431:G:A	7.2652e-06	-1.11157e-10	-1.30426	4.451e-05	-1.11157e-10	-1.30418
21387475	chr8:21387475:G:T	1.08553e-05	-1.11157e-10	-0.902707	6.46152e-05	-1.11157e-10	-0.931448
21388090	chr8:21388090:C:T	8.1414e-06	-1.11157e-10	-1.1904	5.04004e-05	-1.11157e-10	-1.1799
21388289	chr8:21388289:C:A	4.0198e-06	-1.01755	-0.878571	1.88329e-05	-1.14947	-1.01482
21388791	chr8:21388791:T:A	7.28557e-06	-1.11157e-10	-1.30146	4.46838e-05	-1.11157e-10	-1.30029
21388863	chr8:21388863:G:C	4.09113e-06	-0.611016	-1.26752	2.33741e-05	-0.660974	-1.2873
21389354	chr8:21389354:AG:A	7.12747e-05	2.26498	-1.2858	0.000327976	1.97955	-1.2865
21389720	chr8:21389720:A:G	7.63377e-06	-1.11157e-10	-1.25478	4.63881e-05	-1.11157e-10	-1.26285
21389787	chr8:21389787:A:G	5.0452e-06	-0.597293	-1.07163	3.57621e-05	-0.483994	-1.03901
21390000	chr8:21390000:C:T	3.58722e-05	1.24426	-0.951657	0.000265533	1.40915	-0.927305
21390093	chr8:21390093:A:C	1.10669e-05	-1.11157e-10	-0.883402	6.57847e-05	-1.11157e-10	-0.913511
21390479	chr8:21390479:C:T	9.56641e-06	-1.11157e-10	-1.0291	5.72133e-05	-1.11157e-10	-1.05311
21390986	chr8:21390986:A:G	2.37212e-06	-1.11939	-1.30419	1.43426e-05	-1.13602	-1.30064
21391152	chr8:21391152:G:C	3.32013e-06	-0.809258	-1.2781	2.0698e-05	-0.82318	-1.24668
21391610	chr8:21391610:G:A	4.19401e-06	-1.32074	-0.532956	1.94295e-05	-1.4129	-0.720201
21391703	chr8:21391703:T:A	1.71934e-05	-1.11157e-10	-0.442835	9.90103e-05	-1.11157e-10	-0.504675
21391729	chr8:21391729:T:C	2.09745e-06	-1.42194	-1.1247	1.18332e-05	-1.43448	-1.19451
21391785	chr8:21391785:C:A	5.65767e-06	-0.268343	-1.286	3.7319e-05	-0.216782	-1.26361
21391935	chr8:21391935:T:C	8.23694e-06	-1.11157e-10	-1.17873	5.09021e-05	-1.11157e-10	-1.16999
21392253	chr8:21392253:G:T	4.31461e-06	-0.527428	-1.29792	2.81406e-05	-0.473561	-1.28912
21393503	chr8:21393503:CATTG:C	6.07015e-06	-1.09639	-0.387589	2.69439e-05	-1.22421	-0.581929
21393511	chr8:21393511:T:TGA	5.92818e-06	-1.08822	-0.419424	2.63794e-05	-1.21716	-0.610154
21393833	chr8:21393833:A:G	4.21554e-06	-1.36653	-0.482047	1.99328e-05	-1.44827	-0.659263
21394218	chr8:21394218:A:G	1.79681e-05	-1.11157e-10	-0.39876	0.000111776	-1.11157e-10	-0.383402
21394383	chr8:21394383:C:T	1.70978e-05	-1.11157e-10	-0.448407	0.00010191	-1.11157e-10	-0.475809
21394619	chr8:21394619:C:G	3.77137e-06	-0.704316	-1.2556	2.34905e-05	-0.718522	-1.22478
21394681	chr8:21394681:C:T	4.90007e-06	-1.33808	-0.360028	3.44765e-05	-1.13515	-0.424471
21394957	chr8:21394957:T:C	4.47808e-06	-1.4973	-0.290868	2.13237e-05	-1.54145	-0.498626
21394968	chr8:21394968:T:G	1.80161e-05	-1.11157e-10	-0.396091	0.000112076	-1.11157e-10	-0.38072
21395026	chr8:21395026:G:T	5.58245e-06	-1.29802	-0.269712	2.49615e-05	-1.39303	-0.489537
21395398	chr8:21395398:G:C	1.06905e-05	-1.11157e-10	-0.918005	6.48192e-05	-1.11157e-10	-0.928297
21395929	chr8:21395929:T:C	6.04624e-06	-1.48792	-3.15096e-10	3.77498e-05	-1.46892	-3.15096e-10
21396104	chr8:21396104:T:G	2.47149e-05	-1.11157e-10	-0.079952	0.000140836	-1.11157e-10	-0.1523
21396620	chr8:21396620:T:C	2.42289e-05	-1.11157e-10	-0.0998126	0.000138137	-1.11157e-10	-0.171653
21397223	chr8:21397223:T:C	1.13517e-05	-1.11157e-10	-0.857994	7.19065e-05	-1.11157e-10	-0.824531
21397270	chr8:21397270:T:C	1.60923e-05	-1.11157e-10	-0.509016	0.000100007	-1.11157e-10	-0.494662
21397540	chr8:21397540:G:A	1.81098e-05	-0.390905	-3.15096e-10	0.000118144	-0.327997	-3.15096e-10
21397972	chr8:21397972:T:C	2.21508e-05	-1.11157e-10	-0.189485	0.000126606	-1.11157e-10	-0.258821
21398182	chr8:21398182:C:T	7.40655e-06	-1.11157e-10	-1.28499	4.55778e-05	-1.11157e-10	-1.28048
21398207	chr8:21398207:T:C	7.91761e-06	-1.41664	0.198368	3.50455e-05	-1.4866	-0.0566495
21398406	chr8:21398406:C:A	5.72502e-06	-1.54251	-3.15096e-10	3.50175e-05	-1.54405	-3.15096e-10
21399448	chr8:21399448:T:C	7.47812e-06	-1.11157e-10	-1.27538	4.60748e-05	-1.11157e-10	-1.26963
21399684	chr8:21399684:A:G	5.42242e-06	-0.524118	-1.0727	3.03592e-05	-0.560348	-1.12645
21399970	chr8:21399970:T:C	7.51203e-06	-1.11157e-10	-1.27085	4.62997e-05	-1.11157e-10	-1.26476
21400085	chr8:21400085:A:G	3.84383e-06	-1.31844	-0.622446	1.84428e-05	-1.40424	-0.780988
21400092	chr8:21400092:G:A	7.43761e-06	-1.11157e-10	-1.28081	4.57947e-05	-1.11157e-10	-1.27573
21400425	chr8:21400425:T:C	5.85436e-06	-1.52017	-3.15096e-10	3.9961e-05	-1.41199	-3.15096e-10
21400443	chr8:21400443:T:C	2.04647e-06	-1.28062	-1.29062	1.21564e-05	-1.29972	-1.30233
21400450	chr8:21400450:C:T	3.37069e-05	1.09129	-0.860951	0.000134022	0.688227	-0.890121
21400690	chr8:21400690:G:A	1.78267e-05	-1.11157e-10	-0.406662	0.000110875	-1.11157e-10	-0.391498
21400737	chr8:21400737:A:G	1.61269e-05	-1.11157e-10	-0.506868	0.000100158	-1.11157e-10	-0.49315
21400954	chr8:21400954:G:A	1.10974e-05	-1.11157e-10	-0.880644	6.72237e-05	-1.11157e-10	-0.891872
21401016	chr8:21401016:T:C	7.31572e-06	-1.11157e-10	-1.29733	4.47326e-05	-1.11157e-10	-1.2992
21401245	chr8:21401245:T:C	2.0319e-06	-1.31914	-1.25925	1.19352e-05	-1.33639	-1.28401
21401747	chr8:21401747:G:A	5.99584e-06	-1.49629	-3.15096e-10	4.16387e-05	-1.37087	-3.15096e-10
21402211	chr8:21402211:C:T	2.28689e-06	-1.15646	-1.30371	1.37938e-05	-1.17791	-1.29777
21402288	chr8:21402288:T:C	7.50818e-06	-1.11157e-10	-1.27137	4.66009e-05	-1.11157e-10	-1.25828
21402677	chr8:21402677:G:C	2.31107e-05	-1.11157e-10	-0.147064	0.000134359	-1.11157e-10	-0.19938
21402786	chr8:21402786:A:G	9.74735e-06	-1.11157e-10	-1.01036	6.03851e-05	-1.11157e-10	-0.999156
21402792	chr8:21402792:C:G	1.65797e-05	-1.11157e-10	-0.479179	9.56271e-05	-1.11157e-10	-0.539442
21402845	chr8:21402845:A:G	3.61725e-06	-0.722219	-1.27943	2.25512e-05	-0.735867	-1.24824
21403012	chr8:21403012:T:C	1.01989e-05	-1.11157e-10	-0.965077	6.17723e-05	-1.11157e-10	-0.976442
21403269	chr8:21403269:A:G	1.76668e-06	-1.42753	-1.29072	1.08839e-05	-1.44466	-1.26794
21403750	chr8:21403750:C:T	3.00348e-05	-1.11157e-10	0.114999	0.000170491	-1.11157e-10	0.0387846
21403801	chr8:21403801:TG:T	1.54002e-05	-1.11157e-10	-0.552978	9.79716e-05	-1.11157e-10	-0.515221
21404064	chr8:21404064:C:T	7.40609e-06	-1.11157e-10	-1.28506	4.56577e-05	-1.11157e-10	-1.27873
21404162	chr8:21404162:G:T	8.78305e-06	0.180988	-1.29552	6.44274e-05	0.343689	-1.27805
21404312	chr8:21404312:C:A	3.41292e-06	-0.772225	-1.28757	2.37962e-05	-0.663393	-1.26698
21404501	chr8:21404501:G:A	9.4697e-06	-1.11157e-10	-1.03926	5.88857e-05	-1.11157e-10	-1.0243
21404526	chr8:21404526:T:A	7.29829e-06	-1.11157e-10	-1.29972	4.48398e-05	-1.11157e-10	-1.2968
21405075	chr8:21405075:C:T	5.75006e-06	-0.234942	-1.30321	3.11496e-05	-0.360766	-1.30033
21405155	chr8:21405155:T:G	9.72884e-06	-1.11157e-10	-1.01226	5.89291e-05	-1.11157e-10	-1.02356
21405414	chr8:21405414:G:C	2.41456e-05	-1.11157e-10	-0.103255	0.000140845	-1.11157e-10	-0.152236
21405574	chr8:21405574:G:T	7.36998e-06	-1.11157e-10	-1.28994	4.53947e-05	-1.11157e-10	-1.2845
21406467	chr8:21406467:G:A	1.03937e-05	0.0345672	-0.980722	5.32166e-05	-0.102176	-1.02335
21406751	chr8:21406751:G:A	8.87018e-06	-1.11157e-10	-1.10466	5.31452e-05	-1.11157e-10	-1.12687
21406792	chr8:21406792:G:C	1.00688e-05	-1.11157e-10	-0.977915	6.09639e-05	-1.11157e-10	-0.989617
21406819	chr8:21406819:G:C	3.15602e-06	-0.981139	-1.15691	1.66103e-05	-1.13698	-1.1529
21406831	chr8:21406831:T:C	7.29947e-06	-1.11157e-10	-1.29956	4.48153e-05	-1.11157e-10	-1.29735
21407135	chr8:21407135:A:G	7.91011e-06	-1.11157e-10	-1.21922	4.86897e-05	-1.11157e-10	-1.21443
21407582	chr8:21407582:C:T	7.2664e-06	-1.11157e-10	-1.3041	4.45595e-05	-1.11157e-10	-1.30307
21408231	chr8:21408231:G:A	7.26513e-06	-1.11157e-10	-1.30427	4.45151e-05	-1.11157e-10	-1.30407
21408577	chr8:21408577:T:C	7.55416e-06	-1.11157e-10	-1.26526	4.66593e-05	-1.11157e-10	-1.25703
21408721	chr8:21408721:C:T	9.0831e-06	-1.11157e-10	-1.08094	5.50067e-05	-1.11157e-10	-1.09244
21408919	chr8:21408919:C:T	1.30645e-05	-1.11157e-10	-0.717459	7.90782e-05	-1.11157e-10	-0.72946
21408984	chr8:21408984:A:C	6.81055e-06	-1.36889	-3.15096e-10	4.30089e-05	-1.33849	-3.15096e-10
21408992	chr8:21408992:A:G	1.05215e-05	-1.11157e-10	-0.933934	6.11101e-05	-1.11157e-10	-0.987221
21409022	chr8:21409022:G:A	5.94586e-06	-1.50466	-3.15096e-10	4.10774e-05	-1.38444	-3.15096e-10
21409067	chr8:21409067:C:A	1.6113e-06	-1.56155	-1.24877	9.87319e-06	-1.54966	-1.26042
21409214	chr8:21409214:T:G	6.08481e-06	-1.48156	-3.15096e-10	4.26957e-05	-1.3458	-3.15096e-10
21409666	chr8:21409666:T:C	7.2943e-06	-1.11157e-10	-1.30026	4.47766e-05	-1.11157e-10	-1.29821
21409784	chr8:21409784:A:G	7.26762e-06	-1.11157e-10	-1.30393	4.45449e-05	-1.11157e-10	-1.3034
21409785	chr8:21409785:T:C	5.89328e-06	-1.51355	-3.15096e-10	4.04685e-05	-1.39937	-3.15096e-10
21409871	chr8:21409871:T:C	8.08735e-06	-1.11157e-10	-1.19706	4.93793e-05	-1.11157e-10	-1.20037
21409972	chr8:21409972:A:C	1.30434e-05	-1.11157e-10	-0.719073	7.90305e-05	-1.11157e-10	-0.730064
21410106	chr8:21410106:C:T	3.28351e-06	-1.14454	-0.953902	1.63826e-05	-1.34633	-0.957351
21410641	chr8:21410641:G:A	7.26763e-06	-1.11157e-10	-1.30393	4.45438e-05	-1.11157e-10	-1.30343
21410779	chr8:21410779:G:A	1.93233e-06	-1.32462	-1.30401	1.14491e-05	-1.35773	-1.30426
21410863	chr8:21410863:G:A	7.34725e-06	-1.11157e-10	-1.29303	4.51233e-05	-1.11157e-10	-1.2905
21411436	chr8:21411436:A:C	6.97599e-06	-1.25237	-0.0925139	3.53627e-05	-1.34685	-0.187388
21411806	chr8:21411806:G:A	1.15451e-05	-1.11157e-10	-0.841096	7.32787e-05	-1.11157e-10	-0.805627
21412024	chr8:21412024:A:G	7.26623e-06	-1.11157e-10	-1.30412	4.45427e-05	-1.11157e-10	-1.30345
21412246	chr8:21412246:G:T	5.78744e-06	-1.53167	-3.15096e-10	3.90878e-05	-1.43409	-3.15096e-10
21412491	chr8:21412491:G:A	5.76656e-06	-1.53528	-3.15096e-10	3.88165e-05	-1.44105	-3.15096e-10
21412551	chr8:21412551:C:A	4.61514e-06	-0.692498	-1.06552	3.14444e-05	-0.60988	-1.0418
21412628	chr8:21412628:T:A	5.54344e-06	-0.359	-1.21574	2.58651e-05	-0.631888	-1.21511
21413190	chr8:21413190:C:T	1.58968e-06	-1.53549	-1.28834	9.77351e-06	-1.53619	-1.28403
21413213	chr8:21413213:G:A	1.85423e-06	-1.41582	-1.25407	1.10371e-05	-1.44747	-1.25116
21413219	chr8:21413219:A:G	9.64237e-06	-1.02119	-3.15096e-10	6.24924e-05	-0.964853	-3.15096e-10
21413278	chr8:21413278:G:A	5.71903e-06	-1.54356	-3.15096e-10	3.81888e-05	-1.45735	-3.15096e-10
21413357	chr8:21413357:T:C	7.87505e-06	-1.42871	0.205053	3.52706e-05	-1.50776	-0.0290878
21413384	chr8:21413384:G:A	1.68519e-06	-1.48259	-1.28289	1.03451e-05	-1.48547	-1.27791
21413508	chr8:21413508:A:G	7.50377e-06	-1.37541	0.103462	3.22978e-05	-1.47277	-0.152128
21413570	chr8:21413570:C:A	7.97397e-06	-1.11157e-10	-1.21117	4.84068e-05	-1.11157e-10	-1.22026
21413623	chr8:21413623:A:G	4.86838e-06	-0.513427	-1.19117	2.862e-05	-0.512443	-1.23335
21414036	chr8:21414036:TTTG:T	1.85496e-05	-0.366907	-3.15096e-10	0.000120559	-0.307759	-3.15096e-10
21414074	chr8:21414074:C:T	3.57416e-06	-1.07977	-0.933854	1.87923e-05	-1.26175	-0.904708
21414367	chr8:21414367:A:G	2.35521e-06	-1.13871	-1.29202	1.40735e-05	-1.15528	-1.30033
21414526	chr8:21414526:T:C	7.95467e-06	-1.30391	0.0903082	3.36147e-05	-1.42077	-0.164159
21414640	chr8:21414640:G:A	1.15887e-05	-1.11157e-10	-0.837324	7.03006e-05	-1.11157e-10	-0.847118
21414785	chr8:21414785:T:C	8.26049e-06	-1.31779	0.14192	3.48587e-05	-1.43109	-0.117509
21414819	chr8:21414819:A:T	4.28725e-06	-0.725462	-1.10625	2.79667e-05	-0.682901	-1.08598
21415000	chr8:21415000:C:T	9.44237e-06	-1.11157e-10	-1.04215	5.71309e-05	-1.11157e-10	-1.05455
21415108	chr8:21415108:C:T	8.05246e-06	-1.11157e-10	-1.20138	4.89734e-05	-1.11157e-10	-1.20862
21415269	chr8:21415269:G:C	4.34911e-06	-0.64992	-1.16747	2.83303e-05	-0.606889	-1.14908
21415534	chr8:21415534:G:C	4.4866e-06	-0.646192	-1.14007	2.57992e-05	-0.657888	-1.19167
21415736	chr8:21415736:A:G	4.01871e-06	-0.708461	-1.18794	2.33804e-05	-0.716745	-1.23125
21415796	chr8:21415796:T:A	9.51955e-06	-1.11157e-10	-1.03401	5.75891e-05	-1.11157e-10	-1.04656
21415960	chr8:21415960:T:C	1.01978e-05	-0.965181	-3.15096e-10	6.48228e-05	-0.928241	-3.15096e-10
21415966	chr8:21415966:T:TGGA	3.75348e-06	-0.770242	-1.19443	2.18587e-05	-0.77939	-1.23591
21415992	chr8:21415992:G:A	3.63486e-06	-0.796075	-1.20071	2.11994e-05	-0.805098	-1.24083
21416126	chr8:21416126:A:G	5.11578e-06	-1.21982	-0.435204	2.27527e-05	-1.35669	-0.618531
21416265	chr8:21416265:G:A	4.27064e-06	-0.730864	-1.10473	2.78315e-05	-0.690773	-1.08296
21416447	chr8:21416447:G:A	5.60632e-06	-1.56346	-3.15096e-10	3.42868e-05	-1.56514	-3.15096e-10
21416620	chr8:21416620:A:G	7.56025e-06	-1.11157e-10	-1.26445	4.65071e-05	-1.11157e-10	-1.26029
21416765	chr8:21416765:T:C	1.55583e-06	-1.55407	-1.29127	9.3819e-06	-1.55768	-1.30344
21416910	chr8:21416910:G:C	7.40997e-06	-1.11157e-10	-1.28453	4.51406e-05	-1.11157e-10	-1.29012
21417108	chr8:21417108:C:G	6.2929e-06	-1.44794	-3.15096e-10	3.95048e-05	-1.42348	-3.15096e-10
21417147	chr8:21417147:C:G	7.48504e-06	-0.0452608	-1.22919	3.36218e-05	-0.357201	-1.22752
21417424	chr8:21417424:A:T	5.0692e-06	-0.81751	-0.846665	3.36819e-05	-0.777306	-0.805632
21417445	chr8:21417445:G:T	5.72067e-06	-0.317712	-1.22556	2.65203e-05	-0.597916	-1.22407
21417447	chr8:21417447:T:C	1.0803e-05	-1.11157e-10	-0.907533	6.52498e-05	-1.11157e-10	-0.921675
21417596	chr8:21417596:C:T	5.59644e-06	-1.56523	-3.15096e-10	3.4982e-05	-1.54506	-3.15096e-10
21417786	chr8:21417786:C:T	5.49379e-06	-0.337438	-1.2463	2.55125e-05	-0.615323	-1.24541
21418094	chr8:21418094:T:C	5.20633e-06	-0.379989	-1.25749	2.43117e-05	-0.652215	-1.25673
21418364	chr8:21418364:A:T	5.51265e-06	-0.321072	-1.25924	2.55556e-05	-0.600605	-1.25844
21418380	chr8:21418380:G:A	8.32976e-06	-1.11157e-10	-1.16752	4.9735e-05	-1.11157e-10	-1.19319
21418456	chr8:21418456:G:C	6.03948e-06	-0.297902	-1.19114	2.80466e-05	-0.579341	-1.18669
21418772	chr8:21418772:C:T	7.29751e-06	-1.11157e-10	-1.29982	4.46253e-05	-1.11157e-10	-1.3016
21418860	chr8:21418860:C:T	1.33761e-05	-1.11157e-10	-0.693891	8.09646e-05	-1.11157e-10	-0.705886
21418972	chr8:21418972:A:C	6.57286e-06	-0.20418	-1.20023	3.01397e-05	-0.495583	-1.19847
21418996	chr8:21418996:G:A	6.12709e-06	-0.241691	-1.23295	2.81698e-05	-0.529929	-1.23172
21419213	chr8:21419213:C:T	4.03908e-06	-0.722035	-1.16931	2.33461e-05	-0.733918	-1.21555
21419273	chr8:21419273:G:A	4.0608e-06	-0.731769	-1.15421	2.34206e-05	-0.743083	-1.2032
21419321	chr8:21419321:C:G	2.31266e-06	-1.20323	-1.24573	1.36352e-05	-1.22103	-1.26621
21419411	chr8:21419411:T:C	2.9053e-05	-1.11157e-10	0.0817624	0.000180592	-1.11157e-10	0.0963445
21419607	chr8:21419607:C:T	3.91527e-06	-0.756118	-1.16636	2.26434e-05	-0.766912	-1.21312
21419705	chr8:21419705:A:G	4.08067e-06	-0.725869	-1.15523	2.35362e-05	-0.737273	-1.20408
21419856	chr8:21419856:T:C	5.59074e-06	-1.56625	-3.15096e-10	3.5238e-05	-1.53777	-3.15096e-10
21419875	chr8:21419875:A:G	4.16628e-06	-0.70316	-1.15717	2.40294e-05	-0.714996	-1.20562
21419881	chr8:21419881:A:T	7.27574e-06	-1.11157e-10	-1.30281	4.45306e-05	-1.11157e-10	-1.30372
21420042	chr8:21420042:C:T	4.18052e-06	-0.679949	-1.17697	2.41931e-05	-0.691716	-1.22212
21420279	chr8:21420279:A:G	8.10136e-06	-1.11157e-10	-1.19533	4.85065e-05	-1.11157e-10	-1.2182
21420422	chr8:21420422:C:T	4.32438e-06	-0.654966	-1.16812	2.49879e-05	-0.666966	-1.21454
21420454	chr8:21420454:A:G	4.17921e-06	-0.655459	-1.20178	2.43089e-05	-0.667444	-1.24161
21420519	chr8:21420519:C:A	4.3449e-06	-0.980877	-0.837479	2.24695e-05	-1.18334	-0.804394
21420738	chr8:21420738:T:A	4.07078e-06	-0.712317	-1.17121	2.35356e-05	-0.722174	-1.21921
21420845	chr8:21420845:C:G	4.18814e-06	-0.679387	-1.17571	2.42321e-05	-0.689438	-1.22278
21420944	chr8:21420944:C:T	2.54394e-06	-1.565	-0.788646	1.55252e-05	-1.56076	-0.796678
21420989	chr8:21420989:C:T	1.00195e-05	-1.11157e-10	-0.982821	6.27102e-05	-1.11157e-10	-0.961374
21421042	chr8:21421042:C:CA	7.28199e-06	-1.11157e-10	-1.30195	4.45625e-05	-1.11157e-10	-1.303
21421690	chr8:21421690:G:A	3.77632e-06	-0.788567	-1.17004	2.18428e-05	-0.797735	-1.21829
21422003	chr8:21422003:T:C	1.53404e-05	-1.11157e-10	-0.556871	9.69332e-05	-1.11157e-10	-0.525876
21422159	chr8:21422159:T:A	2.11328e-06	-1.25691	-1.2822	1.2584e-05	-1.27331	-1.29416
21422591	chr8:21422591:T:C	7.58435e-06	-1.11157e-10	-1.26127	4.61076e-05	-1.11157e-10	-1.26892
21422776	chr8:21422776:C:T	5.65822e-06	-1.55425	-3.15096e-10	3.7255e-05	-1.48211	-3.15096e-10
21422813	chr8:21422813:G:A	4.83004e-06	-0.917322	-0.795181	3.20905e-05	-0.882245	-0.749092
21422825	chr8:21422825:T:C	1.02341e-05	-1.11157e-10	-0.961633	6.39008e-05	-1.11157e-10	-0.942567
21423576	chr8:21423576:A:G	8.42335e-05	1.14623	-3.15096e-10	0.000552425	1.21442	-3.15096e-10
21423640	chr8:21423640:A:C	1.25383e-05	-1.11157e-10	-0.758569	7.30337e-05	-1.11157e-10	-0.808976
21424070	chr8:21424070:T:C	1.08155e-05	-1.11157e-10	-0.906374	6.53306e-05	-1.11157e-10	-0.920438
21424735	chr8:21424735:T:C	8.48538e-06	-1.14901	-3.15096e-10	4.87934e-05	-1.2123	-3.15096e-10
21424850	chr8:21424850:G:A	3.34634e-06	-0.913206	-1.16629	2.14434e-05	-0.882582	-1.1519
21424918	chr8:21424918:T:A	0.00224482	4.42902	-3.15096e-10	0.0161038	4.58691	-3.15096e-10
21425052	chr8:21425052:T:C	5.59098e-06	-1.5662	-3.15096e-10	3.43205e-05	-1.56416	-3.15096e-10
21425093	chr8:21425093:G:A	1.10739e-05	-1.11157e-10	-0.882765	6.89617e-05	-1.11157e-10	-0.866347
21425289	chr8:21425289:C:T	3.09435e-06	-1.02139	-1.13638	1.97652e-05	-0.994896	-1.12108
21425294	chr8:21425294:T:C	3.25665e-06	-0.976347	-1.13031	2.08329e-05	-0.948614	-1.11475
21425323	chr8:21425323:T:C	3.32251e-06	-0.995264	-1.09137	2.12875e-05	-0.967746	-1.07403
21426000	chr8:21426000:T:C	4.86145e-06	-0.976153	-0.729869	3.42869e-05	-0.906186	-0.658948
21426086	chr8:21426086:T:C	3.113e-06	-1.1948	-0.95697	1.95068e-05	-1.18343	-0.945701
21426301	chr8:21426301:G:A	8.43004e-06	-1.43481	0.279251	4.75982e-05	-1.45511	0.218008
21426326	chr8:21426326:T:C	6.64231e-06	-1.42651	0.0326145	3.76786e-05	-1.44731	-0.0234969
21426454	chr8:21426454:G:A	3.25196e-06	-1.01899	-1.08911	2.03564e-05	-0.999791	-1.08671
21426458	chr8:21426458:T:C	5.60434e-06	-1.56382	-3.15096e-10	3.6123e-05	-1.51297	-3.15096e-10
21426489	chr8:21426489:C:T	3.3924e-06	-0.978152	-1.08767	2.12346e-05	-0.959047	-1.08522
21426538	chr8:21426538:C:A	1.15272e-05	-1.11157e-10	-0.842652	7.10435e-05	-1.11157e-10	-0.836605
21426811	chr8:21426811:C:T	5.64872e-06	-1.55593	-3.15096e-10	3.68206e-05	-1.49384	-3.15096e-10
21426816	chr8:21426816:T:C	3.51615e-06	-1.11203	-0.91796	2.20914e-05	-1.09785	-0.906863
21426828	chr8:21426828:C:T	5.72149e-06	-1.54313	-3.15096e-10	3.54306e-05	-1.53232	-3.15096e-10
21427069	chr8:21427069:C:T	5.59328e-06	-1.56579	-3.15096e-10	3.57149e-05	-1.52433	-3.15096e-10
21427260	chr8:21427260:C:A	4.48673e-06	-0.825359	-0.960875	2.9392e-05	-0.790187	-0.928988
21427597	chr8:21427597:A:G	4.44812e-06	-0.940854	-0.854023	3.02707e-05	-0.868849	-0.82087
21427734	chr8:21427734:T:G	2.25871e-06	-1.56516	-0.907404	1.38161e-05	-1.56089	-0.91318
21427742	chr8:21427742:T:C	4.05382e-06	-0.758345	-1.12935	2.62639e-05	-0.718313	-1.11339
21427760	chr8:21427760:C:T	7.2941e-06	-1.11157e-10	-1.30029	4.4785e-05	-1.11157e-10	-1.29802
21427780	chr8:21427780:G:A	5.60588e-06	-1.56354	-3.15096e-10	3.61693e-05	-1.51169	-3.15096e-10
21427935	chr8:21427935:C:A	2.3792e-06	-1.19005	-1.23054	1.52346e-05	-1.14536	-1.23098
21428199	chr8:21428199:T:C	2.33173e-06	-1.18734	-1.25341	1.42771e-05	-1.21142	-1.22982
21428567	chr8:21428567:A:T	2.08254e-05	-1.11157e-10	-0.251187	0.000122063	-1.11157e-10	-0.295359
21429151	chr8:21429151:C:T	7.64348e-06	-1.11157e-10	-1.2535	4.72899e-05	-1.11157e-10	-1.2436
21429594	chr8:21429594:G:A	7.97967e-06	-1.16796	-0.0424991	4.93778e-05	-1.21629	0.015891
21430183	chr8:21430183:A:G	1.12749e-05	-1.11157e-10	-0.864782	6.76252e-05	-1.11157e-10	-0.885917
21430230	chr8:21430230:G:A	2.16162e-05	-1.11157e-10	-0.213917	0.000126598	-1.11157e-10	-0.258885
21430447	chr8:21430447:C:T	5.59906e-06	-1.56476	-3.15096e-10	3.59622e-05	-1.51743	-3.15096e-10
21430651	chr8:21430651:G:A	1.89233e-06	-1.34782	-1.30173	1.13887e-05	-1.36301	-1.30427
21430734	chr8:21430734:C:A	4.9033e-06	-1.00061	-0.696838	2.55571e-05	-1.1996	-0.659383
21430931	chr8:21430931:A:T	8.29054e-06	-1.06971	-0.102529	3.49585e-05	-1.23079	-0.314952
21431071	chr8:21431071:G:A	2.48865e-06	-1.09155	-1.28407	1.56339e-05	-1.07535	-1.27511
21431114	chr8:21431114:C:G	6.25956e-05	-1.11157e-10	0.849337	0.000428785	-1.11157e-10	0.961059
21431764	chr8:21431764:G:A	6.73669e-06	-1.37979	-3.15096e-10	4.10394e-05	-1.38537	-3.15096e-10
21431958	chr8:21431958:G:A	6.59713e-06	-1.40072	-3.15096e-10	3.63516e-05	-1.50666	-3.15096e-10
21432001	chr8:21432001:A:C	9.91068e-06	-0.726374	-0.267371	5.59613e-05	-0.798039	-0.277199
21432376	chr8:21432376:T:C	7.32962e-06	-1.11157e-10	-1.29543	4.50442e-05	-1.11157e-10	-1.29225
21432480	chr8:21432480:G:A	1.82749e-06	-1.47767	-1.20674	1.1311e-05	-1.47984	-1.19428
21432655	chr8:21432655:T:G	2.69295e-05	-0.697256	0.70312	9.61775e-05	-0.920443	0.386741
21432730	chr8:21432730:A:G	1.67129e-05	-1.24353	0.772349	7.74971e-05	-1.32821	0.578558
21432838	chr8:21432838:T:C	7.25144e-06	-0.996785	-0.309373	5.23054e-05	-0.928001	-0.214798
21432921	chr8:21432921:T:C	2.51938e-06	-1.08375	-1.27959	1.57891e-05	-1.07066	-1.26992
21433188	chr8:21433188:G:C	6.61911e-06	-1.52055	0.123154	3.77988e-05	-1.5316	0.0639822
21433491	chr8:21433491:C:T	7.56747e-06	-1.47812	0.214619	4.27781e-05	-1.49373	0.149859
21433725	chr8:21433725:A:C	1.60735e-05	-1.22215	0.71196	7.46323e-05	-1.30988	0.522554
21433811	chr8:21433811:G:A	1.35876e-05	-1.29123	0.613029	6.39355e-05	-1.3676	0.425573
21434152	chr8:21434152:C:T	7.52083e-06	-1.11157e-10	-1.26968	4.62898e-05	-1.11157e-10	-1.26498
21434722	chr8:21434722:G:A	3.02832e-06	-1.21816	-0.961196	1.88326e-05	-1.1821	-0.982208
21434902	chr8:21434902:C:T	3.4009e-05	-1.32051	1.55978	0.000213281	-1.26921	1.53192
21434964	chr8:21434964:T:C	2.9632e-06	-1.22345	-0.977635	1.84603e-05	-1.18597	-0.998301
21435694	chr8:21435694:A:G	1.33877e-05	-1.11157e-10	-0.693021	7.90575e-05	-1.11157e-10	-0.729723
21435703	chr8:21435703:G:A	5.68168e-06	-1.55011	-3.15096e-10	3.45714e-05	-1.55687	-3.15096e-10
21436037	chr8:21436037:A:G	3.3688e-06	-1.05001	-1.0228	2.35154e-05	-0.996482	-0.945761
21436357	chr8:21436357:C:T	3.27593e-06	-0.810616	-1.29014	1.83973e-05	-0.89138	-1.29632
21436459	chr8:21436459:T:G	3.43894e-06	-0.750411	-1.30178	1.74244e-05	-0.938141	-1.30388
21436888	chr8:21436888:A:G	3.34725e-06	-0.789399	-1.28982	1.87735e-05	-0.871337	-1.29611
21437291	chr8:21437291:G:A	3.35413e-06	-0.812158	-1.26501	1.87404e-05	-0.893267	-1.27595
21437723	chr8:21437723:A:C	5.60708e-06	-1.56333	-3.15096e-10	3.47927e-05	-1.55049	-3.15096e-10
21438129	chr8:21438129:G:A	3.9125e-06	-0.903923	-1.01926	1.97703e-05	-1.12317	-0.992544
21438282	chr8:21438282:C:A	1.95539e-06	-1.49284	-1.12393	1.21696e-05	-1.49438	-1.10658
21438651	chr8:21438651:A:C	8.86116e-06	-1.11157e-10	-1.10568	5.37531e-05	-1.11157e-10	-1.1155
21439214	chr8:21439214:G:A	3.90033e-06	-0.766472	-1.15982	2.18236e-05	-0.833149	-1.18376
21439215	chr8:21439215:A:T	3.92849e-06	-0.756982	-1.16212	2.19781e-05	-0.823995	-1.18585
21439333	chr8:21439333:C:T	2.43891e-06	-1.5599	-0.83591	1.47774e-05	-1.56545	-0.841355
21440078	chr8:21440078:G:A	7.75012e-06	-1.11157e-10	-1.23965	4.78402e-05	-1.11157e-10	-1.23203
21440134	chr8:21440134:T:C	3.78825e-06	-0.769959	-1.18549	2.11873e-05	-0.838671	-1.20783
21440512	chr8:21440512:C:T	1.03374e-05	-1.11157e-10	-0.951594	6.24223e-05	-1.11157e-10	-0.965976
21440891	chr8:21440891:A:G	5.59049e-06	-1.56629	-3.15096e-10	3.52748e-05	-1.53673	-3.15096e-10
21441024	chr8:21441024:T:C	2.54293e-06	-1.24549	-1.10855	1.61246e-05	-1.23834	-1.08121
21441316	chr8:21441316:G:A	4.07578e-06	-0.918049	-0.964246	1.92433e-05	-1.14155	-1.00118
21442285	chr8:21442285:T:C	3.14554e-06	-0.837335	-1.30404	1.92314e-05	-0.844207	-1.29915
21442316	chr8:21442316:A:G	2.93321e-06	-1.5187	-0.69256	1.90894e-05	-1.40252	-0.748245
21442369	chr8:21442369:G:A	2.44231e-06	-1.55952	-0.834891	1.4788e-05	-1.5656	-0.840479
21442504	chr8:21442504:T:C	6.27583e-06	-0.162039	-1.28861	3.59139e-05	-0.231715	-1.28706
21442606	chr8:21442606:G:C	5.62892e-06	-1.55944	-3.15096e-10	3.67314e-05	-1.49627	-3.15096e-10
21442765	chr8:21442765:A:G	8.20165e-06	-1.53666	0.353641	3.70629e-05	-1.56534	0.0780633
21442959	chr8:21442959:G:A	1.00786e-05	-1.11157e-10	-0.976944	6.08527e-05	-1.11157e-10	-0.991442
21443155	chr8:21443155:C:T	5.96106e-06	-1.50211	-3.15096e-10	3.58858e-05	-1.51956	-3.15096e-10
21443248	chr8:21443248:A:C	7.5307e-06	-1.11157e-10	-1.26837	4.64988e-05	-1.11157e-10	-1.26047
21443260	chr8:21443260:T:C	1.56687e-05	-1.11157e-10	-0.535692	9.78104e-05	-1.11157e-10	-0.516867
21443559	chr8:21443559:G:A	7.84039e-06	-1.11157e-10	-1.22807	4.8426e-05	-1.11157e-10	-1.21986
21443749	chr8:21443749:C:G	5.03661e-05	0.63196	-3.15096e-10	0.000338386	0.72429	-3.15096e-10
21444114	chr8:21444114:C:A	6.18241e-06	-0.164295	-1.30136	3.47411e-05	-0.249997	-1.30198
21444164	chr8:21444164:T:C	2.50304e-05	-0.0672681	-3.15096e-10	0.000173226	0.0546964	-3.15096e-10
21444392	chr8:21444392:G:A	7.51953e-06	-1.11157e-10	-1.26985	4.57596e-05	-1.11157e-10	-1.2765
21445422	chr8:21445422:GA:G	2.29286e-06	-1.56509	-0.892472	1.40252e-05	-1.56082	-0.898219
21445505	chr8:21445505:A:G	7.79082e-06	-1.53677	0.302358	3.50274e-05	-1.56592	0.0221517
21445800	chr8:21445800:G:A	2.32525e-06	-1.48325	-0.960276	1.58241e-05	-1.34045	-0.997917
21445849	chr8:21445849:G:A	1.02168e-05	-1.11157e-10	-0.963323	6.11223e-05	-1.11157e-10	-0.987021
21446131	chr8:21446131:G:C	1.00714e-05	-1.11157e-10	-0.977661	6.0848e-05	-1.11157e-10	-0.99152
21446634	chr8:21446634:C:T	5.65958e-06	-1.55401	-3.15096e-10	3.73101e-05	-1.48063	-3.15096e-10
21446763	chr8:21446763:T:G	7.26521e-06	-1.11157e-10	-1.30426	4.45243e-05	-1.11157e-10	-1.30386
21446896	chr8:21446896:T:A	2.14306e-05	-0.22254	-3.15096e-10	0.000146214	-0.114825	-3.15096e-10
21446966	chr8:21446966:CCTCTGCTG:C	5.6548e-06	-1.55485	-3.15096e-10	3.72238e-05	-1.48295	-3.15096e-10
21447598	chr8:21447598:AC:A	7.91412e-06	-1.11157e-10	-1.21871	4.80351e-05	-1.11157e-10	-1.22797
21447604	chr8:21447604:A:G	2.42247e-06	-1.55442	-0.848146	1.45752e-05	-1.56637	-0.854203
21448106	chr8:21448106:G:A	3.48804e-06	-0.760283	-1.27773	2.71238e-05	-0.502157	-1.29733
21448118	chr8:21448118:T:C	2.23622e-06	-1.56154	-0.92103	1.25511e-05	-1.51835	-1.05174
21448453	chr8:21448453:T:C	7.26513e-06	-1.11157e-10	-1.30427	4.45175e-05	-1.11157e-10	-1.30402
21448659	chr8:21448659:C:T	2.7577e-06	-1.19223	-1.08074	1.86492e-05	-1.01904	-1.15505
21449159	chr8:21449159:T:G	7.26516e-06	-1.11157e-10	-1.30427	4.45203e-05	-1.11157e-10	-1.30395
21449195	chr8:21449195:T:C	1.00306e-05	-1.11157e-10	-0.981717	6.07599e-05	-1.11157e-10	-0.992967
21449996	chr8:21449996:T:C	7.26603e-06	-1.11157e-10	-1.30415	4.45076e-05	-1.11157e-10	-1.30424
21450389	chr8:21450389:G:A	2.07181e-06	-1.5201	-1.03884	1.10295e-05	-1.56186	-1.13746
21450454	chr8:21450454:T:C	2.82634e-05	0.0542103	-3.15096e-10	0.000155919	-0.0505624	-3.15096e-10
21450469	chr8:21450469:C:T	2.9581e-06	-0.911152	-1.29166	1.82224e-05	-0.920588	-1.27666
21450540	chr8:21450540:C:A	7.31061e-06	-1.11157e-10	-1.29803	4.49124e-05	-1.11157e-10	-1.29518
21450565	chr8:21450565:G:A	7.32705e-06	-1.11157e-10	-1.29579	4.50328e-05	-1.11157e-10	-1.29251
21450568	chr8:21450568:T:C	5.1801e-06	-0.65833	-0.984204	2.52787e-05	-0.913974	-0.955963
21450679	chr8:21450679:GC:G	3.21109e-06	-0.818241	-1.30251	1.96596e-05	-0.826233	-1.2951
21450775	chr8:21450775:T:C	2.12354e-06	-1.5284	-1.00587	1.12957e-05	-1.56415	-1.11133
21450791	chr8:21450791:G:A	7.35699e-06	-1.11157e-10	-1.29171	4.52515e-05	-1.11157e-10	-1.28766
21450926	chr8:21450926:C:T	9.05394e-06	-1.11157e-10	-1.08416	5.47482e-05	-1.11157e-10	-1.09715
21450938	chr8:21450938:A:G	1.54474e-06	-1.56605	-1.28645	9.35815e-06	-1.56606	-1.29759
21450978	chr8:21450978:G:T	1.58109e-06	-1.56166	-1.26759	9.51197e-06	-1.56421	-1.28314
21451146	chr8:21451146:G:C	1.57015e-06	-1.55856	-1.27763	9.45181e-06	-1.56314	-1.29055
21451604	chr8:21451604:A:G	1.54667e-06	-1.56236	-1.28889	9.3535e-06	-1.5659	-1.29825
21451637	chr8:21451637:C:T	7.84014e-06	-1.11157e-10	-1.2281	4.77495e-05	-1.11157e-10	-1.23393
21451647	chr8:21451647:T:C	5.65987e-06	-1.55396	-3.15096e-10	3.73172e-05	-1.48044	-3.15096e-10
21451721	chr8:21451721:G:A	1.81397e-06	-1.53169	-1.16015	1.05076e-05	-1.55522	-1.19258
21451842	chr8:21451842:G:C	1.11687e-05	-1.11157e-10	-0.874246	6.91433e-05	-1.11157e-10	-0.863717
21452211	chr8:21452211:T:C	7.40222e-06	-1.11157e-10	-1.28558	4.55607e-05	-1.11157e-10	-1.28085
21452834	chr8:21452834:A:G	7.70528e-06	-1.24545	-3.15096e-10	5.01365e-05	-1.18515	-3.15096e-10
21452989	chr8:21452989:G:A	7.48505e-06	-1.11157e-10	-1.27445	4.568e-05	-1.11157e-10	-1.27824
21453167	chr8:21453167:G:C	1.87549e-06	-1.53447	-1.12401	1.02897e-05	-1.56541	-1.20334
21453208	chr8:21453208:T:C	1.78392e-06	-1.53461	-1.17393	9.92166e-06	-1.56545	-1.23973
21453262	chr8:21453262:T:C	2.17611e-06	-1.31579	-1.19403	1.32936e-05	-1.36284	-1.14978
21453804	chr8:21453804:C:A	1.66477e-06	-1.4738	-1.30387	9.81531e-06	-1.51995	-1.29601
21453853	chr8:21453853:G:A	5.03372e-06	-0.859268	-0.81193	3.39634e-05	-0.810588	-0.764026
21454047	chr8:21454047:T:C	1.59098e-06	-1.5663	-1.25671	9.53935e-06	-1.56626	-1.27821
21454237	chr8:21454237:A:G	5.54238e-06	-0.35346	-1.22147	2.51492e-05	-0.647022	-1.22805
21454316	chr8:21454316:A:G	2.21155e-06	-1.19219	-1.30147	1.21539e-05	-1.29912	-1.30313
21454333	chr8:21454333:T:G	7.27921e-06	-1.11157e-10	-1.30234	4.45256e-05	-1.11157e-10	-1.30383
21454337	chr8:21454337:A:G	3.25985e-06	-0.989757	-1.11592	1.67574e-05	-1.19019	-1.09087
21454404	chr8:21454404:G:A	2.00863e-05	-0.287318	-3.15096e-10	0.000130247	-0.230465	-3.15096e-10
21454525	chr8:21454525:T:C	1.55042e-06	-1.5538	-1.29503	9.29678e-06	-1.56608	-1.30415
21454649	chr8:21454649:C:T	2.41508e-06	-1.56005	-0.845573	1.54499e-05	-1.5561	-0.806189
21454727	chr8:21454727:C:T	2.18394e-06	-1.55801	-0.948215	1.32134e-05	-1.56601	-0.952659
21454876	chr8:21454876:C:T	2.3789e-05	-1.11157e-10	-0.118134	0.000143023	-1.11157e-10	-0.136892
21454878	chr8:21454878:A:G	5.32046e-06	-0.324307	-1.29149	2.32661e-05	-0.66655	-1.28635
21454944	chr8:21454944:T:C	1.74731e-06	-1.5395	-1.18978	9.77002e-06	-1.56608	-1.2545
21455189	chr8:21455189:T:G	2.24924e-06	-1.2442	-1.23257	1.34981e-05	-1.30128	-1.19607
21455310	chr8:21455310:C:T	2.13371e-06	-1.56434	-0.965157	1.3047e-05	-1.56207	-0.969267
21455340	chr8:21455340:G:A	1.88352e-06	-1.37788	-1.27633	1.09424e-05	-1.40949	-1.29776
21455518	chr8:21455518:G:A	4.54367e-05	0.528963	-3.15096e-10	0.000247438	0.411262	-3.15096e-10
21455721	chr8:21455721:T:C	2.36067e-05	-0.125826	-3.15096e-10	0.000153435	-0.0666215	-3.15096e-10
21455735	chr8:21455735:C:T	2.56934e-06	-1.04174	-1.30197	1.56263e-05	-1.05567	-1.29527
21455766	chr8:21455766:G:C	5.63681e-06	-1.55804	-3.15096e-10	3.69065e-05	-1.49151	-3.15096e-10
21455772	chr8:21455772:G:C	2.13224e-06	-1.56597	-0.964218	1.31103e-05	-1.55821	-0.968295
21455781	chr8:21455781:A:G	3.24151e-06	-0.809179	-1.30214	2.00244e-05	-0.800557	-1.30239
21456293	chr8:21456293:G:A	1.54192e-06	-1.56412	-1.29021	9.91954e-06	-1.51375	-1.29164
21456540	chr8:21456540:G:T	1.0925e-05	-1.11157e-10	-0.896306	6.6042e-05	-1.11157e-10	-0.909607
21456823	chr8:21456823:C:A	1.53296e-06	-1.56624	-1.29392	9.73701e-06	-1.52875	-1.29521
21456864	chr8:21456864:T:C	1.53441e-06	-1.56183	-1.29738	9.94642e-06	-1.50421	-1.29848
21456866	chr8:21456866:C:T	2.77454e-06	-0.967996	-1.29888	1.69329e-05	-0.981073	-1.28957
21457204	chr8:21457204:G:A	1.64172e-06	-1.50945	-1.28216	9.39982e-06	-1.55807	-1.30114
21457248	chr8:21457248:A:G	7.55326e-06	-1.11157e-10	-1.26538	4.54605e-05	-1.11157e-10	-1.28305
21457392	chr8:21457392:A:C	4.71813e-06	-0.569037	-1.16691	2.73448e-05	-0.656164	-1.13521
21457411	chr8:21457411:G:A	1.68485e-06	-1.48963	-1.27605	9.50187e-06	-1.54976	-1.29865
21457471	chr8:21457471:T:C	8.02492e-06	-1.11157e-10	-1.20481	4.83974e-05	-1.11157e-10	-1.22045
21457490	chr8:21457490:C:T	7.26978e-06	-1.11157e-10	-1.30363	4.46485e-05	-1.11157e-10	-1.30108
21457505	chr8:21457505:G:C	0.00215632	4.3888	-3.15096e-10	0.0160273	4.58215	-3.15096e-10
21457745	chr8:21457745:A:G	1.43869e-05	-0.621041	-3.15096e-10	9.51858e-05	-0.544067	-3.15096e-10
21458161	chr8:21458161:A:G	1.11127e-05	-1.11157e-10	-0.879267	6.71583e-05	-1.11157e-10	-0.892846
21458298	chr8:21458298:G:A	3.11987e-06	-0.873018	-1.27655	1.48777e-05	-1.1229	-1.27713
21458511	chr8:21458511:G:A	5.86233e-06	-1.51881	-3.15096e-10	4.01794e-05	-1.40654	-3.15096e-10
21458585	chr8:21458585:G:A	7.54624e-06	-1.11157e-10	-1.26631	4.65512e-05	-1.11157e-10	-1.25934
21458737	chr8:21458737:C:T	3.98817e-06	-0.913985	-0.990041	2.68279e-05	-0.865821	-0.944634
21458998	chr8:21458998:T:C	5.59998e-06	-1.5646	-3.15096e-10	3.60174e-05	-1.51589	-3.15096e-10
21459249	chr8:21459249:A:G	7.35234e-06	-1.11157e-10	-1.29234	4.51438e-05	-1.11157e-10	-1.29005
21459287	chr8:21459287:A:C	9.28802e-06	-1.11157e-10	-1.05863	5.77097e-05	-1.11157e-10	-1.04447
21460009	chr8:21460009:C:T	3.89548e-06	-0.905473	-1.02207	2.61762e-05	-0.856476	-0.978572
21460354	chr8:21460354:T:C	3.78171e-06	-1.56562	-0.391566	1.84552e-05	-1.53522	-0.649335
21460694	chr8:21460694:C:T	1.14008e-05	-1.11157e-10	-0.853673	7.17082e-05	-1.11157e-10	-0.827293
21460876	chr8:21460876:C:T	2.40648e-06	-1.12171	-1.28748	1.37675e-05	-1.20329	-1.2743
21461565	chr8:21461565:C:T	1.48715e-05	-1.11157e-10	-0.587908	8.89828e-05	-1.11157e-10	-0.611455
21461743	chr8:21461743:G:A	4.56845e-06	-1.55516	-0.213028	2.23061e-05	-1.50191	-0.493128
21462044	chr8:21462044:C:T	1.09369e-05	-1.11157e-10	-0.895214	6.87033e-05	-1.11157e-10	-0.870101
21462448	chr8:21462448:G:A	1.91612e-05	-1.11157e-10	-0.33447	0.000128184	-1.11157e-10	-0.24643
21462488	chr8:21462488:A:G	5.62195e-06	-1.56068	-3.15096e-10	3.43874e-05	-1.56221	-3.15096e-10
21463003	chr8:21463003:A:C	3.36405e-06	-1.01093	-1.06328	2.45882e-05	-0.715024	-1.18261
21463271	chr8:21463271:A:AG	1.10261e-05	-1.11157e-10	-0.887089	6.92933e-05	-1.11157e-10	-0.86155
21463289	chr8:21463289:C:G	7.29805e-06	-1.11157e-10	-1.29975	4.47716e-05	-1.11157e-10	-1.29832
21463355	chr8:21463355:G:A	5.2371e-06	-0.751683	-0.879907	2.9545e-05	-0.75292	-0.961062
21463363	chr8:21463363:C:T	1.02091e-05	-1.11157e-10	-0.964076	6.32412e-05	-1.11157e-10	-0.952942
21463366	chr8:21463366:G:A	9.86045e-06	-1.11157e-10	-0.998826	6.16705e-05	-1.11157e-10	-0.978093
21463493	chr8:21463493:C:T	3.44349e-06	-0.932015	-1.11886	2.31972e-05	-0.873451	-1.08241
21464095	chr8:21464095:C:T	9.1309e-06	-1.11157e-10	-1.07569	5.54402e-05	-1.11157e-10	-1.08459
21464338	chr8:21464338:A:G	7.3732e-06	-1.11157e-10	-1.28951	4.49678e-05	-1.11157e-10	-1.29395
21465228	chr8:21465228:A:G	5.17269e-06	-1.41194	-0.232029	2.50352e-05	-1.50505	-0.374565
21465231	chr8:21465231:T:C	8.50841e-06	-1.11157e-10	-1.1463	5.18438e-05	-1.11157e-10	-1.15166
21465398	chr8:21465398:T:C	1.22939e-05	-1.11157e-10	-0.778256	7.34188e-05	-1.11157e-10	-0.803717
21465539	chr8:21465539:A:G	7.98844e-06	-1.11157e-10	-1.20936	4.99852e-05	-1.11157e-10	-1.18817
21465569	chr8:21465569:C:T	1.01111e-05	-1.11157e-10	-0.973727	6.11456e-05	-1.11157e-10	-0.986639
21465627	chr8:21465627:T:C	1.11951e-05	-1.11157e-10	-0.871879	6.76577e-05	-1.11157e-10	-0.885437
21465698	chr8:21465698:G:A	1.09009e-05	-1.11157e-10	-0.898517	6.9382e-05	-1.11157e-10	-0.86027
21466014	chr8:21466014:C:G	7.68064e-06	-1.11157e-10	-1.24865	4.67889e-05	-1.11157e-10	-1.25425
21466183	chr8:21466183:A:C	1.61783e-05	-0.379107	-0.124578	8.3403e-05	-0.517284	-0.15893
21466504	chr8:21466504:A:C	7.91401e-06	-1.11157e-10	-1.21872	4.94684e-05	-1.11157e-10	-1.19856
21466575	chr8:21466575:C:T	5.80812e-06	-0.272115	-1.25599	3.88979e-05	-0.210075	-1.22888
21466611	chr8:21466611:T:C	7.87041e-06	-1.11157e-10	-1.22425	4.91606e-05	-1.11157e-10	-1.20481
21467248	chr8:21467248:G:A	7.36165e-06	-1.11157e-10	-1.29107	4.54562e-05	-1.11157e-10	-1.28315
21467300	chr8:21467300:G:A	3.49079e-06	-0.783308	-1.25392	2.64138e-05	-0.556636	-1.26938
21467309	chr8:21467309:A:T	8.07014e-06	-1.11157e-10	-1.19919	5.04784e-05	-1.11157e-10	-1.17835
21467351	chr8:21467351:G:C	8.25758e-06	-1.11157e-10	-1.17623	5.1372e-05	-1.11157e-10	-1.16081
21467529	chr8:21467529:A:G	1.91531e-05	-0.989897	0.655004	6.79815e-05	-1.17577	0.295109
21467690	chr8:21467690:G:A	2.87566e-06	-0.944723	-1.28635	1.72703e-05	-0.955787	-1.29513
21467752	chr8:21467752:G:A	1.81434e-05	-1.11157e-10	-0.389053	0.000107309	-1.11157e-10	-0.424186
21467861	chr8:21467861:A:G	7.951e-06	-1.11157e-10	-1.21406	4.9662e-05	-1.11157e-10	-1.19466
21468083	chr8:21468083:G:A	7.49495e-06	-1.11157e-10	-1.27313	4.57462e-05	-1.11157e-10	-1.27679
21468190	chr8:21468190:C:G	7.26556e-06	-1.11157e-10	-1.30421	4.45064e-05	-1.11157e-10	-1.30427
21468777	chr8:21468777:G:A	2.86247e-06	-0.958219	-1.27745	2.19933e-05	-0.751434	-1.25772
21468862	chr8:21468862:G:A	1.45635e-05	-1.33778	0.728946	5.56213e-05	-1.44493	0.363597
21468868	chr8:21468868:G:A	2.7481e-06	-0.975234	-1.30121	2.08517e-05	-0.770538	-1.29193
21468993	chr8:21468993:C:T	7.41423e-06	-1.11157e-10	-1.28396	4.56437e-05	-1.11157e-10	-1.27903
21469178	chr8:21469178:A:T	7.17328e-06	-0.255923	-1.06107	4.73792e-05	-0.192655	-1.04906
21469226	chr8:21469226:G:A	3.06615e-06	-0.959116	-1.20782	1.81795e-05	-0.969304	-1.2303
21469367	chr8:21469367:C:T	2.88633e-06	-0.978223	-1.24915	1.72203e-05	-0.987782	-1.26603
21469578	chr8:21469578:A:G	9.35701e-06	-1.11157e-10	-1.05123	5.82205e-05	-1.11157e-10	-1.03566
21469659	chr8:21469659:T:A	7.68697e-06	-1.11157e-10	-1.24783	4.75687e-05	-1.11157e-10	-1.23772
21469836	chr8:21469836:T:A	7.77739e-06	-1.41013	0.173996	4.07936e-05	-1.44602	0.0546498
21469927	chr8:21469927:G:A	3.98148e-06	-0.770489	-1.13521	2.33744e-05	-0.783238	-1.16502
21470390	chr8:21470390:T:G	1.84169e-05	-1.51328	1.13919	0.000113515	-1.50134	1.13337
21471115	chr8:21471115:A:C	1.43765e-05	-1.37341	0.751646	5.63197e-05	-1.46998	0.401124
21471177	chr8:21471177:G:A	5.50168e-06	-1.52259	-0.0597109	2.49464e-05	-1.56255	-0.320613
21471452	chr8:21471452:C:A	7.28821e-06	-1.11157e-10	-1.3011	4.47312e-05	-1.11157e-10	-1.29923
21471895	chr8:21471895:A:T	7.29385e-06	-1.11157e-10	-1.30033	4.45343e-05	-1.11157e-10	-1.30364
21472745	chr8:21472745:A:G	8.25376e-06	-1.17669	-3.15096e-10	5.45537e-05	-1.10071	-3.15096e-10
21472820	chr8:21472820:G:A	7.53786e-06	-1.11157e-10	-1.26742	4.60125e-05	-1.11157e-10	-1.27099
21473121	chr8:21473121:T:C	1.1966e-05	-0.805291	-3.15096e-10	8.0617e-05	-0.710189	-3.15096e-10
21473136	chr8:21473136:G:C	6.04478e-06	-0.30996	-1.1782	4.14403e-05	-0.204096	-1.17155
21473199	chr8:21473199:A:T	2.03583e-06	-1.46006	-1.1164	1.29817e-05	-1.40043	-1.13593
21473787	chr8:21473787:G:A	7.27334e-06	-1.11157e-10	-1.30314	4.46371e-05	-1.11157e-10	-1.30133
21474006	chr8:21474006:T:C	6.7329e-06	-0.202618	-1.17773	4.60811e-05	-0.0972634	-1.17223
21474350	chr8:21474350:C:G	4.12086e-06	-1.2516	-0.619699	2.48765e-05	-1.27795	-0.608025
21474516	chr8:21474516:C:A	7.34486e-06	-1.11157e-10	-1.29336	4.51634e-05	-1.11157e-10	-1.28961
21474691	chr8:21474691:A:T	8.62199e-06	-1.11157e-10	-1.13304	5.35762e-05	-1.11157e-10	-1.11879
21474734	chr8:21474734:G:A	6.42984e-06	-1.42641	-3.15096e-10	3.8855e-05	-1.44006	-3.15096e-10
21474760	chr8:21474760:C:T	5.59033e-06	-1.56632	-3.15096e-10	3.42699e-05	-1.56563	-3.15096e-10
21474772	chr8:21474772:G:A	1.4675e-05	-0.601216	-3.15096e-10	9.99891e-05	-0.494836	-3.15096e-10
21475567	chr8:21475567:G:A	7.19219e-06	-0.135795	-1.17857	4.9367e-05	-0.0272704	-1.17335
21475948	chr8:21475948:G:A	8.76388e-06	-1.11157e-10	-1.11672	5.30205e-05	-1.11157e-10	-1.12922
21475963	chr8:21475963:G:A	7.33515e-06	-1.11157e-10	-1.29468	4.51364e-05	-1.11157e-10	-1.29021
21476076	chr8:21476076:G:C	8.72007e-06	-1.11157e-10	-1.12173	5.42157e-05	-1.11157e-10	-1.10693
21476089	chr8:21476089:A:G	8.76113e-06	-1.11157e-10	-1.11703	5.44952e-05	-1.11157e-10	-1.10179
21476181	chr8:21476181:G:C	1.00328e-05	-1.11157e-10	-0.981497	6.26798e-05	-1.11157e-10	-0.961858
21476370	chr8:21476370:A:T	2.10191e-05	-0.241925	-3.15096e-10	0.000142576	-0.14002	-3.15096e-10
21477139	chr8:21477139:C:T	9.01305e-06	-1.11157e-10	-1.08868	5.43422e-05	-1.11157e-10	-1.1046
21477172	chr8:21477172:G:A	8.38293e-06	-1.11157e-10	-1.16116	5.18736e-05	-1.11157e-10	-1.15109
21477371	chr8:21477371:T:C	8.25379e-06	-1.42369	0.247005	5.41243e-05	-1.44492	0.336302
21477445	chr8:21477445:C:T	8.74889e-06	-1.11157e-10	-1.11843	5.32434e-05	-1.11157e-10	-1.12502
21477687	chr8:21477687:G:A	6.13396e-06	-1.47352	-3.15096e-10	3.72382e-05	-1.48256	-3.15096e-10
21477735	chr8:21477735:T:C	7.3206e-06	-1.11157e-10	-1.29667	4.5061e-05	-1.11157e-10	-1.29188
21477916	chr8:21477916:T:C	7.2759e-06	-1.11157e-10	-1.30279	4.46035e-05	-1.11157e-10	-1.30209
21478106	chr8:21478106:T:A	5.59511e-06	-1.51252	-0.0529483	3.19539e-05	-1.49596	-0.139641
21478340	chr8:21478340:A:G	8.95715e-06	-0.0380772	-1.05683	5.58958e-05	0.0198419	-1.09625
21478352	chr8:21478352:G:A	9.17487e-06	-1.11157e-10	-1.07089	5.71221e-05	-1.11157e-10	-1.05471
21478974	chr8:21478974:T:G	7.92876e-06	-1.11157e-10	-1.21686	4.92869e-05	-1.11157e-10	-1.20224
21479391	chr8:21479391:A:C	2.18812e-06	-1.55903	-0.945288	1.5005e-05	-1.53953	-0.851981
21479516	chr8:21479516:A:T	3.19289e-06	-1.19705	-0.929383	1.8557e-05	-1.22861	-0.950441
21480031	chr8:21480031:C:A	9.36631e-06	-1.11157e-10	-1.05024	5.4803e-05	-1.11157e-10	-1.09615
21480040	chr8:21480040:C:A	7.74878e-06	-1.11157e-10	-1.23982	4.80331e-05	-1.11157e-10	-1.22801
21480132	chr8:21480132:T:C	7.28229e-06	-1.11157e-10	-1.30191	4.45122e-05	-1.11157e-10	-1.30414
21480254	chr8:21480254:G:A	9.15002e-06	-1.11157e-10	-1.0736	5.36843e-05	-1.11157e-10	-1.11678
21480336	chr8:21480336:C:T	8.20166e-06	-1.11157e-10	-1.18302	5.07163e-05	-1.11157e-10	-1.17365
21480419	chr8:21480419:T:C	7.46424e-06	-1.11157e-10	-1.27723	4.5424e-05	-1.11157e-10	-1.28386
21480442	chr8:21480442:A:G	9.62726e-06	-1.11157e-10	-1.02276	5.61777e-05	-1.11157e-10	-1.07138
21480824	chr8:21480824:C:A	1.63004e-06	-1.53421	-1.26454	9.9188e-06	-1.54197	-1.2635
21481112	chr8:21481112:T:A	7.45527e-06	-1.11157e-10	-1.27844	4.53526e-05	-1.11157e-10	-1.28543
21481122	chr8:21481122:A:T	8.44921e-06	-1.11157e-10	-1.15329	4.97611e-05	-1.11157e-10	-1.19266
21481132	chr8:21481132:A:C	7.49069e-06	-1.11157e-10	-1.2737	4.55519e-05	-1.11157e-10	-1.28105
21481831	chr8:21481831:C:G	4.2204e-06	-1.2666	-0.580826	2.22567e-05	-1.34746	-0.649798
21482127	chr8:21482127:T:A	6.70458e-06	-0.102994	-1.28157	4.59875e-05	0.00774034	-1.27927
21482174	chr8:21482174:T:G	1.00451e-05	-1.21041	0.230136	6.51327e-05	-1.2391	0.315624
21482183	chr8:21482183:A:G	5.79053e-06	-1.53113	-3.15096e-10	3.59582e-05	-1.51754	-3.15096e-10
21482337	chr8:21482337:C:T	2.98723e-06	-1.19833	-0.994678	1.85404e-05	-1.23868	-0.941268
21482567	chr8:21482567:T:C	9.16399e-06	0.213904	-1.28598	6.27303e-05	0.323239	-1.28429
21482703	chr8:21482703:AC:A	7.65398e-06	-1.11157e-10	-1.25213	4.63892e-05	-1.11157e-10	-1.26283
21482708	chr8:21482708:G:A	7.28666e-06	-1.30131	-3.15096e-10	4.35899e-05	-1.32507	-3.15096e-10
21482789	chr8:21482789:G:C	7.26696e-06	-1.11157e-10	-1.30402	4.45321e-05	-1.11157e-10	-1.30369
21483014	chr8:21483014:A:T	4.03307e-06	-1.26765	-0.625183	2.25103e-05	-1.26294	-0.722981
21483168	chr8:21483168:C:T	9.82114e-06	0.231288	-1.23411	6.84383e-05	0.355927	-1.22989
21483223	chr8:21483223:C:G	7.43664e-06	-1.11157e-10	-1.28094	4.5132e-05	-1.11157e-10	-1.29031
21483421	chr8:21483421:T:G	6.15912e-06	-1.46942	-3.15096e-10	3.73848e-05	-1.47863	-3.15096e-10
21484233	chr8:21484233:T:C	4.84964e-06	-0.720083	-0.988372	3.24308e-05	-0.666609	-0.954179
21484244	chr8:21484244:T:C	8.29163e-06	-1.11157e-10	-1.17211	5.10592e-05	-1.11157e-10	-1.16691
21484356	chr8:21484356:C:T	6.86378e-06	-0.0777745	-1.28332	4.72468e-05	0.036515	-1.28103
21484413	chr8:21484413:G:A	3.47816e-06	-1.32704	-0.713819	1.85463e-05	-1.40465	-0.774981
21484848	chr8:21484848:T:G	9.27708e-06	-1.11157e-10	-1.05981	5.39959e-05	-1.11157e-10	-1.11099
21484877	chr8:21484877:G:A	9.58206e-06	-1.11157e-10	-1.02747	5.9757e-05	-1.11157e-10	-1.00961
21484890	chr8:21484890:A:G	8.83299e-06	-1.11157e-10	-1.10886	5.37477e-05	-1.11157e-10	-1.1156
21484978	chr8:21484978:G:A	7.33345e-06	-1.11157e-10	-1.29491	4.48289e-05	-1.11157e-10	-1.29704
21485039	chr8:21485039:G:A	9.76896e-06	-1.11157e-10	-1.00815	5.64852e-05	-1.11157e-10	-1.06592
21485908	chr8:21485908:G:A	8.73678e-06	-1.11157e-10	-1.11982	5.43373e-05	-1.11157e-10	-1.10469
21486035	chr8:21486035:A:G	8.66715e-06	-1.11157e-10	-1.12782	5.28494e-05	-1.11157e-10	-1.13245
21486108	chr8:21486108:G:C	8.15642e-06	-1.11157e-10	-1.18855	5.04092e-05	-1.11157e-10	-1.17973
21486196	chr8:21486196:A:T	1.78001e-05	-0.408155	-3.15096e-10	9.94183e-05	-0.500562	-3.15096e-10
21486435	chr8:21486435:T:C	5.60848e-06	-1.56308	-3.15096e-10	3.43814e-05	-1.56238	-3.15096e-10
21486496	chr8:21486496:C:A	7.4213e-06	-1.11157e-10	-1.283	4.57457e-05	-1.11157e-10	-1.2768
21486527	chr8:21486527:A:G	4.92932e-06	-0.472499	-1.21966	3.19557e-05	-0.404508	-1.23104
21486837	chr8:21486837:G:A	7.2867e-06	-1.11157e-10	-1.30131	4.46825e-05	-1.11157e-10	-1.30032
21486942	chr8:21486942:A:G	1.28149e-05	-1.11157e-10	-0.736753	7.22236e-05	-1.11157e-10	-0.820131
21487344	chr8:21487344:G:C	8.49869e-06	-1.11157e-10	-1.14745	5.05377e-05	-1.11157e-10	-1.17718
21487442	chr8:21487442:T:TA	2.27731e-06	-1.54667	-0.917698	1.46221e-05	-1.53543	-0.88193
21487590	chr8:21487590:C:T	3.35628e-06	-1.03819	-1.03834	2.13518e-05	-0.934892	-1.10387
21487800	chr8:21487800:T:G	7.2707e-06	-1.11157e-10	-1.30351	4.46458e-05	-1.11157e-10	-1.30114
21487900	chr8:21487900:G:A	4.00496e-06	-1.55639	-0.343438	2.64478e-05	-1.53513	-0.289593
21487922	chr8:21487922:G:C	8.16571e-06	-1.11157e-10	-1.18741	5.04719e-05	-1.11157e-10	-1.17848
21487935	chr8:21487935:A:C	5.85432e-06	-1.52018	-3.15096e-10	3.5887e-05	-1.51952	-3.15096e-10
21487939	chr8:21487939:T:A	8.16313e-06	-1.11157e-10	-1.18773	5.04551e-05	-1.11157e-10	-1.17882
21488145	chr8:21488145:T:C	9.6295e-06	-1.11157e-10	-1.02253	5.71812e-05	-1.11157e-10	-1.05367
21488188	chr8:21488188:C:T	7.48404e-06	-1.11157e-10	-1.27458	4.60006e-05	-1.11157e-10	-1.27124
21488536	chr8:21488536:G:A	8.16946e-06	-1.11157e-10	-1.18696	5.05089e-05	-1.11157e-10	-1.17775
21489035	chr8:21489035:T:C	3.22937e-06	-0.975715	-1.13936	2.16533e-05	-0.91648	-1.10826
21489294	chr8:21489294:A:G	1.04285e-05	-1.11157e-10	-0.942819	6.31754e-05	-1.11157e-10	-0.953983
21489416	chr8:21489416:C:T	3.35885e-05	-1.11157e-10	0.226826	0.000210758	-1.11157e-10	0.250814
21489654	chr8:21489654:C:T	7.66939e-06	-1.11157e-10	-1.25012	4.68414e-05	-1.11157e-10	-1.25313
21489704	chr8:21489704:A:G	7.69106e-06	-1.11157e-10	-1.2473	4.67503e-05	-1.11157e-10	-1.25508
21490482	chr8:21490482:A:T	2.66889e-06	-1.00605	-1.29965	1.73492e-05	-0.950074	-1.29628
21490613	chr8:21490613:A:G	7.4153e-06	-1.11157e-10	-1.28381	4.56538e-05	-1.11157e-10	-1.27881
21490646	chr8:21490646:T:C	8.4779e-06	-1.14989	-3.15096e-10	5.38757e-05	-1.11322	-3.15096e-10
21490841	chr8:21490841:T:C	1.63256e-06	-1.5629	-1.23432	9.68863e-06	-1.56386	-1.26508
21490914	chr8:21490914:T:C	2.04168e-06	-1.53576	-1.03783	1.18645e-05	-1.55013	-1.07622
21491000	chr8:21491000:T:C	4.18193e-06	-1.56555	-0.291038	2.42001e-05	-1.56517	-0.348374
21491567	chr8:21491567:T:C	7.39946e-06	-1.11157e-10	-1.28595	4.5573e-05	-1.11157e-10	-1.28058
21491582	chr8:21491582:GC:G	1.96344e-06	-1.36666	-1.246	1.34799e-05	-1.2894	-1.2093
21491589	chr8:21491589:C:T	4.63002e-06	-1.56552	-0.189275	2.27923e-05	-1.56504	-0.40844
21491620	chr8:21491620:T:C	1.52578e-06	-1.56554	-1.29931	9.39121e-06	-1.56551	-1.29461
21491711	chr8:21491711:C:T	2.91521e-06	-1.11493	-1.10248	1.79705e-05	-1.13848	-1.07269
21491855	chr8:21491855:A:T	8.64202e-06	-1.11157e-10	-1.13072	5.26491e-05	-1.11157e-10	-1.13625
21491937	chr8:21491937:G:A	7.46883e-06	-1.11157e-10	-1.27662	4.595e-05	-1.11157e-10	-1.27234
21492810	chr8:21492810:T:C	7.77128e-06	-1.11157e-10	-1.23692	4.67776e-05	-1.11157e-10	-1.25449
21492850	chr8:21492850:C:A	2.10162e-06	-1.48548	-1.05917	1.38531e-05	-1.43551	-1.03588
21493146	chr8:21493146:T:A	2.46216e-06	-1.43879	-0.94753	1.52538e-05	-1.3808	-0.994266
21493707	chr8:21493707:T:C	7.33453e-06	-1.11157e-10	-1.29477	4.48224e-05	-1.11157e-10	-1.29719
21494266	chr8:21494266:T:C	7.31437e-06	-1.11157e-10	-1.29752	4.49593e-05	-1.11157e-10	-1.29414
21494441	chr8:21494441:T:C	8.76955e-06	-1.11157e-10	-1.11607	5.32644e-05	-1.11157e-10	-1.12463
21494527	chr8:21494527:C:T	2.32493e-06	-1.56546	-0.878206	1.3957e-05	-1.56633	-0.897587
21494647	chr8:21494647:G:T	9.61858e-06	-1.02366	-3.15096e-10	6.43153e-05	-0.936101	-3.15096e-10
21494687	chr8:21494687:A:G	2.19737e-06	-1.56621	-0.933886	1.27578e-05	-1.5662	-0.987559
21494779	chr8:21494779:C:T	1.76513e-05	-1.11157e-10	-0.41655	0.000110993	-1.11157e-10	-0.390429
21494791	chr8:21494791:G:A	2.56227e-06	-1.56621	-0.780259	1.4167e-05	-1.56095	-0.888029
21495252	chr8:21495252:G:A	1.10669e-05	-1.11157e-10	-0.8834	6.98709e-05	-1.11157e-10	-0.853249
21495358	chr8:21495358:C:G	2.84258e-06	-1.56613	-0.676513	1.63414e-05	-1.55571	-0.750491
21495547	chr8:21495547:G:C	1.01958e-05	-1.11157e-10	-0.965379	6.20582e-05	-1.11157e-10	-0.971825
21495965	chr8:21495965:C:T	2.75195e-06	-1.55128	-0.723768	1.70841e-05	-1.53261	-0.72914
21496000	chr8:21496000:T:C	4.8743e-06	-1.56522	-0.138156	3.00334e-05	-1.5657	-0.131889
21496479	chr8:21496479:C:A	1.17633e-05	-1.11157e-10	-0.822371	7.56044e-05	-1.11157e-10	-0.774383
21496584	chr8:21496584:G:A	2.00963e-06	-1.4806	-1.10881	1.36132e-05	-1.43426	-1.0546
21496793	chr8:21496793:T:C	1.01235e-05	-1.11157e-10	-0.972499	6.46836e-05	-1.11157e-10	-0.93039
21497106	chr8:21497106:T:C	2.4858e-06	-1.52185	-0.854911	1.56316e-05	-1.52303	-0.827569
21497249	chr8:21497249:G:A	1.4392e-05	-0.620682	-3.15096e-10	8.42402e-05	-0.666226	-3.15096e-10
21497678	chr8:21497678:G:A	9.90822e-06	-0.993993	-3.15096e-10	6.6633e-05	-0.900698	-3.15096e-10
21498286	chr8:21498286:C:A	7.35528e-06	-1.11157e-10	-1.29194	4.49335e-05	-1.11157e-10	-1.29471
21498311	chr8:21498311:G:A	7.57906e-06	-1.11157e-10	-1.26197	4.67921e-05	-1.11157e-10	-1.25418
21498711	chr8:21498711:T:C	1.11976e-05	-1.11157e-10	-0.871657	6.63676e-05	-1.11157e-10	-0.904688
21499027	chr8:21499027:G:GATT	1.17418e-05	-0.824207	-3.15096e-10	7.03398e-05	-0.84656	-3.15096e-10
21499089	chr8:21499089:T:C	1.67993e-06	-1.56439	-1.20422	1.00477e-05	-1.56522	-1.22733
21499115	chr8:21499115:G:C	8.17281e-06	-1.11157e-10	-1.18655	4.97044e-05	-1.11157e-10	-1.1938
21499990	chr8:21499990:T:C	1.92976e-05	-1.11157e-10	-0.32738	0.000117252	-1.11157e-10	-0.335576
21500382	chr8:21500382:G:A	6.25212e-06	-1.47382	0.0193874	3.64204e-05	-1.47036	-0.0344137
21500446	chr8:21500446:A:T	7.48049e-06	-1.11157e-10	-1.27506	4.55254e-05	-1.11157e-10	-1.28163
21500471	chr8:21500471:C:T	1.07578e-05	-1.11157e-10	-0.911726	6.91396e-05	-1.11157e-10	-0.86377
21500557	chr8:21500557:A:G	3.39252e-05	-1.55715	1.79395	0.000243251	-1.53877	1.93296
21500684	chr8:21500684:G:T	1.63741e-06	-1.49947	-1.29477	9.82278e-06	-1.51385	-1.30134
21500703	chr8:21500703:G:C	1.81236e-05	-1.11157e-10	-0.390141	0.000119671	-1.11157e-10	-0.315154
21500864	chr8:21500864:G:A	8.94125e-06	-1.11157e-10	-1.09668	5.59568e-05	-1.11157e-10	-1.07532
21501302	chr8:21501302:G:T	7.51855e-06	-1.11157e-10	-1.26999	4.5832e-05	-1.11157e-10	-1.27492
21501670	chr8:21501670:G:A	9.58457e-06	-1.0272	-3.15096e-10	6.3974e-05	-0.941421	-3.15096e-10
21501924	chr8:21501924:C:T	1.35353e-05	-1.30225	0.620195	8.50995e-05	-1.32136	0.665281
21502005	chr8:21502005:A:G	7.32248e-06	-1.11157e-10	-1.29641	4.50891e-05	-1.11157e-10	-1.29126
21502549	chr8:21502549:A:C	9.87475e-06	-1.11157e-10	-0.997377	6.27328e-05	-1.11157e-10	-0.961013
21502876	chr8:21502876:C:T	9.32276e-06	-1.11157e-10	-1.0549	5.90614e-05	-1.11157e-10	-1.02132
21502879	chr8:21502879:G:C	9.45294e-06	-1.11157e-10	-1.04103	5.99368e-05	-1.11157e-10	-1.00661
21503095	chr8:21503095:C:G	7.56992e-06	-1.11157e-10	-1.26318	4.61201e-05	-1.11157e-10	-1.26865
21503184	chr8:21503184:G:A	1.22702e-05	-1.48431	0.704121	6.8409e-05	-1.4903	0.615909
21503681	chr8:21503681:G:A	8.43645e-06	-1.11157e-10	-1.1548	5.27828e-05	-1.11157e-10	-1.13371
21503698	chr8:21503698:A:G	8.14884e-06	-1.11157e-10	-1.18948	4.943e-05	-1.11157e-10	-1.19934
21503923	chr8:21503923:A:C	1.26683e-05	-1.11157e-10	-0.748254	7.81425e-05	-1.11157e-10	-0.741363
21505008	chr8:21505008:C:T	7.68351e-06	-1.11157e-10	-1.24828	4.68915e-05	-1.11157e-10	-1.25206
21505122	chr8:21505122:T:A	2.10902e-06	-1.55604	-0.985091	1.28434e-05	-1.56091	-0.986158
21505147	chr8:21505147:T:C	1.04663e-05	-1.11157e-10	-0.939193	6.19381e-05	-1.11157e-10	-0.973762
21505487	chr8:21505487:T:C	7.49721e-06	-1.11157e-10	-1.27283	4.57022e-05	-1.11157e-10	-1.27775
21505610	chr8:21505610:A:G	2.45863e-05	-1.48802	1.40285	0.000183664	-1.42524	1.53845
21505917	chr8:21505917:G:A	8.9423e-06	-1.09656	-3.15096e-10	5.93309e-05	-1.01677	-3.15096e-10
21505995	chr8:21505995:G:A	2.49115e-05	-1.51654	1.44452	0.000183595	-1.46474	1.57758
21506326	chr8:21506326:G:A	7.365e-06	-1.29062	-3.15096e-10	4.27574e-05	-1.34436	-3.15096e-10
21506787	chr8:21506787:C:T	3.19608e-06	-1.56143	-0.564005	1.72221e-05	-1.56638	-0.68733
21506912	chr8:21506912:A:G	8.92743e-06	-1.11157e-10	-1.09823	5.58613e-05	-1.11157e-10	-1.07703
21506946	chr8:21506946:C:A	5.78164e-06	-1.44513	-0.0875381	3.25142e-05	-1.45166	-0.166561
21507491	chr8:21507491:A:G	7.63669e-06	-1.11157e-10	-1.25439	4.69272e-05	-1.11157e-10	-1.2513
21507717	chr8:21507717:A:G	9.63643e-06	-1.56638	0.54457	6.48983e-05	-1.56623	0.639149
21508482	chr8:21508482:C:T	2.57621e-06	-1.50669	-0.834348	1.42151e-05	-1.5419	-0.903692
21508488	chr8:21508488:C:T	1.18943e-05	-1.11157e-10	-0.811296	7.55732e-05	-1.11157e-10	-0.774796
21508695	chr8:21508695:C:T	1.08924e-05	-1.11157e-10	-0.899291	6.97558e-05	-1.11157e-10	-0.854897
21508889	chr8:21508889:A:C	1.3205e-05	-0.706765	-3.15096e-10	9.03719e-05	-0.595964	-3.15096e-10
21508948	chr8:21508948:G:A	7.37235e-06	-1.11157e-10	-1.28962	4.54491e-05	-1.11157e-10	-1.28331
21509291	chr8:21509291:T:C	8.31149e-06	-1.11157e-10	-1.16972	5.1148e-05	-1.11157e-10	-1.16518
21509402	chr8:21509402:A:G	1.12957e-05	-0.862934	-3.15096e-10	6.64949e-05	-0.902773	-3.15096e-10
21509888	chr8:21509888:A:C	2.45392e-06	-1.55898	-0.830692	1.39193e-05	-1.56637	-0.900256
21510319	chr8:21510319:G:A	1.15169e-05	-1.11157e-10	-0.843546	7.38622e-05	-1.11157e-10	-0.797696
21510889	chr8:21510889:G:A	4.75382e-06	-1.54077	-0.187637	2.79729e-05	-1.53474	-0.233925
21511135	chr8:21511135:C:T	7.55689e-06	-1.11157e-10	-1.2649	4.59329e-05	-1.11157e-10	-1.27272
21511268	chr8:21511268:G:A	2.20046e-06	-1.51916	-0.979529	1.34252e-05	-1.52924	-0.973519
21511688	chr8:21511688:C:T	2.03403e-06	-1.55794	-1.0194	1.17341e-05	-1.56635	-1.07105
21511885	chr8:21511885:G:A	5.35964e-06	-1.48235	-0.126108	2.67259e-05	-1.5242	-0.290062
21512125	chr8:21512125:G:A	9.93013e-06	-1.56013	0.568343	5.26836e-05	-1.55413	0.418533
21512243	chr8:21512243:A:G	1.49284e-05	-1.11157e-10	-0.584091	9.8177e-05	-1.11157e-10	-0.513126
21512248	chr8:21512248:G:A	1.91432e-06	-1.55761	-1.08038	1.11086e-05	-1.56637	-1.12581
21512572	chr8:21512572:G:A	1.10162e-05	-1.11157e-10	-0.887992	7.16806e-05	-1.11157e-10	-0.827678
21512875	chr8:21512875:T:C	1.65263e-06	-1.53359	-1.2514	1.04083e-05	-1.49053	-1.26677
21512937	chr8:21512937:C:T	7.2906e-06	-1.11157e-10	-1.30077	4.45983e-05	-1.11157e-10	-1.3022
21513066	chr8:21513066:G:A	7.83898e-06	-1.11157e-10	-1.22825	4.78373e-05	-1.11157e-10	-1.23209
21513319	chr8:21513319:C:A	9.72932e-06	-1.01221	-3.15096e-10	6.49159e-05	-0.926805	-3.15096e-10
21513377	chr8:21513377:T:C	2.71255e-05	-1.47079	1.48391	0.000191833	-1.42255	1.57928
21513513	chr8:21513513:C:T	1.97121e-05	-1.54024	1.23411	0.000142889	-1.49915	1.36132
21513777	chr8:21513777:TCAG:T	5.64314e-06	-1.55692	-3.15096e-10	3.42956e-05	-1.56488	-3.15096e-10
21514026	chr8:21514026:A:T	1.64591e-06	-1.55403	-1.23504	9.78113e-06	-1.56587	-1.25357
21514228	chr8:21514228:G:T	2.26998e-06	-1.5246	-0.942984	1.27259e-05	-1.55279	-1.00348
21514268	chr8:21514268:T:C	1.61929e-06	-1.561	-1.24437	9.7013e-06	-1.56615	-1.26149
21515750	chr8:21515750:C:T	4.53498e-06	-1.5496	-0.225943	2.33998e-05	-1.56436	-0.382813
21515759	chr8:21515759:G:A	7.31273e-06	-1.11157e-10	-1.29774	4.50194e-05	-1.11157e-10	-1.2928
21516039	chr8:21516039:A:G	2.53753e-06	-1.56436	-0.791809	1.44549e-05	-1.56457	-0.864295
21516066	chr8:21516066:C:T	8.90362e-06	-1.5304	0.429502	5.75076e-05	-1.55365	0.505669
21516259	chr8:21516259:T:C	2.36615e-06	-1.56542	-0.860671	1.35768e-05	-1.5632	-0.928331
21516546	chr8:21516546:A:G	2.0753e-05	-1.11157e-10	-0.254667	0.000124616	-1.11157e-10	-0.274665
21516675	chr8:21516675:A:C	2.60023e-06	-1.54727	-0.78449	1.45551e-05	-1.56374	-0.858222
21516676	chr8:21516676:G:A	2.60572e-06	-1.54516	-0.78449	1.4567e-05	-1.56292	-0.858222
21516687	chr8:21516687:C:T	2.60755e-06	-1.54446	-0.78449	1.4571e-05	-1.56264	-0.858222
21516818	chr8:21516818:T:C	1.63445e-06	-1.5662	-1.22986	9.92239e-06	-1.55601	-1.2491
21516874	chr8:21516874:T:C	5.80014e-06	-1.52948	-3.15096e-10	3.53643e-05	-1.53419	-3.15096e-10
21516901	chr8:21516901:G:T	7.4043e-06	-1.11157e-10	-1.2853	4.56209e-05	-1.11157e-10	-1.27953
21517012	chr8:21517012:C:T	2.85917e-06	-1.49322	-0.74361	1.6493e-05	-1.46075	-0.83621
21517225	chr8:21517225:G:C	9.56554e-06	-1.29058	0.261391	6.71275e-05	-1.23274	0.339433
21517374	chr8:21517374:G:A	7.71835e-06	-1.11157e-10	-1.24376	4.78865e-05	-1.11157e-10	-1.23106
21517484	chr8:21517484:G:C	7.91e-06	-1.11157e-10	-1.21923	4.89955e-05	-1.11157e-10	-1.20817
21517652	chr8:21517652:G:A	2.56929e-06	-1.51232	-0.831409	1.41966e-05	-1.5449	-0.901992
21518279	chr8:21518279:C:T	2.38696e-06	-1.48734	-0.929999	1.32071e-05	-1.52764	-0.9915
21518390	chr8:21518390:G:A	3.70191e-05	-1.11157e-10	0.324077	0.000238431	-1.11157e-10	0.374181
21518835	chr8:21518835:G:A	9.55791e-06	-1.02999	-3.15096e-10	6.37222e-05	-0.945364	-3.15096e-10
21518922	chr8:21518922:G:A	2.80871e-06	-1.56463	-0.690001	1.66882e-05	-1.56447	-0.720729
21518940	chr8:21518940:T:G	1.22218e-05	-1.11157e-10	-0.78414	7.32554e-05	-1.11157e-10	-0.805947
21519061	chr8:21519061:C:T	1.84286e-05	-1.11157e-10	-0.373453	0.000112218	-1.11157e-10	-0.379458
21519777	chr8:21519777:T:C	2.02999e-06	-1.5662	-1.01313	1.20768e-05	-1.56151	-1.04711
21520475	chr8:21520475:T:C	5.87116e-06	-1.4052	-0.112106	3.28818e-05	-1.41475	-0.192225
21520826	chr8:21520826:C:T	5.81723e-06	-1.52653	-3.15096e-10	3.52566e-05	-1.53725	-3.15096e-10
21520914	chr8:21520914:T:C	5.62013e-06	-1.561	-3.15096e-10	3.43511e-05	-1.56327	-3.15096e-10
21521295	chr8:21521295:G:A	3.34797e-06	-1.56493	-0.514073	1.81242e-05	-1.56332	-0.639328
21521579	chr8:21521579:A:T	9.57496e-06	-1.02821	-3.15096e-10	6.03879e-05	-0.999109	-3.15096e-10
21521597	chr8:21521597:T:C	8.65986e-06	-1.11157e-10	-1.12866	5.24264e-05	-1.11157e-10	-1.14049
21521907	chr8:21521907:G:C	5.64812e-06	-1.55603	-3.15096e-10	3.42523e-05	-1.56615	-3.15096e-10
21521909	chr8:21521909:G:C	7.44686e-06	-1.11157e-10	-1.27957	4.54313e-05	-1.11157e-10	-1.2837
21522365	chr8:21522365:A:C	1.80788e-06	-1.50424	-1.19096	1.14967e-05	-1.46993	-1.18791
21522712	chr8:21522712:T:C	2.78382e-06	-1.53609	-0.727442	1.61454e-05	-1.55892	-0.759341
21522756	chr8:21522756:G:A	7.33942e-06	-1.11157e-10	-1.2941	4.4816e-05	-1.11157e-10	-1.29733
21522968	chr8:21522968:T:G	7.3126e-06	-1.11157e-10	-1.29776	4.50018e-05	-1.11157e-10	-1.2932
21523452	chr8:21523452:G:A	7.56097e-06	-1.11157e-10	-1.26436	4.68503e-05	-1.11157e-10	-1.25294
21523785	chr8:21523785:A:G	2.11644e-06	-1.23433	-1.30329	1.41104e-05	-1.14889	-1.3041
21524141	chr8:21524141:A:T	9.48057e-06	-1.11157e-10	-1.03811	6.01052e-05	-1.11157e-10	-1.0038
21524171	chr8:21524171:C:G	1.2359e-05	-1.11157e-10	-0.772972	7.41053e-05	-1.11157e-10	-0.794411
21524550	chr8:21524550:C:T	1.18519e-05	-0.814872	-3.15096e-10	8.00712e-05	-0.716981	-3.15096e-10
21525175	chr8:21525175:C:T	9.21666e-06	-1.11157e-10	-1.06634	5.88545e-05	-1.11157e-10	-1.02483
21525187	chr8:21525187:A:G	7.7812e-06	-1.11157e-10	-1.23565	4.73115e-05	-1.11157e-10	-1.24314
21525351	chr8:21525351:C:G	2.9816e-06	-1.53969	-0.655205	1.72421e-05	-1.55986	-0.69268
21525694	chr8:21525694:C:T	3.57902e-06	-1.47432	-0.537947	2.17062e-05	-1.48015	-0.542149
21525910	chr8:21525910:C:T	7.92036e-06	-1.11157e-10	-1.21792	4.92919e-05	-1.11157e-10	-1.20214
21525965	chr8:21525965:T:C	5.50162e-05	0.720269	-3.15096e-10	0.000308601	0.632151	-3.15096e-10
21525966	chr8:21525966:G:T	1.17989e-05	-1.11157e-10	-0.819353	6.92446e-05	-1.11157e-10	-0.862254
21526934	chr8:21526934:A:G	2.92691e-06	-1.52741	-0.685999	1.68664e-05	-1.55193	-0.722641
21526959	chr8:21526959:T:G	2.58521e-06	-1.47935	-0.858206	1.47403e-05	-1.52065	-0.888663
21527160	chr8:21527160:T:C	8.55217e-06	-1.11157e-10	-1.14117	5.35548e-05	-1.11157e-10	-1.11919
21527445	chr8:21527445:G:A	8.54009e-06	-1.11157e-10	-1.14259	5.34302e-05	-1.11157e-10	-1.12152
21527691	chr8:21527691:T:C	8.1319e-06	-1.11157e-10	-1.19156	4.93616e-05	-1.11157e-10	-1.20073
21528007	chr8:21528007:G:A	1.5343e-06	-1.56624	-1.29304	9.4886e-06	-1.55762	-1.29219
21528296	chr8:21528296:T:C	2.67645e-06	-1.29474	-1.00813	1.6082e-05	-1.31735	-1.00485
21528847	chr8:21528847:T:A	7.45117e-06	-1.11157e-10	-1.27899	4.59076e-05	-1.11157e-10	-1.27327
21529090	chr8:21529090:G:A	1.60627e-06	-1.54593	-1.26752	9.6682e-06	-1.56384	-1.26722
21529094	chr8:21529094:A:T	9.97241e-06	-1.11157e-10	-0.987536	5.92763e-05	-1.11157e-10	-1.01769
21529658	chr8:21529658:C:G	5.47113e-06	-1.55265	-0.0352241	2.80563e-05	-1.56521	-0.200476
21530097	chr8:21530097:G:A	1.72255e-05	-1.11157e-10	-0.440967	0.000113313	-1.11157e-10	-0.369742
21530169	chr8:21530169:G:A	1.66362e-06	-1.5656	-1.21277	1.02383e-05	-1.56207	-1.2117
21530330	chr8:21530330:T:A	7.27429e-06	-1.11157e-10	-1.30301	4.4659e-05	-1.11157e-10	-1.30084
21531021	chr8:21531021:C:T	1.27547e-05	-1.11157e-10	-0.741459	7.48615e-05	-1.11157e-10	-0.784258
21531333	chr8:21531333:G:A	1.06804e-05	-1.11157e-10	-0.918948	6.31893e-05	-1.11157e-10	-0.953763
21531487	chr8:21531487:G:A	6.14172e-06	-1.54833	0.0760731	3.12354e-05	-1.56429	-0.0940597
21531623	chr8:21531623:ACAAATAATAGT:A	8.87203e-06	-1.11157e-10	-1.10445	5.54773e-05	-1.11157e-10	-1.08392
21531984	chr8:21531984:C:A	1.38e-05	-1.11157e-10	-0.662692	9.02705e-05	-1.11157e-10	-0.597087
21532006	chr8:21532006:G:A	7.46389e-06	-1.11157e-10	-1.27728	4.60734e-05	-1.11157e-10	-1.26966
21532104	chr8:21532104:T:C	1.498e-05	-1.11157e-10	-0.580643	9.09022e-05	-1.11157e-10	-0.590114
21532265	chr8:21532265:G:A	4.08788e-05	-1.11157e-10	0.423255	0.000243043	-1.11157e-10	0.393341
21532403	chr8:21532403:T:C	7.62039e-06	-1.11157e-10	-1.25653	4.64536e-05	-1.11157e-10	-1.26144
21532422	chr8:21532422:C:G	1.59769e-05	-1.11157e-10	-0.516215	0.000103643	-1.11157e-10	-0.45895
21532578	chr8:21532578:C:A	1.56736e-05	-1.11157e-10	-0.535382	9.51704e-05	-1.11157e-10	-0.544229
21533027	chr8:21533027:A:G	1.69345e-06	-1.48943	-1.27115	1.05258e-05	-1.48246	-1.26361
21533122	chr8:21533122:C:A	1.22914e-05	-1.11157e-10	-0.77846	7.71848e-05	-1.11157e-10	-0.753696
21534086	chr8:21534086:T:A	1.05353e-05	-1.11157e-10	-0.932625	6.57814e-05	-1.11157e-10	-0.913561
21534333	chr8:21534333:G:T	4.03724e-06	-0.972352	-0.919445	2.43776e-05	-1.01424	-0.891998
21534453	chr8:21534453:C:T	4.25814e-06	-1.04275	-0.795772	2.59018e-05	-1.08201	-0.763576
21534730	chr8:21534730:G:A	9.33472e-06	-1.11157e-10	-1.05362	5.6171e-05	-1.11157e-10	-1.0715
21535124	chr8:21535124:T:G	1.96193e-05	-1.11157e-10	-0.310844	0.000123777	-1.11157e-10	-0.281419
21535408	chr8:21535408:G:C	2.65728e-06	-1.32898	-0.981075	1.54204e-05	-1.33514	-1.02907
21536118	chr8:21536118:A:G	8.19924e-06	-1.11157e-10	-1.18332	5.07596e-05	-1.11157e-10	-1.1728
21536179	chr8:21536179:A:G	2.47983e-06	-1.43052	-0.948652	1.5618e-05	-1.38625	-0.965224
21536353	chr8:21536353:C:T	7.32078e-06	-1.11157e-10	-1.29664	4.47597e-05	-1.11157e-10	-1.29859
21536402	chr8:21536402:C:G	1.34198e-05	-1.11157e-10	-0.69063	8.63817e-05	-1.11157e-10	-0.641122
21536592	chr8:21536592:T:G	1.782e-06	-1.56346	-1.14616	1.11481e-05	-1.55358	-1.13505
21536615	chr8:21536615:G:A	8.33448e-06	-1.11157e-10	-1.16696	5.15859e-05	-1.11157e-10	-1.15665
21536630	chr8:21536630:T:C	1.35369e-05	-1.11157e-10	-0.681938	8.71656e-05	-1.11157e-10	-0.632088
21536841	chr8:21536841:C:T	7.62436e-06	-1.11157e-10	-1.25601	4.64972e-05	-1.11157e-10	-1.26051
21536897	chr8:21536897:C:A	9.44838e-06	-1.11157e-10	-1.04151	5.68137e-05	-1.11157e-10	-1.06012
21537100	chr8:21537100:G:C	7.27452e-06	-1.11157e-10	-1.30298	4.45345e-05	-1.11157e-10	-1.30363
21537263	chr8:21537263:C:T	7.9401e-06	-1.11157e-10	-1.21543	4.83361e-05	-1.11157e-10	-1.22172
21538097	chr8:21538097:G:A	1.53664e-06	-1.5565	-1.30126	9.32093e-06	-1.56463	-1.303
21538117	chr8:21538117:C:G	1.72517e-06	-1.4814	-1.26063	1.0427e-05	-1.50798	-1.24751
21538134	chr8:21538134:T:C	7.52949e-06	-1.11157e-10	-1.26853	4.59398e-05	-1.11157e-10	-1.27257
21538488	chr8:21538488:C:T	7.92642e-06	-1.11157e-10	-1.21716	4.89836e-05	-1.11157e-10	-1.20841
21538857	chr8:21538857:A:G	1.75583e-06	-1.51632	-1.20809	1.10101e-05	-1.50628	-1.19481
21539024	chr8:21539024:T:C	7.64534e-06	-1.25326	-3.15096e-10	4.87231e-05	-1.21374	-3.15096e-10
21539624	chr8:21539624:A:G	6.63627e-06	-1.39481	-3.15096e-10	4.08482e-05	-1.39004	-3.15096e-10
21539884	chr8:21539884:T:G	1.00802e-05	-1.11157e-10	-0.976788	6.09165e-05	-1.11157e-10	-0.990394
21539931	chr8:21539931:C:T	7.79528e-06	-1.11157e-10	-1.23384	4.83527e-05	-1.11157e-10	-1.22138
21540256	chr8:21540256:A:T	7.26671e-06	-1.11157e-10	-1.30405	4.4549e-05	-1.11157e-10	-1.30331
21540910	chr8:21540910:T:C	1.05751e-05	-1.11157e-10	-0.928857	6.38368e-05	-1.11157e-10	-0.943569
21541078	chr8:21541078:T:C	7.84203e-06	-1.11157e-10	-1.22786	4.77532e-05	-1.11157e-10	-1.23385
21541547	chr8:21541547:C:G	8.75943e-06	-1.11157e-10	-1.11723	5.43054e-05	-1.11157e-10	-1.10527
21541562	chr8:21541562:G:A	1.61155e-06	-1.5655	-1.24466	9.87079e-06	-1.56544	-1.24488
21541713	chr8:21541713:T:C	1.74473e-05	-1.11157e-10	-0.428175	0.000110374	-1.11157e-10	-0.396022
21542638	chr8:21542638:G:A	8.44706e-06	-1.11157e-10	-1.15354	5.08879e-05	-1.11157e-10	-1.17027
21542688	chr8:21542688:C:G	3.45891e-06	-1.44761	-0.598795	2.12647e-05	-1.40591	-0.63694
21543991	chr8:21543991:A:G	2.65864e-06	-1.52349	-0.786052	1.59097e-05	-1.54154	-0.791428
21544395	chr8:21544395:G:C	8.75938e-06	-1.11157e-10	-1.11723	5.28484e-05	-1.11157e-10	-1.13247
21544465	chr8:21544465:G:A	1.83479e-06	-1.49293	-1.1875	1.12138e-05	-1.5162	-1.16656
21544485	chr8:21544485:A:G	1.572e-06	-1.5654	-1.26961	9.71458e-06	-1.56578	-1.26049
21544568	chr8:21544568:A:G	3.03927e-06	-1.56618	-0.609562	1.89578e-05	-1.56426	-0.593429
21544616	chr8:21544616:C:T	2.76345e-05	-1.11157e-10	0.0317078	0.000177045	-1.11157e-10	0.0765075
21544831	chr8:21544831:C:T	9.17817e-06	-1.11157e-10	-1.07053	5.52988e-05	-1.11157e-10	-1.08715
21544875	chr8:21544875:C:T	8.05569e-06	-1.11157e-10	-1.20098	4.98206e-05	-1.11157e-10	-1.19147
21545508	chr8:21545508:G:A	0.000105352	-0.82849	2.19844	0.000757794	-0.737208	2.26772
21545730	chr8:21545730:T:G	1.60141e-05	-1.11157e-10	-0.513885	0.000100724	-1.11157e-10	-0.487513
21546636	chr8:21546636:T:C	7.4286e-06	-1.11157e-10	-1.28202	4.5667e-05	-1.11157e-10	-1.27852
21546744	chr8:21546744:C:T	1.45009e-05	-1.04435	0.431201	9.73081e-05	-0.970037	0.448021
21546870	chr8:21546870:G:A	2.21763e-06	-1.4711	-1.01982	1.25073e-05	-1.51297	-1.06062
21546942	chr8:21546942:A:G	2.10959e-06	-1.5614	-0.979469	1.32199e-05	-1.54914	-0.969036
21547938	chr8:21547938:T:C	1.06514e-05	-1.11157e-10	-0.921671	6.38173e-05	-1.11157e-10	-0.943873
21548415	chr8:21548415:G:A	3.30058e-05	0.209326	-3.15096e-10	0.000207735	0.236365	-3.15096e-10
21548453	chr8:21548453:C:T	7.39613e-06	-1.11157e-10	-1.2864	4.52281e-05	-1.11157e-10	-1.28818
21548502	chr8:21548502:G:A	0.000119316	1.49441	-3.15096e-10	0.000632134	1.3492	-3.15096e-10
21548689	chr8:21548689:C:G	1.54793e-06	-1.56635	-1.28409	9.47986e-06	-1.56333	-1.2874
21548756	chr8:21548756:G:C	1.11909e-05	-1.11157e-10	-0.872259	7.00332e-05	-1.11157e-10	-0.850928
21549881	chr8:21549881:T:C	1.72387e-06	-1.56382	-1.17896	1.03144e-05	-1.55227	-1.21409
21550296	chr8:21550296:C:T	7.28382e-06	-1.11157e-10	-1.3017	4.46546e-05	-1.11157e-10	-1.30094
21550393	chr8:21550393:C:T	3.14217e-05	-1.11157e-10	0.16014	0.000185408	-1.11157e-10	0.122658
21550558	chr8:21550558:C:T	7.46502e-06	-1.11157e-10	-1.27713	4.58849e-05	-1.11157e-10	-1.27376
21550694	chr8:21550694:G:T	2.01064e-06	-1.44634	-1.14256	1.22352e-05	-1.4628	-1.13278
21550707	chr8:21550707:A:G	2.22506e-06	-1.24719	-1.24039	1.4645e-05	-1.16188	-1.25391
21551830	chr8:21551830:C:T	3.07072e-06	-1.44032	-0.725126	1.78217e-05	-1.45302	-0.766463
21551886	chr8:21551886:A:G	1.25055e-05	-0.696459	-0.0647301	8.10802e-05	-0.591539	-0.11292
21551930	chr8:21551930:T:A	3.0636e-06	-1.41761	-0.750163	1.78129e-05	-1.43102	-0.78896
21552123	chr8:21552123:G:T	1.11047e-05	-1.18822	0.308227	6.62226e-05	-1.08432	0.177445
21553010	chr8:21553010:C:A	9.23836e-06	-1.11157e-10	-1.06399	5.74897e-05	-1.11157e-10	-1.04829
21553042	chr8:21553042:G:A	1.09613e-05	-1.11157e-10	-0.892985	6.85216e-05	-1.11157e-10	-0.872749
21554068	chr8:21554068:A:T	2.57732e-06	-1.56029	-0.78032	1.48843e-05	-1.5661	-0.833488
21554155	chr8:21554155:G:T	1.38341e-05	-1.11157e-10	-0.660224	8.17663e-05	-1.11157e-10	-0.696033
21555247	chr8:21555247:A:G	8.12797e-06	-1.11157e-10	-1.19205	4.92763e-05	-1.11157e-10	-1.20245
21555354	chr8:21555354:A:C	8.1174e-06	-1.11157e-10	-1.19335	4.92078e-05	-1.11157e-10	-1.20385
21555461	chr8:21555461:T:C	1.57358e-06	-1.54215	-1.29185	9.36885e-06	-1.56046	-1.30204
21555618	chr8:21555618:C:T	9.69226e-06	-1.11157e-10	-1.01603	6.07123e-05	-1.11157e-10	-0.993752
21555649	chr8:21555649:T:C	1.09021e-05	-1.09962	0.201224	6.48064e-05	-0.986516	0.0580226
21555965	chr8:21555965:G:A	8.1411e-06	-1.11157e-10	-1.19043	5.04874e-05	-1.11157e-10	-1.17817
21556475	chr8:21556475:T:C	4.74332e-06	-1.01937	-0.711253	2.33951e-05	-1.13583	-0.81154
21556562	chr8:21556562:A:G	1.13103e-05	-1.11157e-10	-0.861646	6.63224e-05	-1.11157e-10	-0.905371
21556999	chr8:21556999:C:T	5.04002e-05	-1.11157e-10	0.632638	0.000265947	-1.11157e-10	0.483401
21557027	chr8:21557027:C:A	9.18203e-06	-1.25676	0.186651	5.55802e-05	-1.17119	0.0891147
21558059	chr8:21558059:G:A	8.53304e-06	-1.11157e-10	-1.14341	5.29521e-05	-1.11157e-10	-1.13051
21558076	chr8:21558076:A:G	1.59667e-06	-1.55549	-1.26395	9.52635e-06	-1.56474	-1.2811
21558115	chr8:21558115:G:A	6.58672e-06	-1.4023	-3.15096e-10	3.91031e-05	-1.4337	-3.15096e-10
21558386	chr8:21558386:C:T	9.94606e-06	-1.11157e-10	-0.990182	5.90812e-05	-1.11157e-10	-1.02099
21558519	chr8:21558519:G:T	3.37931e-06	-1.26058	-0.809112	1.84345e-05	-1.27533	-0.910348
21559343	chr8:21559343:G:A	7.34023e-06	-1.11157e-10	-1.29399	4.49557e-05	-1.11157e-10	-1.29422
21559460	chr8:21559460:A:G	1.72666e-06	-1.52534	-1.21583	9.97535e-06	-1.55043	-1.24935
21559512	chr8:21559512:C:T	1.55285e-05	-1.22881	0.684124	8.98969e-05	-1.13788	0.53665
21560431	chr8:21560431:G:C	8.14327e-06	-1.11157e-10	-1.19017	4.92588e-05	-1.11157e-10	-1.20281
21560602	chr8:21560602:T:C	8.8036e-06	-1.11157e-10	-1.1122	5.49407e-05	-1.11157e-10	-1.09364
21560787	chr8:21560787:G:A	7.57064e-06	-1.26308	-3.15096e-10	4.78489e-05	-1.23185	-3.15096e-10
21561077	chr8:21561077:T:A	9.62354e-06	-1.11157e-10	-1.02315	5.76277e-05	-1.11157e-10	-1.0459
21561279	chr8:21561279:G:A	6.91773e-06	-0.44641	-0.90686	5.14215e-05	-0.329963	-0.829879
21561590	chr8:21561590:G:A	0.00204677	-1.11157e-10	4.33666	0.0148793	-1.11157e-10	4.50783
21562347	chr8:21562347:T:C	4.8926e-06	-0.7898	-0.909835	3.2469e-05	-0.685646	-0.933967
21562774	chr8:21562774:C:T	3.19883e-06	-0.830662	-1.29391	2.19057e-05	-0.713413	-1.29974
21562979	chr8:21562979:C:T	7.37234e-06	-1.11157e-10	-1.28962	4.50782e-05	-1.11157e-10	-1.2915
21563051	chr8:21563051:A:G	1.84378e-05	0.346358	-0.719315	0.000119052	0.394589	-0.714926
21563364	chr8:21563364:AC:A	7.26513e-06	-1.11157e-10	-1.30427	4.45062e-05	-1.11157e-10	-1.30427
21563737	chr8:21563737:C:T	8.18585e-05	-1.11157e-10	1.11763	0.000559568	-1.11157e-10	1.22727
21564105	chr8:21564105:C:T	2.46811e-05	-0.0813195	-3.15096e-10	0.000138872	-0.166347	-3.15096e-10
21564622	chr8:21564622:C:G	7.64336e-06	-1.11157e-10	-1.25352	4.72636e-05	-1.11157e-10	-1.24416
21565089	chr8:21565089:C:T	3.60333e-06	-1.20343	-0.802067	2.07022e-05	-1.22709	-0.842566
21565650	chr8:21565650:G:A	3.03773e-05	-1.11157e-10	0.126339	0.000176018	-1.11157e-10	0.0706862
21566037	chr8:21566037:G:A	7.92612e-06	-1.11157e-10	-1.21719	4.89893e-05	-1.11157e-10	-1.2083
21567354	chr8:21567354:A:G	9.50029e-06	-1.11157e-10	-1.03604	6.11202e-05	-1.11157e-10	-0.987055
21568305	chr8:21568305:A:T	9.61295e-06	-1.11157e-10	-1.02425	5.75712e-05	-1.11157e-10	-1.04688
21568429	chr8:21568429:T:C	1.6566e-06	-1.56625	-1.21634	1.03069e-05	-1.56185	-1.20524
21568957	chr8:21568957:T:C	1.17841e-05	-1.11157e-10	-0.820609	6.81175e-05	-1.11157e-10	-0.878663
21569010	chr8:21569010:T:C	1.60748e-06	-1.56004	-1.25265	9.96584e-06	-1.5492	-1.25153
21569151	chr8:21569151:G:A	1.2598e-05	-1.11157e-10	-0.753823	7.77083e-05	-1.11157e-10	-0.746935
21570160	chr8:21570160:A:G	1.71124e-06	-1.56583	-1.18431	1.06302e-05	-1.56527	-1.17092
21570263	chr8:21570263:GACTGGT:G	3.35667e-06	-1.20443	-0.871974	1.9763e-05	-1.22501	-0.891073
21570541	chr8:21570541:T:A	7.24185e-06	-0.560361	-0.747121	4.86749e-05	-0.430046	-0.784688
21570753	chr8:21570753:C:T	3.4244e-06	-0.797771	-1.25866	2.38631e-05	-0.696737	-1.23083
21570848	chr8:21570848:A:C	1.26205e-05	-1.11157e-10	-0.752033	7.85118e-05	-1.11157e-10	-0.736649
21571229	chr8:21571229:A:G	9.12665e-06	-1.11157e-10	-1.07616	5.54132e-05	-1.11157e-10	-1.08508
21571415	chr8:21571415:T:C	9.50853e-06	-1.11157e-10	-1.03517	5.86208e-05	-1.11157e-10	-1.02881
21572356	chr8:21572356:A:T	1.13449e-05	-1.11157e-10	-0.858593	7.07388e-05	-1.11157e-10	-0.840904
21572426	chr8:21572426:G:A	9.02315e-06	-1.11157e-10	-1.08756	5.55505e-05	-1.11157e-10	-1.08261
21574212	chr8:21574212:G:A	1.12835e-05	-1.11157e-10	-0.864013	6.9362e-05	-1.11157e-10	-0.860559
21574676	chr8:21574676:T:G	2.22083e-05	-1.11157e-10	-0.18689	0.000124685	-1.11157e-10	-0.274107
21575139	chr8:21575139:C:G	3.03381e-05	-1.11157e-10	0.125045	0.000176769	-1.11157e-10	0.0749456
21575162	chr8:21575162:C:T	2.80355e-05	-1.11157e-10	0.0461127	0.000183772	-1.11157e-10	0.113799
21575215	chr8:21575215:T:G	2.12596e-05	-1.11157e-10	-0.23055	0.000118793	-1.11157e-10	-0.322512
21575228	chr8:21575228:G:A	1.17744e-05	-1.11157e-10	-0.821428	7.3519e-05	-1.11157e-10	-0.802355
21575301	chr8:21575301:C:G	1.11711e-05	-1.11157e-10	-0.874032	6.86603e-05	-1.11157e-10	-0.870727
21576062	chr8:21576062:C:T	2.7373e-05	-1.11157e-10	0.0221977	0.00017909	-1.11157e-10	0.0879893
21576366	chr8:21576366:C:T	1.23458e-05	-1.11157e-10	-0.774043	7.71877e-05	-1.11157e-10	-0.753658
21576438	chr8:21576438:G:A	7.28709e-06	-1.11157e-10	-1.30125	4.46136e-05	-1.11157e-10	-1.30186
21576626	chr8:21576626:G:A	9.54751e-06	-1.11157e-10	-1.03108	5.72245e-05	-1.11157e-10	-1.05292
21576875	chr8:21576875:G:A	2.59134e-05	-1.11157e-10	-0.0325987	0.000150573	-1.11157e-10	-0.0854493
21576879	chr8:21576879:G:C	2.50782e-05	-1.11157e-10	-0.0653588	0.000145823	-1.11157e-10	-0.117505
21577003	chr8:21577003:C:T	2.81178e-05	-1.11157e-10	0.049045	0.00018429	-1.11157e-10	0.116612
21577066	chr8:21577066:T:C	4.01683e-06	-1.36349	-0.533374	2.40691e-05	-1.38459	-0.534379
21577108	chr8:21577108:G:A	1.49041e-05	-1.11157e-10	-0.585719	9.14905e-05	-1.11157e-10	-0.583663
21577221	chr8:21577221:G:A	7.75215e-06	-1.11157e-10	-1.23939	4.80458e-05	-1.11157e-10	-1.22774
21577558	chr8:21577558:G:A	3.55474e-06	-0.820192	-1.19888	2.39338e-05	-0.70843	-1.21618
21577857	chr8:21577857:T:C	7.51801e-06	-1.11157e-10	-1.27006	4.60348e-05	-1.11157e-10	-1.2705
21577870	chr8:21577870:G:A	7.47704e-06	-1.11157e-10	-1.27552	4.57849e-05	-1.11157e-10	-1.27594
21577962	chr8:21577962:G:T	3.39057e-06	-0.809036	-1.25732	2.29761e-05	-0.711738	-1.2537
21578257	chr8:21578257:G:A	8.467e-06	-1.11157e-10	-1.15118	5.25508e-05	-1.11157e-10	-1.13812
21578635	chr8:21578635:C:A	1.29451e-05	-1.11157e-10	-0.726643	7.92806e-05	-1.11157e-10	-0.726904
21578714	chr8:21578714:A:G	1.91188e-05	-1.11157e-10	-0.336687	0.00012433	-1.11157e-10	-0.276956
21578943	chr8:21578943:G:A	1.1529e-05	-1.11157e-10	-0.842495	6.85321e-05	-1.11157e-10	-0.872595
21579482	chr8:21579482:G:A	2.7263e-06	-1.36054	-0.923877	1.57981e-05	-1.38199	-0.958017
21579778	chr8:21579778:T:C	5.9319e-06	-1.50701	-3.15096e-10	3.69695e-05	-1.4898	-3.15096e-10
21579843	chr8:21579843:T:C	3.03467e-05	-1.11157e-10	0.125328	0.00017484	-1.11157e-10	0.0639741
21580341	chr8:21580341:ATC:A	1.63188e-06	-1.49496	-1.30266	1.01483e-05	-1.51764	-1.26495
21580900	chr8:21580900:T:C	2.00358e-06	-1.49822	-1.0942	1.30702e-05	-1.49865	-1.03091
21581016	chr8:21581016:C:T	1.63303e-06	-1.50555	-1.29137	9.86811e-06	-1.5202	-1.29039
21581272	chr8:21581272:G:A	2.4833e-06	-1.43061	-0.947157	1.43862e-05	-1.45286	-0.980771
21582293	chr8:21582293:C:A	7.73203e-06	-1.11157e-10	-1.24199	4.73344e-05	-1.11157e-10	-1.24266
21582773	chr8:21582773:G:A	2.49195e-06	-1.49551	-0.878778	1.98373e-05	-1.45272	-0.659614
21582814	chr8:21582814:G:A	1.14764e-05	-1.11157e-10	-0.847062	6.88129e-05	-1.11157e-10	-0.868507
21583524	chr8:21583524:G:A	2.20493e-06	-1.47712	-1.01954	1.29237e-05	-1.49214	-1.0487
21583599	chr8:21583599:C:T	7.23887e-06	-1.30789	-3.15096e-10	4.27962e-05	-1.34345	-3.15096e-10
21583658	chr8:21583658:G:A	1.09775e-05	-1.11157e-10	-0.891512	6.67212e-05	-1.11157e-10	-0.899375
21583762	chr8:21583762:G:T	3.10554e-05	-1.11157e-10	0.148413	0.000198903	-1.11157e-10	0.192921
21583968	chr8:21583968:C:T	1.21133e-05	-1.11157e-10	-0.79305	7.36044e-05	-1.11157e-10	-0.801193
21584002	chr8:21584002:G:A	3.66101e-05	-1.11157e-10	0.312967	0.000210604	-1.11157e-10	0.250083
21584144	chr8:21584144:C:A	3.38333e-06	-1.5653	-0.503194	2.41453e-05	-1.56637	-0.349436
21584185	chr8:21584185:C:T	1.75796e-05	-1.11157e-10	-0.420621	0.000108053	-1.11157e-10	-0.417274
21585106	chr8:21585106:C:T	1.99776e-06	-1.5387	-1.05663	1.34682e-05	-1.54963	-0.949933
21585119	chr8:21585119:C:T	1.76928e-05	-1.11157e-10	-0.414203	0.000108693	-1.11157e-10	-0.411372
21585185	chr8:21585185:C:G	7.34738e-06	-1.11157e-10	-1.29301	4.52251e-05	-1.11157e-10	-1.28825
21586045	chr8:21586045:C:T	1.71156e-06	-1.51018	-1.23977	1.01783e-05	-1.52139	-1.25824
21586099	chr8:21586099:G:A	1.16346e-05	-0.833377	-3.15096e-10	7.00537e-05	-0.850636	-3.15096e-10
21586754	chr8:21586754:G:A	8.07147e-06	-1.11157e-10	-1.19902	4.9983e-05	-1.11157e-10	-1.18822
21586832	chr8:21586832:T:A	5.0325e-06	-1.46954	-0.201901	4.06024e-05	-1.42497	0.0288949
21587071	chr8:21587071:C:G	1.87897e-05	-1.11157e-10	-0.354048	0.000112435	-1.11157e-10	-0.377522
21588367	chr8:21588367:C:T	1.73102e-06	-1.53635	-1.2023	1.05442e-05	-1.54669	-1.19764
21588473	chr8:21588473:G:A	1.22374e-05	-1.11157e-10	-0.782862	7.27469e-05	-1.11157e-10	-0.812911
21588481	chr8:21588481:C:T	2.08861e-06	-1.50352	-1.04733	1.58222e-05	-1.46485	-0.873634
21588641	chr8:21588641:AG:A	1.75796e-06	-1.52948	-1.19373	1.06965e-05	-1.54111	-1.18887
21589065	chr8:21589065:TC:T	1.66513e-06	-1.52959	-1.24786	9.92958e-06	-1.5391	-1.26528
21589141	chr8:21589141:C:T	5.75764e-06	-1.53683	-3.15096e-10	3.58352e-05	-1.52097	-3.15096e-10
21589698	chr8:21589698:A:G	2.79302e-06	-1.56607	-0.694169	1.83132e-05	-1.56423	-0.628042
21589765	chr8:21589765:G:T	1.24925e-05	-1.42027	0.658039	9.38553e-05	-1.41848	0.860336
21590346	chr8:21590346:C:T	6.72325e-05	-1.11157e-10	0.920798	0.000438753	-1.11157e-10	0.984039
21590569	chr8:21590569:C:G	3.08502e-06	-1.56628	-0.594524	2.16843e-05	-1.56584	-0.457471
21590626	chr8:21590626:G:C	2.45009e-06	-1.46124	-0.929996	1.94272e-05	-1.41049	-0.722732
21590693	chr8:21590693:G:A	6.38243e-05	-1.11157e-10	0.868776	0.000416127	-1.11157e-10	0.931093
21590752	chr8:21590752:T:C	2.99403e-06	-1.56453	-0.626211	2.09367e-05	-1.56628	-0.492116
21590926	chr8:21590926:A:G	4.65858e-05	-1.11157e-10	0.553939	0.000273124	-1.11157e-10	0.510029
21591071	chr8:21591071:G:A	3.17886e-06	-1.5654	-0.565436	2.23656e-05	-1.56637	-0.426002
21591124	chr8:21591124:T:C	3.18926e-06	-1.56446	-0.563107	2.24248e-05	-1.56627	-0.423463
21591147	chr8:21591147:A:G	3.16021e-06	-1.56579	-0.570924	2.22339e-05	-1.5663	-0.431986
21591152	chr8:21591152:T:C	3.16015e-06	-1.56581	-0.570924	2.2234e-05	-1.56629	-0.431986
21591171	chr8:21591171:C:T	7.716e-06	-1.11157e-10	-1.24406	4.68991e-05	-1.11157e-10	-1.2519
21591257	chr8:21591257:A:G	7.7334e-06	-1.24181	-3.15096e-10	4.66881e-05	-1.25641	-3.15096e-10
21591286	chr8:21591286:A:C	2.42371e-06	-1.48536	-0.916696	1.46683e-05	-1.5031	-0.911107
21591482	chr8:21591482:G:A	2.67651e-06	-1.48749	-0.815352	1.62351e-05	-1.50476	-0.807966
21591531	chr8:21591531:G:A	3.18966e-06	-1.56632	-0.561127	2.24843e-05	-1.56572	-0.421362
21591653	chr8:21591653:G:A	3.28572e-06	-1.56479	-0.53298	2.3171e-05	-1.56633	-0.390663
21591669	chr8:21591669:A:C	4.65092e-05	-1.11157e-10	0.552293	0.000272696	-1.11157e-10	0.508458
21591766	chr8:21591766:C:T	3.00234e-06	-1.56585	-0.622117	2.0946e-05	-1.56628	-0.491671
21591775	chr8:21591775:A:G	7.8112e-06	-1.44436	0.212559	6.64933e-05	-1.39464	0.491848
21592041	chr8:21592041:A:G	2.98295e-06	-1.56608	-0.628366	2.09397e-05	-1.56388	-0.494367
21592052	chr8:21592052:AACAGGGGAAG:A	7.11788e-05	-0.366622	1.34446	0.000427051	-0.251058	1.20806
21592103	chr8:21592103:A:G	3.1895e-06	-1.56517	-0.562323	2.24419e-05	-1.56637	-0.422594
21592335	chr8:21592335:G:T	3.5323e-05	-1.11157e-10	0.277177	0.000205645	-1.11157e-10	0.226255
21592668	chr8:21592668:A:C	9.01162e-06	-1.48201	0.393162	7.85738e-05	-1.43987	0.704006
21592671	chr8:21592671:A:C	5.78495e-06	-1.5321	-3.15096e-10	3.52148e-05	-1.53843	-3.15096e-10
21592836	chr8:21592836:C:T	2.15631e-05	-1.11157e-10	-0.216374	0.000125058	-1.11157e-10	-0.271122
21593040	chr8:21593040:G:A	4.5996e-05	-1.11157e-10	0.541197	0.000266475	-1.11157e-10	0.485381
21593304	chr8:21593304:G:A	3.97497e-06	-1.56611	-0.34123	2.86503e-05	-1.56607	-0.178662
21593437	chr8:21593437:G:A	3.54612e-06	-1.56638	-0.45513	2.53546e-05	-1.56514	-0.301796
21593541	chr8:21593541:G:A	5.91508e-06	-1.50985	-3.15096e-10	3.54679e-05	-1.53127	-3.15096e-10
21593549	chr8:21593549:G:A	3.59131e-06	-1.56595	-0.442889	2.57361e-05	-1.56344	-0.288564
21593562	chr8:21593562:A:G	3.45473e-06	-1.56634	-0.481278	2.45345e-05	-1.56567	-0.334148
21593675	chr8:21593675:C:T	3.59931e-06	-1.5656	-0.441017	2.56084e-05	-1.56635	-0.290628
21593921	chr8:21593921:T:C	4.40545e-06	-1.56638	-0.238141	3.18494e-05	-1.56534	-0.0735397
21594121	chr8:21594121:A:G	3.07047e-06	-1.56457	-0.60096	2.01775e-05	-1.56619	-0.529143
21594128	chr8:21594128:A:G	1.74638e-06	-1.51806	-1.21176	1.03486e-05	-1.5291	-1.23395
21594208	chr8:21594208:G:A	3.61476e-06	-1.56578	-0.436548	2.57408e-05	-1.5663	-0.285521
21594383	chr8:21594383:C:T	3.50738e-06	-1.56305	-0.469441	2.47603e-05	-1.56578	-0.32488
21594737	chr8:21594737:A:G	4.23739e-06	-1.56606	-0.27735	3.07292e-05	-1.56613	-0.108552
21594863	chr8:21594863:C:T	4.09385e-06	-1.5663	-0.311568	2.9628e-05	-1.56576	-0.145417
21594878	chr8:21594878:T:C	7.31013e-06	-1.11157e-10	-1.2981	4.47721e-05	-1.11157e-10	-1.29831
21594914	chr8:21594914:G:A	4.38351e-06	-1.56626	-0.243248	3.19312e-05	-1.56442	-0.0718958
21594955	chr8:21594955:T:C	4.29705e-06	-1.56479	-0.264635	3.11453e-05	-1.56634	-0.0948978
21595281	chr8:21595281:T:C	4.05454e-06	-1.56625	-0.321269	2.9359e-05	-1.56588	-0.154421
21595350	chr8:21595350:A:G	4.08577e-06	-1.56636	-0.313487	2.96035e-05	-1.56497	-0.147038
21595437	chr8:21595437:T:C	1.21694e-05	-1.11157e-10	-0.788433	7.24725e-05	-1.11157e-10	-0.816691
21595505	chr8:21595505:A:G	8.75364e-06	-1.56636	0.448469	6.62082e-05	-1.56556	0.658466
21595787	chr8:21595787:A:C	1.86434e-05	-1.11157e-10	-0.361866	0.00011164	-1.11157e-10	-0.38462
21596057	chr8:21596057:A:T	4.84498e-06	-1.56628	-0.143137	3.55686e-05	-1.56584	0.0374014
21596229	chr8:21596229:T:C	7.85046e-06	-1.22679	-3.15096e-10	4.78443e-05	-1.23195	-3.15096e-10
21596271	chr8:21596271:G:A	5.38876e-06	-1.56623	-0.0368127	3.98226e-05	-1.56593	0.150468
21596353	chr8:21596353:T:G	5.0979e-06	-1.56633	-0.0921975	3.75238e-05	-1.56566	0.0907414
21596423	chr8:21596423:A:C	6.28837e-06	-1.44866	-3.15096e-10	3.76726e-05	-1.47096	-3.15096e-10
21596516	chr8:21596516:A:G	8.70004e-06	-0.907017	-0.217013	5.20735e-05	-0.831607	-0.315635
21596520	chr8:21596520:C:T	1.05998e-05	-1.11157e-10	-0.926527	6.33338e-05	-1.11157e-10	-0.951479
21596640	chr8:21596640:C:T	6.22744e-06	-1.45839	-3.15096e-10	3.85637e-05	-1.44759	-3.15096e-10
21596672	chr8:21596672:TAAC:T	1.13947e-05	-1.56178	0.707572	8.95922e-05	-1.56528	0.960647
21596747	chr8:21596747:C:T	4.77851e-06	-1.56636	-0.156873	3.50277e-05	-1.56495	0.0211876
21596832	chr8:21596832:T:G	9.46268e-06	-1.11157e-10	-1.04	5.86462e-05	-1.11157e-10	-1.02838
21596874	chr8:21596874:T:C	7.45115e-06	-1.11157e-10	-1.27899	4.5517e-05	-1.11157e-10	-1.28181
21596893	chr8:21596893:T:G	2.88388e-05	-1.11157e-10	0.0743628	0.00016823	-1.11157e-10	0.0254321
21597007	chr8:21597007:T:C	4.39351e-06	-1.56318	-0.244052	3.17103e-05	-1.5658	-0.0774515
21597124	chr8:21597124:A:G	4.36866e-06	-1.55999	-0.252913	2.91797e-05	-1.56376	-0.162665
21597166	chr8:21597166:G:A	5.07585e-06	-1.56611	-0.0967574	3.73287e-05	-1.5661	0.0859594
21597269	chr8:21597269:A:G	1.0122e-05	-1.11157e-10	-0.972643	6.29743e-05	-1.11157e-10	-0.957172
21597375	chr8:21597375:C:T	1.56526e-05	-1.53951	1.00279	0.000124157	-1.55114	1.27278
21597703	chr8:21597703:A:C	4.70971e-05	-1.11157e-10	0.564853	0.000276716	-1.11157e-10	0.523094
21597780	chr8:21597780:G:T	2.00056e-06	-1.54626	-1.04767	1.34052e-05	-1.55402	-0.950238
21597813	chr8:21597813:C:T	1.82629e-06	-1.55094	-1.13413	1.20617e-05	-1.55868	-1.05119
21597895	chr8:21597895:A:G	4.71011e-05	-1.11157e-10	0.564938	0.000276587	-1.11157e-10	0.522627
21598605	chr8:21598605:G:A	1.75584e-06	-1.54894	-1.17546	1.1491e-05	-1.55714	-1.10119
21598606	chr8:21598606:C:T	4.79416e-05	-1.11157e-10	0.582625	0.000281565	-1.11157e-10	0.540467
21598764	chr8:21598764:C:T	2.43698e-06	-1.5235	-0.873099	1.48066e-05	-1.53545	-0.869383
21598825	chr8:21598825:C:T	1.77175e-06	-1.54915	-1.16624	1.16227e-05	-1.55725	-1.08968
21599104	chr8:21599104:G:A	1.84601e-06	-1.55143	-1.1229	1.22421e-05	-1.55898	-1.03604
21599155	chr8:21599155:C:T	7.27764e-06	-1.11157e-10	-1.30255	4.45547e-05	-1.11157e-10	-1.30318
21599210	chr8:21599210:C:T	2.25818e-06	-1.50246	-0.970341	1.36829e-05	-1.5174	-0.966352
21599263	chr8:21599263:A:G	3.08522e-06	-1.50258	-0.658152	2.15756e-05	-1.49842	-0.529915
21599504	chr8:21599504:A:G	2.23011e-06	-1.5091	-0.976203	1.35234e-05	-1.52321	-0.972273
21599725	chr8:21599725:T:A	2.30246e-06	-1.50254	-0.950843	1.3951e-05	-1.51767	-0.946679
21599747	chr8:21599747:C:T	2.23917e-06	-1.51133	-0.969926	1.35832e-05	-1.52525	-0.96582
21599748	chr8:21599748:G:A	8.76199e-06	-1.11693	-3.15096e-10	5.48319e-05	-1.09563	-3.15096e-10
21599801	chr8:21599801:G:A	2.42995e-06	-1.47221	-0.927279	1.46751e-05	-1.49093	-0.92281
21599825	chr8:21599825:AGGAGGAAG:A	4.38459e-06	-1.36518	-0.444079	2.64783e-05	-1.39275	-0.430826
21601039	chr8:21601039:T:C	1.21094e-05	-1.11157e-10	-0.793373	7.20749e-05	-1.11157e-10	-0.822192
21601661	chr8:21601661:C:T	1.95788e-06	-1.40267	-1.21282	1.16455e-05	-1.40947	-1.23551
21601999	chr8:21601999:G:C	1.81358e-05	-1.11157e-10	-0.38947	0.000111548	-1.11157e-10	-0.385442
21602055	chr8:21602055:G:A	1.32806e-05	-0.647901	-0.0531542	8.32015e-05	-0.544046	-0.134587
21602782	chr8:21602782:C:T	2.50246e-06	-1.44243	-0.927657	1.54743e-05	-1.45122	-0.909495
21602801	chr8:21602801:G:T	1.66091e-06	-1.49172	-1.28827	1.02057e-05	-1.49742	-1.27953
21602883	chr8:21602883:A:G	5.67332e-06	-1.55158	-3.15096e-10	3.44543e-05	-1.56026	-3.15096e-10
21603480	chr8:21603480:C:A	2.26832e-05	-1.11157e-10	-0.165734	0.000131619	-1.11157e-10	-0.219984
21603576	chr8:21603576:T:C	1.24451e-05	-1.11157e-10	-0.766031	7.83607e-05	-1.11157e-10	-0.738575
21603978	chr8:21603978:G:A	2.29787e-05	-0.15279	-3.15096e-10	0.000152291	-0.0741041	-3.15096e-10
21604069	chr8:21604069:G:A	1.73872e-06	-1.53509	-1.19911	1.16374e-05	-1.54767	-1.098
21604364	chr8:21604364:G:A	3.46234e-06	-1.07619	-0.969222	2.47457e-05	-0.997996	-0.893249
21604471	chr8:21604471:A:G	7.41891e-06	-1.11157e-10	-1.28333	4.54128e-05	-1.11157e-10	-1.2841
21604558	chr8:21604558:A:G	1.00173e-05	-1.11157e-10	-0.983049	6.25775e-05	-1.11157e-10	-0.963492
21604584	chr8:21604584:C:T	7.30782e-06	-1.11157e-10	-1.29841	4.47559e-05	-1.11157e-10	-1.29867
21604834	chr8:21604834:C:A	3.28281e-06	-1.05218	-1.04648	2.32171e-05	-0.97563	-0.979379
21604945	chr8:21604945:G:A	4.51344e-06	-1.4814	-0.298899	2.79732e-05	-1.49816	-0.270489
21604981	chr8:21604981:G:A	7.49562e-06	-1.11157e-10	-1.27304	4.57911e-05	-1.11157e-10	-1.27581
21605014	chr8:21605014:G:A	3.74077e-05	-1.11157e-10	0.334519	0.00022037	-1.11157e-10	0.295412
21605017	chr8:21605017:G:A	2.39039e-05	-1.11157e-10	-0.113314	0.000138685	-1.11157e-10	-0.167694
21605086	chr8:21605086:G:A	2.69716e-05	-1.11157e-10	0.0074278	0.000156363	-1.11157e-10	-0.0477177
21605340	chr8:21605340:C:T	2.06321e-06	-1.48503	-1.07807	1.22976e-05	-1.50389	-1.08661
21605422	chr8:21605422:G:C	0.000166353	-1.11157e-10	1.82675	0.00113173	-1.11157e-10	1.9316
21605555	chr8:21605555:T:C	6.29889e-05	-1.11157e-10	0.8556	0.000364644	-1.11157e-10	0.799023
21606220	chr8:21606220:T:C	2.65958e-06	-1.50022	-0.80897	1.57451e-05	-1.51748	-0.825892
21606443	chr8:21606443:T:G	7.93225e-06	-1.11157e-10	-1.21642	4.85459e-05	-1.11157e-10	-1.21739
21606721	chr8:21606721:A:G	9.50023e-06	-1.11157e-10	-1.03604	5.90292e-05	-1.11157e-10	-1.02187
21607037	chr8:21607037:T:C	2.31194e-05	-1.11157e-10	-0.146687	0.000133592	-1.11157e-10	-0.205105
21607176	chr8:21607176:G:A	2.11442e-06	-1.49198	-1.0466	1.28385e-05	-1.50804	-1.03941
21607455	chr8:21607455:GC:G	5.75594e-06	-1.53713	-3.15096e-10	3.53328e-05	-1.53509	-3.15096e-10
21607464	chr8:21607464:G:A	1.91736e-06	-1.55394	-1.08247	1.27162e-05	-1.53574	-1.02128
21607958	chr8:21607958:C:T	4.67729e-06	-1.53381	-0.210832	2.79378e-05	-1.5448	-0.225114
21608569	chr8:21608569:A:G	2.18066e-05	-1.11157e-10	-0.205146	0.000126369	-1.11157e-10	-0.260693
21608600	chr8:21608600:C:CT	3.68802e-05	-1.11157e-10	0.320316	0.00021691	-1.11157e-10	0.279587
21608602	chr8:21608602:C:T	3.69069e-05	-1.11157e-10	0.32104	0.000217069	-1.11157e-10	0.280316
21608738	chr8:21608738:C:T	8.82709e-06	-1.50311	0.393572	5.78458e-05	-1.5152	0.47308
21608755	chr8:21608755:T:C	1.6504e-06	-1.56181	-1.22453	1.05573e-05	-1.55091	-1.19218
21608834	chr8:21608834:G:A	6.19868e-06	-1.46302	-3.15096e-10	3.68785e-05	-1.49227	-3.15096e-10
21608852	chr8:21608852:T:A	2.13128e-05	-1.11157e-10	-0.228052	0.000123577	-1.11157e-10	-0.283037
21609289	chr8:21609289:A:G	2.27612e-05	-1.11157e-10	-0.162302	0.000131877	-1.11157e-10	-0.218027
21609470	chr8:21609470:G:A	1.66885e-06	-1.51777	-1.25745	9.9766e-06	-1.52791	-1.27175
21609661	chr8:21609661:G:A	1.60961e-06	-1.50734	-1.30402	9.773e-06	-1.51916	-1.30112
21609667	chr8:21609667:A:T	2.25505e-05	-1.11157e-10	-0.171599	0.000130674	-1.11157e-10	-0.227193
21609705	chr8:21609705:G:A	2.52891e-05	-1.11157e-10	-0.0569839	0.000146313	-1.11157e-10	-0.114149
21610410	chr8:21610410:G:C	1.96708e-05	-0.308224	-3.15096e-10	0.00012118	-0.302617	-3.15096e-10
21610661	chr8:21610661:C:T	2.46185e-05	-1.11157e-10	-0.0838578	0.000142684	-1.11157e-10	-0.139265
21610736	chr8:21610736:C:T	2.44931e-05	-1.11157e-10	-0.0889673	0.000142029	-1.11157e-10	-0.143869
21610756	chr8:21610756:G:C	2.20499e-06	-1.52675	-0.969885	1.3926e-05	-1.53584	-0.930293
21610830	chr8:21610830:A:G	7.02948e-06	-1.47432	0.137072	5.89471e-05	-1.43608	0.412824
21610985	chr8:21610985:T:C	1.55102e-06	-1.54849	-1.29995	9.4309e-06	-1.55359	-1.30232
21611238	chr8:21611238:G:C	5.66699e-06	-1.5527	-3.15096e-10	3.44528e-05	-1.56031	-3.15096e-10
21611281	chr8:21611281:G:A	2.42453e-05	-1.11157e-10	-0.0991372	0.000155689	-1.11157e-10	-0.0520365
21611312	chr8:21611312:T:C	7.13821e-06	-0.590482	-0.731414	4.50074e-05	-0.499723	-0.793347
21611536	chr8:21611536:A:G	1.64159e-05	-1.11157e-10	-0.489109	9.88208e-05	-1.11157e-10	-0.50659
21611708	chr8:21611708:C:T	1.91804e-05	-1.11157e-10	-0.33347	0.000117838	-1.11157e-10	-0.330583
21611743	chr8:21611743:G:A	9.3473e-06	-1.11157e-10	-1.05227	5.91839e-05	-1.11157e-10	-1.01925
21611838	chr8:21611838:A:G	6.1349e-06	-1.47336	-3.15096e-10	3.70172e-05	-1.48852	-3.15096e-10
21612003	chr8:21612003:C:T	1.27858e-05	-1.11157e-10	-0.739022	8.06596e-05	-1.11157e-10	-0.70966
21612573	chr8:21612573:A:G	9.32769e-06	-1.11157e-10	-1.05437	5.79051e-05	-1.11157e-10	-1.04109
21612725	chr8:21612725:C:T	5.65792e-06	-1.5543	-3.15096e-10	3.50391e-05	-1.54343	-3.15096e-10
21613154	chr8:21613154:C:T	2.00446e-05	-1.11157e-10	-0.289399	0.000116697	-1.11157e-10	-0.340317
21613168	chr8:21613168:G:T	7.71499e-05	-1.11157e-10	1.05839	0.000526022	-1.11157e-10	1.16545
21613363	chr8:21613363:A:C	1.95465e-05	-1.11157e-10	-0.314563	0.000114356	-1.11157e-10	-0.360577
21613370	chr8:21613370:C:T	3.7923e-06	-1.54823	-0.406153	2.42373e-05	-1.55474	-0.357268
21613376	chr8:21613376:T:C	3.59577e-06	-1.52337	-0.484225	2.28456e-05	-1.53358	-0.437562
21613432	chr8:21613432:G:T	1.24988e-05	-1.11157e-10	-0.761722	7.96602e-05	-1.11157e-10	-0.722128
21613497	chr8:21613497:T:C	1.64419e-06	-1.50371	-1.2864	1.01915e-05	-1.49962	-1.27873
21613900	chr8:21613900:C:T	1.70941e-06	-1.48342	-1.2678	1.0326e-05	-1.4959	-1.26933
21614079	chr8:21614079:A:C	1.67085e-06	-1.5114	-1.26263	1.01402e-05	-1.51943	-1.26396
21614156	chr8:21614156:T:G	8.57247e-06	-1.1388	-3.15096e-10	5.16539e-05	-1.15533	-3.15096e-10
21614334	chr8:21614334:T:A	1.76263e-06	-1.47325	-1.2473	1.05876e-05	-1.48874	-1.25147
21614363	chr8:21614363:C:T	1.02945e-05	-1.11157e-10	-0.955752	6.43956e-05	-1.11157e-10	-0.934853
21614430	chr8:21614430:C:T	2.40539e-06	-1.49508	-0.914566	1.41762e-05	-1.5099	-0.938437
21614517	chr8:21614517:C:T	1.7907e-06	-1.46363	-1.24112	1.07435e-05	-1.48025	-1.24535
21614537	chr8:21614537:T:C	7.30643e-06	-1.11157e-10	-1.2986	4.45734e-05	-1.11157e-10	-1.30276
21614700	chr8:21614700:C:T	1.07682e-05	-1.11157e-10	-0.910765	6.58736e-05	-1.11157e-10	-0.912161
21615000	chr8:21615000:G:A	1.12631e-05	-1.11157e-10	-0.865825	6.90001e-05	-1.11157e-10	-0.865791
21615021	chr8:21615021:G:A	9.11021e-06	-1.11157e-10	-1.07796	5.55357e-05	-1.11157e-10	-1.08287
21615226	chr8:21615226:T:C	1.12048e-05	-1.11157e-10	-0.871016	6.86407e-05	-1.11157e-10	-0.871013
21615384	chr8:21615384:AC:A	3.68588e-06	-1.40153	-0.581319	2.32638e-05	-1.42973	-0.52327
21615416	chr8:21615416:CCT:C	8.52261e-06	-1.14464	-3.15096e-10	5.14712e-05	-1.15888	-3.15096e-10
21615574	chr8:21615574:C:G	3.6034e-06	-1.38671	-0.618773	2.26834e-05	-1.41603	-0.562231
21615626	chr8:21615626:C:T	8.44191e-06	-1.11157e-10	-1.15415	5.05633e-05	-1.11157e-10	-1.17667
21615642	chr8:21615642:T:G	5.76658e-06	-1.53528	-3.15096e-10	3.56781e-05	-1.52536	-3.15096e-10
21615775	chr8:21615775:C:T	9.10054e-06	-1.46612	0.387093	5.67805e-05	-1.48926	0.428557
21615798	chr8:21615798:G:A	2.16322e-05	-1.11157e-10	-0.213173	0.000125843	-1.11157e-10	-0.264866
21616044	chr8:21616044:A:G	2.14325e-05	-1.11157e-10	-0.222449	0.000124816	-1.11157e-10	-0.273058
21616085	chr8:21616085:A:G	1.20656e-05	-1.11157e-10	-0.796997	7.67036e-05	-1.11157e-10	-0.759949
21616129	chr8:21616129:A:G	2.68743e-06	-1.48114	-0.81763	1.57553e-05	-1.49669	-0.846029
21616176	chr8:21616176:G:A	7.31467e-06	-1.11157e-10	-1.29748	4.46652e-05	-1.11157e-10	-1.3007
21616294	chr8:21616294:C:T	1.89986e-06	-1.34897	-1.29661	1.13636e-05	-1.37164	-1.29785
21616577	chr8:21616577:G:A	1.90993e-06	-1.33683	-1.30346	1.143e-05	-1.35983	-1.30383
21616838	chr8:21616838:C:T	5.62951e-06	-1.55933	-3.15096e-10	3.42781e-05	-1.56539	-3.15096e-10
21617124	chr8:21617124:G:A	1.72091e-06	-1.44735	-1.29716	1.03682e-05	-1.46279	-1.29837
21618006	chr8:21618006:T:C	1.12811e-05	-1.11157e-10	-0.86423	6.71335e-05	-1.11157e-10	-0.893215
21618155	chr8:21618155:A:T	1.20166e-05	-1.11157e-10	-0.801071	7.15958e-05	-1.11157e-10	-0.828862
21618192	chr8:21618192:G:A	1.87275e-06	-1.51424	-1.14571	1.11892e-05	-1.52496	-1.15999
21618245	chr8:21618245:C:T	1.17275e-05	-1.11157e-10	-0.825417	7.18903e-05	-1.11157e-10	-0.824756
21618442	chr8:21618442:A:G	2.13786e-06	-1.30032	-1.22723	1.43784e-05	-1.24794	-1.18623
21618538	chr8:21618538:C:T	1.13102e-05	-1.11157e-10	-0.861651	6.73065e-05	-1.11157e-10	-0.890641
21618674	chr8:21618674:CT:C	1.04288e-05	-1.11157e-10	-0.942784	6.23003e-05	-1.11157e-10	-0.967931
21618735	chr8:21618735:G:A	8.77548e-06	-1.11157e-10	-1.1154	5.23797e-05	-1.11157e-10	-1.14138
21618756	chr8:21618756:T:C	1.28206e-05	-1.11157e-10	-0.736302	8.16714e-05	-1.11157e-10	-0.697194
21619010	chr8:21619010:C:A	1.10496e-05	-1.11157e-10	-0.884966	6.58543e-05	-1.11157e-10	-0.912454
21619163	chr8:21619163:A:G	6.07259e-06	-1.48357	-3.15096e-10	3.76451e-05	-1.47169	-3.15096e-10
21619239	chr8:21619239:C:T	1.98415e-06	-1.53329	-1.06888	1.18128e-05	-1.54208	-1.08864
21619357	chr8:21619357:C:T	2.24363e-05	-1.11157e-10	-0.176677	0.000130441	-1.11157e-10	-0.228973
21619370	chr8:21619370:C:T	8.19396e-06	-1.11157e-10	-1.18396	5.09945e-05	-1.11157e-10	-1.16818
21619852	chr8:21619852:G:C	1.60655e-06	-1.53057	-1.28269	9.76251e-06	-1.53664	-1.2847
21620241	chr8:21620241:T:C	1.8514e-05	-1.11157e-10	-0.368829	0.000107464	-1.11157e-10	-0.42274
21620309	chr8:21620309:A:G	1.14854e-05	-1.11157e-10	-0.846285	7.21425e-05	-1.11157e-10	-0.821255
21620383	chr8:21620383:G:A	2.58848e-05	-1.11157e-10	-0.0337007	0.00015161	-1.11157e-10	-0.0785878
21620989	chr8:21620989:T:C	7.88051e-06	-1.11157e-10	-1.22297	4.73758e-05	-1.11157e-10	-1.24179
21621136	chr8:21621136:C:T	1.10482e-05	-1.11157e-10	-0.885088	6.58306e-05	-1.11157e-10	-0.912813
21621525	chr8:21621525:C:T	3.48264e-05	-1.11157e-10	0.263017	0.000224809	-1.11157e-10	0.315351
21621967	chr8:21621967:G:A	8.10786e-06	-1.11157e-10	-1.19452	5.04032e-05	-1.11157e-10	-1.17984
21622214	chr8:21622214:C:T	2.96029e-06	-1.54329	-0.658782	1.92686e-05	-1.54797	-0.593455
21622335	chr8:21622335:G:A	2.23351e-06	-1.43786	-1.04593	1.67316e-05	-1.38249	-0.900111
21622988	chr8:21622988:G:A	7.38885e-06	-1.11157e-10	-1.28739	4.50323e-05	-1.11157e-10	-1.29252
21623497	chr8:21623497:C:T	8.39193e-06	-1.16009	-3.15096e-10	5.42988e-05	-1.1054	-3.15096e-10
21623590	chr8:21623590:T:G	1.21605e-05	-1.11157e-10	-0.789167	7.55249e-05	-1.11157e-10	-0.775435
21623757	chr8:21623757:GT:G	1.5815e-06	-1.52538	-1.3036	9.66925e-06	-1.53216	-1.29879
21623819	chr8:21623819:T:C	1.5717e-06	-1.53193	-1.30327	9.56118e-06	-1.53817	-1.30401
21624048	chr8:21624048:G:A	1.17036e-05	-1.11157e-10	-0.827461	7.23221e-05	-1.11157e-10	-0.818768
21624281	chr8:21624281:G:T	1.41731e-05	-1.11157e-10	-0.636013	8.98716e-05	-1.11157e-10	-0.601516
21624354	chr8:21624354:A:C	1.19907e-05	-1.11157e-10	-0.803223	7.09107e-05	-1.11157e-10	-0.838477
21624444	chr8:21624444:G:A	7.30604e-06	-1.11157e-10	-1.29866	4.4914e-05	-1.11157e-10	-1.29515
21624877	chr8:21624877:T:C	1.76909e-06	-1.5185	-1.19839	1.10431e-05	-1.53682	-1.16127
21625282	chr8:21625282:A:G	7.63283e-05	-1.11157e-10	1.04769	0.000502247	-1.11157e-10	1.11919
21625519	chr8:21625519:A:T	3.55213e-05	-1.11157e-10	0.282775	0.000232017	-1.11157e-10	0.346911
21625757	chr8:21625757:A:G	5.59473e-06	-1.56553	-3.15096e-10	3.4248e-05	-1.56627	-3.15096e-10
21626070	chr8:21626070:A:G	1.24179e-05	-1.11157e-10	-0.768221	7.6736e-05	-1.11157e-10	-0.759527
21626369	chr8:21626369:C:T	5.64295e-06	-1.55695	-3.15096e-10	3.47914e-05	-1.55053	-3.15096e-10
21626427	chr8:21626427:G:A	7.53706e-06	-1.11157e-10	-1.26753	4.60749e-05	-1.11157e-10	-1.26963
21626678	chr8:21626678:T:C	7.7967e-06	-1.11157e-10	-1.23366	4.76147e-05	-1.11157e-10	-1.23676
21626912	chr8:21626912:C:G	1.23047e-05	-1.11157e-10	-0.777373	7.61093e-05	-1.11157e-10	-0.767727
21626918	chr8:21626918:T:A	1.18863e-05	-1.11157e-10	-0.81197	7.34801e-05	-1.11157e-10	-0.802883
21627550	chr8:21627550:G:T	1.00232e-05	-1.11157e-10	-0.982454	5.98137e-05	-1.11157e-10	-1.00866
21627631	chr8:21627631:G:A	2.86958e-06	-0.928925	-1.30427	1.85937e-05	-0.872832	-1.30424
21627709	chr8:21627709:T:A	7.79981e-06	-1.11157e-10	-1.23326	4.76137e-05	-1.11157e-10	-1.23678
21627712	chr8:21627712:G:A	9.27264e-06	-1.11157e-10	-1.06029	5.54784e-05	-1.11157e-10	-1.0839
21627810	chr8:21627810:G:A	3.64579e-05	-1.11157e-10	0.308801	0.000222476	-1.11157e-10	0.304923
21628106	chr8:21628106:C:T	7.30424e-06	-1.11157e-10	-1.2989	4.45462e-05	-1.11157e-10	-1.30337
21628243	chr8:21628243:A:G	2.47932e-05	1.20519	-1.28198	0.000216269	1.51105	-1.23442
21628329	chr8:21628329:C:T	1.84776e-06	-1.37355	-1.29983	1.14795e-05	-1.35597	-1.30336
21628626	chr8:21628626:AG:A	7.27452e-06	-1.11157e-10	-1.30298	4.46948e-05	-1.11157e-10	-1.30004
21628936	chr8:21628936:T:G	3.14521e-05	-1.11157e-10	0.161107	0.000201498	-1.11157e-10	0.205879
21629070	chr8:21629070:T:C	1.187e-05	-1.11157e-10	-0.813348	7.50302e-05	-1.11157e-10	-0.782008
21629151	chr8:21629151:G:T	0.00019545	-1.11157e-10	1.98795	0.00118449	-1.11157e-10	1.97717
21629638	chr8:21629638:G:A	8.63454e-06	-1.11157e-10	-1.13159	5.34257e-05	-1.11157e-10	-1.12161
21629728	chr8:21629728:C:T	1.39646e-05	0.618264	-1.2691	0.000109158	0.885271	-1.29237
21629804	chr8:21629804:C:T	1.44867e-05	-1.11157e-10	-0.61413	9.05272e-05	-1.11157e-10	-0.594247
21629910	chr8:21629910:C:T	8.99878e-06	-1.11157e-10	-1.09027	5.41153e-05	-1.11157e-10	-1.10878
21629920	chr8:21629920:C:G	1.12359e-05	-1.11157e-10	-0.868248	7.0514e-05	-1.11157e-10	-0.844086
21630086	chr8:21630086:G:A	7.88974e-06	-0.234444	-0.98735	4.63743e-05	-0.11863	-1.14452
21630732	chr8:21630732:G:A	8.58897e-06	-1.11157e-10	-1.13688	5.14284e-05	-1.11157e-10	-1.15971
21631043	chr8:21631043:C:A	1.01404e-05	-1.11157e-10	-0.970834	6.50288e-05	-1.11157e-10	-0.925068
21631119	chr8:21631119:G:A	3.8031e-05	-1.11157e-10	0.351042	0.000239698	-1.11157e-10	0.379482
21631166	chr8:21631166:C:T	1.12303e-05	-1.11157e-10	-0.868744	6.66526e-05	-1.11157e-10	-0.900404
21631331	chr8:21631331:C:G	2.2478e-05	-1.11157e-10	-0.174819	0.000142057	-1.11157e-10	-0.14367
21631445	chr8:21631445:T:C	7.3516e-06	-1.11157e-10	-1.29244	4.48926e-05	-1.11157e-10	-1.29562
21631518	chr8:21631518:T:G	7.28201e-06	-1.11157e-10	-1.30195	4.47805e-05	-1.11157e-10	-1.29813
21631653	chr8:21631653:A:G	1.2634e-05	-1.11157e-10	-0.750967	7.89242e-05	-1.11157e-10	-0.73141
21632270	chr8:21632270:T:C	1.16663e-05	-1.11157e-10	-0.830655	6.96669e-05	-1.11157e-10	-0.856173
21632426	chr8:21632426:A:T	3.44791e-06	-1.29495	-0.75464	2.00203e-05	-1.26695	-0.836203
21632647	chr8:21632647:C:T	1.24405e-05	-1.11157e-10	-0.766401	7.8141e-05	-1.11157e-10	-0.741383
21633142	chr8:21633142:A:C	1.81745e-05	-1.11157e-10	-0.387338	0.000107524	-1.11157e-10	-0.422181
21633478	chr8:21633478:T:G	6.68742e-05	2.07474	-1.15929	0.000506641	2.26777	-1.13987
21633986	chr8:21633986:T:C	7.56395e-06	-1.11157e-10	-1.26396	4.5738e-05	-1.11157e-10	-1.27697
21634011	chr8:21634011:C:T	8.62383e-06	-1.11157e-10	-1.13283	5.34209e-05	-1.11157e-10	-1.1217
21634086	chr8:21634086:T:A	8.32432e-06	-1.11157e-10	-1.16818	5.22066e-05	-1.11157e-10	-1.14469
21634233	chr8:21634233:T:C	3.44685e-05	-1.11157e-10	0.252687	0.000221289	-1.11157e-10	0.299571
21634253	chr8:21634253:C:T	3.50262e-05	1.56589	-1.29715	0.00025992	1.76431	-1.30383
21634415	chr8:21634415:C:G	9.95422e-05	-1.11157e-10	1.31322	0.000606726	-1.11157e-10	1.30818
21635439	chr8:21635439:T:C	4.39875e-05	-1.11157e-10	0.496547	0.000263041	-1.11157e-10	0.472411
21635464	chr8:21635464:A:G	1.89128e-06	-1.4979	-1.1522	1.1567e-05	-1.48326	-1.16849
21635615	chr8:21635615:T:G	7.40894e-05	1.01791	-3.15096e-10	0.000268374	0.492484	-3.15096e-10
21635652	chr8:21635652:G:A	5.45029e-06	-0.803291	-0.788397	3.39095e-05	-0.71147	-0.864732
21635790	chr8:21635790:A:G	8.92684e-06	-1.11157e-10	-1.0983	5.37021e-05	-1.11157e-10	-1.11645
21636370	chr8:21636370:T:C	3.06088e-06	-1.03808	-1.13057	2.03308e-05	-1.0075	-1.08026
21636542	chr8:21636542:T:C	2.48639e-05	-1.11157e-10	-0.0739401	0.000146302	-1.11157e-10	-0.114226
21637269	chr8:21637269:T:C	4.11692e-06	-0.745357	-1.1269	3.26687e-05	-0.572317	-1.04116
21637937	chr8:21637937:T:C	7.52811e-06	-1.11157e-10	-1.26871	4.60307e-05	-1.11157e-10	-1.27059
21638215	chr8:21638215:A:T	3.46351e-05	-1.47997	1.73748	0.000214795	-1.4091	1.67888
21638459	chr8:21638459:A:G	5.59279e-06	-1.56588	-3.15096e-10	3.44099e-05	-1.56155	-3.15096e-10
21638611	chr8:21638611:A:G	8.49109e-06	-1.11157e-10	-1.14834	5.26724e-05	-1.11157e-10	-1.13581
21639037	chr8:21639037:C:A	7.33055e-06	-1.11157e-10	-1.29531	4.50262e-05	-1.11157e-10	-1.29265
21639049	chr8:21639049:G:A	8.64287e-06	-1.11157e-10	-1.13062	5.41121e-05	-1.11157e-10	-1.10884
21639617	chr8:21639617:A:T	1.58613e-06	-1.5373	-1.28876	9.95785e-06	-1.51469	-1.28684
21639638	chr8:21639638:T:C	4.74757e-06	-1.38745	-0.342275	3.22965e-05	-1.36776	-0.25718
21639639	chr8:21639639:G:A	1.60728e-06	-1.53447	-1.27835	1.01544e-05	-1.51107	-1.27092
21639683	chr8:21639683:T:C	1.03733e-05	-1.11157e-10	-0.948124	6.12025e-05	-1.11157e-10	-0.985711
21639886	chr8:21639886:C:G	1.5795e-06	-1.53506	-1.29519	9.91418e-06	-1.51204	-1.29389
21640123	chr8:21640123:T:C	1.01893e-05	-0.966019	-3.15096e-10	6.47462e-05	-0.929423	-3.15096e-10
21641187	chr8:21641187:G:A	1.8256e-06	-1.40514	-1.28032	1.17386e-05	-1.41705	-1.21997
21641596	chr8:21641596:G:T	2.84753e-06	-1.34922	-0.891685	1.87391e-05	-1.33081	-0.838471
21641616	chr8:21641616:A:T	1.93996e-06	-1.38465	-1.24004	1.27297e-05	-1.40183	-1.15413
21642858	chr8:21642858:T:G	7.6256e-06	-1.11157e-10	-1.25585	4.63696e-05	-1.11157e-10	-1.26325
21643217	chr8:21643217:T:G	4.45037e-06	-1.54497	-0.249406	2.81221e-05	-1.52767	-0.235673
21643250	chr8:21643250:C:T	3.43903e-05	-1.11157e-10	0.250417	0.000231522	-1.11157e-10	0.344777
21643349	chr8:21643349:A:C	1.30837e-05	-1.11157e-10	-0.715992	7.84042e-05	-1.11157e-10	-0.738021
21643425	chr8:21643425:A:G	1.37745e-05	-1.24401	0.579472	0.00010429	-1.18793	0.735208
21643728	chr8:21643728:A:C	5.62706e-06	-1.55977	-3.15096e-10	3.48862e-05	-1.54781	-3.15096e-10
21643953	chr8:21643953:T:C	1.78356e-06	-1.51724	-1.19151	1.13409e-05	-1.49201	-1.17948
21643986	chr8:21643986:G:A	1.13006e-05	-1.11157e-10	-0.862499	6.78116e-05	-1.11157e-10	-0.883165
21644400	chr8:21644400:C:A	8.05273e-06	-1.11157e-10	-1.20135	4.89859e-05	-1.11157e-10	-1.20836
21644598	chr8:21644598:A:G	7.29454e-06	-1.11157e-10	-1.30023	4.4587e-05	-1.11157e-10	-1.30246
21644916	chr8:21644916:G:A	7.27511e-06	-1.11157e-10	-1.3029	4.46358e-05	-1.11157e-10	-1.30136
21645034	chr8:21645034:G:T	1.89678e-06	-1.52564	-1.12156	1.14144e-05	-1.54744	-1.11759
21645663	chr8:21645663:T:G	5.86951e-06	-1.51759	-3.15096e-10	3.55363e-05	-1.52934	-3.15096e-10
21646507	chr8:21646507:G:T	3.64138e-05	-1.11157e-10	0.307589	0.000207775	-1.11157e-10	0.236557
21647308	chr8:21647308:C:T	8.15878e-06	-1.18826	-3.15096e-10	5.21075e-05	-1.14659	-3.15096e-10
21647747	chr8:21647747:T:A	1.5958e-06	-1.5284	-1.29159	1.00229e-05	-1.50936	-1.28567
21647875	chr8:21647875:C:T	5.636e-06	-1.55818	-3.15096e-10	3.46155e-05	-1.5556	-3.15096e-10
21648432	chr8:21648432:C:T	1.42494e-05	-1.11157e-10	-0.630645	8.6028e-05	-1.11157e-10	-0.645225
21648553	chr8:21648553:G:A	6.26732e-05	-1.11157e-10	0.850576	0.000430045	-1.11157e-10	0.963993
21648686	chr8:21648686:A:T	1.62375e-06	-1.54827	-1.25436	9.74675e-06	-1.53986	-1.2831
21649835	chr8:21649835:A:G	9.78149e-06	-1.11157e-10	-1.00687	5.84675e-05	-1.11157e-10	-1.03143
21650010	chr8:21650010:A:C	6.30485e-06	-1.44604	-3.15096e-10	3.78911e-05	-1.46518	-3.15096e-10
21651219	chr8:21651219:G:A	2.48833e-05	-1.52573	1.45257	0.000174442	-1.54704	1.60873
21651972	chr8:21651972:C:A	1.56669e-05	-0.535808	-3.15096e-10	9.5046e-05	-0.545537	-3.15096e-10
21652009	chr8:21652009:C:T	1.29513e-05	-1.11157e-10	-0.72616	7.77616e-05	-1.11157e-10	-0.74625
21652218	chr8:21652218:C:G	7.52219e-06	-1.11157e-10	-1.2695	4.58184e-05	-1.11157e-10	-1.27521
21652576	chr8:21652576:A:T	3.33351e-06	-0.940741	-1.14259	2.33805e-05	-0.825242	-1.12275
21653048	chr8:21653048:T:C	6.57095e-06	-1.4047	-3.15096e-10	4.08811e-05	-1.38923	-3.15096e-10
21653188	chr8:21653188:T:A	6.32569e-06	-0.969068	-0.473671	4.37457e-05	-0.86599	-0.455515
21653948	chr8:21653948:A:G	7.71325e-06	-1.11157e-10	-1.24442	4.72131e-05	-1.11157e-10	-1.24523
21653966	chr8:21653966:ATTAAG:A	1.68448e-05	-1.11157e-10	-0.463317	0.00010028	-1.11157e-10	-0.491933
21654270	chr8:21654270:T:C	1.21101e-05	-1.11157e-10	-0.793314	7.26308e-05	-1.11157e-10	-0.814509
21654776	chr8:21654776:G:A	9.89934e-06	-1.11157e-10	-0.99489	6.12815e-05	-1.11157e-10	-0.984419
21654915	chr8:21654915:G:A	1.83184e-06	-1.52969	-1.15234	1.13486e-05	-1.53177	-1.13903
21655197	chr8:21655197:C:T	6.56544e-06	-1.40554	-3.15096e-10	3.93078e-05	-1.42848	-3.15096e-10
21656000	chr8:21656000:T:G	7.34678e-06	-1.11157e-10	-1.2931	4.47863e-05	-1.11157e-10	-1.298
21656236	chr8:21656236:T:A	7.26535e-06	-1.11157e-10	-1.30424	4.45256e-05	-1.11157e-10	-1.30383
21656401	chr8:21656401:G:A	1.64382e-06	-1.56604	-1.2243	1.07393e-05	-1.56479	-1.16119
21656666	chr8:21656666:T:C	1.05495e-05	0.274915	-1.2062	4.74666e-05	-0.00434979	-1.23552
21656935	chr8:21656935:G:A	7.31408e-06	-1.11157e-10	-1.29756	4.46518e-05	-1.11157e-10	-1.301
21657095	chr8:21657095:A:G	7.3733e-06	-1.11157e-10	-1.28949	4.55925e-05	-1.11157e-10	-1.28016
21657563	chr8:21657563:C:T	9.2248e-06	-1.11157e-10	-1.06546	5.55669e-05	-1.11157e-10	-1.08231
21657592	chr8:21657592:T:C	1.61673e-06	-1.50962	-1.29733	1.00656e-05	-1.49396	-1.29682
21657752	chr8:21657752:T:C	9.22934e-06	-1.11157e-10	-1.06497	5.54042e-05	-1.11157e-10	-1.08524
21657953	chr8:21657953:T:C	7.51461e-06	-1.11157e-10	-1.27051	4.56069e-05	-1.11157e-10	-1.27984
21658001	chr8:21658001:T:C	7.3398e-06	-1.11157e-10	-1.29405	4.4982e-05	-1.11157e-10	-1.29364
21658338	chr8:21658338:C:T	7.2653e-06	-1.11157e-10	-1.30425	4.45402e-05	-1.11157e-10	-1.30351
21658481	chr8:21658481:C:T	8.09288e-06	-1.11157e-10	-1.19637	4.89939e-05	-1.11157e-10	-1.2082
21658534	chr8:21658534:A:T	1.87505e-06	-1.3546	-1.30412	1.25519e-05	-1.26921	-1.30082
21658974	chr8:21658974:T:C	2.13918e-06	-1.29664	-1.23029	1.3047e-05	-1.30876	-1.22258
21659387	chr8:21659387:A:T	1.13076e-05	-1.11157e-10	-0.861887	7.09319e-05	-1.11157e-10	-0.838178
21659882	chr8:21659882:G:A	7.54227e-06	-1.11157e-10	-1.26683	4.57458e-05	-1.11157e-10	-1.2768
21660051	chr8:21660051:A:C	1.66217e-06	-1.56531	-1.21393	9.65528e-06	-1.56551	-1.26688
21660524	chr8:21660524:T:C	1.04187e-05	-0.943753	-3.15096e-10	6.00111e-05	-1.00537	-3.15096e-10
21661090	chr8:21661090:G:T	7.83101e-06	-1.11157e-10	-1.22927	4.81751e-05	-1.11157e-10	-1.22506
21661454	chr8:21661454:C:G	2.04303e-06	-1.27222	-1.3007	1.25063e-05	-1.27956	-1.2941
21661770	chr8:21661770:T:G	8.11771e-06	-1.11157e-10	-1.19331	5.09695e-05	-1.11157e-10	-1.16867
21661903	chr8:21661903:C:T	2.1178e-06	-1.27827	-1.25871	1.45995e-05	-1.18826	-1.23065
21662562	chr8:21662562:C:T	1.00979e-05	-1.11157e-10	-0.975032	6.42456e-05	-1.11157e-10	-0.937185
21662740	chr8:21662740:G:A	7.51725e-06	-1.11157e-10	-1.27016	4.63473e-05	-1.11157e-10	-1.26374
21662801	chr8:21662801:C:G	8.73279e-06	-1.11157e-10	-1.12027	5.25691e-05	-1.11157e-10	-1.13777
21663138	chr8:21663138:T:A	5.94305e-06	-1.50514	-3.15096e-10	3.61192e-05	-1.51307	-3.15096e-10
21663202	chr8:21663202:A:G	7.27104e-06	-1.11157e-10	-1.30346	4.46722e-05	-1.11157e-10	-1.30055
21663890	chr8:21663890:G:A	1.62375e-05	-1.11157e-10	-0.500036	9.46655e-05	-1.11157e-10	-0.549549
21664387	chr8:21664387:A:T	1.89997e-06	-1.37321	-1.27231	1.14364e-05	-1.36339	-1.29971
21664537	chr8:21664537:G:A	2.12234e-05	-1.11157e-10	-0.232252	0.000126608	-1.11157e-10	-0.258804
21664688	chr8:21664688:G:A	8.22456e-06	-1.11157e-10	-1.18023	4.96198e-05	-1.11157e-10	-1.19551
21665387	chr8:21665387:C:T	1.62526e-06	-1.50148	-1.30021	9.8856e-06	-1.51902	-1.2898
21665853	chr8:21665853:C:A	5.5967e-06	-1.56518	-3.15096e-10	3.44135e-05	-1.56145	-3.15096e-10
21666392	chr8:21666392:T:G	9.22105e-06	-1.11157e-10	-1.06587	5.49913e-05	-1.11157e-10	-1.09272
21666559	chr8:21666559:G:C	5.67304e-06	-1.55163	-3.15096e-10	3.51784e-05	-1.53946	-3.15096e-10
21666672	chr8:21666672:C:G	5.66865e-06	-1.55241	-3.15096e-10	3.50696e-05	-1.54256	-3.15096e-10
21666853	chr8:21666853:A:G	2.12243e-05	-0.232212	-3.15096e-10	0.000113463	-0.368425	-3.15096e-10
21667088	chr8:21667088:G:A	5.84431e-06	-1.52189	-3.15096e-10	3.61841e-05	-1.51128	-3.15096e-10
21667095	chr8:21667095:G:A	5.66086e-06	-1.55378	-3.15096e-10	3.49998e-05	-1.54455	-3.15096e-10
21667150	chr8:21667150:G:C	1.12447e-05	-1.11157e-10	-0.867464	7.47241e-05	-1.11157e-10	-0.786096
21667735	chr8:21667735:C:G	7.81821e-06	-1.11157e-10	-1.2309	4.84879e-05	-1.11157e-10	-1.21858
21668346	chr8:21668346:C:G	2.36183e-06	-1.30171	-1.12621	1.61134e-05	-1.16333	-1.15692
21668427	chr8:21668427:G:A	3.30142e-06	-1.13636	-0.95665	2.16355e-05	-1.0559	-0.969665
21669391	chr8:21669391:C:T	7.53211e-06	-1.11157e-10	-1.26818	4.69707e-05	-1.11157e-10	-1.25037
21669557	chr8:21669557:T:C	5.59694e-06	-1.56514	-3.15096e-10	3.43013e-05	-1.56472	-3.15096e-10
21669784	chr8:21669784:A:G	2.20043e-06	-1.24096	-1.25774	1.4463e-05	-1.22207	-1.20624
21669839	chr8:21669839:TG:T	1.29985e-05	-0.896804	0.174283	7.18422e-05	-0.976241	0.150816
21670122	chr8:21670122:T:C	7.26913e-06	-1.11157e-10	-1.30372	4.45079e-05	-1.11157e-10	-1.30423
21670265	chr8:21670265:A:G	7.59955e-06	-1.11157e-10	-1.25927	4.70314e-05	-1.11157e-10	-1.24908
21670326	chr8:21670326:C:T	1.61095e-06	-1.50962	-1.30091	1.04115e-05	-1.45396	-1.30302
21670469	chr8:21670469:T:C	5.75148e-06	-1.5379	-3.15096e-10	3.5732e-05	-1.52385	-3.15096e-10
21670647	chr8:21670647:T:C	1.58726e-05	-1.11157e-10	-0.522763	0.000100795	-1.11157e-10	-0.486809
21671515	chr8:21671515:T:C	1.02293e-05	-1.11157e-10	-0.962103	6.07512e-05	-1.11157e-10	-0.99311
21671686	chr8:21671686:T:G	1.62174e-06	-1.56582	-1.23803	9.606e-06	-1.56301	-1.2745
21672193	chr8:21672193:C:G	7.30749e-06	-1.11157e-10	-1.29846	4.49819e-05	-1.11157e-10	-1.29364
21672640	chr8:21672640:C:T	8.16707e-06	-1.11157e-10	-1.18725	5.07253e-05	-1.11157e-10	-1.17347
21672806	chr8:21672806:C:T	7.35825e-06	-1.11157e-10	-1.29154	4.489e-05	-1.11157e-10	-1.29568
21673140	chr8:21673140:G:A	9.38243e-06	-1.11157e-10	-1.04852	5.85319e-05	-1.11157e-10	-1.03033
21673150	chr8:21673150:T:C	1.95818e-06	-1.50051	-1.11483	1.2951e-05	-1.48807	-1.05066
21673230	chr8:21673230:T:C	8.08571e-06	-1.11157e-10	-1.19726	4.72368e-05	-1.11157e-10	-1.24472
21673417	chr8:21673417:T:C	8.48293e-06	-1.11157e-10	-1.1493	5.30097e-05	-1.11157e-10	-1.12942
21673502	chr8:21673502:C:T	1.59672e-05	-1.11157e-10	-0.516823	9.41802e-05	-1.11157e-10	-0.554688
21673634	chr8:21673634:C:G	1.12906e-05	-0.863391	-3.15096e-10	6.46422e-05	-0.931031	-3.15096e-10
21673703	chr8:21673703:T:C	7.58687e-06	-1.11157e-10	-1.26094	4.69163e-05	-1.11157e-10	-1.25153
21673753	chr8:21673753:T:C	1.65819e-06	-1.52175	-1.25988	1.07762e-05	-1.47161	-1.25095
21673919	chr8:21673919:T:C	1.62006e-06	-1.53207	-1.27282	1.04594e-05	-1.48716	-1.26524
21674197	chr8:21674197:G:A	5.77065e-06	-1.53457	-3.15096e-10	3.58518e-05	-1.5205	-3.15096e-10
21674337	chr8:21674337:T:A	1.76976e-06	-1.52729	-1.18922	1.15188e-05	-1.47983	-1.17609
21674528	chr8:21674528:C:T	7.71484e-06	-1.11157e-10	-1.24421	4.67539e-05	-1.11157e-10	-1.255
21674549	chr8:21674549:C:T	7.63422e-06	-1.11157e-10	-1.25472	4.72735e-05	-1.11157e-10	-1.24395
21674777	chr8:21674777:A:G	7.73743e-06	-1.11157e-10	-1.24129	4.75624e-05	-1.11157e-10	-1.23786
21675106	chr8:21675106:A:C	1.52414e-05	-1.11157e-10	-0.563342	8.99316e-05	-1.11157e-10	-0.600849
21675125	chr8:21675125:G:A	1.16276e-05	-1.11157e-10	-0.833974	7.46387e-05	-1.11157e-10	-0.787239
21675415	chr8:21675415:C:T	1.60753e-06	-1.51728	-1.29538	1.04216e-05	-1.46485	-1.29117
21675666	chr8:21675666:C:T	1.00232e-05	-1.11157e-10	-0.982457	6.38792e-05	-1.11157e-10	-0.942905
21675928	chr8:21675928:C:A	1.23881e-05	-1.11157e-10	-0.770619	7.37681e-05	-1.11157e-10	-0.798972
21676260	chr8:21676260:G:A	1.55689e-05	-1.11157e-10	-0.542082	9.17905e-05	-1.11157e-10	-0.580389
21676302	chr8:21676302:C:T	2.21547e-06	-1.1883	-1.3036	1.57614e-05	-1.04046	-1.30188
21676327	chr8:21676327:T:C	1.2671e-05	-1.11157e-10	-0.748044	8.16805e-05	-1.11157e-10	-0.697083
21676436	chr8:21676436:C:T	3.266e-06	-1.29928	-0.804512	2.39037e-05	-1.28566	-0.640207
21676645	chr8:21676645:G:A	1.60576e-05	-1.11157e-10	-0.511178	9.46205e-05	-1.11157e-10	-0.550024
21677330	chr8:21677330:A:AT	7.5125e-06	-1.11157e-10	-1.27079	4.6838e-05	-1.11157e-10	-1.2532
21677651	chr8:21677651:A:C	4.97608e-06	-0.600356	-1.08236	2.73708e-05	-0.662216	-1.12821
21677787	chr8:21677787:C:T	2.25406e-06	-1.23592	-1.2387	1.45162e-05	-1.16946	-1.25517
21677807	chr8:21677807:A:T	2.24054e-06	-1.24574	-1.2349	1.44074e-05	-1.18028	-1.25187
21677818	chr8:21677818:C:T	2.39052e-06	-1.14038	-1.27547	1.54471e-05	-1.11669	-1.24579
21678176	chr8:21678176:C:A	1.0991e-05	-1.11157e-10	-0.890277	7.04418e-05	-1.11157e-10	-0.845111
21678364	chr8:21678364:A:G	7.98246e-06	-1.11157e-10	-1.21011	4.95966e-05	-1.11157e-10	-1.19598
21678398	chr8:21678398:A:G	5.4586e-06	-1.07037	-0.519801	3.00895e-05	-1.10673	-0.588993
21678798	chr8:21678798:C:T	2.34934e-06	-1.24273	-1.1905	1.49658e-05	-1.18137	-1.21276
21679348	chr8:21679348:G:A	2.33053e-06	-1.13889	-1.30237	1.68062e-05	-0.978825	-1.29933
21679436	chr8:21679436:G:A	2.05498e-06	-1.29369	-1.2734	1.33221e-05	-1.28091	-1.22956
21680025	chr8:21680025:A:C	1.8843e-06	-1.44213	-1.21167	1.07829e-05	-1.46388	-1.25806
21680097	chr8:21680097:G:A	7.31967e-06	-1.11157e-10	-1.29679	4.50332e-05	-1.11157e-10	-1.2925
21680279	chr8:21680279:C:T	7.4608e-06	-1.11157e-10	-1.2777	4.64456e-05	-1.11157e-10	-1.26162
21680716	chr8:21680716:CTCTT:C	7.26513e-06	-1.11157e-10	-1.30427	4.45514e-05	-1.11157e-10	-1.30325
21680733	chr8:21680733:A:G	1.13851e-05	-1.11157e-10	-0.855055	6.7789e-05	-1.11157e-10	-0.883497
21680827	chr8:21680827:C:G	2.49593e-06	-1.21626	-1.15644	1.52407e-05	-1.18954	-1.18639
21680835	chr8:21680835:A:T	1.21253e-05	-1.11157e-10	-0.792061	7.81931e-05	-1.11157e-10	-0.740716
21681042	chr8:21681042:C:T	8.24418e-06	-1.11157e-10	-1.17785	5.0739e-05	-1.11157e-10	-1.1732
21681156	chr8:21681156:C:T	5.60909e-06	-1.56297	-3.15096e-10	3.45499e-05	-1.55749	-3.15096e-10
21681946	chr8:21681946:G:A	5.62529e-06	-1.56008	-3.15096e-10	3.47082e-05	-1.55292	-3.15096e-10
21682079	chr8:21682079:G:A	7.60894e-06	-1.11157e-10	-1.25803	4.70636e-05	-1.11157e-10	-1.2484
21682162	chr8:21682162:T:G	5.6597e-06	-1.55399	-3.15096e-10	3.50027e-05	-1.54447	-3.15096e-10
21682272	chr8:21682272:T:C	1.20242e-05	-1.11157e-10	-0.800435	7.19293e-05	-1.11157e-10	-0.824214
21683054	chr8:21683054:G:A	1.79157e-06	-1.55915	-1.14511	1.15414e-05	-1.55745	-1.09651
21683209	chr8:21683209:G:T	2.03406e-06	-1.31257	-1.26475	1.28047e-05	-1.27638	-1.27371
21683326	chr8:21683326:G:A	7.2674e-06	-1.11157e-10	-1.30396	4.45064e-05	-1.11157e-10	-1.30426
21683363	chr8:21683363:C:T	2.51287e-06	-1.08609	-1.27984	1.68036e-05	-1.00929	-1.26902
21683572	chr8:21683572:A:G	4.19568e-06	-0.893477	-0.959825	2.94793e-05	-0.871004	-0.845204
21683767	chr8:21683767:T:C	5.59111e-06	-1.56618	-3.15096e-10	3.43339e-05	-1.56376	-3.15096e-10
21683806	chr8:21683806:G:A	1.35132e-05	-1.11157e-10	-0.683694	7.97961e-05	-1.11157e-10	-0.720424
21683908	chr8:21683908:G:A	9.5024e-06	-1.11157e-10	-1.03581	5.97201e-05	-1.11157e-10	-1.01023
21684022	chr8:21684022:C:T	7.34325e-06	-1.11157e-10	-1.29358	4.54267e-05	-1.11157e-10	-1.2838
21684023	chr8:21684023:G:A	2.33624e-06	-1.13691	-1.3019	1.54856e-05	-1.06334	-1.29664
21684218	chr8:21684218:C:T	1.85672e-06	-1.55546	-1.11308	1.18261e-05	-1.53482	-1.09477
21684270	chr8:21684270:G:A	1.80843e-06	-1.55514	-1.13976	1.15054e-05	-1.53432	-1.12277
21684408	chr8:21684408:C:T	6.1219e-06	-1.47549	-3.15096e-10	3.86522e-05	-1.44529	-3.15096e-10
21684449	chr8:21684449:A:G	7.01579e-06	-0.393506	-0.945689	3.70006e-05	-0.487099	-1.00186
21684456	chr8:21684456:G:T	9.57148e-06	-1.11157e-10	-1.02857	6.01678e-05	-1.11157e-10	-1.00276
21684693	chr8:21684693:C:A	1.76406e-06	-1.56269	-1.15705	1.11421e-05	-1.54827	-1.1409
21685002	chr8:21685002:T:C	7.74927e-06	-1.11157e-10	-1.23976	4.7934e-05	-1.11157e-10	-1.23007
21685429	chr8:21685429:A:G	9.85622e-06	-1.11157e-10	-0.999255	6.20448e-05	-1.11157e-10	-0.972041
21685731	chr8:21685731:G:A	9.75092e-06	-1.11157e-10	-1.01	6.13499e-05	-1.11157e-10	-0.983304
21685751	chr8:21685751:C:G	1.45841e-05	-1.11157e-10	-0.607424	9.44522e-05	-1.11157e-10	-0.551804
21685888	chr8:21685888:T:C	9.47703e-06	-1.11157e-10	-1.03849	5.95381e-05	-1.11157e-10	-1.01328
21686185	chr8:21686185:T:A	9.50596e-06	-1.11157e-10	-1.03544	5.97301e-05	-1.11157e-10	-1.01006
21686459	chr8:21686459:G:T	1.29749e-05	-1.11157e-10	-0.72434	8.22735e-05	-1.11157e-10	-0.689849
21686518	chr8:21686518:C:T	7.42042e-06	-1.11157e-10	-1.28312	4.50998e-05	-1.11157e-10	-1.29102
21687011	chr8:21687011:G:A	1.76228e-05	-1.11157e-10	-0.418164	0.000104349	-1.11157e-10	-0.45216
21687161	chr8:21687161:T:G	8.14103e-06	-1.11157e-10	-1.19044	5.06536e-05	-1.11157e-10	-1.17489
21687497	chr8:21687497:T:C	2.15439e-06	-1.22025	-1.2996	1.40763e-05	-1.15205	-1.30336
21687659	chr8:21687659:A:G	3.02733e-06	-0.983594	-1.19608	2.03909e-05	-0.963289	-1.12152
21687674	chr8:21687674:G:C	1.21361e-05	-0.791177	-3.15096e-10	7.54195e-05	-0.776832	-3.15096e-10
21687891	chr8:21687891:G:A	1.96924e-06	-1.56537	-1.04434	1.2458e-05	-1.55545	-1.02208
21687952	chr8:21687952:G:C	4.26642e-06	-1.07579	-0.760795	2.93625e-05	-1.05611	-0.664071
21688196	chr8:21688196:C:T	9.38335e-06	-1.11157e-10	-1.04842	5.89e-05	-1.11157e-10	-1.02406
21688512	chr8:21688512:A:G	7.38662e-06	-1.11157e-10	-1.28769	4.48831e-05	-1.11157e-10	-1.29584
21689178	chr8:21689178:A:G	7.3977e-06	-1.11157e-10	-1.28619	4.50074e-05	-1.11157e-10	-1.29307
21689191	chr8:21689191:C:G	7.40757e-06	-1.11157e-10	-1.28486	4.5062e-05	-1.11157e-10	-1.29186
21689561	chr8:21689561:G:A	7.38237e-06	-1.11157e-10	-1.28826	4.56203e-05	-1.11157e-10	-1.27954
21689828	chr8:21689828:C:T	9.04373e-06	-1.08529	-3.15096e-10	6.02762e-05	-1.00096	-3.15096e-10
21689973	chr8:21689973:G:A	7.29643e-06	-1.11157e-10	-1.29997	4.48734e-05	-1.11157e-10	-1.29605
21689982	chr8:21689982:G:A	2.81784e-06	-1.25254	-0.998847	1.77996e-05	-1.29643	-0.924294
21690030	chr8:21690030:G:A	7.38319e-06	-1.11157e-10	-1.28815	4.52823e-05	-1.11157e-10	-1.28698
21690042	chr8:21690042:G:A	6.77738e-06	-1.37377	-3.15096e-10	4.10108e-05	-1.38606	-3.15096e-10
21690180	chr8:21690180:C:T	7.32522e-06	-1.11157e-10	-1.29603	4.48261e-05	-1.11157e-10	-1.29711
21690358	chr8:21690358:T:C	2.65505e-05	-1.11157e-10	-0.00831096	0.000156537	-1.11157e-10	-0.0466062
21690801	chr8:21690801:C:T	2.853e-06	-0.935563	-1.30342	1.82753e-05	-0.891197	-1.30315
21690832	chr8:21690832:C:T	2.89418e-06	-0.9516	-1.27306	1.98559e-05	-0.852563	-1.25883
21691153	chr8:21691153:G:A	2.61403e-06	-1.03872	-1.28774	1.7767e-05	-0.945727	-1.27683
21691185	chr8:21691185:A:G	1.7459e-06	-1.51494	-1.21515	1.07025e-05	-1.50322	-1.2262
21691506	chr8:21691506:G:C	3.28807e-06	-0.822537	-1.27452	2.24017e-05	-0.788146	-1.20262
21691553	chr8:21691553:A:T	8.03066e-06	-1.11157e-10	-1.20409	4.95518e-05	-1.11157e-10	-1.19688
21691957	chr8:21691957:G:A	1.2507e-05	-1.11157e-10	-0.761067	7.86397e-05	-1.11157e-10	-0.735022
21692295	chr8:21692295:G:A	5.59022e-06	-1.56634	-3.15096e-10	3.42853e-05	-1.56518	-3.15096e-10
21692739	chr8:21692739:G:A	7.31946e-06	-1.11157e-10	-1.29682	4.4688e-05	-1.11157e-10	-1.30019
21692854	chr8:21692854:G:A	7.30942e-06	-1.11157e-10	-1.29819	4.46433e-05	-1.11157e-10	-1.30119
21693188	chr8:21693188:T:G	6.50249e-06	-1.41517	-3.15096e-10	3.91874e-05	-1.43154	-3.15096e-10
21693995	chr8:21693995:G:A	5.59096e-06	-1.56621	-3.15096e-10	3.44067e-05	-1.56165	-3.15096e-10
21694310	chr8:21694310:C:G	7.74608e-06	-1.11157e-10	-1.24017	4.77025e-05	-1.11157e-10	-1.23491
21694621	chr8:21694621:T:C	9.50527e-06	-1.11157e-10	-1.03551	5.63346e-05	-1.11157e-10	-1.06859
21694767	chr8:21694767:G:A	8.13457e-06	-1.11157e-10	-1.19124	4.85195e-05	-1.11157e-10	-1.21793
21695057	chr8:21695057:A:C	8.48055e-06	-1.11157e-10	-1.14958	5.25487e-05	-1.11157e-10	-1.13816
21695228	chr8:21695228:G:A	2.03034e-06	-1.27494	-1.30421	1.19503e-05	-1.31785	-1.3013
21695299	chr8:21695299:G:T	3.41198e-06	-0.779205	-1.28086	2.02159e-05	-0.800524	-1.2929
21695408	chr8:21695408:C:G	1.12526e-05	-1.11157e-10	-0.866758	6.99131e-05	-1.11157e-10	-0.852644
21695534	chr8:21695534:T:C	8.77206e-06	-1.11157e-10	-1.11579	5.45801e-05	-1.11157e-10	-1.10023
21695894	chr8:21695894:C:T	9.05375e-06	-1.11157e-10	-1.08418	5.59671e-05	-1.11157e-10	-1.07513
21695927	chr8:21695927:A:G	9.99357e-06	-1.11157e-10	-0.985417	5.91959e-05	-1.11157e-10	-1.01905
21696673	chr8:21696673:C:T	7.70262e-06	-1.11157e-10	-1.2458	4.78909e-05	-1.11157e-10	-1.23097
21696690	chr8:21696690:C:T	9.76649e-06	-1.11157e-10	-1.0084	6.0186e-05	-1.11157e-10	-1.00246
21696909	chr8:21696909:GA:G	3.72756e-06	-0.717496	-1.25411	2.10386e-05	-0.836058	-1.21748
21698569	chr8:21698569:T:C	2.1394e-05	-1.11157e-10	-0.224248	0.000144147	-1.11157e-10	-0.129063
21698691	chr8:21698691:A:G	8.41521e-06	-1.11157e-10	-1.15732	5.1771e-05	-1.11157e-10	-1.15307
21699111	chr8:21699111:C:T	8.2308e-06	-1.11157e-10	-1.17947	4.99628e-05	-1.11157e-10	-1.18862
21699220	chr8:21699220:T:C	1.81065e-06	-1.46217	-1.2315	1.02177e-05	-1.48572	-1.29006
21699422	chr8:21699422:G:C	8.654e-06	-1.11157e-10	-1.12934	5.33084e-05	-1.11157e-10	-1.1238
21699773	chr8:21699773:C:T	2.1841e-06	-1.30462	-1.20154	1.34568e-05	-1.30877	-1.19164
21699926	chr8:21699926:G:A	4.10993e-05	0.428633	-3.15096e-10	0.000265157	0.480424	-3.15096e-10
21700005	chr8:21700005:G:A	9.02131e-06	-1.11157e-10	-1.08777	5.53284e-05	-1.11157e-10	-1.08661
21700556	chr8:21700556:G:C	3.56882e-06	-1.33548	-0.679646	1.91822e-05	-1.35974	-0.786177
21700727	chr8:21700727:T:C	1.00924e-05	-1.11157e-10	-0.975571	6.2156e-05	-1.11157e-10	-0.970251
21701072	chr8:21701072:A:G	1.05752e-05	-0.928847	-3.15096e-10	9.04609e-05	-0.59498	-3.15096e-10
21701654	chr8:21701654:A:G	7.54958e-06	-1.11157e-10	-1.26587	4.63963e-05	-1.11157e-10	-1.26268
21701664	chr8:21701664:C:T	1.18804e-05	-1.11157e-10	-0.812471	7.7546e-05	-1.11157e-10	-0.749026
21702225	chr8:21702225:G:A	8.13559e-06	-1.11157e-10	-1.19111	4.92124e-05	-1.11157e-10	-1.20375
21702448	chr8:21702448:G:T	1.094e-05	-1.11157e-10	-0.894936	7.20225e-05	-1.11157e-10	-0.822919
21702640	chr8:21702640:C:A	1.22024e-05	-1.11157e-10	-0.785728	8.05423e-05	-1.11157e-10	-0.711116
21702702	chr8:21702702:G:A	8.25569e-06	-1.11157e-10	-1.17646	4.98965e-05	-1.11157e-10	-1.18995
21702943	chr8:21702943:G:A	2.06179e-06	-1.39687	-1.16691	1.40276e-05	-1.34401	-1.11486
21703024	chr8:21703024:C:T	8.94311e-06	-1.11157e-10	-1.09647	5.36283e-05	-1.11157e-10	-1.11782
21703164	chr8:21703164:G:A	8.14908e-06	-1.11157e-10	-1.18945	5.05349e-05	-1.11157e-10	-1.17723
21703241	chr8:21703241:G:T	7.26992e-06	-1.11157e-10	-1.30361	4.45089e-05	-1.11157e-10	-1.30421
21703447	chr8:21703447:G:A	7.94615e-06	-1.11157e-10	-1.21467	4.94265e-05	-1.11157e-10	-1.19941
21703726	chr8:21703726:G:A	1.33978e-05	-1.11157e-10	-0.69227	8.90572e-05	-1.11157e-10	-0.610619
21704037	chr8:21704037:G:A	1.29558e-05	-1.11157e-10	-0.725818	7.75213e-05	-1.11157e-10	-0.749345
21704396	chr8:21704396:T:G	1.01792e-05	-1.11157e-10	-0.967008	6.23422e-05	-1.11157e-10	-0.96726
21704533	chr8:21704533:T:C	7.27972e-06	-1.11157e-10	-1.30227	4.46209e-05	-1.11157e-10	-1.3017
21704607	chr8:21704607:T:C	1.66056e-06	-1.50972	-1.27049	9.93382e-06	-1.52352	-1.28044
21704643	chr8:21704643:A:G	1.84821e-06	-1.53062	-1.14252	1.15467e-05	-1.53206	-1.12144
21704738	chr8:21704738:A:G	7.31013e-06	-1.11157e-10	-1.2981	4.48666e-05	-1.11157e-10	-1.2962
21705169	chr8:21705169:G:A	8.52937e-06	-1.14384	-3.15096e-10	5.08409e-05	-1.1712	-3.15096e-10
21705350	chr8:21705350:C:T	1.2467e-05	-0.764276	-3.15096e-10	7.86092e-05	-0.73541	-3.15096e-10
21705480	chr8:21705480:A:G	1.57715e-06	-1.52861	-1.30313	9.65416e-06	-1.54093	-1.29158
21705501	chr8:21705501:T:C	1.58361e-06	-1.52441	-1.30324	9.60692e-06	-1.53353	-1.30389
21705624	chr8:21705624:G:A	1.75444e-06	-1.43079	-1.29442	1.03967e-05	-1.4563	-1.3021
21706291	chr8:21706291:A:C	1.22459e-05	-1.11157e-10	-0.782166	7.26055e-05	-1.11157e-10	-0.814857
21706772	chr8:21706772:T:C	7.27222e-06	-1.11157e-10	-1.3033	4.47878e-05	-1.11157e-10	-1.29796
21706780	chr8:21706780:A:T	2.36679e-06	-1.52758	-0.898237	1.45743e-05	-1.50119	-0.919451
21706810	chr8:21706810:G:A	8.2093e-06	-1.11157e-10	-1.18209	4.96565e-05	-1.11157e-10	-1.19477
21706818	chr8:21706818:G:A	8.45537e-06	-1.11157e-10	-1.15256	5.23001e-05	-1.11157e-10	-1.1429
21706975	chr8:21706975:G:A	7.43593e-06	-1.11157e-10	-1.28103	4.51583e-05	-1.11157e-10	-1.28972
21707116	chr8:21707116:C:T	9.01622e-06	-1.11157e-10	-1.08833	5.52445e-05	-1.11157e-10	-1.08813
21707426	chr8:21707426:G:A	1.0916e-05	-1.11157e-10	-0.897129	6.52084e-05	-1.11157e-10	-0.922309
21707576	chr8:21707576:A:C	1.04914e-05	-1.11908	0.18228	5.63027e-05	-1.17223	0.103069
21707653	chr8:21707653:T:C	1.71289e-06	-1.55929	-1.18988	1.0236e-05	-1.549	-1.22499
21707657	chr8:21707657:C:G	1.38576e-05	-0.658525	-3.15096e-10	8.54038e-05	-0.652508	-3.15096e-10
21707770	chr8:21707770:G:C	5.70966e-06	-1.5452	-3.15096e-10	3.45952e-05	-1.55618	-3.15096e-10
21708036	chr8:21708036:T:C	1.09507e-05	-1.11157e-10	-0.893954	6.57322e-05	-1.11157e-10	-0.914309
21708048	chr8:21708048:G:A	7.41327e-06	-1.11157e-10	-1.28409	4.53674e-05	-1.11157e-10	-1.2851
21708079	chr8:21708079:A:G	6.90326e-06	-1.12349	-0.231869	3.73535e-05	-1.18811	-0.291361
21708234	chr8:21708234:A:G	7.57227e-06	-1.11157e-10	-1.26287	4.65684e-05	-1.11157e-10	-1.25898
21708455	chr8:21708455:T:G	7.40773e-06	-1.11157e-10	-1.28483	4.57232e-05	-1.11157e-10	-1.27729
21708535	chr8:21708535:A:T	5.71499e-06	-1.54426	-3.15096e-10	3.53566e-05	-1.53441	-3.15096e-10
21708540	chr8:21708540:C:T	7.85988e-06	-1.11157e-10	-1.22559	4.7278e-05	-1.11157e-10	-1.24385
21708576	chr8:21708576:T:C	7.43379e-06	-1.11157e-10	-1.28132	4.54898e-05	-1.11157e-10	-1.28241
21708871	chr8:21708871:A:G	8.52192e-06	-1.11157e-10	-1.14472	5.06015e-05	-1.11157e-10	-1.17592
21708899	chr8:21708899:C:T	7.58835e-06	-1.11157e-10	-1.26074	4.66702e-05	-1.11157e-10	-1.25679
21709285	chr8:21709285:G:A	8.48084e-06	-1.11157e-10	-1.14955	5.09655e-05	-1.11157e-10	-1.16875
21709299	chr8:21709299:G:C	1.22902e-05	-1.11157e-10	-0.778559	7.28985e-05	-1.11157e-10	-0.810829
21709344	chr8:21709344:A:G	1.19829e-05	-1.11157e-10	-0.803879	7.22639e-05	-1.11157e-10	-0.819573
21709596	chr8:21709596:TG:T	5.67667e-06	-1.55099	-3.15096e-10	3.44349e-05	-1.56083	-3.15096e-10
21709628	chr8:21709628:T:C	7.99905e-06	-1.11157e-10	-1.20804	4.92798e-05	-1.11157e-10	-1.20238
21709682	chr8:21709682:C:T	6.31247e-06	-1.44483	-3.15096e-10	3.96328e-05	-1.42024	-3.15096e-10
21710181	chr8:21710181:T:A	8.76493e-06	-1.1166	-3.15096e-10	5.69781e-05	-1.05723	-3.15096e-10
21710271	chr8:21710271:C:T	7.39468e-06	-1.11157e-10	-1.2866	4.54066e-05	-1.11157e-10	-1.28424
21710287	chr8:21710287:C:T	7.59788e-06	-1.11157e-10	-1.25949	4.67334e-05	-1.11157e-10	-1.25544
21710383	chr8:21710383:C:T	9.25522e-06	-1.11157e-10	-1.06217	5.578e-05	-1.11157e-10	-1.07848
21710539	chr8:21710539:C:T	7.27658e-06	-1.11157e-10	-1.3027	4.46148e-05	-1.11157e-10	-1.30183
21710565	chr8:21710565:C:T	7.72292e-06	-1.11157e-10	-1.24317	4.78287e-05	-1.11157e-10	-1.23227
21710811	chr8:21710811:G:A	1.2756e-05	-1.11157e-10	-0.741355	7.62107e-05	-1.11157e-10	-0.766396
21710958	chr8:21710958:G:A	7.35965e-06	-1.11157e-10	-1.29135	4.51594e-05	-1.11157e-10	-1.2897
21711025	chr8:21711025:G:C	3.02907e-05	-0.976827	1.10031	0.000161299	-1.02539	1.00875
21711047	chr8:21711047:TC:GC	1.27184e-05	-1.11157e-10	-0.744306	7.59908e-05	-1.11157e-10	-0.769286
21711085	chr8:21711085:T:C	4.36342e-05	-0.96567	1.45415	0.000233638	-1.01267	1.36655
21711673	chr8:21711673:C:T	2.54619e-05	-0.720373	0.670197	0.000158658	-0.75767	0.724521
21711751	chr8:21711751:A:G	1.92514e-06	-1.54132	-1.09104	1.13656e-05	-1.54547	-1.12384
21711907	chr8:21711907:C:T	8.76146e-06	-1.11699	-3.15096e-10	6.70969e-05	-0.893759	-3.15096e-10
21712295	chr8:21712295:C:T	1.24378e-05	-1.11157e-10	-0.766614	7.42916e-05	-1.11157e-10	-0.7919
21712300	chr8:21712300:G:A	7.3401e-06	-1.11157e-10	-1.29401	4.48088e-05	-1.11157e-10	-1.29749
21712357	chr8:21712357:A:G	7.83557e-06	-1.11157e-10	-1.22868	4.8152e-05	-1.11157e-10	-1.22553
21712412	chr8:21712412:G:A	6.30807e-06	-1.44553	-3.15096e-10	3.94563e-05	-1.4247	-3.15096e-10
21712684	chr8:21712684:G:A	1.02349e-05	-1.11157e-10	-0.961555	6.39006e-05	-1.11157e-10	-0.942569
21712789	chr8:21712789:G:A	8.34863e-06	-1.11157e-10	-1.16526	5.13918e-05	-1.11157e-10	-1.16042
21712875	chr8:21712875:T:C	1.10296e-05	-1.16676	0.279991	7.68914e-05	-1.17854	0.42104
21713113	chr8:21713113:T:C	8.56684e-06	-1.11157e-10	-1.13946	5.28471e-05	-1.11157e-10	-1.1325
21713215	chr8:21713215:G:T	8.60747e-06	-1.11157e-10	-1.13473	5.26743e-05	-1.11157e-10	-1.13577
21713364	chr8:21713364:T:G	5.89773e-06	-1.51279	-3.15096e-10	3.66552e-05	-1.49834	-3.15096e-10
21713947	chr8:21713947:C:T	3.27727e-05	-1.11157e-10	0.202238	0.000209146	-1.11157e-10	0.243137
21713957	chr8:21713957:A:G	0.000111458	-0.870812	2.2971	0.000695124	-0.906862	2.35105
21714057	chr8:21714057:CTTCCCAGCACT:C	8.27433e-06	-1.11157e-10	-1.1742	5.10251e-05	-1.11157e-10	-1.16758
21714133	chr8:21714133:C:G	7.41534e-06	-1.11157e-10	-1.28381	4.56609e-05	-1.11157e-10	-1.27866
21714668	chr8:21714668:C:T	1.71237e-06	-1.46285	-1.28663	1.02101e-05	-1.47933	-1.29719
21714703	chr8:21714703:C:T	5.75631e-06	-1.53706	-3.15096e-10	3.57406e-05	-1.52361	-3.15096e-10
21714720	chr8:21714720:C:T	3.57896e-05	-0.90173	1.19203	0.000225167	-0.933227	1.25017
21714796	chr8:21714796:G:A	1.19696e-05	-1.11157e-10	-0.804988	7.07248e-05	-1.11157e-10	-0.841102
21715365	chr8:21715365:A:G	8.15312e-06	-1.11157e-10	-1.18896	5.02549e-05	-1.11157e-10	-1.18279
21715529	chr8:21715529:T:C	6.502e-06	-1.41525	-3.15096e-10	4.15018e-05	-1.37416	-3.15096e-10
21715583	chr8:21715583:T:C	9.36931e-06	-1.23116	0.181237	6.56459e-05	-1.23858	0.322954
21715620	chr8:21715620:A:G	4.75571e-06	-1.29233	-0.435686	3.75602e-05	-1.28877	-0.185185
21715674	chr8:21715674:C:A	1.47921e-05	-1.11157e-10	-0.593263	9.84216e-05	-1.11157e-10	-0.510637
21716426	chr8:21716426:G:A	4.32996e-06	-1.26053	-0.561273	3.24057e-05	-1.2694	-0.352167
21716447	chr8:21716447:C:T	7.92233e-06	-1.25703	0.0393606	6.12343e-05	-1.26654	0.281348
21716651	chr8:21716651:T:C	5.90703e-06	-1.51121	-3.15096e-10	3.6693e-05	-1.49731	-3.15096e-10
21716963	chr8:21716963:G:A	9.49225e-06	-1.11157e-10	-1.03688	5.67365e-05	-1.11157e-10	-1.06148
21717266	chr8:21717266:G:A	7.31372e-06	-1.11157e-10	-1.29761	4.50808e-05	-1.11157e-10	-1.29144
21717334	chr8:21717334:A:G	6.10381e-06	-1.47844	-3.15096e-10	3.80182e-05	-1.46183	-3.15096e-10
21717929	chr8:21717929:A:G	1.50082e-05	-1.06466	0.485895	0.000105337	-1.09075	0.648016
21718177	chr8:21718177:G:T	9.48567e-06	-1.11157e-10	-1.03758	5.5519e-05	-1.11157e-10	-1.08317
21718968	chr8:21718968:T:C	3.45115e-06	-1.50762	-0.541026	2.19931e-05	-1.49488	-0.514288
21719010	chr8:21719010:C:T	1.65249e-06	-1.54848	-1.23659	9.83363e-06	-1.5542	-1.25989
21719456	chr8:21719456:A:AAT	2.22982e-06	-1.21118	-1.27426	1.4489e-05	-1.14649	-1.28002
21719531	chr8:21719531:G:A	7.02644e-06	-1.33768	-3.15096e-10	4.38862e-05	-1.3183	-3.15096e-10
21719673	chr8:21719673:T:C	2.10226e-06	-1.35984	-1.18451	1.49404e-05	-1.3025	-1.09333
21720155	chr8:21720155:A:AT	2.64578e-06	-1.56541	-0.748984	1.51728e-05	-1.55977	-0.820627
21720277	chr8:21720277:C:T	8.95072e-06	-1.11157e-10	-1.09562	5.30809e-05	-1.11157e-10	-1.12808
21720550	chr8:21720550:C:T	9.40268e-06	-1.11157e-10	-1.04636	5.51555e-05	-1.11157e-10	-1.08974
21720745	chr8:21720745:C:G	7.30514e-06	-1.11157e-10	-1.29878	4.46137e-05	-1.11157e-10	-1.30186
21720749	chr8:21720749:T:A	7.41119e-06	-1.28437	-3.15096e-10	4.70162e-05	-1.24941	-3.15096e-10
21720875	chr8:21720875:T:C	2.60136e-06	-1.56406	-0.767263	1.49511e-05	-1.55637	-0.838745
21721001	chr8:21721001:A:G	2.03244e-06	-1.49444	-1.08368	1.12833e-05	-1.51508	-1.16149
21721127	chr8:21721127:A:AAC	7.77687e-06	-1.11157e-10	-1.2362	4.78525e-05	-1.11157e-10	-1.23177
21721181	chr8:21721181:C:T	9.21783e-06	-1.11157e-10	-1.06622	5.69248e-05	-1.11157e-10	-1.05817
21721282	chr8:21721282:C:T	8.93449e-06	-1.09744	-3.15096e-10	5.62711e-05	-1.06972	-3.15096e-10
21721413	chr8:21721413:T:C	1.89163e-06	-1.36605	-1.28387	1.2537e-05	-1.31374	-1.25747
21721443	chr8:21721443:C:T	9.19299e-06	-1.06892	-3.15096e-10	5.79453e-05	-1.0404	-3.15096e-10
21721519	chr8:21721519:G:A	1.3203e-05	-1.11157e-10	-0.706915	7.87503e-05	-1.11157e-10	-0.733616
21721652	chr8:21721652:C:T	8.21532e-06	-1.11157e-10	-1.18136	4.81814e-05	-1.11157e-10	-1.22492
21721711	chr8:21721711:A:G	9.51231e-06	-1.11157e-10	-1.03477	5.89745e-05	-1.11157e-10	-1.02279
21722498	chr8:21722498:G:A	1.76174e-06	-1.41678	-1.30427	1.07247e-05	-1.42665	-1.3007
21722661	chr8:21722661:C:T	2.08323e-06	-1.29175	-1.26169	1.40326e-05	-1.2316	-1.22691
21722670	chr8:21722670:C:T	2.06587e-06	-1.32926	-1.23254	1.43088e-05	-1.26055	-1.17847
21723118	chr8:21723118:C:T	8.6123e-06	-1.11157e-10	-1.13417	5.3215e-05	-1.11157e-10	-1.12556
21723580	chr8:21723580:G:C	5.64874e-06	-1.42526	-0.130664	3.17413e-05	-1.42315	-0.219127
21723610	chr8:21723610:C:T	1.01849e-05	-1.11157e-10	-0.966454	6.0524e-05	-1.11157e-10	-0.996857
21723901	chr8:21723901:C:A	2.32252e-06	-1.18195	-1.26275	1.52161e-05	-1.12	-1.25755
21723960	chr8:21723960:A:G	4.75234e-05	-1.11157e-10	0.573865	0.000269915	-1.11157e-10	0.498209
21724464	chr8:21724464:G:A	1.67057e-06	-1.47188	-1.30231	9.89108e-06	-1.50743	-1.30083
21724614	chr8:21724614:G:A	2.01574e-06	-1.29356	-1.29282	1.36705e-05	-1.21363	-1.27103
21724714	chr8:21724714:C:T	1.14753e-05	-1.11157e-10	-0.847157	6.70846e-05	-1.11157e-10	-0.893943
21724743	chr8:21724743:C:T	8.77166e-06	-1.11157e-10	-1.11583	5.23942e-05	-1.11157e-10	-1.1411
21724779	chr8:21724779:T:C	1.85156e-06	-1.46739	-1.20394	1.13152e-05	-1.41742	-1.25633
21725409	chr8:21725409:G:A	2.54381e-06	-1.04951	-1.30418	1.70912e-05	-0.959992	-1.30134
21725435	chr8:21725435:C:T	1.52443e-06	-1.562	-1.30374	9.29453e-06	-1.56635	-1.30412
21725538	chr8:21725538:T:A	8.18441e-06	-1.11157e-10	-1.18513	5.05762e-05	-1.11157e-10	-1.17642
21725975	chr8:21725975:T:C	7.16815e-06	-1.31771	-3.15096e-10	4.48433e-05	-1.29672	-3.15096e-10
21726289	chr8:21726289:T:C	3.45431e-05	-1.11157e-10	0.254849	0.000217207	-1.11157e-10	0.280953
21726514	chr8:21726514:G:T	3.50728e-06	-1.40868	-0.623837	1.94238e-05	-1.43626	-0.697138
21726581	chr8:21726581:G:A	1.64989e-06	-1.48913	-1.29752	1.01039e-05	-1.48843	-1.29854
21726735	chr8:21726735:A:G	7.99837e-06	-1.11157e-10	-1.20812	4.95606e-05	-1.11157e-10	-1.1967
21726898	chr8:21726898:G:A	1.16032e-05	-1.11157e-10	-0.836081	7.49312e-05	-1.11157e-10	-0.783327
21726900	chr8:21726900:G:A	1.17721e-05	-1.11157e-10	-0.821622	7.29981e-05	-1.11157e-10	-0.809464
21727111	chr8:21727111:G:A	1.67454e-06	-1.54173	-1.23009	1.01184e-05	-1.55715	-1.22839
21727536	chr8:21727536:C:T	7.66134e-06	-1.25117	-3.15096e-10	4.80497e-05	-1.22766	-3.15096e-10
21727548	chr8:21727548:G:A	3.64109e-06	-1.3452	-0.64988	2.09228e-05	-1.31869	-0.740368
21727621	chr8:21727621:T:C	5.74917e-06	-1.5383	-3.15096e-10	3.50442e-05	-1.54329	-3.15096e-10
21727628	chr8:21727628:G:A	2.91696e-05	-1.11157e-10	0.0857681	0.000183481	-1.11157e-10	0.112212
21727769	chr8:21727769:C:A	1.21683e-05	-1.11157e-10	-0.788523	7.28867e-05	-1.11157e-10	-0.810991
21727806	chr8:21727806:C:T	1.56828e-06	-1.53636	-1.30102	9.44967e-06	-1.55398	-1.29994
21727872	chr8:21727872:T:A	1.55595e-06	-1.54232	-1.30295	9.39341e-06	-1.55763	-1.30226
21728002	chr8:21728002:G:C	2.10707e-06	-1.31556	-1.2265	1.49269e-05	-1.25136	-1.14538
21728436	chr8:21728436:G:A	1.47707e-05	-1.11157e-10	-0.594714	8.81655e-05	-1.11157e-10	-0.620683
21728662	chr8:21728662:C:A	1.64163e-06	-1.50704	-1.28463	9.91743e-06	-1.5133	-1.29231
21729516	chr8:21729516:G:A	2.23025e-06	-1.18145	-1.3038	1.49587e-05	-1.10837	-1.28624
21729595	chr8:21729595:C:T	2.70999e-06	-0.988551	-1.30186	1.66468e-05	-0.986458	-1.30122
21730027	chr8:21730027:G:C	2.00911e-06	-1.55338	-1.03629	1.29153e-05	-1.55422	-0.987261
21730054	chr8:21730054:C:G	2.97672e-05	-1.11157e-10	0.106048	0.000178674	-1.11157e-10	0.0856654
21730251	chr8:21730251:G:A	3.97324e-05	-1.11157e-10	0.394808	0.000236118	-1.11157e-10	0.364434
21730820	chr8:21730820:T:G	7.43891e-06	-1.11157e-10	-1.28063	4.59288e-05	-1.11157e-10	-1.27281
21730970	chr8:21730970:A:G	1.08131e-05	-1.11157e-10	-0.906595	6.75728e-05	-1.11157e-10	-0.886693
21731013	chr8:21731013:C:G	7.0449e-05	-1.11157e-10	0.967531	0.000426193	-1.11157e-10	0.954994
21731069	chr8:21731069:C:T	7.29081e-06	-1.11157e-10	-1.30074	4.48125e-05	-1.11157e-10	-1.29741
21731107	chr8:21731107:C:T	1.19626e-05	-1.11157e-10	-0.80557	7.50216e-05	-1.11157e-10	-0.782122
21731140	chr8:21731140:C:T	1.57467e-06	-1.56038	-1.27293	9.45421e-06	-1.56548	-1.28796
21731162	chr8:21731162:G:A	1.50589e-05	-0.648303	0.072916	0.000102395	-0.513917	0.0428535
21731163	chr8:21731163:T:C	1.81499e-06	-1.41629	-1.27499	1.10069e-05	-1.43668	-1.2647
21731191	chr8:21731191:C:G	5.08115e-06	-0.996782	-0.665038	3.12426e-05	-0.863771	-0.794343
21731450	chr8:21731450:T:C	4.93022e-05	-1.43883	2.04944	0.000313438	-1.41827	2.06597
21731862	chr8:21731862:T:C	7.01349e-05	-1.11157e-10	0.963063	0.000424095	-1.11157e-10	0.950061
21731897	chr8:21731897:T:C	7.37223e-06	-1.11157e-10	-1.28964	4.54489e-05	-1.11157e-10	-1.28331
21732045	chr8:21732045:G:A	6.31444e-06	-0.302391	-1.14213	4.61986e-05	-0.123392	-1.14356
21732070	chr8:21732070:C:T	7.47217e-06	-1.11157e-10	-1.27617	4.54414e-05	-1.11157e-10	-1.28347
21733178	chr8:21733178:A:G	8.22705e-06	-1.11157e-10	-1.17993	5.18694e-05	-1.11157e-10	-1.15117
21733524	chr8:21733524:G:C	9.39128e-06	-1.11157e-10	-1.04758	5.88997e-05	-1.11157e-10	-1.02406
21733839	chr8:21733839:C:G	5.774e-06	-1.53399	-3.15096e-10	3.53691e-05	-1.53406	-3.15096e-10
21733951	chr8:21733951:C:T	8.27719e-06	-1.52509	0.351232	5.02193e-05	-1.51478	0.331282
21734128	chr8:21734128:G:A	2.06117e-05	-0.2615	-3.15096e-10	0.000125808	-0.26514	-3.15096e-10
21734203	chr8:21734203:G:A	6.38317e-06	-1.43369	-3.15096e-10	3.84913e-05	-1.44947	-3.15096e-10
21734205	chr8:21734205:A:G	1.74923e-05	-0.425596	-3.15096e-10	0.000105548	-0.440733	-3.15096e-10
21734500	chr8:21734500:T:C	5.90559e-06	-1.51146	-3.15096e-10	3.60191e-05	-1.51585	-3.15096e-10
21734533	chr8:21734533:AT:A	2.93818e-06	-1.09566	-1.11391	1.66136e-05	-1.14432	-1.14536
21734655	chr8:21734655:G:A	2.06996e-06	-1.31343	-1.2464	1.26197e-05	-1.33019	-1.23445
21735009	chr8:21735009:C:T	2.33151e-06	-1.32356	-1.11728	1.46952e-05	-1.23084	-1.18154
21735080	chr8:21735080:A:G	2.16588e-06	-1.27485	-1.23968	1.22784e-05	-1.31608	-1.27597
21735249	chr8:21735249:A:G	1.89507e-05	0.935947	-1.28146	0.000139754	1.11786	-1.27787
21735325	chr8:21735325:T:C	1.20297e-05	0.480233	-1.28021	9.08599e-05	0.668761	-1.25934
21735724	chr8:21735724:G:A	4.48799e-06	-0.482361	-1.30359	2.68855e-05	-0.507701	-1.30061
21735830	chr8:21735830:A:C	4.29217e-05	1.7633	-1.29128	0.000334133	2.01302	-1.30138
21735858	chr8:21735858:G:A	7.48956e-05	-1.11157e-10	1.02874	0.000448147	-1.11157e-10	1.00522
21735908	chr8:21735908:T:TC	5.60202e-06	-1.56423	-3.15096e-10	3.42584e-05	-1.56597	-3.15096e-10
21736482	chr8:21736482:T:C	7.99501e-06	-1.11157e-10	-1.20854	4.8427e-05	-1.11157e-10	-1.21984
21736608	chr8:21736608:A:G	1.01112e-05	-1.11157e-10	-0.973711	5.84686e-05	-1.11157e-10	-1.03141
21736639	chr8:21736639:G:C	3.41703e-06	-0.754955	-1.30363	2.46566e-05	-0.591054	-1.3038
21737143	chr8:21737143:C:T	1.35787e-05	-1.11157e-10	-0.678853	8.01212e-05	-1.11157e-10	-0.716357
21737173	chr8:21737173:A:G	6.14152e-06	-1.2124	-0.259886	3.12046e-05	-1.12511	-0.534224
21737246	chr8:21737246:A:G	2.26392e-06	-1.20747	-1.26278	1.34225e-05	-1.23456	-1.2684
21737382	chr8:21737382:G:C	9.66849e-06	-1.11157e-10	-1.01849	6.03215e-05	-1.11157e-10	-1.00021
21738054	chr8:21738054:CA:C	1.21375e-05	-0.902968	0.111909	8.17144e-05	-0.841637	0.144968
21738698	chr8:21738698:T:C	7.98911e-06	-1.11157e-10	-1.20928	4.82449e-05	-1.11157e-10	-1.22361
21738778	chr8:21738778:G:A	1.26058e-05	-1.11157e-10	-0.7532	7.18079e-05	-1.11157e-10	-0.825903
21738806	chr8:21738806:A:G	1.36529e-05	-1.11157e-10	-0.673407	7.73396e-05	-1.11157e-10	-0.751692
21738917	chr8:21738917:A:G	2.03894e-06	-1.47816	-1.09677	1.19751e-05	-1.48812	-1.12895
21738985	chr8:21738985:C:T	7.98575e-06	-1.11157e-10	-1.2097	4.8227e-05	-1.11157e-10	-1.22398
21739263	chr8:21739263:A:C	5.34497e-06	-1.36871	-0.242493	3.05293e-05	-1.3179	-0.363309
21739594	chr8:21739594:G:C	8.44275e-06	0.0314436	-1.18549	6.03972e-05	0.23491	-1.23387
21739656	chr8:21739656:TC:T	7.30148e-06	-1.11157e-10	-1.29928	4.48896e-05	-1.11157e-10	-1.29569
21739746	chr8:21739746:T:TC	8.32254e-06	0.0845509	-1.25294	6.08738e-05	0.291456	-1.28255
21740006	chr8:21740006:A:G	7.44193e-06	-1.11157e-10	-1.28023	4.59319e-05	-1.11157e-10	-1.27274
21740365	chr8:21740365:C:A	7.71077e-06	-1.11157e-10	-1.24474	4.68632e-05	-1.11157e-10	-1.25266
21740565	chr8:21740565:A:G	4.67939e-06	-1.24537	-0.498823	2.549e-05	-1.14924	-0.71237
21740735	chr8:21740735:T:C	7.26554e-06	-1.11157e-10	-1.30421	4.45159e-05	-1.11157e-10	-1.30405
21741005	chr8:21741005:T:G	8.16865e-06	-1.11157e-10	-1.18705	5.1056e-05	-1.11157e-10	-1.16698
21741219	chr8:21741219:C:G	7.65469e-06	-1.11157e-10	-1.25204	4.65364e-05	-1.11157e-10	-1.25966
21741307	chr8:21741307:C:T	2.24494e-06	-1.41904	-1.05963	1.44191e-05	-1.38974	-1.0416
21741334	chr8:21741334:T:C	7.71664e-06	-1.11157e-10	-1.24398	4.74773e-05	-1.11157e-10	-1.23965
21741725	chr8:21741725:C:T	2.26511e-06	-1.27327	-1.19646	1.33974e-05	-1.28235	-1.22249
21742160	chr8:21742160:T:C	5.65384e-06	-1.55502	-3.15096e-10	3.42708e-05	-1.56561	-3.15096e-10
21742489	chr8:21742489:A:T	1.01336e-05	0.288218	-1.25972	7.55726e-05	0.512376	-1.28718
21742957	chr8:21742957:T:C	5.35138e-06	-1.20168	-0.408328	2.82146e-05	-1.12037	-0.639694
21743036	chr8:21743036:A:G	9.8163e-06	-1.11157e-10	-1.00331	6.2446e-05	-1.11157e-10	-0.965596
21743076	chr8:21743076:C:T	6.591e-06	-1.40165	-3.15096e-10	3.91365e-05	-1.43284	-3.15096e-10
21743156	chr8:21743156:C:A	7.46268e-06	-1.11157e-10	-1.27744	4.58064e-05	-1.11157e-10	-1.27548
21743187	chr8:21743187:T:C	9.76159e-06	-1.11157e-10	-1.0089	5.8761e-05	-1.11157e-10	-1.02642
21743588	chr8:21743588:C:T	1.14573e-05	-1.11157e-10	-0.848735	6.63319e-05	-1.11157e-10	-0.905227
21743660	chr8:21743660:C:T	8.25629e-06	-1.11157e-10	-1.17638	5.09463e-05	-1.11157e-10	-1.16913
21743761	chr8:21743761:G:A	1.53478e-05	0.74743	-1.30381	0.000122882	1.01126	-1.29993
21743822	chr8:21743822:G:A	4.03868e-05	-1.11157e-10	0.411145	0.000260667	-1.11157e-10	0.463346
21743969	chr8:21743969:G:T	7.45819e-06	-1.11157e-10	-1.27805	4.55721e-05	-1.11157e-10	-1.2806
21744325	chr8:21744325:T:C	1.08433e-05	-1.11157e-10	-0.903815	6.38606e-05	-1.11157e-10	-0.943196
21744397	chr8:21744397:G:T	1.02767e-05	-1.11157e-10	-0.957479	6.41563e-05	-1.11157e-10	-0.938576
21744680	chr8:21744680:C:T	1.64548e-06	-1.4922	-1.29713	1.00426e-05	-1.48884	-1.30422
21744770	chr8:21744770:G:A	8.48095e-06	-1.11157e-10	-1.14954	5.09818e-05	-1.11157e-10	-1.16843
21745024	chr8:21745024:A:T	6.28024e-05	-1.11157e-10	0.852635	0.00036809	-1.11157e-10	0.80843
21745166	chr8:21745166:A:G	7.3474e-06	-1.11157e-10	-1.29301	4.52016e-05	-1.11157e-10	-1.28876
21745327	chr8:21745327:G:A	1.57002e-05	0.745063	-1.27875	0.000121101	0.994847	-1.29812
21745731	chr8:21745731:C:A	8.48354e-06	-1.11157e-10	-1.14923	5.09959e-05	-1.11157e-10	-1.16815
21746286	chr8:21746286:C:T	2.04469e-06	-1.32316	-1.24895	1.32033e-05	-1.28696	-1.23247
21746724	chr8:21746724:G:A	5.87977e-06	-1.51584	-3.15096e-10	3.52805e-05	-1.53657	-3.15096e-10
21746857	chr8:21746857:G:A	1.29408e-05	-1.11157e-10	-0.726972	8.58636e-05	-1.11157e-10	-0.647138
21746870	chr8:21746870:CA:C	9.90189e-06	-1.11157e-10	-0.994632	6.18242e-05	-1.11157e-10	-0.975603
21746892	chr8:21746892:C:T	7.26891e-06	-1.11157e-10	-1.30375	4.4518e-05	-1.11157e-10	-1.304
21747224	chr8:21747224:A:C	7.28976e-06	-0.50611	-0.794776	5.29269e-05	-0.332509	-0.798477
21747246	chr8:21747246:G:A	1.95342e-06	-1.36862	-1.24916	1.25689e-05	-1.33561	-1.23307
21747269	chr8:21747269:G:A	1.03789e-05	-1.11157e-10	-0.947583	6.62478e-05	-1.11157e-10	-0.906496
21748007	chr8:21748007:C:T	1.27763e-05	-1.11157e-10	-0.739765	8.6033e-05	-1.11157e-10	-0.645168
21748520	chr8:21748520:A:G	7.31598e-06	-1.11157e-10	-1.2973	4.48232e-05	-1.11157e-10	-1.29717
21748839	chr8:21748839:G:A	7.33357e-06	-1.11157e-10	-1.2949	4.49335e-05	-1.11157e-10	-1.29471
21749000	chr8:21749000:A:T	3.28183e-06	-1.39091	-0.70805	1.82946e-05	-1.43194	-0.761355
21749049	chr8:21749049:C:T	1.02758e-05	-1.11157e-10	-0.957568	6.42731e-05	-1.11157e-10	-0.936756
21749171	chr8:21749171:T:C	1.68573e-06	-1.47075	-1.2944	1.01179e-05	-1.48434	-1.30126
21749204	chr8:21749204:G:A	7.56805e-06	-1.11157e-10	-1.26342	4.60325e-05	-1.11157e-10	-1.27055
21749313	chr8:21749313:G:A	8.0443e-06	-1.11157e-10	-1.20239	4.85722e-05	-1.11157e-10	-1.21685
21749331	chr8:21749331:G:A	1.47941e-05	-1.11157e-10	-0.593133	8.86288e-05	-1.11157e-10	-0.615442
21749655	chr8:21749655:G:C	7.80672e-05	-1.11157e-10	1.07021	0.000472156	-1.11157e-10	1.05741
21749719	chr8:21749719:G:A	4.29479e-06	-0.631445	-1.19851	2.62887e-05	-0.598546	-1.23221
21749807	chr8:21749807:A:T	7.42888e-06	-1.11157e-10	-1.28198	4.58817e-05	-1.11157e-10	-1.27383
21749844	chr8:21749844:A:G	0.000127012	-1.11157e-10	1.55693	0.00076785	-1.11157e-10	1.5437
21749881	chr8:21749881:G:A	7.36948e-06	-1.11157e-10	-1.29001	4.54433e-05	-1.11157e-10	-1.28343
21750002	chr8:21750002:G:A	2.5248e-05	-1.11157e-10	-0.0586129	0.000166575	-1.11157e-10	0.0155489
21750303	chr8:21750303:A:G	1.07808e-05	-1.11157e-10	-0.909595	6.80571e-05	-1.11157e-10	-0.879551
21750401	chr8:21750401:T:C	7.53066e-06	-1.11157e-10	-1.26838	4.63535e-05	-1.11157e-10	-1.2636
21751215	chr8:21751215:G:A	3.30029e-06	-1.41882	-0.674526	2.22304e-05	-1.38859	-0.609843
21751533	chr8:21751533:C:CA	2.30267e-05	-1.11157e-10	-0.150704	0.00012906	-1.11157e-10	-0.239624
21751586	chr8:21751586:T:C	8.92585e-06	0.0741075	-1.17251	6.40613e-05	0.283955	-1.22401
21751722	chr8:21751722:G:A	5.73015e-06	-1.54162	-3.15096e-10	3.50964e-05	-1.5418	-3.15096e-10
21752180	chr8:21752180:A:T	1.01734e-05	-1.11157e-10	-0.967581	6.22897e-05	-1.11157e-10	-0.968102
21752340	chr8:21752340:A:G	1.44611e-05	0.658402	-1.2743	0.000112235	0.916782	-1.29608
21752369	chr8:21752369:A:G	1.23555e-05	0.506161	-1.27942	9.53004e-05	0.755802	-1.29867
21752830	chr8:21752830:G:A	2.11424e-06	-1.47634	-1.06232	1.36607e-05	-1.45422	-1.03116
21753048	chr8:21753048:A:G	9.08311e-06	-1.11157e-10	-1.08094	5.63884e-05	-1.11157e-10	-1.06764
21753212	chr8:21753212:G:A	5.88066e-06	-0.327836	-1.18785	4.37556e-05	-0.128048	-1.19323
21753416	chr8:21753416:T:A	9.22126e-06	-1.11157e-10	-1.06585	5.71883e-05	-1.11157e-10	-1.05355
21753509	chr8:21753509:C:T	7.82504e-06	-1.11157e-10	-1.23003	4.78694e-05	-1.11157e-10	-1.23142
21753885	chr8:21753885:C:T	2.93617e-06	-1.34242	-0.867834	1.64405e-05	-1.38824	-0.911908
21754338	chr8:21754338:A:C	8.11978e-06	0.0874307	-1.28049	6.06397e-05	0.303942	-1.29889
21754637	chr8:21754637:T:C	2.74198e-06	-1.34246	-0.93622	1.53611e-05	-1.3909	-0.977156
21754756	chr8:21754756:G:A	3.18763e-06	-1.33585	-0.792234	2.06913e-05	-1.25905	-0.811129
21754843	chr8:21754843:G:A	8.40683e-06	-1.11157e-10	-1.15831	5.20296e-05	-1.11157e-10	-1.14808
21755602	chr8:21755602:G:A	3.39724e-06	-1.34127	-0.723123	2.19078e-05	-1.26899	-0.744065
21755709	chr8:21755709:A:C	8.45471e-06	-1.11157e-10	-1.15263	5.11044e-05	-1.11157e-10	-1.16603
21755801	chr8:21755801:C:A	0.000118695	-1.11157e-10	1.4892	0.000780837	-1.11157e-10	1.56047
21755973	chr8:21755973:C:T	7.34963e-06	-0.0299051	-1.2628	5.37815e-05	0.17411	-1.28908
21756356	chr8:21756356:G:A	6.0373e-06	-0.249861	-1.23954	4.31293e-05	-0.0615162	-1.27418
21756558	chr8:21756558:T:C	2.57649e-06	-1.45762	-0.883313	1.44252e-05	-1.45735	-0.973578
21756644	chr8:21756644:A:G	2.77239e-06	-1.4106	-0.857047	1.54817e-05	-1.41007	-0.950167
21757227	chr8:21757227:C:T	6.15624e-06	-1.46989	-3.15096e-10	3.65249e-05	-1.5019	-3.15096e-10
21757356	chr8:21757356:G:A	8.44537e-06	-1.11157e-10	-1.15374	5.10866e-05	-1.11157e-10	-1.16638
21757563	chr8:21757563:G:A	1.02395e-05	-0.961102	-3.15096e-10	6.22775e-05	-0.968299	-3.15096e-10
21757620	chr8:21757620:A:G	7.033e-06	-1.50982	0.173074	4.0895e-05	-1.52031	0.131423
21757642	chr8:21757642:C:T	7.53153e-06	-1.11157e-10	-1.26826	4.64209e-05	-1.11157e-10	-1.26215
21757837	chr8:21757837:A:T	2.26264e-06	-1.29891	-1.17192	1.36255e-05	-1.34306	-1.1449
21758226	chr8:21758226:CA:C	1.94688e-06	-1.51183	-1.1093	1.24139e-05	-1.53455	-1.04653
21758305	chr8:21758305:C:T	3.75434e-06	-1.25877	-0.705679	2.28836e-05	-1.21557	-0.753906
21758551	chr8:21758551:T:C	2.04632e-06	-1.56088	-1.01043	1.10083e-05	-1.55798	-1.14328
21758565	chr8:21758565:C:T	7.78128e-06	-1.11157e-10	-1.23564	4.8339e-05	-1.11157e-10	-1.22166
21759032	chr8:21759032:G:T	1.9823e-06	-1.32648	-1.27662	1.36238e-05	-1.2061	-1.28199
21759205	chr8:21759205:G:A	7.26515e-06	-1.11157e-10	-1.30427	4.46282e-05	-1.11157e-10	-1.30153
21759268	chr8:21759268:C:T	4.12136e-06	-0.627006	-1.24417	2.03408e-05	-0.858597	-1.22867
21759341	chr8:21759341:G:A	1.69397e-05	0.785187	-1.24288	0.000118821	0.911952	-1.23424
21759364	chr8:21759364:C:T	1.14916e-05	0.336995	-1.18274	6.91449e-05	0.318325	-1.18202
21759765	chr8:21759765:T:A	1.89322e-06	-1.43164	-1.21743	1.23772e-05	-1.35652	-1.22751
21760045	chr8:21760045:C:T	6.61089e-06	-1.39864	-3.15096e-10	3.98898e-05	-1.41378	-3.15096e-10
21760272	chr8:21760272:T:G	2.46378e-06	-1.09459	-1.29107	1.4031e-05	-1.15526	-1.30337
21760325	chr8:21760325:G:T	1.11891e-05	-1.11157e-10	-0.872414	7.09018e-05	-1.11157e-10	-0.838603
21760549	chr8:21760549:G:A	3.10912e-05	-1.11157e-10	0.149566	0.000198162	-1.11157e-10	0.189188
21760751	chr8:21760751:C:T	2.03914e-06	-1.3467	-1.22813	1.2476e-05	-1.28855	-1.28754
21760817	chr8:21760817:A:C	1.56181e-06	-1.5655	-1.27602	9.67371e-06	-1.55226	-1.27822
21760865	chr8:21760865:G:A	1.44522e-05	-1.11157e-10	-0.616512	8.37232e-05	-1.11157e-10	-0.672381
21760902	chr8:21760902:A:T	4.57427e-06	-0.619103	-1.14781	2.25808e-05	-0.847788	-1.13501
21761241	chr8:21761241:T:C	2.07634e-05	-1.11157e-10	-0.254166	0.000129714	-1.11157e-10	-0.234567
21761448	chr8:21761448:C:T	6.77495e-06	-1.37413	-3.15096e-10	3.69552e-05	-1.49019	-3.15096e-10
21761766	chr8:21761766:A:G	1.56542e-05	-1.11157e-10	-0.536616	9.16714e-05	-1.11157e-10	-0.581688
21761880	chr8:21761880:G:A	8.86391e-06	-1.10537	-3.15096e-10	5.33134e-05	-1.12371	-3.15096e-10
21762079	chr8:21762079:C:T	9.30351e-06	-1.11157e-10	-1.05697	5.70245e-05	-1.11157e-10	-1.05642
21762375	chr8:21762375:C:T	6.7298e-06	-1.38081	-3.15096e-10	3.84261e-05	-1.45116	-3.15096e-10
21762749	chr8:21762749:T:A	1.18865e-05	0.210351	-1.0223	7.12341e-05	0.126783	-0.960708
21762770	chr8:21762770:A:G	7.29662e-06	-1.11157e-10	-1.29995	4.45298e-05	-1.11157e-10	-1.30374
21762816	chr8:21762816:G:C	1.09115e-05	-1.11157e-10	-0.897543	6.19487e-05	-1.11157e-10	-0.973592
21762856	chr8:21762856:C:A	2.18159e-06	-1.2755	-1.2318	1.34543e-05	-1.21751	-1.28309
21763123	chr8:21763123:T:C	1.28742e-05	0.415459	-1.14759	7.61176e-05	0.332328	-1.09995
21763301	chr8:21763301:A:G	9.49262e-06	-1.03684	-3.15096e-10	5.5582e-05	-1.08204	-3.15096e-10
21763312	chr8:21763312:G:A	7.51499e-06	-1.11157e-10	-1.27046	4.65158e-05	-1.11157e-10	-1.2601
21763534	chr8:21763534:A:G	4.7607e-05	0.575623	-3.15096e-10	0.00036105	0.789119	-3.15096e-10
21763714	chr8:21763714:A:G	8.45458e-06	-1.11157e-10	-1.15265	5.15926e-05	-1.11157e-10	-1.15652
21763752	chr8:21763752:C:A	3.33169e-05	0.218706	-3.15096e-10	0.000127642	-0.25067	-3.15096e-10
21764226	chr8:21764226:G:C	1.48043e-05	0.506842	-1.09928	8.79293e-05	0.42218	-1.04554
21764408	chr8:21764408:C:G	2.11323e-05	0.188191	-0.424747	8.44931e-05	-0.284448	-0.378779
21764735	chr8:21764735:T:C	7.46918e-06	-1.11157e-10	-1.27657	4.61821e-05	-1.11157e-10	-1.26731
21764761	chr8:21764761:C:A	1.30221e-05	0.0916654	-0.812379	6.95425e-05	-0.0437284	-0.814232
21764830	chr8:21764830:T:C	1.27891e-05	0.253066	-0.991829	7.67757e-05	0.168859	-0.927869
21764953	chr8:21764953:C:A	9.13501e-06	-1.11157e-10	-1.07524	5.57004e-05	-1.11157e-10	-1.07991
21765125	chr8:21765125:T:A	1.08078e-05	-1.11157e-10	-0.907094	6.6121e-05	-1.11157e-10	-0.908412
21765157	chr8:21765157:A:G	1.15957e-05	0.170968	-1.00769	6.95375e-05	0.0873259	-0.945357
21765205	chr8:21765205:G:A	1.22807e-05	0.197441	-0.976766	7.38657e-05	0.113574	-0.911224
21765311	chr8:21765311:A:G	1.03217e-05	-1.11157e-10	-0.953106	6.23316e-05	-1.11157e-10	-0.96743
21765358	chr8:21765358:G:A	1.12555e-05	0.096406	-0.962908	6.82154e-05	0.0187358	-0.895963
21765532	chr8:21765532:G:A	1.14026e-05	0.157924	-1.01144	6.84525e-05	0.0755202	-0.949279
21765560	chr8:21765560:T:C	1.17029e-05	-1.11157e-10	-0.827522	6.57141e-05	-1.11157e-10	-0.914584
21765608	chr8:21765608:T:C	1.11577e-05	-0.0238001	-0.851431	5.97605e-05	-0.156081	-0.853472
21765613	chr8:21765613:T:G	2.8949e-05	-1.11157e-10	0.078176	0.000184974	-1.11157e-10	0.120315
21765791	chr8:21765791:TCTC:T	2.08879e-06	-1.38521	-1.16556	1.24109e-05	-1.33913	-1.24219
21765882	chr8:21765882:C:T	4.12635e-05	0.224526	0.208093	0.000155434	-0.244984	0.191307
21765910	chr8:21765910:T:C	1.25714e-05	0.222071	-0.978001	7.55077e-05	0.137354	-0.913017
21766052	chr8:21766052:C:G	6.93755e-06	-1.35041	-3.15096e-10	4.25284e-05	-1.34973	-3.15096e-10
21766061	chr8:21766061:C:T	2.03407e-06	-1.42479	-1.15253	1.1975e-05	-1.38346	-1.23362
21766066	chr8:21766066:C:T	1.16423e-05	0.171981	-1.0047	6.97885e-05	0.0874153	-0.941843
21766472	chr8:21766472:G:T	2.95318e-06	-1.47042	-0.734052	2.0326e-05	-1.42578	-0.662218
21766492	chr8:21766492:C:T	9.17929e-06	-1.11157e-10	-1.07041	5.60562e-05	-1.11157e-10	-1.07354
21766857	chr8:21766857:CCT:C	1.99222e-05	-1.11157e-10	-0.295523	0.000127095	-1.11157e-10	-0.254964
21766942	chr8:21766942:CA:C	1.26638e-05	-1.11157e-10	-0.748612	7.05166e-05	-1.11157e-10	-0.844049
21767034	chr8:21767034:C:G	1.17284e-05	-1.11157e-10	-0.825347	6.58019e-05	-1.11157e-10	-0.913249
21767215	chr8:21767215:CAA:C	1.3274e-05	0.0225245	-0.724074	5.38365e-05	-0.426137	-0.687808
21767255	chr8:21767255:ACAC:A	7.26598e-06	-1.11157e-10	-1.30415	4.45655e-05	-1.11157e-10	-1.30294
21767553	chr8:21767553:G:A	8.47047e-06	-1.11157e-10	-1.15077	5.16802e-05	-1.11157e-10	-1.15482
21767639	chr8:21767639:A:T	7.62656e-06	-1.11157e-10	-1.25572	4.7263e-05	-1.11157e-10	-1.24417
21768505	chr8:21768505:G:A	0.000120464	2.8079	-1.30391	0.000460628	2.33303	-1.30033
21768987	chr8:21768987:C:T	7.26572e-06	-1.11157e-10	-1.30419	4.45612e-05	-1.11157e-10	-1.30304
21769162	chr8:21769162:G:C	1.97702e-06	-1.3736	-1.23217	1.33888e-05	-1.2856	-1.21988
21769265	chr8:21769265:C:A	2.64587e-05	-0.0117747	-3.15096e-10	0.000101471	-0.480122	-3.15096e-10
21769327	chr8:21769327:C:T	3.42031e-05	-1.11157e-10	0.244959	0.000218819	-1.11157e-10	0.288348
21769571	chr8:21769571:G:T	5.26036e-05	1.54977	-0.874345	0.000218124	1.15954	-0.874375
21769662	chr8:21769662:G:A	2.01107e-06	-1.37081	-1.21788	1.10018e-05	-1.45491	-1.24693
21769724	chr8:21769724:G:A	7.51522e-06	-1.11157e-10	-1.27043	4.65125e-05	-1.11157e-10	-1.26018
21769736	chr8:21769736:T:C	1.63002e-06	-1.54767	-1.2511	9.8579e-06	-1.51734	-1.29429
21769740	chr8:21769740:T:C	2.29288e-06	-1.48696	-0.970594	1.2631e-05	-1.42854	-1.1352
21769742	chr8:21769742:C:T	3.55751e-05	1.43082	-1.14653	0.000148993	1.0507	-1.1467
21769858	chr8:21769858:T:G	1.86143e-06	-1.41128	-1.25473	1.13141e-05	-1.42891	-1.24495
21769941	chr8:21769941:A:G	3.80953e-05	1.50333	-1.1506	0.000157926	1.11402	-1.15179
21770127	chr8:21770127:A:G	1.55305e-06	-1.54455	-1.30259	9.46433e-06	-1.5522	-1.30017
21770178	chr8:21770178:A:G	1.54679e-06	-1.54733	-1.30384	9.4222e-06	-1.55447	-1.30235
21770389	chr8:21770389:C:T	1.043e-05	-1.11157e-10	-0.942673	5.98988e-05	-1.11157e-10	-1.00724
21770472	chr8:21770472:A:G	1.54175e-06	-1.55148	-1.30296	9.40727e-06	-1.55767	-1.30074
21770709	chr8:21770709:T:C	2.01129e-06	-1.52883	-1.05976	1.18251e-05	-1.53991	-1.08977
21770729	chr8:21770729:GGCCCAGT:G	1.09225e-05	-1.11157e-10	-0.896533	6.2399e-05	-1.11157e-10	-0.966349
21770773	chr8:21770773:T:C	4.83679e-05	1.52037	-0.928891	0.000199809	1.12764	-0.930172
21771001	chr8:21771001:G:A	1.55417e-05	-1.11157e-10	-0.54383	9.1003e-05	-1.11157e-10	-0.589005
21771008	chr8:21771008:A:C	1.93506e-06	-1.56137	-1.06585	1.14196e-05	-1.56634	-1.09823
21771066	chr8:21771066:G:A	8.50261e-05	1.93768	-0.78208	0.000339941	1.51214	-0.783265
21771291	chr8:21771291:T:C	2.98485e-06	-0.894293	-1.29952	1.90848e-05	-0.851877	-1.29913
21771473	chr8:21771473:T:C	3.99746e-05	1.31885	-0.917961	0.000167127	0.938847	-0.919992
21772196	chr8:21772196:C:T	2.46959e-06	-1.41867	-0.964632	1.68155e-05	-1.33922	-0.938383
21772341	chr8:21772341:T:C	4.32873e-05	1.26004	-0.779539	0.000181382	0.884163	-0.783454
21772876	chr8:21772876:T:A	2.7247e-06	-1.0792	-1.2058	1.66124e-05	-1.0974	-1.19234
21772879	chr8:21772879:C:T	1.45829e-05	-1.11157e-10	-0.607506	8.54978e-05	-1.11157e-10	-0.651408
21773224	chr8:21773224:G:A	3.81415e-05	1.54939	-1.19545	0.000157009	1.15087	-1.19446
21773339	chr8:21773339:G:A	1.14809e-05	-1.11157e-10	-0.846674	7.03443e-05	-1.11157e-10	-0.846496
21773428	chr8:21773428:T:A	7.38177e-06	-1.11157e-10	-1.28834	4.55285e-05	-1.11157e-10	-1.28156
21773446	chr8:21773446:C:T	5.83452e-05	-1.11157e-10	0.779019	0.000355373	-1.11157e-10	0.773269
21773459	chr8:21773459:C:T	1.66872e-06	-1.4802	-1.2951	9.79258e-06	-1.51607	-1.3022
21773672	chr8:21773672:T:G	1.72791e-05	-1.11157e-10	-0.437863	0.000112379	-1.11157e-10	-0.378024
21774049	chr8:21774049:C:A	8.06762e-06	-1.11157e-10	-1.1995	4.8143e-05	-1.11157e-10	-1.22572
21774330	chr8:21774330:G:C	1.83579e-05	-1.11157e-10	-0.3773	0.000106824	-1.11157e-10	-0.428715
21774344	chr8:21774344:T:C	3.20669e-06	-1.52393	-0.598189	1.62478e-05	-1.4612	-0.85074
21774349	chr8:21774349:A:G	2.67342e-06	-1.45948	-0.844519	1.53639e-05	-1.51224	-0.855636
21774417	chr8:21774417:C:CAAG	1.62176e-05	-1.11157e-10	-0.501263	9.4779e-05	-1.11157e-10	-0.54835
21774528	chr8:21774528:C:A	7.77208e-05	-1.11157e-10	1.06576	0.000499038	-1.11157e-10	1.11278
21774580	chr8:21774580:C:T	1.64717e-05	-1.11157e-10	-0.485712	9.62324e-05	-1.11157e-10	-0.533132
21774636	chr8:21774636:G:C	5.92259e-05	1.71153	-0.917527	0.000241207	1.3033	-0.917546
21774688	chr8:21774688:G:C	7.25655e-06	-0.0965888	-1.20887	4.96913e-05	-0.0156701	-1.1784
21774736	chr8:21774736:G:A	4.47076e-05	1.49323	-0.98045	0.000184405	1.09653	-0.97929
21775059	chr8:21775059:G:A	1.65228e-05	-1.11157e-10	-0.482618	9.65213e-05	-1.11157e-10	-0.530134
21775085	chr8:21775085:G:C	4.35284e-06	-0.974944	-0.841585	3.30962e-05	-0.810545	-0.789933
21775109	chr8:21775109:G:A	2.90936e-05	0.0831616	-3.15096e-10	0.000143314	-0.13486	-3.15096e-10
21775222	chr8:21775222:C:T	1.64148e-05	-1.11157e-10	-0.489173	9.59077e-05	-1.11157e-10	-0.536512
21775795	chr8:21775795:A:T	1.78293e-05	-1.11157e-10	-0.406517	0.000104015	-1.11157e-10	-0.455365
21775967	chr8:21775967:T:C	2.69604e-05	1.05674	-1.04973	0.000114769	0.692847	-1.04983
21776324	chr8:21776324:A:G	0.000135378	-1.11157e-10	1.62071	0.000820601	-1.11157e-10	1.61014
21776351	chr8:21776351:A:C	9.33558e-06	-1.11157e-10	-1.05352	5.57194e-05	-1.11157e-10	-1.07957
21776385	chr8:21776385:A:G	3.10934e-05	1.38924	-1.2396	0.000129221	1.00095	-1.23933
21776460	chr8:21776460:G:A	7.5275e-06	-1.11157e-10	-1.26879	4.51845e-05	-1.11157e-10	-1.28914
21776584	chr8:21776584:C:T	1.43339e-05	-1.11157e-10	-0.624729	9.26584e-05	-1.11157e-10	-0.570978
21776692	chr8:21776692:A:G	1.18934e-05	-1.11157e-10	-0.811371	7.28404e-05	-1.11157e-10	-0.811628
21776848	chr8:21776848:C:G	1.68891e-06	-1.47334	-1.28993	1.19495e-05	-1.3427	-1.27652
21777551	chr8:21777551:G:C	1.92583e-06	-1.56369	-1.06832	1.11412e-05	-1.56342	-1.12583
21777616	chr8:21777616:G:A	1.79897e-06	-1.48724	-1.21291	1.06533e-05	-1.51664	-1.21739
21777769	chr8:21777769:A:G	2.19286e-05	0.863937	-1.0635	8.69988e-05	0.48149	-1.11549
21777778	chr8:21777778:C:T	1.86132e-06	-1.45996	-1.20612	1.09639e-05	-1.49462	-1.21068
21777844	chr8:21777844:C:A	2.21819e-06	-1.18702	-1.30365	1.4016e-05	-1.15629	-1.3034
21778017	chr8:21778017:G:A	6.87569e-05	-1.11157e-10	0.943219	0.000419219	-1.11157e-10	0.938495
21778143	chr8:21778143:G:A	4.4831e-05	-0.0610214	0.576563	0.000172177	-0.508028	0.556653
21778172	chr8:21778172:C:A	1.8341e-06	-1.3987	-1.28211	1.22707e-05	-1.31627	-1.27641
21778213	chr8:21778213:A:G	1.77281e-06	-1.52091	-1.19389	1.05679e-05	-1.54149	-1.20059
21778547	chr8:21778547:G:T	2.13013e-06	-1.22694	-1.30424	1.34685e-05	-1.19538	-1.30416
21778581	chr8:21778581:A:G	1.18955e-05	-1.11157e-10	-0.811199	7.285e-05	-1.11157e-10	-0.811495
21778631	chr8:21778631:A:G	1.744e-06	-1.45751	-1.27367	1.01075e-05	-1.4982	-1.28843
21778764	chr8:21778764:G:A	2.1237e-05	-1.11157e-10	-0.231611	0.000134408	-1.11157e-10	-0.199017
21778806	chr8:21778806:C:G	1.66912e-06	-1.47779	-1.29727	1.09974e-05	-1.3982	-1.30403
21778908	chr8:21778908:A:AT	8.12661e-06	-1.11157e-10	-1.19221	4.84475e-05	-1.11157e-10	-1.21942
21779037	chr8:21779037:C:CT	8.32612e-06	-1.11157e-10	-1.16796	5.15962e-05	-1.11157e-10	-1.15645
21779040	chr8:21779040:A:T	2.56652e-06	-1.04077	-1.30404	1.98691e-05	-0.814919	-1.29581
21779191	chr8:21779191:C:A	7.52139e-06	-1.11157e-10	-1.26961	4.66453e-05	-1.11157e-10	-1.25733
21779206	chr8:21779206:C:T	3.25873e-06	-0.804185	-1.30183	2.10453e-05	-0.751897	-1.30133
21779252	chr8:21779252:C:G	2.22006e-05	-1.11157e-10	-0.187239	0.000140539	-1.11157e-10	-0.15441
21779563	chr8:21779563:T:C	2.41054e-06	-1.22482	-1.18269	1.63228e-05	-1.09377	-1.21357
21779616	chr8:21779616:G:A	4.28692e-06	-0.627652	-1.20414	2.81445e-05	-0.562583	-1.19996
21779628	chr8:21779628:G:A	1.78604e-06	-1.44017	-1.26718	1.02954e-05	-1.4842	-1.28399
21779716	chr8:21779716:G:A	7.26516e-06	-1.11157e-10	-1.30427	4.45376e-05	-1.11157e-10	-1.30356
21779742	chr8:21779742:A:G	1.76561e-06	-1.46168	-1.25718	1.0197e-05	-1.50141	-1.2764
21779825	chr8:21779825:C:T	4.21491e-06	-0.564409	-1.28432	2.78426e-05	-0.490789	-1.28254
21779968	chr8:21779968:C:T	2.11764e-05	-1.11157e-10	-0.23447	0.000133996	-1.11157e-10	-0.202085
21780182	chr8:21780182:C:T	4.8474e-06	-0.499873	-1.20904	2.04318e-05	-0.854434	-1.22837
21780211	chr8:21780211:G:A	1.78002e-06	-1.42261	-1.28813	1.02943e-05	-1.46992	-1.29839
21780334	chr8:21780334:T:C	9.13617e-06	-1.11157e-10	-1.07512	5.42498e-05	-1.11157e-10	-1.1063
21780423	chr8:21780423:C:G	9.709e-06	-1.11157e-10	-1.0143	5.62454e-05	-1.11157e-10	-1.07017
21780480	chr8:21780480:G:A	2.96969e-05	0.103685	-3.15096e-10	0.000221654	0.30122	-3.15096e-10
21780593	chr8:21780593:G:A	5.88367e-06	-1.19317	-0.322004	3.37288e-05	-1.25092	-0.330631
21780606	chr8:21780606:C:T	8.13701e-06	-1.11157e-10	-1.19094	4.93193e-05	-1.11157e-10	-1.20158
21780912	chr8:21780912:G:A	2.05679e-06	-1.32459	-1.24162	1.19643e-05	-1.35829	-1.25968
21780968	chr8:21780968:A:T	4.85405e-06	-0.406982	-1.30056	1.99235e-05	-0.803764	-1.30423
21781051	chr8:21781051:A:G	6.47259e-06	-0.550862	-0.868921	2.82509e-05	-0.900953	-0.85782
21781079	chr8:21781079:A:C	8.37561e-06	-1.11157e-10	-1.16203	5.22915e-05	-1.11157e-10	-1.14306
21781092	chr8:21781092:T:TA	1.51803e-05	-1.11157e-10	-0.56736	9.29729e-05	-1.11157e-10	-0.56759
21781113	chr8:21781113:T:A	4.63132e-06	-0.484907	-1.26961	1.91976e-05	-0.859103	-1.28601
21781632	chr8:21781632:C:T	1.83841e-06	-1.40982	-1.26864	1.05512e-05	-1.45887	-1.28479
21781807	chr8:21781807:A:G	1.98543e-05	-1.11157e-10	-0.298937	0.000125994	-1.11157e-10	-0.263667
21782049	chr8:21782049:AG:A	7.26912e-06	-1.11157e-10	-1.30372	4.45073e-05	-1.11157e-10	-1.30425
21782095	chr8:21782095:T:C	6.46303e-06	-0.151542	-1.26972	2.49795e-05	-0.592813	-1.28903
21782862	chr8:21782862:C:A	3.87131e-05	-0.132287	0.501107	0.000151072	-0.566742	0.484597
21782895	chr8:21782895:C:G	9.65481e-06	-1.11157e-10	-1.0199	5.60276e-05	-1.11157e-10	-1.07405
21783113	chr8:21783113:C:T	8.61572e-06	-1.11157e-10	-1.13377	5.33842e-05	-1.11157e-10	-1.12238
21783159	chr8:21783159:A:G	1.92497e-06	-1.52641	-1.10604	1.1812e-05	-1.4883	-1.14248
21783249	chr8:21783249:C:T	7.67201e-06	-1.11157e-10	-1.24978	4.72891e-05	-1.11157e-10	-1.24362
21783624	chr8:21783624:CT:C	1.79087e-06	-1.41907	-1.28559	1.05651e-05	-1.46579	-1.27655
21783689	chr8:21783689:C:T	5.84159e-06	-1.3229	-0.199451	3.35341e-05	-1.3671	-0.220232
21783769	chr8:21783769:C:T	8.10051e-06	-1.11157e-10	-1.19543	4.88398e-05	-1.11157e-10	-1.21135
21783810	chr8:21783810:A:G	3.56207e-06	-0.731724	-1.28529	2.2997e-05	-0.698749	-1.26578
21784057	chr8:21784057:T:C	7.28597e-06	-1.11157e-10	-1.30141	4.45064e-05	-1.11157e-10	-1.30426
21784307	chr8:21784307:G:A	2.76351e-05	-1.11157e-10	0.031728	0.000166746	-1.11157e-10	0.0165761
21784714	chr8:21784714:A:G	8.42827e-06	-1.11157e-10	-1.15577	5.0976e-05	-1.11157e-10	-1.16854
21784862	chr8:21784862:C:T	1.23456e-05	-1.11157e-10	-0.77406	7.75035e-05	-1.11157e-10	-0.749575
21784956	chr8:21784956:G:A	3.23984e-05	-1.11157e-10	0.190752	0.000206743	-1.11157e-10	0.231577
21785056	chr8:21785056:T:C	3.91047e-06	-1.25283	-0.670867	2.52686e-05	-1.14993	-0.720402
21785102	chr8:21785102:T:A	8.04905e-06	-1.11157e-10	-1.2018	4.95494e-05	-1.11157e-10	-1.19693
21785266	chr8:21785266:G:A	4.20758e-05	-1.11157e-10	0.452115	0.000264599	-1.11157e-10	0.478318
21785784	chr8:21785784:G:T	3.15699e-05	-1.11157e-10	0.164846	0.000190512	-1.11157e-10	0.149817
21786177	chr8:21786177:G:A	9.14129e-06	-1.11157e-10	-1.07456	5.67059e-05	-1.11157e-10	-1.06202
21786313	chr8:21786313:A:G	1.95219e-06	-1.40396	-1.21445	1.36382e-05	-1.25257	-1.23445
21786436	chr8:21786436:C:T	7.95478e-06	-1.11157e-10	-1.21359	4.80295e-05	-1.11157e-10	-1.22808
21786530	chr8:21786530:T:C	8.10306e-06	-1.11157e-10	-1.19512	4.85155e-05	-1.11157e-10	-1.21801
21786920	chr8:21786920:A:G	7.66734e-06	-1.11157e-10	-1.25039	4.7802e-05	-1.11157e-10	-1.23283
21787009	chr8:21787009:CAT:C	7.8643e-06	-1.11157e-10	-1.22502	4.75696e-05	-1.11157e-10	-1.2377
21787175	chr8:21787175:G:C	2.24437e-05	-1.11157e-10	-0.176347	0.000143577	-1.11157e-10	-0.133023
21787350	chr8:21787350:C:T	9.58751e-06	-1.11157e-10	-1.0269	5.79787e-05	-1.11157e-10	-1.03982
21787394	chr8:21787394:C:T	1.11796e-05	-1.11157e-10	-0.873268	7.34182e-05	-1.11157e-10	-0.803726
21787647	chr8:21787647:C:T	7.33647e-06	-1.11157e-10	-1.2945	4.52925e-05	-1.11157e-10	-1.28676
21787673	chr8:21787673:G:A	3.06267e-06	-1.19773	-0.970344	2.05867e-05	-1.0244	-1.05085
21787777	chr8:21787777:T:C	8.31856e-06	-1.11157e-10	-1.16887	4.96626e-05	-1.11157e-10	-1.19464
21788735	chr8:21788735:T:G	1.74897e-06	-1.51657	-1.21176	1.01294e-05	-1.54369	-1.24077
21789092	chr8:21789092:CAAGGCG:C	5.23665e-06	-0.39047	-1.24121	3.6448e-05	-0.271382	-1.23263
21789216	chr8:21789216:G:A	3.12339e-06	-1.3192	-0.829238	1.84794e-05	-1.27919	-0.904053
21790111	chr8:21790111:G:A	8.62848e-06	-1.11157e-10	-1.13229	5.53885e-05	-1.11157e-10	-1.08553
21790587	chr8:21790587:G:T	8.53296e-06	-1.11157e-10	-1.14342	5.39129e-05	-1.11157e-10	-1.11253
21790876	chr8:21790876:A:G	7.71635e-06	-1.11157e-10	-1.24402	4.85864e-05	-1.11157e-10	-1.21656
21791461	chr8:21791461:C:T	2.13755e-06	-1.22347	-1.30423	1.40704e-05	-1.15155	-1.30427
21792099	chr8:21792099:G:A	7.95811e-06	-1.11157e-10	-1.21317	4.84075e-05	-1.11157e-10	-1.22024
21792182	chr8:21792182:A:G	2.63736e-06	-1.02711	-1.29047	1.75299e-05	-0.95439	-1.2816
21792508	chr8:21792508:G:A	0.000166599	1.89043	-0.0621955	0.000658923	1.4124	-0.0216923
21792735	chr8:21792735:T:C	3.49358e-06	-1.16906	-0.867372	1.79043e-05	-1.25323	-0.961632
21792841	chr8:21792841:G:C	3.75485e-06	-1.44846	-0.515847	2.29096e-05	-1.42799	-0.540349
21792930	chr8:21792930:G:A	1.82622e-06	-1.38365	-1.30146	1.05226e-05	-1.44285	-1.30353
21793068	chr8:21793068:A:G	1.06205e-05	-1.11157e-10	-0.924573	6.7662e-05	-1.11157e-10	-0.885373
21793119	chr8:21793119:G:A	2.39459e-06	-1.1423	-1.27185	1.51282e-05	-1.09559	-1.28775
21793243	chr8:21793243:T:C	8.54409e-06	-1.11157e-10	-1.14212	5.1893e-05	-1.11157e-10	-1.15071
21793378	chr8:21793378:C:T	1.03487e-05	-1.11157e-10	-0.950501	6.4384e-05	-1.11157e-10	-0.935033
21794401	chr8:21794401:C:T	1.33773e-05	-1.11157e-10	-0.693799	8.03817e-05	-1.11157e-10	-0.713112
21794498	chr8:21794498:G:A	6.2963e-06	-1.4474	-3.15096e-10	4.25233e-05	-1.34985	-3.15096e-10
21794750	chr8:21794750:C:T	7.38038e-06	-1.11157e-10	-1.28853	4.50492e-05	-1.11157e-10	-1.29214
21795088	chr8:21795088:T:C	2.55405e-06	-1.04708	-1.3026	1.64869e-05	-1.00081	-1.29652
21795228	chr8:21795228:A:T	8.30178e-06	-1.11157e-10	-1.17089	5.04744e-05	-1.11157e-10	-1.17843
21795370	chr8:21795370:TC:T	1.34307e-05	-1.11157e-10	-0.689811	8.03332e-05	-1.11157e-10	-0.713715
21795801	chr8:21795801:C:T	7.49677e-06	-1.11157e-10	-1.27289	4.67617e-05	-1.11157e-10	-1.25483
21795804	chr8:21795804:G:A	0.000121293	2.05188	-0.541025	0.000453356	1.55408	-0.537303
21795807	chr8:21795807:C:T	3.59116e-06	-0.828371	-1.18051	1.70301e-05	-1.02022	-1.24469
21795954	chr8:21795954:G:A	8.70221e-06	-1.11157e-10	-1.12378	5.20102e-05	-1.11157e-10	-1.14846
21796055	chr8:21796055:T:C	1.15441e-05	-1.11157e-10	-0.841186	6.96612e-05	-1.11157e-10	-0.856254
21796056	chr8:21796056:A:G	2.54888e-06	-1.04758	-1.30412	1.41346e-05	-1.14936	-1.30191
21796252	chr8:21796252:C:T	1.56614e-05	-0.536158	-3.15096e-10	9.73807e-05	-0.52127	-3.15096e-10
21796297	chr8:21796297:G:A	2.69175e-06	-1.19601	-1.10116	1.4529e-05	-1.33174	-1.09201
21796500	chr8:21796500:C:T	7.30516e-06	-1.11157e-10	-1.29878	4.49282e-05	-1.11157e-10	-1.29483
21796626	chr8:21796626:CTG:C	5.74681e-05	-1.11157e-10	0.763873	0.000388453	-1.11157e-10	0.862275
21796769	chr8:21796769:G:T	1.82487e-06	-1.4987	-1.18714	1.16563e-05	-1.41444	-1.22961
21796895	chr8:21796895:T:C	1.58421e-05	-0.524686	-3.15096e-10	9.85898e-05	-0.508931	-3.15096e-10
21796954	chr8:21796954:T:C	1.57911e-05	-0.527913	-3.15096e-10	9.82777e-05	-0.512101	-3.15096e-10
21797047	chr8:21797047:C:T	1.59968e-05	-0.51497	-3.15096e-10	9.94811e-05	-0.49993	-3.15096e-10
21797156	chr8:21797156:T:C	2.23119e-05	-1.11157e-10	-0.182237	0.000146347	-1.11157e-10	-0.11392
21797180	chr8:21797180:A:T	2.11704e-06	-1.2403	-1.29704	1.18622e-05	-1.32241	-1.30412
21797278	chr8:21797278:C:G	1.6783e-06	-1.47677	-1.2928	1.12611e-05	-1.3753	-1.30324
21797382	chr8:21797382:C:T	5.94321e-06	-1.50511	-3.15096e-10	3.54655e-05	-1.53134	-3.15096e-10
21797607	chr8:21797607:C:T	6.64523e-06	-0.273033	-1.12043	3.45984e-05	-0.457547	-1.09854
21797733	chr8:21797733:G:A	8.12161e-06	-1.11157e-10	-1.19283	4.93947e-05	-1.11157e-10	-1.20006
21798540	chr8:21798540:A:G	1.59523e-05	-0.517756	-3.15096e-10	9.95496e-05	-0.499242	-3.15096e-10
21799231	chr8:21799231:T:TG	8.26538e-06	-1.11157e-10	-1.17528	5.04156e-05	-1.11157e-10	-1.1796
21799366	chr8:21799366:C:T	7.76771e-05	-1.11157e-10	1.0652	0.000526054	-1.11157e-10	1.16551
21799453	chr8:21799453:A:G	2.20451e-06	-1.50683	-0.99002	1.34418e-05	-1.48972	-1.01181
21799704	chr8:21799704:A:G	1.9499e-06	-1.52222	-1.09736	1.11535e-05	-1.55112	-1.13702
21800652	chr8:21800652:T:C	1.83151e-05	-0.379634	-3.15096e-10	0.000114565	-0.358756	-3.15096e-10
21801084	chr8:21801084:C:G	4.67789e-06	-1.50494	-0.239574	2.80464e-05	-1.48586	-0.280181
21801319	chr8:21801319:A:G	1.79683e-06	-1.40738	-1.29396	1.02913e-05	-1.46435	-1.30426
21801321	chr8:21801321:A:G	1.86337e-06	-1.43042	-1.23455	1.03841e-05	-1.48279	-1.27683
21801331	chr8:21801331:T:G	9.04735e-06	-1.11157e-10	-1.08489	5.37136e-05	-1.11157e-10	-1.11623
21801412	chr8:21801412:C:G	1.01005e-05	-0.34342	-0.631349	7.24412e-05	-0.223387	-0.593736
21802204	chr8:21802204:G:C	7.74006e-06	-1.11157e-10	-1.24095	4.71367e-05	-1.11157e-10	-1.24685
21802767	chr8:21802767:T:C	9.38875e-06	-1.11157e-10	-1.04785	5.84212e-05	-1.11157e-10	-1.03222
21802866	chr8:21802866:G:A	1.60987e-05	-0.50862	-3.15096e-10	0.00010073	-0.48745	-3.15096e-10
21802880	chr8:21802880:A:C	8.29209e-06	-1.17206	-3.15096e-10	5.12412e-05	-1.16335	-3.15096e-10
21802932	chr8:21802932:T:C	6.28636e-06	-1.44898	-3.15096e-10	3.66733e-05	-1.49785	-3.15096e-10
21802988	chr8:21802988:G:A	2.0661e-06	-1.27182	-1.28987	1.12408e-05	-1.3911	-1.28924
21803174	chr8:21803174:G:A	2.2192e-06	-1.20158	-1.28863	1.17205e-05	-1.33463	-1.30393
21803387	chr8:21803387:C:G	7.81939e-06	-1.11157e-10	-1.23075	4.71764e-05	-1.11157e-10	-1.246
21804045	chr8:21804045:A:G	7.74024e-06	-1.11157e-10	-1.24092	4.71378e-05	-1.11157e-10	-1.24682
21804100	chr8:21804100:T:A	1.93633e-06	-1.52166	-1.1049	1.1487e-05	-1.50505	-1.15364
21804714	chr8:21804714:G:A	7.27842e-06	-1.11157e-10	-1.30244	4.45064e-05	-1.11157e-10	-1.30427
21804731	chr8:21804731:T:C	7.72744e-06	-1.11157e-10	-1.24258	4.70593e-05	-1.11157e-10	-1.24849
21804794	chr8:21804794:T:C	6.49022e-05	2.12046	-1.23494	0.000312582	1.86387	-1.2189
21804933	chr8:21804933:C:A	2.84583e-06	-1.0144	-1.22711	1.57758e-05	-1.1268	-1.21462
21804994	chr8:21804994:A:G	1.34166e-05	-1.11157e-10	-0.690863	8.18062e-05	-1.11157e-10	-0.695545
21805160	chr8:21805160:T:C	7.36217e-06	-1.11157e-10	-1.291	4.54662e-05	-1.11157e-10	-1.28293
21805301	chr8:21805301:G:A	8.6883e-06	-1.11157e-10	-1.12538	5.50357e-05	-1.11157e-10	-1.09192
21805336	chr8:21805336:A:G	1.97546e-06	-1.30301	-1.30354	1.3067e-05	-1.23048	-1.29933
21805453	chr8:21805453:G:T	1.05626e-05	-1.11157e-10	-0.930039	6.3823e-05	-1.11157e-10	-0.943785
21805894	chr8:21805894:C:T	1.19092e-05	-0.810049	-3.15096e-10	7.88988e-05	-0.731732	-3.15096e-10
21805917	chr8:21805917:T:C	2.07534e-05	-1.11157e-10	-0.254646	0.000131081	-1.11157e-10	-0.224079
21805930	chr8:21805930:GA:G	1.92562e-05	-1.11157e-10	-0.329525	0.000121103	-1.11157e-10	-0.303255
21805946	chr8:21805946:G:C	2.02303e-05	-1.11157e-10	-0.280175	0.000127691	-1.11157e-10	-0.250284
21805979	chr8:21805979:T:C	5.18481e-05	0.660961	-3.15096e-10	0.000323388	0.678956	-3.15096e-10
21806209	chr8:21806209:G:C	1.46642e-05	-1.11157e-10	-0.601952	8.87508e-05	-1.11157e-10	-0.614066
21806343	chr8:21806343:C:T	1.78189e-06	-1.42979	-1.27989	1.06707e-05	-1.4435	-1.28889
21806694	chr8:21806694:T:A	7.27408e-06	-1.30304	-3.15096e-10	4.33945e-05	-1.32957	-3.15096e-10
21806799	chr8:21806799:T:G	1.80394e-05	-1.11157e-10	-0.394797	0.00011357	-1.11157e-10	-0.367482
21807137	chr8:21807137:C:T	1.38985e-05	-1.11157e-10	-0.655578	8.33566e-05	-1.11157e-10	-0.67677
21807495	chr8:21807495:G:A	2.24482e-06	-1.42885	-1.04988	1.25816e-05	-1.48827	-1.07939
21808522	chr8:21808522:A:G	5.77496e-06	-1.53383	-3.15096e-10	3.57211e-05	-1.52416	-3.15096e-10
21808547	chr8:21808547:C:T	8.94185e-06	-1.11157e-10	-1.09662	5.46451e-05	-1.11157e-10	-1.09904
21809868	chr8:21809868:T:C	7.2692e-06	-1.11157e-10	-1.30371	4.45962e-05	-1.11157e-10	-1.30225
21809989	chr8:21809989:C:T	7.65261e-06	-1.11157e-10	-1.25231	4.65857e-05	-1.11157e-10	-1.2586
21809999	chr8:21809999:T:G	8.13799e-06	-1.11157e-10	-1.19082	5.08227e-05	-1.11157e-10	-1.17155
21810382	chr8:21810382:A:G	1.72333e-06	-1.5323	-1.2108	1.19294e-05	-1.49442	-1.12647
21810540	chr8:21810540:G:A	7.81652e-06	-1.11157e-10	-1.23112	4.78074e-05	-1.11157e-10	-1.23272
21810729	chr8:21810729:A:G	1.79233e-06	-1.424	-1.27984	1.24038e-05	-1.35189	-1.23001
21811126	chr8:21811126:G:A	0.000477002	-1.11157e-10	2.88016	0.00296127	-1.11157e-10	2.89348
21811389	chr8:21811389:A:G	4.90247e-06	-1.30605	-0.391567	3.18316e-05	-1.26924	-0.370201
21811397	chr8:21811397:C:T	8.47007e-06	-1.15082	-3.15096e-10	5.01399e-05	-1.18508	-3.15096e-10
21811406	chr8:21811406:T:A	7.46806e-06	-1.11157e-10	-1.27672	4.6228e-05	-1.11157e-10	-1.26631
21811554	chr8:21811554:G:C	7.36402e-06	-1.11157e-10	-1.29075	4.49602e-05	-1.11157e-10	-1.29412
21811974	chr8:21811974:G:GA	7.26516e-06	-1.11157e-10	-1.30427	4.45547e-05	-1.11157e-10	-1.30318
21812015	chr8:21812015:C:T	8.42906e-05	-1.11157e-10	1.14691	0.000495776	-1.11157e-10	1.10623
21812325	chr8:21812325:C:G	7.35672e-06	-1.11157e-10	-1.29174	4.55009e-05	-1.11157e-10	-1.28217
21812665	chr8:21812665:C:T	9.06728e-06	-1.11157e-10	-1.08269	5.59775e-05	-1.11157e-10	-1.07495
21812871	chr8:21812871:G:A	7.29271e-06	-1.11157e-10	-1.30048	4.48332e-05	-1.11157e-10	-1.29695
21813025	chr8:21813025:C:G	9.3425e-05	-1.11157e-10	1.2498	0.000573979	-1.11157e-10	1.25269
21813320	chr8:21813320:T:A	3.30703e-06	-1.03469	-1.05662	2.12206e-05	-0.975621	-1.06931
21813986	chr8:21813986:C:T	7.4985e-06	-1.11157e-10	-1.27265	4.66864e-05	-1.11157e-10	-1.25645
21814184	chr8:21814184:C:A	0.000116719	-1.11157e-10	1.47241	0.000707305	-1.11157e-10	1.46156
21814443	chr8:21814443:A:G	2.87404e-05	-1.11157e-10	0.0709442	0.000183499	-1.11157e-10	0.112314
21814458	chr8:21814458:AT:A	8.42436e-06	-1.15623	-3.15096e-10	4.42848e-05	-1.30926	-3.15096e-10
21814792	chr8:21814792:C:T	3.00963e-06	-0.976234	-1.20931	1.79793e-05	-0.961002	-1.24968
21814880	chr8:21814880:C:T	1.66037e-05	-1.11157e-10	-0.477735	0.000110688	-1.11157e-10	-0.393179
21814891	chr8:21814891:C:T	3.40425e-05	-1.11157e-10	0.240251	0.0002214	-1.11157e-10	0.300071
21816183	chr8:21816183:C:T	4.52441e-06	-1.07976	-0.698111	2.955e-05	-1.16193	-0.551882
21816250	chr8:21816250:A:G	3.14083e-06	-0.841192	-1.30168	1.73534e-05	-0.945148	-1.30096
21816789	chr8:21816789:A:G	3.96467e-06	-1.04894	-0.860998	2.60325e-05	-0.96904	-0.87151
21817083	chr8:21817083:T:A	7.28361e-06	-1.11157e-10	-1.30173	4.4541e-05	-1.11157e-10	-1.30349
21817225	chr8:21817225:T:C	2.43359e-06	-1.24147	-1.15652	1.30288e-05	-1.38665	-1.14609
21817363	chr8:21817363:C:T	2.26996e-06	-1.28689	-1.18071	1.49512e-05	-1.26159	-1.13352
21817430	chr8:21817430:C:G	2.60392e-05	-1.11157e-10	-0.0277565	0.000180325	-1.11157e-10	0.0948618
21817556	chr8:21817556:A:G	2.5476e-05	-1.11157e-10	-0.049622	0.000164342	-1.11157e-10	0.0020493
21817746	chr8:21817746:C:T	1.86943e-06	-1.566	-1.09572	1.18032e-05	-1.56543	-1.0661
21818156	chr8:21818156:C:T	6.07256e-06	-1.48358	-3.15096e-10	3.98581e-05	-1.41457	-3.15096e-10
21818663	chr8:21818663:G:A	2.38418e-05	-1.11157e-10	-0.115916	0.00015412	-1.11157e-10	-0.0621635
21818801	chr8:21818801:C:T	8.21586e-06	-1.11157e-10	-1.18129	5.04228e-05	-1.11157e-10	-1.17945
21818867	chr8:21818867:G:C	1.85972e-05	-1.11157e-10	-0.364347	0.000109245	-1.11157e-10	-0.406305
21819390	chr8:21819390:C:T	4.25556e-06	-1.45033	-0.3888	2.38949e-05	-1.49873	-0.427501
21820047	chr8:21820047:C:G	4.41624e-06	-1.39299	-0.409082	2.44825e-05	-1.45346	-0.448482
21820146	chr8:21820146:G:C	1.74732e-06	-1.52089	-1.20838	1.15845e-05	-1.47726	-1.17297
21820283	chr8:21820283:T:A	8.8699e-06	-1.11157e-10	-1.10469	5.39803e-05	-1.11157e-10	-1.11128
21820323	chr8:21820323:C:T	7.63045e-06	-1.11157e-10	-1.25521	4.7525e-05	-1.11157e-10	-1.23864
21820355	chr8:21820355:T:C	2.35604e-06	-1.12642	-1.30396	1.55594e-05	-1.05159	-1.30365
21820479	chr8:21820479:C:A	2.41885e-06	-1.10846	-1.29561	1.56999e-05	-1.04514	-1.3011
21820591	chr8:21820591:A:G	1.58842e-06	-1.52582	-1.29879	1.00982e-05	-1.4841	-1.30344
21820858	chr8:21820858:T:C	2.26505e-06	-1.16621	-1.30355	1.49122e-05	-1.09461	-1.30311
21821751	chr8:21821751:C:T	5.65217e-06	-1.55532	-3.15096e-10	3.43902e-05	-1.56213	-3.15096e-10
21821902	chr8:21821902:C:A	2.32185e-06	-1.14148	-1.30351	1.53219e-05	-1.06754	-1.30308
21822187	chr8:21822187:T:C	8.09373e-06	-1.11157e-10	-1.19627	4.88372e-05	-1.11157e-10	-1.21141
21822226	chr8:21822226:G:C	4.27209e-06	-1.42701	-0.408242	2.38312e-05	-1.48017	-0.448728
21822338	chr8:21822338:G:A	1.96832e-06	-1.52014	-1.09004	1.34867e-05	-1.4721	-1.0261
21822483	chr8:21822483:T:C	1.33619e-05	-1.11157e-10	-0.694953	8.40678e-05	-1.11157e-10	-0.668274
21822505	chr8:21822505:G:A	1.58108e-06	-1.54207	-1.28717	1.01037e-05	-1.509	-1.278
21822837	chr8:21822837:G:A	2.39735e-06	-1.5521	-0.860895	1.5498e-05	-1.52623	-0.832962
21822994	chr8:21822994:T:C	1.66735e-06	-1.49908	-1.27704	1.06269e-05	-1.44546	-1.29105
21823407	chr8:21823407:C:T	1.32867e-05	-1.11157e-10	-0.700591	8.79362e-05	-1.11157e-10	-0.623286
21823577	chr8:21823577:G:A	1.65703e-06	-1.54286	-1.23947	1.07713e-05	-1.50883	-1.21418
21823675	chr8:21823675:T:A	8.03249e-06	-1.11157e-10	-1.20386	5.05964e-05	-1.11157e-10	-1.17602
21823758	chr8:21823758:G:A	3.0926e-06	-1.06305	-1.0953	2.04426e-05	-0.981106	-1.10117
21823861	chr8:21823861:G:A	8.16227e-06	-1.11157e-10	-1.18784	5.152e-05	-1.11157e-10	-1.15793
21824012	chr8:21824012:AG:A	8.15988e-06	-1.11157e-10	-1.18813	5.15035e-05	-1.11157e-10	-1.15825
21824128	chr8:21824128:A:T	2.75168e-06	-1.04987	-1.22528	1.84879e-05	-0.992513	-1.19027
21824129	chr8:21824129:T:TC	2.76864e-06	-1.04865	-1.22035	1.86244e-05	-0.991086	-1.18434
21824135	chr8:21824135:A:G	2.69262e-06	-1.07387	-1.22297	1.80763e-05	-1.01774	-1.18755
21824499	chr8:21824499:G:T	9.57843e-06	-1.02784	-3.15096e-10	5.88781e-05	-1.02443	-3.15096e-10
21824532	chr8:21824532:C:T	1.88288e-06	-1.43801	-1.21655	1.21264e-05	-1.47414	-1.13038
21824722	chr8:21824722:C:T	2.83211e-06	-1.15334	-1.093	1.97167e-05	-1.07083	-1.0476
21825202	chr8:21825202:C:A	1.23987e-05	-0.769769	-3.15096e-10	6.601e-05	-0.910092	-3.15096e-10
21825231	chr8:21825231:C:T	7.32413e-06	-1.11157e-10	-1.29618	4.46042e-05	-1.11157e-10	-1.30207
21825521	chr8:21825521:G:A	7.42981e-06	-1.11157e-10	-1.28186	4.50155e-05	-1.11157e-10	-1.29289
21825653	chr8:21825653:C:T	2.37027e-06	-1.36851	-1.05585	1.3585e-05	-1.47155	-1.01938
21826107	chr8:21826107:C:G	8.3857e-06	-1.11157e-10	-1.16083	5.30685e-05	-1.11157e-10	-1.12831
21826122	chr8:21826122:T:C	2.94269e-05	-1.11157e-10	0.0945528	0.000189998	-1.11157e-10	0.147114
21826135	chr8:21826135:C:T	1.83515e-06	-1.5084	-1.17184	1.19674e-05	-1.47195	-1.14576
21826252	chr8:21826252:C:T	2.42529e-06	-1.53083	-0.870575	1.79489e-05	-1.54928	-0.663084
21826259	chr8:21826259:G:A	7.33874e-06	-1.11157e-10	-1.29419	4.46513e-05	-1.11157e-10	-1.30101
21826298	chr8:21826298:T:C	8.23878e-06	-1.11157e-10	-1.17851	5.20645e-05	-1.11157e-10	-1.14741
21826367	chr8:21826367:A:G	8.14016e-06	-1.11157e-10	-1.19055	5.1365e-05	-1.11157e-10	-1.16094
21826628	chr8:21826628:A:G	7.26618e-06	-1.11157e-10	-1.30413	4.45082e-05	-1.11157e-10	-1.30422
21826692	chr8:21826692:C:T	1.33093e-05	-0.698893	-3.15096e-10	8.23782e-05	-0.688577	-3.15096e-10
21826764	chr8:21826764:C:T	1.31428e-05	-1.11157e-10	-0.711483	7.82665e-05	-1.11157e-10	-0.739778
21826786	chr8:21826786:G:A	2.90909e-06	-1.08936	-1.13016	1.67247e-05	-1.1576	-1.12541
21826795	chr8:21826795:T:C	3.23491e-05	-1.11157e-10	0.189229	0.000209843	-1.11157e-10	0.246464
21827562	chr8:21827562:G:C	8.32679e-06	-1.11157e-10	-1.16788	4.96242e-05	-1.11157e-10	-1.19542
21828000	chr8:21828000:A:G	4.12382e-06	-1.46257	-0.408005	2.33452e-05	-1.50614	-0.443368
21828050	chr8:21828050:A:C	2.77874e-06	-1.05763	-1.20773	1.85907e-05	-1.00771	-1.16952
21828064	chr8:21828064:C:G	2.3809e-06	-1.36205	-1.05783	1.35998e-05	-1.46881	-1.02103
21828218	chr8:21828218:A:C	5.60575e-06	-1.56356	-3.15096e-10	3.44081e-05	-1.56161	-3.15096e-10
21828437	chr8:21828437:A:G	2.01242e-06	-1.35161	-1.23641	1.18638e-05	-1.35388	-1.27252
21828553	chr8:21828553:C:T	2.56354e-06	-1.06119	-1.28478	1.46065e-05	-1.14675	-1.27168
21828678	chr8:21828678:G:A	1.1048e-05	-1.11157e-10	-0.88511	7.08999e-05	-1.11157e-10	-0.838629
21829027	chr8:21829027:C:A	1.06689e-05	-1.11157e-10	-0.920026	6.83346e-05	-1.11157e-10	-0.875482
21829298	chr8:21829298:T:C	1.57739e-06	-1.56581	-1.26578	9.55103e-06	-1.56309	-1.28016
21829588	chr8:21829588:T:A	8.80858e-06	-1.11157e-10	-1.11163	5.22137e-05	-1.11157e-10	-1.14455
21830097	chr8:21830097:AGAACATTC:A	6.41107e-06	-1.42933	-3.15096e-10	4.34184e-05	-1.32901	-3.15096e-10
21830245	chr8:21830245:G:C	7.28996e-06	-1.11157e-10	-1.30086	4.47917e-05	-1.11157e-10	-1.29788
21830266	chr8:21830266:G:A	1.57442e-06	-1.53098	-1.30249	1.00705e-05	-1.49098	-1.29931
21830907	chr8:21830907:A:C	8.89355e-06	-1.11157e-10	-1.10203	5.69454e-05	-1.11157e-10	-1.05781
21831244	chr8:21831244:A:G	2.88088e-06	-0.932257	-1.29701	1.84814e-05	-0.879652	-1.30348
21831369	chr8:21831369:G:C	9.17344e-05	-1.11157e-10	1.23154	0.000527526	-1.11157e-10	1.1683
21831500	chr8:21831500:T:C	8.53285e-06	-1.11157e-10	-1.14343	5.07254e-05	-1.11157e-10	-1.17347
21832327	chr8:21832327:A:G	2.25126e-06	-1.38806	-1.08781	1.29572e-05	-1.48609	-1.05216
21832591	chr8:21832591:T:C	3.8919e-05	-1.11157e-10	0.374123	0.000226662	-1.11157e-10	0.323562
21832597	chr8:21832597:G:A	8.98644e-06	-1.11157e-10	-1.09164	5.54245e-05	-1.11157e-10	-1.08488
21832897	chr8:21832897:A:G	7.80806e-06	-1.11157e-10	-1.2322	4.6925e-05	-1.11157e-10	-1.25135
21833118	chr8:21833118:G:A	2.31482e-06	-1.55832	-0.889706	1.27314e-05	-1.56523	-0.990595
21833156	chr8:21833156:G:A	7.89183e-06	-1.11157e-10	-1.22153	4.98749e-05	-1.11157e-10	-1.19038
21833281	chr8:21833281:G:A	1.56008e-05	-1.11157e-10	-0.540035	8.85347e-05	-1.11157e-10	-0.616504
21833352	chr8:21833352:T:C	2.1126e-06	-1.53248	-1.00696	1.18525e-05	-1.54835	-1.07901
21833435	chr8:21833435:C:T	8.82093e-06	-1.11157e-10	-1.11023	5.25969e-05	-1.11157e-10	-1.13724
21833536	chr8:21833536:A:G	1.99539e-06	-1.44695	-1.14957	1.17093e-05	-1.52068	-1.11883
21833544	chr8:21833544:A:T	7.7106e-06	-1.11157e-10	-1.24476	4.64195e-05	-1.11157e-10	-1.26218
21834300	chr8:21834300:G:A	4.84447e-05	-1.11157e-10	0.593064	0.000276567	-1.11157e-10	0.522554
21834371	chr8:21834371:C:T	1.97228e-06	-1.316	-1.29217	1.22566e-05	-1.29123	-1.3026
21834379	chr8:21834379:G:T	4.8127e-06	-1.08325	-0.632852	3.26143e-05	-1.02699	-0.588155
21834534	chr8:21834534:G:A	2.12008e-06	-1.30721	-1.22869	1.28815e-05	-1.28201	-1.2621
21834541	chr8:21834541:C:T	2.95499e-05	-1.11157e-10	0.098722	0.000170381	-1.11157e-10	0.0381386
21834717	chr8:21834717:T:C	1.94767e-06	-1.37587	-1.24486	1.18443e-05	-1.35443	-1.27363
21834942	chr8:21834942:A:G	1.75572e-06	-1.50513	-1.21935	1.00647e-05	-1.52733	-1.26353
21834986	chr8:21834986:C:T	2.00706e-06	-1.34103	-1.24965	1.22441e-05	-1.31773	-1.27713
21835122	chr8:21835122:T:G	1.65342e-06	-1.48656	-1.29795	1.02262e-05	-1.47602	-1.29893
21835125	chr8:21835125:T:G	9.03165e-05	-1.11157e-10	1.21596	0.000520249	-1.11157e-10	1.15441
21835171	chr8:21835171:T:C	8.21717e-06	-1.11157e-10	-1.18113	4.90438e-05	-1.11157e-10	-1.20718
21835466	chr8:21835466:T:C	2.11238e-06	-1.27299	-1.26655	1.30036e-05	-1.24606	-1.28862
21835608	chr8:21835608:G:A	8.04843e-06	-1.11157e-10	-1.20188	4.81448e-05	-1.11157e-10	-1.22568
21836486	chr8:21836486:G:A	2.06817e-06	-1.28583	-1.27486	1.2794e-05	-1.25683	-1.29408
21836496	chr8:21836496:A:C	1.53755e-06	-1.56069	-1.29648	9.79275e-06	-1.56596	-1.2523
21836931	chr8:21836931:C:T	8.6705e-06	-1.11157e-10	-1.12743	5.54443e-05	-1.11157e-10	-1.08452
21837270	chr8:21837270:T:C	2.49448e-06	-1.46201	-0.911267	1.42763e-05	-1.50362	-0.937679
21837823	chr8:21837823:G:A	7.29149e-06	-1.11157e-10	-1.30065	4.45185e-05	-1.11157e-10	-1.30399
21838446	chr8:21838446:G:A	4.69973e-06	-1.54538	-0.194475	2.98574e-05	-1.5457	-0.15776
21838699	chr8:21838699:G:T	1.34905e-05	-1.11157e-10	-0.685374	8.29098e-05	-1.11157e-10	-0.682145
21838831	chr8:21838831:AC:A	1.20392e-05	-1.11157e-10	-0.799192	7.40002e-05	-1.11157e-10	-0.79583
21838883	chr8:21838883:T:G	1.9921e-06	-1.42412	-1.17405	1.15063e-05	-1.47587	-1.18114
21838929	chr8:21838929:G:A	1.86056e-06	-1.49276	-1.17372	1.10287e-05	-1.5313	-1.16809
21838999	chr8:21838999:A:G	8.02063e-06	-1.11157e-10	-1.20534	5.01139e-05	-1.11157e-10	-1.1856
21839143	chr8:21839143:C:G	2.69726e-06	-1.15116	-1.14396	1.71401e-05	-1.01045	-1.24802
21839539	chr8:21839539:C:T	7.59804e-06	-1.11157e-10	-1.25947	4.66713e-05	-1.11157e-10	-1.25677
21839612	chr8:21839612:T:G	2.17169e-06	-1.42719	-1.08466	1.20359e-05	-1.49713	-1.11487
21839613	chr8:21839613:C:G	2.18129e-06	-1.42718	-1.08027	1.20852e-05	-1.49711	-1.1108
21839716	chr8:21839716:T:C	1.64248e-06	-1.50188	-1.28927	9.54985e-06	-1.54641	-1.29697
21839932	chr8:21839932:C:T	1.83652e-06	-1.49728	-1.1822	1.0517e-05	-1.54367	-1.20324
21839951	chr8:21839951:T:C	9.22263e-06	-1.11157e-10	-1.0657	5.96632e-05	-1.11157e-10	-1.01118
21840758	chr8:21840758:C:T	1.99056e-06	-1.43301	-1.16594	1.12082e-05	-1.50772	-1.17553
21841221	chr8:21841221:C:T	4.19137e-06	-1.23228	-0.622052	2.13138e-05	-1.32256	-0.717986
21841965	chr8:21841965:A:G	3.14754e-06	-1.25378	-0.886954	1.67197e-05	-1.37156	-0.911753
21842448	chr8:21842448:T:C	2.17446e-06	-1.39678	-1.1138	1.20475e-05	-1.48061	-1.13043
21843262	chr8:21843262:C:T	1.31752e-05	-1.11157e-10	-0.709022	9.00832e-05	-1.11157e-10	-0.599165
21843863	chr8:21843863:A:G	9.32561e-06	-1.34243	0.287831	7.77433e-05	-1.32744	0.580957
21843996	chr8:21843996:G:T	1.54189e-06	-1.56622	-1.28813	9.54118e-06	-1.55929	-1.28499
21844016	chr8:21844016:T:C	2.41731e-05	-1.11157e-10	-0.102116	0.000185391	-1.11157e-10	0.122567
21844129	chr8:21844129:A:G	9.49284e-06	-1.11157e-10	-1.03682	6.21381e-05	-1.11157e-10	-0.970538
21844629	chr8:21844629:G:A	9.65563e-06	-1.11157e-10	-1.01982	6.333e-05	-1.11157e-10	-0.951539
21844639	chr8:21844639:C:T	2.05722e-05	-1.11157e-10	-0.263418	0.000140171	-1.11157e-10	-0.157031
21844692	chr8:21844692:T:C	2.97392e-06	-1.54826	-0.649215	2.11613e-05	-1.56088	-0.48684
21844773	chr8:21844773:T:C	1.25045e-05	-1.11157e-10	-0.761272	8.93936e-05	-1.11157e-10	-0.606849
21844791	chr8:21844791:C:T	2.23309e-06	-1.48016	-1.00381	1.31916e-05	-1.51367	-1.00665
21844867	chr8:21844867:T:G	3.19325e-05	-1.11157e-10	0.176268	0.00021048	-1.11157e-10	0.249491
21844917	chr8:21844917:G:A	1.00737e-05	-1.11157e-10	-0.977429	6.64186e-05	-1.11157e-10	-0.903921
21844949	chr8:21844949:A:G	3.74892e-06	-1.13825	-0.827644	2.46355e-05	-1.21378	-0.681928
21845534	chr8:21845534:T:A	2.11224e-06	-1.49404	-1.04557	1.25255e-05	-1.52451	-1.04762
21845544	chr8:21845544:G:A	9.99222e-06	-1.11157e-10	-0.985552	6.57827e-05	-1.11157e-10	-0.913541
21845877	chr8:21845877:A:T	7.94135e-06	-1.11157e-10	-1.21527	5.06004e-05	-1.11157e-10	-1.17594
21846036	chr8:21846036:A:C	2.17542e-06	-1.52336	-0.986777	1.46969e-05	-1.54547	-0.866794
21846567	chr8:21846567:A:T	7.62148e-06	-1.11157e-10	-1.25639	4.81084e-05	-1.11157e-10	-1.22644
21846658	chr8:21846658:T:A	2.39344e-06	-1.44712	-0.967503	1.4912e-05	-1.48013	-0.917601
21846845	chr8:21846845:A:G	7.53626e-06	-1.11157e-10	-1.26763	4.74181e-05	-1.11157e-10	-1.24089
21846948	chr8:21846948:T:C	8.26481e-06	-1.11157e-10	-1.17535	5.24353e-05	-1.11157e-10	-1.14032
21847009	chr8:21847009:C:T	2.94778e-05	-1.11157e-10	0.0962796	0.000204173	-1.11157e-10	0.219071
21847249	chr8:21847249:T:A	9.19472e-06	-1.11157e-10	-1.06873	5.99748e-05	-1.11157e-10	-1.00597
21847250	chr8:21847250:G:T	7.84216e-06	-1.11157e-10	-1.22784	4.78033e-05	-1.11157e-10	-1.2328
21847261	chr8:21847261:G:A	5.59391e-06	-1.56568	-3.15096e-10	3.42454e-05	-1.56634	-3.15096e-10
21847749	chr8:21847749:G:A	7.27335e-06	-1.11157e-10	-1.30314	4.48278e-05	-1.11157e-10	-1.29707
21847996	chr8:21847996:A:G	1.01901e-05	-1.11157e-10	-0.965939	6.72778e-05	-1.11157e-10	-0.891068
21848051	chr8:21848051:A:G	1.00944e-05	-1.11157e-10	-0.975378	6.65711e-05	-1.11157e-10	-0.901627
21848180	chr8:21848180:C:CT	9.45912e-06	-1.11157e-10	-1.04038	6.19156e-05	-1.11157e-10	-0.974125
21848323	chr8:21848323:C:G	4.30872e-06	-1.50977	-0.316949	2.79109e-05	-1.45665	-0.314232
21848363	chr8:21848363:G:A	9.02902e-06	-1.11157e-10	-1.08691	5.87594e-05	-1.11157e-10	-1.02645
21848469	chr8:21848469:C:T	1.9844e-05	-1.11157e-10	-0.299456	0.000121043	-1.11157e-10	-0.303749
21848491	chr8:21848491:C:T	1.85731e-05	-1.11157e-10	-0.365642	0.000107222	-1.11157e-10	-0.425001
21848563	chr8:21848563:A:G	3.90678e-06	-1.18956	-0.73509	2.67375e-05	-1.23071	-0.583124
21848695	chr8:21848695:T:C	7.29604e-06	-1.11157e-10	-1.30003	4.47211e-05	-1.11157e-10	-1.29945
21848786	chr8:21848786:A:C	1.65708e-06	-1.50933	-1.27297	9.9067e-06	-1.53789	-1.2688
21848788	chr8:21848788:T:G	1.95825e-06	-1.45874	-1.15657	1.14577e-05	-1.4978	-1.16344
21849474	chr8:21849474:G:A	2.89645e-06	-1.12408	-1.09979	2.44004e-05	-0.699226	-1.20607
21849481	chr8:21849481:G:A	6.6537e-06	-1.39219	-3.15096e-10	4.29507e-05	-1.33984	-3.15096e-10
21849647	chr8:21849647:A:C	6.29848e-05	-1.11157e-10	0.855536	0.000446289	-1.11157e-10	1.00107
21849678	chr8:21849678:A:C	2.16195e-06	-1.39579	-1.12055	1.84788e-05	-1.13762	-1.04566
21849725	chr8:21849725:T:C	9.33038e-06	-1.11157e-10	-1.05408	5.84158e-05	-1.11157e-10	-1.03231
21849846	chr8:21849846:C:G	9.31117e-06	-1.4244	0.368253	5.33918e-05	-1.46826	0.346017
21850019	chr8:21850019:A:G	7.29533e-05	-1.5647	2.56716	0.000478179	-1.48754	2.55763
21850202	chr8:21850202:C:G	1.71567e-06	-1.49228	-1.25527	1.28026e-05	-1.34307	-1.20717
21850368	chr8:21850368:A:G	7.94822e-06	-1.11157e-10	-1.21441	4.93656e-05	-1.11157e-10	-1.20064
21850774	chr8:21850774:C:G	2.20643e-06	-1.47669	-1.01929	1.32075e-05	-1.51323	-1.00588
21850797	chr8:21850797:C:T	2.20267e-06	-1.37645	-1.12124	1.92339e-05	-1.10262	-1.04061
21850813	chr8:21850813:A:G	2.30652e-06	-1.45431	-0.997304	1.37524e-05	-1.49472	-0.98396
21850860	chr8:21850860:G:A	2.16338e-06	-1.47905	-1.03663	1.29496e-05	-1.51425	-1.02458
21851159	chr8:21851159:G:C	6.10649e-05	-1.11157e-10	0.82458	0.000430159	-1.11157e-10	0.964257
21851169	chr8:21851169:A:G	1.52603e-06	-1.56423	-1.30045	9.41812e-06	-1.55465	-1.30262
21851335	chr8:21851335:G:A	8.2872e-06	-1.11157e-10	-1.17265	4.94893e-05	-1.11157e-10	-1.19814
21851406	chr8:21851406:T:C	6.62449e-06	-1.39658	-3.15096e-10	4.13676e-05	-1.3774	-3.15096e-10
21851546	chr8:21851546:CAT:C	2.65413e-05	-1.11157e-10	-0.00865643	0.000158815	-1.11157e-10	-0.032155
21851574	chr8:21851574:G:C	2.3657e-06	-1.38076	-1.04552	1.27465e-05	-1.44941	-1.10523
21851836	chr8:21851836:T:C	2.68395e-06	-1.42831	-0.871761	1.98438e-05	-1.20451	-0.907499
21851934	chr8:21851934:C:T	6.57567e-06	-1.40398	-3.15096e-10	4.08588e-05	-1.38978	-3.15096e-10
21852001	chr8:21852001:A:G	3.29242e-06	-1.46418	-0.631559	2.44953e-05	-1.271	-0.63042
21852246	chr8:21852246:CT:C	2.29248e-06	-1.45928	-0.998444	1.36737e-05	-1.50001	-0.984412
21852570	chr8:21852570:A:C	1.74848e-06	-1.49976	-1.22885	1.28377e-05	-1.32669	-1.22083
21852635	chr8:21852635:T:C	1.58707e-06	-1.52376	-1.30171	1.09843e-05	-1.40094	-1.3025
21852727	chr8:21852727:C:T	1.58649e-05	-1.11157e-10	-0.523251	0.000100433	-1.11157e-10	-0.490411
21852765	chr8:21852765:A:G	1.57217e-05	-1.55771	1.0254	9.68968e-05	-1.56388	1.03763
21852972	chr8:21852972:A:G	8.50925e-06	-1.11157e-10	-1.1462	5.06876e-05	-1.11157e-10	-1.17422
21853116	chr8:21853116:A:G	8.47403e-06	-1.11157e-10	-1.15035	5.049e-05	-1.11157e-10	-1.17812
21853230	chr8:21853230:T:G	6.57515e-05	0.898525	-3.15096e-10	0.000586872	1.27491	-3.15096e-10
21853725	chr8:21853725:G:A	1.52163e-06	-1.5637	-1.30388	9.41707e-06	-1.5531	-1.30427
21853906	chr8:21853906:T:A	8.37419e-06	-1.11157e-10	-1.1622	4.99335e-05	-1.11157e-10	-1.18921
21853920	chr8:21853920:T:C	2.79822e-06	-1.46722	-0.791154	1.94407e-05	-1.30651	-0.826023
21854140	chr8:21854140:A:C	2.74466e-06	-1.49947	-0.778226	1.86323e-05	-1.36209	-0.812914
21854782	chr8:21854782:C:T	1.57113e-06	-1.54669	-1.28887	9.45122e-06	-1.55997	-1.29379
21854890	chr8:21854890:G:A	1.60854e-06	-1.51656	-1.29547	1.11118e-05	-1.38762	-1.30427
21855079	chr8:21855079:C:T	2.14592e-06	-1.49882	-1.02497	1.53495e-05	-1.341	-1.02781
21855148	chr8:21855148:C:T	7.05244e-06	-1.33398	-3.15096e-10	4.57686e-05	-1.2763	-3.15096e-10
21855189	chr8:21855189:TCCACC:T	1.08261e-05	-1.11157e-10	-0.905401	6.52039e-05	-1.11157e-10	-0.922379
21855499	chr8:21855499:G:A	9.00191e-06	-1.11157e-10	-1.08992	5.41996e-05	-1.11157e-10	-1.10722
21855536	chr8:21855536:G:A	2.38155e-06	-1.26583	-1.15377	1.92114e-05	-0.901677	-1.24272
21855608	chr8:21855608:C:T	2.2474e-06	-1.38122	-1.09637	1.28432e-05	-1.51893	-1.02816
21856079	chr8:21856079:G:A	0.000113467	-1.11157e-10	1.44415	0.000803952	-1.11157e-10	1.58964
21856408	chr8:21856408:G:T	2.07069e-06	-1.5612	-0.998278	1.31367e-05	-1.54193	-0.98256
21856693	chr8:21856693:T:C	7.43028e-06	-1.11157e-10	-1.28179	4.69799e-05	-1.11157e-10	-1.25018
21857187	chr8:21857187:G:A	1.51895e-06	-1.56542	-1.30391	9.49169e-06	-1.55036	-1.29913
21857519	chr8:21857519:G:A	7.48334e-06	-1.11157e-10	-1.27468	4.55725e-05	-1.11157e-10	-1.28059
21857662	chr8:21857662:C:T	6.03586e-05	-1.11157e-10	0.812945	0.000427472	-1.11157e-10	0.957992
21858389	chr8:21858389:T:A	7.33768e-06	-1.11157e-10	-1.29433	4.6008e-05	-1.11157e-10	-1.27108
21858760	chr8:21858760:T:C	7.61983e-06	-1.11157e-10	-1.2566	4.84303e-05	-1.11157e-10	-1.21977
21859095	chr8:21859095:G:A	2.28863e-06	-1.49325	-0.966154	1.73108e-05	-1.35705	-0.891516
21859241	chr8:21859241:C:T	1.36687e-05	-1.11157e-10	-0.672252	8.70072e-05	-1.11157e-10	-0.633907
21859350	chr8:21859350:C:A	1.89933e-06	-1.40495	-1.24091	1.25989e-05	-1.38665	-1.17964
21859595	chr8:21859595:C:T	4.29198e-05	-1.11157e-10	0.471976	0.000247152	-1.11157e-10	0.410104
21860018	chr8:21860018:G:A	2.15617e-06	-1.52385	-0.995173	1.59678e-05	-1.40679	-0.922536
21860150	chr8:21860150:T:C	7.8496e-06	-1.11157e-10	-1.2269	4.62888e-05	-1.11157e-10	-1.265
21860330	chr8:21860330:G:T	2.76911e-06	-1.04863	-1.2202	2.47408e-05	-0.633807	-1.25764
21860506	chr8:21860506:C:T	5.07775e-05	-1.11157e-10	0.640096	0.000358127	-1.11157e-10	0.780991
21860638	chr8:21860638:G:A	1.57806e-06	-1.56294	-1.26822	9.72832e-06	-1.55472	-1.27013
21860646	chr8:21860646:G:A	4.86599e-05	-1.11157e-10	0.597497	0.000342853	-1.11157e-10	0.737404
21860803	chr8:21860803:C:T	4.98246e-05	-1.11157e-10	0.621151	0.000351308	-1.11157e-10	0.761766
21860867	chr8:21860867:A:T	7.612e-06	-1.11157e-10	-1.25763	4.83895e-05	-1.11157e-10	-1.22061
21860910	chr8:21860910:G:A	5.59905e-06	-1.56476	-3.15096e-10	3.52294e-05	-1.53802	-3.15096e-10
21861308	chr8:21861308:G:A	2.48325e-06	-1.43273	-0.945056	1.99195e-05	-1.23405	-0.87415
21861650	chr8:21861650:G:A	1.6939e-06	-1.49549	-1.26483	1.24775e-05	-1.33805	-1.23792
21861685	chr8:21861685:G:A	2.01881e-06	-1.30039	-1.28446	1.67272e-05	-0.981975	-1.30089
21861687	chr8:21861687:G:A	0.000101193	-1.11157e-10	1.32967	0.000724075	-1.11157e-10	1.485
21861692	chr8:21861692:A:C	1.76783e-06	-1.48492	-1.23269	1.32284e-05	-1.31974	-1.1978
21861875	chr8:21861875:C:T	1.64544e-06	-1.5141	-1.27525	1.18691e-05	-1.37438	-1.25158
21861879	chr8:21861879:T:C	7.26543e-06	-1.11157e-10	-1.30423	4.4508e-05	-1.11157e-10	-1.30423
21862237	chr8:21862237:TC:T	1.49535e-05	-1.11157e-10	-0.582409	0.000100588	-1.11157e-10	-0.488865
21862309	chr8:21862309:G:A	1.56677e-05	-1.11157e-10	-0.535759	0.000105667	-1.11157e-10	-0.439609
21863463	chr8:21863463:C:T	5.81756e-06	-1.52648	-3.15096e-10	3.65621e-05	-1.50089	-3.15096e-10
21864170	chr8:21864170:T:C	4.49415e-05	-1.11157e-10	0.518004	0.000315573	-1.11157e-10	0.654491
21864233	chr8:21864233:G:T	1.86795e-05	-1.11157e-10	-0.359934	0.000119867	-1.11157e-10	-0.313512
21864753	chr8:21864753:T:C	2.00184e-06	-1.47501	-1.11828	1.59859e-05	-1.26959	-1.0586
21864842	chr8:21864842:G:A	2.26463e-06	-1.56015	-0.909796	1.32961e-05	-1.56553	-0.946899
21864963	chr8:21864963:G:A	1.93929e-06	-1.32112	-1.30391	1.62957e-05	-1.00967	-1.29933
21865371	chr8:21865371:C:A	1.39502e-05	-1.11157e-10	-0.651861	8.88688e-05	-1.11157e-10	-0.612737
21865395	chr8:21865395:G:A	1.51372e-05	-1.11157e-10	-0.570203	0.000101508	-1.11157e-10	-0.479759
21866402	chr8:21866402:T:C	7.30224e-06	-1.11157e-10	-1.29918	4.46209e-05	-1.11157e-10	-1.30169
21866854	chr8:21866854:G:A	2.22993e-06	-1.20212	-1.28327	1.93247e-05	-0.840006	-1.29851
21867119	chr8:21867119:C:A	7.74275e-06	-1.11157e-10	-1.2406	4.71262e-05	-1.11157e-10	-1.24707
21867326	chr8:21867326:C:T	9.9695e-06	-1.11157e-10	-0.987827	5.99469e-05	-1.11157e-10	-1.00644
21867493	chr8:21867493:G:A	8.83079e-06	-1.11157e-10	-1.10911	5.45982e-05	-1.11157e-10	-1.0999
21867598	chr8:21867598:C:T	7.36215e-06	-1.11157e-10	-1.29101	4.51016e-05	-1.11157e-10	-1.29098
21867685	chr8:21867685:G:A	1.44474e-05	-1.11157e-10	-0.616843	9.66607e-05	-1.11157e-10	-0.528691
21868140	chr8:21868140:C:T	7.28941e-06	-1.50488	0.203949	4.70059e-05	-1.47682	0.227201
21869096	chr8:21869096:C:T	1.87978e-05	-1.11157e-10	-0.353619	0.000120604	-1.11157e-10	-0.307388
21869396	chr8:21869396:A:G	1.71854e-06	-1.51597	-1.22992	1.08764e-05	-1.53378	-1.17952
21869502	chr8:21869502:C:G	7.75977e-06	-1.11157e-10	-1.23841	4.75166e-05	-1.11157e-10	-1.23882
21869723	chr8:21869723:C:T	3.49646e-06	-0.906431	-1.12917	3.23863e-05	-0.429796	-1.19237
21869779	chr8:21869779:C:T	1.82676e-06	-1.54895	-1.13587	1.08244e-05	-1.55933	-1.15877
21869812	chr8:21869812:G:A	7.71416e-06	-1.11157e-10	-1.2443	4.95471e-05	-1.11157e-10	-1.19698
21869849	chr8:21869849:C:T	7.69637e-06	-1.11157e-10	-1.24661	4.68576e-05	-1.11157e-10	-1.25278
21869912	chr8:21869912:G:A	3.10574e-06	-1.45874	-0.695365	2.76688e-05	-1.22858	-0.551007
21869948	chr8:21869948:A:C	1.7102e-06	-1.52482	-1.22593	1.08618e-05	-1.54013	-1.17452
21870373	chr8:21870373:G:C	1.78329e-06	-1.49728	-1.21162	1.07002e-05	-1.52784	-1.20179
21870407	chr8:21870407:A:T	2.86053e-06	-0.979667	-1.25669	2.90625e-05	-0.445918	-1.28453
21871277	chr8:21871277:T:G	1.86677e-06	-1.46734	-1.19581	1.11351e-05	-1.50482	-1.18498
21871415	chr8:21871415:C:T	7.51856e-06	-1.11157e-10	-1.26998	4.78048e-05	-1.11157e-10	-1.23277
21872050	chr8:21872050:G:A	8.58955e-06	-1.11157e-10	-1.13681	5.1557e-05	-1.11157e-10	-1.15721
21872332	chr8:21872332:C:G	1.14675e-05	-0.847841	-3.15096e-10	7.93468e-05	-0.72607	-3.15096e-10
21872955	chr8:21872955:C:T	4.59163e-06	-1.09187	-0.671249	3.60628e-05	-0.737036	-0.777599
21873381	chr8:21873381:T:A	2.49944e-06	-1.07513	-1.29616	2.47898e-05	-0.585346	-1.30412
21873906	chr8:21873906:A:G	6.54586e-06	-1.34159	-0.0669377	5.06952e-05	-1.09508	-0.078989
21874038	chr8:21874038:C:T	2.16582e-05	-1.34505	1.13308	0.000165355	-1.09829	1.10648
21874161	chr8:21874161:C:G	5.50925e-05	-1.11157e-10	0.721655	0.000376807	-1.11157e-10	0.831836
21874315	chr8:21874315:G:A	6.84637e-06	-1.36364	-3.15096e-10	4.416e-05	-1.31208	-3.15096e-10
21874421	chr8:21874421:A:G	8.84296e-06	-1.11157e-10	-1.10774	5.33989e-05	-1.11157e-10	-1.12211
21874433	chr8:21874433:G:A	8.71606e-06	-1.11157e-10	-1.12219	5.26724e-05	-1.11157e-10	-1.13581
21874947	chr8:21874947:T:G	2.45987e-06	-1.09115	-1.2961	2.3044e-05	-0.659179	-1.30331
21875185	chr8:21875185:A:G	6.80288e-06	-1.29114	-0.0788735	5.38665e-05	-1.02258	-0.0908084
21875220	chr8:21875220:G:A	2.39563e-06	-1.53972	-0.873995	1.42976e-05	-1.5545	-0.885308
21875727	chr8:21875727:G:A	3.3321e-05	-1.11157e-10	0.218829	0.000217885	-1.11157e-10	0.284068
21875728	chr8:21875728:G:T	6.89866e-05	-1.11157e-10	0.946555	0.000491347	-1.11157e-10	1.09725
21875940	chr8:21875940:TG:T	8.17196e-06	-1.11157e-10	-1.18665	5.18217e-05	-1.11157e-10	-1.15209
21876181	chr8:21876181:C:T	1.57063e-06	-1.53433	-1.30155	9.46834e-06	-1.54997	-1.30197
21876465	chr8:21876465:C:T	2.60514e-05	-1.11157e-10	-0.0272881	0.000169633	-1.11157e-10	0.0337408
21876904	chr8:21876904:C:T	1.96703e-06	-1.53557	-1.07526	1.14928e-05	-1.55012	-1.10806
21876950	chr8:21876950:C:T	0.000326155	-1.11157e-10	2.50001	0.00192696	-1.11157e-10	2.4638
21877049	chr8:21877049:G:A	7.10212e-06	-1.32212	-0.00484361	5.38562e-05	-1.01135	-0.102235
21877658	chr8:21877658:C:T	3.21077e-05	-1.11157e-10	0.181737	0.000221661	-1.11157e-10	0.301249
21877760	chr8:21877760:T:C	1.54539e-06	-1.54785	-1.30423	9.83647e-06	-1.51327	-1.30054
21877790	chr8:21877790:A:T	2.63368e-05	-1.11157e-10	-0.0163889	0.000171534	-1.11157e-10	0.0448836
21877959	chr8:21877959:T:G	7.69125e-06	-1.11157e-10	-1.24728	4.56508e-05	-1.11157e-10	-1.27888
21877989	chr8:21877989:T:G	4.178e-05	-1.11157e-10	0.445059	0.00028355	-1.11157e-10	0.547489
21878277	chr8:21878277:T:G	3.56352e-06	-0.845099	-1.17151	2.32893e-05	-0.741217	-1.21069
21878427	chr8:21878427:T:G	7.34593e-06	-1.11157e-10	-1.29321	4.46183e-05	-1.11157e-10	-1.30175
21878513	chr8:21878513:T:C	6.24379e-05	-1.11157e-10	0.846815	0.000360195	-1.11157e-10	0.786748
21878690	chr8:21878690:G:A	7.39075e-06	-1.11157e-10	-1.28713	4.56503e-05	-1.11157e-10	-1.27889
21878763	chr8:21878763:T:A	3.25378e-06	-1.54674	-0.560798	2.17735e-05	-1.44285	-0.576355
21878883	chr8:21878883:G:A	1.35287e-05	-1.11157e-10	-0.682545	8.08297e-05	-1.11157e-10	-0.707553
21878887	chr8:21878887:G:A	3.12339e-06	-1.536	-0.612442	2.64e-05	-1.407	-0.419529
21879412	chr8:21879412:G:A	6.24948e-06	-1.45486	-3.15096e-10	4.7166e-05	-1.24622	-3.15096e-10
21879468	chr8:21879468:G:C	6.15905e-05	-1.11157e-10	0.83315	0.000354304	-1.11157e-10	0.770256
21880053	chr8:21880053:G:A	1.51963e-06	-1.56582	-1.30307	9.51472e-06	-1.55088	-1.29617
21880207	chr8:21880207:T:C	3.94213e-05	-1.11157e-10	0.386947	0.000274878	-1.11157e-10	0.516431
21880219	chr8:21880219:C:T	9.49764e-05	-1.30478	2.57105	0.000703962	-1.07192	2.52874
21880935	chr8:21880935:C:T	0.000114232	-1.11157e-10	1.45087	0.00066636	-1.11157e-10	1.40193
21880967	chr8:21880967:T:G	3.65387e-05	-1.11157e-10	0.311014	0.000254401	-1.11157e-10	0.439014
21881086	chr8:21881086:C:T	5.23472e-06	-1.55213	-0.0799107	3.00744e-05	-1.56088	-0.135349
21881522	chr8:21881522:T:C	7.34708e-06	-1.11157e-10	-1.29305	4.5007e-05	-1.11157e-10	-1.29308
21881620	chr8:21881620:T:G	9.85221e-06	-1.11157e-10	-0.999662	5.9391e-05	-1.11157e-10	-1.01576
21881827	chr8:21881827:A:G	8.69583e-06	-1.12451	-3.15096e-10	4.95193e-05	-1.19754	-3.15096e-10
21881862	chr8:21881862:T:G	8.87429e-06	-1.11157e-10	-1.1042	5.3574e-05	-1.11157e-10	-1.11883
21881891	chr8:21881891:A:C	9.09872e-06	-1.11157e-10	-1.07922	5.48799e-05	-1.11157e-10	-1.09475
21882321	chr8:21882321:T:C	2.04982e-06	-1.43801	-1.1316	1.21931e-05	-1.47909	-1.11994
21882442	chr8:21882442:T:C	8.49113e-06	-1.11157e-10	-1.14834	5.1396e-05	-1.11157e-10	-1.16034
21883003	chr8:21883003:T:C	3.48893e-06	-1.11202	-0.925743	3.13706e-05	-0.726357	-0.927671
21883030	chr8:21883030:C:T	7.26972e-06	-1.11157e-10	-1.30364	4.4509e-05	-1.11157e-10	-1.30421
21883083	chr8:21883083:G:C	6.11807e-06	-1.56533	0.0892227	3.81619e-05	-1.56483	0.106769
21883324	chr8:21883324:A:T	5.99266e-06	-1.49682	-3.15096e-10	3.7657e-05	-1.47138	-3.15096e-10
21883450	chr8:21883450:G:A	8.75903e-06	-1.11157e-10	-1.11727	5.80243e-05	-1.11157e-10	-1.03904
21883859	chr8:21883859:G:A	0.000123061	-1.11157e-10	1.52532	0.000883854	-1.11157e-10	1.68439
21883919	chr8:21883919:C:T	2.02232e-05	-1.18254	0.902009	0.000162922	-0.949387	0.94276
21884020	chr8:21884020:T:C	7.38447e-06	-1.54104	0.253066	4.52369e-05	-1.55906	0.271076
21884796	chr8:21884796:T:C	1.2e-05	-1.21549	0.413042	9.59388e-05	-0.993122	0.456935
21885256	chr8:21885256:G:A	2.85292e-05	-1.11157e-10	0.0635691	0.000196671	-1.11157e-10	0.181634
21885493	chr8:21885493:C:G	2.17209e-05	-1.21375	1.00467	0.000173195	-0.98918	1.0437
21885605	chr8:21885605:T:G	9.67616e-06	-1.11157e-10	-1.01769	5.83167e-05	-1.11157e-10	-1.03401
21885867	chr8:21885867:A:G	1.73753e-05	-1.11157e-10	-0.432306	0.000117508	-1.11157e-10	-0.33339
21886250	chr8:21886250:G:C	9.85415e-05	-1.11157e-10	1.30312	0.000578637	-1.11157e-10	1.26078
21886615	chr8:21886615:T:C	8.63288e-05	-1.11157e-10	1.17081	0.000509763	-1.11157e-10	1.13405
21886850	chr8:21886850:C:A	0.000205709	-1.11157e-10	2.03911	0.00119011	-1.11157e-10	1.9819
21887057	chr8:21887057:A:G	8.41413e-06	-1.11157e-10	-1.15745	5.21515e-05	-1.11157e-10	-1.14574
21887234	chr8:21887234:T:C	9.6512e-06	-1.11157e-10	-1.02028	5.81692e-05	-1.11157e-10	-1.03654
21887400	chr8:21887400:G:A	1.14427e-05	-1.56035	0.710344	7.27727e-05	-1.54521	0.732654
21888252	chr8:21888252:G:C	1.05715e-05	-1.11157e-10	-0.929196	6.69369e-05	-1.11157e-10	-0.896148
21888336	chr8:21888336:T:C	3.6607e-06	-1.50527	-0.48443	3.23139e-05	-1.38802	-0.236381
21888431	chr8:21888431:T:G	2.04514e-06	-1.34524	-1.22665	1.126e-05	-1.42245	-1.25619
21888504	chr8:21888504:T:G	1.80067e-05	-1.44413	1.04751	0.000116736	-1.40808	1.06809
21888539	chr8:21888539:G:A	3.9895e-06	-1.00928	-0.894412	3.11291e-05	-0.603949	-1.05781
21888904	chr8:21888904:A:AC	1.13773e-05	-1.11157e-10	-0.855739	6.84029e-05	-1.11157e-10	-0.874483
21889195	chr8:21889195:G:T	2.52547e-06	-1.05779	-1.30314	1.6788e-05	-0.977729	-1.30151
21889245	chr8:21889245:G:A	1.11819e-05	-1.11157e-10	-0.87306	7.10118e-05	-1.11157e-10	-0.837052
21889394	chr8:21889394:C:A	7.60599e-06	-1.11157e-10	-1.25842	4.70223e-05	-1.11157e-10	-1.24928
21889720	chr8:21889720:T:C	1.44045e-05	-1.11157e-10	-0.61982	9.41652e-05	-1.11157e-10	-0.554847
21890323	chr8:21890323:C:T	1.57141e-05	-1.11157e-10	-0.532802	9.3426e-05	-1.11157e-10	-0.562729
21890364	chr8:21890364:G:C	2.00684e-06	-1.30086	-1.28994	1.68738e-05	-0.987842	-1.28629
21890406	chr8:21890406:T:C	2.01716e-06	-1.31008	-1.27559	1.69246e-05	-1.00086	-1.27028
21890483	chr8:21890483:G:A	9.97034e-06	-1.11157e-10	-0.987744	6.30407e-05	-1.11157e-10	-0.956118
21891174	chr8:21891174:T:G	7.26514e-06	-1.11157e-10	-1.30427	4.47993e-05	-1.11157e-10	-1.29771
21891286	chr8:21891286:T:C	2.4137e-06	-1.53672	-0.869479	1.62108e-05	-1.50792	-0.806299
21891366	chr8:21891366:C:G	3.22788e-06	-1.36348	-0.752057	2.273e-05	-1.29337	-0.682845
21891453	chr8:21891453:T:C	1.98738e-06	-1.29838	-1.30216	1.67304e-05	-0.982633	-1.30004
21891918	chr8:21891918:G:A	2.17627e-06	-1.20705	-1.30269	1.90458e-05	-0.852066	-1.30099
21892182	chr8:21892182:A:G	1.97141e-06	-1.56637	-1.04224	1.42796e-05	-1.52162	-0.919444
21892357	chr8:21892357:C:T	9.33815e-06	-1.11157e-10	-1.05325	5.86138e-05	-1.11157e-10	-1.02893
21892820	chr8:21892820:T:G	2.41798e-06	-1.56078	-0.843648	1.80094e-05	-1.54761	-0.661391
21893118	chr8:21893118:G:C	1.51363e-05	-1.11157e-10	-0.570264	9.01088e-05	-1.11157e-10	-0.59888
21893323	chr8:21893323:G:A	2.23028e-06	-1.18324	-1.30199	1.95677e-05	-0.826033	-1.29999
21893495	chr8:21893495:T:G	2.21982e-06	-1.20602	-1.28391	1.91961e-05	-0.860993	-1.2842
21893631	chr8:21893631:C:T	7.08794e-06	-1.20217	-0.126796	4.93264e-05	-1.13283	-0.0686138
21893714	chr8:21893714:C:T	4.19017e-06	-1.35168	-0.502931	2.72707e-05	-1.30959	-0.484497
21893733	chr8:21893733:T:C	2.17256e-06	-1.21024	-1.30121	1.89528e-05	-0.858997	-1.29895
21893867	chr8:21893867:C:T	2.45834e-06	-1.23708	-1.15079	2.12868e-05	-0.899554	-1.14226
21894259	chr8:21894259:G:A	2.59176e-06	-1.21066	-1.12436	2.27144e-05	-0.861931	-1.11497
21894520	chr8:21894520:T:A	8.67642e-06	-1.11157e-10	-1.12675	5.20392e-05	-1.11157e-10	-1.1479
21894780	chr8:21894780:A:G	2.4116e-06	-1.25318	-1.15388	2.07434e-05	-0.922276	-1.14539
21894802	chr8:21894802:A:T	2.00517e-05	-1.11157e-10	-0.289046	0.000118712	-1.11157e-10	-0.323201
21895002	chr8:21895002:A:G	8.28896e-06	-1.11157e-10	-1.17243	5.02233e-05	-1.11157e-10	-1.18342
21895080	chr8:21895080:G:A	2.43226e-06	-1.25068	-1.14785	2.09456e-05	-0.918741	-1.13923
21895106	chr8:21895106:G:A	1.20877e-05	-1.11157e-10	-0.795171	8.30923e-05	-1.11157e-10	-0.679946
21895231	chr8:21895231:A:G	1.98068e-06	-1.34389	-1.26002	1.22022e-05	-1.38456	-1.21373
21895759	chr8:21895759:C:T	2.49986e-06	-1.25349	-1.11763	2.15199e-05	-0.922674	-1.10825
21895954	chr8:21895954:T:C	2.39349e-06	-1.27668	-1.13792	2.03797e-05	-0.956313	-1.12905
21896175	chr8:21896175:C:T	5.70319e-06	-1.25148	-0.294848	3.75113e-05	-1.20354	-0.271711
21896246	chr8:21896246:T:G	2.49827e-06	-1.23983	-1.13192	2.1624e-05	-0.903141	-1.12295
21896353	chr8:21896353:C:A	8.7335e-05	-1.11157e-10	1.18239	0.000524924	-1.11157e-10	1.16335
21896358	chr8:21896358:C:A	1.53581e-06	-1.56403	-1.29427	9.59318e-06	-1.53479	-1.30406
21896422	chr8:21896422:T:C	2.50017e-06	-1.24029	-1.13071	2.1618e-05	-0.9046	-1.12177
21897069	chr8:21897069:C:T	2.39565e-06	-1.20239	-1.21131	2.10216e-05	-0.850151	-1.2042
21897220	chr8:21897220:C:A	1.04267e-05	-1.11157e-10	-0.942989	6.71399e-05	-1.11157e-10	-0.893119
21897507	chr8:21897507:G:T	5.93379e-06	-1.50669	-3.15096e-10	3.64983e-05	-1.50263	-3.15096e-10
21897611	chr8:21897611:T:G	1.85268e-06	-1.56358	-1.10715	1.29413e-05	-1.54034	-0.999135
21897644	chr8:21897644:T:A	1.64519e-06	-1.52993	-1.25957	9.899e-06	-1.5573	-1.25016
21897880	chr8:21897880:T:C	9.55196e-06	-1.11157e-10	-1.03061	5.69913e-05	-1.11157e-10	-1.057
21898178	chr8:21898178:G:A	8.65503e-06	-1.11157e-10	-1.12922	5.2657e-05	-1.11157e-10	-1.1361
21898255	chr8:21898255:C:T	1.37135e-05	-1.11157e-10	-0.668975	8.78378e-05	-1.11157e-10	-0.624406
21899139	chr8:21899139:A:G	1.13458e-05	-1.11157e-10	-0.858514	7.20371e-05	-1.11157e-10	-0.822717
21899418	chr8:21899418:G:C	3.1593e-06	-1.43285	-0.704162	2.20598e-05	-1.37556	-0.630577
21899432	chr8:21899432:G:A	2.06866e-06	-1.25688	-1.30358	1.76597e-05	-0.924417	-1.30419
21899738	chr8:21899738:C:G	1.47564e-05	-1.11157e-10	-0.595678	9.48448e-05	-1.11157e-10	-0.547657
21900317	chr8:21900317:C:T	1.00474e-05	-1.11157e-10	-0.980047	6.33528e-05	-1.11157e-10	-0.951179
21900608	chr8:21900608:T:C	4.82096e-06	-1.30072	-0.413661	3.15602e-05	-1.25405	-0.393954
21900621	chr8:21900621:G:C	3.36057e-05	-1.11157e-10	0.227338	0.000195434	-1.11157e-10	0.175326
21900730	chr8:21900730:G:A	1.02588e-05	-1.11157e-10	-0.959224	6.47401e-05	-1.11157e-10	-0.929517
21900965	chr8:21900965:C:A	2.1488e-06	-1.22102	-1.30143	1.86118e-05	-0.873103	-1.303
21902463	chr8:21902463:T:C	1.5676e-05	-1.11157e-10	-0.535227	9.33086e-05	-1.11157e-10	-0.563986
21902515	chr8:21902515:A:G	2.56505e-06	-1.04621	-1.29917	1.41933e-05	-1.14816	-1.29897
21903122	chr8:21903122:T:A	2.45238e-06	-1.08612	-1.30417	2.23858e-05	-0.687238	-1.30423
21903533	chr8:21903533:C:T	2.4449e-06	-1.08979	-1.30356	2.22571e-05	-0.693075	-1.30416
21903538	chr8:21903538:T:C	7.76575e-06	-1.11157e-10	-1.23764	4.81572e-05	-1.11157e-10	-1.22543
21903684	chr8:21903684:TTGA:T	7.5993e-06	-1.11157e-10	-1.2593	4.74736e-05	-1.11157e-10	-1.23972
21903822	chr8:21903822:G:T	5.60847e-06	-1.56308	-3.15096e-10	3.44254e-05	-1.5611	-3.15096e-10
21903919	chr8:21903919:G:A	7.27282e-06	-1.30321	-3.15096e-10	4.29223e-05	-1.34051	-3.15096e-10
21903932	chr8:21903932:T:C	1.58348e-06	-1.56529	-1.26244	1.05324e-05	-1.47342	-1.27202
21904022	chr8:21904022:C:G	2.87158e-06	-1.4258	-0.80669	2.1045e-05	-1.35375	-0.699483
21904092	chr8:21904092:C:T	1.74435e-06	-1.44798	-1.283	9.92276e-06	-1.51495	-1.29012
21904170	chr8:21904170:G:T	4.3346e-06	-1.2742	-0.546524	2.83932e-05	-1.22625	-0.527498
21904352	chr8:21904352:A:C	2.4775e-06	-1.07992	-1.30018	2.25861e-05	-0.680561	-1.302
21904754	chr8:21904754:A:G	1.73118e-06	-1.46784	-1.27072	9.89804e-06	-1.52767	-1.27989
21904806	chr8:21904806:G:A	2.0462e-06	-1.31957	-1.2518	1.31668e-05	-1.25366	-1.26853
21905401	chr8:21905401:AGT:A	1.71343e-06	-1.54754	-1.20132	1.19878e-05	-1.39949	-1.21652
21905851	chr8:21905851:T:C	1.63947e-06	-1.56321	-1.22978	1.10016e-05	-1.45827	-1.24359
21906300	chr8:21906300:C:T	7.77529e-06	-1.11157e-10	-1.23641	4.90079e-05	-1.11157e-10	-1.20792
21906496	chr8:21906496:C:T	1.59338e-06	-1.56507	-1.25643	1.06515e-05	-1.52135	-1.21284
21906772	chr8:21906772:G:A	1.61479e-05	-1.11157e-10	-0.50557	9.51436e-05	-1.11157e-10	-0.544511
21907020	chr8:21907020:T:C	2.27037e-06	-1.20384	-1.26358	1.23518e-05	-1.30891	-1.27718
21907229	chr8:21907229:C:G	3.12333e-06	-1.27045	-0.878003	1.96549e-05	-1.35749	-0.764084
21907232	chr8:21907232:G:C	2.32508e-06	-1.55399	-0.889613	1.66958e-05	-1.54923	-0.735514
21907443	chr8:21907443:G:T	7.39068e-06	-1.11157e-10	-1.28714	4.48966e-05	-1.11157e-10	-1.29554
21907533	chr8:21907533:G:A	3.3182e-06	-1.3064	-0.781541	2.14165e-05	-1.27084	-0.764893
21907611	chr8:21907611:C:T	4.7792e-06	-1.21221	-0.510879	2.9479e-05	-1.16334	-0.552879
21907700	chr8:21907700:A:C	2.52194e-06	-1.54163	-0.820696	1.99594e-05	-1.45157	-0.654629
21907763	chr8:21907763:TCC:T	7.27256e-06	-1.11157e-10	-1.30325	4.4507e-05	-1.11157e-10	-1.30425
21908013	chr8:21908013:A:G	3.59124e-05	-0.762773	1.0565	0.000265509	-0.715164	1.19691
21908100	chr8:21908100:G:A	1.42813e-05	-1.11157e-10	-0.628408	8.90264e-05	-1.11157e-10	-0.610965
21908272	chr8:21908272:C:G	7.59988e-06	-1.11157e-10	-1.25923	4.61707e-05	-1.11157e-10	-1.26755
21909370	chr8:21909370:A:C	2.5926e-05	-0.0321122	-3.15096e-10	0.000255665	0.443972	-3.15096e-10
21909449	chr8:21909449:T:C	0.000121738	-1.11157e-10	1.51451	0.000727491	-1.11157e-10	1.4897
21909729	chr8:21909729:G:A	9.80088e-06	-1.00489	-3.15096e-10	5.69879e-05	-1.05706	-3.15096e-10
21910139	chr8:21910139:G:A	8.32458e-06	-1.11157e-10	-1.16815	5.3873e-05	-1.11157e-10	-1.11327
21910454	chr8:21910454:G:C	3.67957e-05	-1.11157e-10	0.318023	0.000208943	-1.11157e-10	0.242163
21910909	chr8:21910909:C:G	8.54608e-06	-1.11157e-10	-1.14188	5.19181e-05	-1.11157e-10	-1.15023
21911254	chr8:21911254:G:A	1.33294e-05	-1.54859	0.851204	7.43405e-05	-1.48487	0.693633
21911526	chr8:21911526:T:C	9.76542e-06	-1.11157e-10	-1.00851	6.15965e-05	-1.11157e-10	-0.979292
21911921	chr8:21911921:A:G	0.000330012	2.51177	-3.15096e-10	0.00330897	3.00449	-3.15096e-10
21912186	chr8:21912186:G:A	1.36969e-05	-0.670192	-3.15096e-10	9.21198e-05	-0.576808	-3.15096e-10
21913252	chr8:21913252:T:C	4.59517e-06	-0.476852	-1.2855	8.21296e-05	0.545204	-1.2368
21913285	chr8:21913285:A:G	5.48316e-06	-0.535637	-1.05004	0.000104948	0.469677	-0.916106
21913527	chr8:21913527:C:A	7.50177e-06	-1.27222	-3.15096e-10	5.47637e-05	-1.09687	-3.15096e-10
21913788	chr8:21913788:T:G	1.05425e-05	-1.11157e-10	-0.931942	6.33456e-05	-1.11157e-10	-0.951293
21913936	chr8:21913936:G:A	7.93684e-06	-1.11157e-10	-1.21584	4.95667e-05	-1.11157e-10	-1.19658
21914219	chr8:21914219:A:AT	1.10221e-05	-1.11157e-10	-0.887452	6.39534e-05	-1.11157e-10	-0.941744
21914484	chr8:21914484:T:C	1.49401e-05	-1.11157e-10	-0.583309	9.71432e-05	-1.11157e-10	-0.523712
21915072	chr8:21915072:C:T	2.02078e-05	-1.11157e-10	-0.281289	0.000126287	-1.11157e-10	-0.26134
21915873	chr8:21915873:C:T	7.32394e-06	-0.390108	-0.906101	0.000157931	0.697173	-0.734916
21916066	chr8:21916066:A:G	5.84212e-06	-1.52226	-3.15096e-10	3.58472e-05	-1.52063	-3.15096e-10
21916270	chr8:21916270:C:T	1.51211e-05	-1.11157e-10	-0.571268	9.41364e-05	-1.11157e-10	-0.555153
21916342	chr8:21916342:C:T	6.24598e-06	-0.587303	-0.868117	0.000129142	0.466683	-0.70567
21916356	chr8:21916356:T:C	1.11408e-05	-1.11157e-10	-0.876748	6.67218e-05	-1.11157e-10	-0.899366
21916851	chr8:21916851:T:G	5.54782e-06	-0.429482	-1.14447	0.000115938	0.683846	-1.03069
21917375	chr8:21917375:G:A	5.8748e-06	-1.51669	-3.15096e-10	3.51817e-05	-1.53937	-3.15096e-10
21917425	chr8:21917425:A:T	1.39656e-05	-1.11157e-10	-0.650761	9.91453e-05	-1.11157e-10	-0.503312
21917803	chr8:21917803:G:A	1.30776e-05	0.0586535	-0.775114	0.000362973	1.38055	-0.586117
21917967	chr8:21917967:T:C	8.70428e-06	-1.11157e-10	-1.12354	5.23657e-05	-1.11157e-10	-1.14165
21918230	chr8:21918230:G:C	1.21398e-05	-1.11157e-10	-0.790867	7.16042e-05	-1.11157e-10	-0.828745
21919070	chr8:21919070:A:G	8.36037e-06	-1.11157e-10	-1.16385	4.96508e-05	-1.11157e-10	-1.19488
21919170	chr8:21919170:T:A	2.30777e-06	-1.47327	-0.977808	1.71488e-05	-1.42839	-0.829585
21919384	chr8:21919384:A:G	6.13569e-06	-1.47323	-3.15096e-10	3.65705e-05	-1.50065	-3.15096e-10
21919844	chr8:21919844:G:C	2.55329e-05	-1.11157e-10	-0.0473921	0.000187598	-1.11157e-10	0.134405
21920084	chr8:21920084:C:G	5.88803e-05	1.96665	-1.17851	0.00318643	4.06142	-1.09466
21920109	chr8:21920109:C:T	1.06967e-05	-1.11157e-10	-0.917419	6.98932e-05	-1.11157e-10	-0.85293
21920571	chr8:21920571:T:C	7.17727e-05	2.18849	-1.20235	0.00409702	4.34398	-1.12586
21922309	chr8:21922309:CTT:C	1.76652e-06	-1.44728	-1.27107	1.15335e-05	-1.3649	-1.28974
21922426	chr8:21922426:C:G	4.65566e-06	-1.5356	-0.213671	2.44995e-05	-1.56391	-0.337332
21922442	chr8:21922442:C:G	1.55576e-06	-1.54419	-1.30121	9.52006e-06	-1.54367	-1.30283
21922466	chr8:21922466:C:T	9.07924e-06	-1.11157e-10	-1.08137	5.87237e-05	-1.11157e-10	-1.02706
21922585	chr8:21922585:T:C	5.9309e-06	-1.50718	-3.15096e-10	3.62659e-05	-1.50902	-3.15096e-10
21922886	chr8:21922886:A:G	5.87191e-06	-1.51718	-3.15096e-10	3.59111e-05	-1.51885	-3.15096e-10
21923233	chr8:21923233:A:G	3.16052e-05	1.44514	-1.27917	0.001047	3.12414	-1.27035
21924355	chr8:21924355:T:C	1.32526e-05	-1.11157e-10	-0.703163	8.23069e-05	-1.11157e-10	-0.689443
21925169	chr8:21925169:A:G	8.25528e-06	-1.11157e-10	-1.1765	5.14629e-05	-1.11157e-10	-1.15904
21925626	chr8:21925626:T:C	1.16098e-05	-1.11157e-10	-0.835506	7.20978e-05	-1.11157e-10	-0.821875
21926357	chr8:21926357:G:A	4.72239e-05	-1.11157e-10	0.567543	0.000301538	-1.11157e-10	0.608997
21927049	chr8:21927049:T:G	2.76539e-06	-1.48069	-0.789482	1.98693e-05	-1.51001	-0.600714
21927478	chr8:21927478:A:G	2.38354e-05	0.850446	-0.966633	0.000868446	2.48651	-0.819706
21927928	chr8:21927928:G:C	7.32007e-06	-1.11157e-10	-1.29674	4.45973e-05	-1.11157e-10	-1.30222
21928236	chr8:21928236:T:C	2.11123e-05	-1.11157e-10	-0.237502	0.000118321	-1.11157e-10	-0.326495
21928787	chr8:21928787:G:A	8.8327e-06	-1.11157e-10	-1.1089	5.54444e-05	-1.11157e-10	-1.08452
21928929	chr8:21928929:A:T	7.76768e-06	-1.50612	0.26873	5.34752e-05	-1.53777	0.417094
21929122	chr8:21929122:C:T	8.97513e-06	-1.11157e-10	-1.0929	5.41783e-05	-1.11157e-10	-1.10762
21929478	chr8:21929478:C:T	1.85144e-05	0.893321	-1.26213	0.000682791	2.64036	-1.21407
21929668	chr8:21929668:A:G	8.992e-06	-1.11157e-10	-1.09102	5.39946e-05	-1.11157e-10	-1.11101
21930242	chr8:21930242:T:C	1.21633e-05	-0.788931	-3.15096e-10	6.9676e-05	-0.856042	-3.15096e-10
21930267	chr8:21930267:A:G	8.48675e-06	-1.11157e-10	-1.14885	5.13264e-05	-1.11157e-10	-1.16169
21931214	chr8:21931214:G:A	4.85641e-05	-1.11157e-10	0.595527	0.000367736	-1.11157e-10	0.807468
21931423	chr8:21931423:T:G	3.78372e-05	1.55199	-1.20606	0.00182681	3.54113	-1.1307
21931473	chr8:21931473:C:T	4.3478e-05	1.68293	-1.19803	0.00217963	3.70714	-1.12013
21932593	chr8:21932593:G:GC	4.89138e-06	-0.900717	-0.799167	3.31288e-05	-0.735431	-0.864064
21932646	chr8:21932646:T:TA	2.97764e-06	-1.47437	-0.721851	1.52928e-05	-1.53526	-0.837254
21932968	chr8:21932968:T:G	2.61814e-05	1.28161	-1.30392	0.000638731	2.66383	-1.30424
21933139	chr8:21933139:C:T	2.98495e-05	-1.11157e-10	0.108812	0.000225201	-1.11157e-10	0.317096
21933625	chr8:21933625:T:G	2.43586e-05	-1.11157e-10	-0.0944714	0.000178057	-1.11157e-10	0.0822056
21934006	chr8:21934006:T:A	1.43573e-05	-1.11157e-10	-0.623097	9.02025e-05	-1.11157e-10	-0.597841
21934021	chr8:21934021:C:T	8.88714e-06	-1.11157e-10	-1.10275	5.2277e-05	-1.11157e-10	-1.14334
21934046	chr8:21934046:C:T	1.81199e-05	0.634582	-1.02493	0.000665032	2.3102	-0.910265
21934261	chr8:21934261:C:T	6.63508e-06	-1.46789	0.0729058	3.27404e-05	-1.54266	-0.0686238
21934372	chr8:21934372:A:G	6.84212e-06	-1.36426	-3.15096e-10	4.34245e-05	-1.32887	-3.15096e-10
21934415	chr8:21934415:C:A	1.27894e-05	-1.11157e-10	-0.738741	7.94782e-05	-1.11157e-10	-0.724416
21934490	chr8:21934490:G:A	8.95454e-06	-1.11157e-10	-1.0952	5.75761e-05	-1.11157e-10	-1.04679
21934656	chr8:21934656:G:A	1.44109e-05	-0.619374	-3.15096e-10	8.19367e-05	-0.693951	-3.15096e-10
21934839	chr8:21934839:A:G	7.2814e-06	-1.11157e-10	-1.30203	4.47197e-05	-1.11157e-10	-1.29948
21935120	chr8:21935120:G:A	9.6926e-06	-1.11157e-10	-1.016	5.83861e-05	-1.11157e-10	-1.03282
21935822	chr8:21935822:T:TG	1.79192e-05	0.896735	-1.29822	0.000649765	2.64985	-1.27314
21936097	chr8:21936097:A:G	2.05208e-06	-1.5085	-1.06001	1.38431e-05	-1.53364	-0.938468
21936252	chr8:21936252:T:TTG	7.32283e-06	-1.11157e-10	-1.29636	4.50103e-05	-1.11157e-10	-1.29301
21936798	chr8:21936798:C:CCTTT	5.66474e-06	-1.5531	-3.15096e-10	3.64425e-05	-1.50416	-3.15096e-10
21936868	chr8:21936868:T:C	2.97001e-05	1.40795	-1.30416	0.00108903	3.19716	-1.30402
21938496	chr8:21938496:A:G	5.59769e-06	-1.565	-3.15096e-10	3.53249e-05	-1.53531	-3.15096e-10
21938575	chr8:21938575:G:A	8.12026e-06	-1.11157e-10	-1.193	5.13193e-05	-1.11157e-10	-1.16183
21940526	chr8:21940526:G:A	1.39945e-05	-1.11157e-10	-0.648696	8.8688e-05	-1.11157e-10	-0.614773
21940805	chr8:21940805:C:T	5.62219e-05	1.67603	-0.934083	0.00300889	3.71139	-0.801964
21940918	chr8:21940918:C:T	8.11665e-05	2.05061	-0.941462	0.00474705	4.17322	-0.807836
21941734	chr8:21941734:G:A	2.54108e-06	-1.53028	-0.824493	1.92231e-05	-1.49722	-0.646562
21942182	chr8:21942182:A:G	5.9184e-06	-1.50929	-3.15096e-10	3.61786e-05	-1.51143	-3.15096e-10
21942226	chr8:21942226:C:A	3.13596e-05	1.39398	-1.23582	0.0011595	3.17795	-1.2221
21942241	chr8:21942241:T:G	1.08435e-05	-1.11157e-10	-0.903788	6.26135e-05	-1.11157e-10	-0.962917
21942348	chr8:21942348:A:G	1.92423e-05	-1.11157e-10	-0.330245	0.000107543	-1.11157e-10	-0.422003
21942430	chr8:21942430:A:C	1.57796e-06	-1.53009	-1.30114	9.55106e-06	-1.55509	-1.28815
21943229	chr8:21943229:A:G	8.28549e-06	-1.17285	-3.15096e-10	5.76006e-05	-1.04636	-3.15096e-10
21943282	chr8:21943282:C:T	3.81893e-05	-1.11157e-10	0.355198	0.000243869	-1.11157e-10	0.396734
21943289	chr8:21943289:T:C	2.45886e-05	-0.0850747	-3.15096e-10	0.000163365	-0.00391116	-3.15096e-10
21943341	chr8:21943341:G:C	5.63466e-06	-1.55842	-3.15096e-10	3.4284e-05	-1.56522	-3.15096e-10
21943463	chr8:21943463:A:G	8.93832e-06	-1.11157e-10	-1.09701	5.6985e-05	-1.11157e-10	-1.05711
21943580	chr8:21943580:C:T	2.80478e-05	1.28217	-1.23562	0.00100793	3.0373	-1.22155
21944041	chr8:21944041:T:C	7.41684e-06	-0.387601	-0.896004	6.04328e-05	-0.107368	-0.890999
21944121	chr8:21944121:G:A	5.79682e-06	-1.53005	-3.15096e-10	3.50057e-05	-1.54439	-3.15096e-10
21944368	chr8:21944368:G:A	1.05899e-05	-1.11157e-10	-0.92746	6.91109e-05	-1.11157e-10	-0.864185
21944607	chr8:21944607:C:T	2.70488e-05	-1.11157e-10	0.0102853	0.000168705	-1.11157e-10	0.028255
21944921	chr8:21944921:G:A	3.69358e-06	-1.56476	-0.416003	2.98586e-05	-1.55453	-0.148896
21945063	chr8:21945063:C:T	2.71619e-05	-1.11157e-10	0.014457	0.000169416	-1.11157e-10	0.0324603
21945150	chr8:21945150:G:T	8.65438e-06	-1.11157e-10	-1.12929	5.42323e-05	-1.11157e-10	-1.10662
21945326	chr8:21945326:A:G	3.30538e-06	-1.56237	-0.529437	2.63993e-05	-1.54903	-0.27753
21945349	chr8:21945349:TAGAC:T	1.44302e-05	-1.55296	0.934924	0.000123571	-1.52643	1.24335
21945580	chr8:21945580:A:G	1.13288e-05	-1.11157e-10	-0.860013	7.43289e-05	-1.11157e-10	-0.791399
21946214	chr8:21946214:C:T	5.77176e-06	-1.53438	-3.15096e-10	3.53246e-05	-1.53532	-3.15096e-10
21946224	chr8:21946224:C:A	3.58331e-06	-1.56576	-0.445308	2.862e-05	-1.55691	-0.188887
21946591	chr8:21946591:A:AC	1.20531e-05	-1.11157e-10	-0.798037	7.82613e-05	-1.11157e-10	-0.739844
21946807	chr8:21946807:T:TTA	9.65317e-06	-1.11157e-10	-1.02007	6.25297e-05	-1.11157e-10	-0.964256
21947478	chr8:21947478:A:G	3.95354e-05	1.62807	-1.23823	0.00154901	3.47062	-1.22515
21947754	chr8:21947754:T:C	3.15866e-06	-1.55734	-0.579865	2.51765e-05	-1.53849	-0.335498
21948109	chr8:21948109:C:G	1.57642e-06	-1.52875	-1.30345	9.49611e-06	-1.55456	-1.29446
21948652	chr8:21948652:A:G	7.33312e-06	-1.11157e-10	-1.29496	4.51729e-05	-1.11157e-10	-1.2894
21948737	chr8:21948737:G:A	1.14405e-05	-1.11157e-10	-0.850202	6.84498e-05	-1.11157e-10	-0.873798
21950246	chr8:21950246:A:G	8.987e-06	-1.56475	0.473175	4.64057e-05	-1.56076	0.298286
21951205	chr8:21951205:C:T	8.56821e-06	-1.11157e-10	-1.1393	5.15895e-05	-1.11157e-10	-1.15658
21951504	chr8:21951504:A:G	1.18185e-05	-1.55269	0.734993	8.9443e-05	-1.55029	0.943996
21951587	chr8:21951587:C:G	0.000771073	3.69299	-0.332563	0.0125088	4.58467	-0.250385
21951662	chr8:21951662:T:C	1.34516e-05	-0.688259	-3.15096e-10	9.2206e-05	-0.575873	-3.15096e-10
21952074	chr8:21952074:T:G	1.08523e-05	-1.11157e-10	-0.902977	6.26505e-05	-1.11157e-10	-0.962327
21952248	chr8:21952248:G:T	1.24007e-05	-1.11157e-10	-0.769602	8.23576e-05	-1.11157e-10	-0.688827
21952486	chr8:21952486:C:G	2.65959e-05	-0.00660254	-3.15096e-10	0.000177167	0.0771953	-3.15096e-10
21952866	chr8:21952866:C:T	4.05595e-05	1.01044	-0.59503	0.00193297	2.84016	-0.373241
21953576	chr8:21953576:G:C	7.13611e-06	-1.32219	-3.15096e-10	4.53878e-05	-1.28466	-3.15096e-10
21953844	chr8:21953844:T:A	7.28437e-06	-1.11157e-10	-1.30163	4.47498e-05	-1.11157e-10	-1.29881
21954019	chr8:21954019:C:G	3.08354e-05	1.43883	-1.29753	0.00103785	3.13711	-1.29211
21954482	chr8:21954482:A:C	2.81949e-06	-1.56546	-0.685336	2.15912e-05	-1.56461	-0.463003
21954488	chr8:21954488:G:A	1.46066e-05	-1.11157e-10	-0.605881	8.80218e-05	-1.11157e-10	-0.622313
21954489	chr8:21954489:C:T	7.95328e-06	-1.11157e-10	-1.21377	4.78759e-05	-1.11157e-10	-1.23129
21955507	chr8:21955507:A:G	3.86611e-05	1.66529	-1.29781	0.00152009	3.51889	-1.29226
21956451	chr8:21956451:A:G	3.63162e-05	1.52818	-1.22327	0.0013916	3.34823	-1.20992
21956493	chr8:21956493:A:G	3.18144e-05	1.0543	-0.881737	0.00146007	2.89522	-0.708878
21957214	chr8:21957214:T:G	7.29816e-06	-1.11157e-10	-1.29974	4.50346e-05	-1.11157e-10	-1.29247
21957228	chr8:21957228:C:T	3.25037e-05	1.47005	-1.27605	0.00123477	3.28459	-1.26585
21957233	chr8:21957233:G:A	7.98465e-06	-1.11157e-10	-1.20984	4.85007e-05	-1.11157e-10	-1.21832
21957498	chr8:21957498:C:T	1.76543e-06	-1.55063	-1.16833	1.16839e-05	-1.52055	-1.12113
21957693	chr8:21957693:C:T	1.01758e-05	-1.11157e-10	-0.967344	6.11482e-05	-1.11157e-10	-0.986598
21957867	chr8:21957867:G:A	3.11511e-06	-1.55586	-0.595233	2.443e-05	-1.5351	-0.368985
21957914	chr8:21957914:T:G	3.31804e-05	1.51023	-1.29563	0.00113394	3.22297	-1.28941
21958174	chr8:21958174:T:A	1.77622e-05	-0.410288	-3.15096e-10	0.000140564	-0.154235	-3.15096e-10
21958289	chr8:21958289:A:G	7.68042e-06	-1.11157e-10	-1.24868	4.74307e-05	-1.11157e-10	-1.24063
21958776	chr8:21958776:A:G	1.63483e-05	-1.11157e-10	-0.493236	0.000101908	-1.11157e-10	-0.475824
21959734	chr8:21959734:C:T	5.32036e-05	1.30747	-0.620701	0.00275998	3.227	-0.403923
21960296	chr8:21960296:T:G	6.24983e-06	-1.4548	-3.15096e-10	3.69185e-05	-1.49119	-3.15096e-10
21960549	chr8:21960549:A:G	3.85248e-05	1.65134	-1.2874	0.00150274	3.49615	-1.281
21960699	chr8:21960699:G:A	1.95912e-05	-0.312279	-3.15096e-10	0.000129206	-0.238489	-3.15096e-10
21961774	chr8:21961774:G:A	1.69547e-06	-1.47283	-1.28657	1.10273e-05	-1.40022	-1.2993
21963760	chr8:21963760:C:T	8.58787e-06	-1.11157e-10	-1.13701	5.49881e-05	-1.11157e-10	-1.09278
21964220	chr8:21964220:G:T	9.43389e-06	-1.11157e-10	-1.04305	5.93658e-05	-1.11157e-10	-1.01618
21964338	chr8:21964338:C:T	7.67374e-06	-1.11157e-10	-1.24955	4.80177e-05	-1.11157e-10	-1.22833
21964539	chr8:21964539:A:T	6.94893e-06	-1.34877	-3.15096e-10	4.95138e-05	-1.19765	-3.15096e-10
21965514	chr8:21965514:G:A	3.34232e-05	1.51548	-1.29358	0.00126306	3.32848	-1.28709
21965662	chr8:21965662:G:C	3.58265e-06	-1.56617	-0.445091	2.81821e-05	-1.55843	-0.202786
21965663	chr8:21965663:T:C	7.27396e-06	-1.11157e-10	-1.30306	4.45106e-05	-1.11157e-10	-1.30417
21965673	chr8:21965673:A:G	4.37135e-05	1.77684	-1.28654	0.00159263	3.55152	-1.27827
21965976	chr8:21965976:C:T	4.94341e-05	-1.11157e-10	0.613283	0.000448841	-1.11157e-10	1.00677
21966590	chr8:21966590:G:A	7.37938e-06	-1.11157e-10	-1.28867	4.62304e-05	-1.11157e-10	-1.26626
21966637	chr8:21966637:GT:G	2.17626e-05	1.05328	-1.26044	0.000824156	2.90295	-1.28849
21967036	chr8:21967036:A:G	5.21971e-05	1.41199	-0.744321	0.00271157	3.35287	-0.547482
21967368	chr8:21967368:T:C	7.83744e-06	-1.11157e-10	-1.22845	4.76538e-05	-1.11157e-10	-1.23594
21968124	chr8:21968124:T:TTG	4.39143e-05	-1.11157e-10	0.494883	0.000260507	-1.11157e-10	0.462731
21968380	chr8:21968380:G:A	7.9113e-06	-1.11157e-10	-1.21907	5.00397e-05	-1.11157e-10	-1.18708
21968424	chr8:21968424:A:C	7.72335e-06	-1.11157e-10	-1.24311	4.6997e-05	-1.11157e-10	-1.24981
21968910	chr8:21968910:C:T	3.10591e-05	1.10097	-0.95244	0.00143312	2.95561	-0.787898
21969598	chr8:21969598:C:T	7.29873e-06	-1.11157e-10	-1.29966	4.50102e-05	-1.11157e-10	-1.29301
21969711	chr8:21969711:G:A	1.20938e-05	-1.11157e-10	-0.794668	7.26491e-05	-1.11157e-10	-0.814257
21969734	chr8:21969734:A:G	8.13027e-06	-1.11157e-10	-1.19176	5.0396e-05	-1.11157e-10	-1.17999
21969880	chr8:21969880:G:A	2.88461e-06	-1.5643	-0.663672	2.2375e-05	-1.55271	-0.439248
21970322	chr8:21970322:A:G	4.25826e-05	1.7681	-1.30402	0.00154719	3.54631	-1.30202
21970498	chr8:21970498:T:C	4.22016e-05	-1.11157e-10	0.455101	0.000250682	-1.11157e-10	0.424286
21970661	chr8:21970661:C:T	7.57879e-06	-1.11157e-10	-1.262	4.61899e-05	-1.11157e-10	-1.26714
21970784	chr8:21970784:C:T	9.37976e-06	-1.11157e-10	-1.0488	6.0641e-05	-1.11157e-10	-0.994928
21971036	chr8:21971036:A:T	7.27084e-06	-1.11157e-10	-1.30349	4.45061e-05	-1.11157e-10	-1.30427
21971111	chr8:21971111:T:C	7.48689e-06	-1.11157e-10	-1.2742	4.58632e-05	-1.11157e-10	-1.27423
21971133	chr8:21971133:G:A	7.72986e-06	-1.11157e-10	-1.24227	4.70576e-05	-1.11157e-10	-1.24853
21972360	chr8:21972360:TC:T	7.72986e-06	-1.11157e-10	-1.24227	4.70576e-05	-1.11157e-10	-1.24853
21972525	chr8:21972525:A:C	1.43297e-05	-1.11157e-10	-0.625024	8.93342e-05	-1.11157e-10	-0.607514
21972686	chr8:21972686:A:G	9.38385e-06	-1.11157e-10	-1.04837	5.86505e-05	-1.11157e-10	-1.0283
21972784	chr8:21972784:A:G	3.29833e-06	-1.56632	-0.52762	2.59519e-05	-1.5623	-0.281353
21973027	chr8:21973027:C:A	2.31441e-06	-1.50736	-0.940839	1.74749e-05	-1.3675	-0.871629
21973033	chr8:21973033:A:AG	1.2125e-05	-1.11157e-10	-0.79209	7.70897e-05	-1.11157e-10	-0.754929
21973634	chr8:21973634:T:G	7.54238e-06	-1.11157e-10	-1.26682	4.59639e-05	-1.11157e-10	-1.27204
21973865	chr8:21973865:G:A	1.60619e-06	-1.56398	-1.24951	1.03187e-05	-1.54725	-1.21869
21973874	chr8:21973874:A:G	3.23768e-05	1.48226	-1.29218	0.00121432	3.30029	-1.29824
21974554	chr8:21974554:G:T	7.82781e-06	-1.22968	-3.15096e-10	5.39388e-05	-1.11205	-3.15096e-10
21974983	chr8:21974983:A:C	4.11694e-05	1.21328	-0.782948	0.00179201	2.98863	-0.597438
21975729	chr8:21975729:C:G	7.50678e-06	-1.11157e-10	-1.27155	4.67365e-05	-1.11157e-10	-1.25537
21975863	chr8:21975863:G:C	3.13481e-06	-1.5657	-0.579093	2.42948e-05	-1.55622	-0.353419
21976454	chr8:21976454:C:T	6.19439e-05	2.13563	-1.29676	0.00271981	4.09926	-1.29084
21977056	chr8:21977056:A:G	4.34324e-05	1.77378	-1.28993	0.00177005	3.66081	-1.28194
21977303	chr8:21977303:G:A	1.93775e-06	-1.52659	-1.09924	1.26669e-05	-1.47618	-1.08472
21977567	chr8:21977567:A:C	7.42347e-06	-1.11157e-10	-1.28271	4.498e-05	-1.11157e-10	-1.29368
21977859	chr8:21977859:C:T	1.01808e-05	-1.11157e-10	-0.966857	6.30379e-05	-1.11157e-10	-0.956161
21977954	chr8:21977954:A:G	4.28673e-05	1.75883	-1.28808	0.00174023	3.64131	-1.27943
21978074	chr8:21978074:C:CT	2.6338e-06	-1.56628	-0.752646	2.00446e-05	-1.56008	-0.541858
21978117	chr8:21978117:A:G	4.60256e-05	1.82692	-1.28508	0.00189916	3.72498	-1.27571
21978396	chr8:21978396:G:A	4.43559e-06	-1.56623	-0.231467	3.61961e-05	-1.56166	0.0507111
21978509	chr8:21978509:A:G	3.37398e-06	-1.45062	-0.620651	1.70919e-05	-1.5219	-0.739395
21978838	chr8:21978838:G:A	8.17143e-06	-1.11157e-10	-1.18671	4.90684e-05	-1.11157e-10	-1.20668
21978873	chr8:21978873:C:G	3.28572e-05	1.50477	-1.29996	0.00116265	3.25299	-1.29443
21980161	chr8:21980161:T:C	6.31023e-06	-1.44519	-3.15096e-10	4.07857e-05	-1.39157	-3.15096e-10
21980290	chr8:21980290:G:A	8.17143e-06	-1.11157e-10	-1.18671	4.90684e-05	-1.11157e-10	-1.20668
21980367	chr8:21980367:A:C	7.52089e-06	-1.11157e-10	-1.26967	4.70269e-05	-1.11157e-10	-1.24918
21980870	chr8:21980870:G:A	8.53885e-06	-1.11157e-10	-1.14273	5.31038e-05	-1.11157e-10	-1.12765
21981159	chr8:21981159:T:A	7.73331e-05	2.07263	-1.01187	0.00420383	4.10651	-0.86266
21981220	chr8:21981220:T:C	7.28706e-06	-1.11157e-10	-1.30126	4.45687e-05	-1.11157e-10	-1.30287
21981278	chr8:21981278:T:C	2.22586e-06	-1.5637	-0.92351	1.6254e-05	-1.56602	-0.745535
21981327	chr8:21981327:C:T	1.22201e-05	-1.11157e-10	-0.784276	7.71886e-05	-1.11157e-10	-0.753646
21981357	chr8:21981357:T:G	9.43882e-06	-1.11157e-10	-1.04253	5.65138e-05	-1.11157e-10	-1.06541
21981509	chr8:21981509:T:C	2.24141e-06	-1.56037	-0.919888	1.63205e-05	-1.56633	-0.741152
21981524	chr8:21981524:A:G	9.20919e-06	-1.11157e-10	-1.06716	5.41563e-05	-1.11157e-10	-1.10802
21981589	chr8:21981589:G:A	7.28782e-06	-1.11157e-10	-1.30115	4.45719e-05	-1.11157e-10	-1.3028
21981603	chr8:21981603:C:T	7.52169e-06	-1.11157e-10	-1.26957	4.66893e-05	-1.11157e-10	-1.25638
21982157	chr8:21982157:G:A	3.3956e-06	-1.55679	-0.508084	2.59984e-05	-1.5658	-0.276066
21982213	chr8:21982213:T:C	7.3913e-06	-1.11157e-10	-1.28705	4.52792e-05	-1.11157e-10	-1.28705
21982400	chr8:21982400:T:C	7.99816e-06	-1.11157e-10	-1.20815	4.86143e-05	-1.11157e-10	-1.21598
21982486	chr8:21982486:A:G	1.39247e-05	-0.653693	-3.15096e-10	9.23841e-05	-0.573943	-3.15096e-10
21983023	chr8:21983023:A:G	8.3539e-05	2.34617	-1.20821	0.00343914	4.24311	-1.20003
21983397	chr8:21983397:A:G	1.66764e-05	-1.11157e-10	-0.473365	0.000104062	-1.11157e-10	-0.454914
21983522	chr8:21983522:T:C	1.95886e-05	-0.312412	-3.15096e-10	0.000128432	-0.244496	-3.15096e-10
21983885	chr8:21983885:T:C	3.89206e-05	1.4171	-1.04293	0.00176171	3.27644	-0.9023
21984037	chr8:21984037:A:G	7.26627e-06	-1.11157e-10	-1.30411	4.45867e-05	-1.11157e-10	-1.30246
21984065	chr8:21984065:C:T	8.3583e-06	-1.11157e-10	-1.1641	5.37308e-05	-1.11157e-10	-1.11591
21984186	chr8:21984186:G:C	8.73891e-06	-1.11157e-10	-1.11957	5.48284e-05	-1.11157e-10	-1.09569
21984352	chr8:21984352:C:G	5.42184e-05	1.42829	-0.722623	0.00286901	3.38223	-0.520403
21985074	chr8:21985074:G:GC	6.29047e-05	1.89109	-1.03682	0.00325807	3.88254	-0.893548
21985079	chr8:21985079:G:A	2.20744e-05	-0.192941	-3.15096e-10	0.000103689	-0.458505	-3.15096e-10
21985240	chr8:21985240:G:C	7.19933e-05	2.10296	-1.11374	0.00383695	4.14501	-0.992477
21986224	chr8:21986224:G:A	2.52743e-05	-0.0575713	-3.15096e-10	0.000206553	0.23066	-3.15096e-10
21986585	chr8:21986585:T:C	2.72913e-05	1.32302	-1.30381	0.000676164	2.7208	-1.30426
21986754	chr8:21986754:A:G	5.57194e-05	1.69049	-0.957524	0.0030185	3.70942	-0.796804
21987066	chr8:21987066:G:A	1.19911e-05	-1.11157e-10	-0.803193	7.12297e-05	-1.11157e-10	-0.833988
21987353	chr8:21987353:G:C	7.32252e-06	-1.11157e-10	-1.2964	4.46827e-05	-1.11157e-10	-1.30031
21987917	chr8:21987917:T:C	4.65135e-05	1.56075	-1.00837	0.00220498	3.46858	-0.870005
21988344	chr8:21988344:G:A	1.79726e-06	-1.4633	-1.2378	1.10374e-05	-1.46225	-1.23636
21989075	chr8:21989075:G:C	4.71361e-05	1.66336	-1.09768	0.00224981	3.5879	-0.9692
21989932	chr8:21989932:C:T	7.35996e-06	-1.11157e-10	-1.2913	4.56452e-05	-1.11157e-10	-1.279
21990368	chr8:21990368:G:T	8.48697e-06	-1.11157e-10	-1.14883	5.13104e-05	-1.11157e-10	-1.162
21990464	chr8:21990464:C:T	1.00144e-05	-1.11157e-10	-0.983338	6.20324e-05	-1.11157e-10	-0.972242
21990538	chr8:21990538:A:G	8.60998e-06	-1.11157e-10	-1.13444	5.39747e-05	-1.11157e-10	-1.11138
21990621	chr8:21990621:C:T	7.39761e-06	-1.11157e-10	-1.2862	4.51141e-05	-1.11157e-10	-1.2907
21991009	chr8:21991009:C:G	7.27801e-06	-1.11157e-10	-1.3025	4.48785e-05	-1.11157e-10	-1.29594
21991321	chr8:21991321:T:A	7.4183e-05	1.75742	-0.738239	0.0039128	3.70898	-0.536875
21991372	chr8:21991372:A:T	8.54281e-06	-1.11157e-10	-1.14227	5.31323e-05	-1.11157e-10	-1.12711
21991689	chr8:21991689:T:G	7.34932e-06	-1.11157e-10	-1.29275	4.49157e-05	-1.11157e-10	-1.29511
21992055	chr8:21992055:C:T	4.97111e-06	-1.56284	-0.120879	2.68247e-05	-1.56215	-0.248421
21992205	chr8:21992205:T:C	6.77061e-06	-1.37477	-3.15096e-10	3.98066e-05	-1.41587	-3.15096e-10
21992386	chr8:21992386:T:A	7.94296e-06	-1.11157e-10	-1.21507	4.82809e-05	-1.11157e-10	-1.22286
21992605	chr8:21992605:A:G	6.48449e-05	1.75544	-0.870795	0.00333233	3.70441	-0.692884
21993145	chr8:21993145:A:G	4.91469e-06	-1.55636	-0.138772	4.1442e-05	-1.53636	0.160757
21993147	chr8:21993147:CTT:C	1.73608e-06	-1.4762	-1.25953	1.12025e-05	-1.40198	-1.28178
21993176	chr8:21993176:G:A	4.52832e-05	1.80042	-1.27485	0.00169037	3.59648	-1.26367
21993194	chr8:21993194:G:T	6.74095e-06	-1.37916	-3.15096e-10	4.37739e-05	-1.32086	-3.15096e-10
21993280	chr8:21993280:T:C	1.18096e-05	-1.11157e-10	-0.818445	7.26055e-05	-1.11157e-10	-0.814858
21993590	chr8:21993590:G:A	1.65149e-05	-1.11157e-10	-0.483098	9.33872e-05	-1.11157e-10	-0.563144
21995122	chr8:21995122:G:A	1.88704e-05	-0.349765	-3.15096e-10	9.01623e-05	-0.598287	-3.15096e-10
21995176	chr8:21995176:T:C	7.83102e-06	-1.11157e-10	-1.22927	4.71837e-05	-1.11157e-10	-1.24585
21995206	chr8:21995206:A:T	9.94211e-06	-1.11157e-10	-0.990579	6.3246e-05	-1.11157e-10	-0.952866
21996222	chr8:21996222:T:C	4.42464e-05	1.74484	-1.24242	0.00181465	3.62921	-1.22546
21996966	chr8:21996966:G:A	3.10812e-05	1.43744	-1.2882	0.00116702	3.24178	-1.27947
21997149	chr8:21997149:T:C	8.0945e-06	-1.11157e-10	-1.19617	5.06824e-05	-1.11157e-10	-1.17432
21997514	chr8:21997514:G:A	5.77578e-06	-1.53368	-3.15096e-10	3.42888e-05	-1.56508	-3.15096e-10
21997613	chr8:21997613:C:G	8.83049e-06	-1.11157e-10	-1.10915	5.32818e-05	-1.11157e-10	-1.1243
21998269	chr8:21998269:A:G	8.74795e-05	2.28826	-1.10421	0.00478776	4.35143	-0.977513
21998310	chr8:21998310:G:A	1.80011e-05	-1.11157e-10	-0.396927	0.000113554	-1.11157e-10	-0.367619
21998866	chr8:21998866:G:T	7.48461e-06	-1.11157e-10	-1.27451	4.52837e-05	-1.11157e-10	-1.28695
21998894	chr8:21998894:T:C	7.45063e-06	-1.11157e-10	-1.27906	4.52235e-05	-1.11157e-10	-1.28828
21999420	chr8:21999420:TCTAA:T	1.21541e-05	-1.11157e-10	-0.78969	7.28197e-05	-1.11157e-10	-0.811911
21999725	chr8:21999725:TAACTA:T	8.38285e-06	-1.11157e-10	-1.16117	5.13591e-05	-1.11157e-10	-1.16106
22000068	chr8:22000068:A:G	7.9998e-06	-1.11157e-10	-1.20794	4.8525e-05	-1.11157e-10	-1.21782
22000104	chr8:22000104:A:G	8.22241e-06	-1.11157e-10	-1.18049	5.20234e-05	-1.11157e-10	-1.1482
22000276	chr8:22000276:G:A	3.4943e-05	1.52238	-1.25602	0.00121682	3.24532	-1.24122
22000805	chr8:22000805:A:C	8.95227e-06	-1.11157e-10	-1.09545	5.34036e-05	-1.11157e-10	-1.12202
22001108	chr8:22001108:C:T	6.16688e-05	1.79117	-0.956752	0.00316039	3.75235	-0.793796
22001287	chr8:22001287:C:T	9.46729e-06	-1.11157e-10	-1.03952	5.5375e-05	-1.11157e-10	-1.08577
22001343	chr8:22001343:G:A	7.89426e-06	-1.11157e-10	-1.22122	4.79707e-05	-1.11157e-10	-1.22931
22001378	chr8:22001378:A:G	8.2238e-06	-1.11157e-10	-1.18033	4.98814e-05	-1.11157e-10	-1.19025
22001455	chr8:22001455:G:A	2.34014e-05	-1.11157e-10	-0.134563	0.000146399	-1.11157e-10	-0.11356
22001557	chr8:22001557:A:G	8.9152e-06	-1.11157e-10	-1.0996	5.64138e-05	-1.11157e-10	-1.06718
22001573	chr8:22001573:G:A	6.65604e-05	1.70362	-0.792865	0.00344553	3.64767	-0.60274
22001583	chr8:22001583:A:T	7.26692e-06	-1.11157e-10	-1.30403	4.45108e-05	-1.11157e-10	-1.30417
22001695	chr8:22001695:T:C	2.41299e-05	-1.11157e-10	-0.103908	0.000151134	-1.11157e-10	-0.0817303
22001804	chr8:22001804:C:T	5.76056e-05	1.47069	-0.70443	0.00282891	3.34411	-0.49636
22001934	chr8:22001934:A:T	3.10327e-05	0.147682	-3.15096e-10	0.000280102	0.535255	-3.15096e-10
22001974	chr8:22001974:G:A	4.73016e-05	1.80166	-1.23247	0.00176721	3.59313	-1.21587
22002044	chr8:22002044:A:G	9.6498e-06	-1.11157e-10	-1.02042	6.23176e-05	-1.11157e-10	-0.967654
22002396	chr8:22002396:G:A	1.38979e-05	-0.655622	-3.15096e-10	0.000117475	-0.333675	-3.15096e-10
22002480	chr8:22002480:C:T	4.87252e-05	1.86888	-1.27004	0.00183878	3.67526	-1.2583
22002488	chr8:22002488:C:T	7.95506e-06	-1.11157e-10	-1.21355	4.83557e-05	-1.11157e-10	-1.22131
22002496	chr8:22002496:T:C	5.70121e-05	1.81277	-1.05686	0.0028701	3.77898	-0.916779
22002631	chr8:22002631:GGAA:G	7.64763e-06	-1.11157e-10	-1.25296	4.64711e-05	-1.11157e-10	-1.26107
22002914	chr8:22002914:T:A	5.71831e-05	2.04002	-1.28112	0.00222073	3.87706	-1.27136
22003160	chr8:22003160:T:G	8.03634e-06	-1.11157e-10	-1.20338	4.88169e-05	-1.11157e-10	-1.21182
22004152	chr8:22004152:G:C	8.92273e-05	2.03281	-0.828984	0.00495164	4.05651	-0.648932
22004511	chr8:22004511:A:C	2.17547e-05	-1.11157e-10	-0.207527	0.000136431	-1.11157e-10	-0.184076
22004640	chr8:22004640:G:C	1.75356e-05	-1.11157e-10	-0.423127	9.83625e-05	-1.11157e-10	-0.511238
22005040	chr8:22005040:A:G	9.85658e-05	2.17018	-0.866811	0.0055991	4.2163	-0.68584
22005779	chr8:22005779:G:A	7.82631e-05	1.78982	-0.7171	0.00419557	3.75224	-0.510358
22006419	chr8:22006419:T:G	5.80011e-06	-1.52948	-3.15096e-10	3.50132e-05	-1.54417	-3.15096e-10
22006814	chr8:22006814:A:G	7.4044e-06	-1.11157e-10	-1.28528	4.52198e-05	-1.11157e-10	-1.28836
22006850	chr8:22006850:C:G	7.51657e-06	-1.11157e-10	-1.27025	4.64658e-05	-1.11157e-10	-1.26118
22007579	chr8:22007579:G:A	7.26545e-06	-1.11157e-10	-1.30423	4.45101e-05	-1.11157e-10	-1.30418
22008430	chr8:22008430:C:T	5.71978e-06	-1.54343	-3.15096e-10	3.47684e-05	-1.55119	-3.15096e-10
22008518	chr8:22008518:ATATAGT:A	7.40064e-06	-1.11157e-10	-1.28579	4.48946e-05	-1.11157e-10	-1.29558
22008573	chr8:22008573:A:C	0.000220753	2.59375	-0.48406	0.00774052	4.33704	-0.482709
22008597	chr8:22008597:A:G	6.07124e-06	-1.4838	-3.15096e-10	3.71817e-05	-1.48408	-3.15096e-10
22008624	chr8:22008624:T:G	1.20824e-05	-0.795612	-3.15096e-10	6.61817e-05	-0.907493	-3.15096e-10
22008764	chr8:22008764:C:T	2.72571e-05	-1.11157e-10	0.0179561	0.000200562	-1.11157e-10	0.201223
22008880	chr8:22008880:C:T	1.7319e-05	-1.11157e-10	-0.435556	9.75274e-05	-1.11157e-10	-0.519764
22008994	chr8:22008994:C:G	4.62696e-05	-1.11157e-10	0.547128	0.00035096	-1.11157e-10	0.760775
22009067	chr8:22009067:A:G	8.01243e-06	-1.11157e-10	-1.20636	4.8682e-05	-1.11157e-10	-1.21459
22009151	chr8:22009151:T:C	8.61549e-06	-1.55172	0.417923	4.72625e-05	-1.50414	0.259956
22009372	chr8:22009372:T:TAACA	9.46567e-06	-1.11157e-10	-1.03969	5.96686e-05	-1.11157e-10	-1.01109
22009422	chr8:22009422:T:C	2.32609e-06	-1.52685	-0.916319	1.75426e-05	-1.50157	-0.733691
22009951	chr8:22009951:A:C	9.94956e-06	-1.11157e-10	-0.989829	6.00031e-05	-1.11157e-10	-1.0055
22010292	chr8:22010292:G:A	6.28517e-06	-1.44917	-3.15096e-10	3.85613e-05	-1.44765	-3.15096e-10
22010323	chr8:22010323:A:G	4.08617e-05	1.29419	-0.871351	0.00159629	2.96075	-0.685214
22010557	chr8:22010557:C:T	8.10902e-06	-1.11157e-10	-1.19438	4.84114e-05	-1.11157e-10	-1.22016
22010847	chr8:22010847:A:C	0.000102097	2.2392	-0.900638	0.00547325	4.24891	-0.741177
22010877	chr8:22010877:T:C	7.37508e-06	-1.11157e-10	-1.28925	4.47826e-05	-1.11157e-10	-1.29808
22011230	chr8:22011230:A:ATGG	7.4177e-06	-1.11157e-10	-1.28349	4.49921e-05	-1.11157e-10	-1.29341
22011513	chr8:22011513:G:C	6.1041e-05	1.64312	-0.818928	0.00289496	3.50765	-0.636824
22011852	chr8:22011852:T:C	2.0232e-05	-1.11157e-10	-0.280093	0.000112713	-1.11157e-10	-0.375056
22012216	chr8:22012216:G:A	4.01772e-05	1.6641	-1.25816	0.00137466	3.37367	-1.2476
22013017	chr8:22013017:A:G	3.69595e-06	-1.55613	-0.423996	2.69939e-05	-1.52877	-0.275514
22013455	chr8:22013455:T:C	1.06629e-05	-1.11157e-10	-0.92059	6.39416e-05	-1.11157e-10	-0.941928
22013456	chr8:22013456:C:A	4.83529e-06	-1.52172	-0.189699	3.99678e-05	-1.48646	0.0746366
22013554	chr8:22013554:A:G	8.62807e-06	-1.11157e-10	-1.13234	5.22259e-05	-1.11157e-10	-1.14432
22013725	chr8:22013725:A:G	7.38162e-06	-1.11157e-10	-1.28836	4.48087e-05	-1.11157e-10	-1.29749
22013848	chr8:22013848:C:G	7.26556e-06	-1.11157e-10	-1.30421	4.45215e-05	-1.11157e-10	-1.30392
22014173	chr8:22014173:T:C	7.28352e-06	-1.11157e-10	-1.30174	4.46264e-05	-1.11157e-10	-1.30157
22014248	chr8:22014248:A:C	1.08708e-05	-1.11157e-10	-0.901276	6.55177e-05	-1.11157e-10	-0.917578
22014713	chr8:22014713:C:T	7.32747e-06	-1.29573	-3.15096e-10	4.63804e-05	-1.26302	-3.15096e-10
22014817	chr8:22014817:A:G	9.17699e-05	2.10479	-0.872868	0.00488901	4.09476	-0.699916
22014904	chr8:22014904:A:T	1.42464e-05	-1.11157e-10	-0.630853	8.61127e-05	-1.11157e-10	-0.644241
22015342	chr8:22015342:T:C	0.000107384	2.20804	-0.818991	0.00592046	4.22116	-0.634886
22015628	chr8:22015628:C:G	7.03966e-06	-1.3358	-3.15096e-10	4.5287e-05	-1.28688	-3.15096e-10
22016011	chr8:22016011:C:A	8.59016e-06	-1.11157e-10	-1.13674	5.48321e-05	-1.11157e-10	-1.09562
22016037	chr8:22016037:T:C	1.43278e-05	-1.11157e-10	-0.62516	8.13177e-05	-1.11157e-10	-0.701534
22016347	chr8:22016347:A:C	2.70435e-05	-1.11157e-10	0.0100895	0.000168769	-1.11157e-10	0.028635
22017509	chr8:22017509:T:C	8.05944e-06	-1.11157e-10	-1.20051	4.94183e-05	-1.11157e-10	-1.19958
22017573	chr8:22017573:G:A	3.61587e-06	-0.877023	-1.125	2.469e-05	-0.745523	-1.14797
22017814	chr8:22017814:G:A	8.40793e-06	-1.11157e-10	-1.15818	5.09629e-05	-1.11157e-10	-1.1688
22018253	chr8:22018253:A:G	0.000117428	-1.11157e-10	1.47847	0.00100298	-1.11157e-10	1.81083
22018271	chr8:22018271:T:A	5.89842e-06	-1.1001	-0.412573	4.76218e-05	-1.01494	-0.221666
22018638	chr8:22018638:C:T	4.13564e-05	-1.11157e-10	0.43487	0.000234211	-1.11157e-10	0.356323
22018870	chr8:22018870:G:A	1.54871e-06	-1.54637	-1.30356	9.51078e-06	-1.54347	-1.304
22018958	chr8:22018958:T:C	4.28341e-05	-1.11157e-10	0.469977	0.000335823	-1.11157e-10	0.716687
22018992	chr8:22018992:C:G	7.52723e-06	-1.11157e-10	-1.26883	4.571e-05	-1.11157e-10	-1.27758
22019162	chr8:22019162:G:T	3.86075e-06	-0.842471	-1.09403	2.64073e-05	-0.707167	-1.11909
22019428	chr8:22019428:T:C	6.27881e-06	-1.33883	-0.111348	3.77416e-05	-1.27794	-0.19119
22019466	chr8:22019466:G:A	4.28493e-05	-1.11157e-10	0.47033	0.000251394	-1.11157e-10	0.427125
22019871	chr8:22019871:C:G	8.39189e-06	-1.52375	0.363657	4.54474e-05	-1.52631	0.242963
22020431	chr8:22020431:G:A	3.44558e-06	-0.920379	-1.12988	2.34504e-05	-0.792431	-1.15258
22020537	chr8:22020537:C:T	5.61754e-06	-1.56146	-3.15096e-10	3.42444e-05	-1.56637	-3.15096e-10
22020538	chr8:22020538:G:A	5.76922e-06	-1.53482	-3.15096e-10	3.4755e-05	-1.55157	-3.15096e-10
22020739	chr8:22020739:G:A	7.82507e-06	-1.11157e-10	-1.23002	4.86692e-05	-1.11157e-10	-1.21485
22020983	chr8:22020983:A:G	7.62198e-06	-1.11157e-10	-1.25632	4.64208e-05	-1.11157e-10	-1.26215
22021096	chr8:22021096:C:T	0.000258682	2.60234	-0.334099	0.0107193	4.39599	-0.21609
22021552	chr8:22021552:C:T	8.73887e-06	-1.11958	-3.15096e-10	5.84059e-05	-1.03248	-3.15096e-10
22021576	chr8:22021576:A:G	2.61867e-05	1.2676	-1.28971	0.000561109	2.47187	-1.24186
22021583	chr8:22021583:G:C	9.4003e-06	-1.04662	-3.15096e-10	6.48968e-05	-0.927099	-3.15096e-10
22021752	chr8:22021752:A:G	3.24454e-06	-0.95628	-1.1541	2.2032e-05	-0.832277	-1.17513
22021791	chr8:22021791:G:A	7.38182e-06	-1.11157e-10	-1.28834	4.52559e-05	-1.11157e-10	-1.28757
22022177	chr8:22022177:C:A	7.66404e-06	-1.11157e-10	-1.25082	4.80774e-05	-1.11157e-10	-1.22709
22023104	chr8:22023104:G:C	5.82864e-05	-1.11157e-10	0.778011	0.000324703	-1.11157e-10	0.683013
22023131	chr8:22023131:G:C	3.20881e-06	-0.936762	-1.1847	2.1915e-05	-0.809578	-1.20315
22023459	chr8:22023459:C:G	3.32856e-06	-0.953406	-1.13141	2.25869e-05	-0.82875	-1.15378
22024367	chr8:22024367:C:T	3.44066e-06	-0.872666	-1.17903	2.36105e-05	-0.740054	-1.19815
22025013	chr8:22025013:G:T	2.78969e-06	-1.06709	-1.19433	1.88353e-05	-0.951829	-1.21233
22025448	chr8:22025448:G:A	1.32577e-05	-1.11157e-10	-0.702776	7.64547e-05	-1.11157e-10	-0.763199
22025627	chr8:22025627:C:T	7.29506e-06	-1.11157e-10	-1.30016	4.50224e-05	-1.11157e-10	-1.29274
22025778	chr8:22025778:C:T	7.32507e-06	-1.29605	-3.15096e-10	4.4244e-05	-1.31018	-3.15096e-10
22026042	chr8:22026042:C:A	2.43573e-05	-1.11157e-10	-0.094526	0.000166932	-1.11157e-10	0.0176903
22026210	chr8:22026210:A:G	7.50102e-06	-1.11157e-10	-1.27232	4.66869e-05	-1.11157e-10	-1.25643
22026779	chr8:22026779:A:T	3.99705e-05	-1.11157e-10	0.400783	0.000226208	-1.11157e-10	0.321556
22027033	chr8:22027033:A:G	0.000252271	3.40506	-1.16192	0.0114614	5.38962	-1.14278
22027709	chr8:22027709:T:C	0.000114454	-1.11157e-10	1.45281	0.000718337	-1.11157e-10	1.47704
22027924	chr8:22027924:A:G	2.83526e-06	-1.02127	-1.22395	1.93626e-05	-0.897227	-1.23933
22027981	chr8:22027981:A:G	7.41727e-06	-1.11157e-10	-1.28355	4.60168e-05	-1.11157e-10	-1.27089
22028079	chr8:22028079:C:T	3.96555e-05	-1.11157e-10	0.392872	0.000224531	-1.11157e-10	0.314116
22028320	chr8:22028320:C:T	3.71735e-05	-1.11157e-10	0.328238	0.000210816	-1.11157e-10	0.25109
22028452	chr8:22028452:G:A	2.47085e-06	-1.10579	-1.277	1.68179e-05	-0.991961	-1.28549
22028469	chr8:22028469:C:T	2.52521e-06	-1.06174	-1.29929	1.74207e-05	-0.938065	-1.30417
22028544	chr8:22028544:G:A	7.93383e-06	-1.11157e-10	-1.21622	4.82196e-05	-1.11157e-10	-1.22413
22028804	chr8:22028804:C:G	7.36839e-06	-1.11157e-10	-1.29016	4.47512e-05	-1.11157e-10	-1.29878
22028920	chr8:22028920:T:C	3.67512e-05	-1.11157e-10	0.316813	0.00020849	-1.11157e-10	0.239992
22029236	chr8:22029236:G:A	7.94242e-06	-1.11157e-10	-1.21514	4.99238e-05	-1.11157e-10	-1.1894
22029286	chr8:22029286:G:T	1.55698e-06	-1.54084	-1.30377	9.58521e-06	-1.53559	-1.30409
22029390	chr8:22029390:T:G	5.60824e-06	-1.56312	-3.15096e-10	3.442e-05	-1.56126	-3.15096e-10
22029433	chr8:22029433:C:T	1.19328e-05	-0.808066	-3.15096e-10	8.21914e-05	-0.690847	-3.15096e-10
22030271	chr8:22030271:C:G	9.85494e-06	-0.999385	-3.15096e-10	6.00263e-05	-1.00512	-3.15096e-10
22030864	chr8:22030864:G:C	7.26535e-06	-1.11157e-10	-1.30424	4.46085e-05	-1.11157e-10	-1.30197
22031009	chr8:22031009:C:T	7.70733e-06	-1.11157e-10	-1.24519	4.72031e-05	-1.11157e-10	-1.24544
22031059	chr8:22031059:C:T	2.14282e-06	-1.55743	-0.967802	1.24925e-05	-1.56628	-1.00849
22031395	chr8:22031395:C:T	1.97705e-06	-1.54024	-1.06552	1.14371e-05	-1.56299	-1.10004
22031506	chr8:22031506:C:T	7.95186e-06	-0.450029	-0.763923	0.000110999	0.14773	-0.538106
22031688	chr8:22031688:C:T	8.17459e-06	-1.11157e-10	-1.18633	5.17891e-05	-1.11157e-10	-1.15272
22032021	chr8:22032021:T:C	7.04213e-05	-1.11157e-10	0.967138	0.000446944	-1.11157e-10	1.00253
22032442	chr8:22032442:C:A	1.12321e-05	-1.11157e-10	-0.868579	7.28017e-05	-1.11157e-10	-0.812158
22032574	chr8:22032574:G:A	1.27917e-05	-1.11157e-10	-0.738565	7.58297e-05	-1.11157e-10	-0.771408
22032665	chr8:22032665:G:A	3.76012e-06	-1.5516	-0.411304	2.39771e-05	-1.51836	-0.404436
22032935	chr8:22032935:C:G	2.29563e-05	-1.11157e-10	-0.153766	0.000127088	-1.11157e-10	-0.255016
22033070	chr8:22033070:T:C	3.46856e-05	-1.11157e-10	0.258967	0.000258821	-1.11157e-10	0.456237
22033078	chr8:22033078:G:A	1.66901e-06	-1.56397	-1.21116	1.03112e-05	-1.55149	-1.21518
22034113	chr8:22034113:A:C	7.26513e-06	-1.11157e-10	-1.30427	4.45853e-05	-1.11157e-10	-1.30249
22034377	chr8:22034377:T:C	2.74412e-06	-1.48233	-0.795574	1.72376e-05	-1.50715	-0.745652
22034428	chr8:22034428:G:A	0.000695412	4.07511	-0.817962	0.0232918	5.63075	-0.674787
22034457	chr8:22034457:C:G	1.59423e-06	-1.52583	-1.29513	1.00926e-05	-1.48848	-1.29962
22034752	chr8:22034752:C:T	5.56403e-06	-0.349647	-1.22139	3.72775e-05	-0.304262	-1.17724
22035141	chr8:22035141:T:C	2.62671e-06	-1.02104	-1.30059	1.41367e-05	-1.14814	-1.30298
22035251	chr8:22035251:A:G	1.28252e-05	-1.11157e-10	-0.735948	7.71958e-05	-1.11157e-10	-0.753552
22035255	chr8:22035255:G:A	0.000356454	3.80695	-1.2181	0.0127141	5.58089	-1.23032
22036168	chr8:22036168:G:A	1.43148e-05	-1.11157e-10	-0.626062	9.54186e-05	-1.11157e-10	-0.541624
22036457	chr8:22036457:C:G	9.27484e-06	-1.11157e-10	-1.06005	5.61184e-05	-1.11157e-10	-1.07243
22036507	chr8:22036507:A:G	1.15429e-05	-1.11157e-10	-0.841284	7.8992e-05	-1.11157e-10	-0.730552
22037506	chr8:22037506:G:T	1.65264e-05	0.605091	-1.08749	8.68002e-05	0.435158	-1.07145
22037525	chr8:22037525:A:G	7.50458e-06	-0.118825	-1.15302	3.98348e-05	-0.258554	-1.1566
22037559	chr8:22037559:G:A	2.71662e-06	-1.01251	-1.27545	1.45493e-05	-1.13394	-1.28841
22037635	chr8:22037635:A:G	8.50042e-06	-0.0138851	-1.13336	0.000110742	0.775959	-1.16865
22037711	chr8:22037711:G:A	8.64122e-06	-1.11157e-10	-1.13081	5.33656e-05	-1.11157e-10	-1.12273
22038173	chr8:22038173:A:G	2.33206e-05	-1.11157e-10	-0.138019	0.0001415	-1.11157e-10	-0.147601
22038219	chr8:22038219:A:G	2.12865e-05	1.04753	-1.27682	0.000109416	0.866434	-1.27117
22038262	chr8:22038262:G:A	9.86248e-06	-1.08509	0.0864666	0.000104024	-0.646945	0.191665
22038327	chr8:22038327:A:G	1.01695e-05	-1.12962	0.161656	0.000105549	-0.709621	0.2689
22038520	chr8:22038520:G:A	1.712e-05	0.763679	-1.21079	0.000132346	0.998854	-1.21333
22038586	chr8:22038586:A:G	8.9672e-06	-1.15622	0.0624365	9.14673e-05	-0.750366	0.16645
22038598	chr8:22038598:G:A	1.29193e-05	-1.11157e-10	-0.728637	7.93774e-05	-1.11157e-10	-0.725684
22039004	chr8:22039004:C:T	1.9583e-05	-0.312697	-3.15096e-10	0.000135681	-0.189593	-3.15096e-10
22039457	chr8:22039457:A:G	2.66578e-06	-1.18032	-1.12654	2.45672e-05	-0.788831	-1.10965
22039478	chr8:22039478:C:G	7.96186e-05	2.028	-0.938109	0.000530041	2.11973	-0.946669
22039527	chr8:22039527:GA:G	0.000207239	3.18871	-1.1422	0.00434207	4.37405	-1.09784
22040962	chr8:22040962:G:A	3.53793e-06	-0.922028	-1.10179	3.66386e-05	-0.41797	-1.08083
22041102	chr8:22041102:C:T	3.18665e-06	-0.997323	-1.13107	3.21054e-05	-0.519274	-1.1116
22041286	chr8:22041286:G:A	4.20665e-06	-0.996441	-0.85425	2.44706e-05	-1.01563	-0.886792
22041848	chr8:22041848:G:T	8.43817e-06	-1.11157e-10	-1.15459	5.41278e-05	-1.11157e-10	-1.10855
22041955	chr8:22041955:C:G	1.29015e-05	-1.11157e-10	-0.730012	8.25207e-05	-1.11157e-10	-0.686849
22042196	chr8:22042196:G:T	8.48847e-06	-0.0301496	-1.1185	0.000102687	0.699614	-1.16782
22042640	chr8:22042640:T:A	8.03938e-06	-1.11157e-10	-1.20301	5.13999e-05	-1.11157e-10	-1.16026
22042891	chr8:22042891:G:A	8.10209e-06	-1.19524	-3.15096e-10	5.13955e-05	-1.16035	-3.15096e-10
22043238	chr8:22043238:C:T	7.26516e-06	-1.11157e-10	-1.30427	4.45098e-05	-1.11157e-10	-1.30419
22043246	chr8:22043246:A:G	2.01644e-06	-1.29007	-1.29595	1.71685e-05	-0.988395	-1.26843
22043572	chr8:22043572:T:C	2.42328e-06	-1.15348	-1.24875	1.73434e-05	-1.07843	-1.16826
22043573	chr8:22043573:C:T	2.73201e-06	-1.0443	-1.23802	1.67342e-05	-1.02574	-1.2567
22043707	chr8:22043707:C:T	1.13185e-05	0.402315	-1.26324	6.8094e-05	0.389387	-1.26839
22043708	chr8:22043708:G:A	7.8285e-06	-1.11157e-10	-1.22959	4.75334e-05	-1.11157e-10	-1.23847
22044062	chr8:22044062:C:T	7.53608e-06	-1.26766	-3.15096e-10	4.85562e-05	-1.21718	-3.15096e-10
22044775	chr8:22044775:G:A	5.59107e-06	-1.56619	-3.15096e-10	3.42794e-05	-1.56535	-3.15096e-10
22045054	chr8:22045054:G:C	7.47539e-06	-1.11157e-10	-1.27574	4.57171e-05	-1.11157e-10	-1.27743
22045318	chr8:22045318:C:T	7.29317e-06	-1.11157e-10	-1.30042	4.4633e-05	-1.11157e-10	-1.30143
22045444	chr8:22045444:G:A	4.88658e-06	-0.450336	-1.25053	3.42199e-05	-0.312781	-1.25431
22045805	chr8:22045805:G:A	6.52513e-05	0.0308841	0.860003	0.000639827	0.349024	1.01228
22046615	chr8:22046615:G:A	9.31861e-06	-1.05534	-3.15096e-10	5.29512e-05	-1.13053	-3.15096e-10
22046701	chr8:22046701:T:C	2.88765e-05	0.0395091	0.0361616	0.00022602	0.186928	0.133795
22047234	chr8:22047234:G:A	5.91954e-06	-1.5091	-3.15096e-10	3.82205e-05	-1.45652	-3.15096e-10
22047474	chr8:22047474:T:C	5.5996e-06	-1.56466	-3.15096e-10	3.44137e-05	-1.56144	-3.15096e-10
22047476	chr8:22047476:A:G	5.60115e-06	-1.56439	-3.15096e-10	3.43983e-05	-1.56189	-3.15096e-10
22048261	chr8:22048261:G:C	3.20709e-05	1.44846	-1.26787	0.000246485	1.65754	-1.25014
22048760	chr8:22048760:G:C	1.34145e-05	-1.11157e-10	-0.69102	8.19814e-05	-1.11157e-10	-0.693405
22048848	chr8:22048848:A:G	6.15566e-05	0.571359	0.26124	0.000500226	0.754016	0.361147
22049064	chr8:22049064:C:A	7.72398e-05	-1.11157e-10	1.05956	0.000470624	-1.11157e-10	1.05416
22049278	chr8:22049278:G:T	0.000130421	1.55864	0.0247709	0.000924054	1.70924	0.019631
22050056	chr8:22050056:T:C	1.66025e-05	-1.11157e-10	-0.477802	0.000109493	-1.11157e-10	-0.404035
22050144	chr8:22050144:T:C	8.29672e-06	-1.11157e-10	-1.1715	5.00453e-05	-1.11157e-10	-1.18697
22050411	chr8:22050411:G:A	7.66343e-06	-1.11157e-10	-1.2509	4.64543e-05	-1.11157e-10	-1.26143
22050915	chr8:22050915:A:G	0.00012725	1.66958	-0.110782	0.0010123	1.74581	0.0742656
22050929	chr8:22050929:C:T	6.33683e-06	-1.44098	-3.15096e-10	3.90527e-05	-1.43499	-3.15096e-10
22051622	chr8:22051622:T:C	2.6713e-05	-1.11157e-10	-0.00220722	0.000196299	-1.11157e-10	0.179742
22051733	chr8:22051733:C:T	1.73956e-06	-1.5661	-1.16762	1.12485e-05	-1.55566	-1.124
22051803	chr8:22051803:A:G	6.40088e-06	-1.43092	-3.15096e-10	4.21175e-05	-1.35943	-3.15096e-10
22051942	chr8:22051942:C:T	0.000169495	2.62768	-0.782211	0.00138307	2.80436	-0.672198
22052160	chr8:22052160:G:T	1.85773e-05	-1.11157e-10	-0.365417	0.000112449	-1.11157e-10	-0.377398
22052250	chr8:22052250:T:C	4.71351e-05	-1.11157e-10	0.565659	0.0003606	-1.11157e-10	0.787871
22052282	chr8:22052282:C:A	7.40275e-06	-1.11157e-10	-1.28551	4.5545e-05	-1.11157e-10	-1.2812
22052313	chr8:22052313:T:C	3.98445e-06	-1.22202	-0.682935	2.60672e-05	-1.13843	-0.700784
22053065	chr8:22053065:A:G	7.2879e-06	-1.11157e-10	-1.30114	4.4513e-05	-1.11157e-10	-1.30412
22053402	chr8:22053402:ATCCT:A	6.75257e-06	-1.37743	-3.15096e-10	4.00303e-05	-1.41026	-3.15096e-10
22053457	chr8:22053457:G:A	8.97625e-06	-1.11157e-10	-1.09278	5.56384e-05	-1.11157e-10	-1.08102
22053686	chr8:22053686:G:A	6.36728e-06	-1.43618	-3.15096e-10	3.9536e-05	-1.42269	-3.15096e-10
22053720	chr8:22053720:T:C	9.00476e-05	2.3443	-1.13132	0.000629855	2.43538	-1.08979
22054090	chr8:22054090:C:T	0.00023468	2.17087	-3.15096e-10	0.00171012	2.34442	-3.15096e-10
22054327	chr8:22054327:G:A	5.65051e-05	-1.11157e-10	0.746973	0.000460411	-1.11157e-10	1.03222
22055016	chr8:22055016:C:A	6.94783e-05	-1.11157e-10	0.953657	0.000583436	-1.11157e-10	1.26904
22055064	chr8:22055064:C:T	9.56703e-06	-0.297607	-0.731429	4.58513e-05	-0.480364	-0.79413
22055266	chr8:22055266:G:A	9.47052e-05	-1.11157e-10	1.26341	0.000729431	-1.11157e-10	1.49237
22055271	chr8:22055271:A:C	0.000429583	2.62024	0.15522	0.00371084	2.7656	0.353516
22055341	chr8:22055341:A:C	5.36976e-06	-0.304998	-1.30158	3.76425e-05	-0.168546	-1.30322
22055414	chr8:22055414:T:G	6.42385e-06	-1.42734	-3.15096e-10	3.95552e-05	-1.4222	-3.15096e-10
22055552	chr8:22055552:G:A	7.39024e-06	-1.38823	0.101034	5.55281e-05	-1.41134	0.328328
22055688	chr8:22055688:TTC:T	8.62956e-06	-1.11157e-10	-1.13216	5.27487e-05	-1.11157e-10	-1.13436
22056313	chr8:22056313:G:C	6.83647e-06	-1.36509	-3.15096e-10	4.26e-05	-1.34804	-3.15096e-10
22057587	chr8:22057587:T:C	6.47751e-05	-1.11157e-10	0.883564	0.000542277	-1.11157e-10	1.19588
22058561	chr8:22058561:T:G	6.44723e-06	-1.42371	-3.15096e-10	3.97393e-05	-1.41756	-3.15096e-10
22058693	chr8:22058693:G:A	1.64938e-06	-1.48525	-1.30171	1.04505e-05	-1.45508	-1.29817
22058988	chr8:22058988:C:T	6.28076e-06	-1.44987	-3.15096e-10	3.77167e-05	-1.46979	-3.15096e-10
22059015	chr8:22059015:A:T	7.71756e-06	-1.24386	-3.15096e-10	4.54476e-05	-1.28334	-3.15096e-10
22059221	chr8:22059221:G:A	1.86739e-06	-1.45448	-1.20834	1.19632e-05	-1.40475	-1.21331
22059470	chr8:22059470:G:A	7.62131e-06	-1.11157e-10	-1.25641	4.72278e-05	-1.11157e-10	-1.24492
22059591	chr8:22059591:C:T	7.36643e-06	-1.11157e-10	-1.29043	4.48325e-05	-1.11157e-10	-1.29696
22059592	chr8:22059592:G:A	2.26909e-06	-1.39408	-1.0739	1.54125e-05	-1.31436	-1.05036
22059711	chr8:22059711:T:C	0.000122013	2.5738	-1.05703	0.000920236	2.81273	-1.088
22059789	chr8:22059789:G:A	6.09924e-06	-1.47919	-3.15096e-10	3.78885e-05	-1.46525	-3.15096e-10
22060181	chr8:22060181:C:T	7.56672e-06	-1.11157e-10	-1.2636	4.66308e-05	-1.11157e-10	-1.25764
22060578	chr8:22060578:A:C	0.000123031	2.82455	-1.29948	0.000961622	3.05928	-1.29056
22060911	chr8:22060911:T:A	5.85711e-06	-1.28294	-0.236764	3.91054e-05	-1.18832	-0.245313
22061101	chr8:22061101:A:G	7.30286e-06	-1.11157e-10	-1.29909	4.48444e-05	-1.11157e-10	-1.2967
22061139	chr8:22061139:C:T	5.95056e-06	-1.50387	-3.15096e-10	3.6869e-05	-1.49253	-3.15096e-10
22061463	chr8:22061463:A:G	4.79547e-06	-0.421447	-1.29824	3.26909e-05	-0.30994	-1.30286
22061572	chr8:22061572:G:A	3.92994e-06	-1.07923	-0.839501	2.48331e-05	-0.994587	-0.893133
22061628	chr8:22061628:A:G	2.87944e-06	-1.2476	-0.982157	1.92202e-05	-1.15256	-0.991374
22061858	chr8:22061858:A:G	8.89698e-06	-1.11157e-10	-1.10165	5.38484e-05	-1.11157e-10	-1.11373
22062541	chr8:22062541:T:C	0.000905155	3.47694	0.0438065	0.00838223	3.84974	0.0842268
22063029	chr8:22063029:A:G	2.52982e-06	-1.53622	-0.822994	1.51331e-05	-1.50935	-0.873667
22063799	chr8:22063799:C:T	9.42321e-06	-1.11157e-10	-1.04418	5.90216e-05	-1.11157e-10	-1.02199
22063860	chr8:22063860:T:C	9.39417e-06	-1.11157e-10	-1.04727	5.9579e-05	-1.11157e-10	-1.01259
22063885	chr8:22063885:G:A	4.01166e-06	-1.36625	-0.531904	2.69905e-05	-1.28422	-0.520194
22064209	chr8:22064209:C:A	0.000152979	2.35915	-0.616207	0.00115857	2.48745	-0.532411
22064482	chr8:22064482:G:A	7.31523e-06	-1.11157e-10	-1.2974	4.46993e-05	-1.11157e-10	-1.29994
22064604	chr8:22064604:G:A	2.13439e-06	-1.38793	-1.14125	1.39729e-05	-1.32455	-1.13823
22064665	chr8:22064665:A:G	6.16922e-06	-1.46779	-3.15096e-10	3.71753e-05	-1.48425	-3.15096e-10
22065405	chr8:22065405:A:C	8.0148e-06	-1.11157e-10	-1.20607	4.94001e-05	-1.11157e-10	-1.19994
22065619	chr8:22065619:G:A	9.27706e-06	-1.05981	-3.15096e-10	6.51648e-05	-0.922979	-3.15096e-10
22065686	chr8:22065686:T:C	7.29765e-06	-1.11157e-10	-1.29981	4.50364e-05	-1.11157e-10	-1.29243
22065717	chr8:22065717:T:C	7.92882e-06	-1.11157e-10	-1.21685	4.98676e-05	-1.11157e-10	-1.19053
22066015	chr8:22066015:A:C	7.3563e-06	-1.11157e-10	-1.2918	4.47568e-05	-1.11157e-10	-1.29866
22066058	chr8:22066058:A:G	8.0148e-06	-1.11157e-10	-1.20607	4.94001e-05	-1.11157e-10	-1.19994
22066609	chr8:22066609:A:T	2.02253e-06	-1.5663	-1.01671	1.2985e-05	-1.56214	-0.973966
22066684	chr8:22066684:C:T	2.3409e-06	-1.33519	-1.10163	1.59499e-05	-1.24513	-1.08532
22066706	chr8:22066706:C:G	2.07614e-05	-1.11157e-10	-0.254261	0.000127341	-1.11157e-10	-0.253027
22066786	chr8:22066786:C:T	1.6992e-06	-1.56637	-1.19083	1.07585e-05	-1.56074	-1.16347
22067232	chr8:22067232:G:A	2.35677e-06	-1.21275	-1.21731	1.60191e-05	-1.08876	-1.23736
22067267	chr8:22067267:T:G	1.40957e-05	-1.11157e-10	-0.641488	9.39788e-05	-1.11157e-10	-0.556828
22067352	chr8:22067352:G:C	0.000135986	-1.11157e-10	1.62519	0.0010901	-1.11157e-10	1.89412
22067433	chr8:22067433:A:G	1.33769e-05	-1.11157e-10	-0.69383	8.90116e-05	-1.11157e-10	-0.611132
22067459	chr8:22067459:A:G	0.000300223	2.04881	0.368355	0.00224864	2.14932	0.46886
22067738	chr8:22067738:G:A	0.000112218	1.62804	-0.194952	0.000801681	1.72824	-0.141428
22067785	chr8:22067785:G:A	9.28722e-06	-1.11157e-10	-1.05872	5.92549e-05	-1.11157e-10	-1.01805
22067799	chr8:22067799:G:A	7.2671e-06	-1.11157e-10	-1.304	4.45944e-05	-1.11157e-10	-1.30229
22067809	chr8:22067809:C:T	0.000140794	-1.11157e-10	1.65994	0.000876161	-1.11157e-10	1.67565
22068002	chr8:22068002:C:T	5.62077e-06	-1.56089	-3.15096e-10	3.47414e-05	-1.55197	-3.15096e-10
22068166	chr8:22068166:G:C	1.80119e-05	-1.11157e-10	-0.396327	0.000119707	-1.11157e-10	-0.314847
22068270	chr8:22068270:A:C	7.55857e-06	-1.11157e-10	-1.26468	4.68473e-05	-1.11157e-10	-1.253
22068427	chr8:22068427:A:G	1.57552e-05	-1.11157e-10	-0.530188	0.000105859	-1.11157e-10	-0.437787
22068429	chr8:22068429:G:A	2.12172e-06	-1.25822	-1.27691	1.48301e-05	-1.13795	-1.26529
22068817	chr8:22068817:G:A	0.000108937	-1.11157e-10	1.40341	0.000671415	-1.11157e-10	1.40949
22068854	chr8:22068854:G:A	1.83193e-05	-1.11157e-10	-0.379402	0.000120606	-1.11157e-10	-0.307373
22068981	chr8:22068981:C:G	1.08988e-05	-1.11157e-10	-0.898707	6.72627e-05	-1.11157e-10	-0.891292
22068998	chr8:22068998:C:A	1.07287e-05	-1.11157e-10	-0.914437	6.74667e-05	-1.11157e-10	-0.888263
22069257	chr8:22069257:A:G	4.00922e-05	-1.11157e-10	0.403824	0.000256998	-1.11157e-10	0.449172
22069573	chr8:22069573:C:A	7.59935e-06	-1.11157e-10	-1.25929	4.69849e-05	-1.11157e-10	-1.25007
22069626	chr8:22069626:G:A	7.71739e-06	-1.11157e-10	-1.24388	4.75099e-05	-1.11157e-10	-1.23896
22069651	chr8:22069651:G:A	7.65909e-06	-1.11157e-10	-1.25146	4.73849e-05	-1.11157e-10	-1.24159
22069811	chr8:22069811:C:G	7.65012e-06	-1.11157e-10	-1.25264	4.73298e-05	-1.11157e-10	-1.24276
22070466	chr8:22070466:T:A	8.09323e-06	-1.0868	-0.109533	5.69041e-05	-0.968087	-0.090444
22070586	chr8:22070586:A:G	7.26866e-06	-1.30379	-3.15096e-10	4.55121e-05	-1.28192	-3.15096e-10
22070716	chr8:22070716:G:A	9.76945e-05	2.14253	-0.848043	0.000707168	2.31894	-0.857575
22070821	chr8:22070821:C:T	9.30808e-05	1.97776	-0.731655	0.000681156	2.22964	-0.805747
22071124	chr8:22071124:C:G	2.24924e-06	-1.55686	-0.919906	1.21119e-05	-1.52286	-1.08285
22071145	chr8:22071145:G:T	2.64592e-06	-1.39705	-0.917286	1.81021e-05	-1.31667	-0.887204
22071260	chr8:22071260:C:A	5.66558e-06	-1.55295	-3.15096e-10	3.48271e-05	-1.5495	-3.15096e-10
22071272	chr8:22071272:A:G	7.2892e-06	-1.30096	-3.15096e-10	4.73505e-05	-1.24232	-3.15096e-10
22071729	chr8:22071729:G:A	0.000389187	2.81921	-0.142509	0.00321562	3.13063	-0.154757
22071748	chr8:22071748:T:A	8.47306e-06	-1.15047	-3.15096e-10	5.0447e-05	-1.17898	-3.15096e-10
22071767	chr8:22071767:A:T	1.07079e-05	-1.11157e-10	-0.916373	6.73342e-05	-1.11157e-10	-0.89023
22071875	chr8:22071875:C:T	6.03458e-06	-1.48985	-3.15096e-10	3.82875e-05	-1.45478	-3.15096e-10
22071876	chr8:22071876:G:A	1.72343e-05	-1.11157e-10	-0.440456	0.000116775	-1.11157e-10	-0.339652
22072021	chr8:22072021:G:A	8.13448e-06	-1.11157e-10	-1.19125	4.99796e-05	-1.11157e-10	-1.18828
22072413	chr8:22072413:A:G	2.72087e-06	-1.40165	-0.884753	1.6986e-05	-1.39633	-0.871178
22072557	chr8:22072557:A:G	2.20135e-06	-1.446	-1.05228	1.44845e-05	-1.37976	-1.04706
22072587	chr8:22072587:T:C	0.000481771	1.98727	0.902839	0.00388532	2.26477	0.900292
22072591	chr8:22072591:A:G	7.29416e-06	-1.11157e-10	-1.30028	4.47294e-05	-1.11157e-10	-1.29927
22072610	chr8:22072610:C:T	1.83697e-06	-1.51279	-1.16645	1.08095e-05	-1.55289	-1.16658
22072675	chr8:22072675:G:A	7.81089e-06	-1.11157e-10	-1.23184	4.81075e-05	-1.11157e-10	-1.22646
22072679	chr8:22072679:T:A	1.54725e-05	-1.11157e-10	-0.548294	0.000101381	-1.11157e-10	-0.481016
22072702	chr8:22072702:T:C	1.04352e-05	-0.708065	-0.234104	8.14016e-05	-0.493403	-0.2071
22072769	chr8:22072769:C:T	0.00269785	2.6637	1.94915	0.0269555	2.99671	2.10533
22072830	chr8:22072830:G:T	1.04332e-05	-1.11157e-10	-0.942367	6.55562e-05	-1.11157e-10	-0.916991
22072865	chr8:22072865:TG:T	9.83967e-05	2.03566	-0.734007	0.000526377	1.80719	-0.641065
22073153	chr8:22073153:G:A	1.09518e-05	-1.11157e-10	-0.893854	6.89175e-05	-1.11157e-10	-0.866988
22073388	chr8:22073388:G:A	8.12376e-06	-1.07964	-0.112923	5.73262e-05	-0.959892	-0.0912492
22073689	chr8:22073689:G:C	0.000294063	2.01399	0.382449	0.00230045	2.16018	0.48078
22073915	chr8:22073915:A:G	0.000219313	2.36613	-0.262986	0.00152121	2.50284	-0.275482
22074137	chr8:22074137:C:T	1.13409e-05	-1.11157e-10	-0.858938	7.43954e-05	-1.11157e-10	-0.790503
22074150	chr8:22074150:A:G	0.00177237	2.71259	1.48013	0.0170344	3.0233	1.61979
22074360	chr8:22074360:A:G	0.000268059	1.59435	0.709496	0.00223045	1.68809	0.921968
22074404	chr8:22074404:G:C	2.76396e-06	-1.36339	-0.907308	1.73578e-05	-1.33171	-0.914146
22074598	chr8:22074598:A:T	2.08915e-06	-1.37493	-1.17567	1.41381e-05	-1.28998	-1.16105
22074631	chr8:22074631:G:A	7.78252e-06	-1.11157e-10	-1.23548	4.68341e-05	-1.11157e-10	-1.25329
22074770	chr8:22074770:C:T	0.000413808	1.89795	0.840098	0.00321383	2.14531	0.830012
22074819	chr8:22074819:G:A	7.78686e-06	-1.11157e-10	-1.23492	4.79523e-05	-1.11157e-10	-1.22969
22074916	chr8:22074916:T:C	1.74e-06	-1.43826	-1.29521	1.14372e-05	-1.3694	-1.29363
22074928	chr8:22074928:C:T	2.12771e-05	-1.11157e-10	-0.229725	0.00014553	-1.11157e-10	-0.119518
22074964	chr8:22074964:G:A	5.87935e-06	-1.51591	-3.15096e-10	3.64498e-05	-1.50396	-3.15096e-10
22075136	chr8:22075136:G:A	6.05893e-05	0.816761	-3.15096e-10	0.000300055	0.604067	-3.15096e-10
22075220	chr8:22075220:A:C	0.000476398	2.44067	0.438221	0.00359733	2.51788	0.570169
22075642	chr8:22075642:C:T	7.99792e-06	-1.11157e-10	-1.20818	4.92907e-05	-1.11157e-10	-1.20216
22075648	chr8:22075648:A:G	5.94121e-06	-1.50544	-3.15096e-10	3.68823e-05	-1.49217	-3.15096e-10
22075989	chr8:22075989:C:T	7.86566e-06	-1.11157e-10	-1.22485	4.8455e-05	-1.11157e-10	-1.21926
22076015	chr8:22076015:C:T	4.89714e-06	-1.27997	-0.418732	3.06968e-05	-1.24473	-0.431011
22076550	chr8:22076550:C:T	0.000112111	-1.11157e-10	1.43213	0.0006988	-1.11157e-10	1.44947
22076552	chr8:22076552:G:C	3.83442e-05	-1.2558	1.61505	0.000253078	-1.20244	1.63624
22076635	chr8:22076635:C:T	2.14615e-06	-1.37379	-1.14989	1.45444e-05	-1.289	-1.1337
22076751	chr8:22076751:C:CAT	7.20304e-06	-1.31285	-3.15096e-10	4.50781e-05	-1.2915	-3.15096e-10
22076758	chr8:22076758:A:G	9.92811e-06	-1.11157e-10	-0.991988	6.36867e-05	-1.11157e-10	-0.945922
22076768	chr8:22076768:A:T	2.17369e-06	-1.35915	-1.15178	1.47757e-05	-1.2712	-1.13571
22077053	chr8:22077053:TG:T	7.00638e-05	2.07245	-1.1104	0.000575281	2.3531	-1.09814
22077200	chr8:22077200:G:A	1.04651e-05	-1.11157e-10	-0.939313	6.57269e-05	-1.11157e-10	-0.91439
22077258	chr8:22077258:C:G	0.000121396	2.28949	-0.777794	0.00105186	2.58887	-0.73045
22077422	chr8:22077422:A:T	7.43429e-06	-1.11157e-10	-1.28125	4.50943e-05	-1.11157e-10	-1.29114
22077514	chr8:22077514:T:C	7.36335e-06	-1.11157e-10	-1.29084	4.52855e-05	-1.11157e-10	-1.28691
22077822	chr8:22077822:G:A	1.27218e-05	-1.11157e-10	-0.744037	8.02361e-05	-1.11157e-10	-0.714924
22078340	chr8:22078340:A:G	7.9134e-06	-1.11157e-10	-1.2188	4.87554e-05	-1.11157e-10	-1.21308
22078441	chr8:22078441:G:A	7.26639e-06	-1.11157e-10	-1.3041	4.45562e-05	-1.11157e-10	-1.30315
22078505	chr8:22078505:CT:C	2.19112e-06	-1.40258	-1.10036	1.42576e-05	-1.33395	-1.10865
22078762	chr8:22078762:T:G	2.12771e-06	-1.46444	-1.06788	1.36461e-05	-1.40964	-1.07681
22078833	chr8:22078833:A:G	2.14737e-06	-1.45075	-1.07237	1.38185e-05	-1.3926	-1.08129
22079095	chr8:22079095:G:A	1.24431e-05	-0.766195	-3.15096e-10	8.03234e-05	-0.713837	-3.15096e-10
22079147	chr8:22079147:C:T	1.86464e-05	-1.11157e-10	-0.361706	0.000123599	-1.11157e-10	-0.282856
22079428	chr8:22079428:A:G	1.67956e-06	-1.50775	-1.26107	1.08544e-05	-1.4688	-1.24653
22079839	chr8:22079839:T:C	7.81674e-06	-1.11157e-10	-1.23109	4.86981e-05	-1.11157e-10	-1.21426
22079930	chr8:22079930:G:A	6.97038e-05	1.73275	-0.775858	0.000551585	1.95435	-0.741448
22079970	chr8:22079970:T:C	7.81732e-06	-1.11157e-10	-1.23102	4.8701e-05	-1.11157e-10	-1.2142
22080117	chr8:22080117:C:T	1.07019e-05	-1.11157e-10	-0.916937	6.72648e-05	-1.11157e-10	-0.89126
22080314	chr8:22080314:C:G	5.85131e-06	-1.52069	-3.15096e-10	3.62635e-05	-1.50909	-3.15096e-10
22080336	chr8:22080336:C:T	5.59427e-06	-1.56561	-3.15096e-10	3.42444e-05	-1.56638	-3.15096e-10
22080526	chr8:22080526:G:T	9.68487e-06	-1.11157e-10	-1.01679	6.20651e-05	-1.11157e-10	-0.971715
22080581	chr8:22080581:A:G	1.89947e-06	-1.4047	-1.24108	1.26497e-05	-1.35144	-1.21083
22081473	chr8:22081473:C:T	1.57244e-05	-1.11157e-10	-0.532147	0.000103452	-1.11157e-10	-0.460793
22081587	chr8:22081587:G:A	1.49091e-05	-1.11157e-10	-0.585387	9.96568e-05	-1.11157e-10	-0.498166
22081623	chr8:22081623:T:C	1.6257e-05	-1.11157e-10	-0.498832	0.000109249	-1.11157e-10	-0.406264
22081730	chr8:22081730:C:T	7.71948e-06	-1.11157e-10	-1.24361	4.79736e-05	-1.11157e-10	-1.22925
22082056	chr8:22082056:G:A	4.74919e-06	-1.01094	-0.71844	3.35413e-05	-0.882974	-0.704147
22082195	chr8:22082195:G:A	1.09924e-05	-1.11157e-10	-0.890153	7.1183e-05	-1.11157e-10	-0.834644
22082206	chr8:22082206:A:G	2.22201e-06	-1.36297	-1.12598	1.41629e-05	-1.29689	-1.15239
22082235	chr8:22082235:T:C	2.21045e-06	-1.38065	-1.11351	1.40241e-05	-1.31804	-1.14109
22082566	chr8:22082566:G:A	1.78332e-05	-1.11157e-10	-0.406296	0.00011748	-1.11157e-10	-0.333632
22082610	chr8:22082610:T:G	1.85193e-06	-1.42647	-1.24466	1.22623e-05	-1.38049	-1.21288
22082887	chr8:22082887:A:G	7.26514e-06	-1.11157e-10	-1.30427	4.45103e-05	-1.11157e-10	-1.30418
22082920	chr8:22082920:T:C	0.000360999	1.78652	0.815	0.0027878	2.02095	0.812163
22083003	chr8:22083003:G:A	7.26888e-06	-1.11157e-10	-1.30376	4.45074e-05	-1.11157e-10	-1.30424
22083307	chr8:22083307:G:A	0.000443132	1.77331	1.0332	0.00340864	2.00511	1.02906
22083319	chr8:22083319:C:A	4.0538e-06	-1.53233	-0.355369	2.60273e-05	-1.49988	-0.340871
22084077	chr8:22084077:C:G	7.28382e-06	-1.11157e-10	-1.3017	4.45139e-05	-1.11157e-10	-1.3041
22084260	chr8:22084260:C:A	7.30653e-06	-1.11157e-10	-1.29859	4.46107e-05	-1.11157e-10	-1.30192
22085033	chr8:22085033:C:T	7.33034e-06	-1.11157e-10	-1.29534	4.47569e-05	-1.11157e-10	-1.29865
22085355	chr8:22085355:A:G	7.26912e-06	-1.11157e-10	-1.30372	4.45174e-05	-1.11157e-10	-1.30402
22085884	chr8:22085884:A:T	8.03186e-06	-1.11157e-10	-1.20394	4.95041e-05	-1.11157e-10	-1.19784
22085931	chr8:22085931:T:C	1.87012e-06	-1.51647	-1.14488	1.15349e-05	-1.47474	-1.17978
22086352	chr8:22086352:G:A	7.267e-06	-1.11157e-10	-1.30401	4.4587e-05	-1.11157e-10	-1.30246
22086667	chr8:22086667:A:C	7.97579e-06	-1.11157e-10	-1.21095	4.9514e-05	-1.11157e-10	-1.19764
22086760	chr8:22086760:C:G	5.7808e-06	-1.53282	-3.15096e-10	3.57555e-05	-1.52319	-3.15096e-10
22087030	chr8:22087030:T:C	5.76058e-06	-1.53632	-3.15096e-10	3.562e-05	-1.52699	-3.15096e-10
22087031	chr8:22087031:C:A	5.76062e-06	-1.53631	-3.15096e-10	3.56203e-05	-1.52698	-3.15096e-10
22087238	chr8:22087238:T:A	1.60008e-05	-1.11157e-10	-0.514722	0.000102193	-1.11157e-10	-0.473033
22087550	chr8:22087550:A:G	5.65857e-06	-1.55419	-3.15096e-10	3.48893e-05	-1.54772	-3.15096e-10
22087573	chr8:22087573:C:T	7.96124e-06	-1.11157e-10	-1.21277	4.94005e-05	-1.11157e-10	-1.19994
22087659	chr8:22087659:C:T	7.38633e-06	-1.11157e-10	-1.28773	4.56216e-05	-1.11157e-10	-1.27952
22087827	chr8:22087827:G:T	7.96288e-06	-1.11157e-10	-1.21257	4.9423e-05	-1.11157e-10	-1.19948
22087837	chr8:22087837:G:C	7.27223e-06	-1.11157e-10	-1.3033	4.46756e-05	-1.11157e-10	-1.30047
22087970	chr8:22087970:G:A	1.3677e-05	-0.67164	-3.15096e-10	8.42678e-05	-0.665898	-3.15096e-10
22088023	chr8:22088023:T:C	8.3017e-06	-1.11157e-10	-1.1709	5.16628e-05	-1.11157e-10	-1.15516
22088075	chr8:22088075:G:A	7.55992e-06	-1.11157e-10	-1.2645	4.70559e-05	-1.11157e-10	-1.24856
22088245	chr8:22088245:C:T	2.16639e-06	-1.39895	-1.11534	1.46999e-05	-1.31971	-1.09235
22088328	chr8:22088328:G:C	3.31082e-06	-1.34968	-0.740487	2.39147e-05	-1.27018	-0.655225
22088363	chr8:22088363:T:G	2.23928e-05	-1.11157e-10	-0.178618	0.000153054	-1.11157e-10	-0.0691043
22088373	chr8:22088373:A:G	7.75656e-06	-1.11157e-10	-1.23882	4.75174e-05	-1.11157e-10	-1.2388
22088476	chr8:22088476:A:G	1.38588e-05	-1.11157e-10	-0.658439	8.38461e-05	-1.11157e-10	-0.670916
22088528	chr8:22088528:A:G	1.74022e-05	-0.0323463	-0.398418	0.000174666	0.33837	-0.275394
22088790	chr8:22088790:T:G	4.922e-06	-1.2872	-0.406444	3.63948e-05	-1.19285	-0.312617
22088959	chr8:22088959:A:G	5.90029e-06	-1.51236	-3.15096e-10	3.64709e-05	-1.50338	-3.15096e-10
22089080	chr8:22089080:T:C	3.56482e-06	-1.51052	-0.505727	2.42076e-05	-1.47408	-0.439152
22089153	chr8:22089153:C:T	8.71536e-06	-1.11157e-10	-1.12227	5.38357e-05	-1.11157e-10	-1.11396
22089408	chr8:22089408:C:T	9.11642e-06	-1.11157e-10	-1.07728	5.72064e-05	-1.11157e-10	-1.05323
22089509	chr8:22089509:ACCGCCCCACCTCCCCGG:A	2.48475e-05	-1.11157e-10	-0.0746019	0.000168926	-1.11157e-10	0.0295644
22089911	chr8:22089911:G:T	2.58816e-05	-1.11157e-10	-0.0338263	0.00017241	-1.11157e-10	0.0499787
22089960	chr8:22089960:T:A	2.13985e-05	-1.11157e-10	-0.224038	0.00014438	-1.11157e-10	-0.12745
22090095	chr8:22090095:G:C	7.83903e-06	-1.11157e-10	-1.22824	4.84367e-05	-1.11157e-10	-1.21964
22090219	chr8:22090219:T:C	3.72546e-06	-1.55181	-0.420353	2.42882e-05	-1.55366	-0.35625
22090387	chr8:22090387:A:G	8.27838e-06	-1.11157e-10	-1.17371	5.13257e-05	-1.11157e-10	-1.16171
22090481	chr8:22090481:T:C	7.35202e-06	-1.11157e-10	-1.29238	4.48373e-05	-1.11157e-10	-1.29686
22090742	chr8:22090742:A:T	2.4913e-05	-1.11157e-10	-0.071967	0.000165542	-1.11157e-10	0.00932534
22091586	chr8:22091586:C:T	5.60156e-06	-1.56431	-3.15096e-10	3.44223e-05	-1.56119	-3.15096e-10
22091861	chr8:22091861:C:G	1.70772e-06	-1.49154	-1.26066	9.76491e-06	-1.53744	-1.28366
22092115	chr8:22092115:CAACT:C	5.59784e-06	-1.56498	-3.15096e-10	3.43852e-05	-1.56227	-3.15096e-10
22092452	chr8:22092452:T:C	2.58377e-06	-1.21166	-1.12644	1.56461e-05	-1.20179	-1.14788
22092595	chr8:22092595:G:A	9.47005e-06	-1.11157e-10	-1.03922	6.10464e-05	-1.11157e-10	-0.988264
22092662	chr8:22092662:G:C	7.69908e-06	-1.11157e-10	-1.24626	4.79901e-05	-1.11157e-10	-1.2289
22092688	chr8:22092688:C:T	5.60675e-06	-1.56339	-3.15096e-10	3.44706e-05	-1.55979	-3.15096e-10
22092826	chr8:22092826:T:C	1.90567e-05	-1.11157e-10	-0.339942	0.000125111	-1.11157e-10	-0.270701
22093248	chr8:22093248:G:C	1.22803e-05	-0.615584	-0.16378	5.68757e-05	-0.790689	-0.268341
22093259	chr8:22093259:T:G	2.20205e-05	-1.11157e-10	-0.195383	0.000148727	-1.11157e-10	-0.0977837
22093397	chr8:22093397:T:C	5.60115e-06	-1.56439	-3.15096e-10	3.44172e-05	-1.56134	-3.15096e-10
22093498	chr8:22093498:A:T	5.91157e-06	-0.314829	-1.19562	2.83249e-05	-0.566697	-1.18946
22093512	chr8:22093512:A:G	7.37475e-06	-1.11157e-10	-1.2893	4.49484e-05	-1.11157e-10	-1.29438
22093864	chr8:22093864:G:C	7.3995e-06	-1.11157e-10	-1.28595	4.50973e-05	-1.11157e-10	-1.29107
22094087	chr8:22094087:C:T	1.55816e-05	-0.0470426	-0.494225	8.25632e-05	-0.198751	-0.487583
22094301	chr8:22094301:C:T	2.01631e-05	-1.11157e-10	-0.283504	0.00013266	-1.11157e-10	-0.212107
22094380	chr8:22094380:C:T	5.63669e-06	-1.55806	-3.15096e-10	3.46969e-05	-1.55325	-3.15096e-10
22094715	chr8:22094715:T:C	2.16798e-06	-1.49419	-1.01937	1.3516e-05	-1.4871	-1.00892
22095230	chr8:22095230:C:T	2.25939e-05	-1.11157e-10	-0.169678	0.000151396	-1.11157e-10	-0.0800024
22095339	chr8:22095339:G:A	2.94463e-06	-1.55821	-0.649169	1.96705e-05	-1.53394	-0.586843
22096401	chr8:22096401:G:C	2.36535e-05	-1.11157e-10	-0.123848	0.000160374	-1.11157e-10	-0.0223879
22096737	chr8:22096737:G:A	6.46531e-06	-1.49912	0.078216	3.82613e-05	-1.49567	0.0402071
22096816	chr8:22096816:T:C	7.47926e-06	-1.11157e-10	-1.27522	4.60744e-05	-1.11157e-10	-1.26964
22097173	chr8:22097173:T:C	7.26832e-06	-1.11157e-10	-1.30383	4.45683e-05	-1.11157e-10	-1.30288
22097495	chr8:22097495:G:A	5.76752e-06	-1.53512	-3.15096e-10	3.61087e-05	-1.51336	-3.15096e-10
22097889	chr8:22097889:C:T	2.88205e-05	-1.11157e-10	0.0737284	0.000183468	-1.11157e-10	0.112142
22098041	chr8:22098041:T:C	1.89944e-06	-1.36497	-1.28083	1.19262e-05	-1.34297	-1.27819
22098100	chr8:22098100:C:T	2.9791e-05	-1.11157e-10	0.10685	0.000219327	-1.11157e-10	0.290666
22098434	chr8:22098434:G:A	7.50435e-06	-1.11157e-10	-1.27187	4.62409e-05	-1.11157e-10	-1.26603
22098597	chr8:22098597:A:G	1.57695e-06	-1.52967	-1.30219	9.71403e-06	-1.52722	-1.29911
22098635	chr8:22098635:G:A	7.5347e-06	-1.11157e-10	-1.26784	4.64387e-05	-1.11157e-10	-1.26176
22098711	chr8:22098711:T:A	2.73417e-06	-1.06415	-1.21738	2.0617e-05	-0.903519	-1.17026
22099464	chr8:22099464:C:T	3.1568e-05	-1.11157e-10	0.164786	0.00021616	-1.11157e-10	0.276119
22100024	chr8:22100024:G:A	5.61404e-06	-1.56209	-3.15096e-10	3.44384e-05	-1.56073	-3.15096e-10
22100422	chr8:22100422:G:T	1.84405e-06	-1.55744	-1.11795	1.20617e-05	-1.53592	-1.07395
22100822	chr8:22100822:T:C	7.6919e-06	-1.11157e-10	-1.24719	4.76883e-05	-1.11157e-10	-1.23521
22100889	chr8:22100889:C:T	8.21695e-06	-1.11157e-10	-1.18116	5.00231e-05	-1.11157e-10	-1.18741
22101320	chr8:22101320:C:G	8.05223e-06	0.102487	-1.3039	3.85307e-05	-0.145761	-1.30268
22101628	chr8:22101628:GC:G	6.79002e-06	-1.3719	-3.15096e-10	4.34129e-05	-1.32914	-3.15096e-10
22101680	chr8:22101680:A:G	7.34249e-06	-1.11157e-10	-1.29368	4.51915e-05	-1.11157e-10	-1.28899
22102127	chr8:22102127:A:G	3.23344e-06	-1.53612	-0.577697	2.21577e-05	-1.49545	-0.506261
22102340	chr8:22102340:G:A	5.69286e-06	-1.54815	-3.15096e-10	3.46706e-05	-1.554	-3.15096e-10
22102366	chr8:22102366:T:G	3.30529e-06	-1.52981	-0.562022	2.23267e-05	-1.47774	-0.516379
22102585	chr8:22102585:C:T	2.34708e-06	-1.48706	-0.947125	1.56208e-05	-1.48553	-0.86577
22103068	chr8:22103068:G:C	7.28554e-06	-1.11157e-10	-1.30147	4.47576e-05	-1.11157e-10	-1.29864
22103310	chr8:22103310:C:T	1.00811e-05	-0.976697	-3.15096e-10	6.52841e-05	-0.921149	-3.15096e-10
22103894	chr8:22103894:C:T	5.62046e-06	-1.56094	-3.15096e-10	3.43263e-05	-1.56399	-3.15096e-10
22104090	chr8:22104090:G:C	7.38897e-06	-1.11157e-10	-1.28737	4.55486e-05	-1.11157e-10	-1.28112
22105096	chr8:22105096:A:G	1.30522e-05	-0.281212	-0.43719	7.17144e-05	-0.389387	-0.437819
22105441	chr8:22105441:G:A	7.35816e-06	-1.11157e-10	-1.29155	4.51687e-05	-1.11157e-10	-1.28949
22105706	chr8:22105706:G:A	8.74946e-06	-0.248477	-0.869889	4.56262e-05	-0.413789	-0.865627
22105784	chr8:22105784:A:T	6.58747e-06	-0.540347	-0.861842	3.55177e-05	-0.668457	-0.861409
22105918	chr8:22105918:G:C	6.24034e-06	-0.684115	-0.772209	3.41037e-05	-0.799257	-0.771234
22106272	chr8:22106272:G:A	4.85592e-05	-1.11157e-10	0.595425	0.000301212	-1.11157e-10	0.607916
22106555	chr8:22106555:G:A	1.36634e-05	-1.11157e-10	-0.672637	8.0095e-05	-1.11157e-10	-0.716684
22106857	chr8:22106857:C:T	7.5853e-06	-1.11157e-10	-1.26115	4.67847e-05	-1.11157e-10	-1.25434
22106867	chr8:22106867:G:A	1.82968e-05	0.015242	-0.395876	9.49823e-05	-0.180415	-0.365792
22107050	chr8:22107050:A:G	1.34181e-05	-0.278331	-0.412419	7.19567e-05	-0.434721	-0.389112
22108499	chr8:22108499:G:A	3.89358e-06	-1.40075	-0.527278	2.57215e-05	-1.39605	-0.456523
22109791	chr8:22109791:C:T	3.30054e-06	-1.31967	-0.773604	2.06646e-05	-1.31192	-0.759558
22109796	chr8:22109796:A:C	3.3419e-06	-1.30266	-0.77816	2.09315e-05	-1.29455	-0.764094
22109838	chr8:22109838:G:A	1.05691e-05	-1.11157e-10	-0.929422	6.74094e-05	-1.11157e-10	-0.889113
22109894	chr8:22109894:T:C	5.92392e-06	-1.50836	-3.15096e-10	3.65614e-05	-1.5009	-3.15096e-10
22109963	chr8:22109963:G:A	9.58354e-06	-1.11157e-10	-1.02731	5.74619e-05	-1.11157e-10	-1.04878
22110171	chr8:22110171:G:T	7.46422e-06	-1.11157e-10	-1.27724	4.60074e-05	-1.11157e-10	-1.2711
22110509	chr8:22110509:A:C	5.92827e-06	-1.50763	-3.15096e-10	3.53557e-05	-1.53444	-3.15096e-10
22110587	chr8:22110587:G:C	7.35343e-06	-1.11157e-10	-1.29219	4.52107e-05	-1.11157e-10	-1.28856
22110748	chr8:22110748:G:A	1.73324e-05	-1.11157e-10	-0.434783	0.000112778	-1.11157e-10	-0.374477
22110801	chr8:22110801:G:C	1.8575e-05	0.216579	-0.582122	9.73508e-05	0.0398391	-0.561417
22111024	chr8:22111024:A:G	1.14418e-05	-0.10983	-0.740255	6.10683e-05	-0.248255	-0.73965
22111316	chr8:22111316:C:G	4.19287e-05	-1.11157e-10	0.448611	0.000264956	-1.11157e-10	0.479664
22111737	chr8:22111737:G:A	7.6225e-06	-1.11157e-10	-1.25625	4.70377e-05	-1.11157e-10	-1.24895
22111867	chr8:22111867:G:A	1.84667e-05	-1.11157e-10	-0.371391	0.000120059	-1.11157e-10	-0.311918
22112736	chr8:22112736:C:G	1.86665e-05	-1.11157e-10	-0.36063	0.00012122	-1.11157e-10	-0.30229
22112913	chr8:22112913:T:C	8.46059e-06	-0.619556	-0.532382	4.54527e-05	-0.757176	-0.52605
22112937	chr8:22112937:A:G	8.48714e-06	-1.11157e-10	-1.14881	5.30321e-05	-1.11157e-10	-1.129
22112977	chr8:22112977:T:C	1.50996e-05	-0.0546648	-0.518025	8.0465e-05	-0.188795	-0.523281
22113047	chr8:22113047:G:A	7.64672e-06	-1.11157e-10	-1.25308	4.71874e-05	-1.11157e-10	-1.24577
22113376	chr8:22113376:G:A	1.31554e-05	-0.710524	-3.15096e-10	8.44822e-05	-0.663357	-3.15096e-10
22113604	chr8:22113604:C:T	7.67955e-06	-1.11157e-10	-1.2488	4.69658e-05	-1.11157e-10	-1.25048
22113628	chr8:22113628:A:G	1.1542e-05	-0.173508	-0.66786	6.16733e-05	-0.305682	-0.672365
22113943	chr8:22113943:A:C	5.95189e-06	-1.50365	-3.15096e-10	3.67911e-05	-1.49464	-3.15096e-10
22113959	chr8:22113959:C:G	1.3139e-05	-1.11157e-10	-0.711776	7.76667e-05	-1.11157e-10	-0.747472
22114944	chr8:22114944:C:A	1.86976e-05	-1.11157e-10	-0.358965	0.000124035	-1.11157e-10	-0.279331
22115101	chr8:22115101:A:C	7.43132e-06	-1.11157e-10	-1.28165	4.58339e-05	-1.11157e-10	-1.27487
22115460	chr8:22115460:G:T	2.13133e-06	-1.39377	-1.13684	1.33393e-05	-1.39325	-1.11593
22115482	chr8:22115482:A:G	9.12382e-06	-1.11157e-10	-1.07647	5.70434e-05	-1.11157e-10	-1.05609
22115619	chr8:22115619:G:A	2.16088e-05	-1.11157e-10	-0.214258	0.000149462	-1.11157e-10	-0.0928551
22115625	chr8:22115625:C:T	4.76686e-05	-1.11157e-10	0.576915	0.000301259	-1.11157e-10	0.608072
22116217	chr8:22116217:C:T	2.02637e-05	-1.11157e-10	-0.278525	0.000131958	-1.11157e-10	-0.217411
22116257	chr8:22116257:GC:G	8.52368e-06	-1.11157e-10	-1.14451	5.15959e-05	-1.11157e-10	-1.15646
22116457	chr8:22116457:C:A	1.82176e-06	-1.41958	-1.26797	1.1353e-05	-1.419	-1.25142
22116460	chr8:22116460:A:C	9.0064e-06	-1.11157e-10	-1.08942	5.44737e-05	-1.11157e-10	-1.10218
22116857	chr8:22116857:C:T	1.11638e-05	-1.11157e-10	-0.874682	6.66373e-05	-1.11157e-10	-0.900633
22117000	chr8:22117000:G:C	1.11786e-05	-1.11157e-10	-0.873355	6.67228e-05	-1.11157e-10	-0.899351
22117037	chr8:22117037:C:T	1.11695e-05	-1.11157e-10	-0.874175	6.66695e-05	-1.11157e-10	-0.90015
22117474	chr8:22117474:T:C	1.74269e-06	-1.53411	-1.19782	1.14118e-05	-1.52334	-1.14191
22117478	chr8:22117478:T:C	5.5452e-06	-0.308694	-1.26573	2.7563e-05	-0.508063	-1.27536
22117493	chr8:22117493:G:A	5.33966e-06	-0.320658	-1.29154	2.6699e-05	-0.519301	-1.29597
22117507	chr8:22117507:ACAACT:A	7.6999e-06	-0.152283	-1.09387	3.65644e-05	-0.403601	-1.09722
22117698	chr8:22117698:A:G	6.75828e-06	-0.430417	-0.946173	3.59985e-05	-0.561138	-0.955282
22117722	chr8:22117722:A:G	1.36179e-05	-1.11157e-10	-0.675973	8.6826e-05	-1.11157e-10	-0.635991
22117799	chr8:22117799:A:G	1.95115e-06	-1.52902	-1.08992	1.17648e-05	-1.53022	-1.10457
22118008	chr8:22118008:A:G	3.65175e-06	-1.40733	-0.584819	2.1417e-05	-1.41823	-0.617482
22118350	chr8:22118350:T:C	7.68062e-06	-1.11157e-10	-1.24866	4.70601e-05	-1.11157e-10	-1.24847
22118352	chr8:22118352:G:T	1.05907e-05	-0.927385	-3.15096e-10	6.87962e-05	-0.86875	-3.15096e-10
22118414	chr8:22118414:G:A	6.71831e-06	-1.38252	-3.15096e-10	4.18569e-05	-1.36564	-3.15096e-10
22118493	chr8:22118493:C:G	3.13951e-06	-1.55899	-0.584303	1.87283e-05	-1.56132	-0.608541
22118640	chr8:22118640:G:A	7.99682e-06	-1.11157e-10	-1.20831	4.90806e-05	-1.11157e-10	-1.20643
22118753	chr8:22118753:C:T	8.43977e-06	-1.11157e-10	-1.1544	5.24847e-05	-1.11157e-10	-1.13938
22118940	chr8:22118940:G:A	1.11956e-05	-1.11157e-10	-0.871836	7.26118e-05	-1.11157e-10	-0.814771
22118971	chr8:22118971:G:A	1.11213e-05	-1.11157e-10	-0.8785	7.21801e-05	-1.11157e-10	-0.820733
22119197	chr8:22119197:T:C	2.4852e-06	-1.12158	-1.25542	1.43135e-05	-1.16656	-1.27213
22119359	chr8:22119359:G:A	2.72771e-06	-1.55717	-0.726729	1.60319e-05	-1.55937	-0.765946
22119611	chr8:22119611:A:G	1.64908e-06	-1.48289	-1.30426	9.77565e-06	-1.51921	-1.3008
22120231	chr8:22120231:C:T	5.60274e-06	-1.5641	-3.15096e-10	3.4382e-05	-1.56236	-3.15096e-10
22120258	chr8:22120258:C:T	9.60483e-06	-1.11157e-10	-1.02509	5.81494e-05	-1.11157e-10	-1.03688
22120385	chr8:22120385:G:T	8.13748e-06	-1.11157e-10	-1.19088	4.89446e-05	-1.11157e-10	-1.20921
22120501	chr8:22120501:A:G	1.33636e-05	-1.11157e-10	-0.694823	8.66488e-05	-1.11157e-10	-0.638034
22120559	chr8:22120559:A:G	8.8137e-06	-0.658215	-0.452835	5.86004e-05	-0.597458	-0.431699
22120575	chr8:22120575:G:A	1.76922e-06	-1.56291	-1.15391	1.05221e-05	-1.56417	-1.18224
22120756	chr8:22120756:C:T	1.70452e-05	-1.11157e-10	-0.451488	0.000110146	-1.11157e-10	-0.398087
22120859	chr8:22120859:C:T	1.29127e-05	-1.11157e-10	-0.729148	8.18559e-05	-1.11157e-10	-0.694938
22120956	chr8:22120956:A:G	1.5783e-06	-1.54523	-1.28578	9.68857e-06	-1.53084	-1.29811
22121065	chr8:22121065:A:G	1.55012e-06	-1.55311	-1.29592	9.53239e-06	-1.54208	-1.30312
22121221	chr8:22121221:G:A	5.69031e-06	-1.54859	-3.15096e-10	3.50626e-05	-1.54276	-3.15096e-10
22121420	chr8:22121420:A:C	7.315e-06	-1.11157e-10	-1.29743	4.46361e-05	-1.11157e-10	-1.30135
22121590	chr8:22121590:G:A	9.00102e-06	-1.11157e-10	-1.09002	5.41309e-05	-1.11157e-10	-1.10849
22123705	chr8:22123705:C:T	1.00348e-05	-0.981297	-3.15096e-10	6.40801e-05	-0.939764	-3.15096e-10
22124265	chr8:22124265:T:C	7.62202e-06	-1.53735	0.28103	4.91889e-05	-1.53415	0.329921
22124439	chr8:22124439:T:C	1.70977e-05	-0.0626469	-0.385767	9.69652e-05	-0.0275561	-0.49799
22124497	chr8:22124497:C:T	7.48263e-06	-1.11157e-10	-1.27477	4.57116e-05	-1.11157e-10	-1.27755
22125203	chr8:22125203:C:T	1.66919e-06	-1.56571	-1.20931	1.00025e-05	-1.56635	-1.23072
22125478	chr8:22125478:T:C	4.36223e-06	-1.55317	-0.261206	2.73654e-05	-1.55548	-0.235139
22125484	chr8:22125484:A:G	2.4468e-06	-1.55271	-0.839871	1.44324e-05	-1.55043	-0.879985
22125631	chr8:22125631:C:T	1.81139e-05	-1.11157e-10	-0.390677	0.000112238	-1.11157e-10	-0.379276
22125677	chr8:22125677:G:A	7.41193e-06	-1.11157e-10	-1.28427	4.56642e-05	-1.11157e-10	-1.27858
22125752	chr8:22125752:G:A	1.14925e-05	-0.845661	-3.15096e-10	7.49647e-05	-0.782881	-3.15096e-10
22125974	chr8:22125974:G:A	7.6481e-06	-1.11157e-10	-1.2529	4.74068e-05	-1.11157e-10	-1.24113
22126300	chr8:22126300:C:T	7.29605e-06	-1.11157e-10	-1.30002	4.45263e-05	-1.11157e-10	-1.30382
22126811	chr8:22126811:C:T	1.06846e-05	-1.11157e-10	-0.918557	6.63816e-05	-1.11157e-10	-0.904478
22126975	chr8:22126975:G:A	2.46983e-06	-1.47553	-0.907674	1.41528e-05	-1.48125	-0.968738
22127137	chr8:22127137:A:G	5.13802e-06	-1.05834	-0.592353	3.4521e-05	-0.991576	-0.566753
22127252	chr8:22127252:C:T	4.73547e-06	-1.5605	-0.171774	3.04957e-05	-1.55803	-0.124286
22127387	chr8:22127387:G:A	2.88681e-05	-1.11157e-10	0.0753779	0.000190484	-1.11157e-10	0.149669
22127432	chr8:22127432:C:T	2.68093e-06	-1.45089	-0.850308	1.5524e-05	-1.45637	-0.901146
22127486	chr8:22127486:G:A	7.79938e-06	-1.11157e-10	-1.23331	4.70864e-05	-1.11157e-10	-1.24791
22127959	chr8:22127959:C:T	7.35004e-06	-1.11157e-10	-1.29265	4.50278e-05	-1.11157e-10	-1.29262
22128983	chr8:22128983:G:C	7.58799e-06	-1.11157e-10	-1.26079	4.64739e-05	-1.11157e-10	-1.26101
22129144	chr8:22129144:C:T	7.84187e-06	-1.11157e-10	-1.22788	5.02239e-05	-1.11157e-10	-1.18341
22129337	chr8:22129337:C:T	5.96181e-06	-1.50198	-3.15096e-10	3.61871e-05	-1.51119	-3.15096e-10
22129447	chr8:22129447:G:A	8.33831e-06	-1.11157e-10	-1.1665	5.00637e-05	-1.11157e-10	-1.1866
22129743	chr8:22129743:G:T	7.3707e-06	-1.11157e-10	-1.28985	4.48937e-05	-1.11157e-10	-1.2956
22129752	chr8:22129752:G:A	7.32473e-06	-1.11157e-10	-1.2961	4.50054e-05	-1.11157e-10	-1.29312
22129779	chr8:22129779:C:G	3.51239e-06	-1.26592	-0.765142	2.22528e-05	-1.21727	-0.780161
22130720	chr8:22130720:A:G	5.97791e-06	-1.49929	-3.15096e-10	3.61189e-05	-1.51308	-3.15096e-10
22131002	chr8:22131002:A:C	3.97211e-06	-1.09281	-0.815248	2.56742e-05	-1.0247	-0.829709
22131419	chr8:22131419:T:C	2.79028e-06	-1.55768	-0.703533	1.85454e-05	-1.55235	-0.627325
22131537	chr8:22131537:T:C	7.70567e-06	-1.11157e-10	-1.2454	4.67249e-05	-1.11157e-10	-1.25562
22131661	chr8:22131661:T:G	2.144e-06	-1.55727	-0.967415	1.20921e-05	-1.55372	-1.05363
22131697	chr8:22131697:T:C	8.65147e-06	-1.11157e-10	-1.12963	5.5577e-05	-1.11157e-10	-1.08213
22131921	chr8:22131921:A:C	7.27175e-06	-1.11157e-10	-1.30336	4.46723e-05	-1.11157e-10	-1.30054
22132169	chr8:22132169:G:T	8.17335e-06	-1.11157e-10	-1.18648	4.86436e-05	-1.11157e-10	-1.21538
22132335	chr8:22132335:A:G	1.92235e-06	-1.56106	-1.07275	1.09287e-05	-1.56292	-1.14559
22132800	chr8:22132800:C:A	2.90468e-06	-1.52499	-0.696042	1.94443e-05	-1.51366	-0.618687
22133069	chr8:22133069:C:T	7.98513e-06	-1.11157e-10	-1.20978	4.86609e-05	-1.11157e-10	-1.21502
22134128	chr8:22134128:C:T	6.58017e-06	-1.4033	-3.15096e-10	4.16299e-05	-1.37108	-3.15096e-10
22134273	chr8:22134273:C:G	8.0079e-06	-1.11157e-10	-1.20693	5.02676e-05	-1.11157e-10	-1.18254
22134509	chr8:22134509:C:T	7.30849e-06	-1.11157e-10	-1.29832	4.45834e-05	-1.11157e-10	-1.30254
22134707	chr8:22134707:A:G	1.38657e-05	-1.11157e-10	-0.657938	8.57273e-05	-1.11157e-10	-0.648726
22134772	chr8:22134772:T:C	8.06361e-06	-1.11157e-10	-1.2	5.07193e-05	-1.11157e-10	-1.17359
22135139	chr8:22135139:C:T	7.34241e-06	-1.11157e-10	-1.29369	4.53866e-05	-1.11157e-10	-1.28468
22135291	chr8:22135291:C:A	2.39675e-06	-1.32163	-1.09162	1.54306e-05	-1.29865	-1.06489
22135434	chr8:22135434:T:C	3.99068e-06	-0.845518	-1.05788	2.01051e-05	-0.966337	-1.13259
22135717	chr8:22135717:T:TA	4.46761e-06	-0.736353	-1.05415	2.23064e-05	-0.865555	-1.12947
22135718	chr8:22135718:T:A	1.33856e-05	-1.11157e-10	-0.693182	8.17495e-05	-1.11157e-10	-0.696238
22135809	chr8:22135809:G:A	1.34147e-05	-1.11157e-10	-0.691007	8.21082e-05	-1.11157e-10	-0.691861
22135897	chr8:22135897:G:C	6.17577e-06	-1.46673	-3.15096e-10	3.72333e-05	-1.48269	-3.15096e-10
22136167	chr8:22136167:G:A	1.31637e-05	-1.11157e-10	-0.709895	8.25156e-05	-1.11157e-10	-0.686911
22136779	chr8:22136779:T:C	1.41486e-05	-1.11157e-10	-0.637742	8.60098e-05	-1.11157e-10	-0.645437
22137261	chr8:22137261:A:T	7.96426e-06	-1.11157e-10	-1.21239	5.02421e-05	-1.11157e-10	-1.18304
22137288	chr8:22137288:T:G	9.32267e-06	0.128318	-1.18323	4.91134e-05	-0.0175912	-1.18818
22137289	chr8:22137289:A:G	7.81421e-06	-1.11157e-10	-1.23141	4.87408e-05	-1.11157e-10	-1.21338
22137308	chr8:22137308:C:G	7.59014e-06	-1.11157e-10	-1.26051	4.74693e-05	-1.11157e-10	-1.23981
22137439	chr8:22137439:T:A	5.84417e-06	-0.405513	-1.1164	3.15155e-05	-0.538432	-1.11098
22137481	chr8:22137481:C:T	7.40956e-06	-1.11157e-10	-1.28459	4.62388e-05	-1.11157e-10	-1.26608
22137561	chr8:22137561:G:A	7.96325e-06	-1.11157e-10	-1.21252	5.02396e-05	-1.11157e-10	-1.18309
22137584	chr8:22137584:G:T	6.15232e-06	-0.406976	-1.06355	3.32128e-05	-0.540293	-1.05667
22137891	chr8:22137891:A:C	7.29745e-06	-1.11157e-10	-1.29983	4.46416e-05	-1.11157e-10	-1.30123
22137988	chr8:22137988:G:A	5.59045e-06	-1.5663	-3.15096e-10	3.42745e-05	-1.5655	-3.15096e-10
22138067	chr8:22138067:C:G	7.30503e-06	-1.11157e-10	-1.2988	4.46903e-05	-1.11157e-10	-1.30014
22138298	chr8:22138298:ACATTGTGGGTGCATCCCTG:A	5.91811e-06	-0.946793	-0.562548	2.74623e-05	-1.07078	-0.716298
22138866	chr8:22138866:T:C	7.30434e-06	-1.11157e-10	-1.29889	4.46769e-05	-1.11157e-10	-1.30044
22138898	chr8:22138898:A:G	6.16127e-06	-1.46907	-3.15096e-10	3.71439e-05	-1.4851	-3.15096e-10
22138940	chr8:22138940:C:T	6.25427e-06	-1.45409	-3.15096e-10	3.76735e-05	-1.47094	-3.15096e-10
22139104	chr8:22139104:T:A	6.81478e-06	-0.0764084	-1.29186	3.5665e-05	-0.237009	-1.28872
22139318	chr8:22139318:G:A	7.35839e-06	-1.11157e-10	-1.29152	4.49526e-05	-1.11157e-10	-1.29429
22139383	chr8:22139383:G:A	8.94217e-06	-1.11157e-10	-1.09658	5.3053e-05	-1.11157e-10	-1.12861
22139802	chr8:22139802:C:A	1.59858e-05	-0.515654	-3.15096e-10	0.000111444	-0.386373	-3.15096e-10
22140225	chr8:22140225:A:T	2.56724e-06	-1.41441	-0.930122	1.7217e-05	-1.40065	-0.853351
22140395	chr8:22140395:G:A	9.13212e-06	-1.11157e-10	-1.07556	5.55004e-05	-1.11157e-10	-1.08351
22140766	chr8:22140766:C:T	8.3053e-06	-1.11157e-10	-1.17046	5.21847e-05	-1.11157e-10	-1.14511
22140854	chr8:22140854:C:T	7.69831e-06	-1.11157e-10	-1.24636	4.82884e-05	-1.11157e-10	-1.22271
22140932	chr8:22140932:TGA:T	1.75887e-06	-1.42122	-1.30146	1.0106e-05	-1.48993	-1.29684
22141028	chr8:22141028:T:C	1.79553e-06	-1.42768	-1.27438	1.04828e-05	-1.49536	-1.25481
22141243	chr8:22141243:G:T	7.65485e-06	-1.11157e-10	-1.25202	4.60824e-05	-1.11157e-10	-1.26947
22142032	chr8:22142032:TG:T	8.26492e-06	-1.11157e-10	-1.17534	5.21038e-05	-1.11157e-10	-1.14666
22142150	chr8:22142150:A:C	1.70406e-06	-1.49309	-1.26125	1.02199e-05	-1.53853	-1.23703
22142413	chr8:22142413:T:G	1.43474e-05	-1.11157e-10	-0.623791	8.98242e-05	-1.11157e-10	-0.602044
22142808	chr8:22142808:A:G	7.60953e-06	-1.11157e-10	-1.25796	4.74963e-05	-1.11157e-10	-1.23925
22143000	chr8:22143000:G:A	9.70842e-06	-1.11157e-10	-1.01436	6.14774e-05	-1.11157e-10	-0.981229
22143230	chr8:22143230:C:T	1.0102e-05	-1.11157e-10	-0.974629	6.43547e-05	-1.11157e-10	-0.935488
22143559	chr8:22143559:A:G	1.81679e-06	-1.3932	-1.29708	1.16877e-05	-1.35808	-1.28328
22143667	chr8:22143667:T:C	8.65488e-06	-1.11157e-10	-1.12923	5.45168e-05	-1.11157e-10	-1.10139
22143792	chr8:22143792:A:C	7.28438e-06	-1.11157e-10	-1.30163	4.4574e-05	-1.11157e-10	-1.30275
22144989	chr8:22144989:A:G	7.27357e-06	-1.11157e-10	-1.30311	4.45268e-05	-1.11157e-10	-1.30381
22145028	chr8:22145028:C:A	7.2905e-06	-1.11157e-10	-1.30079	4.45742e-05	-1.11157e-10	-1.30274
22145888	chr8:22145888:A:C	7.55405e-06	-1.11157e-10	-1.26527	4.69985e-05	-1.11157e-10	-1.24978
22146042	chr8:22146042:T:C	6.18271e-06	-1.4656	-3.15096e-10	3.59226e-05	-1.51853	-3.15096e-10
22146088	chr8:22146088:C:T	9.73976e-06	-1.11157e-10	-1.01114	6.2168e-05	-1.11157e-10	-0.970057
22146231	chr8:22146231:G:A	7.43894e-06	-1.11157e-10	-1.28063	4.50467e-05	-1.11157e-10	-1.2922
22146313	chr8:22146313:A:G	2.26116e-06	-1.54159	-0.929894	1.40206e-05	-1.56347	-0.895904
22146399	chr8:22146399:A:G	7.26535e-06	-1.11157e-10	-1.30424	4.45201e-05	-1.11157e-10	-1.30396
22146827	chr8:22146827:C:T	6.15289e-06	-1.47044	-3.15096e-10	3.58185e-05	-1.52143	-3.15096e-10
22146940	chr8:22146940:T:C	1.06829e-05	-0.0856417	-0.833072	6.13965e-05	-0.221942	-0.760604
22147116	chr8:22147116:T:G	2.74837e-05	-1.11157e-10	0.0262361	0.000175163	-1.11157e-10	0.0658191
22147212	chr8:22147212:C:T	6.27747e-06	-1.45039	-3.15096e-10	3.63199e-05	-1.50753	-3.15096e-10
22147361	chr8:22147361:A:T	8.53617e-06	-1.11157e-10	-1.14305	5.37162e-05	-1.11157e-10	-1.11618
22147497	chr8:22147497:G:T	8.47604e-06	-1.11157e-10	-1.15011	5.35146e-05	-1.11157e-10	-1.11994
22147519	chr8:22147519:A:G	9.04352e-06	-1.11157e-10	-1.08531	5.71345e-05	-1.11157e-10	-1.05449
22147582	chr8:22147582:G:A	7.32882e-06	-1.11157e-10	-1.29554	4.48001e-05	-1.11157e-10	-1.29769
22147615	chr8:22147615:G:A	0.000151995	-1.11157e-10	1.73649	0.000971071	-1.11157e-10	1.7785
22147650	chr8:22147650:C:T	2.00009e-05	-1.11157e-10	-0.291583	0.000131791	-1.11157e-10	-0.218677
22147676	chr8:22147676:C:T	1.95824e-05	-1.11157e-10	-0.312726	0.000128711	-1.11157e-10	-0.242332
22147824	chr8:22147824:C:T	7.8979e-06	-1.11157e-10	-1.22076	4.94964e-05	-1.11157e-10	-1.198
22147846	chr8:22147846:C:T	8.00984e-06	-1.11157e-10	-1.20669	5.02884e-05	-1.11157e-10	-1.18212
22148657	chr8:22148657:C:T	9.90114e-06	-0.994708	-3.15096e-10	4.77984e-05	-1.23291	-3.15096e-10
22149196	chr8:22149196:A:C	4.52556e-06	-0.860646	-0.91697	2.87136e-05	-0.883374	-0.859154
22149432	chr8:22149432:AC:A	9.9785e-06	-1.11157e-10	-0.986925	6.33083e-05	-1.11157e-10	-0.951882
22149438	chr8:22149438:C:A	9.89694e-06	-1.11157e-10	-0.995132	6.27597e-05	-1.11157e-10	-0.960585
22149780	chr8:22149780:A:G	1.27746e-05	0.3098	-1.0497	7.31158e-05	0.16965	-0.977503
22149987	chr8:22149987:G:A	3.30279e-06	-1.07013	-1.02246	1.73382e-05	-1.17327	-1.07372
22150967	chr8:22150967:C:T	1.13053e-05	-0.19949	-0.662598	6.46315e-05	-0.333517	-0.59768
22151075	chr8:22151075:CAGTAG:C	7.6268e-06	-1.11157e-10	-1.25569	4.71739e-05	-1.11157e-10	-1.24606
22151140	chr8:22151140:C:T	7.31701e-06	-1.11157e-10	-1.29716	4.51989e-05	-1.11157e-10	-1.28883
22151389	chr8:22151389:T:C	1.73458e-06	-1.44078	-1.29581	1.00456e-05	-1.50098	-1.29178
22151769	chr8:22151769:G:A	5.59835e-06	-1.56489	-3.15096e-10	3.42463e-05	-1.56632	-3.15096e-10
22152033	chr8:22152033:A:G	8.4536e-06	-1.11157e-10	-1.15277	5.13075e-05	-1.11157e-10	-1.16206
22152225	chr8:22152225:T:C	1.36261e-05	-0.256093	-0.41928	8.96429e-05	-0.283984	-0.32008
22152351	chr8:22152351:C:A	1.14144e-05	-1.11157e-10	-0.852483	7.59475e-05	-1.11157e-10	-0.769856
22152428	chr8:22152428:T:C	8.41567e-06	-1.11157e-10	-1.15726	5.10834e-05	-1.11157e-10	-1.16644
22152512	chr8:22152512:G:A	9.78407e-06	-1.0066	-3.15096e-10	6.07944e-05	-0.9924	-3.15096e-10
22152611	chr8:22152611:G:A	9.15014e-06	-1.11157e-10	-1.07359	5.6968e-05	-1.11157e-10	-1.05741
22152837	chr8:22152837:G:A	1.05011e-05	-1.11157e-10	-0.935877	6.93094e-05	-1.11157e-10	-0.861317
22153065	chr8:22153065:T:C	7.75618e-06	-1.11157e-10	-1.23887	4.72699e-05	-1.11157e-10	-1.24402
22153079	chr8:22153079:T:C	7.26518e-06	-1.11157e-10	-1.30426	4.45103e-05	-1.11157e-10	-1.30418
22153622	chr8:22153622:G:A	4.45794e-06	-0.52648	-1.26619	2.33857e-05	-0.672796	-1.27498
22153934	chr8:22153934:G:A	1.93724e-05	-1.11157e-10	-0.323507	0.00012277	-1.11157e-10	-0.289587
22154081	chr8:22154081:G:T	4.99318e-06	-0.859488	-0.819796	2.42334e-05	-0.986164	-0.926003
22154439	chr8:22154439:G:A	7.34739e-06	-1.11157e-10	-1.29301	4.46788e-05	-1.11157e-10	-1.3004
22154476	chr8:22154476:C:T	7.27387e-06	-1.11157e-10	-1.30307	4.45069e-05	-1.11157e-10	-1.30425
22154694	chr8:22154694:C:T	7.26873e-06	-1.11157e-10	-1.30378	4.45601e-05	-1.11157e-10	-1.30306
22154819	chr8:22154819:C:T	1.41919e-05	-1.11157e-10	-0.634686	9.59347e-05	-1.11157e-10	-0.53623
22156309	chr8:22156309:A:C	5.92234e-06	-0.43181	-1.07682	3.85534e-05	-0.319495	-1.12836
22156509	chr8:22156509:G:A	2.93721e-05	-1.11157e-10	0.0926875	0.00017985	-1.11157e-10	0.0922276
22156911	chr8:22156911:C:T	3.66402e-06	-0.882364	-1.10643	1.8902e-05	-1.01168	-1.14895
22157339	chr8:22157339:C:G	5.89539e-06	-1.51319	-3.15096e-10	3.59903e-05	-1.51665	-3.15096e-10
22157565	chr8:22157565:C:T	9.7297e-06	-1.11157e-10	-1.01217	6.11243e-05	-1.11157e-10	-0.986988
22157791	chr8:22157791:TATTTTGCTTTGTAAAATA:T	1.08909e-05	-1.11157e-10	-0.899429	7.13785e-05	-1.11157e-10	-0.831902
22158340	chr8:22158340:A:G	2.60628e-06	-1.04557	-1.28386	1.8033e-05	-0.940628	-1.26707
22158619	chr8:22158619:C:T	1.61515e-06	-1.50374	-1.30419	9.62804e-06	-1.53375	-1.30147
22159052	chr8:22159052:A:G	1.01105e-05	-1.11157e-10	-0.973784	6.08515e-05	-1.11157e-10	-0.991461
22159255	chr8:22159255:G:C	2.82566e-06	-1.51523	-0.733387	1.78707e-05	-1.46616	-0.750573
22159429	chr8:22159429:A:G	2.16819e-06	-1.53544	-0.978022	1.27436e-05	-1.56045	-0.994413
22159430	chr8:22159430:T:G	1.55432e-06	-1.5637	-1.28261	9.60061e-06	-1.56157	-1.2765
22159910	chr8:22159910:G:T	7.26648e-06	-1.11157e-10	-1.30409	4.45142e-05	-1.11157e-10	-1.30409
22160030	chr8:22160030:C:T	7.26762e-06	-1.11157e-10	-1.30393	4.45217e-05	-1.11157e-10	-1.30392
22160409	chr8:22160409:G:A	1.68473e-06	-1.54227	-1.22348	1.08062e-05	-1.52883	-1.19095
22160606	chr8:22160606:G:C	7.98921e-06	-1.11157e-10	-1.20927	4.82308e-05	-1.11157e-10	-1.2239
22160702	chr8:22160702:G:C	9.55788e-06	-1.11157e-10	-1.02999	6.19261e-05	-1.11157e-10	-0.973956
22161398	chr8:22161398:C:T	3.6902e-05	-1.11157e-10	0.320909	0.000215378	-1.11157e-10	0.272495
22161558	chr8:22161558:G:A	6.07803e-06	-0.901746	-0.580932	3.53875e-05	-0.875129	-0.65841
22161695	chr8:22161695:G:C	7.30953e-06	-1.11157e-10	-1.29818	4.53372e-05	-1.11157e-10	-1.28577
22161737	chr8:22161737:C:G	1.01739e-05	-0.967533	-3.15096e-10	6.08198e-05	-0.991983	-3.15096e-10
22161738	chr8:22161738:C:T	9.80549e-06	-1.00442	-3.15096e-10	5.8667e-05	-1.02802	-3.15096e-10
22161905	chr8:22161905:G:A	1.91049e-06	-1.34316	-1.29684	1.18128e-05	-1.33142	-1.2993
22162229	chr8:22162229:G:A	7.26517e-06	-1.11157e-10	-1.30427	4.45069e-05	-1.11157e-10	-1.30425
22162299	chr8:22162299:G:A	1.89047e-06	-1.56209	-1.08845	1.0961e-05	-1.56504	-1.14051
22162327	chr8:22162327:A:G	1.07091e-05	-1.11157e-10	-0.916265	6.42758e-05	-1.11157e-10	-0.936715
22162380	chr8:22162380:G:A	5.26751e-06	-0.669096	-0.956704	2.98549e-05	-0.770251	-0.933297
22162553	chr8:22162553:T:C	2.68909e-06	-1.48578	-0.812376	1.48983e-05	-1.52139	-0.877264
22162746	chr8:22162746:G:A	1.55443e-06	-1.566	-1.28025	9.40344e-06	-1.56609	-1.29274
22162840	chr8:22162840:A:G	9.93423e-06	-1.11157e-10	-0.991371	6.10106e-05	-1.11157e-10	-0.988851
22162847	chr8:22162847:C:A	7.42293e-06	-1.11157e-10	-1.28278	4.54097e-05	-1.11157e-10	-1.28417
22163524	chr8:22163524:C:A	2.3815e-06	-1.23628	-1.18335	1.40742e-05	-1.22181	-1.23374
22163617	chr8:22163617:G:A	5.63072e-06	-1.48296	-0.0761587	3.41703e-05	-1.40231	-0.166228
22163776	chr8:22163776:C:T	2.03823e-06	-1.39253	-1.18274	1.26403e-05	-1.37083	-1.19217
22163875	chr8:22163875:C:G	2.2102e-06	-1.31654	-1.17774	1.47831e-05	-1.22049	-1.18592
22163947	chr8:22163947:G:A	8.28837e-06	-1.11157e-10	-1.1725	4.99485e-05	-1.11157e-10	-1.18891
22164004	chr8:22164004:G:A	5.98265e-06	-1.56367	0.0651753	3.17376e-05	-1.55994	-0.0824522
22164072	chr8:22164072:G:A	7.2666e-06	-1.11157e-10	-1.30407	4.45082e-05	-1.11157e-10	-1.30422
22164370	chr8:22164370:G:A	8.59199e-06	-1.55458	0.418055	5.62622e-05	-1.55692	0.487043
22164421	chr8:22164421:G:A	1.65914e-05	-1.55947	1.08099	8.76546e-05	-1.56284	0.93635
22164533	chr8:22164533:C:T	4.75964e-06	-1.46937	-0.257816	2.76079e-05	-1.48604	-0.295755
22164599	chr8:22164599:G:A	9.27695e-06	-1.05983	-3.15096e-10	5.53077e-05	-1.08699	-3.15096e-10
22164784	chr8:22164784:A:G	5.60898e-06	-1.56299	-3.15096e-10	3.49891e-05	-1.54486	-3.15096e-10
22165068	chr8:22165068:C:G	7.18575e-06	-1.31526	-3.15096e-10	4.45063e-05	-1.30427	-3.15096e-10
22165236	chr8:22165236:A:G	1.67804e-06	-1.55207	-1.21766	1.03967e-05	-1.55654	-1.20188
22166608	chr8:22166608:AG:A	9.20042e-06	-1.11157e-10	-1.06811	5.43994e-05	-1.11157e-10	-1.10354
22166749	chr8:22166749:A:G	1.10119e-05	-1.11157e-10	-0.888384	6.8414e-05	-1.11157e-10	-0.87432
22166865	chr8:22166865:C:A	1.6664e-06	-1.54572	-1.23097	1.02258e-05	-1.53545	-1.23953
22166943	chr8:22166943:C:T	9.16296e-06	-1.11157e-10	-1.07219	5.75409e-05	-1.11157e-10	-1.0474
22167010	chr8:22167010:G:A	2.18906e-05	-1.54682	1.34551	0.0001186	-1.551	1.22685
22167230	chr8:22167230:C:A	5.96675e-06	-1.46997	-0.0311866	3.64218e-05	-1.38144	-0.123294
22167277	chr8:22167277:C:T	1.17473e-05	-1.11157e-10	-0.823732	7.11005e-05	-1.11157e-10	-0.835804
22167962	chr8:22167962:G:C	7.25659e-06	-1.42159	0.116137	4.21966e-05	-1.43421	0.0766471
22168109	chr8:22168109:G:A	9.3771e-06	-1.04909	-3.15096e-10	5.07083e-05	-1.17381	-3.15096e-10
22168131	chr8:22168131:G:A	2.11155e-06	-1.48453	-1.0554	1.29162e-05	-1.50983	-1.03158
22168213	chr8:22168213:G:C	9.09444e-06	-1.11157e-10	-1.0797	5.38059e-05	-1.11157e-10	-1.11451
22168459	chr8:22168459:G:C	7.62059e-06	-1.11157e-10	-1.2565	4.63454e-05	-1.11157e-10	-1.26378
22168515	chr8:22168515:G:A	9.82134e-06	-1.11157e-10	-1.0028	5.91416e-05	-1.11157e-10	-1.01996
22168531	chr8:22168531:T:A	9.5679e-06	-1.11157e-10	-1.02894	5.76426e-05	-1.11157e-10	-1.04564
22168634	chr8:22168634:A:G	5.19608e-06	-1.50377	-0.135688	3.13305e-05	-1.4282	-0.227108
22169081	chr8:22169081:A:C	1.49445e-05	-1.11157e-10	-0.583015	8.72964e-05	-1.11157e-10	-0.630589
22169297	chr8:22169297:A:G	2.2469e-05	-1.11157e-10	-0.175222	0.000129602	-1.11157e-10	-0.235428
22169617	chr8:22169617:C:A	5.64148e-06	-1.55721	-3.15096e-10	3.46195e-05	-1.55548	-3.15096e-10
22169637	chr8:22169637:G:A	2.17616e-05	-1.11157e-10	-0.207209	0.000131686	-1.11157e-10	-0.219477
22169638	chr8:22169638:A:G	1.5701e-06	-1.53573	-1.30049	9.46893e-06	-1.54762	-1.30427
22169836	chr8:22169836:A:G	2.0874e-06	-1.32934	-1.22209	1.12085e-05	-1.42602	-1.25721
22170179	chr8:22170179:C:T	2.98432e-05	-1.11157e-10	0.1086	0.00017128	-1.11157e-10	0.0434042
22170404	chr8:22170404:G:A	4.19332e-06	-1.52766	-0.326201	2.83691e-05	-1.53882	-0.215773
22170467	chr8:22170467:G:A	1.03932e-05	-1.50983	0.563618	5.34052e-05	-1.52526	0.403268
22170613	chr8:22170613:C:T	7.52144e-06	-1.11157e-10	-1.2696	4.57838e-05	-1.11157e-10	-1.27597
22170691	chr8:22170691:A:C	7.59783e-06	-1.11157e-10	-1.2595	4.61193e-05	-1.11157e-10	-1.26867
22170741	chr8:22170741:G:A	6.25186e-06	-1.4217	-0.0327802	3.87646e-05	-1.31765	-0.124736
22170784	chr8:22170784:G:A	1.58095e-06	-1.54523	-1.2841	9.71848e-06	-1.5481	-1.27777
22170810	chr8:22170810:A:C	7.2688e-06	-1.11157e-10	-1.30377	4.4507e-05	-1.11157e-10	-1.30425
22171155	chr8:22171155:C:T	1.76113e-06	-1.54111	-1.18029	1.11949e-05	-1.52103	-1.16341
22171185	chr8:22171185:A:G	4.8592e-05	-1.55939	2.15549	0.000250376	-1.56199	1.98505
22171616	chr8:22171616:T:C	1.88541e-05	-1.11157e-10	-0.350626	0.000127082	-1.11157e-10	-0.255067
22172025	chr8:22172025:A:G	1.03066e-05	-1.11157e-10	-0.954576	6.11601e-05	-1.11157e-10	-0.986403
22172093	chr8:22172093:A:G	1.30105e-05	-1.11157e-10	-0.721605	7.87607e-05	-1.11157e-10	-0.733484
22172134	chr8:22172134:A:C	6.38516e-06	-1.43338	-3.15096e-10	3.96803e-05	-1.41904	-3.15096e-10
22172161	chr8:22172161:C:CT	7.71286e-06	-1.11157e-10	-1.24447	4.68676e-05	-1.11157e-10	-1.25257
22172265	chr8:22172265:C:A	1.68267e-05	-1.55384	1.08945	9.57554e-05	-1.51277	0.974665
22172552	chr8:22172552:C:T	5.59018e-06	-1.56635	-3.15096e-10	3.46768e-05	-1.55383	-3.15096e-10
22172763	chr8:22172763:T:C	7.59453e-06	-1.11157e-10	-1.25993	4.62711e-05	-1.11157e-10	-1.26538
22172799	chr8:22172799:T:C	1.04162e-05	-0.943994	-3.15096e-10	5.4032e-05	-1.11032	-3.15096e-10
22172958	chr8:22172958:C:T	3.74925e-05	-1.11157e-10	0.336784	0.000225731	-1.11157e-10	0.319447
22173437	chr8:22173437:G:A	7.77858e-06	-1.11157e-10	-1.23598	4.73666e-05	-1.11157e-10	-1.24198
22173456	chr8:22173456:T:C	5.63895e-06	-1.55766	-3.15096e-10	3.48372e-05	-1.54921	-3.15096e-10
22174393	chr8:22174393:C:G	1.47408e-05	-1.11157e-10	-0.596737	9.08981e-05	-1.11157e-10	-0.590159
22174535	chr8:22174535:T:C	1.99707e-05	-1.11157e-10	-0.293089	0.00012242	-1.11157e-10	-0.292439
22174684	chr8:22174684:A:G	8.65567e-06	-1.11157e-10	-1.12914	5.3839e-05	-1.11157e-10	-1.1139
22174790	chr8:22174790:G:A	8.06356e-06	-1.11157e-10	-1.2	4.88471e-05	-1.11157e-10	-1.2112
22174870	chr8:22174870:G:A	7.63175e-06	-1.11157e-10	-1.25504	4.63542e-05	-1.11157e-10	-1.26359
22175345	chr8:22175345:G:A	8.7363e-06	-1.11157e-10	-1.11987	5.43139e-05	-1.11157e-10	-1.10512
22175494	chr8:22175494:A:G	3.34866e-05	-1.11157e-10	0.223788	0.00019463	-1.11157e-10	0.171205
22175741	chr8:22175741:C:T	1.00324e-05	-1.11157e-10	-0.98154	5.97661e-05	-1.11157e-10	-1.00946
22175812	chr8:22175812:C:T	1.8747e-06	-1.46448	-1.19443	1.30897e-05	-1.36534	-1.16273
22175897	chr8:22175897:G:A	1.47154e-05	-1.11157e-10	-0.598463	9.07492e-05	-1.11157e-10	-0.591799
22175922	chr8:22175922:C:A	2.47054e-06	-1.21054	-1.17238	1.50409e-05	-1.18382	-1.2053
22176102	chr8:22176102:C:G	2.2122e-06	-1.49789	-0.995478	1.57552e-05	-1.41291	-0.929815
22176446	chr8:22176446:C:T	2.43386e-06	-1.37352	-1.02436	1.81822e-05	-1.2311	-0.968354
22176796	chr8:22176796:C:T	2.15608e-06	-1.26534	-1.25372	1.61797e-05	-1.08913	-1.22701
22178072	chr8:22178072:C:T	1.23389e-05	-1.11157e-10	-0.774603	7.48604e-05	-1.11157e-10	-0.784272
22179107	chr8:22179107:G:C	8.83012e-06	-1.11157e-10	-1.10919	5.48623e-05	-1.11157e-10	-1.09507
22179237	chr8:22179237:G:T	7.26514e-06	-1.11157e-10	-1.30427	4.45669e-05	-1.11157e-10	-1.30291
22179476	chr8:22179476:G:A	7.67741e-06	-1.11157e-10	-1.24908	4.67601e-05	-1.11157e-10	-1.25487
22179747	chr8:22179747:C:T	9.64387e-05	-1.11157e-10	1.28155	0.000568366	-1.11157e-10	1.24287
22180196	chr8:22180196:A:G	2.28408e-06	-1.37285	-1.08854	1.76984e-05	-1.23406	-0.992371
22180197	chr8:22180197:T:C	5.80007e-06	-1.52949	-3.15096e-10	3.61345e-05	-1.51265	-3.15096e-10
22180627	chr8:22180627:C:T	7.45103e-06	-1.11157e-10	-1.27901	4.63716e-05	-1.11157e-10	-1.26321
22180730	chr8:22180730:A:G	2.38292e-06	-1.12406	-1.29497	1.53319e-05	-1.09467	-1.27529
22181146	chr8:22181146:TG:T	3.46785e-05	0.258762	-3.15096e-10	0.000194091	0.16843	-3.15096e-10
22181439	chr8:22181439:G:A	4.34155e-06	-1.52224	-0.29689	3.20656e-05	-1.44546	-0.186652
22181500	chr8:22181500:G:T	9.35044e-06	-1.05193	-3.15096e-10	5.61774e-05	-1.07138	-3.15096e-10
22181641	chr8:22181641:C:T	8.97831e-06	-1.11157e-10	-1.09255	5.38676e-05	-1.11157e-10	-1.11337
22181935	chr8:22181935:T:C	1.28034e-05	-1.11157e-10	-0.737647	7.75325e-05	-1.11157e-10	-0.749201
22182212	chr8:22182212:A:G	1.85563e-06	-1.56457	-1.10456	1.10021e-05	-1.56523	-1.13658
22182940	chr8:22182940:G:C	1.71766e-05	-1.11157e-10	-0.443812	0.000106153	-1.11157e-10	-0.43502
22183119	chr8:22183119:T:TA	1.94522e-05	-1.11157e-10	-0.319397	0.000135938	-1.11157e-10	-0.1877
22183515	chr8:22183515:T:G	7.26608e-06	-1.11157e-10	-1.30414	4.4542e-05	-1.11157e-10	-1.30346
22183796	chr8:22183796:G:A	5.61035e-06	-1.56274	-3.15096e-10	3.43492e-05	-1.56332	-3.15096e-10
22183804	chr8:22183804:G:A	1.04123e-05	-1.11157e-10	-0.944372	6.70093e-05	-1.11157e-10	-0.895066
22183939	chr8:22183939:C:G	7.41962e-06	-1.11157e-10	-1.28323	4.5884e-05	-1.11157e-10	-1.27378
22184237	chr8:22184237:A:G	1.15223e-05	-1.11157e-10	-0.843072	6.87055e-05	-1.11157e-10	-0.870069
22184357	chr8:22184357:C:T	5.63586e-06	-1.55821	-3.15096e-10	3.42658e-05	-1.56575	-3.15096e-10
22184671	chr8:22184671:C:T	1.74011e-05	-1.11157e-10	-0.430823	0.000105172	-1.11157e-10	-0.444303
22184684	chr8:22184684:T:C	2.68967e-06	-1.51404	-0.783897	1.51995e-05	-1.51738	-0.861254
22184803	chr8:22184803:G:A	1.11759e-05	-1.11157e-10	-0.873596	7.33692e-05	-1.11157e-10	-0.804393
22184865	chr8:22184865:A:T	8.80798e-06	-1.11157e-10	-1.1117	5.24634e-05	-1.11157e-10	-1.13978
22184937	chr8:22184937:C:G	1.67446e-05	-1.11157e-10	-0.469283	0.000108607	-1.11157e-10	-0.412158
22185031	chr8:22185031:G:A	7.80165e-06	-1.11157e-10	-1.23302	4.74784e-05	-1.11157e-10	-1.23962
22185433	chr8:22185433:G:A	1.17535e-05	-1.11157e-10	-0.82321	7.50546e-05	-1.11157e-10	-0.781682
22185516	chr8:22185516:A:C	7.85991e-06	-1.11157e-10	-1.22558	4.91249e-05	-1.11157e-10	-1.20553
22185562	chr8:22185562:A:G	9.40516e-06	-1.11157e-10	-1.0461	5.62495e-05	-1.11157e-10	-1.0701
22185618	chr8:22185618:CA:C	1.19109e-05	-1.11157e-10	-0.809901	7.84975e-05	-1.11157e-10	-0.736831
22185648	chr8:22185648:G:A	9.17813e-06	-1.11157e-10	-1.07053	5.55409e-05	-1.11157e-10	-1.08278
22185797	chr8:22185797:T:C	1.71545e-05	-1.11157e-10	-0.445099	0.000118446	-1.11157e-10	-0.325444
22185803	chr8:22185803:G:A	6.00957e-06	-1.49401	-3.15096e-10	3.6516e-05	-1.50215	-3.15096e-10
22185990	chr8:22185990:C:T	5.66595e-06	-1.55288	-3.15096e-10	3.42445e-05	-1.56637	-3.15096e-10
22186219	chr8:22186219:C:T	1.17301e-05	-1.11157e-10	-0.825198	6.86826e-05	-1.11157e-10	-0.870402
22186537	chr8:22186537:G:A	1.47107e-05	-1.11157e-10	-0.598782	0.000100367	-1.11157e-10	-0.491061
22186811	chr8:22186811:G:C	7.50854e-06	-1.27132	-3.15096e-10	4.55158e-05	-1.28184	-3.15096e-10
22187607	chr8:22187607:C:T	5.54657e-06	-1.50048	-0.0736975	4.70971e-05	-1.40737	0.159684
22187675	chr8:22187675:G:A	1.33752e-05	-1.11157e-10	-0.693959	8.58104e-05	-1.11157e-10	-0.647758
22187714	chr8:22187714:T:A	9.02946e-06	-1.53984	0.452971	6.46823e-05	-1.56072	0.630306
22187838	chr8:22187838:G:A	8.37524e-06	-1.11157e-10	-1.16208	5.20296e-05	-1.11157e-10	-1.14808
22188336	chr8:22188336:T:C	7.95183e-06	-1.11157e-10	-1.21396	4.81937e-05	-1.11157e-10	-1.22467
22188407	chr8:22188407:C:T	2.48308e-06	-1.54035	-0.837506	1.63862e-05	-1.49444	-0.809012
22188543	chr8:22188543:C:T	1.03991e-05	-1.11157e-10	-0.945643	6.62273e-05	-1.11157e-10	-0.906805
22188759	chr8:22188759:C:G	1.52194e-06	-1.56366	-1.30371	9.34435e-06	-1.56328	-1.30185
22188910	chr8:22188910:C:T	3.1885e-06	-1.56098	-0.56683	2.28702e-05	-1.56224	-0.407826
22188981	chr8:22188981:G:A	1.00127e-05	-1.11157e-10	-0.983507	6.38564e-05	-1.11157e-10	-0.943261
22189001	chr8:22189001:C:T	1.11316e-05	-1.11157e-10	-0.87757	7.16338e-05	-1.11157e-10	-0.828331
22189235	chr8:22189235:T:G	5.60882e-06	-1.56302	-3.15096e-10	3.43631e-05	-1.56291	-3.15096e-10
22189238	chr8:22189238:A:T	1.08793e-05	-1.11157e-10	-0.900497	6.60806e-05	-1.11157e-10	-0.909023
22189240	chr8:22189240:A:T	1.087e-05	-1.11157e-10	-0.901348	6.60231e-05	-1.11157e-10	-0.909893
22189316	chr8:22189316:T:G	8.96843e-06	-1.11157e-10	-1.09365	5.66862e-05	-1.11157e-10	-1.06237
22189593	chr8:22189593:G:A	3.45061e-06	-1.56451	-0.484299	2.55304e-05	-1.53398	-0.326043
22189689	chr8:22189689:A:T	8.44718e-06	-1.11157e-10	-1.15353	5.12944e-05	-1.11157e-10	-1.16232
22189710	chr8:22189710:T:C	2.93766e-06	-1.54464	-0.665107	2.00581e-05	-1.48635	-0.61492
22190007	chr8:22190007:G:C	7.30059e-06	-1.11157e-10	-1.2994	4.46283e-05	-1.11157e-10	-1.30153
22190246	chr8:22190246:A:G	1.33878e-05	-1.11157e-10	-0.693017	8.83653e-05	-1.11157e-10	-0.618419
22190616	chr8:22190616:G:A	5.70936e-06	-1.54525	-3.15096e-10	3.42724e-05	-1.56556	-3.15096e-10
22190644	chr8:22190644:G:A	9.70184e-06	-1.11157e-10	-1.01504	5.79401e-05	-1.11157e-10	-1.04049
22190722	chr8:22190722:T:C	2.17827e-06	-1.55924	-0.949584	1.35691e-05	-1.56475	-0.927349
22190799	chr8:22190799:C:A	6.33064e-06	-1.44196	-3.15096e-10	3.98245e-05	-1.41542	-3.15096e-10
22190828	chr8:22190828:G:A	8.1327e-06	-1.11157e-10	-1.19146	5.1157e-05	-1.11157e-10	-1.165
22190977	chr8:22190977:G:A	1.68735e-06	-1.54271	-1.22149	9.97303e-06	-1.56562	-1.23439
22190996	chr8:22190996:G:A	8.65905e-06	-1.11157e-10	-1.12875	5.47729e-05	-1.11157e-10	-1.0967
22191119	chr8:22191119:G:A	1.71918e-05	-1.11157e-10	-0.442924	0.000114328	-1.11157e-10	-0.360825
22191277	chr8:22191277:T:G	1.62235e-06	-1.54615	-1.25733	9.9275e-06	-1.53268	-1.27191
22191334	chr8:22191334:G:A	9.58289e-06	-1.11157e-10	-1.02738	5.9666e-05	-1.11157e-10	-1.01113
22191457	chr8:22191457:G:T	5.67203e-06	-1.55181	-3.15096e-10	3.42448e-05	-1.56636	-3.15096e-10
22191458	chr8:22191458:C:T	5.68927e-06	-1.54878	-3.15096e-10	3.42527e-05	-1.56613	-3.15096e-10
22191828	chr8:22191828:C:T	5.802e-06	-1.52916	-3.15096e-10	3.44433e-05	-1.56058	-3.15096e-10
22191863	chr8:22191863:G:C	1.28583e-05	-1.11157e-10	-0.73337	8.04748e-05	-1.11157e-10	-0.711954
22191948	chr8:22191948:G:T	1.30614e-05	-1.11157e-10	-0.717693	7.70524e-05	-1.11157e-10	-0.755412
22192012	chr8:22192012:G:A	7.78254e-06	-1.11157e-10	-1.23548	4.73913e-05	-1.11157e-10	-1.24146
22192156	chr8:22192156:C:T	7.64677e-06	-1.11157e-10	-1.25307	4.61545e-05	-1.11157e-10	-1.2679
22192260	chr8:22192260:A:T	6.16897e-06	-1.56072	0.0928942	4.27644e-05	-1.56169	0.217495
22192267	chr8:22192267:A:G	1.57549e-06	-1.53461	-1.29818	9.58626e-06	-1.55562	-1.28395
22192327	chr8:22192327:A:T	5.67535e-06	-1.52958	-0.0216439	3.33089e-05	-1.52225	-0.0718212
22192478	chr8:22192478:T:C	8.16848e-06	-1.11157e-10	-1.18708	5.04226e-05	-1.11157e-10	-1.17946
22192561	chr8:22192561:C:T	9.13345e-06	-1.11157e-10	-1.07541	5.42953e-05	-1.11157e-10	-1.10546
22192815	chr8:22192815:G:A	8.33029e-06	-1.11157e-10	-1.16746	5.2218e-05	-1.11157e-10	-1.14447
22192920	chr8:22192920:G:T	1.16428e-05	-1.11157e-10	-0.832673	6.94063e-05	-1.11157e-10	-0.85992
22192927	chr8:22192927:A:C	4.97701e-06	-1.56219	-0.120337	2.9042e-05	-1.56292	-0.168233
22193071	chr8:22193071:C:T	5.73954e-06	-1.53998	-3.15096e-10	3.43163e-05	-1.56428	-3.15096e-10
22193128	chr8:22193128:A:T	8.48932e-06	-1.14855	-3.15096e-10	4.25467e-05	-1.34929	-3.15096e-10
22193190	chr8:22193190:T:C	9.57695e-06	-1.11157e-10	-1.028	5.72069e-05	-1.11157e-10	-1.05322
22193452	chr8:22193452:G:C	8.80808e-06	-1.22717	0.115481	4.95002e-05	-1.18958	-0.00834274
22193483	chr8:22193483:C:T	1.01956e-05	-1.11157e-10	-0.965403	6.11634e-05	-1.11157e-10	-0.986349
22193520	chr8:22193520:A:C	1.67297e-06	-1.49877	-1.27398	1.02611e-05	-1.49431	-1.27723
22193739	chr8:22193739:G:A	1.11721e-05	-1.11157e-10	-0.87394	6.57311e-05	-1.11157e-10	-0.914326
22193766	chr8:22193766:A:G	8.04609e-06	-1.11157e-10	-1.20217	4.89408e-05	-1.11157e-10	-1.20929
22193768	chr8:22193768:A:C	5.79492e-06	-1.53038	-3.15096e-10	3.44317e-05	-1.56092	-3.15096e-10
22193999	chr8:22193999:G:A	6.03144e-06	-1.49037	-3.15096e-10	3.65711e-05	-1.50064	-3.15096e-10
22194188	chr8:22194188:C:T	2.85914e-05	-1.11157e-10	0.0657486	0.000188863	-1.11157e-10	0.141123
22194629	chr8:22194629:C:T	1.12156e-05	-1.11157e-10	-0.870051	6.90366e-05	-1.11157e-10	-0.865261
22195145	chr8:22195145:T:G	8.21385e-06	-1.11157e-10	-1.18154	4.92951e-05	-1.11157e-10	-1.20207
22195301	chr8:22195301:G:C	1.31811e-05	-1.11157e-10	-0.708577	8.28618e-05	-1.11157e-10	-0.682724
22195370	chr8:22195370:G:A	9.99887e-06	-1.11157e-10	-0.984886	6.39203e-05	-1.11157e-10	-0.942262
22195381	chr8:22195381:C:T	5.77948e-06	-1.53304	-3.15096e-10	3.43994e-05	-1.56186	-3.15096e-10
22195610	chr8:22195610:T:C	2.75151e-06	-1.18732	-1.08789	2.10501e-05	-1.03097	-1.02202
22196050	chr8:22196050:G:A	1.06607e-05	-1.11157e-10	-0.920795	6.89843e-05	-1.11157e-10	-0.866019
22196265	chr8:22196265:G:A	5.76466e-06	-1.53561	-3.15096e-10	3.45605e-05	-1.55719	-3.15096e-10
22196409	chr8:22196409:A:G	8.05673e-06	-1.11157e-10	-1.20085	5.02263e-05	-1.11157e-10	-1.18336
22196675	chr8:22196675:C:T	1.30657e-05	-1.11157e-10	-0.717365	8.58055e-05	-1.11157e-10	-0.647815
22197034	chr8:22197034:G:A	9.45306e-06	-1.11157e-10	-1.04102	5.77085e-05	-1.11157e-10	-1.04449
22197461	chr8:22197461:G:A	5.66553e-06	-1.55296	-3.15096e-10	3.42444e-05	-1.56638	-3.15096e-10
22197523	chr8:22197523:C:G	7.32712e-06	-1.11157e-10	-1.29577	4.47314e-05	-1.11157e-10	-1.29922
22197835	chr8:22197835:C:T	2.41252e-06	-1.53279	-0.873892	1.68345e-05	-1.48358	-0.792888
22197856	chr8:22197856:C:T	2.24108e-05	-1.11157e-10	-0.177816	0.000144653	-1.11157e-10	-0.12556
22197861	chr8:22197861:G:A	8.77877e-06	-1.11157e-10	-1.11502	5.43987e-05	-1.11157e-10	-1.10356
22198046	chr8:22198046:G:A	9.87137e-06	-1.56267	0.564952	5.55431e-05	-1.56333	0.480589
22198158	chr8:22198158:C:G	2.24627e-06	-1.55094	-0.927144	1.54722e-05	-1.50769	-0.853159
22198746	chr8:22198746:G:A	6.00484e-06	-1.49479	-3.15096e-10	3.52556e-05	-1.53727	-3.15096e-10
22198820	chr8:22198820:C:T	7.31045e-06	-1.11157e-10	-1.29805	4.52286e-05	-1.11157e-10	-1.28817
22198922	chr8:22198922:C:T	1.05525e-05	-0.930999	-3.15096e-10	5.62422e-05	-1.07023	-3.15096e-10
22199546	chr8:22199546:A:G	5.1914e-06	-1.53379	-0.106561	3.22291e-05	-1.53768	-0.0893543
22199595	chr8:22199595:T:C	6.3416e-06	-1.39061	-0.049614	3.83197e-05	-1.37676	-0.0771721
22199670	chr8:22199670:G:A	7.88873e-06	-1.11157e-10	-1.22192	4.91302e-05	-1.11157e-10	-1.20542
22199741	chr8:22199741:C:T	7.2662e-06	-1.11157e-10	-1.30412	4.45838e-05	-1.11157e-10	-1.30253
22199763	chr8:22199763:C:T	2.82423e-06	-1.20364	-1.04548	1.75123e-05	-1.19579	-1.0412
22199807	chr8:22199807:C:T	1.5566e-06	-1.54581	-1.29905	9.51612e-06	-1.55107	-1.29584
22199936	chr8:22199936:A:G	1.647e-06	-1.5232	-1.2652	9.40853e-06	-1.55499	-1.30329
22200073	chr8:22200073:T:C	4.41029e-05	-1.11157e-10	0.499167	0.000257207	-1.11157e-10	0.449983
22200187	chr8:22200187:A:T	1.23565e-05	-1.11157e-10	-0.773174	7.91078e-05	-1.11157e-10	-0.729087
22200324	chr8:22200324:C:T	1.13294e-05	-1.11157e-10	-0.859954	6.73741e-05	-1.11157e-10	-0.889637
22200375	chr8:22200375:G:A	1.57477e-05	-1.11157e-10	-0.530661	0.000101752	-1.11157e-10	-0.477363
22200609	chr8:22200609:T:G	1.65948e-06	-1.51451	-1.26635	1.01943e-05	-1.50159	-1.27648
22201171	chr8:22201171:C:T	8.22692e-06	-1.11157e-10	-1.17995	4.98757e-05	-1.11157e-10	-1.19036
22201391	chr8:22201391:G:A	2.83726e-06	-1.51552	-0.728998	1.93658e-05	-1.42926	-0.707127
22201777	chr8:22201777:G:A	8.41608e-06	-1.11157e-10	-1.15721	5.04506e-05	-1.11157e-10	-1.1789
22201810	chr8:22201810:C:T	5.59108e-06	-1.56619	-3.15096e-10	3.42702e-05	-1.56562	-3.15096e-10
22201850	chr8:22201850:G:A	2.90643e-06	-1.24572	-0.974711	1.77805e-05	-1.25222	-0.96958
22201900	chr8:22201900:C:G	7.8487e-06	-1.11157e-10	-1.22701	4.90634e-05	-1.11157e-10	-1.20678
22202007	chr8:22202007:A:G	2.61739e-06	-1.07814	-1.24704	1.60593e-05	-1.08343	-1.24018
22202093	chr8:22202093:G:A	1.9035e-06	-1.45794	-1.18573	1.00367e-05	-1.52346	-1.27019
22202148	chr8:22202148:G:A	1.06085e-05	-1.11157e-10	-0.925698	6.75753e-05	-1.11157e-10	-0.886655
22202299	chr8:22202299:G:T	5.67433e-05	-1.11157e-10	0.751179	0.000384343	-1.11157e-10	0.851638
22202303	chr8:22202303:C:T	5.59427e-06	-1.56561	-3.15096e-10	3.43083e-05	-1.56451	-3.15096e-10
22202614	chr8:22202614:G:A	2.06659e-06	-1.34082	-1.22064	1.26012e-05	-1.34335	-1.22276
22202657	chr8:22202657:G:A	2.34817e-06	-1.21539	-1.21833	1.47983e-05	-1.1962	-1.20918
22202732	chr8:22202732:A:C	7.26914e-06	-1.11157e-10	-1.30372	4.45061e-05	-1.11157e-10	-1.30427
22202736	chr8:22202736:C:T	8.57343e-06	-1.11157e-10	-1.13869	5.16221e-05	-1.11157e-10	-1.15595
22202830	chr8:22202830:G:A	1.32584e-05	-1.11157e-10	-0.702729	7.91884e-05	-1.11157e-10	-0.728068
22203040	chr8:22203040:T:C	6.70604e-06	-1.38435	-3.15096e-10	4.15145e-05	-1.37385	-3.15096e-10
22203264	chr8:22203264:A:G	7.93778e-06	-1.11157e-10	-1.21572	4.96896e-05	-1.11157e-10	-1.1941
22203268	chr8:22203268:A:G	1.75193e-06	-1.55913	-1.16752	1.07802e-05	-1.52109	-1.20109
22203358	chr8:22203358:C:G	1.83922e-06	-1.55345	-1.12456	1.11591e-05	-1.55571	-1.13193
22203361	chr8:22203361:G:A	2.17812e-06	-1.22444	-1.28445	1.37027e-05	-1.20204	-1.28026
22203540	chr8:22203540:G:C	1.79149e-06	-1.45075	-1.25356	1.24455e-05	-1.28194	-1.29661
22204123	chr8:22204123:C:T	9.38751e-06	-1.11157e-10	-1.04798	5.59318e-05	-1.11157e-10	-1.07576
22204273	chr8:22204273:C:T	7.81931e-06	-1.11157e-10	-1.23076	4.71599e-05	-1.11157e-10	-1.24635
22204439	chr8:22204439:G:A	1.78409e-06	-1.41131	-1.29714	1.12636e-05	-1.38704	-1.29128
22204455	chr8:22204455:G:T	5.59767e-06	-1.56501	-3.15096e-10	3.43371e-05	-1.56367	-3.15096e-10
22204736	chr8:22204736:C:T	1.6806e-06	-1.56502	-1.20318	1.07469e-05	-1.55039	-1.17489
22204919	chr8:22204919:T:C	4.11186e-05	-1.11157e-10	0.429103	0.000298563	-1.11157e-10	0.599083
22205243	chr8:22205243:A:T	9.28474e-06	-1.11157e-10	-1.05899	6.02317e-05	-1.11157e-10	-1.0017
22205431	chr8:22205431:G:A	5.10169e-06	-1.46363	-0.19416	3.22417e-05	-1.32391	-0.302724
22205559	chr8:22205559:G:A	5.59695e-06	-1.56514	-3.15096e-10	3.48967e-05	-1.54751	-3.15096e-10
22205562	chr8:22205562:T:A	4.64979e-06	-1.52646	-0.224073	2.90019e-05	-1.52263	-0.209909
22205848	chr8:22205848:A:T	1.12042e-05	-1.11157e-10	-0.871066	6.58944e-05	-1.11157e-10	-0.911845
22205950	chr8:22205950:T:TA	7.89379e-06	-1.11157e-10	-1.22128	4.86908e-05	-1.11157e-10	-1.21441
22206088	chr8:22206088:C:T	7.3451e-06	-1.11157e-10	-1.29332	4.4751e-05	-1.11157e-10	-1.29879
22206440	chr8:22206440:T:G	7.43216e-06	-1.11157e-10	-1.28154	4.58771e-05	-1.11157e-10	-1.27393
22206488	chr8:22206488:C:T	2.55513e-06	-1.16647	-1.18278	1.5343e-05	-1.1335	-1.23574
22207011	chr8:22207011:G:A	7.37367e-06	-1.11157e-10	-1.28944	4.57458e-05	-1.11157e-10	-1.2768
22207026	chr8:22207026:G:A	7.77248e-06	-1.11157e-10	-1.23677	4.83044e-05	-1.11157e-10	-1.22238
22207167	chr8:22207167:G:A	7.52484e-06	-1.11157e-10	-1.26915	4.66085e-05	-1.11157e-10	-1.25811
22207391	chr8:22207391:T:C	1.00774e-05	-1.11157e-10	-0.977064	6.42783e-05	-1.11157e-10	-0.936676
22207530	chr8:22207530:T:C	9.06241e-06	-1.11157e-10	-1.08322	5.33683e-05	-1.11157e-10	-1.12268
22207666	chr8:22207666:A:G	7.81727e-06	-0.869805	-0.361218	5.03852e-05	-0.841237	-0.338964
22207871	chr8:22207871:TA:T	9.03335e-06	-1.11157e-10	-1.08644	5.74966e-05	-1.11157e-10	-1.04817
22207876	chr8:22207876:TTA:T	9.22363e-06	-1.11157e-10	-1.06559	5.55665e-05	-1.11157e-10	-1.08232
22207883	chr8:22207883:TA:T	8.28968e-06	-1.11157e-10	-1.17235	4.98223e-05	-1.11157e-10	-1.19144
22207984	chr8:22207984:A:G	1.66216e-06	-1.48358	-1.29566	1.02079e-05	-1.47895	-1.29778
22208040	chr8:22208040:T:C	7.58708e-06	-1.11157e-10	-1.26091	4.71618e-05	-1.11157e-10	-1.24631
22208058	chr8:22208058:A:AT	1.60395e-06	-1.51161	-1.30329	1.06054e-05	-1.43895	-1.29958
22208060	chr8:22208060:T:A	7.38161e-06	-1.11157e-10	-1.28837	4.52505e-05	-1.11157e-10	-1.28768
22208104	chr8:22208104:A:C	4.31899e-06	-0.881029	-0.943308	2.55949e-05	-0.868916	-0.988589
22208278	chr8:22208278:G:A	2.47085e-06	-1.55749	-0.825301	1.82892e-05	-1.55564	-0.637946
22208339	chr8:22208339:C:T	1.06272e-05	-0.92394	-3.15096e-10	6.358e-05	-0.9476	-3.15096e-10
22208371	chr8:22208371:G:A	3.30547e-05	-1.11157e-10	0.210807	0.000194946	-1.11157e-10	0.172824
22208464	chr8:22208464:C:A	1.4617e-05	-1.11157e-10	-0.60517	8.97788e-05	-1.11157e-10	-0.602549
22208624	chr8:22208624:T:C	5.84361e-06	-0.732074	-0.789935	3.46332e-05	-0.962695	-0.59239
22209020	chr8:22209020:T:A	7.26538e-06	-1.11157e-10	-1.30424	4.45245e-05	-1.11157e-10	-1.30386
22209042	chr8:22209042:A:G	7.73243e-06	-1.11157e-10	-1.24193	4.7874e-05	-1.11157e-10	-1.23133
22209078	chr8:22209078:G:A	5.94201e-06	-0.742555	-0.762755	3.67039e-05	-0.772644	-0.72437
22209096	chr8:22209096:G:A	6.2239e-06	-1.45896	-3.15096e-10	3.7092e-05	-1.4865	-3.15096e-10
22209227	chr8:22209227:C:A	7.3097e-06	-1.11157e-10	-1.29816	4.46161e-05	-1.11157e-10	-1.3018
22209294	chr8:22209294:G:A	1.60594e-06	-1.5662	-1.24745	1.01261e-05	-1.52971	-1.25506
22209428	chr8:22209428:C:A	1.56812e-06	-1.56572	-1.27176	1.05645e-05	-1.52929	-1.2131
22209557	chr8:22209557:C:T	1.83742e-06	-1.53562	-1.14338	1.21557e-05	-1.56376	-1.03834
22209952	chr8:22209952:G:C	8.34064e-06	-1.11157e-10	-1.16622	4.95452e-05	-1.11157e-10	-1.19701
22209997	chr8:22209997:C:T	7.27948e-06	-1.11157e-10	-1.3023	4.45145e-05	-1.11157e-10	-1.30408
22210121	chr8:22210121:C:T	7.33986e-06	-1.11157e-10	-1.29404	4.51499e-05	-1.11157e-10	-1.28991
22210252	chr8:22210252:C:T	7.41339e-06	-1.11157e-10	-1.28407	4.48157e-05	-1.11157e-10	-1.29734
22210256	chr8:22210256:A:C	1.72876e-06	-1.47203	-1.26792	1.15472e-05	-1.46244	-1.19101
22210261	chr8:22210261:T:G	3.077e-06	-1.24828	-0.915126	2.05588e-05	-1.29808	-0.778525
22210338	chr8:22210338:C:T	7.93429e-06	-1.11157e-10	-1.21616	4.74047e-05	-1.11157e-10	-1.24118
22210568	chr8:22210568:A:G	3.6086e-06	-1.36779	-0.636245	2.55033e-05	-1.41041	-0.450683
22210665	chr8:22210665:G:A	8.30939e-06	-1.11157e-10	-1.16997	5.02199e-05	-1.11157e-10	-1.18349
22210716	chr8:22210716:C:T	7.33998e-06	-1.11157e-10	-1.29402	4.51508e-05	-1.11157e-10	-1.28989
22211212	chr8:22211212:T:G	7.86602e-06	-1.11157e-10	-1.22481	4.83881e-05	-1.11157e-10	-1.22064
22211486	chr8:22211486:G:A	8.31409e-06	-1.11157e-10	-1.16941	4.92811e-05	-1.11157e-10	-1.20236
22211505	chr8:22211505:C:T	3.09614e-06	-1.01818	-1.13902	1.86897e-05	-1.06544	-1.10648
22211750	chr8:22211750:G:A	7.44462e-06	-1.11157e-10	-1.27987	4.51092e-05	-1.11157e-10	-1.29081
22211836	chr8:22211836:A:C	6.20994e-06	-1.46121	-3.15096e-10	3.5514e-05	-1.52997	-3.15096e-10
22211873	chr8:22211873:T:C	5.27723e-06	-0.939318	-0.684639	3.0826e-05	-0.9632	-0.70834
22211951	chr8:22211951:C:T	7.79294e-06	-1.11157e-10	-1.23414	4.82539e-05	-1.11157e-10	-1.22342
22212056	chr8:22212056:T:C	7.27719e-06	-1.11157e-10	-1.30261	4.45878e-05	-1.11157e-10	-1.30244
22212078	chr8:22212078:C:T	5.98581e-06	-1.49797	-3.15096e-10	3.47607e-05	-1.55141	-3.15096e-10
22212172	chr8:22212172:C:T	7.78734e-06	-1.11157e-10	-1.23486	4.72358e-05	-1.11157e-10	-1.24475
22212850	chr8:22212850:C:T	1.68206e-06	-1.52732	-1.24002	9.69087e-06	-1.55818	-1.27054
22212950	chr8:22212950:C:G	7.29815e-06	-1.11157e-10	-1.29974	4.46745e-05	-1.11157e-10	-1.3005
22212972	chr8:22212972:G:A	1.317e-05	-1.11157e-10	-0.709418	8.46945e-05	-1.11157e-10	-0.660848
22213025	chr8:22213025:G:C	9.28007e-06	-1.11157e-10	-1.05949	5.80854e-05	-1.11157e-10	-1.03798
22213127	chr8:22213127:G:A	9.86783e-06	-1.11157e-10	-0.998078	6.24557e-05	-1.11157e-10	-0.96544
22213237	chr8:22213237:G:A	2.74675e-06	-1.50057	-0.776372	1.61307e-05	-1.53695	-0.78222
22213282	chr8:22213282:G:T	9.28007e-06	-1.11157e-10	-1.05949	5.80854e-05	-1.11157e-10	-1.03798
22213741	chr8:22213741:A:C	4.47687e-06	-0.48719	-1.30124	2.92687e-05	-0.419132	-1.30425
22213751	chr8:22213751:A:G	4.38178e-06	-0.509803	-1.3001	2.85906e-05	-0.442566	-1.30425
22213833	chr8:22213833:C:T	7.55518e-06	-1.11157e-10	-1.26512	4.56268e-05	-1.11157e-10	-1.2794
22213878	chr8:22213878:A:T	7.63668e-06	-1.2544	-3.15096e-10	4.34036e-05	-1.32936	-3.15096e-10
22213879	chr8:22213879:G:C	1.72971e-05	-1.11157e-10	-0.436822	0.000101519	-1.11157e-10	-0.479651
22213908	chr8:22213908:G:A	5.59981e-06	-1.56463	-3.15096e-10	3.45635e-05	-1.5571	-3.15096e-10
22214027	chr8:22214027:T:C	1.70306e-06	-1.45352	-1.30141	9.79116e-06	-1.51422	-1.3042
22214047	chr8:22214047:G:A	1.60184e-06	-1.55248	-1.26373	9.49818e-06	-1.56616	-1.28264
22214146	chr8:22214146:T:C	8.50881e-06	-1.11157e-10	-1.14626	5.19585e-05	-1.11157e-10	-1.14945
22214236	chr8:22214236:G:A	7.31853e-06	-1.11157e-10	-1.29695	4.45313e-05	-1.11157e-10	-1.30371
22214346	chr8:22214346:G:A	9.05363e-06	-1.11157e-10	-1.08419	5.47366e-05	-1.11157e-10	-1.09736
22214429	chr8:22214429:A:T	7.64212e-06	-1.11157e-10	-1.25368	4.77347e-05	-1.11157e-10	-1.23424
22214786	chr8:22214786:G:A	1.82296e-05	-0.903286	0.518976	0.000101213	-0.967305	0.484633
22214884	chr8:22214884:T:C	2.58935e-06	-1.15615	-1.1798	1.53337e-05	-1.2366	-1.13324
22214905	chr8:22214905:G:A	2.62741e-06	-1.43702	-0.88434	1.51858e-05	-1.4915	-0.888037
22214951	chr8:22214951:G:C	1.12658e-05	-1.11157e-10	-0.865582	6.71048e-05	-1.11157e-10	-0.893643
22214975	chr8:22214975:T:C	2.27575e-06	-1.42727	-1.03777	1.31353e-05	-1.48515	-1.03944
22215139	chr8:22215139:A:G	1.88416e-06	-1.43073	-1.22314	1.34064e-05	-1.22452	-1.27965
22215302	chr8:22215302:T:C	7.28495e-06	-1.11157e-10	-1.30155	4.45238e-05	-1.11157e-10	-1.30387
22215422	chr8:22215422:C:T	1.26695e-05	-1.11157e-10	-0.748162	8.04372e-05	-1.11157e-10	-0.712421
22215833	chr8:22215833:C:T	7.74364e-06	-1.11157e-10	-1.24049	4.88249e-05	-1.11157e-10	-1.21166
22215901	chr8:22215901:G:A	1.71317e-06	-1.56229	-1.18673	1.01086e-05	-1.53776	-1.24876
22216118	chr8:22216118:A:C	7.45762e-06	-1.11157e-10	-1.27812	4.59496e-05	-1.11157e-10	-1.27235
22216512	chr8:22216512:A:G	8.91125e-06	-1.11157e-10	-1.10004	5.32355e-05	-1.11157e-10	-1.12517
22216655	chr8:22216655:GC:G	9.79188e-06	-1.11157e-10	-1.0058	5.67613e-05	-1.11157e-10	-1.06104
22216855	chr8:22216855:A:G	8.63802e-06	-1.11157e-10	-1.13118	5.39617e-05	-1.11157e-10	-1.11162
22216872	chr8:22216872:A:C	6.20151e-06	-1.46257	-3.15096e-10	4.38806e-05	-1.31843	-3.15096e-10
22217012	chr8:22217012:G:A	8.34735e-06	-1.11157e-10	-1.16541	5.19162e-05	-1.11157e-10	-1.15027
22217101	chr8:22217101:G:A	3.21521e-05	-1.11157e-10	0.183119	0.000188848	-1.11157e-10	0.141043
22217104	chr8:22217104:T:C	7.68309e-06	-1.11157e-10	-1.24834	4.78252e-05	-1.11157e-10	-1.23235
22217488	chr8:22217488:A:T	7.9981e-06	-1.11157e-10	-1.20815	5.08136e-05	-1.11157e-10	-1.17173
22217542	chr8:22217542:A:G	1.18149e-05	-1.11157e-10	-0.817998	7.07144e-05	-1.11157e-10	-0.841249
22217671	chr8:22217671:G:A	9.00427e-06	-1.11157e-10	-1.08966	5.65004e-05	-1.11157e-10	-1.06565
22217981	chr8:22217981:C:G	7.40988e-06	-1.11157e-10	-1.28454	4.5304e-05	-1.11157e-10	-1.2865
22218939	chr8:22218939:C:A	1.05261e-05	-0.933499	-3.15096e-10	5.47935e-05	-1.09633	-3.15096e-10
22219105	chr8:22219105:A:G	9.37706e-06	-1.11157e-10	-1.04909	5.39529e-05	-1.11157e-10	-1.11179
22219263	chr8:22219263:A:G	7.55276e-06	-1.11157e-10	-1.26544	4.55135e-05	-1.11157e-10	-1.28189
22219539	chr8:22219539:G:C	1.3423e-05	-1.11157e-10	-0.690389	7.67615e-05	-1.11157e-10	-0.759195
22219627	chr8:22219627:G:C	2.46493e-06	-1.37362	-1.01158	1.7456e-05	-1.18782	-1.0524
22220019	chr8:22220019:G:A	7.80558e-06	-1.11157e-10	-1.23252	4.67518e-05	-1.11157e-10	-1.25505
22220102	chr8:22220102:C:T	5.59137e-06	-1.56613	-3.15096e-10	3.53721e-05	-1.53398	-3.15096e-10
22220315	chr8:22220315:A:T	2.72197e-06	-1.54214	-0.743858	1.76e-05	-1.43346	-0.798539
22221470	chr8:22221470:G:A	7.51957e-06	-1.11157e-10	-1.26985	4.57525e-05	-1.11157e-10	-1.27665
22222723	chr8:22222723:T:C	3.20054e-06	-0.849729	-1.27431	2.91671e-05	-0.456493	-1.27036
22222867	chr8:22222867:AT:A	2.15956e-05	-1.11157e-10	-0.214868	0.000142272	-1.11157e-10	-0.142156
22222909	chr8:22222909:G:C	8.24085e-06	-0.948676	-0.229578	7.19287e-05	-0.592235	-0.231988
22223089	chr8:22223089:G:A	8.08627e-06	-1.11157e-10	-1.19719	4.98925e-05	-1.11157e-10	-1.19003
22223279	chr8:22223279:T:C	7.32327e-06	-1.11157e-10	-1.2963	4.498e-05	-1.11157e-10	-1.29368
22223331	chr8:22223331:C:T	5.59011e-06	-1.56636	-3.15096e-10	3.42897e-05	-1.56505	-3.15096e-10
22223423	chr8:22223423:C:T	9.36068e-06	-1.11157e-10	-1.05084	5.75197e-05	-1.11157e-10	-1.04777
22223920	chr8:22223920:G:C	9.40567e-06	-1.11157e-10	-1.04605	5.53819e-05	-1.11157e-10	-1.08564
22223985	chr8:22223985:G:C	7.81994e-06	-1.11157e-10	-1.23068	5.01265e-05	-1.11157e-10	-1.18535
22224186	chr8:22224186:G:A	2.37362e-05	-1.11157e-10	-0.120357	0.000157049	-1.11157e-10	-0.0433381
22224195	chr8:22224195:G:A	2.08684e-06	-1.47799	-1.07372	1.37252e-05	-1.27775	-1.20292
22224712	chr8:22224712:C:G	2.20258e-06	-1.1969	-1.30083	1.24273e-05	-1.27973	-1.30028
22224927	chr8:22224927:T:C	9.46348e-06	-1.11157e-10	-1.03992	5.88799e-05	-1.11157e-10	-1.0244
22225285	chr8:22225285:A:C	8.42773e-06	-1.11157e-10	-1.15583	5.06926e-05	-1.11157e-10	-1.17412
22225444	chr8:22225444:T:C	5.8972e-06	-1.51288	-3.15096e-10	3.71936e-05	-1.48376	-3.15096e-10
22225586	chr8:22225586:G:T	1.0462e-05	-0.939611	-3.15096e-10	4.99098e-05	-1.18968	-3.15096e-10
22225711	chr8:22225711:A:G	8.40677e-06	-1.11157e-10	-1.15832	5.25221e-05	-1.11157e-10	-1.13866
22225794	chr8:22225794:C:T	7.31834e-06	-1.11157e-10	-1.29697	4.46108e-05	-1.11157e-10	-1.30192
22226126	chr8:22226126:CA:C	1.11986e-05	-1.11157e-10	-0.871566	6.67804e-05	-1.11157e-10	-0.898489
22226258	chr8:22226258:A:C	9.45233e-06	-1.11157e-10	-1.0411	5.92736e-05	-1.11157e-10	-1.01773
22226539	chr8:22226539:G:C	7.66717e-06	-1.11157e-10	-1.25041	4.73284e-05	-1.11157e-10	-1.24279
22226686	chr8:22226686:A:G	1.57458e-05	-0.530786	-3.15096e-10	0.000108056	-0.417245	-3.15096e-10
22226990	chr8:22226990:C:T	3.41647e-06	-0.832166	-1.22658	1.43452e-05	-1.17936	-1.25712
22227106	chr8:22227106:C:T	6.42314e-06	-1.42745	-3.15096e-10	4.03329e-05	-1.40273	-3.15096e-10
22227140	chr8:22227140:C:T	3.91031e-06	-0.652935	-1.27081	2.37721e-05	-0.721136	-1.21025
22227270	chr8:22227270:G:T	3.751e-05	-1.11157e-10	0.33725	0.000252549	-1.11157e-10	0.431707
22227287	chr8:22227287:G:A	1.81781e-05	-0.387143	-3.15096e-10	0.000101178	-0.483015	-3.15096e-10
22227747	chr8:22227747:T:C	3.68117e-06	-0.706341	-1.27779	1.68712e-05	-0.999384	-1.2749
22228019	chr8:22228019:A:G	2.15041e-06	-1.26218	-1.25952	1.41649e-05	-1.16201	-1.28712
22228421	chr8:22228421:A:G	9.39068e-06	-1.11157e-10	-1.04764	5.83189e-05	-1.11157e-10	-1.03397
22228425	chr8:22228425:C:T	8.04964e-06	-1.11157e-10	-1.20173	4.88579e-05	-1.11157e-10	-1.21098
22228808	chr8:22228808:G:A	5.61265e-06	-1.56233	-3.15096e-10	3.44024e-05	-1.56177	-3.15096e-10
22228978	chr8:22228978:G:A	5.07082e-06	-0.534529	-1.12933	3.93173e-05	-0.210124	-1.21811
22229278	chr8:22229278:T:C	1.14049e-05	-1.11157e-10	-0.853312	7.27251e-05	-1.11157e-10	-0.813211
22229295	chr8:22229295:G:A	1.53628e-05	-1.11157e-10	-0.555411	0.000102474	-1.11157e-10	-0.470285
22229406	chr8:22229406:C:T	7.28127e-06	-1.11157e-10	-1.30205	4.45293e-05	-1.11157e-10	-1.30375
22229460	chr8:22229460:A:G	0.000145899	1.69556	-3.15096e-10	0.000848755	1.64387	-3.15096e-10
22229543	chr8:22229543:C:T	8.55911e-06	-0.242993	-0.897369	9.32071e-05	0.303088	-0.868163
22229671	chr8:22229671:T:C	2.59924e-06	-1.44965	-0.882491	1.43921e-05	-1.44002	-0.993196
22230379	chr8:22230379:G:T	6.91939e-06	-1.35303	-3.15096e-10	3.71599e-05	-1.48467	-3.15096e-10
22230393	chr8:22230393:G:T	7.64131e-06	-1.11157e-10	-1.25379	4.6224e-05	-1.11157e-10	-1.2664
22230420	chr8:22230420:G:A	1.1465e-05	-1.11157e-10	-0.848062	6.69214e-05	-1.11157e-10	-0.896379
22230797	chr8:22230797:T:G	6.84797e-06	-0.129936	-1.23347	7.82311e-05	0.492396	-1.23263
22230846	chr8:22230846:C:A	1.0305e-05	-1.11157e-10	-0.954729	5.96734e-05	-1.11157e-10	-1.01101
22230850	chr8:22230850:C:G	2.41208e-06	-1.15721	-1.24966	1.7542e-05	-1.00714	-1.22816
22230855	chr8:22230855:G:A	3.72341e-05	0.329867	-3.15096e-10	0.000260086	0.461113	-3.15096e-10
22231119	chr8:22231119:A:G	1.97177e-06	-1.43831	-1.17012	1.01208e-05	-1.55871	-1.2266
22231462	chr8:22231462:C:T	8.4265e-06	-0.00641368	-1.14956	3.93218e-05	-0.206515	-1.2216
22231470	chr8:22231470:C:T	5.72656e-06	-1.54224	-3.15096e-10	3.51216e-05	-1.54108	-3.15096e-10
22231964	chr8:22231964:G:A	1.1086e-05	0.279631	-1.16131	5.18395e-05	0.0790946	-1.23084
22232251	chr8:22232251:G:A	1.00275e-05	0.214398	-1.19643	2.65488e-05	-0.599897	-1.22102
22232750	chr8:22232750:T:G	2.13623e-05	0.715755	-0.941487	0.000102588	0.456448	-0.925621
22233715	chr8:22233715:C:CA	7.54042e-05	-1.11157e-10	1.0355	0.000489785	-1.11157e-10	1.09407
22234375	chr8:22234375:G:A	9.94317e-06	0.286942	-1.27741	5.0659e-05	0.0764875	-1.25127
22234411	chr8:22234411:C:T	4.78725e-05	0.581182	-3.15096e-10	0.000185109	0.121047	-3.15096e-10
22234608	chr8:22234608:T:A	1.41429e-05	0.506364	-1.14451	0.00018126	1.24181	-1.14178
22234641	chr8:22234641:G:A	1.06019e-05	0.240736	-1.16706	4.96027e-05	0.0386391	-1.23449
22234811	chr8:22234811:C:T	8.76096e-06	-1.11157e-10	-1.11705	5.28123e-05	-1.11157e-10	-1.13315
22234865	chr8:22234865:A:G	7.41322e-06	-1.11157e-10	-1.28409	4.65138e-05	-1.11157e-10	-1.26015
22235084	chr8:22235084:G:A	5.64091e-05	0.745272	-3.15096e-10	0.000269646	0.497212	-3.15096e-10
22235323	chr8:22235323:A:G	9.19574e-06	-1.11157e-10	-1.06862	5.63629e-05	-1.11157e-10	-1.06809
22235810	chr8:22235810:G:C	1.45316e-05	0.435903	-1.04694	0.000184464	1.15964	-1.04209
22236292	chr8:22236292:G:A	8.90949e-06	-1.11157e-10	-1.10024	5.393e-05	-1.11157e-10	-1.11221
22236336	chr8:22236336:C:G	1.02892e-05	-1.11157e-10	-0.95626	6.14305e-05	-1.11157e-10	-0.981991
22236371	chr8:22236371:C:T	8.30955e-06	-1.11157e-10	-1.16995	5.12699e-05	-1.11157e-10	-1.16279
22236652	chr8:22236652:A:C	1.46283e-05	0.697283	-1.30168	4.70833e-05	0.055993	-1.30397
22236750	chr8:22236750:G:A	1.39153e-05	-1.11157e-10	-0.65437	8.19638e-05	-1.11157e-10	-0.69362
22236791	chr8:22236791:T:C	1.08877e-05	-0.0294146	-0.870314	0.00012791	0.592229	-0.840798
22237119	chr8:22237119:TG:T	7.27758e-06	-1.11157e-10	-1.30256	4.45561e-05	-1.11157e-10	-1.30315
22237618	chr8:22237618:T:C	7.57071e-06	-1.11157e-10	-1.26307	4.58969e-05	-1.11157e-10	-1.2735
22237648	chr8:22237648:T:C	8.81477e-06	-1.11157e-10	-1.11093	5.40011e-05	-1.11157e-10	-1.11089
22237765	chr8:22237765:T:C	7.36538e-06	-1.11157e-10	-1.29057	4.50429e-05	-1.11157e-10	-1.29228
22237781	chr8:22237781:T:C	1.14768e-05	0.352636	-1.19967	0.000142431	1.05703	-1.19806
22238047	chr8:22238047:T:C	1.05054e-05	0.268059	-1.20353	0.000128436	0.957991	-1.20246
22238557	chr8:22238557:C:G	1.251e-05	-1.11157e-10	-0.760826	7.89304e-05	-1.11157e-10	-0.731331
22238729	chr8:22238729:G:T	3.29939e-06	-1.55477	-0.538846	2.0638e-05	-1.52286	-0.549904
22238946	chr8:22238946:G:A	6.23633e-06	-1.45697	-3.15096e-10	4.43769e-05	-1.30718	-3.15096e-10
22239115	chr8:22239115:G:A	9.03633e-06	-1.11157e-10	-1.0861	5.53738e-05	-1.11157e-10	-1.08579
22239404	chr8:22239404:G:A	4.07175e-06	-1.00518	-0.8781	2.89734e-05	-0.870905	-0.862613
22239732	chr8:22239732:C:G	1.38862e-05	0.47949	-1.13596	0.000176567	1.20663	-1.13283
22239969	chr8:22239969:G:A	1.29236e-05	0.37596	-1.10426	0.00016195	1.08813	-1.10074
22240155	chr8:22240155:C:T	7.87169e-06	-1.11157e-10	-1.22408	4.87242e-05	-1.11157e-10	-1.21372
22240322	chr8:22240322:C:T	1.0261e-05	0.327625	-1.28663	4.88404e-05	0.0894188	-1.30076
22240360	chr8:22240360:G:A	7.31078e-06	-1.11157e-10	-1.29801	4.45281e-05	-1.11157e-10	-1.30378
22240400	chr8:22240400:C:T	1.29044e-05	-1.11157e-10	-0.729787	7.72183e-05	-1.11157e-10	-0.753262
22240679	chr8:22240679:C:T	1.1394e-05	-1.11157e-10	-0.854271	7.20544e-05	-1.11157e-10	-0.822476
22240929	chr8:22240929:T:C	1.38629e-05	0.085666	-0.743804	0.000170545	0.748638	-0.709536
22241067	chr8:22241067:A:T	8.45318e-06	-1.11157e-10	-1.15282	5.05905e-05	-1.11157e-10	-1.17613
22241096	chr8:22241096:T:C	1.42327e-05	0.468927	-1.10074	0.000181338	1.19729	-1.09683
22241509	chr8:22241509:G:C	9.37275e-06	-1.04955	-3.15096e-10	7.44385e-05	-0.789925	-3.15096e-10
22241517	chr8:22241517:G:C	9.63686e-06	-1.11157e-10	-1.02176	5.67861e-05	-1.11157e-10	-1.06061
22241942	chr8:22241942:A:G	1.37759e-05	0.384969	-1.0494	0.000174073	1.10619	-1.04661
22242476	chr8:22242476:T:G	4.59187e-06	-0.498278	-1.26479	3.56593e-05	-0.23865	-1.28724
22242481	chr8:22242481:T:G	1.30696e-05	0.3019	-1.01897	0.000167287	1.01978	-0.99997
22242618	chr8:22242618:T:C	1.14827e-05	0.207497	-1.05401	0.000144343	0.908739	-1.03644
22242634	chr8:22242634:C:T	7.36762e-06	-1.11157e-10	-1.29026	4.50529e-05	-1.11157e-10	-1.29206
22243471	chr8:22243471:T:C	1.79735e-05	-1.11157e-10	-0.398458	0.000104243	-1.11157e-10	-0.453175
22243506	chr8:22243506:A:G	1.31477e-05	0.468585	-1.1797	0.000173508	1.23499	-1.17866
22243782	chr8:22243782:G:C	1.01711e-05	-1.11157e-10	-0.967809	6.02775e-05	-1.11157e-10	-1.00094
22244119	chr8:22244119:G:A	6.26448e-06	-1.45246	-3.15096e-10	3.75316e-05	-1.47471	-3.15096e-10
22244203	chr8:22244203:A:G	1.76756e-05	0.88745	-1.30262	9.98612e-05	0.782429	-1.27855
22244249	chr8:22244249:T:C	9.12182e-06	-1.11157e-10	-1.07669	5.43381e-05	-1.11157e-10	-1.10467
22244383	chr8:22244383:C:T	7.73418e-06	-1.11157e-10	-1.24171	4.83105e-05	-1.11157e-10	-1.22225
22244388	chr8:22244388:G:A	3.62946e-06	-1.55246	-0.445811	2.30273e-05	-1.51661	-0.44661
22245288	chr8:22245288:C:T	1.92664e-05	-1.11157e-10	-0.328994	0.000112003	-1.11157e-10	-0.381375
22245648	chr8:22245648:T:A	5.19775e-06	-0.344184	-1.29495	4.30098e-05	-0.0341974	-1.30427
22245782	chr8:22245782:C:G	1.47643e-05	-1.11157e-10	-0.595149	8.86019e-05	-1.11157e-10	-0.615744
22246030	chr8:22246030:T:C	7.4094e-06	-1.11157e-10	-1.28461	4.52871e-05	-1.11157e-10	-1.28688
22246055	chr8:22246055:G:A	2.11688e-05	-1.11157e-10	-0.234829	0.000125474	-1.11157e-10	-0.267802
22246201	chr8:22246201:C:T	5.4896e-06	-0.303388	-1.28111	4.71332e-05	0.000164043	-1.24708
22246322	chr8:22246322:T:G	1.09093e-05	0.155665	-1.0534	0.000136238	0.850309	-1.03581
22246383	chr8:22246383:A:G	2.07033e-06	-1.3633	-1.19635	1.16994e-05	-1.52322	-1.11714
22246439	chr8:22246439:G:A	2.14965e-06	-1.31594	-1.20611	1.18247e-05	-1.49943	-1.13028
22246482	chr8:22246482:G:C	7.43473e-06	-1.11157e-10	-1.2812	4.5725e-05	-1.11157e-10	-1.27725
22246653	chr8:22246653:C:T	2.13046e-05	-1.11157e-10	-0.228437	0.000123501	-1.11157e-10	-0.283652
22247116	chr8:22247116:G:A	1.12478e-05	0.317926	-1.18511	0.000144984	1.06073	-1.184
22247178	chr8:22247178:G:T	0.000157299	3.0563	-1.28551	0.000923384	3.03239	-1.30424
22247314	chr8:22247314:A:G	7.3412e-06	-1.11157e-10	-1.29386	4.48989e-05	-1.11157e-10	-1.29549
22247442	chr8:22247442:A:G	1.65095e-05	-1.11157e-10	-0.483424	9.62513e-05	-1.11157e-10	-0.532935
22247770	chr8:22247770:T:C	1.83485e-05	0.162061	-0.539871	0.000232835	0.860062	-0.509629
22247989	chr8:22247989:T:C	1.90338e-05	0.825167	-1.16631	5.9408e-05	0.19335	-1.20882
22248743	chr8:22248743:G:A	8.67805e-06	-1.11157e-10	-1.12656	5.36124e-05	-1.11157e-10	-1.11812
22249051	chr8:22249051:G:A	7.3016e-06	-1.11157e-10	-1.29926	4.46295e-05	-1.11157e-10	-1.3015
22249388	chr8:22249388:C:T	1.05023e-05	-0.935768	-3.15096e-10	5.86994e-05	-1.02747	-3.15096e-10
22249494	chr8:22249494:G:T	3.20046e-05	-1.11157e-10	0.178521	0.000210416	-1.11157e-10	0.24919
22249610	chr8:22249610:A:C	1.00199e-05	-1.11157e-10	-0.982789	5.7279e-05	-1.11157e-10	-1.05196
22249656	chr8:22249656:C:G	5.64598e-06	-1.55641	-3.15096e-10	3.42485e-05	-1.56625	-3.15096e-10
22249690	chr8:22249690:C:T	6.12997e-06	-0.742846	-0.731323	4.5135e-05	-0.577118	-0.713122
22249725	chr8:22249725:G:A	9.47539e-06	-1.11157e-10	-1.03866	5.96096e-05	-1.11157e-10	-1.01208
22250194	chr8:22250194:C:T	1.02711e-05	-1.11157e-10	-0.958027	6.46196e-05	-1.11157e-10	-0.93138
22250473	chr8:22250473:A:G	1.23425e-05	0.389989	-1.1643	0.000160012	1.12732	-1.15197
22250834	chr8:22250834:C:T	4.46334e-06	-0.51512	-1.27634	1.85856e-05	-0.915068	-1.26244
22251098	chr8:22251098:A:C	0.000236541	3.43591	-1.25715	0.00125814	3.33415	-1.29666
22251135	chr8:22251135:G:A	7.38713e-06	-1.11157e-10	-1.28762	4.51546e-05	-1.11157e-10	-1.2898
22251271	chr8:22251271:C:T	1.21946e-05	-0.786369	-3.15096e-10	8.73614e-05	-0.629844	-3.15096e-10
22251505	chr8:22251505:C:T	1.08222e-05	0.265827	-1.17159	0.000136518	0.975861	-1.1593
22251557	chr8:22251557:G:C	7.26542e-06	-1.11157e-10	-1.30423	4.45106e-05	-1.11157e-10	-1.30417
22251906	chr8:22251906:G:A	1.57639e-05	0.664052	-1.19369	0.000215987	1.46847	-1.19315
22251910	chr8:22251910:G:A	1.22739e-05	0.322135	-1.10202	0.000157861	1.04864	-1.08682
22251934	chr8:22251934:C:T	7.40914e-06	-1.11157e-10	-1.28464	4.52905e-05	-1.11157e-10	-1.2868
22252436	chr8:22252436:T:A	7.26964e-06	-1.11157e-10	-1.30365	4.45167e-05	-1.11157e-10	-1.30403
22252656	chr8:22252656:T:C	7.65954e-06	-1.11157e-10	-1.25141	4.79923e-05	-1.11157e-10	-1.22886
22253008	chr8:22253008:C:T	2.07475e-05	-1.11157e-10	-0.254933	0.000120578	-1.11157e-10	-0.307601
22253727	chr8:22253727:C:T	7.94678e-06	-1.11157e-10	-1.21459	4.66094e-05	-1.11157e-10	-1.2581
22253736	chr8:22253736:G:A	6.01913e-06	-1.49242	-3.15096e-10	3.56468e-05	-1.52624	-3.15096e-10
22253802	chr8:22253802:G:C	7.27063e-06	-1.11157e-10	-1.30352	4.45206e-05	-1.11157e-10	-1.30395
22255286	chr8:22255286:T:C	1.28288e-05	0.363417	-1.09908	0.000165936	1.09549	-1.08379
22255763	chr8:22255763:G:A	1.66746e-05	0.718666	-1.19214	0.000229947	1.52943	-1.19148
22255917	chr8:22255917:A:G	1.74582e-05	0.639638	-1.06719	5.95216e-05	-0.0166123	-0.996947
22256076	chr8:22256076:C:T	7.39349e-06	-1.11157e-10	-1.28676	4.51936e-05	-1.11157e-10	-1.28894
22256662	chr8:22256662:T:C	6.39654e-06	-0.44251	-0.98909	4.79884e-05	-0.252807	-0.976132
22256726	chr8:22256726:G:C	1.12624e-05	-1.11157e-10	-0.86589	6.646e-05	-1.11157e-10	-0.903298
22256912	chr8:22256912:CCACCT:C	8.57285e-06	-1.11157e-10	-1.13876	5.41813e-05	-1.11157e-10	-1.10756
22256924	chr8:22256924:A:G	1.35756e-05	0.438779	-1.11787	0.000177958	1.1851	-1.10345
22256927	chr8:22256927:G:T	6.17326e-06	-1.46713	-3.15096e-10	3.63343e-05	-1.50714	-3.15096e-10
22256967	chr8:22256967:G:A	1.3628e-05	0.445059	-1.12029	0.000178769	1.19215	-1.10595
22257125	chr8:22257125:T:C	1.56419e-05	-1.11157e-10	-0.537405	9.88876e-05	-1.11157e-10	-0.505915
22257463	chr8:22257463:C:T	9.86427e-06	-1.11157e-10	-0.998438	6.1223e-05	-1.11157e-10	-0.985376
22257738	chr8:22257738:C:T	7.3863e-06	-1.11157e-10	-1.28773	4.51589e-05	-1.11157e-10	-1.28971
22257739	chr8:22257739:G:A	1.17908e-05	0.484151	-1.30419	3.80649e-05	-0.161666	-1.29894
22257838	chr8:22257838:T:A	2.81801e-06	-1.282	-0.969329	1.79273e-05	-1.17831	-1.03527
22258365	chr8:22258365:A:G	2.49556e-05	-1.11157e-10	-0.0702582	0.00014019	-1.11157e-10	-0.156898
22259599	chr8:22259599:A:G	8.35457e-05	-1.11157e-10	1.13804	0.000477917	-1.11157e-10	1.06954
22260279	chr8:22260279:G:T	7.31363e-06	-1.11157e-10	-1.29762	4.47455e-05	-1.11157e-10	-1.29891
22260311	chr8:22260311:C:T	1.21588e-05	0.369566	-1.15887	0.000153099	1.08725	-1.15607
22260948	chr8:22260948:T:TAAGA	8.3664e-05	0.487345	0.652105	0.00100643	1.23518	0.579079
22261304	chr8:22261304:T:C	6.55994e-06	-0.143505	-1.26287	2.23165e-05	-0.776875	-1.2177
22261505	chr8:22261505:C:T	3.4393e-05	1.15827	-0.907769	0.000487904	1.99632	-0.906095
22261596	chr8:22261596:C:T	7.80853e-06	-1.11157e-10	-1.23214	4.71717e-05	-1.11157e-10	-1.2461
22261638	chr8:22261638:G:A	1.56289e-05	-1.11157e-10	-0.538236	9.04029e-05	-1.11157e-10	-0.595622
22261786	chr8:22261786:C:T	7.35685e-06	-1.11157e-10	-1.29173	4.49856e-05	-1.11157e-10	-1.29356
22263052	chr8:22263052:G:T	7.56839e-06	-1.11157e-10	-1.26338	4.62134e-05	-1.11157e-10	-1.26663
22263159	chr8:22263159:C:T	2.2614e-05	-1.11157e-10	-0.168789	0.000129244	-1.11157e-10	-0.238199
22263249	chr8:22263249:A:G	6.35887e-05	0.865078	-3.15096e-10	0.000845575	1.64012	-3.15096e-10
22263480	chr8:22263480:A:G	6.07277e-05	0.819043	-3.15096e-10	0.000801729	1.58687	-3.15096e-10
22263935	chr8:22263935:C:T	5.16877e-06	-1.41555	-0.229169	3.19988e-05	-1.33962	-0.294576
22264306	chr8:22264306:T:C	7.40721e-06	-1.11157e-10	-1.2849	4.52763e-05	-1.11157e-10	-1.28711
22264439	chr8:22264439:T:TC	9.92252e-06	-1.11157e-10	-0.992551	6.23589e-05	-1.11157e-10	-0.966991
22265015	chr8:22265015:G:A	1.16621e-05	-0.831017	-3.15096e-10	6.27192e-05	-0.96123	-3.15096e-10
22265125	chr8:22265125:A:T	2.17156e-05	1.04971	-1.25904	0.000303716	1.87462	-1.25842
22265316	chr8:22265316:T:A	7.99549e-06	-1.20848	-3.15096e-10	4.64077e-05	-1.26243	-3.15096e-10
22265466	chr8:22265466:T:C	1.93039e-05	-1.11157e-10	-0.32705	0.000110754	-1.11157e-10	-0.392589
22265568	chr8:22265568:C:T	2.0564e-05	1.03821	-1.30203	0.000286909	1.86116	-1.30189
22265968	chr8:22265968:G:A	9.83885e-06	-1.11157e-10	-1.00102	6.15668e-05	-1.11157e-10	-0.979776
22266283	chr8:22266283:C:T	1.43133e-05	-1.11157e-10	-0.626169	8.30425e-05	-1.11157e-10	-0.680546
22266652	chr8:22266652:T:A	2.39551e-05	1.15571	-1.26689	0.000333509	1.98032	-1.27054
22266917	chr8:22266917:G:A	9.69623e-06	-1.11157e-10	-1.01562	5.94469e-05	-1.11157e-10	-1.01481
22267009	chr8:22267009:T:G	3.51068e-05	1.16757	-0.896537	0.000494528	1.99778	-0.894073
22267048	chr8:22267048:T:C	3.50398e-06	-0.729273	-1.30418	2.8222e-05	-0.464719	-1.29508
22267574	chr8:22267574:G:A	1.40645e-05	-1.11157e-10	-0.643707	8.17407e-05	-1.11157e-10	-0.696346
22268250	chr8:22268250:CT:C	7.29403e-06	-1.11157e-10	-1.3003	4.46549e-05	-1.11157e-10	-1.30093
22268273	chr8:22268273:T:C	1.85801e-06	-1.39879	-1.26906	1.09369e-05	-1.44395	-1.2638
22268368	chr8:22268368:C:T	2.53665e-05	1.1132	-1.16713	0.00035343	1.93372	-1.16593
22269408	chr8:22269408:A:T	7.39382e-06	-1.47148	0.184763	4.3896e-05	-1.4092	0.0911269
22269418	chr8:22269418:G:A	1.21091e-05	-0.793399	-3.15096e-10	6.32813e-05	-0.952307	-3.15096e-10
22269560	chr8:22269560:G:A	8.04862e-06	-1.11157e-10	-1.20186	4.84621e-05	-1.11157e-10	-1.21912
22269680	chr8:22269680:A:C	8.21996e-06	-1.11157e-10	-1.18079	5.00569e-05	-1.11157e-10	-1.18674
22270103	chr8:22270103:C:A	1.18303e-05	0.115957	-0.932649	0.000142834	0.767528	-0.905743
22270110	chr8:22270110:G:A	1.65426e-05	-1.11157e-10	-0.481419	0.000103486	-1.11157e-10	-0.460466
22270269	chr8:22270269:G:A	7.77019e-06	-1.11157e-10	-1.23706	4.76904e-05	-1.11157e-10	-1.23517
22270545	chr8:22270545:C:T	1.34303e-05	0.240443	-0.930289	0.000164851	0.908542	-0.903399
22270746	chr8:22270746:T:C	1.03092e-05	-1.11157e-10	-0.954318	6.32011e-05	-1.11157e-10	-0.953576
22270901	chr8:22270901:A:G	9.13072e-06	-1.11157e-10	-1.07571	5.68591e-05	-1.11157e-10	-1.05932
22271231	chr8:22271231:A:G	7.36305e-06	-1.11157e-10	-1.29088	4.54638e-05	-1.11157e-10	-1.28298
22271710	chr8:22271710:G:A	1.08773e-05	-0.0255173	-0.875164	0.000127177	0.615241	-0.869555
22271838	chr8:22271838:C:T	1.20321e-05	0.0219174	-0.821695	0.000142542	0.67238	-0.812644
22271865	chr8:22271865:C:T	1.39075e-05	-1.11157e-10	-0.654929	8.92233e-05	-1.11157e-10	-0.608756
22271937	chr8:22271937:C:T	1.09793e-05	-1.11157e-10	-0.891345	6.51055e-05	-1.11157e-10	-0.923889
22272151	chr8:22272151:T:C	8.92577e-06	-1.11157e-10	-1.09842	5.5308e-05	-1.11157e-10	-1.08698
22272340	chr8:22272340:C:T	2.43755e-05	0.748663	-0.842443	0.000324543	1.52027	-0.83775
22272555	chr8:22272555:G:A	1.21759e-05	0.145539	-0.93344	0.000147499	0.800084	-0.906157
22272956	chr8:22272956:C:T	1.21061e-05	0.138471	-0.932116	0.000146542	0.792202	-0.904785
22273456	chr8:22273456:G:A	2.09133e-05	0.638703	-0.885676	0.00027352	1.39285	-0.881369
22273867	chr8:22273867:A:T	2.9188e-05	-1.15964	1.24604	0.000151031	-1.15705	1.07464
22274520	chr8:22274520:A:G	3.00404e-06	-0.948268	-1.23913	1.16594e-05	-1.35745	-1.28633
22274953	chr8:22274953:G:A	5.49725e-06	-0.604273	-0.978838	3.53212e-05	-0.56238	-0.973035
22275967	chr8:22275967:G:A	8.16556e-06	-1.11157e-10	-1.18743	5.101e-05	-1.11157e-10	-1.16788
22276018	chr8:22276018:C:T	7.2716e-06	-1.11157e-10	-1.30338	4.45254e-05	-1.11157e-10	-1.30384
22276391	chr8:22276391:C:G	1.63681e-05	-1.11157e-10	-0.492025	9.57713e-05	-1.11157e-10	-0.537935
22276509	chr8:22276509:G:T	1.24431e-05	0.534042	-1.30023	0.000159338	1.27082	-1.29969
22276989	chr8:22276989:G:A	1.67892e-05	-1.11157e-10	-0.46662	9.78941e-05	-1.11157e-10	-0.516011
22276997	chr8:22276997:G:A	1.6942e-05	-1.11157e-10	-0.457561	9.87464e-05	-1.11157e-10	-0.507344
22277032	chr8:22277032:TA:T	1.70242e-05	-0.452725	-3.15096e-10	0.000130061	-0.231895	-3.15096e-10
22277049	chr8:22277049:C:T	7.32693e-06	-1.11157e-10	-1.2958	4.4724e-05	-1.11157e-10	-1.29939
22277059	chr8:22277059:T:C	7.62466e-06	-1.11157e-10	-1.25597	4.72304e-05	-1.11157e-10	-1.24486
22277140	chr8:22277140:G:A	1.27447e-05	0.446469	-1.18871	0.000161242	1.16877	-1.18576
22277313	chr8:22277313:T:C	2.4696e-05	0.99227	-1.07298	7.2605e-05	0.18798	-1.00284
22277821	chr8:22277821:A:C	7.30795e-06	-1.11157e-10	-1.29839	4.47115e-05	-1.11157e-10	-1.29967
22277852	chr8:22277852:A:G	3.70128e-06	-1.53094	-0.447738	1.79797e-05	-1.56111	-0.649549
22278015	chr8:22278015:A:G	7.28365e-05	1.00086	-3.15096e-10	0.00040276	0.898443	-3.15096e-10
22278259	chr8:22278259:AC:A	9.03019e-06	-1.11157e-10	-1.08678	5.53993e-05	-1.11157e-10	-1.08533
22279558	chr8:22279558:A:G	8.79207e-06	-1.11157e-10	-1.11351	5.38967e-05	-1.11157e-10	-1.11283
22279812	chr8:22279812:C:G	1.31537e-05	-1.11157e-10	-0.710653	7.66948e-05	-1.11157e-10	-0.760064
22279897	chr8:22279897:C:T	1.60959e-05	0.614586	-1.12338	0.000214019	1.38638	-1.12021
22280002	chr8:22280002:G:A	0.000205781	1.79779	0.241661	0.00059955	1.26927	0.0270079
22280164	chr8:22280164:C:G	7.60185e-06	-1.11157e-10	-1.25897	4.73948e-05	-1.11157e-10	-1.24139
22280715	chr8:22280715:A:G	2.09019e-05	0.113182	-0.360699	0.000260809	0.783881	-0.319991
22280993	chr8:22280993:G:T	1.54344e-05	0.639771	-1.19053	0.000206306	1.41739	-1.18793
22281307	chr8:22281307:A:T	3.3405e-05	-1.11157e-10	0.221348	0.000192281	-1.11157e-10	0.159059
22281342	chr8:22281342:C:T	7.28779e-06	-1.11157e-10	-1.30116	4.46023e-05	-1.11157e-10	-1.30211
22281657	chr8:22281657:A:G	8.73104e-06	-1.11157e-10	-1.12047	5.37119e-05	-1.11157e-10	-1.11626
22281685	chr8:22281685:T:C	1.55028e-05	0.629202	-1.17554	0.000206728	1.40421	-1.1727
22281847	chr8:22281847:C:T	1.24667e-05	-1.11157e-10	-0.764293	7.75381e-05	-1.11157e-10	-0.749128
22282894	chr8:22282894:C:T	7.27036e-06	-1.11157e-10	-1.30355	4.45193e-05	-1.11157e-10	-1.30397
22283250	chr8:22283250:G:C	1.55964e-05	0.648423	-1.18874	0.000208007	1.42379	-1.18612
22283499	chr8:22283499:C:T	5.67801e-06	-1.55076	-3.15096e-10	3.44699e-05	-1.55981	-3.15096e-10
22284098	chr8:22284098:T:C	1.15855e-05	-1.11157e-10	-0.837605	6.76564e-05	-1.11157e-10	-0.885456
22284294	chr8:22284294:A:G	2.26158e-05	-1.11157e-10	-0.168708	0.000132633	-1.11157e-10	-0.212309
22284498	chr8:22284498:A:C	3.35252e-05	0.22494	-3.15096e-10	0.00019867	0.191747	-3.15096e-10
22284685	chr8:22284685:G:A	8.14248e-06	-0.253953	-0.93631	8.96123e-05	0.30389	-0.908295
22284901	chr8:22284901:G:A	9.67147e-06	-1.11157e-10	-1.01818	5.92836e-05	-1.11157e-10	-1.01757
22285834	chr8:22285834:G:A	1.0067e-05	-1.11157e-10	-0.978095	5.93178e-05	-1.11157e-10	-1.01699
22286217	chr8:22286217:C:T	1.0004e-05	-1.11157e-10	-0.984372	6.19598e-05	-1.11157e-10	-0.973412
22286982	chr8:22286982:G:A	1.03643e-05	-0.948986	-3.15096e-10	5.88032e-05	-1.0257	-3.15096e-10
22286999	chr8:22286999:C:T	6.64778e-06	-0.421621	-0.971453	7.05299e-05	0.10125	-0.945112
22287201	chr8:22287201:G:C	1.69246e-05	0.611545	-1.07013	0.000225527	1.38471	-1.06617
22287428	chr8:22287428:T:C	1.36445e-05	-1.11157e-10	-0.674021	8.00169e-05	-1.11157e-10	-0.71766
22287806	chr8:22287806:G:A	5.41121e-06	-0.916624	-0.682262	3.91428e-05	-0.778487	-0.654194
22288059	chr8:22288059:G:A	7.44379e-06	-1.11157e-10	-1.27998	4.54941e-05	-1.11157e-10	-1.28231
22288072	chr8:22288072:G:A	8.51421e-05	-1.11157e-10	1.15696	0.000478307	-1.11157e-10	1.07035
22288215	chr8:22288215:G:A	5.92059e-06	-1.13138	-0.37754	2.91895e-05	-1.32888	-0.397213
22289099	chr8:22289099:C:T	1.57065e-05	-1.11157e-10	-0.533281	0.000100149	-1.11157e-10	-0.493237
22289168	chr8:22289168:T:G	1.93301e-05	-1.11157e-10	-0.325697	0.000123678	-1.11157e-10	-0.282217
22289196	chr8:22289196:A:G	8.41016e-06	-1.11157e-10	-1.15792	5.34849e-05	-1.11157e-10	-1.1205
22289447	chr8:22289447:G:A	7.37664e-06	-1.28904	-3.15096e-10	5.15222e-05	-1.15788	-3.15096e-10
22289536	chr8:22289536:A:T	6.23335e-06	-1.45744	-3.15096e-10	3.89756e-05	-1.43696	-3.15096e-10
22289551	chr8:22289551:A:G	0.000134015	-1.11157e-10	1.6106	0.000743672	-1.11157e-10	1.5117
22289820	chr8:22289820:A:G	3.16903e-05	1.25644	-1.08779	0.000110281	0.755374	-1.15224
22290314	chr8:22290314:G:A	9.98972e-06	-1.11157e-10	-0.985801	6.12539e-05	-1.11157e-10	-0.984871
22290572	chr8:22290572:G:A	0.00019706	2.15289	-0.156737	0.000544729	1.57111	-0.37072
22291005	chr8:22291005:A:G	1.24491e-05	0.428674	-1.19438	0.00015943	1.16542	-1.19371
22291160	chr8:22291160:T:C	8.49343e-06	-1.11157e-10	-1.14807	5.22058e-05	-1.11157e-10	-1.1447
22291172	chr8:22291172:A:G	1.31716e-05	-1.11157e-10	-0.709293	7.79325e-05	-1.11157e-10	-0.744055
22291352	chr8:22291352:T:C	7.60248e-06	-1.11157e-10	-1.25888	4.64333e-05	-1.11157e-10	-1.26188
22291727	chr8:22291727:C:T	1.42457e-05	0.525516	-1.15642	0.000187383	1.28488	-1.15163
22291788	chr8:22291788:A:G	9.19072e-06	-0.0800982	-0.989066	0.000108668	0.554358	-0.965954
22291963	chr8:22291963:A:G	1.19704e-05	-0.804923	-3.15096e-10	8.35768e-05	-0.674132	-3.15096e-10
22292394	chr8:22292394:G:A	1.61083e-05	0.64841	-1.15643	0.000216261	1.42822	-1.15163
22292534	chr8:22292534:A:G	1.38478e-05	-1.11157e-10	-0.659234	8.4468e-05	-1.11157e-10	-0.663525
22293008	chr8:22293008:G:A	8.30676e-06	-1.11157e-10	-1.17029	4.98455e-05	-1.11157e-10	-1.19097
22293269	chr8:22293269:AC:A	1.60832e-05	-1.11157e-10	-0.509585	9.29409e-05	-1.11157e-10	-0.567934
22294109	chr8:22294109:G:A	9.46984e-06	0.167645	-1.20689	0.000116867	0.864235	-1.20309
22294148	chr8:22294148:G:T	6.90926e-06	-0.821416	-0.533079	5.10315e-05	-0.664338	-0.503117
22294210	chr8:22294210:C:T	9.22358e-06	-1.11157e-10	-1.0656	5.25364e-05	-1.11157e-10	-1.13839
22294825	chr8:22294825:C:T	8.69013e-06	-1.11157e-10	-1.12517	5.28164e-05	-1.11157e-10	-1.13308
22295472	chr8:22295472:A:G	2.32071e-05	-0.142902	-3.15096e-10	9.44519e-05	-0.551808	-3.15096e-10
22295683	chr8:22295683:C:T	9.2901e-06	-0.115337	-0.943072	0.000109352	0.511061	-0.916383
22295723	chr8:22295723:A:G	0.000148062	2.01204	-0.301775	0.000424582	1.45413	-0.502924
22295964	chr8:22295964:G:T	2.22465e-05	-0.830193	0.645018	0.000124082	-0.825004	0.54605
22296135	chr8:22296135:A:C	7.71511e-05	2.29233	-1.23392	0.000247114	1.61287	-1.20292
22296260	chr8:22296260:C:T	8.61423e-06	0.00706854	-1.14101	2.83477e-05	-0.657593	-1.09776
22296620	chr8:22296620:T:C	7.62709e-05	2.0882	-1.04126	0.000252868	1.42888	-0.995915
22297367	chr8:22297367:T:G	1.25225e-05	-1.11157e-10	-0.75983	7.64299e-05	-1.11157e-10	-0.763524
22297608	chr8:22297608:A:G	1.41594e-05	0.528084	-1.16507	0.000185776	1.28521	-1.16057
22297621	chr8:22297621:C:T	9.24294e-06	-1.11157e-10	-1.0635	5.66737e-05	-1.11157e-10	-1.06259
22298272	chr8:22298272:AG:A	5.62472e-06	-1.56019	-3.15096e-10	3.42905e-05	-1.56503	-3.15096e-10
22298527	chr8:22298527:A:G	1.47913e-05	-1.11157e-10	-0.593316	8.50522e-05	-1.11157e-10	-0.656633
22299013	chr8:22299013:T:C	6.8011e-05	-1.11157e-10	0.932312	0.000445045	-1.11157e-10	0.998277
22299675	chr8:22299675:C:T	5.6091e-06	-1.56297	-3.15096e-10	3.44497e-05	-1.5604	-3.15096e-10
22299755	chr8:22299755:G:A	1.11713e-05	-1.11157e-10	-0.874014	6.62317e-05	-1.11157e-10	-0.906739
22299825	chr8:22299825:T:C	7.69516e-06	-1.11157e-10	-1.24677	4.65158e-05	-1.11157e-10	-1.26011
22300110	chr8:22300110:T:A	1.94077e-05	-1.11157e-10	-0.321689	0.000123799	-1.11157e-10	-0.281241
22300438	chr8:22300438:G:A	2.00271e-05	-1.11157e-10	-0.290272	0.000114762	-1.11157e-10	-0.357034
22300659	chr8:22300659:A:G	1.69983e-05	-1.11157e-10	-0.454244	9.93892e-05	-1.11157e-10	-0.500855
22301157	chr8:22301157:T:A	6.63084e-06	-0.144946	-1.25068	2.07212e-05	-0.795135	-1.2736
22301403	chr8:22301403:C:T	9.15073e-06	-0.152025	-0.921499	0.000107321	0.469849	-0.893923
22302081	chr8:22302081:C:A	9.22793e-06	-1.11157e-10	-1.06512	5.65809e-05	-1.11157e-10	-1.06423
22302282	chr8:22302282:A:G	1.24024e-05	0.440948	-1.21042	0.000161084	1.18908	-1.20705
22302430	chr8:22302430:C:T	6.48255e-06	-1.41824	-3.15096e-10	3.74832e-05	-1.476	-3.15096e-10
22302465	chr8:22302465:T:C	1.17182e-05	-1.11157e-10	-0.826213	6.94608e-05	-1.11157e-10	-0.859136
22303352	chr8:22303352:A:G	1.54696e-05	0.61338	-1.16186	0.000207118	1.3908	-1.15741
22303417	chr8:22303417:G:C	1.20682e-05	0.478478	-1.27526	0.000157839	1.23605	-1.27438
22303666	chr8:22303666:C:G	2.44843e-06	-1.54917	-0.842743	1.27424e-05	-1.56606	-0.988905
22304669	chr8:22304669:A:G	1.02361e-05	-1.11157e-10	-0.961433	6.10338e-05	-1.11157e-10	-0.98847
22304978	chr8:22304978:A:G	1.44435e-05	0.534329	-1.15144	0.000190515	1.29643	-1.14659
22305309	chr8:22305309:C:T	5.96364e-06	-1.50168	-3.15096e-10	3.66843e-05	-1.49755	-3.15096e-10
22305353	chr8:22305353:C:T	7.66019e-06	-1.11157e-10	-1.25132	4.74516e-05	-1.11157e-10	-1.24019
22305438	chr8:22305438:C:T	1.02501e-05	-1.11157e-10	-0.960067	6.29385e-05	-1.11157e-10	-0.957739
22305599	chr8:22305599:G:A	4.30391e-05	1.44785	-0.973103	0.000146366	0.920116	-1.03391
22305689	chr8:22305689:C:T	1.01333e-05	-1.11157e-10	-0.971534	6.21952e-05	-1.11157e-10	-0.96962
22305763	chr8:22305763:A:G	1.10293e-05	-1.11157e-10	-0.886801	6.55375e-05	-1.11157e-10	-0.917276
22306106	chr8:22306106:A:G	1.59024e-05	0.620848	-1.14174	0.000213541	1.40067	-1.13673
22306776	chr8:22306776:C:T	1.14839e-05	0.093938	-0.940347	0.000141195	0.763796	-0.913553
22307070	chr8:22307070:A:G	1.07188e-05	-1.11157e-10	-0.91536	5.96492e-05	-1.11157e-10	-1.01142
22308068	chr8:22308068:C:T	7.37609e-06	-1.11157e-10	-1.28911	4.51132e-05	-1.11157e-10	-1.29072
22308082	chr8:22308082:A:G	1.66352e-05	0.69067	-1.16651	0.000225514	1.48033	-1.16185
22308215	chr8:22308215:A:T	1.01543e-05	-1.11157e-10	-0.969457	6.2331e-05	-1.11157e-10	-0.967439
22308327	chr8:22308327:A:T	9.23271e-06	-0.649598	-0.415007	6.97336e-05	-0.472692	-0.382523
22308588	chr8:22308588:G:A	9.44522e-06	-0.604342	-0.437507	7.1588e-05	-0.424272	-0.404698
22308923	chr8:22308923:G:T	6.21436e-06	-0.386969	-1.07353	2.1301e-05	-0.914719	-1.12642
22309123	chr8:22309123:G:A	2.2106e-05	-1.11157e-10	-0.191511	0.000126252	-1.11157e-10	-0.261615
22309634	chr8:22309634:C:T	1.77e-05	0.757043	-1.17084	0.000243412	1.56159	-1.16673
22310100	chr8:22310100:A:G	2.30984e-06	-1.24161	-1.20857	1.58641e-05	-1.06969	-1.26616
22310105	chr8:22310105:A:G	1.22712e-05	-1.11157e-10	-0.780106	7.63647e-05	-1.11157e-10	-0.764377
22310154	chr8:22310154:T:G	1.77396e-05	0.752082	-1.16364	0.00024317	1.55304	-1.15917
22310636	chr8:22310636:A:T	1.85924e-05	-1.11157e-10	-0.364604	0.000121929	-1.11157e-10	-0.296456
22310637	chr8:22310637:G:A	1.85717e-05	-1.11157e-10	-0.365721	0.000121797	-1.11157e-10	-0.297546
22311199	chr8:22311199:G:A	1.22804e-05	-1.11157e-10	-0.779353	7.25348e-05	-1.11157e-10	-0.815832
22311379	chr8:22311379:A:G	1.80125e-05	-1.11157e-10	-0.396291	0.000114668	-1.11157e-10	-0.357855
22311407	chr8:22311407:A:G	2.13032e-05	-1.11157e-10	-0.2285	0.000121826	-1.11157e-10	-0.297303
22311529	chr8:22311529:G:A	7.49158e-06	-1.11157e-10	-1.27358	4.57871e-05	-1.11157e-10	-1.2759
22311574	chr8:22311574:A:G	5.52238e-05	1.02469	-0.300658	0.000201172	0.416602	-0.212339
22311609	chr8:22311609:G:A	9.34604e-06	-1.11157e-10	-1.05241	5.85317e-05	-1.11157e-10	-1.03033
22311765	chr8:22311765:AACTT:A	9.36124e-06	-1.11157e-10	-1.05078	5.86316e-05	-1.11157e-10	-1.02862
22311813	chr8:22311813:C:A	3.75621e-06	-0.79315	-1.1708	1.56108e-05	-1.26751	-1.08443
22311836	chr8:22311836:A:G	7.49158e-06	-1.11157e-10	-1.27358	4.57871e-05	-1.11157e-10	-1.2759
22311943	chr8:22311943:A:T	1.08275e-05	0.032317	-0.937585	0.000131645	0.690904	-0.910692
22312022	chr8:22312022:G:A	1.68686e-05	0.681327	-1.14323	0.00022857	1.47016	-1.13822
22312434	chr8:22312434:A:T	1.50045e-05	0.606343	-1.18535	0.000200679	1.38342	-1.18161
22312566	chr8:22312566:G:A	0.000107648	1.68409	-0.292584	0.000327119	1.13855	-0.448128
22313079	chr8:22313079:A:G	8.30118e-06	-1.11157e-10	-1.17096	4.98186e-05	-1.11157e-10	-1.19151
22313462	chr8:22313462:T:C	7.27465e-06	-1.11157e-10	-1.30296	4.46129e-05	-1.11157e-10	-1.30187
22313939	chr8:22313939:A:G	8.53827e-06	-1.11157e-10	-1.1428	5.39374e-05	-1.11157e-10	-1.11207
22314254	chr8:22314254:A:C	1.68415e-05	0.637782	-1.1013	0.000226333	1.41835	-1.09624
22314444	chr8:22314444:G:A	8.80832e-06	-1.11166	-3.15096e-10	5.00075e-05	-1.18773	-3.15096e-10
22314454	chr8:22314454:C:T	1.7616e-05	0.759284	-1.17784	0.000240903	1.55795	-1.17345
22314894	chr8:22314894:AATT:A	8.45551e-06	-1.11157e-10	-1.15254	5.33386e-05	-1.11157e-10	-1.12324
22315189	chr8:22315189:C:T	0.000686039	4.5114	-1.26782	0.00180536	3.69467	-1.29605
22315452	chr8:22315452:G:A	1.04714e-05	0.0155807	-0.95429	0.000126838	0.670637	-0.927621
22315498	chr8:22315498:G:A	8.0432e-06	-1.11157e-10	-1.20253	4.68407e-05	-1.11157e-10	-1.25315
22315943	chr8:22315943:G:A	1.63235e-05	0.705504	-1.20026	0.000221582	1.49702	-1.19613
22316286	chr8:22316286:C:T	9.12883e-06	-1.11157e-10	-1.07592	5.59536e-05	-1.11157e-10	-1.07538
22316462	chr8:22316462:A:G	2.28548e-05	0.990092	-1.14829	0.000325226	1.82773	-1.1431
22317013	chr8:22317013:T:C	1.84595e-06	-1.39281	-1.28155	1.03471e-05	-1.46403	-1.29916
22317119	chr8:22317119:C:T	8.62921e-06	-1.11157e-10	-1.13221	5.38952e-05	-1.11157e-10	-1.11286
22317210	chr8:22317210:T:A	1.04203e-05	0.0106851	-0.95429	0.000126286	0.666268	-0.927621
22317269	chr8:22317269:G:C	1.14502e-05	0.105917	-0.955264	0.000141286	0.779519	-0.92863
22317573	chr8:22317573:A:G	3.763e-06	-1.08258	-0.879566	2.71213e-05	-0.939257	-0.860323
22317673	chr8:22317673:T:A	1.08376e-05	-1.11157e-10	-0.904341	6.54151e-05	-1.11157e-10	-0.919145
22317855	chr8:22317855:G:T	8.66116e-05	1.83549	-0.661411	0.000272998	1.28169	-0.772127
22317950	chr8:22317950:C:T	2.2725e-05	-1.11157e-10	-0.163891	0.000131363	-1.11157e-10	-0.221932
22318054	chr8:22318054:C:T	7.21548e-06	-0.248173	-1.06296	2.39276e-05	-0.808683	-1.11618
22318071	chr8:22318071:T:C	6.84675e-06	-1.36358	-3.15096e-10	3.70201e-05	-1.48844	-3.15096e-10
22318438	chr8:22318438:C:G	6.01795e-06	-1.49261	-3.15096e-10	3.70683e-05	-1.48714	-3.15096e-10
22318657	chr8:22318657:T:C	9.81121e-06	-0.0431202	-0.960712	0.000117537	0.60115	-0.934294
22318955	chr8:22318955:T:A	1.01052e-05	-1.11157e-10	-0.974309	6.20234e-05	-1.11157e-10	-0.972387
22319255	chr8:22319255:C:T	7.97115e-06	-1.11157e-10	-1.21153	4.91949e-05	-1.11157e-10	-1.20411
22319337	chr8:22319337:A:G	1.56519e-05	-0.536768	-3.15096e-10	8.19708e-05	-0.693534	-3.15096e-10
22319683	chr8:22319683:C:A	7.93262e-06	-1.11157e-10	-1.21637	4.89614e-05	-1.11157e-10	-1.20887
22319816	chr8:22319816:G:C	1.18232e-05	-1.11157e-10	-0.81729	7.44131e-05	-1.11157e-10	-0.790265
22320399	chr8:22320399:C:T	0.00243357	5.80995	-1.3002	0.00570112	4.82705	-1.27853
22320471	chr8:22320471:C:T	8.12541e-06	-1.11157e-10	-1.19236	4.8841e-05	-1.11157e-10	-1.21133
22320996	chr8:22320996:G:A	1.94833e-05	-1.11157e-10	-0.317802	0.00012556	-1.11157e-10	-0.267116
22321043	chr8:22321043:G:A	2.16817e-05	-1.11157e-10	-0.210891	0.000123654	-1.11157e-10	-0.282409
22321269	chr8:22321269:C:A	7.83056e-06	-1.11157e-10	-1.22932	4.831e-05	-1.11157e-10	-1.22226
22321674	chr8:22321674:T:C	1.67997e-05	0.747003	-1.213	0.000228927	1.54438	-1.21087
22322252	chr8:22322252:C:T	1.43156e-05	-1.11157e-10	-0.626009	8.51146e-05	-1.11157e-10	-0.6559
22322331	chr8:22322331:G:C	9.05786e-05	1.97612	-0.757259	0.000286703	1.40879	-0.850236
22322416	chr8:22322416:A:C	5.78793e-06	-1.53158	-3.15096e-10	3.88371e-05	-1.44052	-3.15096e-10
22322536	chr8:22322536:G:A	8.74949e-06	-1.11157e-10	-1.11836	5.23486e-05	-1.11157e-10	-1.14197
22322691	chr8:22322691:C:T	1.67431e-05	-1.11157e-10	-0.469374	0.000107417	-1.11157e-10	-0.42318
22322729	chr8:22322729:C:T	1.28063e-05	0.429578	-1.167	0.000165783	1.17498	-1.1642
22322834	chr8:22322834:C:T	1.22967e-05	-0.778024	-3.15096e-10	8.60226e-05	-0.645288	-3.15096e-10
22323211	chr8:22323211:A:G	5.47678e-06	-0.369875	-1.21696	1.91377e-05	-0.902048	-1.24619
22323272	chr8:22323272:C:T	8.8825e-06	-1.11157e-10	-1.10328	5.06649e-05	-1.11157e-10	-1.17466
22323315	chr8:22323315:T:C	7.27661e-06	-1.11157e-10	-1.30269	4.45766e-05	-1.11157e-10	-1.30269
22324079	chr8:22324079:T:A	1.27189e-05	-1.11157e-10	-0.744267	7.50665e-05	-1.11157e-10	-0.781524
22324139	chr8:22324139:G:A	7.66586e-06	-0.423187	-0.827395	5.46404e-05	-0.2786	-0.820525
22324214	chr8:22324214:A:G	5.88741e-06	-1.51454	-3.15096e-10	3.57587e-05	-1.52311	-3.15096e-10
22324263	chr8:22324263:A:G	7.99244e-06	-1.11157e-10	-1.20886	4.81562e-05	-1.11157e-10	-1.22545
22324806	chr8:22324806:AC:A	8.58983e-06	-1.11157e-10	-1.13678	4.88612e-05	-1.11157e-10	-1.21091
22325030	chr8:22325030:G:A	7.8363e-06	-1.22859	-3.15096e-10	4.86244e-05	-1.21577	-3.15096e-10
22325927	chr8:22325927:C:G	1.03214e-05	0.0022779	-0.955412	0.000125013	0.657309	-0.928789
22326123	chr8:22326123:A:C	1.22275e-05	-1.11157e-10	-0.783673	7.22366e-05	-1.11157e-10	-0.81995
22326304	chr8:22326304:T:A	9.69032e-06	-1.01623	-3.15096e-10	6.47737e-05	-0.928999	-3.15096e-10
22326535	chr8:22326535:A:G	9.38627e-06	-1.11157e-10	-1.04811	5.75231e-05	-1.11157e-10	-1.04771
22326661	chr8:22326661:A:G	1.40925e-05	-1.11157e-10	-0.641712	8.33948e-05	-1.11157e-10	-0.676312
22327424	chr8:22327424:A:G	0.000101455	2.35361	-1.02135	0.000320318	1.74675	-1.07733
22327429	chr8:22327429:G:A	1.55593e-05	0.554142	-1.09684	0.000207602	1.32841	-1.09269
22327986	chr8:22327986:C:T	5.81693e-06	-1.52659	-3.15096e-10	3.6156e-05	-1.51205	-3.15096e-10
22328463	chr8:22328463:G:A	1.78235e-05	-1.11157e-10	-0.406842	0.00011468	-1.11157e-10	-0.357751
22328634	chr8:22328634:T:A	7.40419e-06	-1.11157e-10	-1.28531	4.52683e-05	-1.11157e-10	-1.28729
22329095	chr8:22329095:C:G	1.57339e-06	-1.54002	-1.29411	9.54293e-06	-1.55764	-1.28646
22329105	chr8:22329105:C:A	1.6381e-06	-1.51463	-1.27919	9.89235e-06	-1.54019	-1.26795
22329620	chr8:22329620:A:G	6.00048e-06	-1.49552	-3.15096e-10	3.5805e-05	-1.52181	-3.15096e-10
22329985	chr8:22329985:C:G	8.31017e-06	-0.983388	-0.186491	4.26364e-05	-0.886601	-0.460588
22330744	chr8:22330744:A:AT	1.41853e-05	-0.635149	-3.15096e-10	6.04313e-05	-0.998391	-3.15096e-10
22330983	chr8:22330983:T:C	1.93373e-05	0.623362	-0.948681	0.000260077	1.40207	-0.940989
22331107	chr8:22331107:T:C	3.54537e-05	-1.11157e-10	0.280869	0.000204097	-1.11157e-10	0.218697
22331130	chr8:22331130:T:C	3.55272e-05	-1.11157e-10	0.282941	0.000204794	-1.11157e-10	0.222106
22331483	chr8:22331483:T:C	5.11977e-05	0.648336	-3.15096e-10	0.000193048	0.163038	-3.15096e-10
22331862	chr8:22331862:A:G	7.42878e-06	-1.11157e-10	-1.282	4.58487e-05	-1.11157e-10	-1.27455
22332217	chr8:22332217:A:G	1.1955e-05	-1.11157e-10	-0.80621	7.34186e-05	-1.11157e-10	-0.80372
22332472	chr8:22332472:C:G	7.83306e-06	-1.11157e-10	-1.229	4.77815e-05	-1.11157e-10	-1.23326
22332726	chr8:22332726:A:G	7.94342e-06	-1.11157e-10	-1.21501	4.91404e-05	-1.11157e-10	-1.20522
22332887	chr8:22332887:G:A	1.57752e-05	-1.11157e-10	-0.528922	9.03709e-05	-1.11157e-10	-0.595976
22333139	chr8:22333139:T:C	1.12786e-05	-1.11157e-10	-0.864452	6.68946e-05	-1.11157e-10	-0.896779
22333314	chr8:22333314:G:A	3.40125e-05	0.492724	-0.253355	0.000428866	1.26014	-0.298899
22333540	chr8:22333540:A:G	7.84356e-06	-1.11157e-10	-1.22766	4.78496e-05	-1.11157e-10	-1.23184
22333600	chr8:22333600:G:A	7.6785e-06	-1.11157e-10	-1.24893	4.68744e-05	-1.11157e-10	-1.25243
22333648	chr8:22333648:T:C	1.20541e-05	-1.11157e-10	-0.797951	7.40086e-05	-1.11157e-10	-0.795716
22333990	chr8:22333990:G:C	8.06287e-06	-0.784101	-0.415987	4.66137e-05	-0.548998	-0.709006
22334335	chr8:22334335:C:T	9.52418e-06	-0.00460305	-1.02892	0.000114713	0.648679	-1.00614
22335179	chr8:22335179:A:G	1.79693e-06	-1.48937	-1.21191	1.03694e-05	-1.49318	-1.26786
22335259	chr8:22335259:C:T	1.31344e-05	-1.11157e-10	-0.712122	7.73305e-05	-1.11157e-10	-0.75181
22335292	chr8:22335292:C:G	1.69491e-05	0.615866	-1.07301	0.000226483	1.39142	-1.06864
22335325	chr8:22335325:T:G	8.42237e-06	-1.11157e-10	-1.15647	4.86209e-05	-1.11157e-10	-1.21584
22335334	chr8:22335334:A:G	3.80693e-06	-1.18814	-0.762395	2.72373e-05	-1.06179	-0.733517
22335802	chr8:22335802:A:G	7.4103e-06	-1.11157e-10	-1.28449	4.50895e-05	-1.11157e-10	-1.29125
22336255	chr8:22336255:T:C	7.79098e-06	-1.11157e-10	-1.23439	4.8045e-05	-1.11157e-10	-1.22776
22336424	chr8:22336424:G:A	1.64234e-05	0.646476	-1.13513	0.000220572	1.42757	-1.13125
22336974	chr8:22336974:A:G	3.60171e-05	0.296636	-3.15096e-10	0.00020037	0.200267	-3.15096e-10
22337943	chr8:22337943:T:A	1.6559e-05	0.706222	-1.18665	0.000225339	1.50039	-1.18268
22338172	chr8:22338172:C:T	2.12054e-05	-1.11157e-10	-0.233102	0.000126957	-1.11157e-10	-0.256046
22338225	chr8:22338225:G:A	1.56886e-05	-1.11157e-10	-0.534424	8.99344e-05	-1.11157e-10	-0.600818
22338811	chr8:22338811:G:A	1.61053e-05	-1.11157e-10	-0.508211	9.61056e-05	-1.11157e-10	-0.53445
22338915	chr8:22338915:C:G	9.14085e-06	-1.11157e-10	-1.0746	5.60272e-05	-1.11157e-10	-1.07406
22339026	chr8:22339026:A:G	9.19685e-06	-1.0685	-3.15096e-10	4.95338e-05	-1.19724	-3.15096e-10
22339034	chr8:22339034:A:G	1.16908e-05	0.137048	-0.965603	0.000144767	0.815134	-0.939904
22339380	chr8:22339380:C:T	7.87304e-06	-1.11157e-10	-1.22391	4.80511e-05	-1.11157e-10	-1.22763
22339416	chr8:22339416:G:C	7.33323e-06	-1.11157e-10	-1.29494	4.47902e-05	-1.11157e-10	-1.29791
22339581	chr8:22339581:C:G	6.95858e-06	-0.119441	-1.22794	2.30937e-05	-0.710028	-1.25031
22339599	chr8:22339599:C:T	1.12467e-05	0.0391809	-0.906466	0.000136911	0.699512	-0.88008
22339637	chr8:22339637:A:G	8.94395e-06	-1.11157e-10	-1.09638	5.48298e-05	-1.11157e-10	-1.09566
22339839	chr8:22339839:G:A	5.99601e-06	-0.203824	-1.29244	2.05815e-05	-0.775384	-1.30012
22340623	chr8:22340623:G:A	2.05695e-05	-1.11157e-10	-0.263549	0.000131354	-1.11157e-10	-0.221998
22340900	chr8:22340900:A:G	1.00147e-05	0.0180098	-1.00132	0.000120923	0.672243	-0.976989
22341377	chr8:22341377:C:T	1.22334e-05	-1.11157e-10	-0.783187	7.7819e-05	-1.11157e-10	-0.745512
22341429	chr8:22341429:C:T	9.75952e-06	-1.11157e-10	-1.00911	5.98896e-05	-1.11157e-10	-1.0074
22341832	chr8:22341832:A:G	8.0168e-06	-1.11157e-10	-1.20582	4.95927e-05	-1.11157e-10	-1.19606
22342157	chr8:22342157:C:CA	6.27459e-05	2.03175	-1.18001	0.000208534	1.45017	-1.20996
22342393	chr8:22342393:G:A	1.46107e-05	-1.11157e-10	-0.605607	8.40218e-05	-1.11157e-10	-0.668822
22342546	chr8:22342546:T:C	7.4796e-06	-1.11157e-10	-1.27518	4.59157e-05	-1.11157e-10	-1.27309
22342635	chr8:22342635:A:G	0.00018056	2.17793	-0.269225	0.000515903	1.60336	-0.457338
22342717	chr8:22342717:G:T	1.05112e-05	-1.11157e-10	-0.934914	6.16992e-05	-1.11157e-10	-0.977626
22342721	chr8:22342721:T:C	1.60746e-05	0.570633	-1.08075	0.000212974	1.33775	-1.07648
22343233	chr8:22343233:C:T	3.30346e-06	-1.00408	-1.08831	2.27531e-05	-0.802886	-1.17231
22343470	chr8:22343470:T:C	8.68246e-06	-0.000213764	-1.12584	2.75114e-05	-0.616242	-1.16906
22343487	chr8:22343487:A:G	8.68001e-06	-1.11157e-10	-1.12634	5.38977e-05	-1.11157e-10	-1.11281
22344206	chr8:22344206:T:C	0.000228096	2.18682	-0.0444125	0.000656678	1.61353	-0.226232
22344501	chr8:22344501:A:G	2.11464e-05	-0.235891	-3.15096e-10	0.000125994	-0.263663	-3.15096e-10
22345274	chr8:22345274:TTGTGTACCCAAGAAAATTGAAAACAC:T	1.76488e-05	0.68073	-1.09742	0.00023807	1.46591	-1.09324
22345300	chr8:22345300:C:T	6.82822e-05	1.3437	-0.407411	0.000178114	0.655114	-0.572591
22345320	chr8:22345320:T:C	1.84642e-05	-1.11157e-10	-0.371523	0.000104978	-1.11157e-10	-0.446146
22345490	chr8:22345490:A:G	1.15112e-05	-0.844038	-3.15096e-10	7.95624e-05	-0.723357	-3.15096e-10
22345671	chr8:22345671:T:A	3.93423e-06	-0.685405	-1.23224	1.54304e-05	-1.19404	-1.16953
22345921	chr8:22345921:A:G	3.04096e-06	-0.96298	-1.21221	1.32998e-05	-1.37052	-1.14163
22346034	chr8:22346034:T:A	9.19701e-06	-1.11157e-10	-1.06848	5.8236e-05	-1.11157e-10	-1.03539
22346568	chr8:22346568:T:G	9.56536e-06	-1.11157e-10	-1.02921	5.86269e-05	-1.11157e-10	-1.0287
22346793	chr8:22346793:G:T	5.15333e-06	-0.575632	-1.07208	1.85332e-05	-1.05073	-1.1296
22346831	chr8:22346831:G:T	1.90492e-05	0.795196	-1.13553	0.000261377	1.59787	-1.1318
22347269	chr8:22347269:G:A	7.05625e-05	1.77663	-0.807491	0.000227015	1.21932	-0.894204
22348088	chr8:22348088:G:A	1.13277e-05	-1.11157e-10	-0.860106	6.20484e-05	-1.11157e-10	-0.971983
22348125	chr8:22348125:A:C	7.87559e-06	-1.11157e-10	-1.22359	4.74848e-05	-1.11157e-10	-1.23949
22348525	chr8:22348525:G:A	4.3384e-05	1.36855	-0.885822	0.000143866	0.833974	-0.964986
22349118	chr8:22349118:T:C	1.4725e-05	0.650743	-1.24856	0.000199622	1.44257	-1.24605
22349423	chr8:22349423:A:G	7.28873e-06	-1.11157e-10	-1.30103	4.46987e-05	-1.11157e-10	-1.29995
22349857	chr8:22349857:T:C	1.49551e-05	0.588476	-1.17078	0.000198807	1.36114	-1.1687
22350018	chr8:22350018:G:A	2.04065e-05	-1.11157e-10	-0.271506	0.000130222	-1.11157e-10	-0.230655
22350098	chr8:22350098:A:C	5.87148e-06	-1.51725	-3.15096e-10	3.47678e-05	-1.55121	-3.15096e-10
22350572	chr8:22350572:C:T	1.74363e-05	-1.11157e-10	-0.428803	9.93075e-05	-1.11157e-10	-0.501676
22350582	chr8:22350582:A:G	5.54773e-06	-0.394236	-1.17973	1.91328e-05	-0.929562	-1.21893
22350886	chr8:22350886:G:A	2.27402e-06	-1.51782	-0.947985	1.42902e-05	-1.55877	-0.881554
22351079	chr8:22351079:T:A	6.01983e-06	-0.280107	-1.21219	2.02367e-05	-0.84684	-1.24556
22351146	chr8:22351146:G:A	6.87438e-06	-1.35956	-3.15096e-10	4.16915e-05	-1.3696	-3.15096e-10
22351160	chr8:22351160:T:A	7.96212e-06	-1.11157e-10	-1.21266	4.63684e-05	-1.11157e-10	-1.26328
22351608	chr8:22351608:G:A	5.5922e-06	-1.56598	-3.15096e-10	3.51308e-05	-1.54082	-3.15096e-10
22351739	chr8:22351739:A:G	9.33237e-06	-1.11157e-10	-1.05387	5.7222e-05	-1.11157e-10	-1.05296
22351804	chr8:22351804:G:T	1.08938e-05	-1.11157e-10	-0.899164	6.69083e-05	-1.11157e-10	-0.896576
22351806	chr8:22351806:T:G	7.50355e-06	-1.11157e-10	-1.27198	4.49409e-05	-1.11157e-10	-1.29455
22351829	chr8:22351829:G:A	1.80804e-05	0.608152	-1.00068	0.000241714	1.38402	-0.99616
22352383	chr8:22352383:G:A	1.10923e-05	-1.11157e-10	-0.881108	6.48277e-05	-1.11157e-10	-0.928165
22352603	chr8:22352603:A:G	1.67258e-05	0.633666	-1.10407	0.000224063	1.41225	-1.10022
22352721	chr8:22352721:A:G	5.55976e-06	-0.362814	-1.20899	1.91158e-05	-0.906388	-1.243
22353292	chr8:22353292:GT:G	1.63082e-05	0.657155	-1.15284	0.000218807	1.43775	-1.14946
22353916	chr8:22353916:T:G	8.06781e-06	-1.11157e-10	-1.19948	4.70797e-05	-1.11157e-10	-1.24806
22354073	chr8:22354073:G:A	7.44703e-06	-1.11157e-10	-1.27954	4.57167e-05	-1.11157e-10	-1.27743
22354243	chr8:22354243:T:A	4.81791e-06	-0.432372	-1.28265	1.72912e-05	-0.954169	-1.29553
22354430	chr8:22354430:C:CTAG	8.02908e-06	-1.11157e-10	-1.20429	4.90663e-05	-1.11157e-10	-1.20673
22354690	chr8:22354690:A:G	8.36492e-06	-1.11157e-10	-1.16331	5.13568e-05	-1.11157e-10	-1.1611
22355086	chr8:22355086:A:G	1.0481e-05	-0.0205968	-0.917199	0.000125917	0.626325	-0.890604
22355100	chr8:22355100:AC:A	1.11703e-05	-1.11157e-10	-0.874099	6.52595e-05	-1.11157e-10	-0.921526
22355104	chr8:22355104:A:C	1.51523e-05	-1.11157e-10	-0.569205	8.88454e-05	-1.11157e-10	-0.613
22355265	chr8:22355265:A:G	1.09862e-05	-1.11157e-10	-0.890721	6.42432e-05	-1.11157e-10	-0.937222
22355748	chr8:22355748:C:G	1.31595e-05	-1.11157e-10	-0.710215	7.75358e-05	-1.11157e-10	-0.749158
22355914	chr8:22355914:T:C	8.51741e-06	-1.11157e-10	-1.14525	5.21068e-05	-1.11157e-10	-1.1466
22356271	chr8:22356271:AT:A	1.40794e-05	-1.11157e-10	-0.642642	8.43973e-05	-1.11157e-10	-0.664363
22356394	chr8:22356394:G:A	7.60449e-06	-1.11157e-10	-1.25862	4.61727e-05	-1.11157e-10	-1.26751
22356851	chr8:22356851:G:C	1.11845e-05	-1.11157e-10	-0.872829	7.07368e-05	-1.11157e-10	-0.840933
22356995	chr8:22356995:T:C	2.04159e-06	-1.28245	-1.29118	1.46707e-05	-1.10989	-1.30415
22357156	chr8:22357156:A:G	8.6264e-06	-1.11157e-10	-1.13253	5.34916e-05	-1.11157e-10	-1.12037
22357178	chr8:22357178:A:G	1.02879e-05	-0.00531114	-0.951079	0.000123799	0.643591	-0.924833
22358627	chr8:22358627:A:G	1.69477e-05	-1.11157e-10	-0.457227	9.85547e-05	-1.11157e-10	-0.509287
22358804	chr8:22358804:C:CA	8.84306e-06	-1.11157e-10	-1.10772	5.40894e-05	-1.11157e-10	-1.10926
22358840	chr8:22358840:C:T	7.39225e-06	-1.11157e-10	-1.28693	4.5363e-05	-1.11157e-10	-1.2852
22359383	chr8:22359383:TAAAG:T	8.23166e-06	-1.11157e-10	-1.17937	5.05425e-05	-1.11157e-10	-1.17708
22359406	chr8:22359406:A:T	1.76709e-05	0.469118	-0.884554	0.000240036	1.25093	-0.870036
22359796	chr8:22359796:A:G	7.76713e-06	-1.11157e-10	-1.23746	4.70596e-05	-1.11157e-10	-1.24848
22359961	chr8:22359961:G:T	8.4513e-06	-1.11157e-10	-1.15304	5.09235e-05	-1.11157e-10	-1.16957
22360170	chr8:22360170:T:A	7.58578e-06	-1.11157e-10	-1.26108	4.65876e-05	-1.11157e-10	-1.25856
22361349	chr8:22361349:G:A	8.92503e-06	-1.11157e-10	-1.0985	5.37463e-05	-1.11157e-10	-1.11562
22361644	chr8:22361644:C:T	8.28304e-06	-1.11157e-10	-1.17315	5.01004e-05	-1.11157e-10	-1.18587
22361809	chr8:22361809:T:C	1.21636e-05	0.116663	-0.905575	0.000149859	0.787529	-0.877732
22362294	chr8:22362294:G:A	3.11633e-05	1.05016	-0.898278	0.000105477	0.549244	-0.990647
22362520	chr8:22362520:A:G	3.15116e-05	1.34485	-1.18186	0.000108147	0.806199	-1.22261
22362538	chr8:22362538:A:G	6.82736e-05	1.36578	-0.429616	0.00021347	0.831792	-0.568193
22362672	chr8:22362672:T:C	2.27491e-05	-0.162834	-3.15096e-10	0.000128325	-0.245331	-3.15096e-10
22363838	chr8:22363838:A:G	2.04619e-05	0.73205	-1.00085	0.00027908	1.52238	-0.990785
22364151	chr8:22364151:T:A	2.83732e-06	-1.10594	-1.13856	1.35824e-05	-1.4412	-1.04992
22364948	chr8:22364948:C:T	1.74422e-06	-1.55834	-1.17271	1.04336e-05	-1.52945	-1.22541
22364952	chr8:22364952:T:C	6.20913e-05	-1.11157e-10	0.841248	0.000357123	-1.11157e-10	0.778181
22365138	chr8:22365138:G:A	3.25528e-06	-1.20472	-0.902357	1.32216e-05	-1.44604	-1.072
22365273	chr8:22365273:C:T	7.61559e-06	-1.11157e-10	-1.25716	4.65351e-05	-1.11157e-10	-1.25969
22365925	chr8:22365925:T:C	1.22145e-05	-1.11157e-10	-0.784737	7.84821e-05	-1.11157e-10	-0.737028
22366240	chr8:22366240:A:G	8.76077e-06	-1.11157e-10	-1.11707	5.28293e-05	-1.11157e-10	-1.13283
22366281	chr8:22366281:C:T	8.1729e-06	-1.11157e-10	-1.18653	5.05133e-05	-1.11157e-10	-1.17766
22366819	chr8:22366819:A:C	5.3644e-05	-1.11157e-10	0.695011	0.000356875	-1.11157e-10	0.777489
22367274	chr8:22367274:C:T	7.68438e-06	-1.11157e-10	-1.24817	4.65116e-05	-1.11157e-10	-1.2602
22368568	chr8:22368568:A:G	1.6238e-06	-1.50265	-1.29994	9.36775e-06	-1.55893	-1.30369
22368682	chr8:22368682:G:A	1.53647e-06	-1.56626	-1.29161	9.29884e-06	-1.56603	-1.30398
22369256	chr8:22369256:T:G	5.41627e-06	-1.38425	-0.213701	3.22578e-05	-1.46676	-0.159377
22369505	chr8:22369505:C:T	7.78126e-06	-1.11157e-10	-1.23564	4.80033e-05	-1.11157e-10	-1.22863
22369668	chr8:22369668:G:A	9.87113e-06	-1.11157e-10	-0.997744	5.96121e-05	-1.11157e-10	-1.01204
22369808	chr8:22369808:G:A	7.31769e-06	-1.11157e-10	-1.29706	4.4708e-05	-1.11157e-10	-1.29975
22370009	chr8:22370009:T:C	2.42514e-06	-1.3557	-1.04577	1.34909e-05	-1.49091	-1.00697
22370302	chr8:22370302:A:G	7.53465e-06	-1.11157e-10	-1.26785	4.66696e-05	-1.11157e-10	-1.2568
22370498	chr8:22370498:G:T	8.94552e-06	-1.11157e-10	-1.09621	5.13685e-05	-1.11157e-10	-1.16087
22370644	chr8:22370644:G:T	2.73317e-05	-1.11157e-10	0.0206909	0.000156247	-1.11157e-10	-0.0484613
22370842	chr8:22370842:C:T	2.24766e-06	-1.17713	-1.30033	1.38929e-05	-1.17585	-1.29266
22371272	chr8:22371272:G:A	9.12873e-06	-1.11157e-10	-1.07593	5.45162e-05	-1.11157e-10	-1.1014
22371279	chr8:22371279:G:T	1.34681e-05	-1.11157e-10	-0.687037	7.01915e-05	-1.11157e-10	-0.84867
22371315	chr8:22371315:C:T	2.61229e-06	-1.04998	-1.27715	2.17717e-05	-0.736121	-1.28317
22371457	chr8:22371457:G:A	7.28649e-06	-1.11157e-10	-1.30134	4.45467e-05	-1.11157e-10	-1.30336
22371559	chr8:22371559:A:G	9.64571e-06	-1.11157e-10	-1.02084	6.06373e-05	-1.11157e-10	-0.994988
22371989	chr8:22371989:C:T	7.5337e-06	-1.11157e-10	-1.26797	4.63814e-05	-1.11157e-10	-1.263
22372234	chr8:22372234:A:G	1.57825e-06	-1.54966	-1.28138	9.58501e-06	-1.54657	-1.29313
22372985	chr8:22372985:C:T	9.03462e-06	-1.11157e-10	-1.08629	5.53853e-05	-1.11157e-10	-1.08558
22373629	chr8:22373629:T:C	2.15545e-06	-1.234	-1.28536	1.34095e-05	-1.23352	-1.27041
22373654	chr8:22373654:A:G	7.37932e-06	-1.11157e-10	-1.28868	4.51212e-05	-1.11157e-10	-1.29055
22373711	chr8:22373711:G:A	7.59521e-06	-1.11157e-10	-1.25984	4.73237e-05	-1.11157e-10	-1.24289
22373908	chr8:22373908:G:A	7.60969e-06	-1.11157e-10	-1.25794	4.74257e-05	-1.11157e-10	-1.24073
22373914	chr8:22373914:A:G	1.6042e-06	-1.56473	-1.25	1.03935e-05	-1.55137	-1.20735
22374481	chr8:22374481:C:T	2.9434e-05	0.0947919	-3.15096e-10	0.000127016	-0.255584	-3.15096e-10
22374589	chr8:22374589:AAGTGAGGT:A	4.0879e-06	-1.49182	-0.38751	2.71736e-05	-1.4209	-0.376753
22374653	chr8:22374653:C:T	8.05429e-06	-1.11157e-10	-1.20115	4.98434e-05	-1.11157e-10	-1.19101
22374811	chr8:22374811:A:G	7.49096e-06	-1.11157e-10	-1.27366	4.65318e-05	-1.11157e-10	-1.25976
22375261	chr8:22375261:G:A	1.54443e-06	-1.56636	-1.28634	9.30435e-06	-1.56637	-1.30304
22375336	chr8:22375336:G:A	1.02245e-05	-1.11157e-10	-0.962574	6.52212e-05	-1.11157e-10	-0.922113
22375548	chr8:22375548:C:G	7.66026e-06	-1.11157e-10	-1.25131	4.70119e-05	-1.11157e-10	-1.2495
22375782	chr8:22375782:C:A	1.98855e-05	-1.11157e-10	-0.297369	0.000121131	-1.11157e-10	-0.303026
22376213	chr8:22376213:A:C	1.66653e-06	-1.56619	-1.21042	1.11432e-05	-1.53605	-1.15302
22376276	chr8:22376276:A:G	1.78076e-05	-1.11157e-10	-0.407732	0.000109315	-1.11157e-10	-0.405665
22376779	chr8:22376779:G:C	2.14397e-05	-1.11157e-10	-0.222112	0.000131526	-1.11157e-10	-0.220696
22377169	chr8:22377169:G:A	7.28184e-06	-1.4979	0.195929	4.46222e-05	-1.54569	0.244023
22377450	chr8:22377450:A:G	1.66069e-06	-1.55922	-1.2209	1.03971e-05	-1.52536	-1.23301
22377504	chr8:22377504:T:G	3.09777e-06	-1.53234	-0.624338	1.55761e-05	-1.55963	-0.794528
22378104	chr8:22378104:T:C	1.885e-05	-1.11157e-10	-0.350845	0.000114311	-1.11157e-10	-0.360974
22378154	chr8:22378154:G:A	8.95133e-06	-1.11157e-10	-1.09556	5.43501e-05	-1.11157e-10	-1.10445
22378246	chr8:22378246:C:A	1.6043e-06	-1.51279	-1.30189	1.02787e-05	-1.47248	-1.29735
22378331	chr8:22378331:G:A	3.63666e-06	-1.52135	-0.474946	2.44606e-05	-1.42726	-0.475574
22378638	chr8:22378638:C:T	1.08001e-05	-0.907804	-3.15096e-10	6.00522e-05	-1.00468	-3.15096e-10
22378981	chr8:22378981:C:T	7.84868e-06	-1.22701	-3.15096e-10	4.30425e-05	-1.33771	-3.15096e-10
22379117	chr8:22379117:G:A	8.63399e-06	-1.11157e-10	-1.13165	5.46467e-05	-1.11157e-10	-1.09901
22379272	chr8:22379272:C:G	8.20803e-06	-1.11157e-10	-1.18225	5.17116e-05	-1.11157e-10	-1.15422
22379678	chr8:22379678:C:T	8.38446e-06	-1.11157e-10	-1.16098	5.29194e-05	-1.11157e-10	-1.13113
22380012	chr8:22380012:A:G	7.02746e-05	-1.11157e-10	0.965053	0.000423921	-1.11157e-10	0.94965
22380517	chr8:22380517:T:G	1.69137e-06	-1.56634	-1.19548	1.12128e-05	-1.54454	-1.1383
22380701	chr8:22380701:G:C	8.37427e-06	-1.11157e-10	-1.16219	5.25625e-05	-1.11157e-10	-1.13789
22381124	chr8:22381124:C:T	7.85534e-06	-1.11157e-10	-1.22616	4.89355e-05	-1.11157e-10	-1.20939
22381224	chr8:22381224:G:A	9.79752e-06	-1.11157e-10	-1.00523	6.36478e-05	-1.11157e-10	-0.946533
22381375	chr8:22381375:A:G	8.16831e-06	-1.11157e-10	-1.1871	4.94877e-05	-1.11157e-10	-1.19817
22381378	chr8:22381378:C:T	1.03435e-05	-1.11157e-10	-0.950998	6.33899e-05	-1.11157e-10	-0.950594
22382009	chr8:22382009:T:C	1.55635e-06	-1.55597	-1.28904	9.70017e-06	-1.56243	-1.26533
22382030	chr8:22382030:A:G	7.6862e-06	-1.11157e-10	-1.24793	4.77875e-05	-1.11157e-10	-1.23313
22382063	chr8:22382063:C:G	7.70435e-06	-1.11157e-10	-1.24557	4.78952e-05	-1.11157e-10	-1.23088
22382074	chr8:22382074:G:A	2.11658e-06	-1.52286	-1.01469	1.18365e-05	-1.52191	-1.1068
22382156	chr8:22382156:A:G	2.69343e-06	-1.00586	-1.29068	1.42819e-05	-1.15449	-1.28642
22382300	chr8:22382300:C:T	1.62416e-06	-1.54862	-1.25375	1.02123e-05	-1.56529	-1.21101
22382315	chr8:22382315:C:T	6.37186e-05	-1.11157e-10	0.867118	0.000384653	-1.11157e-10	0.852444
22382386	chr8:22382386:C:T	8.13641e-06	-1.11157e-10	-1.19101	5.08697e-05	-1.11157e-10	-1.17063
22382775	chr8:22382775:C:T	8.41597e-06	-1.11157e-10	-1.15723	5.28605e-05	-1.11157e-10	-1.13224
22382907	chr8:22382907:G:A	2.07998e-06	-1.26168	-1.29332	1.13544e-05	-1.37874	-1.29155
22382951	chr8:22382951:C:T	5.66537e-05	-1.11157e-10	0.7496	0.000342148	-1.11157e-10	0.735344
22383105	chr8:22383105:T:C	9.3738e-06	-1.11157e-10	-1.04944	5.81733e-05	-1.11157e-10	-1.03647
22383652	chr8:22383652:G:A	2.58244e-05	-0.0360389	-3.15096e-10	8.71589e-05	-0.632165	-3.15096e-10
22383679	chr8:22383679:G:T	7.72148e-06	-1.11157e-10	-1.24335	4.73845e-05	-1.11157e-10	-1.2416
22384423	chr8:22384423:C:T	9.0716e-06	-1.11157e-10	-1.08221	5.55965e-05	-1.11157e-10	-1.08178
22384495	chr8:22384495:C:T	9.10349e-06	-1.11157e-10	-1.0787	5.57833e-05	-1.11157e-10	-1.07842
22384590	chr8:22384590:A:T	5.62835e-06	-1.55954	-3.15096e-10	3.45834e-05	-1.55652	-3.15096e-10
22385006	chr8:22385006:C:T	1.57935e-06	-1.5292	-1.30114	9.68026e-06	-1.52944	-1.30037
22385812	chr8:22385812:T:C	2.3711e-06	-1.51571	-0.908299	1.40134e-05	-1.51058	-0.949305
22385978	chr8:22385978:T:C	1.8567e-06	-1.56422	-1.10434	1.23505e-05	-1.55259	-1.03361
22386141	chr8:22386141:T:C	2.00458e-06	-1.56249	-1.02943	1.34163e-05	-1.55614	-0.947295
22386175	chr8:22386175:C:T	8.74215e-06	-1.11157e-10	-1.1192	5.50662e-05	-1.11157e-10	-1.09136
22386479	chr8:22386479:C:T	2.25214e-06	-1.52666	-0.948815	1.244e-05	-1.5273	-1.05168
22386705	chr8:22386705:G:T	2.95428e-06	-1.56454	-0.639566	1.57703e-05	-1.54829	-0.793481
22386772	chr8:22386772:C:G	7.6599e-05	-1.11157e-10	1.05123	0.000461622	-1.11157e-10	1.03485
22387159	chr8:22387159:T:C	1.72913e-06	-1.56078	-1.17895	1.12317e-05	-1.55813	-1.12303
22387384	chr8:22387384:C:T	3.93515e-06	-1.54901	-0.368395	2.05072e-05	-1.54883	-0.53029
22387511	chr8:22387511:A:C	1.18339e-05	-1.11157e-10	-0.81639	7.70272e-05	-1.11157e-10	-0.75574
22387515	chr8:22387515:G:A	1.98994e-06	-1.43548	-1.16377	1.16156e-05	-1.4241	-1.22345
22388101	chr8:22388101:G:T	5.72726e-06	-1.54212	-3.15096e-10	3.58764e-05	-1.51982	-3.15096e-10
22388314	chr8:22388314:C:T	8.97886e-06	-1.11157e-10	-1.09248	5.65486e-05	-1.11157e-10	-1.0648
22388463	chr8:22388463:C:T	4.32104e-06	-0.557597	-1.26626	2.47474e-05	-0.629927	-1.26125
22388669	chr8:22388669:G:A	4.66389e-06	-0.70325	-1.04426	2.68944e-05	-0.798284	-1.0097
22388768	chr8:22388768:C:T	2.25677e-06	-1.1692	-1.30422	1.75496e-05	-0.930826	-1.30404
22389059	chr8:22389059:C:T	9.42703e-06	-1.11157e-10	-1.04378	5.88906e-05	-1.11157e-10	-1.02422
22389112	chr8:22389112:G:A	5.08183e-06	-0.431232	-1.23046	2.87105e-05	-0.520503	-1.22213
22389248	chr8:22389248:G:C	3.32592e-06	-1.56569	-0.519924	1.72093e-05	-1.55983	-0.694625
22389427	chr8:22389427:C:T	7.91571e-06	-1.11157e-10	-1.21851	4.93512e-05	-1.11157e-10	-1.20094
22389639	chr8:22389639:T:C	3.06914e-06	-1.56601	-0.599949	1.6131e-05	-1.55289	-0.766266
22390453	chr8:22390453:A:G	1.7497e-06	-1.45557	-1.27235	1.18955e-05	-1.32461	-1.29913
22390457	chr8:22390457:A:C	1.75765e-06	-1.49707	-1.22631	1.25859e-05	-1.38564	-1.18168
22390591	chr8:22390591:G:A	8.73547e-06	-1.11157e-10	-1.11997	5.49294e-05	-1.11157e-10	-1.09385
22390694	chr8:22390694:G:A	8.59711e-06	-1.11157e-10	-1.13593	5.40066e-05	-1.11157e-10	-1.11079
22390922	chr8:22390922:C:T	1.87682e-05	-1.11157e-10	-0.355193	0.00011375	-1.11157e-10	-0.365897
22390929	chr8:22390929:T:C	1.52934e-05	-1.11157e-10	-0.559935	9.2744e-05	-1.11157e-10	-0.570055
22390973	chr8:22390973:A:G	3.37929e-06	-0.771526	-1.29817	2.8575e-05	-0.446732	-1.30063
22391074	chr8:22391074:A:T	1.87956e-05	-1.11157e-10	-0.353734	0.000113915	-1.11157e-10	-0.364448
22391247	chr8:22391247:T:A	8.75361e-06	-1.11157e-10	-1.11789	5.50676e-05	-1.11157e-10	-1.09134
22391454	chr8:22391454:T:C	8.38506e-05	-1.11157e-10	1.14168	0.000506035	-1.11157e-10	1.12671
22391581	chr8:22391581:T:C	8.54667e-06	-1.11157e-10	-1.14182	5.36758e-05	-1.11157e-10	-1.11694
22391658	chr8:22391658:T:C	1.85209e-06	-1.45261	-1.21843	1.36441e-05	-1.31608	-1.17051
22391706	chr8:22391706:G:A	4.3813e-06	-0.807656	-1.00236	2.53614e-05	-0.902123	-0.964547
22391804	chr8:22391804:G:A	8.25852e-06	-1.11157e-10	-1.17611	5.17119e-05	-1.11157e-10	-1.15421
22391824	chr8:22391824:T:C	1.81567e-05	-1.11157e-10	-0.38832	0.000125997	-1.11157e-10	-0.263637
22392242	chr8:22392242:G:A	3.28366e-06	-1.2766	-0.8218	1.84805e-05	-1.2438	-0.93938
22392430	chr8:22392430:T:G	1.8811e-06	-1.4273	-1.2282	1.40088e-05	-1.27677	-1.18344
22392606	chr8:22392606:T:C	8.45311e-06	-1.11157e-10	-1.15282	5.3048e-05	-1.11157e-10	-1.1287
22392755	chr8:22392755:T:G	1.62134e-06	-1.53387	-1.27023	1.04258e-05	-1.4817	-1.27392
22392767	chr8:22392767:G:C	7.26546e-06	-1.11157e-10	-1.30423	4.45354e-05	-1.11157e-10	-1.30361
22392809	chr8:22392809:C:T	8.53108e-06	-1.11157e-10	-1.14364	5.31379e-05	-1.11157e-10	-1.12701
22392961	chr8:22392961:T:A	3.82704e-06	-0.714892	-1.23037	2.1678e-05	-0.801056	-1.22254
22393370	chr8:22393370:TAGG:T	4.2239e-06	-0.620098	-1.2265	2.45144e-05	-0.706802	-1.19384
22393374	chr8:22393374:T:TCTGA	4.15759e-06	-0.636347	-1.22608	2.41501e-05	-0.72226	-1.19335
22393936	chr8:22393936:G:A	4.75853e-06	-0.600986	-1.12643	2.72453e-05	-0.689883	-1.10513
22394196	chr8:22394196:G:A	4.23839e-06	-0.678405	-1.16477	2.43415e-05	-0.76208	-1.14564
22394294	chr8:22394294:T:C	1.6832e-06	-1.56248	-1.20418	1.13232e-05	-1.51982	-1.15322
22394355	chr8:22394355:C:T	5.88636e-06	-1.51472	-3.15096e-10	3.63308e-05	-1.50723	-3.15096e-10
22394397	chr8:22394397:A:G	7.65698e-06	-1.11157e-10	-1.25174	4.64428e-05	-1.11157e-10	-1.26168
22394610	chr8:22394610:T:C	3.13531e-06	-0.864005	-1.28063	1.92686e-05	-0.844524	-1.2969
22394772	chr8:22394772:A:G	4.46481e-06	-0.744324	-1.04681	2.58802e-05	-0.824597	-1.02182
22394797	chr8:22394797:C:A	1.81014e-06	-1.39089	-1.30306	1.16826e-05	-1.33898	-1.30281
22395026	chr8:22395026:T:C	5.81385e-06	-1.52712	-3.15096e-10	3.66333e-05	-1.49894	-3.15096e-10
22395091	chr8:22395091:C:G	8.92714e-06	-1.11157e-10	-1.09826	5.62166e-05	-1.11157e-10	-1.07069
22395373	chr8:22395373:T:G	5.73006e-06	-1.54163	-3.15096e-10	4.14367e-05	-1.37573	-3.15096e-10
22395472	chr8:22395472:C:T	2.21276e-06	-1.43887	-1.05425	1.2632e-05	-1.42703	-1.13664
22395734	chr8:22395734:C:T	9.4034e-06	-1.11157e-10	-1.04629	5.94382e-05	-1.11157e-10	-1.01496
22395972	chr8:22395972:G:A	1.69622e-06	-1.54735	-1.2116	9.92205e-06	-1.56214	-1.243
22396299	chr8:22396299:G:A	3.94856e-06	-0.878236	-1.03577	2.25849e-05	-0.853217	-1.1294
22396311	chr8:22396311:G:A	7.35508e-06	-0.242365	-1.0496	4.13993e-05	-0.340918	-1.03572
22396323	chr8:22396323:C:T	9.65099e-06	-0.67924	-0.341058	5.67894e-05	-0.761294	-0.299253
22396847	chr8:22396847:TG:T	5.25494e-05	-1.11157e-10	0.674395	0.000353332	-1.11157e-10	0.767509
22396986	chr8:22396986:C:T	2.73297e-06	-1.50023	-0.781736	1.74214e-05	-1.4157	-0.826496
22397003	chr8:22397003:TA:T	2.31191e-06	-1.19093	-1.25835	1.602e-05	-1.07585	-1.25022
22397360	chr8:22397360:C:T	1.88269e-05	-1.11157e-10	-0.352074	0.000121479	-1.11157e-10	-0.300156
22397439	chr8:22397439:G:A	3.90706e-06	-0.853651	-1.07092	2.24903e-05	-0.829031	-1.15778
22397586	chr8:22397586:T:A	7.26513e-06	-1.11157e-10	-1.30427	4.45214e-05	-1.11157e-10	-1.30393
22397590	chr8:22397590:A:C	1.43881e-05	-1.11157e-10	-0.620955	9.0794e-05	-1.11157e-10	-0.591305
22397853	chr8:22397853:G:A	5.44019e-06	-0.566356	-1.02719	3.13812e-05	-0.652503	-1.00119
22397875	chr8:22397875:T:C	8.84757e-06	-1.11157e-10	-1.10721	5.40797e-05	-1.11157e-10	-1.10944
22398333	chr8:22398333:A:G	1.03443e-05	-0.470003	-0.48092	5.93987e-05	-0.563935	-0.451691
22398346	chr8:22398346:C:T	3.69659e-06	-0.863365	-1.11658	2.87865e-05	-0.690015	-1.04998
22398477	chr8:22398477:G:T	1.55544e-06	-1.54589	-1.29971	1.03516e-05	-1.47776	-1.28499
22398494	chr8:22398494:A:G	1.74575e-05	-1.11157e-10	-0.42759	8.83432e-05	-1.11157e-10	-0.618668
22398509	chr8:22398509:T:TGGTGA	4.45991e-06	-1.46299	-0.329235	3.18087e-05	-1.31392	-0.326237
22398741	chr8:22398741:C:T	4.92494e-05	-1.11157e-10	0.60954	0.000296125	-1.11157e-10	0.590883
22399173	chr8:22399173:A:G	7.55368e-06	-1.11157e-10	-1.26532	4.59896e-05	-1.11157e-10	-1.27148
22399228	chr8:22399228:C:T	5.83854e-06	-1.52288	-3.15096e-10	3.68714e-05	-1.49246	-3.15096e-10
22399318	chr8:22399318:C:T	5.93e-05	-1.11157e-10	0.795252	0.000335727	-1.11157e-10	0.716401
22399499	chr8:22399499:G:A	1.81013e-06	-1.45064	-1.24332	1.26247e-05	-1.35184	-1.21241
22399789	chr8:22399789:T:C	2.35708e-06	-1.12567	-1.30427	1.25735e-05	-1.27184	-1.29647
22400008	chr8:22400008:G:A	1.03964e-05	-0.945901	-3.15096e-10	5.29682e-05	-1.13021	-3.15096e-10
22400089	chr8:22400089:CAG:C	7.68291e-06	-1.11157e-10	-1.24836	4.76827e-05	-1.11157e-10	-1.23533
22400805	chr8:22400805:G:A	5.28426e-05	-1.11157e-10	0.67996	0.000319002	-1.11157e-10	0.6653
22401318	chr8:22401318:TC:T	7.56367e-06	-1.11157e-10	-1.264	4.61294e-05	-1.11157e-10	-1.26845
22401328	chr8:22401328:G:C	7.8075e-06	-1.11157e-10	-1.23227	4.93299e-05	-1.11157e-10	-1.20137
22401358	chr8:22401358:T:C	2.03939e-06	-1.55638	-1.01832	1.19137e-05	-1.56613	-1.05608
22401462	chr8:22401462:A:G	2.09092e-06	-1.47647	-1.07328	1.11174e-05	-1.5274	-1.16399
22401634	chr8:22401634:A:G	1.79389e-06	-1.53781	-1.16516	1.24679e-05	-1.47658	-1.10016
22401902	chr8:22401902:G:A	6.23673e-06	-1.16399	-0.292913	2.81254e-05	-1.26366	-0.499569
22401969	chr8:22401969:A:T	1.15239e-05	-1.11157e-10	-0.842939	7.05263e-05	-1.11157e-10	-0.843913
22402120	chr8:22402120:G:A	3.15422e-06	-1.53194	-0.606671	1.82953e-05	-1.55642	-0.636835
22402507	chr8:22402507:C:T	7.39566e-06	-1.11157e-10	-1.28646	4.52771e-05	-1.11157e-10	-1.2871
22402642	chr8:22402642:G:A	6.13984e-06	-1.47256	-3.15096e-10	3.59641e-05	-1.51738	-3.15096e-10
22402750	chr8:22402750:T:C	1.73224e-06	-1.49862	-1.23932	1.21707e-05	-1.41031	-1.19056
22402785	chr8:22402785:AAT:A	2.41148e-06	-1.11939	-1.28772	1.57822e-05	-1.09898	-1.24204
22403215	chr8:22403215:A:T	7.4195e-06	-1.11157e-10	-1.28325	4.54166e-05	-1.11157e-10	-1.28402
22403578	chr8:22403578:C:T	2.00909e-06	-1.37698	-1.21269	1.48591e-05	-1.22243	-1.17886
22403656	chr8:22403656:T:C	1.91088e-06	-1.36916	-1.27064	1.38929e-05	-1.23637	-1.23215
22404061	chr8:22404061:T:A	1.63668e-06	-1.53514	-1.25955	1.04716e-05	-1.56523	-1.186
22404116	chr8:22404116:A:G	1.62768e-06	-1.4963	-1.3039	9.50901e-06	-1.54942	-1.29824
22404243	chr8:22404243:A:G	4.11696e-06	-0.797488	-1.07475	2.39976e-05	-0.895761	-1.02618
22404257	chr8:22404257:C:A	2.58765e-05	-0.0340215	-3.15096e-10	0.000113478	-0.368285	-3.15096e-10
22404328	chr8:22404328:G:A	1.62257e-06	-1.53279	-1.27056	1.02852e-05	-1.56473	-1.20446
22404358	chr8:22404358:C:T	1.71424e-06	-1.48788	-1.26051	1.06316e-05	-1.5479	-1.18816
22404585	chr8:22404585:A:G	1.79264e-06	-1.42809	-1.27558	1.2758e-05	-1.31354	-1.2402
22404626	chr8:22404626:C:T	2.29807e-05	-0.152705	-3.15096e-10	0.000102215	-0.472816	-3.15096e-10
22404629	chr8:22404629:G:A	1.61594e-06	-1.53631	-1.27113	1.02697e-05	-1.56545	-1.20526
22404670	chr8:22404670:G:C	1.60744e-06	-1.50854	-1.30418	9.47055e-06	-1.55515	-1.29656
22404715	chr8:22404715:AGCTGCT:A	1.61963e-06	-1.53975	-1.26541	1.03646e-05	-1.56596	-1.19554
22404808	chr8:22404808:T:C	1.79095e-06	-1.4102	-1.29442	1.26748e-05	-1.29019	-1.27009
22404866	chr8:22404866:C:T	3.88746e-06	-1.29312	-0.636478	2.24567e-05	-1.39356	-0.594748
22404905	chr8:22404905:A:G	2.10147e-06	-1.42239	-1.12233	1.6254e-05	-1.26898	-1.04258
22405117	chr8:22405117:G:A	1.60315e-06	-1.51124	-1.30414	9.49842e-06	-1.55631	-1.29246
22405141	chr8:22405141:A:T	2.20793e-06	-1.21511	-1.28019	1.43278e-05	-1.19243	-1.24527
22405284	chr8:22405284:G:A	8.50719e-06	-1.11157e-10	-1.14645	5.06185e-05	-1.11157e-10	-1.17558
22405315	chr8:22405315:T:C	1.6051e-06	-1.54295	-1.27123	1.02596e-05	-1.56627	-1.20542
22405327	chr8:22405327:A:G	1.62119e-06	-1.53981	-1.26438	1.03829e-05	-1.56598	-1.19376
22405346	chr8:22405346:C:G	8.71391e-06	-1.11157e-10	-1.12244	5.35042e-05	-1.11157e-10	-1.12014
22405416	chr8:22405416:G:A	7.28104e-06	-1.11157e-10	-1.30208	4.4555e-05	-1.11157e-10	-1.30317
22405580	chr8:22405580:C:T	6.55438e-06	-1.40722	-3.15096e-10	3.76076e-05	-1.47269	-3.15096e-10
22405659	chr8:22405659:T:C	1.62058e-06	-1.53215	-1.27242	1.02552e-05	-1.56461	-1.2075
22405662	chr8:22405662:A:AT	1.62694e-06	-1.53247	-1.26818	1.03295e-05	-1.56468	-1.20021
22405802	chr8:22405802:GT:G	6.53633e-06	-0.878252	-0.53173	3.92229e-05	-0.966813	-0.463824
22406058	chr8:22406058:G:A	8.2072e-06	-1.11157e-10	-1.18235	5.03699e-05	-1.11157e-10	-1.18051
22406153	chr8:22406153:A:G	1.5189e-06	-1.56637	-1.303	9.54052e-06	-1.54383	-1.30051
22406161	chr8:22406161:C:T	1.36453e-05	-1.11157e-10	-0.673963	9.1826e-05	-1.11157e-10	-0.580003
22406206	chr8:22406206:T:C	1.51752e-06	-1.56611	-1.30417	9.61803e-06	-1.53951	-1.29675
22406342	chr8:22406342:C:T	4.80527e-05	-1.11157e-10	0.58494	0.000288593	-1.11157e-10	0.565119
22406407	chr8:22406407:A:G	1.6069e-06	-1.55536	-1.25769	1.12249e-05	-1.49791	-1.18386
22406515	chr8:22406515:A:C	1.77192e-06	-1.42297	-1.29233	1.25139e-05	-1.30679	-1.26627
22406521	chr8:22406521:G:A	1.57521e-06	-1.55943	-1.27354	1.08141e-05	-1.50939	-1.20966
22406638	chr8:22406638:G:T	1.74184e-06	-1.44143	-1.29098	1.22306e-05	-1.33205	-1.26391
22406788	chr8:22406788:G:A	8.19921e-06	-1.11157e-10	-1.18332	5.22357e-05	-1.11157e-10	-1.14413
22406803	chr8:22406803:A:G	1.78682e-06	-1.42967	-1.27724	1.20671e-05	-1.31013	-1.29928
22406904	chr8:22406904:G:C	1.76022e-06	-1.42465	-1.29726	1.23771e-05	-1.30849	-1.27556
22406913	chr8:22406913:A:G	1.76864e-06	-1.42164	-1.2955	1.24701e-05	-1.30448	-1.27208
22407048	chr8:22407048:G:A	1.82522e-06	-1.39531	-1.29035	1.3026e-05	-1.27021	-1.26274
22407072	chr8:22407072:T:C	1.8275e-06	-1.3882	-1.29621	1.30157e-05	-1.26029	-1.27345
22407435	chr8:22407435:G:A	2.82577e-06	-1.12706	-1.12152	1.84429e-05	-0.964298	-1.22092
22408023	chr8:22408023:T:C	7.28637e-06	-1.11157e-10	-1.30135	4.45786e-05	-1.11157e-10	-1.30264
22408305	chr8:22408305:T:C	9.21028e-06	-1.11157e-10	-1.06704	5.6895e-05	-1.11157e-10	-1.05869
22408569	chr8:22408569:T:G	7.50653e-06	-1.11157e-10	-1.27159	4.69805e-05	-1.11157e-10	-1.25017
22408622	chr8:22408622:G:A	1.65862e-06	-1.47727	-1.3041	1.0679e-05	-1.43207	-1.29955
22408639	chr8:22408639:C:T	7.89513e-06	-1.11157e-10	-1.22111	4.96133e-05	-1.11157e-10	-1.19564
22408749	chr8:22408749:A:G	3.40679e-06	-0.831333	-1.23025	1.99925e-05	-0.905724	-1.19882
22408767	chr8:22408767:T:C	1.74604e-06	-1.45235	-1.27765	1.15678e-05	-1.40051	-1.25117
22408779	chr8:22408779:C:T	1.73083e-06	-1.45667	-1.28209	1.1432e-05	-1.40588	-1.2576
22408912	chr8:22408912:T:C	1.81954e-06	-1.40814	-1.28064	1.22179e-05	-1.34218	-1.25481
22409017	chr8:22409017:C:T	1.72863e-06	-1.45313	-1.2869	1.13959e-05	-1.40203	-1.26461
22409300	chr8:22409300:C:T	3.03546e-06	-0.97123	-1.20576	1.60648e-05	-1.07471	-1.24856
22409307	chr8:22409307:C:T	7.38175e-06	-1.11157e-10	-1.28835	4.55182e-05	-1.11157e-10	-1.28179
22409353	chr8:22409353:G:A	1.74828e-06	-1.44353	-1.2852	1.15551e-05	-1.39064	-1.26213
22409386	chr8:22409386:TG:T	2.08358e-06	-1.33273	-1.22054	1.28071e-05	-1.29158	-1.25832
22409462	chr8:22409462:A:C	7.54743e-06	-1.11157e-10	-1.26615	4.70982e-05	-1.11157e-10	-1.24766
22409654	chr8:22409654:T:C	7.30015e-06	-1.11157e-10	-1.29946	4.46451e-05	-1.11157e-10	-1.30115
22409657	chr8:22409657:T:C	2.29412e-06	-1.38559	-1.07142	1.81873e-05	-1.21591	-0.983264
22409686	chr8:22409686:T:G	2.27183e-06	-1.22693	-1.23985	1.37524e-05	-1.20283	-1.27585
22409872	chr8:22409872:A:G	2.27194e-06	-1.23459	-1.23213	1.37105e-05	-1.21139	-1.27035
22409953	chr8:22409953:C:T	7.5407e-06	-1.11157e-10	-1.26704	4.70416e-05	-1.11157e-10	-1.24887
22410371	chr8:22410371:C:T	7.27683e-06	-1.11157e-10	-1.30266	4.45375e-05	-1.11157e-10	-1.30357
22410499	chr8:22410499:A:ATAAG	1.56345e-06	-1.53769	-1.30278	9.38299e-06	-1.5632	-1.2978
22410839	chr8:22410839:T:C	6.73101e-06	-1.38063	-3.15096e-10	4.54334e-05	-1.28365	-3.15096e-10
22410930	chr8:22410930:A:G	7.27317e-06	-1.11157e-10	-1.30317	4.46495e-05	-1.11157e-10	-1.30105
22410954	chr8:22410954:A:G	7.41007e-06	-1.11157e-10	-1.28452	4.58781e-05	-1.11157e-10	-1.27391
22411416	chr8:22411416:T:A	2.25324e-06	-1.31641	-1.15858	1.31106e-05	-1.31055	-1.21593
22411449	chr8:22411449:C:T	7.30281e-06	-1.11157e-10	-1.2991	4.4756e-05	-1.11157e-10	-1.29867
22411529	chr8:22411529:C:T	1.80163e-06	-1.39443	-1.30424	1.11855e-05	-1.39405	-1.29123
22411670	chr8:22411670:T:C	1.5328e-06	-1.55737	-1.30289	9.36239e-06	-1.56304	-1.30016
22411724	chr8:22411724:G:A	5.95048e-06	-1.50389	-3.15096e-10	3.49333e-05	-1.54646	-3.15096e-10
22411941	chr8:22411941:T:G	5.80799e-06	-1.52812	-3.15096e-10	3.92201e-05	-1.43071	-3.15096e-10
22412419	chr8:22412419:C:G	7.9098e-06	-1.11157e-10	-1.21926	4.92896e-05	-1.11157e-10	-1.20218
22412611	chr8:22412611:G:A	2.7418e-05	0.0238416	-3.15096e-10	0.000118868	-0.321881	-3.15096e-10
22412718	chr8:22412718:T:C	1.00223e-05	-1.11157e-10	-0.982541	6.49411e-05	-1.11157e-10	-0.926418
22412777	chr8:22412777:A:G	1.93998e-06	-1.45289	-1.17179	1.48207e-05	-1.32794	-1.07593
22413139	chr8:22413139:C:A	2.61507e-06	-1.02741	-1.29866	1.47951e-05	-1.11076	-1.29484
22413161	chr8:22413161:A:T	1.6474e-05	-1.11157e-10	-0.485573	0.000114935	-1.11157e-10	-0.355534
22413284	chr8:22413284:C:T	2.54832e-06	-1.05269	-1.29923	1.43914e-05	-1.13132	-1.30195
22413720	chr8:22413720:C:T	7.29658e-06	-1.11157e-10	-1.29995	4.45152e-05	-1.11157e-10	-1.30407
22414110	chr8:22414110:C:G	8.04887e-06	-1.11157e-10	-1.20183	5.02249e-05	-1.11157e-10	-1.18339
22414654	chr8:22414654:C:T	8.3438e-06	-1.11157e-10	-1.16584	5.22208e-05	-1.11157e-10	-1.14442
22414848	chr8:22414848:T:C	7.53044e-06	-1.11157e-10	-1.2684	4.59354e-05	-1.11157e-10	-1.27266
22415239	chr8:22415239:G:C	9.8632e-06	-1.11157e-10	-0.998547	6.20643e-05	-1.11157e-10	-0.971728
22415492	chr8:22415492:C:T	2.07812e-06	-1.49632	-1.05957	1.44186e-05	-1.37967	-1.05171
22415559	chr8:22415559:G:A	3.38117e-05	-1.11157e-10	0.233448	0.000204235	-1.11157e-10	0.219374
22415965	chr8:22415965:G:C	6.27326e-06	-1.45106	-3.15096e-10	3.80465e-05	-1.46109	-3.15096e-10
22416174	chr8:22416174:T:C	1.97154e-06	-1.54876	-1.05978	1.05401e-05	-1.56546	-1.17925
22416316	chr8:22416316:T:C	3.50906e-06	-0.852996	-1.17901	3.43426e-05	-0.487451	-1.07606
22416447	chr8:22416447:C:T	7.27663e-06	-1.11157e-10	-1.30269	4.45286e-05	-1.11157e-10	-1.30377
22416609	chr8:22416609:G:T	7.85904e-06	-1.22569	-3.15096e-10	4.79691e-05	-1.22934	-3.15096e-10
22416752	chr8:22416752:C:T	1.5239e-05	-0.563498	-3.15096e-10	9.08438e-05	-0.590757	-3.15096e-10
22417480	chr8:22417480:C:T	7.69252e-06	-1.11157e-10	-1.24711	4.80532e-05	-1.11157e-10	-1.22759
22417595	chr8:22417595:A:G	1.69346e-06	-1.46944	-1.29115	1.21034e-05	-1.30216	-1.30425
22418738	chr8:22418738:A:G	2.17618e-06	-1.34538	-1.16441	1.48593e-05	-1.26867	-1.13261
22418880	chr8:22418880:T:C	2.34091e-06	-1.3502	-1.08662	1.60963e-05	-1.27472	-1.04659
22418882	chr8:22418882:A:G	6.87928e-06	-1.35884	-3.15096e-10	4.45488e-05	-1.30331	-3.15096e-10
22418906	chr8:22418906:A:C	3.70951e-05	-1.11157e-10	0.326127	0.00022222	-1.11157e-10	0.303768
22419300	chr8:22419300:C:G	1.11782e-05	-1.11157e-10	-0.87339	7.11215e-05	-1.11157e-10	-0.835508
22419341	chr8:22419341:G:A	1.89459e-06	-1.48445	-1.16391	1.2587e-05	-1.42331	-1.14393
22420389	chr8:22420389:A:G	1.49218e-05	-1.11157e-10	-0.584532	9.44103e-05	-1.11157e-10	-0.552247
22420817	chr8:22420817:C:T	4.2205e-05	-1.11157e-10	0.455181	0.000253593	-1.11157e-10	0.435833
22420837	chr8:22420837:T:C	1.52657e-06	-1.5628	-1.30153	9.8321e-06	-1.5142	-1.30005
22421292	chr8:22421292:C:T	1.291e-05	-1.11157e-10	-0.729359	8.1945e-05	-1.11157e-10	-0.693849
22421745	chr8:22421745:T:C	1.40363e-05	-1.11157e-10	-0.645709	9.65875e-05	-1.11157e-10	-0.529449
22421885	chr8:22421885:T:C	5.08036e-06	-1.09279	-0.569185	2.99405e-05	-1.15458	-0.546101
22422180	chr8:22422180:C:T	7.55075e-06	-1.11157e-10	-1.26571	4.71401e-05	-1.11157e-10	-1.24677
22422285	chr8:22422285:A:G	8.44552e-06	-1.11157e-10	-1.15372	5.17229e-05	-1.11157e-10	-1.154
22422303	chr8:22422303:A:G	3.7694e-06	-1.24608	-0.714366	2.24362e-05	-1.29535	-0.693877
22422350	chr8:22422350:A:C	2.2359e-06	-1.45928	-1.02343	1.4224e-05	-1.40027	-1.0447
22422912	chr8:22422912:C:T	2.04497e-05	-1.11157e-10	-0.269391	0.000123374	-1.11157e-10	-0.284679
22423212	chr8:22423212:C:T	6.45143e-05	-1.11157e-10	0.879529	0.000489253	-1.11157e-10	1.09298
22423292	chr8:22423292:T:C	2.00232e-06	-1.37253	-1.22052	1.36627e-05	-1.22242	-1.2628
22423374	chr8:22423374:T:C	1.63257e-06	-1.49338	-1.30382	1.05303e-05	-1.44197	-1.30367
22423882	chr8:22423882:A:C	2.81738e-06	-1.2414	-1.01015	1.66432e-05	-1.29017	-0.997727
22423950	chr8:22423950:C:T	3.33583e-06	-0.784543	-1.29809	1.69991e-05	-0.962557	-1.30418
22424128	chr8:22424128:G:A	9.08479e-06	-1.11157e-10	-1.08076	5.44319e-05	-1.11157e-10	-1.10295
22424488	chr8:22424488:T:C	7.83158e-06	-1.11157e-10	-1.22919	4.73228e-05	-1.11157e-10	-1.24291
22424677	chr8:22424677:G:C	2.1375e-06	-1.22693	-1.30079	1.60379e-05	-1.02487	-1.30007
22424903	chr8:22424903:T:C	2.28734e-06	-1.20339	-1.25657	1.65928e-05	-0.997866	-1.29306
22424997	chr8:22424997:C:T	7.97927e-06	-1.11157e-10	-1.21051	4.83674e-05	-1.11157e-10	-1.22107
22425185	chr8:22425185:AAAT:A	3.49964e-05	-1.11157e-10	0.267888	0.000210171	-1.11157e-10	0.248025
22425219	chr8:22425219:A:G	2.37265e-06	-1.20273	-1.22062	1.9024e-05	-0.998888	-1.15531
22425235	chr8:22425235:A:G	2.50001e-06	-1.44665	-0.92441	1.71176e-05	-1.38618	-0.873616
22425467	chr8:22425467:A:G	2.11806e-06	-1.52927	-1.00759	1.44546e-05	-1.43414	-0.994747
22425476	chr8:22425476:C:T	7.70335e-06	-1.11157e-10	-1.2457	4.80656e-05	-1.11157e-10	-1.22733
22425793	chr8:22425793:G:GGTA	2.49197e-06	-1.46951	-0.904774	1.69841e-05	-1.4146	-0.853015
22426001	chr8:22426001:C:T	1.82433e-06	-1.4913	-1.19484	1.21761e-05	-1.44371	-1.15671
22426282	chr8:22426282:A:G	7.286e-06	-1.11157e-10	-1.3014	4.45094e-05	-1.11157e-10	-1.3042
22426476	chr8:22426476:A:G	2.84224e-06	-1.48516	-0.757609	1.96645e-05	-1.43496	-0.686125
22426489	chr8:22426489:A:G	1.83164e-06	-1.52432	-1.15783	1.36262e-05	-1.43388	-1.05402
22426635	chr8:22426635:AG:A	8.54294e-06	-1.11157e-10	-1.14225	5.12061e-05	-1.11157e-10	-1.16404
22426694	chr8:22426694:T:C	7.53682e-06	-1.11157e-10	-1.26756	4.73148e-05	-1.11157e-10	-1.24308
22426704	chr8:22426704:G:A	3.54155e-06	-1.46977	-0.553023	2.49575e-05	-1.41473	-0.467999
22427090	chr8:22427090:T:C	2.06065e-06	-1.28509	-1.27925	1.48534e-05	-1.09856	-1.30311
22427149	chr8:22427149:G:A	5.59485e-06	-1.56551	-3.15096e-10	3.45002e-05	-1.55893	-3.15096e-10
22427337	chr8:22427337:T:C	8.9301e-06	-1.11157e-10	-1.09793	5.40837e-05	-1.11157e-10	-1.10937
22427515	chr8:22427515:A:G	1.79487e-05	-1.11157e-10	-0.399838	0.000127485	-1.11157e-10	-0.251899
22427659	chr8:22427659:A:G	1.31294e-05	-1.11157e-10	-0.712501	8.28769e-05	-1.11157e-10	-0.682542
22427853	chr8:22427853:C:A	1.6393e-06	-1.56397	-1.22912	1.09521e-05	-1.55706	-1.14931
22427904	chr8:22427904:C:T	7.6243e-06	-1.11157e-10	-1.25602	4.62238e-05	-1.11157e-10	-1.2664
22427977	chr8:22427977:A:G	2.0702e-06	-1.2741	-1.28561	1.50602e-05	-1.08369	-1.30415
22427994	chr8:22427994:G:A	1.73811e-06	-1.44031	-1.29425	1.14042e-05	-1.37384	-1.29207
22428083	chr8:22428083:G:A	1.78633e-06	-1.41386	-1.29333	1.32436e-05	-1.23373	-1.28265
22428400	chr8:22428400:T:G	5.81637e-06	-1.52668	-3.15096e-10	3.54123e-05	-1.53284	-3.15096e-10
22428535	chr8:22428535:C:T	9.31495e-06	-1.11157e-10	-1.05574	5.34538e-05	-1.11157e-10	-1.12108
22428665	chr8:22428665:T:A	7.32918e-06	-1.11157e-10	-1.29549	4.46527e-05	-1.11157e-10	-1.30098
22428691	chr8:22428691:C:T	4.51934e-05	-1.11157e-10	0.523593	0.000271366	-1.11157e-10	0.503571
22429298	chr8:22429298:C:G	8.90778e-06	-1.11157e-10	-1.10043	5.75295e-05	-1.11157e-10	-1.0476
22429481	chr8:22429481:G:T	2.20532e-06	-1.19223	-1.30425	1.47085e-05	-1.1072	-1.30427
22429846	chr8:22429846:G:A	1.49711e-05	-1.11157e-10	-0.581234	9.59241e-05	-1.11157e-10	-0.536341
22430088	chr8:22430088:G:C	9.75712e-06	-1.11157e-10	-1.00936	6.05624e-05	-1.11157e-10	-0.996224
22430212	chr8:22430212:CACCT:C	2.3755e-06	-1.22436	-1.19779	1.57164e-05	-1.14433	-1.20086
22430498	chr8:22430498:G:A	9.66139e-06	-1.11157e-10	-1.01922	5.75051e-05	-1.11157e-10	-1.04802
22430712	chr8:22430712:G:A	7.30641e-06	-1.11157e-10	-1.29861	4.46926e-05	-1.11157e-10	-1.30009
22430729	chr8:22430729:G:C	2.35005e-06	-1.21612	-1.2168	1.55854e-05	-1.13372	-1.21985
22430829	chr8:22430829:T:C	2.42869e-06	-1.14483	-1.25517	1.62708e-05	-1.05557	-1.25496
22431042	chr8:22431042:C:T	7.59491e-06	-1.11157e-10	-1.25988	4.71398e-05	-1.11157e-10	-1.24678
22431043	chr8:22431043:A:G	2.59347e-06	-1.14561	-1.18875	1.74387e-05	-1.05315	-1.18806
22431049	chr8:22431049:G:A	2.45513e-06	-1.16826	-1.22091	1.63713e-05	-1.08054	-1.22383
22431124	chr8:22431124:A:C	2.51154e-06	-1.13258	-1.23388	1.68067e-05	-1.04164	-1.23649
22431265	chr8:22431265:A:G	2.45741e-06	-1.1491	-1.23916	1.64178e-05	-1.05976	-1.24177
22431276	chr8:22431276:C:T	2.45201e-06	-1.15406	-1.23639	1.63759e-05	-1.06503	-1.23906
22431376	chr8:22431376:A:C	2.40159e-06	-1.16284	-1.24838	1.60187e-05	-1.07532	-1.25082
22431482	chr8:22431482:A:G	2.49066e-06	-1.13098	-1.24383	1.66723e-05	-1.03971	-1.24644
22431580	chr8:22431580:T:C	2.38695e-06	-1.1739	-1.24344	1.59105e-05	-1.08687	-1.24606
22431613	chr8:22431613:A:G	2.59992e-06	-1.03213	-1.29975	1.75047e-05	-0.936126	-1.3013
22431653	chr8:22431653:G:A	2.45796e-06	-1.14323	-1.24479	1.64347e-05	-1.05326	-1.24724
22431775	chr8:22431775:G:A	2.46733e-06	-1.14042	-1.2438	1.65049e-05	-1.0501	-1.24614
22432057	chr8:22432057:A:T	9.60056e-06	-1.11157e-10	-1.02554	5.95778e-05	-1.11157e-10	-1.01261
22432069	chr8:22432069:G:C	1.9218e-06	-1.40568	-1.22842	1.22781e-05	-1.36118	-1.23089
22432219	chr8:22432219:C:T	7.87866e-06	-1.11157e-10	-1.2232	4.82669e-05	-1.11157e-10	-1.22315
22432455	chr8:22432455:T:C	5.59405e-06	-1.56565	-3.15096e-10	3.55198e-05	-1.52981	-3.15096e-10
22432817	chr8:22432817:TG:T	6.08157e-06	-1.48209	-3.15096e-10	3.86593e-05	-1.44511	-3.15096e-10
22433061	chr8:22433061:C:T	9.22822e-06	-1.11157e-10	-1.06509	5.71523e-05	-1.11157e-10	-1.05418
22434051	chr8:22434051:T:C	8.64045e-06	-1.11157e-10	-1.1309	4.97448e-05	-1.11157e-10	-1.19299
22434500	chr8:22434500:A:C	1.54961e-06	-1.55863	-1.29072	9.34401e-06	-1.56108	-1.30409
22434594	chr8:22434594:T:G	4.39154e-05	-1.11157e-10	0.494907	0.000328956	-1.11157e-10	0.696026
22434789	chr8:22434789:T:C	5.71864e-06	-1.54363	-3.15096e-10	3.42779e-05	-1.5654	-3.15096e-10
22435217	chr8:22435217:C:T	8.09898e-06	0.0608553	-1.25648	2.18878e-05	-0.868831	-1.14514
22435224	chr8:22435224:T:A	1.30561e-05	-1.11157e-10	-0.718106	7.74554e-05	-1.11157e-10	-0.750196
22435268	chr8:22435268:G:A	7.28002e-06	-1.11157e-10	-1.30222	4.45481e-05	-1.11157e-10	-1.30333
22435793	chr8:22435793:C:T	1.95704e-06	-1.56283	-1.05309	1.09358e-05	-1.56634	-1.14152
22436223	chr8:22436223:CT:C	2.18614e-06	-1.52709	-0.978136	1.15862e-05	-1.56447	-1.08561
22436295	chr8:22436295:C:T	8.44105e-06	-1.11157e-10	-1.15425	5.01737e-05	-1.11157e-10	-1.18441
22436686	chr8:22436686:T:C	1.50003e-05	-1.11157e-10	-0.579287	9.53818e-05	-1.11157e-10	-0.542011
22437052	chr8:22437052:AAAGAAAAAGAAAAG:A	1.30394e-05	-1.11157e-10	-0.719381	8.32602e-05	-1.11157e-10	-0.677927
22437323	chr8:22437323:G:T	2.52492e-06	-1.05851	-1.30263	1.68521e-05	-0.973029	-1.30239
22437443	chr8:22437443:G:A	7.27927e-06	-1.11157e-10	-1.30233	4.47984e-05	-1.11157e-10	-1.29773
22437609	chr8:22437609:A:G	1.3559e-05	-1.11157e-10	-0.680308	8.66504e-05	-1.11157e-10	-0.638016
22437715	chr8:22437715:T:C	1.6836e-06	-1.46537	-1.30106	9.55476e-06	-1.53954	-1.30332
22438258	chr8:22438258:G:A	1.80879e-06	-1.44886	-1.24584	9.87968e-06	-1.53065	-1.27877
22438911	chr8:22438911:TC:T	8.67882e-06	-1.11157e-10	-1.12647	5.19538e-05	-1.11157e-10	-1.14954
22438933	chr8:22438933:G:A	1.27513e-05	-1.11157e-10	-0.741722	7.78831e-05	-1.11157e-10	-0.744689
22439566	chr8:22439566:C:T	8.22772e-05	-1.11157e-10	1.12274	0.000637838	-1.11157e-10	1.35819
22440108	chr8:22440108:A:G	0.000105715	-1.11157e-10	1.37339	0.000829821	-1.11157e-10	1.62131
22440685	chr8:22440685:G:C	2.48948e-05	-1.11157e-10	-0.0726994	0.00016165	-1.11157e-10	-0.0144626
22440981	chr8:22440981:G:A	1.84627e-06	-1.50216	-1.17203	1.01673e-05	-1.5562	-1.22452
22441213	chr8:22441213:T:G	1.84234e-06	-1.49167	-1.18465	1.01135e-05	-1.5519	-1.23413
22441708	chr8:22441708:T:A	2.03181e-06	-1.44657	-1.13187	1.0778e-05	-1.52949	-1.19289
22442550	chr8:22442550:T:G	5.70943e-06	-1.54524	-3.15096e-10	3.42511e-05	-1.56618	-3.15096e-10
22443062	chr8:22443062:G:A	8.15988e-06	-1.11157e-10	-1.18813	4.84032e-05	-1.11157e-10	-1.22033
22443089	chr8:22443089:C:T	7.28478e-06	-1.11157e-10	-1.30157	4.48173e-05	-1.11157e-10	-1.2973
22443283	chr8:22443283:A:G	1.98206e-06	-1.47321	-1.13001	1.04447e-05	-1.55393	-1.19988
22443610	chr8:22443610:A:G	2.19552e-06	-1.47541	-1.02553	1.1197e-05	-1.55491	-1.12934
22443882	chr8:22443882:T:A	5.69562e-06	-1.54766	-3.15096e-10	3.42638e-05	-1.56581	-3.15096e-10
22444058	chr8:22444058:T:G	1.53604e-06	-1.56171	-1.29644	9.875e-06	-1.51306	-1.29683
22444267	chr8:22444267:A:G	2.39698e-06	-1.48401	-0.929137	1.23963e-05	-1.54183	-1.04067
22444449	chr8:22444449:A:T	2.26269e-06	-1.49367	-0.977136	1.15659e-05	-1.56075	-1.09109
22444695	chr8:22444695:T:C	1.02758e-05	-1.11157e-10	-0.957569	5.80456e-05	-1.11157e-10	-1.03867
22445349	chr8:22445349:A:G	1.95339e-05	-1.11157e-10	-0.315209	0.000117716	-1.11157e-10	-0.331623
22445573	chr8:22445573:C:T	9.03099e-06	-0.142739	-0.943956	7.80758e-05	0.110987	-0.853205
22445926	chr8:22445926:A:G	6.43347e-06	-1.08904	-0.336802	3.41166e-05	-1.21511	-0.355002
22446271	chr8:22446271:TC:T	2.0019e-06	-1.46177	-1.13149	1.04718e-05	-1.54971	-1.2015
22446278	chr8:22446278:G:C	1.97912e-06	-1.46519	-1.13951	1.03932e-05	-1.55105	-1.2077
22446653	chr8:22446653:A:G	0.000232497	-1.11157e-10	2.16152	0.00193384	-1.11157e-10	2.46736
22446660	chr8:22446660:A:G	1.88908e-06	-1.56342	-1.08784	1.19652e-05	-1.56546	-1.05243
22447005	chr8:22447005:G:A	8.14801e-06	-1.11157e-10	-1.18958	4.90268e-05	-1.11157e-10	-1.20753
22447216	chr8:22447216:GT:G	3.47831e-06	-1.56239	-0.47842	2.08097e-05	-1.55868	-0.505803
22447260	chr8:22447260:A:G	8.94526e-06	-1.11157e-10	-1.09623	5.48508e-05	-1.11157e-10	-1.09528
22447504	chr8:22447504:G:A	2.57161e-06	-1.52808	-0.81475	1.49116e-05	-1.56534	-0.832416
22447988	chr8:22447988:T:C	2.04877e-06	-1.48938	-1.08074	1.06704e-05	-1.55964	-1.17278
22448058	chr8:22448058:C:T	9.27013e-06	-1.11157e-10	-1.06056	5.3075e-05	-1.11157e-10	-1.12819
22448217	chr8:22448217:G:A	9.16579e-06	-1.11157e-10	-1.07188	6.07037e-05	-1.11157e-10	-0.993894
22448474	chr8:22448474:G:A	8.67675e-06	-1.11157e-10	-1.12671	5.18243e-05	-1.11157e-10	-1.15204
22448505	chr8:22448505:G:A	9.13284e-06	-1.11157e-10	-1.07548	5.23898e-05	-1.11157e-10	-1.14119
22448539	chr8:22448539:T:C	1.92833e-06	-1.48266	-1.14804	1.02619e-05	-1.55738	-1.21407
22449812	chr8:22449812:T:A	2.00614e-06	-1.32837	-1.26278	1.07828e-05	-1.51953	-1.20241
22449813	chr8:22449813:C:T	2.05596e-06	-1.30478	-1.26183	1.09171e-05	-1.5086	-1.20097
22449873	chr8:22449873:T:C	9.90655e-06	-1.11157e-10	-0.994162	5.61652e-05	-1.11157e-10	-1.0716
22450197	chr8:22450197:C:G	1.75709e-05	-1.11157e-10	-0.421116	9.93511e-05	-1.11157e-10	-0.501238
22450232	chr8:22450232:A:C	9.71305e-06	-1.11157e-10	-1.01389	5.52526e-05	-1.11157e-10	-1.08798
22450897	chr8:22450897:G:A	6.68525e-06	-1.38745	-3.15096e-10	3.76032e-05	-1.47281	-3.15096e-10
22451539	chr8:22451539:C:CT	9.77255e-06	-1.11157e-10	-1.00778	5.55541e-05	-1.11157e-10	-1.08254
22451729	chr8:22451729:C:CT	6.42935e-06	-1.42648	-3.15096e-10	3.44511e-05	-1.56036	-3.15096e-10
22452096	chr8:22452096:G:T	9.12906e-06	-1.11157e-10	-1.0759	5.65998e-05	-1.11157e-10	-1.06389
22452539	chr8:22452539:G:A	1.75155e-06	-1.42347	-1.30339	9.56462e-06	-1.55707	-1.28476
22453055	chr8:22453055:G:A	1.40174e-05	-1.11157e-10	-0.647061	8.47265e-05	-1.11157e-10	-0.660469
22453420	chr8:22453420:T:C	1.8024e-06	-1.42917	-1.26907	9.41926e-06	-1.55832	-1.29882
22453460	chr8:22453460:C:T	5.59634e-06	-1.56525	-3.15096e-10	3.45176e-05	-1.55843	-3.15096e-10
22453634	chr8:22453634:T:C	0.000169303	-1.11157e-10	1.84433	0.00138871	-1.11157e-10	2.13623
22453797	chr8:22453797:G:A	9.04198e-06	-1.11157e-10	-1.08548	5.33897e-05	-1.11157e-10	-1.12228
22454403	chr8:22454403:T:C	1.7196e-06	-1.47095	-1.27431	9.3444e-06	-1.56542	-1.2997
22454481	chr8:22454481:T:A	7.43745e-06	-1.11157e-10	-1.28083	4.5076e-05	-1.11157e-10	-1.29155
22454520	chr8:22454520:T:C	8.76713e-06	-1.11157e-10	-1.11635	5.39581e-05	-1.11157e-10	-1.11169
22454664	chr8:22454664:T:G	6.02143e-06	-1.49203	-3.15096e-10	3.87693e-05	-1.44227	-3.15096e-10
22454782	chr8:22454782:T:C	1.67588e-06	-1.52848	-1.24254	1.12771e-05	-1.43522	-1.2419
22454914	chr8:22454914:G:A	1.47636e-05	-1.06542	0.470229	7.72598e-05	-1.19925	0.446531
22454916	chr8:22454916:C:T	1.9345e-06	-1.33362	-1.29389	9.88061e-06	-1.50536	-1.30396
22455461	chr8:22455461:G:GT	9.57701e-06	-1.11157e-10	-1.02799	5.45784e-05	-1.11157e-10	-1.10026
22455469	chr8:22455469:A:C	9.56127e-06	-1.11157e-10	-1.02964	5.45028e-05	-1.11157e-10	-1.10165
22456195	chr8:22456195:A:G	1.20794e-05	-1.11157e-10	-0.795853	7.4753e-05	-1.11157e-10	-0.785709
22456473	chr8:22456473:G:A	2.45743e-06	-1.32845	-1.05979	1.36275e-05	-1.51846	-0.969352
22456703	chr8:22456703:A:C	7.27359e-06	-1.11157e-10	-1.30311	4.45893e-05	-1.11157e-10	-1.30241
22456806	chr8:22456806:T:C	8.72088e-06	-1.12164	-3.15096e-10	5.9135e-05	-1.02007	-3.15096e-10
22457217	chr8:22457217:T:C	1.75447e-06	-1.47889	-1.2463	1.04298e-05	-1.5661	-1.18913
22457349	chr8:22457349:T:A	1.00508e-05	-1.11157e-10	-0.979703	6.1292e-05	-1.11157e-10	-0.984249
22457359	chr8:22457359:A:C	1.80532e-06	-1.44834	-1.24828	1.04544e-05	-1.56249	-1.19038
22457890	chr8:22457890:G:A	1.74062e-06	-1.47501	-1.2581	1.21398e-05	-1.34577	-1.25764
22457909	chr8:22457909:C:T	1.11293e-05	-1.11157e-10	-0.877778	7.0561e-05	-1.11157e-10	-0.843421
22457979	chr8:22457979:T:C	1.62518e-06	-1.50643	-1.29531	1.10193e-05	-1.39939	-1.30086
22458046	chr8:22458046:G:A	9.79105e-06	-1.11157e-10	-1.00589	5.56246e-05	-1.11157e-10	-1.08127
22458086	chr8:22458086:C:T	1.69051e-06	-1.50565	-1.25668	1.15751e-05	-1.39491	-1.25613
22458326	chr8:22458326:G:A	8.26889e-06	-1.11157e-10	-1.17486	5.06293e-05	-1.11157e-10	-1.17537
22459174	chr8:22459174:G:T	1.69933e-06	-1.49621	-1.26091	1.02808e-05	-1.56604	-1.20358
22459974	chr8:22459974:T:C	7.56744e-06	-1.11157e-10	-1.2635	4.64402e-05	-1.11157e-10	-1.26173
22460281	chr8:22460281:A:T	0.000142271	-1.11157e-10	1.67038	0.00115607	-1.11157e-10	1.95288
22460519	chr8:22460519:C:T	5.59903e-06	-1.56477	-3.15096e-10	3.43358e-05	-1.56371	-3.15096e-10
22460746	chr8:22460746:C:T	7.69652e-06	-1.11157e-10	-1.24659	4.70647e-05	-1.11157e-10	-1.24838
22461283	chr8:22461283:A:G	8.18327e-06	-1.11157e-10	-1.18527	4.94774e-05	-1.11157e-10	-1.19838
22461576	chr8:22461576:C:A	8.33821e-06	-1.11157e-10	-1.16651	5.10699e-05	-1.11157e-10	-1.1667
22461685	chr8:22461685:T:C	2.33187e-05	-1.24645	1.10835	0.000127453	-1.33743	1.08528
22461703	chr8:22461703:G:A	8.1463e-06	-1.11157e-10	-1.18979	4.98932e-05	-1.11157e-10	-1.19001
22462059	chr8:22462059:A:G	7.49003e-06	-1.11157e-10	-1.27379	4.53115e-05	-1.11157e-10	-1.28634
22462120	chr8:22462120:T:C	7.26615e-06	-1.11157e-10	-1.30413	4.45232e-05	-1.11157e-10	-1.30389
22462290	chr8:22462290:C:T	7.77751e-06	-1.11157e-10	-1.23612	4.67267e-05	-1.11157e-10	-1.25558
22462422	chr8:22462422:G:A	7.66056e-06	-1.25127	-3.15096e-10	4.6298e-05	-1.2648	-3.15096e-10
22462495	chr8:22462495:G:C	9.36393e-06	-1.11157e-10	-1.05049	5.34828e-05	-1.11157e-10	-1.12054
22462587	chr8:22462587:T:C	7.44986e-06	-1.11157e-10	-1.27916	4.53779e-05	-1.11157e-10	-1.28487
22462597	chr8:22462597:G:A	8.28159e-06	-1.11157e-10	-1.17332	5.07245e-05	-1.11157e-10	-1.17349
22462608	chr8:22462608:T:G	7.27131e-06	-1.11157e-10	-1.30342	4.45526e-05	-1.11157e-10	-1.30323
22462625	chr8:22462625:C:T	1.042e-05	-1.11157e-10	-0.943628	6.38734e-05	-1.11157e-10	-0.942995
22462644	chr8:22462644:C:T	7.57682e-06	-1.11157e-10	-1.26226	4.62899e-05	-1.11157e-10	-1.26497
22462645	chr8:22462645:A:T	7.47925e-06	-1.11157e-10	-1.27523	4.5709e-05	-1.11157e-10	-1.2776
22462905	chr8:22462905:CAGACAGTT:C	7.39261e-06	-1.11157e-10	-1.28688	4.50808e-05	-1.11157e-10	-1.29144
22463293	chr8:22463293:G:A	2.60965e-06	-1.1572	-1.17094	1.28724e-05	-1.44855	-1.09626
22463836	chr8:22463836:G:T	3.36867e-05	0.229746	-3.15096e-10	0.000143571	-0.133067	-3.15096e-10
22464080	chr8:22464080:G:A	7.30284e-06	-1.11157e-10	-1.29909	4.50278e-05	-1.11157e-10	-1.29262
22464161	chr8:22464161:T:G	8.86102e-06	-1.11157e-10	-1.1057	5.1037e-05	-1.11157e-10	-1.16735
22465078	chr8:22465078:C:T	6.17056e-06	-1.46757	-3.15096e-10	3.4333e-05	-1.56379	-3.15096e-10
22465329	chr8:22465329:A:G	0.000176138	-1.11157e-10	1.88391	0.0014465	-1.11157e-10	2.177
22466172	chr8:22466172:CT:C	2.06984e-06	-1.3737	-1.18619	1.08569e-05	-1.53486	-1.18024
22466384	chr8:22466384:T:C	3.82286e-05	-1.11157e-10	0.356225	0.000229909	-1.11157e-10	0.337785
22466442	chr8:22466442:C:G	9.79801e-06	-1.11157e-10	-1.00518	6.07019e-05	-1.11157e-10	-0.993922
22466755	chr8:22466755:T:C	1.60766e-06	-1.51392	-1.29866	9.64067e-06	-1.56277	-1.27113
22466775	chr8:22466775:A:T	9.33585e-06	-1.11157e-10	-1.0535	5.33336e-05	-1.11157e-10	-1.12333
22466994	chr8:22466994:A:G	4.33241e-06	-1.52794	-0.293291	2.99239e-05	-1.44425	-0.25699
22467064	chr8:22467064:A:G	2.47989e-06	-1.5439	-0.835241	1.64966e-05	-1.44433	-0.852416
22467169	chr8:22467169:A:G	2.31797e-06	-1.54261	-0.904055	1.5474e-05	-1.441	-0.919737
22467404	chr8:22467404:A:C	2.03604e-05	-1.11157e-10	-0.273765	0.000123851	-1.11157e-10	-0.280815
22467593	chr8:22467593:G:A	7.2657e-06	-1.11157e-10	-1.30419	4.45756e-05	-1.11157e-10	-1.30271
22468124	chr8:22468124:G:A	9.33922e-06	-1.11157e-10	-1.05314	5.33497e-05	-1.11157e-10	-1.12303
22468172	chr8:22468172:C:T	7.41047e-06	-1.11157e-10	-1.28446	4.50191e-05	-1.11157e-10	-1.29281
22468320	chr8:22468320:A:G	1.58158e-06	-1.54904	-1.2799	1.02428e-05	-1.53839	-1.23493
22468836	chr8:22468836:C:T	7.55359e-06	-1.26533	-3.15096e-10	4.68882e-05	-1.25213	-3.15096e-10
22469204	chr8:22469204:A:G	1.78047e-06	-1.43573	-1.27475	1.01057e-05	-1.56093	-1.22587
22469440	chr8:22469440:A:G	7.27061e-06	-1.11157e-10	-1.30352	4.46481e-05	-1.11157e-10	-1.30109
22469514	chr8:22469514:A:G	1.63263e-06	-1.52546	-1.2717	9.43893e-06	-1.55576	-1.2993
22469589	chr8:22469589:C:G	7.28265e-06	-1.11157e-10	-1.30186	4.47472e-05	-1.11157e-10	-1.29887
22469638	chr8:22469638:C:T	7.30407e-06	-1.11157e-10	-1.29893	4.4933e-05	-1.11157e-10	-1.29473
22470051	chr8:22470051:T:C	9.39793e-06	-1.11157e-10	-1.04687	5.35437e-05	-1.11157e-10	-1.1194
22471366	chr8:22471366:A:G	2.68871e-05	-1.11157e-10	0.00428749	0.000169329	-1.11157e-10	0.0319464
22471427	chr8:22471427:A:G	7.30635e-06	-1.11157e-10	-1.29861	4.47828e-05	-1.11157e-10	-1.29807
22471601	chr8:22471601:G:A	7.30088e-06	-1.11157e-10	-1.29936	4.47061e-05	-1.11157e-10	-1.29979
22471951	chr8:22471951:AC:A	1.18087e-05	-1.11157e-10	-0.818524	7.14678e-05	-1.11157e-10	-0.830651
22472184	chr8:22472184:T:C	8.67831e-06	-1.11157e-10	-1.12653	5.30905e-05	-1.11157e-10	-1.1279
22474008	chr8:22474008:C:T	7.90382e-06	-1.11157e-10	-1.22001	4.8576e-05	-1.11157e-10	-1.21677
22474443	chr8:22474443:C:T	7.45309e-06	-1.11157e-10	-1.27873	4.58113e-05	-1.11157e-10	-1.27537
22474695	chr8:22474695:C:T	1.48875e-05	-1.11157e-10	-0.586839	9.06399e-05	-1.11157e-10	-0.593003
22475829	chr8:22475829:A:T	1.1604e-05	-1.10931	0.273307	6.19816e-05	-1.22592	0.252854
22476202	chr8:22476202:G:T	1.60993e-06	-1.56366	-1.2475	9.97825e-06	-1.55247	-1.24702
22476918	chr8:22476918:C:T	7.55303e-06	-1.11157e-10	-1.26541	4.54666e-05	-1.11157e-10	-1.28292
22477097	chr8:22477097:T:C	1.73217e-06	-1.45033	-1.28765	9.39288e-06	-1.55621	-1.30374
22477156	chr8:22477156:T:G	1.79638e-06	-1.44441	-1.25717	1.03578e-05	-1.56161	-1.20054
22477206	chr8:22477206:A:G	2.02421e-06	-1.28678	-1.2954	1.04773e-05	-1.45322	-1.29747
22477326	chr8:22477326:A:C	7.94356e-06	-1.11157e-10	-1.215	4.88216e-05	-1.11157e-10	-1.21172
22477575	chr8:22477575:C:T	2.50472e-06	-1.37263	-0.996555	1.3181e-05	-1.51819	-1.00293
22477657	chr8:22477657:C:T	1.74725e-06	-1.45074	-1.27858	1.00074e-05	-1.56285	-1.23372
22477923	chr8:22477923:C:T	1.62653e-06	-1.55371	-1.2472	1.05323e-05	-1.48923	-1.25622
22478026	chr8:22478026:AT:A	7.39293e-06	-1.11157e-10	-1.28683	4.49371e-05	-1.11157e-10	-1.29463
22478262	chr8:22478262:C:T	1.7639e-06	-1.4983	-1.22153	1.21238e-05	-1.38368	-1.22105
22478315	chr8:22478315:C:T	7.90343e-06	-1.11157e-10	-1.22006	4.8578e-05	-1.11157e-10	-1.21673
22478439	chr8:22478439:C:T	1.71268e-06	-1.51778	-1.23151	1.16194e-05	-1.41641	-1.23081
22478504	chr8:22478504:G:A	6.42641e-06	-1.42694	-3.15096e-10	3.70386e-05	-1.48794	-3.15096e-10
22478573	chr8:22478573:C:T	1.13112e-05	-1.11157e-10	-0.861563	6.84825e-05	-1.11157e-10	-0.87332
22478595	chr8:22478595:C:T	1.75227e-06	-1.49602	-1.23043	1.20606e-05	-1.37997	-1.22998
22478797	chr8:22478797:C:T	7.50813e-06	-1.11157e-10	-1.27137	4.54041e-05	-1.11157e-10	-1.2843
22478805	chr8:22478805:A:G	5.88797e-05	-1.11157e-10	0.788138	0.000322787	-1.11157e-10	0.677094
22479376	chr8:22479376:C:T	1.61373e-06	-1.55942	-1.24939	1.03522e-05	-1.50443	-1.25827
22479512	chr8:22479512:G:A	9.11472e-06	-1.11157e-10	-1.07747	5.22598e-05	-1.11157e-10	-1.14367
22479810	chr8:22479810:G:T	1.90137e-06	-1.37219	-1.2726	1.02933e-05	-1.5458	-1.22261
22479871	chr8:22479871:T:C	0.000191237	-1.11157e-10	1.96615	0.00158259	-1.11157e-10	2.26692
22480015	chr8:22480015:A:C	1.64807e-05	-1.11157e-10	-0.48517	0.000100344	-1.11157e-10	-0.491297
22480483	chr8:22480483:A:T	1.97086e-06	-1.32553	-1.28336	1.02566e-05	-1.51784	-1.25414
22480584	chr8:22480584:T:C	7.89623e-06	-1.11157e-10	-1.22097	4.79121e-05	-1.11157e-10	-1.23053
22480726	chr8:22480726:G:A	7.2675e-06	-1.11157e-10	-1.30395	4.46229e-05	-1.11157e-10	-1.30165
22480865	chr8:22480865:A:G	2.0043e-06	-1.28779	-1.30427	1.02917e-05	-1.46432	-1.30424
22481008	chr8:22481008:G:C	1.93705e-06	-1.45505	-1.17114	1.36604e-05	-1.31573	-1.16966
22481238	chr8:22481238:G:A	2.53855e-05	-1.11157e-10	-0.0531788	0.000133583	-1.11157e-10	-0.205175
22481312	chr8:22481312:G:A	7.43034e-06	-1.11157e-10	-1.28179	4.49487e-05	-1.11157e-10	-1.29438
22481651	chr8:22481651:G:T	1.32883e-05	-1.11157e-10	-0.700475	7.80921e-05	-1.11157e-10	-0.74201
22481997	chr8:22481997:G:A	1.9448e-06	-1.31884	-1.30335	1.01202e-05	-1.48251	-1.30285
22482496	chr8:22482496:C:G	1.29149e-05	-0.827435	0.098458	6.64452e-05	-0.984695	0.0811749
22482613	chr8:22482613:C:A	1.11326e-05	-1.11157e-10	-0.877484	6.74133e-05	-1.11157e-10	-0.889056
22482809	chr8:22482809:A:G	2.23706e-05	-1.11157e-10	-0.179611	0.000118725	-1.11157e-10	-0.323086
22482931	chr8:22482931:T:C	7.29386e-06	-1.11157e-10	-1.30032	4.46214e-05	-1.11157e-10	-1.30169
22483058	chr8:22483058:A:G	2.34368e-05	-1.11157e-10	-0.13305	0.000123875	-1.11157e-10	-0.280628
22483153	chr8:22483153:G:C	0.000279622	2.34608	-3.15096e-10	0.000825298	1.61585	-3.15096e-10
22483321	chr8:22483321:G:C	1.17097e-05	-1.11157e-10	-0.826937	6.93417e-05	-1.11157e-10	-0.860852
22483478	chr8:22483478:G:A	1.70114e-05	-1.11157e-10	-0.453475	0.000103483	-1.11157e-10	-0.460493
22483578	chr8:22483578:G:A	9.8077e-06	-1.11157e-10	-1.00419	5.8626e-05	-1.11157e-10	-1.02872
22483785	chr8:22483785:A:G	1.66482e-05	-1.11157e-10	-0.475055	0.000121748	-1.11157e-10	-0.297947
22483828	chr8:22483828:C:A	8.5509e-06	-1.11157e-10	-1.14132	5.24605e-05	-1.11157e-10	-1.13984
22483850	chr8:22483850:T:A	7.90983e-06	-1.11157e-10	-1.21925	4.78996e-05	-1.11157e-10	-1.23079
22484167	chr8:22484167:CAATT:C	7.49217e-06	-1.11157e-10	-1.2735	4.56495e-05	-1.11157e-10	-1.2789
22484675	chr8:22484675:A:G	2.22769e-05	-1.11157e-10	-0.183809	0.000118326	-1.11157e-10	-0.326454
22484983	chr8:22484983:T:C	1.23993e-05	-1.11157e-10	-0.769717	7.32562e-05	-1.11157e-10	-0.805936
22485011	chr8:22485011:C:T	9.09462e-06	-1.11157e-10	-1.07967	5.41008e-05	-1.11157e-10	-1.10905
22485093	chr8:22485093:G:A	8.15926e-06	-1.11157e-10	-1.1882	4.90742e-05	-1.11157e-10	-1.20657
22485094	chr8:22485094:A:G	6.12681e-06	-0.461079	-1.01361	2.60037e-05	-0.738481	-1.10318
22485478	chr8:22485478:T:A	1.65967e-06	-1.48094	-1.2998	1.15282e-05	-1.35522	-1.29989
22485533	chr8:22485533:A:G	1.6499e-06	-1.48808	-1.29856	1.1414e-05	-1.3664	-1.29866
22485779	chr8:22485779:C:T	7.8544e-06	-1.11157e-10	-1.22628	4.82286e-05	-1.11157e-10	-1.22395
22485887	chr8:22485887:T:G	2.74047e-06	-1.0063	-1.27293	1.41051e-05	-1.15655	-1.29682
22485951	chr8:22485951:C:T	2.128e-06	-1.24101	-1.29117	1.06752e-05	-1.44274	-1.28923
22486107	chr8:22486107:A:G	1.63929e-06	-1.49307	-1.30002	1.13041e-05	-1.37462	-1.30011
22486241	chr8:22486241:T:C	8.86885e-06	-1.11157e-10	-1.10481	5.11366e-05	-1.11157e-10	-1.1654
22486752	chr8:22486752:C:T	7.34701e-06	-1.11157e-10	-1.29306	4.50238e-05	-1.11157e-10	-1.29271
22486916	chr8:22486916:G:T	6.40683e-06	-1.42999	-3.15096e-10	3.70818e-05	-1.48677	-3.15096e-10
22487337	chr8:22487337:A:G	1.81766e-06	-1.55389	-1.13592	1.17138e-05	-1.48932	-1.14981
22487468	chr8:22487468:A:G	1.67971e-06	-1.46555	-1.30318	1.17651e-05	-1.33147	-1.30329
22487470	chr8:22487470:A:G	1.16107e-05	-1.11157e-10	-0.835427	6.48662e-05	-1.11157e-10	-0.927571
22487486	chr8:22487486:G:A	9.71664e-06	-1.01352	-3.15096e-10	4.04645e-05	-1.39947	-3.15096e-10
22488226	chr8:22488226:C:G	1.72476e-05	-1.11157e-10	-0.439687	0.000104947	-1.11157e-10	-0.44644
22489538	chr8:22489538:A:G	1.30875e-05	-1.11157e-10	-0.715699	7.75664e-05	-1.11157e-10	-0.748764
22490264	chr8:22490264:G:C	2.51365e-06	-1.35696	-1.00866	1.42709e-05	-1.5357	-0.905981
22490294	chr8:22490294:C:T	1.86862e-06	-1.45182	-1.21034	1.3189e-05	-1.31107	-1.20944
22490409	chr8:22490409:C:T	1.12219e-05	-1.11157e-10	-0.869488	6.79798e-05	-1.11157e-10	-0.880687
22491050	chr8:22491050:A:G	7.80108e-06	-1.11157e-10	-1.2331	4.73981e-05	-1.11157e-10	-1.24132
22491998	chr8:22491998:G:A	1.93739e-06	-1.55669	-1.06932	1.23171e-05	-1.56079	-1.02812
22492370	chr8:22492370:T:C	7.74839e-06	-1.11157e-10	-1.23987	4.69789e-05	-1.11157e-10	-1.2502
22492505	chr8:22492505:C:T	7.26696e-06	-1.11157e-10	-1.30402	4.45595e-05	-1.11157e-10	-1.30307
22492687	chr8:22492687:A:G	1.65762e-06	-1.48404	-1.29794	1.15001e-05	-1.35942	-1.29812
22493495	chr8:22493495:A:G	2.13154e-05	-0.227927	-3.15096e-10	0.000196233	0.179406	-3.15096e-10
22493639	chr8:22493639:C:T	1.10965e-05	-1.11157e-10	-0.880732	6.7225e-05	-1.11157e-10	-0.891853
22493737	chr8:22493737:A:T	1.5798e-05	-1.11157e-10	-0.527477	8.97653e-05	-1.11157e-10	-0.602699
22494189	chr8:22494189:A:C	7.51591e-06	-1.11157e-10	-1.27034	4.68566e-05	-1.11157e-10	-1.25281
22494561	chr8:22494561:A:G	6.56778e-06	-1.40518	-3.15096e-10	4.2815e-05	-1.34301	-3.15096e-10
22494829	chr8:22494829:C:T	2.70382e-06	-1.35434	-0.938352	1.377e-05	-1.50743	-0.969973
22494901	chr8:22494901:C:G	8.77425e-06	-1.11157e-10	-1.11554	5.18581e-05	-1.11157e-10	-1.15139
22495045	chr8:22495045:T:C	1.02414e-05	-1.11157e-10	-0.960918	6.21445e-05	-1.11157e-10	-0.970436
22495468	chr8:22495468:A:G	1.82113e-05	-1.11157e-10	-0.385318	0.000104653	-1.11157e-10	-0.449249
22496056	chr8:22496056:T:C	1.89061e-06	-1.36814	-1.28232	1.00903e-05	-1.50735	-1.28097
22496101	chr8:22496101:A:T	2.09871e-06	-1.32337	-1.22267	1.08069e-05	-1.48719	-1.23253
22496154	chr8:22496154:T:C	6.35467e-06	-1.43817	-3.15096e-10	3.6085e-05	-1.51402	-3.15096e-10
22496185	chr8:22496185:C:A	1.01791e-05	-1.11157e-10	-0.967024	6.2774e-05	-1.11157e-10	-0.960357
22496346	chr8:22496346:G:A	1.74819e-05	-1.11157e-10	-0.42619	9.99903e-05	-1.11157e-10	-0.494825
22497490	chr8:22497490:C:A	7.37473e-06	-1.11157e-10	-1.2893	4.48705e-05	-1.11157e-10	-1.29612
22497541	chr8:22497541:T:C	1.14602e-05	-1.11157e-10	-0.848474	6.76588e-05	-1.11157e-10	-0.885421
22497559	chr8:22497559:C:A	5.67032e-06	-1.55211	-3.15096e-10	3.43223e-05	-1.5641	-3.15096e-10
22497800	chr8:22497800:G:A	1.75737e-06	-1.43223	-1.29131	9.66221e-06	-1.53683	-1.29484
22497942	chr8:22497942:T:C	9.24745e-06	-1.11157e-10	-1.06301	5.43515e-05	-1.11157e-10	-1.10443
22498626	chr8:22498626:G:T	7.53524e-06	-1.11157e-10	-1.26777	4.69425e-05	-1.11157e-10	-1.25098
22498942	chr8:22498942:A:G	8.75489e-06	-1.11157e-10	-1.11775	5.19705e-05	-1.11157e-10	-1.14922
22498980	chr8:22498980:C:T	8.54023e-06	-1.11157e-10	-1.14257	4.95787e-05	-1.11157e-10	-1.19634
22498990	chr8:22498990:C:T	8.55272e-06	-1.11157e-10	-1.14111	4.96349e-05	-1.11157e-10	-1.1952
22499371	chr8:22499371:G:A	2.49426e-06	-1.09302	-1.28035	1.21694e-05	-1.32632	-1.27465
22499995	chr8:22499995:TTA:T	1.03492e-05	-1.11157e-10	-0.95045	6.28287e-05	-1.11157e-10	-0.959486
22500057	chr8:22500057:T:C	8.30562e-06	-1.11157e-10	-1.17043	4.84667e-05	-1.11157e-10	-1.21902
22500206	chr8:22500206:A:G	7.29132e-06	-1.11157e-10	-1.30067	4.49418e-05	-1.11157e-10	-1.29453
22500335	chr8:22500335:A:T	7.34832e-06	-1.11157e-10	-1.29289	4.54826e-05	-1.11157e-10	-1.28257
22501192	chr8:22501192:G:A	7.95506e-06	-1.11157e-10	-1.21355	4.87028e-05	-1.11157e-10	-1.21416
22502059	chr8:22502059:C:T	2.65998e-06	-1.12343	-1.18561	1.27149e-05	-1.3733	-1.18382
22502395	chr8:22502395:G:C	2.00101e-05	-1.11157e-10	-0.291123	0.000113191	-1.11157e-10	-0.370824
22502699	chr8:22502699:G:A	3.03148e-06	-1.09476	-1.08354	1.39891e-05	-1.37115	-1.09047
22503425	chr8:22503425:C:T	3.32688e-06	-1.14765	-0.937677	1.53529e-05	-1.40844	-0.960148
22503512	chr8:22503512:T:C	1.22489e-05	-1.11157e-10	-0.781923	8.50213e-05	-1.11157e-10	-0.656996
22503559	chr8:22503559:A:G	5.68641e-06	-1.54928	-3.15096e-10	3.44306e-05	-1.56095	-3.15096e-10
22503739	chr8:22503739:A:G	2.26028e-06	-1.20943	-1.26244	1.08263e-05	-1.43898	-1.27893
22504218	chr8:22504218:T:C	7.79599e-06	-1.23375	-3.15096e-10	4.70334e-05	-1.24904	-3.15096e-10
22504445	chr8:22504445:G:A	7.82008e-06	-1.11157e-10	-1.23066	4.75963e-05	-1.11157e-10	-1.23714
22504460	chr8:22504460:C:G	8.07474e-06	-1.11157e-10	-1.19862	4.73616e-05	-1.11157e-10	-1.24209
22504556	chr8:22504556:C:T	1.17736e-05	-1.11157e-10	-0.821498	7.23608e-05	-1.11157e-10	-0.818233
22504873	chr8:22504873:C:A	5.66742e-06	-1.55262	-3.15096e-10	3.44857e-05	-1.55935	-3.15096e-10
22505166	chr8:22505166:A:C	2.33652e-06	-1.14508	-1.29362	1.12734e-05	-1.38477	-1.29268
22505519	chr8:22505519:C:T	1.96078e-06	-1.33579	-1.27822	1.02529e-05	-1.49852	-1.27381
22506571	chr8:22506571:C:T	1.17736e-05	-1.11157e-10	-0.821498	7.23608e-05	-1.11157e-10	-0.818233
22506707	chr8:22506707:C:T	5.60164e-06	-1.5643	-3.15096e-10	3.47227e-05	-1.5525	-3.15096e-10
22506850	chr8:22506850:G:C	8.34002e-06	-1.11157e-10	-1.16629	4.85606e-05	-1.11157e-10	-1.21709
22506898	chr8:22506898:C:T	2.65236e-06	-1.19087	-1.12104	1.29063e-05	-1.42422	-1.11797
22506936	chr8:22506936:T:A	1.86118e-06	-1.42206	-1.24409	1.08927e-05	-1.47286	-1.23894
22507775	chr8:22507775:A:C	8.60054e-06	-1.11157e-10	-1.13553	5.22173e-05	-1.11157e-10	-1.14449
22507850	chr8:22507850:A:C	8.96196e-06	-1.11157e-10	-1.09437	5.20794e-05	-1.11157e-10	-1.14713
22507859	chr8:22507859:A:G	1.53452e-05	-1.11157e-10	-0.556553	8.9701e-05	-1.11157e-10	-0.603416
22507887	chr8:22507887:A:G	1.07661e-05	-1.11157e-10	-0.910952	7.31953e-05	-1.11157e-10	-0.806767
22508275	chr8:22508275:G:A	2.32932e-06	-1.16347	-1.27832	1.0929e-05	-1.42018	-1.2883
22508278	chr8:22508278:A:G	1.86677e-05	-0.360563	-3.15096e-10	9.33656e-05	-0.563375	-3.15096e-10
22508432	chr8:22508432:A:G	2.33719e-06	-1.13417	-1.30424	1.11121e-05	-1.39032	-1.30154
22508896	chr8:22508896:G:T	7.28191e-06	-1.11157e-10	-1.30197	4.45183e-05	-1.11157e-10	-1.304
22508902	chr8:22508902:A:G	1.35573e-05	-1.11157e-10	-0.680432	8.15532e-05	-1.11157e-10	-0.698642
22509610	chr8:22509610:T:C	8.55501e-06	-1.11157e-10	-1.14084	5.19576e-05	-1.11157e-10	-1.14947
22509626	chr8:22509626:C:T	1.12206e-05	-1.11157e-10	-0.869607	6.55525e-05	-1.11157e-10	-0.917046
22509761	chr8:22509761:A:G	2.02641e-06	-1.33116	-1.24993	1.03289e-05	-1.50397	-1.26098
22509924	chr8:22509924:G:A	3.02364e-06	-1.46115	-0.719749	1.68023e-05	-1.46731	-0.811068
22509961	chr8:22509961:G:A	1.22747e-05	-1.11157e-10	-0.779819	7.13981e-05	-1.11157e-10	-0.831627
22510059	chr8:22510059:C:T	7.3772e-06	-1.11157e-10	-1.28896	4.55492e-05	-1.11157e-10	-1.2811
22510096	chr8:22510096:A:T	1.13672e-05	-1.11157e-10	-0.856629	6.63384e-05	-1.11157e-10	-0.905129
22510447	chr8:22510447:C:A	5.87067e-06	-1.51739	-3.15096e-10	3.61613e-05	-1.51191	-3.15096e-10
22511332	chr8:22511332:C:T	1.13629e-05	-1.11157e-10	-0.857008	6.63673e-05	-1.11157e-10	-0.904693
22511708	chr8:22511708:T:G	7.27268e-06	-1.11157e-10	-1.30323	4.45779e-05	-1.11157e-10	-1.30266
22511719	chr8:22511719:A:G	1.84234e-06	-1.37275	-1.30357	9.69649e-06	-1.5263	-1.30183
22511759	chr8:22511759:C:G	8.86587e-06	-1.11157e-10	-1.10515	5.11253e-05	-1.11157e-10	-1.16562
22511979	chr8:22511979:TA:T	1.88913e-06	-1.3834	-1.26784	9.90461e-06	-1.53087	-1.27603
22512255	chr8:22512255:C:A	7.26564e-06	-1.11157e-10	-1.3042	4.45061e-05	-1.11157e-10	-1.30427
22512438	chr8:22512438:G:A	9.57723e-06	-1.02797	-3.15096e-10	4.00537e-05	-1.40968	-3.15096e-10
22512602	chr8:22512602:G:C	2.27912e-06	-1.30007	-1.16349	1.20665e-05	-1.51108	-1.09839
22512634	chr8:22512634:A:T	0.000220545	2.10874	-3.15096e-10	0.000668003	1.4044	-3.15096e-10
22512740	chr8:22512740:G:A	2.06087e-06	-1.39411	-1.17012	1.09935e-05	-1.53364	-1.16895
22512875	chr8:22512875:G:A	6.92646e-06	-1.35201	-3.15096e-10	3.94291e-05	-1.42539	-3.15096e-10
22513684	chr8:22513684:G:C	2.27705e-05	-1.11157e-10	-0.161891	0.000128655	-1.11157e-10	-0.242767
22513988	chr8:22513988:A:G	8.97198e-06	-1.11157e-10	-1.09325	5.15875e-05	-1.11157e-10	-1.15662
22514124	chr8:22514124:G:A	1.33237e-05	-1.11157e-10	-0.697814	8.19549e-05	-1.11157e-10	-0.693728
22514341	chr8:22514341:A:G	8.73573e-06	-1.11157e-10	-1.11994	5.16219e-05	-1.11157e-10	-1.15595
22514345	chr8:22514345:G:A	1.77048e-06	-1.4637	-1.2524	1.03893e-05	-1.56579	-1.19333
22514650	chr8:22514650:T:G	1.35124e-05	-1.11157e-10	-0.683753	8.31948e-05	-1.11157e-10	-0.678713
22514653	chr8:22514653:T:G	2.97557e-06	-1.50731	-0.689608	1.94841e-05	-1.50667	-0.623632
22515094	chr8:22515094:G:A	1.20197e-05	-1.11157e-10	-0.800813	7.39412e-05	-1.11157e-10	-0.796628
22515718	chr8:22515718:G:A	1.99051e-06	-1.40659	-1.19238	1.07316e-05	-1.53852	-1.18818
22515870	chr8:22515870:T:C	2.24029e-06	-1.42882	-1.05194	1.21302e-05	-1.55194	-1.05226
22516001	chr8:22516001:C:T	1.09591e-05	-0.893192	-3.15096e-10	6.87779e-05	-0.869016	-3.15096e-10
22516265	chr8:22516265:A:G	0.000133049	-1.11157e-10	1.60336	0.00107748	-1.11157e-10	1.88248
22516408	chr8:22516408:C:G	1.13054e-05	-1.11157e-10	-0.862079	6.58056e-05	-1.11157e-10	-0.913192
22516561	chr8:22516561:A:G	2.44976e-06	-1.21167	-1.1797	1.14832e-05	-1.45031	-1.2087
22516588	chr8:22516588:G:A	1.53404e-05	-1.11157e-10	-0.55687	9.33603e-05	-1.11157e-10	-0.563432
22516687	chr8:22516687:G:A	1.80738e-06	-1.44247	-1.25301	1.03726e-05	-1.56312	-1.19761
22516688	chr8:22516688:T:C	2.37921e-05	-1.11157e-10	-0.118006	0.000135886	-1.11157e-10	-0.188084
22516870	chr8:22516870:T:C	5.63157e-06	-1.55897	-3.15096e-10	3.42847e-05	-1.5652	-3.15096e-10
22517038	chr8:22517038:C:T	2.42604e-06	-1.32878	-1.07232	1.2237e-05	-1.50495	-1.09048
22517195	chr8:22517195:T:C	8.83826e-06	-1.11157e-10	-1.10827	5.09872e-05	-1.11157e-10	-1.16832
22517281	chr8:22517281:G:T	2.33416e-06	-1.4524	-0.987302	1.25987e-05	-1.55799	-1.00831
22517529	chr8:22517529:C:A	2.13589e-06	-1.34943	-1.17905	1.15355e-05	-1.53644	-1.11803
22517530	chr8:22517530:A:G	2.29854e-06	-1.28483	-1.17025	1.14182e-05	-1.48154	-1.18315
22517828	chr8:22517828:G:A	2.12885e-06	-1.33319	-1.19859	1.08402e-05	-1.50714	-1.2095
22518259	chr8:22518259:T:G	2.19915e-05	-1.11157e-10	-0.196704	0.000133233	-1.11157e-10	-0.207797
22518526	chr8:22518526:C:T	1.5455e-05	-1.11157e-10	-0.549427	9.40353e-05	-1.11157e-10	-0.556228
22518599	chr8:22518599:A:G	8.94986e-06	-1.11157e-10	-1.09572	5.1482e-05	-1.11157e-10	-1.15867
22518747	chr8:22518747:C:T	6.94656e-06	-1.34911	-3.15096e-10	3.54486e-05	-1.53181	-3.15096e-10
22518749	chr8:22518749:C:T	1.31298e-05	-1.11157e-10	-0.712471	8.13734e-05	-1.11157e-10	-0.70085
22519114	chr8:22519114:T:C	2.31613e-06	-1.35333	-1.09413	1.18191e-05	-1.51786	-1.11233
22519444	chr8:22519444:T:C	1.185e-05	-1.11157e-10	-0.815029	7.17454e-05	-1.11157e-10	-0.826774
22519502	chr8:22519502:T:C	7.46962e-06	-1.11157e-10	-1.27651	4.56914e-05	-1.11157e-10	-1.27799
22519506	chr8:22519506:G:A	3.13467e-06	-1.47653	-0.668301	1.55415e-05	-1.54255	-0.813832
22519788	chr8:22519788:G:A	1.1873e-05	-1.11157e-10	-0.813088	7.18843e-05	-1.11157e-10	-0.82484
22519837	chr8:22519837:G:A	1.0952e-05	-1.11157e-10	-0.89384	6.73577e-05	-1.11157e-10	-0.889881
22519932	chr8:22519932:AG:A	2.08448e-06	-1.38612	-1.16672	1.11025e-05	-1.52998	-1.16275
22520476	chr8:22520476:C:T	7.43127e-06	-1.28166	-3.15096e-10	4.6105e-05	-1.26898	-3.15096e-10
22520605	chr8:22520605:C:T	2.1209e-06	-1.27382	-1.26169	1.05801e-05	-1.47367	-1.26725
22520723	chr8:22520723:A:G	2.72159e-06	-1.33333	-0.952811	1.36418e-05	-1.50725	-0.979506
22521911	chr8:22521911:C:T	1.18582e-05	-1.11157e-10	-0.814338	7.17959e-05	-1.11157e-10	-0.826071
22521994	chr8:22521994:A:G	7.26521e-06	-1.11157e-10	-1.30426	4.45084e-05	-1.11157e-10	-1.30422
22522343	chr8:22522343:G:A	2.55577e-06	-1.26823	-1.08077	1.28065e-05	-1.4708	-1.07915
22523341	chr8:22523341:T:G	1.26131e-05	-1.11157e-10	-0.75262	7.25385e-05	-1.11157e-10	-0.81578
22523490	chr8:22523490:A:G	8.55557e-06	-1.11157e-10	-1.14078	5.41892e-05	-1.11157e-10	-1.10742
22524326	chr8:22524326:C:T	1.9837e-06	-1.29838	-1.30401	1.01557e-05	-1.47844	-1.30343
22524337	chr8:22524337:A:G	1.94131e-06	-1.42345	-1.20054	1.05397e-05	-1.54553	-1.19922
22524426	chr8:22524426:T:TAAA	1.09167e-05	-1.11157e-10	-0.897066	6.61803e-05	-1.11157e-10	-0.907516
22525267	chr8:22525267:G:A	2.11745e-06	-1.2403	-1.29685	1.04578e-05	-1.45626	-1.29629
22525372	chr8:22525372:T:C	7.59933e-06	-1.11157e-10	-1.2593	4.76377e-05	-1.11157e-10	-1.23627
22525669	chr8:22525669:C:A	2.30511e-06	-1.14821	-1.30402	1.08866e-05	-1.41096	-1.3014
22525712	chr8:22525712:T:C	2.4598e-06	-1.21814	-1.16913	1.1609e-05	-1.45724	-1.19088
22525771	chr8:22525771:A:G	2.5218e-06	-1.21366	-1.14873	1.17456e-05	-1.45255	-1.18386
22525873	chr8:22525873:T:TA	8.85035e-06	-1.11157e-10	-1.1069	5.32714e-05	-1.11157e-10	-1.1245
22526098	chr8:22526098:G:A	7.51852e-06	-1.11157e-10	-1.26999	4.61595e-05	-1.11157e-10	-1.2678
22526319	chr8:22526319:A:G	0.000154474	-1.11157e-10	1.75267	0.0012608	-1.11157e-10	2.0396
22526598	chr8:22526598:T:C	7.43078e-06	-1.11157e-10	-1.28173	4.53797e-05	-1.11157e-10	-1.28483
22526630	chr8:22526630:T:G	7.94697e-06	-1.11157e-10	-1.21457	4.75736e-05	-1.11157e-10	-1.23762
22526715	chr8:22526715:A:C	7.31296e-06	-1.11157e-10	-1.29771	4.5169e-05	-1.11157e-10	-1.28949
22526963	chr8:22526963:T:C	7.35517e-06	-1.11157e-10	-1.29195	4.5547e-05	-1.11157e-10	-1.28115
22527548	chr8:22527548:T:C	6.11125e-06	-0.340312	-1.13691	6.94286e-05	0.176775	-1.03637
22527798	chr8:22527798:G:C	7.27721e-06	-1.11157e-10	-1.30261	4.4567e-05	-1.11157e-10	-1.3029
22527809	chr8:22527809:C:T	7.67787e-06	-1.11157e-10	-1.24902	4.61442e-05	-1.11157e-10	-1.26813
22527940	chr8:22527940:A:C	7.30127e-06	-1.11157e-10	-1.29931	4.47806e-05	-1.11157e-10	-1.29812
22527965	chr8:22527965:G:T	8.33519e-06	-1.11157e-10	-1.16687	5.29057e-05	-1.11157e-10	-1.13139
22528005	chr8:22528005:A:G	7.4191e-06	-1.11157e-10	-1.2833	4.52989e-05	-1.11157e-10	-1.28662
22528032	chr8:22528032:A:G	2.61566e-06	-1.47731	-0.848528	1.46703e-05	-1.48506	-0.92901
22528315	chr8:22528315:A:G	0.000120035	-1.11157e-10	1.50043	0.000966436	-1.11157e-10	1.77372
22528431	chr8:22528431:A:G	9.10934e-06	-1.11157e-10	-1.07806	5.36078e-05	-1.11157e-10	-1.1182
22528466	chr8:22528466:C:T	8.62892e-06	-1.11157e-10	-1.13224	5.49515e-05	-1.11157e-10	-1.09345
22528625	chr8:22528625:GGTTTTAGTT:G	8.68641e-06	-1.11157e-10	-1.1256	5.29059e-05	-1.11157e-10	-1.13138
22528806	chr8:22528806:A:G	1.29856e-05	-1.11157e-10	-0.72352	7.9738e-05	-1.11157e-10	-0.721152
22528980	chr8:22528980:T:C	8.91704e-06	-1.11157e-10	-1.09939	5.68689e-05	-1.11157e-10	-1.05915
22529365	chr8:22529365:G:A	8.91865e-06	-1.11157e-10	-1.09921	5.25912e-05	-1.11157e-10	-1.13735
22529366	chr8:22529366:T:G	9.41078e-06	-1.11157e-10	-1.0455	5.6417e-05	-1.11157e-10	-1.06713
22529574	chr8:22529574:C:T	2.34938e-06	-1.3681	-1.06511	1.23779e-05	-1.5258	-1.05818
22530067	chr8:22530067:A:G	0.000139031	-1.11157e-10	1.64734	0.00112824	-1.11157e-10	1.92851
22530468	chr8:22530468:G:A	2.24237e-06	-1.24706	-1.23276	1.14013e-05	-1.50165	-1.16453
22530683	chr8:22530683:T:G	7.27549e-06	-1.11157e-10	-1.30285	4.47725e-05	-1.11157e-10	-1.2983
22530737	chr8:22530737:CAGG:C	0.000140963	-1.11157e-10	1.66114	0.00114515	-1.11157e-10	1.94339
22531344	chr8:22531344:G:A	4.00823e-06	-1.2907	-0.60831	2.19887e-05	-1.30153	-0.707833
22531516	chr8:22531516:G:A	5.64495e-06	-1.5566	-3.15096e-10	3.57346e-05	-1.52378	-3.15096e-10
22531957	chr8:22531957:A:G	8.95129e-06	-1.11157e-10	-1.09556	5.14887e-05	-1.11157e-10	-1.15853
22532236	chr8:22532236:G:A	7.59208e-06	-1.11157e-10	-1.26025	4.6504e-05	-1.11157e-10	-1.26036
22532387	chr8:22532387:T:G	2.33414e-06	-1.25604	-1.18368	1.22188e-05	-1.50078	-1.09614
22532872	chr8:22532872:G:C	7.20583e-06	-1.31247	-3.15096e-10	4.122e-05	-1.38098	-3.15096e-10
22532875	chr8:22532875:T:C	1.30823e-05	-1.11157e-10	-0.716099	7.74963e-05	-1.11157e-10	-0.749667
22533212	chr8:22533212:T:G	0.000113949	-1.11157e-10	1.44839	0.000743787	-1.11157e-10	1.51186
22533424	chr8:22533424:C:A	2.18851e-06	-1.38418	-1.11996	1.09382e-05	-1.53635	-1.17129
22533591	chr8:22533591:G:A	9.87741e-05	-1.11157e-10	1.30548	0.000643215	-1.11157e-10	1.36658
22533756	chr8:22533756:C:T	7.51281e-06	-1.11157e-10	-1.27075	4.55225e-05	-1.11157e-10	-1.28169
22534142	chr8:22534142:C:T	7.39587e-06	-1.11157e-10	-1.28644	4.48835e-05	-1.11157e-10	-1.29583
22534495	chr8:22534495:T:C	2.60891e-06	-1.14985	-1.17857	1.18527e-05	-1.41742	-1.20992
22534567	chr8:22534567:G:A	7.86078e-06	-1.22547	-3.15096e-10	5.23523e-05	-1.1419	-3.15096e-10
22534627	chr8:22534627:G:T	0.00010344	-1.11157e-10	1.35163	0.0006741	-1.11157e-10	1.41348
22534636	chr8:22534636:G:A	7.9431e-06	-1.11157e-10	-1.21505	4.86807e-05	-1.11157e-10	-1.21461
22534921	chr8:22534921:G:A	7.27219e-06	-1.11157e-10	-1.3033	4.45108e-05	-1.11157e-10	-1.30417
22535327	chr8:22535327:G:A	0.000200765	-1.11157e-10	2.01478	0.00165232	-1.11157e-10	2.31004
22535336	chr8:22535336:AC:A	7.7812e-06	-1.23565	-3.15096e-10	4.82991e-05	-1.22249	-3.15096e-10
22535927	chr8:22535927:T:G	1.13003e-05	-1.11157e-10	-0.862532	6.57793e-05	-1.11157e-10	-0.913593
22536243	chr8:22536243:T:C	7.23867e-06	-0.130722	-1.1772	3.18148e-05	-0.540136	-1.09983
22536789	chr8:22536789:A:G	8.75723e-06	-1.11157e-10	-1.11748	5.17058e-05	-1.11157e-10	-1.15433
22536855	chr8:22536855:T:C	9.5037e-06	-1.11157e-10	-1.03568	5.56903e-05	-1.11157e-10	-1.08009
22537407	chr8:22537407:A:G	2.18128e-06	-1.28457	-1.22287	1.07984e-05	-1.48291	-1.23759
22537796	chr8:22537796:C:T	1.97104e-06	-1.32425	-1.28455	1.01673e-05	-1.5016	-1.27912
22537952	chr8:22537952:G:A	5.69896e-06	-1.54707	-3.15096e-10	3.46301e-05	-1.55517	-3.15096e-10
22537996	chr8:22537996:G:A	1.86669e-06	-1.40925	-1.25394	9.7653e-06	-1.5469	-1.27416
22538925	chr8:22538925:C:G	8.73643e-06	-1.11157e-10	-1.11986	5.35145e-05	-1.11157e-10	-1.11994
22539544	chr8:22539544:C:T	1.48788e-05	-1.11157e-10	-0.587421	9.15975e-05	-1.11157e-10	-0.582494
22540035	chr8:22540035:C:T	8.97528e-06	-1.09288	-3.15096e-10	4.91385e-05	-1.20526	-3.15096e-10
22540472	chr8:22540472:C:T	1.38675e-05	-1.11157e-10	-0.657812	8.44206e-05	-1.11157e-10	-0.664086
22540765	chr8:22540765:C:T	7.26792e-06	-1.11157e-10	-1.30389	4.45275e-05	-1.11157e-10	-1.30379
22540949	chr8:22540949:G:A	1.74359e-06	-1.45244	-1.27897	9.94822e-06	-1.5654	-1.23711
22541130	chr8:22541130:G:T	7.80973e-06	-1.11157e-10	-1.23199	4.68703e-05	-1.11157e-10	-1.25251
22541263	chr8:22541263:T:C	1.49479e-05	-1.11157e-10	-0.582786	8.57494e-05	-1.11157e-10	-0.648469
22541489	chr8:22541489:C:G	2.41235e-06	-1.38554	-1.02122	1.28311e-05	-1.53421	-1.01382
22542163	chr8:22542163:T:C	1.26701e-05	-1.11157e-10	-0.74811	7.35229e-05	-1.11157e-10	-0.802302
22542585	chr8:22542585:T:C	2.40578e-06	-1.18688	-1.2226	1.18728e-05	-1.47151	-1.15414
22542766	chr8:22542766:G:A	9.27552e-06	-1.11157e-10	-1.05998	5.30474e-05	-1.11157e-10	-1.12871
22543476	chr8:22543476:C:T	5.71644e-06	-1.54401	-3.15096e-10	3.42493e-05	-1.56623	-3.15096e-10
22544110	chr8:22544110:T:C	1.32394e-05	-1.11157e-10	-0.704162	7.66344e-05	-1.11157e-10	-0.760852
22545125	chr8:22545125:A:G	8.45301e-06	-1.11157e-10	-1.15283	5.20471e-05	-1.11157e-10	-1.14775
22546143	chr8:22546143:C:T	5.68835e-06	-1.54894	-3.15096e-10	3.42742e-05	-1.56551	-3.15096e-10
22546537	chr8:22546537:A:G	1.38817e-05	-1.11157e-10	-0.656786	8.39148e-05	-1.11157e-10	-0.670095
22546711	chr8:22546711:C:T	1.39513e-05	-1.11157e-10	-0.651788	8.49503e-05	-1.11157e-10	-0.657832
22547715	chr8:22547715:G:C	1.62263e-06	-1.53959	-1.26372	9.78878e-06	-1.54788	-1.27078
22547910	chr8:22547910:C:T	9.49393e-06	-1.11157e-10	-1.0367	5.57706e-05	-1.11157e-10	-1.07865
22548459	chr8:22548459:A:G	1.76664e-06	-1.54671	-1.17157	1.06377e-05	-1.539	-1.1965
22548462	chr8:22548462:C:T	1.71092e-06	-1.55765	-1.19268	1.06222e-05	-1.52134	-1.21561
22549722	chr8:22549722:A:G	1.23545e-05	-0.773334	-3.15096e-10	6.45367e-05	-0.932664	-3.15096e-10
22550132	chr8:22550132:G:C	1.01949e-05	-1.11157e-10	-0.965467	6.08162e-05	-1.11157e-10	-0.992042
22550200	chr8:22550200:G:A	9.23875e-06	-1.11157e-10	-1.06395	5.49321e-05	-1.11157e-10	-1.0938
22550362	chr8:22550362:G:T	1.0141e-05	-1.11157e-10	-0.970773	6.4743e-05	-1.11157e-10	-0.929472
22550915	chr8:22550915:C:T	1.66902e-06	-1.49736	-1.27776	1.02511e-05	-1.49357	-1.27894
22550978	chr8:22550978:A:C	7.36597e-06	-1.11157e-10	-1.29049	4.51656e-05	-1.11157e-10	-1.28956
22551059	chr8:22551059:G:A	1.5687e-06	-1.54406	-1.29305	9.74344e-06	-1.52208	-1.30122
22551102	chr8:22551102:C:G	7.95502e-06	-1.21356	-3.15096e-10	3.96662e-05	-1.4194	-3.15096e-10
22551487	chr8:22551487:C:T	1.22525e-05	-1.11157e-10	-0.781629	7.44821e-05	-1.11157e-10	-0.78934
22551538	chr8:22551538:G:C	7.66934e-06	-1.11157e-10	-1.25013	4.67943e-05	-1.11157e-10	-1.25414
22551577	chr8:22551577:T:C	1.06025e-05	-1.11157e-10	-0.926264	6.20558e-05	-1.11157e-10	-0.971864
22552315	chr8:22552315:T:C	1.89695e-06	-1.40173	-1.24538	1.32727e-05	-1.29856	-1.21563
22552486	chr8:22552486:G:A	7.76157e-06	-1.11157e-10	-1.23817	4.70111e-05	-1.11157e-10	-1.24951
22552590	chr8:22552590:A:ACGGGT	1.27725e-05	-1.11157e-10	-0.740062	8.07782e-05	-1.11157e-10	-0.708191
22552707	chr8:22552707:A:G	7.32077e-06	-1.11157e-10	-1.29664	4.53465e-05	-1.11157e-10	-1.28556
22553158	chr8:22553158:C:T	7.33152e-06	-1.11157e-10	-1.29517	4.53399e-05	-1.11157e-10	-1.28571
22553330	chr8:22553330:G:A	5.64212e-06	-1.5571	-3.15096e-10	3.42543e-05	-1.56608	-3.15096e-10
22553735	chr8:22553735:C:T	1.85321e-05	0.177365	-0.545221	0.000136172	0.316778	-0.502755
22553763	chr8:22553763:C:T	7.52552e-06	-1.11157e-10	-1.26906	4.61844e-05	-1.11157e-10	-1.26726
22553955	chr8:22553955:C:A	1.00738e-05	-1.11157e-10	-0.977415	6.37025e-05	-1.11157e-10	-0.945674
22554182	chr8:22554182:C:T	8.8974e-06	-1.11157e-10	-1.1016	5.55389e-05	-1.11157e-10	-1.08282
22554484	chr8:22554484:A:T	3.42241e-05	-1.11157e-10	0.245572	0.000208433	-1.11157e-10	0.239722
22554487	chr8:22554487:C:T	1.4865e-05	-1.11157e-10	-0.588349	8.51493e-05	-1.11157e-10	-0.655492
22555057	chr8:22555057:G:T	1.90427e-05	-1.11157e-10	-0.340673	0.000125765	-1.11157e-10	-0.265482
22555139	chr8:22555139:C:T	8.13935e-06	-1.11157e-10	-1.19065	5.05012e-05	-1.11157e-10	-1.1779
22555174	chr8:22555174:T:C	1.03279e-05	-1.11157e-10	-0.952505	6.25531e-05	-1.11157e-10	-0.963883
22555870	chr8:22555870:A:G	2.91079e-05	-1.11157e-10	0.0836516	0.000164942	-1.11157e-10	0.00569637
22555872	chr8:22555872:A:C	8.90909e-06	-1.11157e-10	-1.10029	5.27729e-05	-1.11157e-10	-1.1339
22555896	chr8:22555896:A:G	8.64335e-06	-1.11157e-10	-1.13057	5.13403e-05	-1.11157e-10	-1.16142
22556019	chr8:22556019:C:T	8.63355e-06	-1.11157e-10	-1.1317	5.37148e-05	-1.11157e-10	-1.11621
22556118	chr8:22556118:G:A	8.73726e-06	-1.11157e-10	-1.11976	5.43903e-05	-1.11157e-10	-1.10371
22556169	chr8:22556169:A:G	2.50552e-05	-0.066275	-3.15096e-10	0.000106854	-0.428436	-3.15096e-10
22556432	chr8:22556432:C:A	9.74947e-06	-1.11157e-10	-1.01014	6.04427e-05	-1.11157e-10	-0.998202
22556512	chr8:22556512:G:T	8.1079e-06	-1.11157e-10	-1.19452	5.00191e-05	-1.11157e-10	-1.18749
22556549	chr8:22556549:T:G	7.58801e-06	-1.11157e-10	-1.26079	4.69782e-05	-1.11157e-10	-1.25021
22557228	chr8:22557228:T:C	2.92265e-06	-0.917692	-1.29717	1.82196e-05	-0.906251	-1.29115
22557381	chr8:22557381:T:C	4.14826e-06	-0.970214	-0.894454	2.52631e-05	-1.02313	-0.847421
22557493	chr8:22557493:T:A	9.82849e-06	-1.11157e-10	-1.00207	5.91543e-05	-1.11157e-10	-1.01975
22557560	chr8:22557560:C:A	7.51414e-06	-1.11157e-10	-1.27057	4.58782e-05	-1.11157e-10	-1.27391
22557654	chr8:22557654:T:A	5.60267e-06	-1.56411	-3.15096e-10	3.58861e-05	-1.51955	-3.15096e-10
22557880	chr8:22557880:T:C	7.6205e-06	-1.11157e-10	-1.25652	4.59636e-05	-1.11157e-10	-1.27205
22558060	chr8:22558060:G:A	1.34419e-05	-0.0445496	-0.644435	0.00012167	0.269227	-0.567812
22558091	chr8:22558091:T:C	1.10384e-05	-1.11157e-10	-0.88598	7.33555e-05	-1.11157e-10	-0.80458
22558209	chr8:22558209:G:C	1.91813e-05	-1.11157e-10	-0.333421	0.000132587	-1.11157e-10	-0.212663
22558479	chr8:22558479:T:C	5.02212e-06	-1.0653	-0.608208	2.73445e-05	-1.11864	-0.672738
22558579	chr8:22558579:T:A	4.81725e-05	-1.11157e-10	0.587431	0.000296032	-1.11157e-10	0.590571
22558678	chr8:22558678:TCA:T	9.01817e-06	-1.11157e-10	-1.08812	5.42783e-05	-1.11157e-10	-1.10577
22558783	chr8:22558783:A:C	7.71169e-06	-1.11157e-10	-1.24462	4.70633e-05	-1.11157e-10	-1.2484
22559167	chr8:22559167:G:A	1.07703e-05	-1.11157e-10	-0.910562	6.20595e-05	-1.11157e-10	-0.971804
22559635	chr8:22559635:G:A	7.98536e-06	-1.11157e-10	-1.20975	4.71202e-05	-1.11157e-10	-1.2472
22560170	chr8:22560170:T:C	1.55231e-06	-1.54356	-1.30405	1.47435e-05	-1.10841	-1.30069
22560563	chr8:22560563:G:A	7.61805e-06	-1.11157e-10	-1.25684	4.62194e-05	-1.11157e-10	-1.2665
22560620	chr8:22560620:A:C	7.27292e-06	-1.11157e-10	-1.3032	4.45146e-05	-1.11157e-10	-1.30408
22560969	chr8:22560969:T:G	4.6766e-06	-0.610995	-1.13379	3.68306e-05	-0.423022	-1.07055
22561020	chr8:22561020:C:T	7.49052e-06	-1.11157e-10	-1.27372	4.62555e-05	-1.11157e-10	-1.26572
22561160	chr8:22561160:C:T	1.84218e-05	-0.503416	0.129593	0.000144311	-0.34422	0.216292
22561543	chr8:22561543:G:A	1.41351e-05	-1.11157e-10	-0.638696	9.08691e-05	-1.11157e-10	-0.590478
22561678	chr8:22561678:T:C	3.94487e-06	-1.02944	-0.885503	2.36089e-05	-1.21551	-0.722768
22561837	chr8:22561837:A:G	8.53438e-06	-1.11157e-10	-1.14326	5.38193e-05	-1.11157e-10	-1.11427
22561954	chr8:22561954:G:A	7.27164e-06	-1.11157e-10	-1.30338	4.45115e-05	-1.11157e-10	-1.30415
22562042	chr8:22562042:G:C	2.23552e-06	-1.5411	-0.94178	2.27685e-05	-1.09565	-0.878867
22562046	chr8:22562046:T:TG	1.49171e-05	-1.11157e-10	-0.58485	9.65888e-05	-1.11157e-10	-0.529435
22562075	chr8:22562075:T:C	1.55515e-06	-1.54171	-1.30407	1.02939e-05	-1.46608	-1.30226
22562404	chr8:22562404:A:G	7.72663e-06	-1.24268	-3.15096e-10	4.55335e-05	-1.28145	-3.15096e-10
22562533	chr8:22562533:C:T	5.60491e-06	-1.56372	-3.15096e-10	3.4541e-05	-1.55775	-3.15096e-10
22562887	chr8:22562887:C:T	1.32784e-05	-1.11157e-10	-0.701216	7.52819e-05	-1.11157e-10	-0.778658
22562899	chr8:22562899:G:A	8.05931e-06	-1.11157e-10	-1.20053	4.93792e-05	-1.11157e-10	-1.20037
22563024	chr8:22563024:T:C	5.19657e-06	-0.652351	-0.987008	4.14827e-05	-0.406053	-0.968569
22563446	chr8:22563446:A:AG	1.62016e-06	-1.50064	-1.3042	9.37059e-06	-1.55815	-1.30418
22563483	chr8:22563483:A:G	2.10296e-06	-1.3667	-1.17731	1.121e-05	-1.51812	-1.16497
22563507	chr8:22563507:A:G	1.19529e-05	-0.388551	-0.41783	9.3539e-05	-0.221692	-0.339827
22563573	chr8:22563573:C:T	5.86302e-06	-1.03224	-0.486455	2.47323e-05	-1.41297	-0.478812
22563669	chr8:22563669:G:A	1.83518e-05	0.418305	-0.795937	0.000148634	0.651827	-0.750238
22563842	chr8:22563842:A:G	1.75477e-06	-1.5492	-1.17582	1.20279e-05	-1.44731	-1.16536
22563882	chr8:22563882:G:A	1.61323e-06	-1.50486	-1.30426	9.43464e-06	-1.5515	-1.30401
22564144	chr8:22564144:C:T	7.35507e-06	-1.11157e-10	-1.29197	4.52279e-05	-1.11157e-10	-1.28818
22564312	chr8:22564312:T:C	7.35324e-06	-1.11157e-10	-1.29222	4.51159e-05	-1.11157e-10	-1.29066
22564637	chr8:22564637:A:G	2.24731e-05	0.597758	-0.772798	1.8032e-05	-1.25371	-0.95404
22565410	chr8:22565410:G:A	0.00106685	4.52858	-0.843472	5.54427e-05	-0.0895872	-0.994961
22566050	chr8:22566050:G:A	1.6136e-05	0.307799	-0.814106	3.03228e-05	-0.792485	-0.895513
22566062	chr8:22566062:A:G	4.61823e-05	-1.11157e-10	0.545239	0.000358128	-1.11157e-10	0.780992
22566295	chr8:22566295:G:A	5.69695e-06	-1.54743	-3.15096e-10	3.63036e-05	-1.50798	-3.15096e-10
22566731	chr8:22566731:T:C	2.56188e-06	-1.53121	-0.815405	1.49488e-05	-1.55699	-0.838274
22566976	chr8:22566976:A:G	9.10886e-06	0.184322	-1.26243	1.1792e-05	-1.42644	-1.20604
22567082	chr8:22567082:T:A	8.30839e-06	-1.11157e-10	-1.17009	5.28209e-05	-1.11157e-10	-1.13299
22567236	chr8:22567236:A:G	1.66256e-06	-1.52028	-1.25872	1.07909e-05	-1.43117	-1.29002
22567276	chr8:22567276:G:A	8.50447e-06	-1.11157e-10	-1.14677	5.04884e-05	-1.11157e-10	-1.17815
22567480	chr8:22567480:T:C	1.08024e-05	-1.11157e-10	-0.907593	6.22837e-05	-1.11157e-10	-0.968199
22567918	chr8:22567918:G:A	2.59211e-05	0.592654	-0.624956	2.72985e-05	-1.18693	-0.606139
22567940	chr8:22567940:C:G	8.11068e-06	-1.11157e-10	-1.19418	4.60505e-05	-1.11157e-10	-1.27016
22568072	chr8:22568072:G:A	1.00929e-05	-1.11157e-10	-0.975525	6.21655e-05	-1.11157e-10	-0.970098
22569137	chr8:22569137:TC:T	0.0538524	8.31008	-0.703432	2.95383e-05	-0.460854	-1.25336
22569571	chr8:22569571:C:T	8.29172e-06	-1.11157e-10	-1.1721	4.6621e-05	-1.11157e-10	-1.25785
22569695	chr8:22569695:GT:G	1.2681e-05	-1.11157e-10	-0.747253	7.65994e-05	-1.11157e-10	-0.761309
22569782	chr8:22569782:G:A	1.33136e-05	-1.11157e-10	-0.698568	8.04669e-05	-1.11157e-10	-0.712053
22570169	chr8:22570169:G:A	1.39953e-05	-1.11157e-10	-0.648639	8.42477e-05	-1.11157e-10	-0.666137
22570273	chr8:22570273:G:A	0.000257382	2.52772	-0.264521	0.000104349	-0.19359	-0.258565
22570372	chr8:22570372:C:T	1.71775e-05	0.0230371	-0.466797	3.77096e-05	-0.920329	-0.549655
22571145	chr8:22571145:T:C	3.58443e-06	-1.27979	-0.730972	2.48079e-05	-0.987963	-0.900772
22571195	chr8:22571195:A:G	2.20488e-06	-1.56366	-0.933023	1.40353e-05	-1.50793	-0.950391
22571238	chr8:22571238:C:G	2.91506e-06	-1.00988	-1.20759	1.09835e-05	-1.50482	-1.19868
22571261	chr8:22571261:T:G	8.01935e-06	-1.11157e-10	-1.2055	4.56167e-05	-1.11157e-10	-1.27962
22571725	chr8:22571725:G:A	7.82067e-06	-1.11157e-10	-1.23059	4.51778e-05	-1.11157e-10	-1.28929
22572238	chr8:22572238:AG:A	8.07313e-06	-1.11157e-10	-1.19882	4.87814e-05	-1.11157e-10	-1.21255
22572497	chr8:22572497:T:A	5.9713e-06	-1.50039	-3.15096e-10	3.50383e-05	-1.54346	-3.15096e-10
22572562	chr8:22572562:C:A	8.04856e-06	-1.11157e-10	-1.20187	4.58266e-05	-1.11157e-10	-1.27503
22572616	chr8:22572616:C:A	6.59947e-06	-0.547436	-0.852933	1.44042e-05	-1.50009	-0.932282
22572725	chr8:22572725:G:C	0.0155435	7.40164	-1.0376	5.74286e-05	-0.184525	-0.86483
22572867	chr8:22572867:A:T	2.19698e-06	-1.20212	-1.29815	9.51137e-06	-1.54559	-1.30182
22573853	chr8:22573853:C:A	3.25723e-05	-1.11157e-10	0.196105	0.000176685	-1.11157e-10	0.074469
22573937	chr8:22573937:C:T	2.35505e-05	-1.11157e-10	-0.128211	0.000145484	-1.11157e-10	-0.119835
22573938	chr8:22573938:G:A	1.71475e-06	-1.46298	-1.28511	1.15366e-05	-1.41706	-1.23731
22573981	chr8:22573981:A:G	7.27224e-06	-1.11157e-10	-1.30329	4.62405e-05	-1.11157e-10	-1.26604
22574133	chr8:22574133:C:T	7.64292e-06	-1.11157e-10	-1.25358	4.60229e-05	-1.11157e-10	-1.27076
22574430	chr8:22574430:C:T	9.39824e-06	-1.11157e-10	-1.04684	6.09468e-05	-1.11157e-10	-0.989897
22574877	chr8:22574877:C:G	7.42325e-06	-1.11157e-10	-1.28274	4.61267e-05	-1.11157e-10	-1.26851
22575456	chr8:22575456:C:T	8.84419e-06	-1.11157e-10	-1.1076	5.2253e-05	-1.11157e-10	-1.1438
22575823	chr8:22575823:G:A	7.31819e-06	-1.11157e-10	-1.29699	4.983e-05	-1.11157e-10	-1.19128
22575995	chr8:22575995:A:G	0.000149078	1.66381	0.0532995	4.49364e-05	-0.90851	-0.386139
22576092	chr8:22576092:C:T	7.26785e-06	-1.11157e-10	-1.3039	4.81144e-05	-1.11157e-10	-1.22632
22576344	chr8:22576344:C:T	7.47342e-06	-1.11157e-10	-1.27601	4.6328e-05	-1.11157e-10	-1.26415
22576375	chr8:22576375:G:A	0.0247087	6.86229	-0.0347345	2.9093e-05	-0.772852	-0.956549
22576386	chr8:22576386:G:T	0.0003406	2.54335	-3.15096e-10	0.000379327	0.838501	-3.15096e-10
22576709	chr8:22576709:A:T	6.32363e-06	-0.899596	-0.543469	1.93092e-05	-1.49949	-0.639823
22577214	chr8:22577214:C:G	0.00558962	6.16016	-0.818855	1.74618e-05	-0.976459	-1.26342
22577239	chr8:22577239:C:T	1.23454e-05	-0.774071	-3.15096e-10	6.25799e-05	-0.963454	-3.15096e-10
22577381	chr8:22577381:T:A	7.26753e-06	-1.11157e-10	-1.30394	4.45072e-05	-1.11157e-10	-1.30425
22577765	chr8:22577765:T:C	1.3225e-05	-1.11157e-10	-0.705248	6.13093e-05	-1.11157e-10	-0.983967
22577806	chr8:22577806:A:G	7.4405e-06	-1.11157e-10	-1.28042	4.45474e-05	-1.11157e-10	-1.30334
22578094	chr8:22578094:G:C	8.02003e-06	-1.11157e-10	-1.20542	4.80451e-05	-1.11157e-10	-1.22776
22578389	chr8:22578389:C:T	1.03866e-05	-1.11157e-10	-0.946843	5.61554e-05	-1.11157e-10	-1.07178
22578400	chr8:22578400:G:C	8.11029e-06	-1.11157e-10	-1.19422	5.20751e-05	-1.11157e-10	-1.14721
22579168	chr8:22579168:C:T	0.00602542	4.95029	0.466097	2.07429e-05	-1.28886	-0.778832
22579628	chr8:22579628:G:A	0.161457	8.94511	-0.240478	3.58523e-05	-0.377396	-1.14309
22579871	chr8:22579871:T:C	1.07385e-05	-1.11157e-10	-0.913525	6.99998e-05	-1.11157e-10	-0.851405
22579958	chr8:22579958:G:C	7.42367e-06	-1.11157e-10	-1.28268	4.45726e-05	-1.11157e-10	-1.30278
22580043	chr8:22580043:T:A	2.8043e-06	-0.951957	-1.30425	1.95233e-05	-0.824759	-1.30353
22580108	chr8:22580108:T:C	7.90655e-06	-1.11157e-10	-1.21967	5.18647e-05	-1.11157e-10	-1.15126
22580358	chr8:22580358:G:A	4.11124e-06	-1.00855	-0.865086	3.01009e-05	-0.87876	-0.816583
22580470	chr8:22580470:A:G	1.28233e-05	-0.736093	-3.15096e-10	5.64591e-05	-1.06638	-3.15096e-10
22580546	chr8:22580546:G:A	1.25545e-05	-1.11157e-10	-0.757277	8.05746e-05	-1.11157e-10	-0.710715
22580559	chr8:22580559:C:T	7.57855e-06	-1.11157e-10	-1.26204	4.62681e-05	-1.11157e-10	-1.26545
22580801	chr8:22580801:A:G	7.4113e-06	-1.14518	-0.139171	3.40842e-05	-1.43289	-0.138177
22580938	chr8:22580938:C:T	1.10122e-05	-1.11157e-10	-0.888352	5.87976e-05	-1.11157e-10	-1.0258
22581028	chr8:22581028:G:C	9.30782e-06	-1.11157e-10	-1.0565	5.96654e-05	-1.11157e-10	-1.01115
22581783	chr8:22581783:C:T	8.21761e-06	-1.11157e-10	-1.18108	4.80685e-05	-1.11157e-10	-1.22727
22581806	chr8:22581806:C:T	8.08167e-06	-1.11157e-10	-1.19776	5.31901e-05	-1.11157e-10	-1.12603
22581929	chr8:22581929:G:A	9.39355e-06	-0.0785415	-0.968793	1.48021e-05	-1.34347	-1.06166
22582005	chr8:22582005:T:C	3.94754e-06	-0.97997	-0.934294	2.90705e-05	-0.84678	-0.883394
22582443	chr8:22582443:A:G	0.10294	7.96923	0.285314	3.13656e-05	-0.702847	-0.95134
22582695	chr8:22582695:A:C	0.277953	8.92944	0.318409	4.06102e-05	-0.45425	-0.941629
22582727	chr8:22582727:G:A	4.27935e-05	0.691303	-0.222275	2.77174e-05	-1.21686	-0.560981
22582867	chr8:22582867:C:T	1.00235e-05	-1.11157e-10	-0.982421	6.5979e-05	-1.11157e-10	-0.910561
22583145	chr8:22583145:A:G	0.000290174	2.75724	-0.374111	2.49901e-05	-0.953115	-0.928304
22583363	chr8:22583363:G:A	9.26627e-06	-1.11157e-10	-1.06098	5.9245e-05	-1.11157e-10	-1.01822
22583950	chr8:22583950:C:T	7.64123e-06	-1.11157e-10	-1.2538	4.95873e-05	-1.11157e-10	-1.19616
22584070	chr8:22584070:T:G	1.03845e-05	-1.11157e-10	-0.947044	5.89051e-05	-1.11157e-10	-1.02397
22584162	chr8:22584162:T:C	4.79859e-05	0.867524	-0.283974	2.08193e-05	-1.28504	-0.778979
22584294	chr8:22584294:G:A	7.47071e-06	-1.11157e-10	-1.27637	4.76948e-05	-1.11157e-10	-1.23508
22584353	chr8:22584353:G:A	7.92009e-06	-0.125591	-1.09236	1.34753e-05	-1.34789	-1.15115
22584411	chr8:22584411:C:T	3.83047e-05	0.924678	-0.566464	1.72278e-05	-1.26931	-0.984063
22584774	chr8:22584774:A:G	8.20634e-05	1.30912	-0.188982	2.94973e-05	-1.10682	-0.608777
22584952	chr8:22584952:C:T	7.91641e-06	-1.11157e-10	-1.21842	4.96315e-05	-1.11157e-10	-1.19527
22585148	chr8:22585148:A:G	3.22265e-05	0.545915	-0.360484	2.01554e-05	-1.35911	-0.737314
22585395	chr8:22585395:G:A	7.5114e-06	-1.11157e-10	-1.27094	4.58285e-05	-1.11157e-10	-1.27499
22586073	chr8:22586073:C:T	5.44206e-06	-0.785719	-0.807482	1.37239e-05	-1.56525	-0.915506
22586114	chr8:22586114:T:C	1.40284e-05	-1.11157e-10	-0.646276	9.1483e-05	-1.11157e-10	-0.583745
22586968	chr8:22586968:C:T	7.36324e-06	-1.11157e-10	-1.29086	4.56597e-05	-1.11157e-10	-1.27868
22587200	chr8:22587200:C:T	1.0713e-05	-1.11157e-10	-0.915903	6.85113e-05	-1.11157e-10	-0.872899
22587781	chr8:22587781:G:A	9.74315e-06	-1.11157e-10	-1.01079	6.10498e-05	-1.11157e-10	-0.988208
22588420	chr8:22588420:G:A	9.52507e-06	-1.11157e-10	-1.03343	5.93396e-05	-1.11157e-10	-1.01662
22588431	chr8:22588431:T:C	0.000142341	1.67087	-3.15096e-10	0.000183523	0.112444	-3.15096e-10
22588438	chr8:22588438:A:G	0.000143547	1.67931	-3.15096e-10	0.000184578	0.118174	-3.15096e-10
22588597	chr8:22588597:C:T	1.02009e-05	-1.11157e-10	-0.964884	6.37027e-05	-1.11157e-10	-0.945672
22588753	chr8:22588753:T:C	2.17103e-05	-1.11157e-10	-0.209573	0.00013344	-1.11157e-10	-0.206243
22588769	chr8:22588769:C:T	1.06069e-05	-1.11157e-10	-0.925854	6.61321e-05	-1.11157e-10	-0.908243
22588990	chr8:22588990:T:A	1.91625e-05	-1.11157e-10	-0.334403	0.000122973	-1.11157e-10	-0.287937
22589085	chr8:22589085:CTGGCTCCGAGGGAAGGGGCAGGGGGCCCGCTGGTCGGCGAGGGCTGGGAGCCCCCGACACCT:C	3.08279e-06	-0.914273	-1.24725	1.57561e-05	-1.06137	-1.28131
22589237	chr8:22589237:C:T	1.09561e-05	-1.11157e-10	-0.893466	7.01755e-05	-1.11157e-10	-0.848899
22589788	chr8:22589788:C:T	8.96444e-06	-1.11157e-10	-1.09409	5.60471e-05	-1.11157e-10	-1.07371
22590134	chr8:22590134:CTG:C	0.00631697	6.54958	-1.08594	8.77708e-05	0.612279	-1.23745
22590225	chr8:22590225:C:G	9.47085e-06	-1.11157e-10	-1.03914	6.07023e-05	-1.11157e-10	-0.993916
22590302	chr8:22590302:T:A	9.41388e-06	-1.11157e-10	-1.04517	6.03063e-05	-1.11157e-10	-1.00046
22590345	chr8:22590345:G:A	4.79896e-06	-0.748892	-0.970067	2.33515e-05	-0.97104	-0.978196
22590509	chr8:22590509:A:C	9.5213e-06	-1.11157e-10	-1.03383	6.10511e-05	-1.11157e-10	-0.988187
22590528	chr8:22590528:T:C	9.40065e-06	-1.11157e-10	-1.04658	6.02144e-05	-1.11157e-10	-1.00199
22590566	chr8:22590566:G:A	1.71181e-06	-1.44645	-1.30336	1.00926e-05	-1.48995	-1.29815
22590767	chr8:22590767:G:A	9.36929e-06	-1.11157e-10	-1.04992	6.00046e-05	-1.11157e-10	-1.00548
22590814	chr8:22590814:A:G	9.45151e-06	-1.11157e-10	-1.04118	6.04816e-05	-1.11157e-10	-0.997558
22591159	chr8:22591159:T:C	9.32065e-06	-1.11157e-10	-1.05513	5.95993e-05	-1.11157e-10	-1.01225
22591179	chr8:22591179:G:T	9.34261e-06	-1.11157e-10	-1.05277	5.98117e-05	-1.11157e-10	-1.0087
22591218	chr8:22591218:C:T	1.02875e-05	-1.11157e-10	-0.956424	6.38724e-05	-1.11157e-10	-0.94301
22591266	chr8:22591266:A:G	9.26066e-06	-1.11157e-10	-1.06158	5.91872e-05	-1.11157e-10	-1.01919
22591301	chr8:22591301:A:G	1.5649e-06	-1.53568	-1.30386	9.97724e-06	-1.4963	-1.30329
22591343	chr8:22591343:C:T	1.16775e-05	-1.11157e-10	-0.829694	7.43876e-05	-1.11157e-10	-0.790609
22591354	chr8:22591354:C:T	7.57254e-06	-1.11157e-10	-1.26283	4.7208e-05	-1.11157e-10	-1.24533
22591428	chr8:22591428:T:C	9.36625e-06	-1.11157e-10	-1.05024	5.99717e-05	-1.11157e-10	-1.00603
22591486	chr8:22591486:A:G	1.0859e-05	-1.11157e-10	-0.902361	7.07995e-05	-1.11157e-10	-0.840047
22591727	chr8:22591727:G:A	9.40065e-06	-1.11157e-10	-1.04658	6.02144e-05	-1.11157e-10	-1.00199
22591971	chr8:22591971:T:C	0.0249831	8.09539	-1.25679	0.000153593	1.23865	-1.30424
22592230	chr8:22592230:C:T	9.74355e-06	-1.11157e-10	-1.01075	6.22704e-05	-1.11157e-10	-0.968412
22592401	chr8:22592401:A:G	1.08284e-05	-1.11157e-10	-0.905185	6.93263e-05	-1.11157e-10	-0.861074
22592461	chr8:22592461:G:A	1.0447e-05	-1.11157e-10	-0.941043	6.61924e-05	-1.11157e-10	-0.907332
22592781	chr8:22592781:G:A	1.00985e-05	-1.11157e-10	-0.974972	6.26258e-05	-1.11157e-10	-0.962721
22592880	chr8:22592880:T:A	1.44029e-05	0.682112	-1.30204	1.31738e-05	-1.21826	-1.30341
22593366	chr8:22593366:T:C	9.48254e-06	-1.11157e-10	-1.03791	6.01369e-05	-1.11157e-10	-1.00328
22593436	chr8:22593436:G:A	9.77443e-06	-1.11157e-10	-1.00759	6.26009e-05	-1.11157e-10	-0.963118
22594535	chr8:22594535:C:T	1.1388e-05	-1.11157e-10	-0.854802	7.02523e-05	-1.11157e-10	-0.847805
22594745	chr8:22594745:G:C	9.38043e-06	-1.11157e-10	-1.04873	6.01133e-05	-1.11157e-10	-1.00367
22594746	chr8:22594746:A:T	9.35896e-06	-1.11157e-10	-1.05102	5.99616e-05	-1.11157e-10	-1.00619
22595191	chr8:22595191:A:G	0.00182809	5.38005	-1.15638	4.25946e-05	-0.0686788	-1.27949
22595710	chr8:22595710:C:A	0.00613107	5.58081	-0.147039	7.93706e-05	0.0315672	-0.757337
22595792	chr8:22595792:A:G	1.64761e-05	-0.485447	-3.15096e-10	0.000372299	0.819799	-3.15096e-10
22595913	chr8:22595913:G:A	0.0114209	6.14472	-0.0888832	0.00012497	0.315755	-0.587583
22596021	chr8:22596021:C:T	1.12187e-05	-1.11157e-10	-0.869775	7.12952e-05	-1.11157e-10	-0.833069
22596179	chr8:22596179:C:T	7.27086e-06	-1.11157e-10	-1.30348	4.46639e-05	-1.11157e-10	-1.30073
22596414	chr8:22596414:A:G	2.44695e-05	-0.0899309	-3.15096e-10	4.84144e-05	-1.2201	-3.15096e-10
22596415	chr8:22596415:G:C	5.67394e-06	-1.55147	-3.15096e-10	3.56483e-05	-1.5262	-3.15096e-10
22596571	chr8:22596571:C:T	1.16088e-05	-1.11157e-10	-0.835596	7.22035e-05	-1.11157e-10	-0.820409
22596759	chr8:22596759:G:T	1.0662e-05	-1.11157e-10	-0.92067	6.57032e-05	-1.11157e-10	-0.914751
22597291	chr8:22597291:C:A	1.08607e-05	-1.11157e-10	-0.902206	6.76101e-05	-1.11157e-10	-0.88614
22597313	chr8:22597313:A:G	0.00191296	4.71052	-0.441467	5.18883e-05	-0.334963	-0.815842
22597456	chr8:22597456:C:T	7.42777e-06	-1.11157e-10	-1.28213	4.61472e-05	-1.11157e-10	-1.26806
22597642	chr8:22597642:C:T	9.35986e-06	-1.05093	-3.15096e-10	4.73889e-05	-1.24151	-3.15096e-10
22597891	chr8:22597891:G:A	7.84081e-06	-1.11157e-10	-1.22802	4.9729e-05	-1.11157e-10	-1.19331
22598016	chr8:22598016:T:G	1.10045e-05	-1.11157e-10	-0.889051	6.98741e-05	-1.11157e-10	-0.853204
22598055	chr8:22598055:T:C	1.11677e-05	-1.11157e-10	-0.87433	7.09746e-05	-1.11157e-10	-0.837576
22598075	chr8:22598075:T:G	7.83546e-06	-1.11157e-10	-1.2287	5.06769e-05	-1.11157e-10	-1.17443
22598122	chr8:22598122:C:T	7.32877e-06	-1.11157e-10	-1.29555	4.53087e-05	-1.11157e-10	-1.2864
22598177	chr8:22598177:C:A	1.11101e-05	-1.11157e-10	-0.879504	7.05993e-05	-1.11157e-10	-0.842877
22598556	chr8:22598556:G:A	6.34264e-06	-1.44006	-3.15096e-10	4.35589e-05	-1.32578	-3.15096e-10
22598681	chr8:22598681:TGCTAGGGAGCGCCGGGTGCCCGCGTCCTGGTCAGC:T	1.12905e-05	-0.863396	-3.15096e-10	5.70144e-05	-1.05659	-3.15096e-10
22598682	chr8:22598682:G:A	1.10054e-05	-1.11157e-10	-0.88897	6.98666e-05	-1.11157e-10	-0.85331
22599004	chr8:22599004:C:G	0.00168463	4.39144	-0.24949	3.95255e-05	-0.612014	-0.810937
22600291	chr8:22600291:C:T	0.0141472	6.10498	0.164927	0.000102696	0.0778506	-0.54598
22600493	chr8:22600493:C:T	7.29929e-06	-1.11157e-10	-1.29958	4.51055e-05	-1.11157e-10	-1.29089
22600553	chr8:22600553:T:C	7.27433e-06	-1.11157e-10	-1.30301	4.45064e-05	-1.11157e-10	-1.30426
22600609	chr8:22600609:C:T	7.28158e-06	-1.11157e-10	-1.30201	4.47996e-05	-1.11157e-10	-1.2977
22601279	chr8:22601279:T:C	7.64826e-06	-1.11157e-10	-1.25288	4.79469e-05	-1.11157e-10	-1.2298
22601551	chr8:22601551:T:G	7.2663e-06	-1.11157e-10	-1.30411	4.45241e-05	-1.11157e-10	-1.30387
22601721	chr8:22601721:C:T	7.31028e-06	-1.11157e-10	-1.29808	4.50626e-05	-1.11157e-10	-1.29184
22602202	chr8:22602202:G:A	7.59996e-06	-1.11157e-10	-1.25922	4.75645e-05	-1.11157e-10	-1.23781
22602502	chr8:22602502:G:A	7.80745e-06	-1.11157e-10	-1.23228	5.16671e-05	-1.11157e-10	-1.15508
22602691	chr8:22602691:A:G	0.00413674	5.53826	-0.497955	6.97082e-05	-0.0333241	-0.822256
22602815	chr8:22602815:A:T	7.2819e-06	-1.11157e-10	-1.30197	4.48013e-05	-1.11157e-10	-1.29766
22603118	chr8:22603118:C:T	7.40701e-06	-1.11157e-10	-1.28493	4.58849e-05	-1.11157e-10	-1.27376
22603591	chr8:22603591:G:A	7.27399e-06	-1.11157e-10	-1.30305	4.45067e-05	-1.11157e-10	-1.30426
22604650	chr8:22604650:T:G	1.00428e-05	-1.11157e-10	-0.980506	5.94974e-05	-1.11157e-10	-1.01396
22604885	chr8:22604885:C:T	9.95526e-06	-1.11157e-10	-0.989257	5.898e-05	-1.11157e-10	-1.0227
22605058	chr8:22605058:C:T	7.44645e-06	-1.11157e-10	-1.27962	4.4535e-05	-1.11157e-10	-1.30362
22605159	chr8:22605159:C:T	7.5187e-06	-1.11157e-10	-1.26996	4.65608e-05	-1.11157e-10	-1.25914
22605322	chr8:22605322:A:G	9.67507e-06	-1.11157e-10	-1.01781	6.1473e-05	-1.11157e-10	-0.981301
22605339	chr8:22605339:T:C	0.00477295	5.55828	-0.374923	6.81805e-05	-0.11228	-0.765459
22605625	chr8:22605625:T:C	7.4047e-06	-1.11157e-10	-1.28524	4.5734e-05	-1.11157e-10	-1.27706
22605962	chr8:22605962:G:T	1.03531e-05	-1.11157e-10	-0.95007	6.47691e-05	-1.11157e-10	-0.92907
22606110	chr8:22606110:C:T	0.00476733	5.81743	-0.635245	6.18751e-05	-0.0136096	-0.96117
22606399	chr8:22606399:C:T	0.00268001	5.59903	-0.992813	4.58865e-05	-0.0846439	-1.18908
22606877	chr8:22606877:T:C	0.00416935	5.42801	-0.379854	6.5593e-05	-0.169671	-0.746758
22607154	chr8:22607154:C:T	7.94282e-06	-1.11157e-10	-1.21509	4.57349e-05	-1.11157e-10	-1.27704
22607530	chr8:22607530:C:T	8.38772e-06	-1.11157e-10	-1.16059	5.24109e-05	-1.11157e-10	-1.14078
22607616	chr8:22607616:C:T	9.99991e-06	-1.11157e-10	-0.984782	6.21827e-05	-1.11157e-10	-0.969821
22607751	chr8:22607751:A:C	8.08096e-06	-1.11157e-10	-1.19785	5.04547e-05	-1.11157e-10	-1.17882
22608440	chr8:22608440:C:T	9.45439e-06	-1.11157e-10	-1.04088	5.90144e-05	-1.11157e-10	-1.02212
22608610	chr8:22608610:A:G	8.93007e-06	-1.11157e-10	-1.09793	5.3279e-05	-1.11157e-10	-1.12436
22609028	chr8:22609028:T:C	0.00339796	5.09689	-0.25332	6.24122e-05	-0.313477	-0.652661
22609087	chr8:22609087:G:A	9.12861e-06	-1.11157e-10	-1.07594	5.74229e-05	-1.11157e-10	-1.04946
22609174	chr8:22609174:C:T	1.73779e-06	-1.54832	-1.18643	1.0033e-05	-1.56634	-1.22767
22609450	chr8:22609450:C:T	8.2853e-06	-1.11157e-10	-1.17288	5.18285e-05	-1.11157e-10	-1.15196
22609624	chr8:22609624:T:C	1.50704e-05	-1.11157e-10	-0.574629	9.31728e-05	-1.11157e-10	-0.565443
22609703	chr8:22609703:A:AGG	8.47358e-06	-1.11157e-10	-1.1504	5.30943e-05	-1.11157e-10	-1.12783
22609706	chr8:22609706:T:G	8.46948e-06	-1.11157e-10	-1.15089	5.30665e-05	-1.11157e-10	-1.12835
22609891	chr8:22609891:G:A	1.60315e-05	-1.11157e-10	-0.512801	0.000103316	-1.11157e-10	-0.462102
22609952	chr8:22609952:G:A	7.78737e-06	-1.11157e-10	-1.23485	4.76767e-05	-1.11157e-10	-1.23546
22610247	chr8:22610247:C:G	0.00270896	4.99961	-0.382644	5.23417e-05	-0.365102	-0.777002
22610328	chr8:22610328:G:A	7.3367e-06	-1.11157e-10	-1.29447	4.47716e-05	-1.11157e-10	-1.29832
22610357	chr8:22610357:T:A	0.00142173	4.48049	-0.508216	5.35743e-05	-0.344853	-0.773975
22610412	chr8:22610412:G:C	7.3471e-06	-1.11157e-10	-1.29305	4.4819e-05	-1.11157e-10	-1.29727
22610755	chr8:22610755:G:A	1.06831e-05	-1.11157e-10	-0.918695	6.3072e-05	-1.11157e-10	-0.955621
22610801	chr8:22610801:A:T	7.61028e-06	-1.11157e-10	-1.25786	4.64491e-05	-1.11157e-10	-1.26154
22611042	chr8:22611042:A:G	1.11353e-05	-1.11157e-10	-0.877241	6.5365e-05	-1.11157e-10	-0.919912
22612027	chr8:22612027:C:T	1.59097e-06	-1.54691	-1.2761	9.38747e-06	-1.56632	-1.29421
22612072	chr8:22612072:A:C	1.3984e-05	-1.11157e-10	-0.649446	8.63896e-05	-1.11157e-10	-0.641031
22612513	chr8:22612513:G:A	1.40575e-05	-1.11157e-10	-0.644198	9.02766e-05	-1.11157e-10	-0.59702
22612795	chr8:22612795:A:G	0.00191221	5.03483	-0.766178	5.61447e-05	-0.0886125	-0.983354
22612900	chr8:22612900:C:CTT	7.81064e-06	-1.11157e-10	-1.23187	4.88531e-05	-1.11157e-10	-1.21108
22613197	chr8:22613197:G:A	0.00189845	5.05767	-0.796232	5.41524e-05	-0.0951582	-1.01294
22613886	chr8:22613886:T:C	0.00344481	5.35213	-0.494861	5.60952e-05	-0.219017	-0.853831
22614311	chr8:22614311:G:A	0.00610342	5.23537	0.193879	7.99229e-05	-0.287041	-0.431794
22614831	chr8:22614831:C:T	1.92104e-06	-1.3515	-1.28299	1.05669e-05	-1.46296	-1.27921
22615645	chr8:22615645:C:T	0.0047324	5.39301	-0.218184	6.06188e-05	-0.233924	-0.761369
22615711	chr8:22615711:T:C	2.1798e-06	-1.43005	-1.07808	1.17361e-05	-1.51844	-1.1188
22615952	chr8:22615952:T:C	0.00056488	4.02026	-0.971002	2.8823e-05	-0.575108	-1.16362
22615973	chr8:22615973:T:C	5.82634e-06	-1.52497	-3.15096e-10	3.67538e-05	-1.49566	-3.15096e-10
22615994	chr8:22615994:C:T	7.41662e-06	-1.11157e-10	-1.28363	4.57376e-05	-1.11157e-10	-1.27698
22616007	chr8:22616007:A:G	2.13694e-06	-1.2807	-1.24728	1.13787e-05	-1.42105	-1.24711
22616421	chr8:22616421:G:A	5.93091e-06	-1.50718	-3.15096e-10	4.17938e-05	-1.36715	-3.15096e-10
22616582	chr8:22616582:C:A	1.77044e-06	-1.449	-1.26713	1.00335e-05	-1.52702	-1.26695
22616600	chr8:22616600:G:A	1.32265e-05	-1.11157e-10	-0.705137	6.57247e-05	-1.11157e-10	-0.914424
22618176	chr8:22618176:G:A	1.73752e-06	-1.4419	-1.293	9.88834e-06	-1.51886	-1.28968
22618294	chr8:22618294:T:C	7.52767e-06	-1.26877	-3.15096e-10	5.48437e-05	-1.09541	-3.15096e-10
22618314	chr8:22618314:T:C	7.29975e-06	-1.11157e-10	-1.29952	4.48484e-05	-1.11157e-10	-1.29661
22618582	chr8:22618582:C:T	8.51499e-06	-1.14553	-3.15096e-10	4.30175e-05	-1.33829	-3.15096e-10
22618760	chr8:22618760:G:A	1.81785e-06	-1.38751	-1.30219	1.00954e-05	-1.48715	-1.30067
22618876	chr8:22618876:T:C	8.01719e-06	-1.11157e-10	-1.20577	4.79669e-05	-1.11157e-10	-1.22939
22619241	chr8:22619241:C:T	6.14511e-06	-1.4717	-3.15096e-10	3.76289e-05	-1.47213	-3.15096e-10
22619563	chr8:22619563:GAGGCAGT:G	8.4345e-06	-1.11157e-10	-1.15503	5.15358e-05	-1.11157e-10	-1.15762
22619604	chr8:22619604:G:GC	7.60884e-06	-1.11157e-10	-1.25805	4.79894e-05	-1.11157e-10	-1.22892
22620072	chr8:22620072:C:T	1.07593e-05	0.392686	-1.30427	1.15627e-05	-1.34858	-1.30353
22620383	chr8:22620383:G:A	8.29933e-06	-1.11157e-10	-1.17118	5.21349e-05	-1.11157e-10	-1.14606
22620553	chr8:22620553:C:T	1.68451e-06	-1.4728	-1.29308	9.57192e-06	-1.53696	-1.30411
22620582	chr8:22620582:G:C	8.50251e-06	-1.11157e-10	-1.147	5.18234e-05	-1.11157e-10	-1.15206
22620708	chr8:22620708:ATG:A	8.44025e-06	-1.11157e-10	-1.15435	4.74573e-05	-1.11157e-10	-1.24007
22620848	chr8:22620848:C:T	1.59904e-06	-1.51421	-1.30375	9.3826e-06	-1.55785	-1.30319
22621078	chr8:22621078:C:T	7.70082e-06	-1.11157e-10	-1.24603	4.65487e-05	-1.11157e-10	-1.2594
22621079	chr8:22621079:A:G	2.01156e-06	-1.2891	-1.29934	1.08219e-05	-1.41976	-1.29857
22621172	chr8:22621172:C:T	7.29531e-06	-1.11157e-10	-1.30013	4.49935e-05	-1.11157e-10	-1.29338
22621574	chr8:22621574:G:A	7.52378e-06	-1.11157e-10	-1.26929	4.55864e-05	-1.11157e-10	-1.28029
22621582	chr8:22621582:CAG:C	4.69627e-05	-1.11157e-10	0.561996	0.00026936	-1.11157e-10	0.496152
22621595	chr8:22621595:G:A	8.1582e-06	-1.11157e-10	-1.18833	5.3681e-05	-1.11157e-10	-1.11684
22621814	chr8:22621814:C:G	2.90806e-05	-1.11157e-10	0.0827149	0.000189853	-1.11157e-10	0.14635
22621820	chr8:22621820:CA:C	8.4632e-06	-1.11157e-10	-1.15163	4.75426e-05	-1.11157e-10	-1.23827
22621955	chr8:22621955:A:G	2.06968e-06	-1.25656	-1.3034	1.10151e-05	-1.39681	-1.30381
22622219	chr8:22622219:G:A	1.84069e-05	-0.374632	-3.15096e-10	0.000158894	-0.0316582	-3.15096e-10
22622421	chr8:22622421:G:A	1.38437e-05	-1.11157e-10	-0.659527	8.56904e-05	-1.11157e-10	-0.649157
22622490	chr8:22622490:C:T	1.70039e-06	-1.45241	-1.30409	9.66687e-06	-1.52828	-1.30292
22622517	chr8:22622517:C:T	1.86184e-05	-1.11157e-10	-0.363207	8.30976e-05	-1.11157e-10	-0.679883
22622595	chr8:22622595:G:A	7.35158e-06	-1.11157e-10	-1.29244	4.47327e-05	-1.11157e-10	-1.29919
22622668	chr8:22622668:C:T	1.95298e-06	-1.38471	-1.2333	1.07309e-05	-1.4817	-1.24508
22622884	chr8:22622884:C:T	9.21721e-06	-1.11157e-10	-1.06629	5.79578e-05	-1.11157e-10	-1.04018
22623189	chr8:22623189:G:C	9.88561e-06	-1.11157e-10	-0.996278	5.83569e-05	-1.11157e-10	-1.03332
22623611	chr8:22623611:C:T	1.36803e-05	-1.11157e-10	-0.671398	7.89884e-05	-1.11157e-10	-0.730597
22623745	chr8:22623745:A:G	9.11593e-06	-1.11157e-10	-1.07733	5.71524e-05	-1.11157e-10	-1.05418
22624720	chr8:22624720:C:A	7.39172e-06	-1.11157e-10	-1.287	4.57911e-05	-1.11157e-10	-1.27581
22624963	chr8:22624963:A:G	2.156e-06	-1.23021	-1.2889	1.14683e-05	-1.37716	-1.28315
22625040	chr8:22625040:C:T	2.08989e-06	-1.25819	-1.29206	1.10656e-05	-1.39846	-1.29759
22625098	chr8:22625098:T:TCCTACTACC	2.13128e-06	-1.23916	-1.29148	1.1228e-05	-1.38432	-1.29717
22625131	chr8:22625131:T:G	1.0757e-05	-1.11157e-10	-0.911804	6.64934e-05	-1.11157e-10	-0.902796
22625215	chr8:22625215:T:G	2.58428e-06	-1.05246	-1.28545	1.30332e-05	-1.23977	-1.29262
22625598	chr8:22625598:T:A	1.96496e-06	-1.31652	-1.29536	1.05915e-05	-1.43989	-1.29996
22625733	chr8:22625733:G:A	6.43633e-05	0.779009	0.0981765	2.39778e-05	-1.39088	-0.531894
22626149	chr8:22626149:C:T	8.52945e-06	-1.11157e-10	-1.14383	4.77916e-05	-1.11157e-10	-1.23305
22626323	chr8:22626323:T:C	0.00160118	4.3761	-0.284962	6.62472e-05	-0.217678	-0.688827
22626336	chr8:22626336:T:C	0.00198151	4.97143	-0.667169	6.60375e-05	0.0606696	-0.970345
22626397	chr8:22626397:C:T	7.29366e-06	-1.11157e-10	-1.30035	4.49608e-05	-1.11157e-10	-1.29411
22626747	chr8:22626747:G:A	1.03319e-05	-1.11157e-10	-0.952122	6.11614e-05	-1.11157e-10	-0.986382
22626755	chr8:22626755:G:C	0.00192802	4.91421	-0.637314	6.55762e-05	0.03185	-0.948534
22627344	chr8:22627344:GTCAC:G	0.00136551	4.88471	-0.952792	4.94613e-05	-0.00810267	-1.1906
22627436	chr8:22627436:T:C	0.0011188	4.34628	-0.613623	5.14655e-05	-0.228824	-0.930164
22627473	chr8:22627473:C:T	2.49704e-06	-1.27471	-1.09755	1.41798e-05	-1.3024	-1.14568
22627652	chr8:22627652:A:AC	0.00170552	5.02243	-0.868162	5.561e-05	0.0613379	-1.14287
22627782	chr8:22627782:A:T	0.00224356	4.7668	-0.338338	7.7798e-05	-0.0230607	-0.722722
22627862	chr8:22627862:C:T	0.00182289	5.22259	-1.00177	5.76281e-05	0.151134	-1.19702
22628641	chr8:22628641:C:T	1.01691e-05	-1.11157e-10	-0.968001	6.26469e-05	-1.11157e-10	-0.962383
22628890	chr8:22628890:C:T	2.11008e-06	-1.24629	-1.29435	1.12682e-05	-1.38964	-1.28828
22628914	chr8:22628914:G:A	2.14297e-06	-1.23335	-1.29181	1.14141e-05	-1.37993	-1.28512
22629099	chr8:22629099:A:G	0.00209876	4.94937	-0.587622	7.06984e-05	0.0710433	-0.912518
22629172	chr8:22629172:G:A	1.07966e-05	-1.11157e-10	-0.908129	6.24296e-05	-1.11157e-10	-0.965858
22629574	chr8:22629574:T:C	1.01793e-05	-0.607907	-0.359091	2.18734e-05	-1.27667	-0.737957
22629909	chr8:22629909:T:C	7.77176e-06	-0.498954	-0.737908	1.76689e-05	-1.2157	-1.0124
22630259	chr8:22630259:G:A	7.52027e-06	-1.11157e-10	-1.26976	4.54744e-05	-1.11157e-10	-1.28275
22630802	chr8:22630802:C:T	1.06605e-05	-1.11157e-10	-0.920815	6.56945e-05	-1.11157e-10	-0.914883
22630871	chr8:22630871:C:A	1.70816e-06	-1.56352	-1.18842	1.03346e-05	-1.54519	-1.21921
22631013	chr8:22631013:T:C	8.99847e-06	-1.11157e-10	-1.0903	5.69809e-05	-1.11157e-10	-1.05718
22631426	chr8:22631426:A:G	3.25465e-06	-1.0176	-1.08968	1.04765e-05	-1.50579	-1.24498
22631576	chr8:22631576:C:T	7.62783e-06	-1.25556	-3.15096e-10	3.9961e-05	-1.41199	-3.15096e-10
22632000	chr8:22632000:G:A	7.48484e-06	-1.11157e-10	-1.27448	4.53087e-05	-1.11157e-10	-1.2864
22632024	chr8:22632024:T:C	5.30425e-06	-1.00026	-0.618592	1.45026e-05	-1.49872	-0.926846
22632165	chr8:22632165:A:G	6.40209e-06	-0.926466	-0.504268	1.62651e-05	-1.47131	-0.839567
22632628	chr8:22632628:C:T	8.54679e-06	-1.11157e-10	-1.1418	4.78552e-05	-1.11157e-10	-1.23172
22632631	chr8:22632631:C:A	8.52806e-06	-1.11157e-10	-1.144	4.77839e-05	-1.11157e-10	-1.23321
22632696	chr8:22632696:T:C	3.5726e-06	-1.02527	-0.988791	1.11488e-05	-1.50739	-1.18118
22633804	chr8:22633804:G:C	4.65874e-05	0.553973	-3.15096e-10	0.000171082	0.0422448	-3.15096e-10
22633808	chr8:22633808:G:A	3.04734e-05	-1.11157e-10	0.129495	0.000174246	-1.11157e-10	0.06057
22633836	chr8:22633836:G:A	1.82875e-06	-1.50401	-1.17972	1.05278e-05	-1.56162	-1.18426
22634005	chr8:22634005:T:C	3.5948e-06	-0.718418	-1.28945	1.12506e-05	-1.37931	-1.30017
22634071	chr8:22634071:C:T	1.50505e-05	-1.11157e-10	-0.575947	9.83031e-05	-1.11157e-10	-0.511843
22634181	chr8:22634181:A:G	1.26064e-05	-1.11157e-10	-0.753151	7.4532e-05	-1.11157e-10	-0.788669
22634367	chr8:22634367:A:G	7.23841e-06	-0.0119946	-1.29596	1.05012e-05	-1.45057	-1.29783
22634415	chr8:22634415:G:A	8.70374e-06	-1.11157e-10	-1.12361	5.18983e-05	-1.11157e-10	-1.15061
22634467	chr8:22634467:G:T	3.90899e-06	-1.19259	-0.731493	1.27262e-05	-1.54768	-1.00855
22634539	chr8:22634539:G:A	3.7274e-06	-1.0672	-0.904443	1.16096e-05	-1.51962	-1.12845
22634616	chr8:22634616:A:G	4.47507e-06	-0.774873	-1.01396	1.19839e-05	-1.41611	-1.20023
22634630	chr8:22634630:C:T	2.47645e-05	1.07037	-1.14832	1.75155e-05	-1.06754	-1.16928
22634787	chr8:22634787:C:T	1.7404e-06	-1.54482	-1.18842	1.00706e-05	-1.56316	-1.22712
22635255	chr8:22635255:A:G	9.31738e-06	-1.11157e-10	-1.05548	5.56401e-05	-1.11157e-10	-1.08099
22635388	chr8:22635388:C:T	8.1779e-06	-1.11157e-10	-1.18592	5.00249e-05	-1.11157e-10	-1.18738
22635654	chr8:22635654:C:T	9.79701e-06	-1.11157e-10	-1.00528	6.04295e-05	-1.11157e-10	-0.99842
22635771	chr8:22635771:G:A	7.30313e-06	-1.11157e-10	-1.29906	4.50482e-05	-1.11157e-10	-1.29217
22635834	chr8:22635834:C:T	7.92673e-06	-1.11157e-10	-1.21712	4.80108e-05	-1.11157e-10	-1.22847
22635835	chr8:22635835:G:A	7.60816e-06	-1.11157e-10	-1.25814	4.74645e-05	-1.11157e-10	-1.23992
22635886	chr8:22635886:T:C	1.1186e-05	-1.11157e-10	-0.872696	7.14084e-05	-1.11157e-10	-0.831482
22636081	chr8:22636081:C:T	1.05034e-05	-1.11157e-10	-0.935662	6.19663e-05	-1.11157e-10	-0.973308
22636248	chr8:22636248:A:G	7.34015e-06	-1.11157e-10	-1.294	4.49034e-05	-1.11157e-10	-1.29538
22636277	chr8:22636277:T:A	1.89195e-05	-1.11157e-10	-0.347162	0.000112857	-1.11157e-10	-0.373777
22636300	chr8:22636300:A:G	1.99618e-05	-1.11157e-10	-0.293537	0.000119018	-1.11157e-10	-0.320626
22636381	chr8:22636381:G:A	2.16689e-05	-1.11157e-10	-0.21148	0.00012902	-1.11157e-10	-0.23993
22637121	chr8:22637121:T:C	2.7373e-05	-1.11157e-10	0.0221986	0.000163319	-1.11157e-10	-0.00419056
22637241	chr8:22637241:T:G	7.91583e-06	-1.11157e-10	-1.21849	4.97423e-05	-1.11157e-10	-1.19304
22637448	chr8:22637448:C:T	2.7373e-05	-1.11157e-10	0.0221986	0.000163319	-1.11157e-10	-0.00419056
22637517	chr8:22637517:G:A	1.72841e-06	-1.53311	-1.20705	1.06401e-05	-1.49457	-1.2407
22637807	chr8:22637807:T:G	2.42297e-05	-1.11157e-10	-0.0997793	0.00013202	-1.11157e-10	-0.216944
22637823	chr8:22637823:C:T	7.26826e-06	-1.11157e-10	-1.30384	4.45086e-05	-1.11157e-10	-1.30421
22637882	chr8:22637882:A:G	8.48703e-06	-1.11157e-10	-1.14882	5.34571e-05	-1.11157e-10	-1.12102
22638006	chr8:22638006:A:G	1.97161e-06	-1.5625	-1.04601	1.13642e-05	-1.56566	-1.10376
22638222	chr8:22638222:G:C	1.07318e-05	-1.11157e-10	-0.914147	6.49734e-05	-1.11157e-10	-0.92592
22638535	chr8:22638535:G:A	0.00623177	5.6189	-0.168844	7.35774e-05	-0.0806554	-0.720905
22638546	chr8:22638546:C:A	7.27447e-06	-1.11157e-10	-1.30299	4.45404e-05	-1.11157e-10	-1.3035
22638722	chr8:22638722:GA:G	1.02637e-05	-1.11157e-10	-0.958744	6.4775e-05	-1.11157e-10	-0.928977
22639036	chr8:22639036:G:A	1.18202e-05	-1.11157e-10	-0.81755	7.11878e-05	-1.11157e-10	-0.834577
22639289	chr8:22639289:T:C	7.26514e-06	-1.11157e-10	-1.30427	4.45079e-05	-1.11157e-10	-1.30423
22639806	chr8:22639806:T:G	7.27033e-06	-1.11157e-10	-1.30356	4.45263e-05	-1.11157e-10	-1.30382
22639892	chr8:22639892:G:A	7.2844e-06	-1.11157e-10	-1.30162	4.50617e-05	-1.11157e-10	-1.29186
22639922	chr8:22639922:C:T	7.28249e-06	-1.11157e-10	-1.30189	4.45063e-05	-1.11157e-10	-1.30427
22639930	chr8:22639930:C:T	7.38282e-06	-1.2882	-3.15096e-10	3.987e-05	-1.41427	-3.15096e-10
22640232	chr8:22640232:C:T	5.25769e-06	-1.3355	-0.292164	2.68467e-05	-1.5069	-0.302851
22640622	chr8:22640622:AAC:A	7.03666e-06	-1.33622	-3.15096e-10	4.54231e-05	-1.28388	-3.15096e-10
22640817	chr8:22640817:T:TG	7.41169e-06	-1.11157e-10	-1.2843	4.58438e-05	-1.11157e-10	-1.27466
22640981	chr8:22640981:G:T	7.28271e-06	-1.11157e-10	-1.30185	4.45063e-05	-1.11157e-10	-1.30427
22641208	chr8:22641208:CAT:C	7.66425e-06	-1.11157e-10	-1.25079	4.68133e-05	-1.11157e-10	-1.25373
22641440	chr8:22641440:C:A	9.34464e-06	-1.11157e-10	-1.05256	5.96225e-05	-1.11157e-10	-1.01186
22641498	chr8:22641498:T:C	7.27604e-06	-1.11157e-10	-1.30277	4.45493e-05	-1.11157e-10	-1.3033
22641658	chr8:22641658:C:A	7.50036e-06	-1.11157e-10	-1.27241	4.58435e-05	-1.11157e-10	-1.27466
22642159	chr8:22642159:AC:A	7.2659e-06	-1.11157e-10	-1.30417	4.45787e-05	-1.11157e-10	-1.30264
22642234	chr8:22642234:G:A	7.645e-06	-1.11157e-10	-1.25331	4.60444e-05	-1.11157e-10	-1.27029
22642263	chr8:22642263:C:T	7.36109e-06	-1.11157e-10	-1.29115	4.51701e-05	-1.11157e-10	-1.28946
22642657	chr8:22642657:C:T	7.91819e-06	-1.11157e-10	-1.21819	4.96394e-05	-1.11157e-10	-1.19511
22642680	chr8:22642680:A:T	7.36869e-06	-1.11157e-10	-1.29012	4.5596e-05	-1.11157e-10	-1.28008
22642698	chr8:22642698:G:C	5.61407e-06	-1.56208	-3.15096e-10	3.63453e-05	-1.50683	-3.15096e-10
22642995	chr8:22642995:C:G	8.4284e-06	-1.11157e-10	-1.15575	4.74246e-05	-1.11157e-10	-1.24076
22643129	chr8:22643129:T:A	8.0502e-06	-1.11157e-10	-1.20166	4.75347e-05	-1.11157e-10	-1.23844
22643416	chr8:22643416:G:A	7.44169e-06	-1.11157e-10	-1.28026	4.78936e-05	-1.11157e-10	-1.23092
22643433	chr8:22643433:C:A	1.03152e-05	-0.953742	-3.15096e-10	4.98486e-05	-1.19091	-3.15096e-10
22643820	chr8:22643820:A:T	2.11137e-05	-0.237435	-3.15096e-10	0.000222135	0.303389	-3.15096e-10
22643866	chr8:22643866:C:G	1.00205e-05	-1.11157e-10	-0.982726	5.9281e-05	-1.11157e-10	-1.01761
22643896	chr8:22643896:G:C	1.22235e-05	-0.783996	-3.15096e-10	0.000215858	0.274723	-3.15096e-10
22643944	chr8:22643944:C:T	8.17735e-06	-1.11157e-10	-1.18599	5.14794e-05	-1.11157e-10	-1.15872
22644072	chr8:22644072:G:C	7.64689e-06	-1.11157e-10	-1.25306	4.60545e-05	-1.11157e-10	-1.27007
22644215	chr8:22644215:T:A	7.749e-06	-1.11157e-10	-1.23979	4.81697e-05	-1.11157e-10	-1.22517
22644317	chr8:22644317:C:A	0.00602258	5.46732	-0.0514103	7.09508e-05	-0.151482	-0.686429
22644679	chr8:22644679:T:C	7.30018e-06	-1.11157e-10	-1.29946	4.4689e-05	-1.11157e-10	-1.30017
22645645	chr8:22645645:A:G	8.54788e-06	-1.11157e-10	-1.14167	4.78678e-05	-1.11157e-10	-1.23145
22645955	chr8:22645955:C:T	7.26589e-06	-1.11157e-10	-1.30417	4.45791e-05	-1.11157e-10	-1.30263
22645991	chr8:22645991:G:T	1.65766e-05	0.762747	-1.24211	1.52951e-05	-1.14707	-1.2253
22646199	chr8:22646199:T:A	6.14867e-05	0.831463	-3.15096e-10	0.000217761	0.283502	-3.15096e-10
22646676	chr8:22646676:A:C	8.17687e-06	-1.11157e-10	-1.18605	4.94292e-05	-1.11157e-10	-1.19936
22646711	chr8:22646711:A:G	3.67196e-05	-1.11157e-10	0.315952	0.000240858	-1.11157e-10	0.384311
22646940	chr8:22646940:A:G	7.3182e-06	-1.11157e-10	-1.29699	4.47774e-05	-1.11157e-10	-1.2982
22647254	chr8:22647254:G:A	7.33707e-06	-1.11157e-10	-1.29442	4.4885e-05	-1.11157e-10	-1.2958
22647903	chr8:22647903:A:G	3.03452e-05	1.32013	-1.19485	1.99209e-05	-0.913203	-1.19493
22648056	chr8:22648056:G:A	1.72375e-05	-1.11157e-10	-0.440272	8.03337e-05	-1.11157e-10	-0.713709
22648308	chr8:22648308:T:C	7.39225e-06	-1.11157e-10	-1.28693	4.50027e-05	-1.11157e-10	-1.29318
22648389	chr8:22648389:G:A	2.21803e-06	-1.50025	-0.99049	1.27205e-05	-1.56411	-0.992572
22648483	chr8:22648483:C:T	2.13185e-05	1.00084	-1.22862	1.6667e-05	-1.05766	-1.2288
22648585	chr8:22648585:C:T	0.00303015	4.51784	0.211167	5.60909e-05	-0.5267	-0.546225
22648594	chr8:22648594:C:T	6.53662e-06	-1.40994	-3.15096e-10	3.43272e-05	-1.56396	-3.15096e-10
22648847	chr8:22648847:C:T	2.11155e-05	-1.11157e-10	-0.23735	9.65738e-05	-1.11157e-10	-0.529591
22649013	chr8:22649013:T:C	7.31073e-06	-1.11157e-10	-1.29802	4.47287e-05	-1.11157e-10	-1.29928
22649371	chr8:22649371:AAAAGT:A	1.47028e-05	0.475523	-1.07484	1.52466e-05	-1.27113	-1.10441
22649564	chr8:22649564:T:G	1.19779e-05	-0.804291	-3.15096e-10	5.62363e-05	-1.07034	-3.15096e-10
22649905	chr8:22649905:CAT:C	8.89066e-06	-1.11157e-10	-1.10236	5.25221e-05	-1.11157e-10	-1.13866
22649994	chr8:22649994:A:G	1.01974e-05	-1.11157e-10	-0.965224	5.92135e-05	-1.11157e-10	-1.01875
22650029	chr8:22650029:G:A	1.73486e-06	-1.43894	-1.29749	9.97992e-06	-1.49848	-1.30085
22650119	chr8:22650119:C:T	1.70865e-06	-1.45775	-1.2939	9.82917e-06	-1.52741	-1.28713
22650174	chr8:22650174:T:C	1.41135e-05	0.581405	-1.22163	1.44345e-05	-1.22793	-1.20235
22650315	chr8:22650315:T:C	7.28793e-06	-1.11157e-10	-1.30114	4.47589e-05	-1.11157e-10	-1.29861
22650816	chr8:22650816:A:G	7.26787e-06	-1.11157e-10	-1.30389	4.47241e-05	-1.11157e-10	-1.29938
22650870	chr8:22650870:CTCT:C	3.01778e-05	-1.11157e-10	0.119749	0.000197272	-1.11157e-10	0.184687
22651090	chr8:22651090:T:G	1.26903e-05	0.468468	-1.21499	1.36582e-05	-1.29055	-1.19501
22651327	chr8:22651327:T:C	8.18576e-06	-1.11157e-10	-1.18496	4.65568e-05	-1.11157e-10	-1.25923
22651447	chr8:22651447:A:G	1.07739e-05	-1.11157e-10	-0.910236	6.94871e-05	-1.11157e-10	-0.858757
22651965	chr8:22651965:C:T	1.86127e-06	-1.3758	-1.2903	1.02265e-05	-1.47955	-1.29537
22652498	chr8:22652498:CAT:C	7.30564e-06	-1.11157e-10	-1.29871	4.51536e-05	-1.11157e-10	-1.28983
22652904	chr8:22652904:T:C	7.57581e-06	-1.11157e-10	-1.2624	4.66448e-05	-1.11157e-10	-1.25734
22652968	chr8:22652968:T:C	3.9205e-05	-1.11157e-10	0.381447	0.000260465	-1.11157e-10	0.46257
22653006	chr8:22653006:C:T	1.84594e-06	-1.37484	-1.29953	1.01548e-05	-1.47974	-1.30222
22653169	chr8:22653169:G:C	7.52801e-06	-1.11157e-10	-1.26873	4.60997e-05	-1.11157e-10	-1.26909
22653315	chr8:22653315:T:C	8.42492e-06	-1.11157e-10	-1.15616	4.74162e-05	-1.11157e-10	-1.24093
22653348	chr8:22653348:TG:T	2.01387e-05	-1.11157e-10	-0.284717	0.000140393	-1.11157e-10	-0.155455
22653505	chr8:22653505:C:T	7.40139e-06	-1.11157e-10	-1.28569	4.58499e-05	-1.11157e-10	-1.27453
22653824	chr8:22653824:G:T	2.03736e-06	-1.27149	-1.30421	1.09088e-05	-1.40667	-1.30365
22654009	chr8:22654009:A:T	7.28664e-06	-1.11157e-10	-1.30132	4.45151e-05	-1.11157e-10	-1.30407
22654500	chr8:22654500:T:C	7.92549e-06	-1.11157e-10	-1.21727	5.00472e-05	-1.11157e-10	-1.18693
22654513	chr8:22654513:AC:A	7.42209e-06	-1.11157e-10	-1.2829	4.62309e-05	-1.11157e-10	-1.26625
22654764	chr8:22654764:TG:T	1.22853e-05	-1.11157e-10	-0.778959	7.45373e-05	-1.11157e-10	-0.788598
22654765	chr8:22654765:G:C	9.86177e-06	-1.11157e-10	-0.998692	5.82458e-05	-1.11157e-10	-1.03523
22654853	chr8:22654853:C:G	1.09682e-05	-1.11157e-10	-0.892362	6.66464e-05	-1.11157e-10	-0.900497
22655250	chr8:22655250:T:A	2.33777e-06	-1.20303	-1.23514	1.20982e-05	-1.3549	-1.25193
22655321	chr8:22655321:C:T	7.32729e-06	-1.11157e-10	-1.29575	4.54177e-05	-1.11157e-10	-1.284
22655542	chr8:22655542:C:T	7.85937e-06	-1.11157e-10	-1.22565	4.92384e-05	-1.11157e-10	-1.20322
22655760	chr8:22655760:G:A	9.30984e-06	-1.11157e-10	-1.05629	5.93804e-05	-1.11157e-10	-1.01593
22655833	chr8:22655833:T:A	9.84226e-06	0.0503661	-1.05104	1.32399e-05	-1.43404	-1.08262
22656599	chr8:22656599:A:C	1.60578e-05	-1.11157e-10	-0.511161	9.93683e-05	-1.11157e-10	-0.501065
22657455	chr8:22657455:T:A	7.43086e-06	-1.11157e-10	-1.28172	4.54092e-05	-1.11157e-10	-1.28418
22657632	chr8:22657632:G:A	9.29682e-06	-1.11157e-10	-1.05769	5.51912e-05	-1.11157e-10	-1.0891
22657671	chr8:22657671:A:C	7.35279e-06	-1.11157e-10	-1.29228	4.46705e-05	-1.11157e-10	-1.30059
22657681	chr8:22657681:G:A	7.32974e-06	-1.11157e-10	-1.29542	4.47363e-05	-1.11157e-10	-1.29911
22657700	chr8:22657700:T:C	1.13114e-05	-1.11157e-10	-0.861545	6.60231e-05	-1.11157e-10	-0.909893
22659144	chr8:22659144:G:C	7.26588e-06	-1.11157e-10	-1.30417	4.45064e-05	-1.11157e-10	-1.30427
22659466	chr8:22659466:C:T	9.65739e-06	-1.11157e-10	-1.01963	5.97695e-05	-1.11157e-10	-1.0094
22659641	chr8:22659641:C:T	8.38164e-06	-1.11157e-10	-1.16131	5.24944e-05	-1.11157e-10	-1.13919
22661249	chr8:22661249:A:G	7.67418e-06	-1.11157e-10	-1.2495	4.81653e-05	-1.11157e-10	-1.22526
22661747	chr8:22661747:C:A	4.28906e-06	-1.06708	-0.764207	1.94473e-05	-1.35698	-0.775207
22661938	chr8:22661938:GCAC:G	0.0280377	6.68871	0.265241	0.000215	0.727095	-0.456353
22662302	chr8:22662302:A:C	0.00294737	5.66635	-0.965043	6.90189e-05	0.297698	-1.16322
22662406	chr8:22662406:G:T	9.53963e-06	-1.11157e-10	-1.0319	6.06317e-05	-1.11157e-10	-0.995079
22662856	chr8:22662856:G:C	3.73321e-05	0.332496	-3.15096e-10	0.000349672	0.757097	-3.15096e-10
22662952	chr8:22662952:C:G	8.17579e-06	-1.11157e-10	-1.18618	4.88693e-05	-1.11157e-10	-1.21075
22663169	chr8:22663169:T:C	0.00230306	5.03406	-0.579423	8.30123e-05	0.16	-0.84091
22663734	chr8:22663734:T:G	7.31078e-06	-1.11157e-10	-1.29801	4.46493e-05	-1.11157e-10	-1.30106
22663761	chr8:22663761:C:G	7.29563e-06	-1.11157e-10	-1.30008	4.4586e-05	-1.11157e-10	-1.30248
22664369	chr8:22664369:T:G	7.26514e-06	-1.11157e-10	-1.30427	4.45458e-05	-1.11157e-10	-1.30338
22664577	chr8:22664577:A:G	1.94646e-06	-1.40229	-1.21906	1.09113e-05	-1.53573	-1.17437
22664580	chr8:22664580:T:C	1.30878e-05	-1.11157e-10	-0.715679	7.75539e-05	-1.11157e-10	-0.748924
22664616	chr8:22664616:G:A	1.33811e-05	0.361942	-1.05546	1.58025e-05	-1.27754	-1.06219
22664637	chr8:22664637:T:C	7.36853e-06	-1.11157e-10	-1.29014	4.49155e-05	-1.11157e-10	-1.29511
22664850	chr8:22664850:C:T	8.43412e-06	-1.11157e-10	-1.15507	4.745e-05	-1.11157e-10	-1.24022
22664856	chr8:22664856:C:T	1.12408e-05	-1.11157e-10	-0.867809	7.01677e-05	-1.11157e-10	-0.84901
22664962	chr8:22664962:T:C	1.09247e-05	0.0834574	-0.979789	1.49902e-05	-1.37813	-1.01437
22664989	chr8:22664989:C:T	1.84943e-05	0.593446	-0.963343	2.72843e-05	-0.635248	-1.15834
22665343	chr8:22665343:T:C	1.12496e-05	0.20533	-1.07236	1.43915e-05	-1.37282	-1.06044
22665626	chr8:22665626:A:G	8.99177e-06	-1.11157e-10	-1.09105	5.68868e-05	-1.11157e-10	-1.05883
22666238	chr8:22666238:A:C	2.30749e-06	-1.49941	-0.951783	1.44645e-05	-1.56545	-0.862756
22666628	chr8:22666628:G:A	2.29832e-05	0.571444	-0.724038	4.13626e-05	-0.444645	-0.932877
22667060	chr8:22667060:C:G	8.2409e-06	-1.11157e-10	-1.17825	4.67545e-05	-1.11157e-10	-1.25499
22667587	chr8:22667587:CTGGGAAAGGGAA:C	1.03064e-05	-1.11157e-10	-0.954589	6.09955e-05	-1.11157e-10	-0.989098
22667783	chr8:22667783:G:A	8.41663e-06	-1.11157e-10	-1.15715	4.73824e-05	-1.11157e-10	-1.24165
22668320	chr8:22668320:A:G	7.9899e-06	-1.11157e-10	-1.20918	4.77997e-05	-1.11157e-10	-1.23288
22668467	chr8:22668467:T:C	0.00179689	4.21251	-0.00605723	4.87081e-05	-0.554911	-0.659142
22668916	chr8:22668916:G:A	9.88506e-06	-1.11157e-10	-0.996333	6.04769e-05	-1.11157e-10	-0.997637
22669016	chr8:22669016:C:T	5.8151e-06	-1.5269	-3.15096e-10	3.96719e-05	-1.41925	-3.15096e-10
22669046	chr8:22669046:G:A	2.32754e-05	0.953233	-1.09319	5.73429e-05	0.00480797	-1.05566
22669096	chr8:22669096:G:A	1.87455e-06	-1.44882	-1.21017	1.50933e-05	-1.1829	-1.20275
22669507	chr8:22669507:A:T	9.19561e-06	-1.11157e-10	-1.06863	5.85774e-05	-1.11157e-10	-1.02955
22669629	chr8:22669629:T:C	4.40726e-05	-1.11157e-10	0.49848	0.000289127	-1.11157e-10	0.566969
22669927	chr8:22669927:A:G	0.00141296	3.96407	0.00200891	7.56079e-05	-0.408663	-0.365674
22669944	chr8:22669944:T:C	0.00109815	3.67795	0.0360725	6.52584e-05	-0.585701	-0.335842
22671001	chr8:22671001:GT:G	1.97129e-06	-1.4898	-1.11887	1.15204e-05	-1.56125	-1.09453
22671195	chr8:22671195:G:A	1.06838e-05	-1.11157e-10	-0.918628	6.88967e-05	-1.11157e-10	-0.86729
22672008	chr8:22672008:T:C	7.82167e-06	-1.11157e-10	-1.23046	4.8079e-05	-1.11157e-10	-1.22705
22672086	chr8:22672086:A:G	7.34587e-06	-1.11157e-10	-1.29322	4.49141e-05	-1.11157e-10	-1.29515
22672162	chr8:22672162:G:C	1.1606e-05	0.0534726	-0.889309	1.57164e-05	-1.42618	-0.919013
22672182	chr8:22672182:A:G	0.00105439	4.39981	-0.726448	3.52231e-05	-0.41569	-1.12251
22672452	chr8:22672452:G:A	5.7037e-06	-1.54624	-3.15096e-10	3.46801e-05	-1.55373	-3.15096e-10
22672548	chr8:22672548:G:C	7.29679e-06	-1.11157e-10	-1.29992	4.48357e-05	-1.11157e-10	-1.29689
22673053	chr8:22673053:C:A	7.82447e-06	-1.11157e-10	-1.2301	4.96881e-05	-1.11157e-10	-1.19413
22673513	chr8:22673513:G:A	9.54078e-06	-1.11157e-10	-1.03178	5.8525e-05	-1.11157e-10	-1.03044
22673644	chr8:22673644:G:A	9.33335e-06	-1.11157e-10	-1.05376	5.59241e-05	-1.11157e-10	-1.0759
22673918	chr8:22673918:G:A	6.05255e-06	-1.48688	-3.15096e-10	4.26283e-05	-1.34738	-3.15096e-10
22673950	chr8:22673950:C:T	0.0013705	4.4389	-0.503331	7.55553e-05	-0.0206497	-0.754383
22674766	chr8:22674766:G:A	7.04664e-06	-0.380179	-0.954629	0.000153433	0.794781	-0.861417
22674789	chr8:22674789:C:T	7.49986e-06	-1.11157e-10	-1.27247	4.64239e-05	-1.11157e-10	-1.26208
22675027	chr8:22675027:C:T	7.2952e-06	-1.11157e-10	-1.30014	4.45246e-05	-1.11157e-10	-1.30386
22675094	chr8:22675094:G:A	9.31683e-06	-1.11157e-10	-1.05554	5.91306e-05	-1.11157e-10	-1.02015
22675316	chr8:22675316:T:A	7.39377e-06	-1.11157e-10	-1.28672	4.5891e-05	-1.11157e-10	-1.27363
22675875	chr8:22675875:G:A	0.000184133	1.28868	0.639617	0.000318594	0.207218	0.456802
22676094	chr8:22676094:C:T	7.2661e-06	-1.11157e-10	-1.30414	4.46332e-05	-1.11157e-10	-1.30142
22676372	chr8:22676372:C:T	7.29711e-06	-1.11157e-10	-1.29988	4.49129e-05	-1.11157e-10	-1.29517
22676665	chr8:22676665:C:T	0.0185168	6.07909	0.459985	0.000156118	0.153789	-0.203075
22676894	chr8:22676894:T:C	1.73115e-05	-1.11157e-10	-0.435987	9.8867e-05	-1.11157e-10	-0.506123
22677693	chr8:22677693:G:A	9.26516e-06	-1.11157e-10	-1.0611	5.53839e-05	-1.11157e-10	-1.08561
22677885	chr8:22677885:G:A	6.90274e-06	-1.35544	-3.15096e-10	5.07615e-05	-1.17276	-3.15096e-10
22678003	chr8:22678003:C:T	7.47598e-06	-1.11157e-10	-1.27566	4.83653e-05	-1.11157e-10	-1.22111
22678626	chr8:22678626:G:A	7.67071e-06	-1.11157e-10	-1.24995	4.49541e-05	-1.11157e-10	-1.29426
22678964	chr8:22678964:C:T	1.6484e-06	-1.56532	-1.22223	1.0785e-05	-1.51597	-1.20577
22679688	chr8:22679688:A:G	1.0834e-05	0.232546	-1.13722	1.35773e-05	-1.3801	-1.1114
22679891	chr8:22679891:C:A	9.88812e-06	-1.11157e-10	-0.996024	6.16923e-05	-1.11157e-10	-0.977739
22679952	chr8:22679952:A:G	7.58573e-06	-1.11157e-10	-1.26109	4.75272e-05	-1.11157e-10	-1.2386
22680650	chr8:22680650:A:G	7.69443e-06	-1.11157e-10	-1.24686	4.83939e-05	-1.11157e-10	-1.22052
22680675	chr8:22680675:C:A	8.29479e-06	-1.11157e-10	-1.17173	4.97054e-05	-1.11157e-10	-1.19378
22680834	chr8:22680834:C:A	1.15557e-05	-1.11157e-10	-0.840177	7.22943e-05	-1.11157e-10	-0.819152
22680913	chr8:22680913:C:T	0.00275317	5.21503	-0.58188	5.37927e-05	-0.205246	-0.909514
22680960	chr8:22680960:T:C	8.29386e-06	-1.11157e-10	-1.17184	4.83886e-05	-1.11157e-10	-1.22063
22681231	chr8:22681231:A:T	1.16705e-05	-1.11157e-10	-0.830292	7.29818e-05	-1.11157e-10	-0.809688
22681366	chr8:22681366:G:A	0.0142754	5.05483	1.2241	0.000203027	-0.276225	0.489666
22681386	chr8:22681386:G:A	8.74232e-06	-1.11157e-10	-1.11918	5.21815e-05	-1.11157e-10	-1.14517
22681631	chr8:22681631:G:A	4.72469e-05	-1.11157e-10	0.56803	0.000314225	-1.11157e-10	0.65021
22681803	chr8:22681803:A:G	0.00220184	5.0679	-0.658205	4.7229e-05	-0.261743	-0.983147
22681862	chr8:22681862:G:A	1.29289e-05	-1.11157e-10	-0.727893	8.10757e-05	-1.11157e-10	-0.704515
22681996	chr8:22681996:C:T	7.3189e-06	-1.11157e-10	-1.2969	4.45915e-05	-1.11157e-10	-1.30235
22682023	chr8:22682023:C:T	2.09452e-06	-1.49993	-1.0481	1.59804e-05	-1.35203	-0.976505
22682037	chr8:22682037:T:C	1.11185e-05	-1.11157e-10	-0.878744	6.95369e-05	-1.11157e-10	-0.858041
22682421	chr8:22682421:TTA:T	7.30204e-06	-1.11157e-10	-1.2992	4.46833e-05	-1.11157e-10	-1.3003
22682908	chr8:22682908:C:T	0.00607723	4.86781	0.55714	0.000105262	-0.358006	-0.0854399
22683334	chr8:22683334:G:T	8.4878e-06	-1.11157e-10	-1.14873	5.2478e-05	-1.11157e-10	-1.1395
22683463	chr8:22683463:C:T	7.26529e-06	-1.11157e-10	-1.30425	4.45563e-05	-1.11157e-10	-1.30314
22683662	chr8:22683662:A:T	1.23226e-05	-1.11157e-10	-0.775925	7.62814e-05	-1.11157e-10	-0.765469
22683949	chr8:22683949:C:T	4.31365e-05	-1.11157e-10	0.477011	0.000286635	-1.11157e-10	0.558311
22684152	chr8:22684152:A:G	7.48122e-06	-1.11157e-10	-1.27496	4.67366e-05	-1.11157e-10	-1.25537
22684440	chr8:22684440:A:G	5.59236e-06	-1.56596	-3.15096e-10	3.50495e-05	-1.54314	-3.15096e-10
22684497	chr8:22684497:G:T	8.85652e-06	-1.11157e-10	-1.1062	5.58964e-05	-1.11157e-10	-1.0764
22684538	chr8:22684538:C:G	1.80556e-05	-0.393904	-3.15096e-10	6.14783e-05	-0.981214	-3.15096e-10
22684562	chr8:22684562:G:A	8.40942e-06	-1.11157e-10	-1.15801	5.28183e-05	-1.11157e-10	-1.13304
22684823	chr8:22684823:C:T	5.69799e-06	-1.54724	-3.15096e-10	3.62858e-05	-1.50847	-3.15096e-10
22684964	chr8:22684964:A:T	7.55108e-06	-1.11157e-10	-1.26567	4.57785e-05	-1.11157e-10	-1.27608
22685148	chr8:22685148:A:G	7.91973e-06	-1.11157e-10	-1.218	4.74588e-05	-1.11157e-10	-1.24004
22685277	chr8:22685277:C:T	0.00357628	4.74954	0.145185	0.000159956	0.226151	-0.251148
22685513	chr8:22685513:C:T	7.51733e-06	-1.11157e-10	-1.27015	4.55951e-05	-1.11157e-10	-1.2801
22685572	chr8:22685572:G:GCAAAGCCTCTA	9.08659e-06	-1.11157e-10	-1.08056	5.79371e-05	-1.11157e-10	-1.04054
22685670	chr8:22685670:TC:T	7.96041e-06	-1.11157e-10	-1.21288	5.02339e-05	-1.11157e-10	-1.18321
22685791	chr8:22685791:G:A	7.99551e-06	-1.11157e-10	-1.20848	5.04945e-05	-1.11157e-10	-1.17803
22686065	chr8:22686065:C:T	7.94081e-06	-1.11157e-10	-1.21534	5.00914e-05	-1.11157e-10	-1.18605
22686258	chr8:22686258:T:C	7.65044e-06	-1.11157e-10	-1.25259	4.68707e-05	-1.11157e-10	-1.25251
22686706	chr8:22686706:C:T	7.73532e-06	-1.11157e-10	-1.24156	4.84929e-05	-1.11157e-10	-1.21848
22687290	chr8:22687290:T:C	7.35585e-06	-1.11157e-10	-1.29186	4.45169e-05	-1.11157e-10	-1.30403
22687345	chr8:22687345:T:C	1.10515e-05	-1.11157e-10	-0.88479	7.23316e-05	-1.11157e-10	-0.818636
22687393	chr8:22687393:A:G	7.71344e-06	-1.11157e-10	-1.24439	4.84114e-05	-1.11157e-10	-1.22016
22687531	chr8:22687531:A:G	1.13887e-05	-1.11157e-10	-0.854738	7.27164e-05	-1.11157e-10	-0.81333
22689005	chr8:22689005:A:T	5.22562e-06	-0.95085	-0.682935	2.67156e-05	-1.06093	-0.753722
22689048	chr8:22689048:T:C	2.77574e-06	-0.977358	-1.28908	1.5642e-05	-1.11054	-1.2394
22689160	chr8:22689160:G:A	3.13466e-05	-1.11157e-10	0.157746	0.000183975	-1.11157e-10	0.114904
22689539	chr8:22689539:G:A	1.53874e-06	-1.55325	-1.30315	9.39601e-06	-1.55606	-1.30355
22689598	chr8:22689598:T:A	7.26735e-06	-1.11157e-10	-1.30397	4.46651e-05	-1.11157e-10	-1.3007
22690027	chr8:22690027:C:A	2.73335e-05	-1.11157e-10	0.0207566	0.000173885	-1.11157e-10	0.0584935
22690557	chr8:22690557:C:T	9.46437e-06	-1.11157e-10	-1.03982	5.96816e-05	-1.11157e-10	-1.01087
22690623	chr8:22690623:G:A	7.6171e-06	-1.11157e-10	-1.25696	4.74793e-05	-1.11157e-10	-1.2396
22691277	chr8:22691277:G:T	6.84255e-05	2.14276	-1.20437	0.000379528	2.02938	-1.19035
22691403	chr8:22691403:G:A	1.05392e-05	-1.11157e-10	-0.932258	6.34906e-05	-1.11157e-10	-0.949006
22691624	chr8:22691624:G:A	1.9623e-06	-1.35858	-1.25466	1.13534e-05	-1.47546	-1.19492
22692184	chr8:22692184:C:T	3.15022e-06	-1.19811	-0.941776	2.36297e-05	-1.08677	-0.850619
22693871	chr8:22693871:C:T	1.01549e-05	-1.11157e-10	-0.969403	6.07763e-05	-1.11157e-10	-0.992698
22693961	chr8:22693961:G:A	7.3712e-06	-1.11157e-10	-1.28978	4.49636e-05	-1.11157e-10	-1.29404
22694184	chr8:22694184:T:C	9.20014e-06	-1.11157e-10	-1.06814	5.45515e-05	-1.11157e-10	-1.10075
22694578	chr8:22694578:C:A	9.22671e-06	-1.11157e-10	-1.06526	5.4472e-05	-1.11157e-10	-1.10221
22694660	chr8:22694660:T:C	3.1123e-06	-1.05304	-1.09896	2.07677e-05	-0.874904	-1.19159
22694958	chr8:22694958:G:T	7.91442e-06	-1.11157e-10	-1.21867	4.78345e-05	-1.11157e-10	-1.23215
22695171	chr8:22695171:G:C	9.66469e-06	-1.11157e-10	-1.01888	5.68623e-05	-1.11157e-10	-1.05927
22696522	chr8:22696522:C:T	8.81425e-06	-1.11157e-10	-1.11099	5.07952e-05	-1.11157e-10	-1.1721
22697054	chr8:22697054:A:G	7.65923e-06	-1.11157e-10	-1.25145	4.74982e-05	-1.11157e-10	-1.23921
22697556	chr8:22697556:G:A	4.30572e-06	-0.768456	-1.05896	2.49297e-05	-0.809087	-1.07475
22697667	chr8:22697667:C:T	9.19174e-06	-1.11157e-10	-1.06905	5.51929e-05	-1.11157e-10	-1.08906
22698911	chr8:22698911:G:T	7.27732e-06	-1.11157e-10	-1.3026	4.46867e-05	-1.11157e-10	-1.30022
22699255	chr8:22699255:G:A	2.62651e-06	-1.03519	-1.28651	1.4836e-05	-1.10014	-1.3027
22700152	chr8:22700152:C:T	1.52571e-05	-1.11157e-10	-0.562314	0.000112124	-1.11157e-10	-0.380289
22700243	chr8:22700243:G:C	3.61152e-06	-1.21952	-0.783711	2.19839e-05	-1.34858	-0.661001
22700419	chr8:22700419:G:A	3.37659e-06	-1.2659	-0.804596	2.0783e-05	-1.3791	-0.686662
22700906	chr8:22700906:C:T	2.20637e-05	-1.11157e-10	-0.193422	0.000139158	-1.11157e-10	-0.16429
22701068	chr8:22701068:C:A	0.000649613	3.18902	-3.15096e-10	0.00207551	2.53806	-3.15096e-10
22701178	chr8:22701178:C:A	3.63562e-06	-0.761478	-1.2351	2.11332e-05	-0.809695	-1.23936
22701410	chr8:22701410:A:C	8.22136e-06	-1.11157e-10	-1.18062	5.22421e-05	-1.11157e-10	-1.14401
22701528	chr8:22701528:T:G	7.68221e-06	-1.11157e-10	-1.24845	4.80757e-05	-1.11157e-10	-1.22712
22701600	chr8:22701600:C:T	6.2288e-06	-1.45817	-3.15096e-10	3.49875e-05	-1.54491	-3.15096e-10
22701728	chr8:22701728:G:T	8.48609e-06	-1.11157e-10	-1.14893	5.11506e-05	-1.11157e-10	-1.16512
22702188	chr8:22702188:G:T	2.65195e-06	-1.51113	-0.800935	1.43447e-05	-1.54765	-0.888867
22702678	chr8:22702678:C:T	4.41663e-06	-1.26276	-0.539222	2.55176e-05	-1.18462	-0.675905
22703566	chr8:22703566:C:T	3.71054e-05	1.46093	-1.13452	0.000152504	1.09464	-1.16735
22703607	chr8:22703607:T:G	2.60437e-05	1.2403	-1.26789	0.000103328	0.816651	-1.27864
22703611	chr8:22703611:C:T	2.86666e-05	-1.11157e-10	0.0683754	0.000168942	-1.11157e-10	0.029656
22703801	chr8:22703801:G:T	2.01491e-05	1.01642	-1.30062	8.61145e-05	0.659529	-1.30375
22703863	chr8:22703863:C:T	6.31671e-06	-1.44416	-3.15096e-10	3.51478e-05	-1.54034	-3.15096e-10
22703934	chr8:22703934:C:T	6.53228e-05	1.38558	-0.493592	0.000354117	1.23955	-0.469815
22703977	chr8:22703977:C:A	7.63882e-06	-1.5657	0.311587	5.34642e-05	-1.55306	0.432174
22704237	chr8:22704237:G:A	4.73454e-05	0.570112	-3.15096e-10	0.000295232	0.587862	-3.15096e-10
22704251	chr8:22704251:G:A	7.57716e-06	-0.432651	-0.829568	4.45107e-05	-0.578842	-0.725327
22704402	chr8:22704402:A:G	7.27531e-06	-1.11157e-10	-1.30287	4.45139e-05	-1.11157e-10	-1.3041
22704733	chr8:22704733:C:CT	7.7069e-06	-1.11157e-10	-1.24524	4.80903e-05	-1.11157e-10	-1.22682
22704839	chr8:22704839:G:T	1.16277e-05	0.200784	-1.03475	6.20582e-05	-0.0108102	-0.961015
22705531	chr8:22705531:GT:G	9.9405e-06	-1.11157e-10	-0.990741	5.85803e-05	-1.11157e-10	-1.0295
22705582	chr8:22705582:G:A	2.96267e-05	1.01035	-0.909029	0.00022662	1.20604	-0.882661
22705683	chr8:22705683:A:G	2.7419e-06	-1.53038	-0.748326	1.92121e-05	-1.56453	-0.579822
22706343	chr8:22706343:C:T	7.56969e-06	-1.11157e-10	-1.26321	4.68002e-05	-1.11157e-10	-1.25401
22706348	chr8:22706348:C:G	6.30443e-06	-1.44611	-3.15096e-10	3.48784e-05	-1.54803	-3.15096e-10
22706414	chr8:22706414:C:T	7.99054e-06	-1.11157e-10	-1.2091	4.96244e-05	-1.11157e-10	-1.19542
22706810	chr8:22706810:C:T	3.1188e-05	1.10675	-0.954072	0.000236733	1.29969	-0.932657
22706908	chr8:22706908:C:T	8.54597e-06	-1.11157e-10	-1.1419	5.33118e-05	-1.11157e-10	-1.12374
22707486	chr8:22707486:C:T	2.09596e-05	0.164727	-0.409487	0.00012006	0.0313824	-0.343286
22707623	chr8:22707623:T:C	2.28804e-06	-1.53102	-0.928638	1.54421e-05	-1.56546	-0.797339
22707691	chr8:22707691:T:C	0.000244345	2.20189	0.0093263	0.00133969	2.0152	0.0850972
22708371	chr8:22708371:C:T	1.9474e-06	-1.53113	-1.08973	1.27689e-05	-1.56549	-0.98739
22708473	chr8:22708473:G:A	1.80392e-06	-1.5357	-1.1617	1.18923e-05	-1.56613	-1.05787
22708705	chr8:22708705:A:G	4.50864e-06	-0.477109	-1.30425	2.7791e-05	-0.470921	-1.30426
22708869	chr8:22708869:A:G	1.75655e-06	-1.53854	-1.18547	1.2286e-05	-1.47363	-1.11781
22709595	chr8:22709595:C:T	2.00679e-06	-1.43737	-1.15345	1.51896e-05	-1.30377	-1.07552
22709743	chr8:22709743:G:C	8.63534e-06	-1.11157e-10	-1.1315	5.38974e-05	-1.11157e-10	-1.11282
22709841	chr8:22709841:C:T	2.00524e-06	-1.39681	-1.19478	1.52437e-05	-1.24673	-1.129
22709939	chr8:22709939:C:G	7.42826e-06	-1.11157e-10	-1.28207	4.62996e-05	-1.11157e-10	-1.26477
22709959	chr8:22709959:G:A	7.56436e-05	1.6887	-0.650028	0.000688944	2.07466	-0.639398
22710256	chr8:22710256:G:A	4.85317e-06	-1.22996	-0.47777	2.80707e-05	-1.40471	-0.360461
22710323	chr8:22710323:C:A	7.69167e-06	-1.11157e-10	-1.24722	4.77502e-05	-1.11157e-10	-1.23391
22710500	chr8:22710500:C:T	5.30069e-06	-1.18693	-0.432588	3.0757e-05	-1.36384	-0.309934
22710509	chr8:22710509:C:G	9.93615e-06	-1.11157e-10	-0.991178	5.85815e-05	-1.11157e-10	-1.02948
22710617	chr8:22710617:A:G	3.1428e-06	-1.17912	-0.963125	1.73444e-05	-1.35862	-0.888014
22710817	chr8:22710817:A:G	4.97711e-06	-1.23678	-0.445733	2.93141e-05	-1.3991	-0.322726
22710890	chr8:22710890:A:T	3.88858e-06	-1.30516	-0.624157	2.30296e-05	-1.44834	-0.514775
22711032	chr8:22711032:T:C	7.73977e-06	-1.11157e-10	-1.24099	4.70131e-05	-1.11157e-10	-1.24947
22711084	chr8:22711084:C:A	4.34354e-06	-1.22099	-0.597676	2.52029e-05	-1.39068	-0.482256
22711157	chr8:22711157:C:G	4.02415e-06	-0.732851	-1.16219	2.55368e-05	-0.688702	-1.17108
22711344	chr8:22711344:G:A	4.07243e-06	-1.23914	-0.643982	2.35048e-05	-1.40607	-0.536624
22711478	chr8:22711478:A:G	4.19843e-06	-1.50391	-0.348739	2.74229e-05	-1.56365	-0.22487
22711590	chr8:22711590:T:G	2.96756e-06	-1.51062	-0.689	1.89862e-05	-1.565	-0.591182
22711698	chr8:22711698:C:T	2.16903e-06	-1.21408	-1.299	1.56248e-05	-1.0514	-1.29964
22711782	chr8:22711782:T:C	7.87148e-06	-1.11157e-10	-1.22411	4.73828e-05	-1.11157e-10	-1.24164
22711896	chr8:22711896:A:G	7.80504e-06	-1.11157e-10	-1.23259	4.90964e-05	-1.11157e-10	-1.20611
22712135	chr8:22712135:G:C	7.41304e-06	-1.11157e-10	-1.28412	4.49006e-05	-1.11157e-10	-1.29545
22712137	chr8:22712137:T:C	8.43762e-06	-1.11157e-10	-1.15466	5.24076e-05	-1.11157e-10	-1.14085
22712258	chr8:22712258:T:C	1.19278e-05	-0.808487	-3.15096e-10	7.40098e-05	-0.795701	-3.15096e-10
22712603	chr8:22712603:C:T	7.6902e-06	-1.11157e-10	-1.24741	4.66588e-05	-1.11157e-10	-1.25704
22712835	chr8:22712835:G:A	7.26546e-06	-1.11157e-10	-1.30423	4.46523e-05	-1.11157e-10	-1.30099
22713095	chr8:22713095:A:G	3.63571e-06	-1.43904	-0.557512	2.59045e-05	-1.35956	-0.485924
22713331	chr8:22713331:G:A	2.62001e-06	-1.55457	-0.769611	1.80602e-05	-1.5016	-0.704586
22713388	chr8:22713388:C:T	1.99484e-06	-1.2959	-1.30089	1.29993e-05	-1.23213	-1.30287
22713394	chr8:22713394:GT:G	2.85786e-06	-1.53868	-0.698604	2.0151e-05	-1.4684	-0.628244
22713422	chr8:22713422:T:C	2.8319e-06	-1.53907	-0.707343	1.99498e-05	-1.46912	-0.63756
22713505	chr8:22713505:A:G	3.35605e-06	-1.54232	-0.534278	2.3731e-05	-1.47559	-0.457527
22713600	chr8:22713600:G:A	3.22171e-06	-1.54883	-0.568612	2.25976e-05	-1.48898	-0.493077
22713878	chr8:22713878:T:A	8.30709e-06	-0.602978	-0.567271	5.33703e-05	-0.617157	-0.505487
22713917	chr8:22713917:C:A	5.18759e-05	-1.11157e-10	0.661496	0.000296485	-1.11157e-10	0.5921
22713953	chr8:22713953:A:G	1.14051e-05	-0.52425	-0.329051	6.87662e-05	-0.563307	-0.305878
22714037	chr8:22714037:C:G	7.69313e-06	-1.11157e-10	-1.24703	4.79946e-05	-1.11157e-10	-1.22881
22714267	chr8:22714267:A:G	9.54203e-06	-0.569343	-0.462309	6.07356e-05	-0.595815	-0.397554
22714603	chr8:22714603:T:C	1.56274e-05	-0.58658	0.0482473	9.60059e-05	-0.62218	0.0866914
22715237	chr8:22715237:G:C	1.40968e-05	0.20308	-0.844493	8.62037e-05	0.258569	-0.901753
22715296	chr8:22715296:C:G	5.6207e-06	-1.5609	-3.15096e-10	3.44681e-05	-1.55986	-3.15096e-10
22715415	chr8:22715415:T:C	8.82361e-06	-1.11157e-10	-1.10993	5.25713e-05	-1.11157e-10	-1.13773
22715755	chr8:22715755:C:G	8.08885e-06	-1.11157e-10	-1.19687	5.24284e-05	-1.11157e-10	-1.14045
22716025	chr8:22716025:C:T	7.28016e-06	-1.11157e-10	-1.30221	4.45722e-05	-1.11157e-10	-1.30279
22716082	chr8:22716082:T:C	1.20373e-05	-1.11157e-10	-0.799344	7.07016e-05	-1.11157e-10	-0.84143
22716102	chr8:22716102:G:A	7.35311e-06	-1.11157e-10	-1.29223	4.47868e-05	-1.11157e-10	-1.29798
22716148	chr8:22716148:T:C	4.93142e-06	-0.416894	-1.27484	2.54685e-05	-0.596858	-1.2656
22716170	chr8:22716170:G:A	4.15169e-06	-0.562117	-1.30173	2.16037e-05	-0.728479	-1.29855
22716682	chr8:22716682:T:C	2.67882e-06	-1.55683	-0.74515	1.69407e-05	-1.51493	-0.755244
22716704	chr8:22716704:G:A	2.09828e-05	-1.11157e-10	-0.243656	0.000162678	-1.11157e-10	-0.00812551
22718058	chr8:22718058:C:T	7.54773e-06	-1.11157e-10	-1.26611	4.6913e-05	-1.11157e-10	-1.2516
22718184	chr8:22718184:G:C	7.49129e-06	-1.11157e-10	-1.27362	4.55232e-05	-1.11157e-10	-1.28168
22718505	chr8:22718505:C:T	2.50234e-06	-1.13939	-1.23075	1.55111e-05	-1.14325	-1.2151
22718550	chr8:22718550:C:A	7.41304e-06	-1.11157e-10	-1.28412	4.62671e-05	-1.11157e-10	-1.26547
22719049	chr8:22719049:T:C	2.31766e-06	-1.52631	-0.920489	1.30195e-05	-1.53533	-0.998118
22719324	chr8:22719324:T:C	2.9918e-06	-0.977338	-1.21415	1.62385e-05	-1.06615	-1.24636
22719364	chr8:22719364:G:A	7.27957e-06	-1.11157e-10	-1.30229	4.45063e-05	-1.11157e-10	-1.30427
22719750	chr8:22719750:C:T	3.5786e-06	-1.3439	-0.668483	2.29266e-05	-1.44643	-0.521171
22720166	chr8:22720166:C:T	1.87242e-06	-1.52413	-1.136	1.15672e-05	-1.55565	-1.09607
22720310	chr8:22720310:T:C	9.16859e-06	-0.299302	-0.772272	4.96832e-05	-0.464645	-0.729586
22720350	chr8:22720350:C:T	2.32251e-06	-1.48242	-0.962289	1.30859e-05	-1.50118	-1.02719
22720432	chr8:22720432:A:G	2.42548e-06	-1.56426	-0.837069	1.36525e-05	-1.56548	-0.920496
22720528	chr8:22720528:A:G	3.35465e-06	-1.52989	-0.547116	1.8339e-05	-1.54051	-0.650358
22720678	chr8:22720678:G:A	2.19019e-06	-1.50672	-0.996649	1.24164e-05	-1.52117	-1.05971
22720856	chr8:22720856:G:A	4.49237e-05	-1.11157e-10	0.517607	0.000257644	-1.11157e-10	0.451679
22721359	chr8:22721359:A:C	2.61336e-06	-1.20584	-1.12088	1.46489e-05	-1.29815	-1.11738
22721519	chr8:22721519:G:A	5.60445e-06	-1.5638	-3.15096e-10	3.44663e-05	-1.55992	-3.15096e-10
22721523	chr8:22721523:G:T	1.04672e-05	-1.11157e-10	-0.939116	6.37588e-05	-1.11157e-10	-0.944791
22721750	chr8:22721750:T:C	7.98294e-06	-1.11157e-10	-1.21005	4.79652e-05	-1.11157e-10	-1.22942
22722114	chr8:22722114:T:C	3.381e-06	-1.49438	-0.574811	1.83455e-05	-1.51027	-0.680243
22722259	chr8:22722259:C:G	6.843e-06	-0.612847	-0.751284	3.8072e-05	-0.756772	-0.703646
22722597	chr8:22722597:T:C	3.40427e-06	-1.48793	-0.574396	1.8473e-05	-1.50399	-0.6796
22722758	chr8:22722758:T:A	3.73389e-06	-1.48555	-0.484356	2.01591e-05	-1.50182	-0.594418
22722780	chr8:22722780:T:G	2.9831e-06	-1.51709	-0.677304	1.63559e-05	-1.52927	-0.776042
22722923	chr8:22722923:C:T	6.41679e-06	-0.171544	-1.2569	4.85594e-05	0.0686529	-1.28576
22722925	chr8:22722925:G:A	3.53563e-06	-1.51107	-0.513402	2.0102e-05	-1.52722	-0.571858
22722932	chr8:22722932:T:C	2.70724e-06	-1.54078	-0.750649	1.50134e-05	-1.54794	-0.843015
22723077	chr8:22723077:A:G	6.50454e-06	-0.700265	-0.714593	4.27463e-05	-0.58433	-0.760285
22723189	chr8:22723189:C:T	7.28333e-06	-1.11157e-10	-1.30177	4.46386e-05	-1.11157e-10	-1.3013
22723413	chr8:22723413:A:G	1.07416e-05	0.142674	-1.05591	7.86158e-05	0.315206	-1.05053
22724234	chr8:22724234:T:G	8.55877e-06	-1.11157e-10	-1.1404	5.10713e-05	-1.11157e-10	-1.16667
22724746	chr8:22724746:T:TG	7.44853e-06	-1.11157e-10	-1.27934	4.53005e-05	-1.11157e-10	-1.28658
22724761	chr8:22724761:C:T	2.55493e-06	-1.28652	-1.06281	1.78435e-05	-1.12065	-1.0976
22724916	chr8:22724916:A:G	2.2049e-06	-1.29593	-1.20074	1.53249e-05	-1.21157	-1.15885
22725639	chr8:22725639:G:A	2.88573e-05	0.0750052	-3.15096e-10	0.000140793	-0.152606	-3.15096e-10
22726263	chr8:22726263:C:T	7.29908e-06	-1.11157e-10	-1.29961	4.45095e-05	-1.11157e-10	-1.30419
22726396	chr8:22726396:C:T	1.78395e-06	-1.48998	-1.21855	1.11905e-05	-1.46513	-1.2197
22726553	chr8:22726553:A:C	3.92573e-05	-1.11157e-10	0.382779	0.000224686	-1.11157e-10	0.314804
22726606	chr8:22726606:G:A	9.11321e-06	-1.11157e-10	-1.07763	5.60396e-05	-1.11157e-10	-1.07384
22726949	chr8:22726949:A:G	3.34524e-06	-1.36224	-0.717582	2.68859e-05	-1.28766	-0.520636
22726994	chr8:22726994:C:CT	3.57505e-05	-1.11157e-10	0.289206	0.000215122	-1.11157e-10	0.271309
22727205	chr8:22727205:T:C	4.15758e-06	-0.587801	-1.27462	2.60007e-05	-0.543776	-1.298
22727310	chr8:22727310:GAGGAGGATGGGAGAGGA:G	3.60524e-06	-1.26507	-0.739899	2.20536e-05	-1.23677	-0.769651
22727401	chr8:22727401:G:C	1.20645e-05	-0.834914	0.0378198	8.2943e-05	-0.725875	0.04413
22727576	chr8:22727576:A:C	0.000109828	-1.11157e-10	1.41156	0.000670012	-1.11157e-10	1.4074
22727656	chr8:22727656:C:T	7.63587e-06	-1.11157e-10	-1.2545	4.57038e-05	-1.11157e-10	-1.27772
22727823	chr8:22727823:C:A	2.37409e-05	-0.120158	-3.15096e-10	0.000122365	-0.29289	-3.15096e-10
22728513	chr8:22728513:A:C	4.28144e-06	-1.08026	-0.752813	2.47659e-05	-1.29728	-0.593145
22728652	chr8:22728652:C:T	2.53348e-06	-1.46235	-0.895413	1.49164e-05	-1.45063	-0.946808
22728974	chr8:22728974:C:T	5.72458e-06	-1.04358	-0.499012	3.41296e-05	-1.27444	-0.295292
22729070	chr8:22729070:T:A	7.45876e-06	-1.11157e-10	-1.27797	4.49806e-05	-1.11157e-10	-1.29367
22729324	chr8:22729324:C:T	3.20207e-05	-1.11157e-10	0.179025	0.000186229	-1.11157e-10	0.127081
22729488	chr8:22729488:G:C	2.51926e-05	-1.00295	0.942138	0.000148566	-1.23975	1.14088
22729506	chr8:22729506:T:C	2.93602e-06	-1.22547	-0.984836	1.52331e-05	-1.39477	-0.981659
22729568	chr8:22729568:A:C	5.75143e-06	-1.0425	-0.495411	3.42306e-05	-1.27387	-0.29291
22729571	chr8:22729571:C:T	5.77142e-06	-1.03903	-0.495411	3.43183e-05	-1.27131	-0.29291
22729593	chr8:22729593:C:T	5.76502e-06	-1.04014	-0.495411	3.42905e-05	-1.27212	-0.29291
22729594	chr8:22729594:G:A	5.59015e-06	-1.56635	-3.15096e-10	3.70577e-05	-1.48742	-3.15096e-10
22729765	chr8:22729765:T:C	5.32482e-06	-1.04615	-0.568825	3.13762e-05	-1.27487	-0.378975
22730053	chr8:22730053:A:G	5.61818e-06	-1.008	-0.553346	3.28397e-05	-1.24611	-0.362153
22730074	chr8:22730074:C:T	2.35924e-06	-1.47936	-0.949659	1.58559e-05	-1.52133	-0.81503
22730308	chr8:22730308:G:A	2.07647e-06	-1.25828	-1.29842	1.30079e-05	-1.23024	-1.3041
22730343	chr8:22730343:A:C	2.71307e-06	-1.27706	-1.01222	1.4304e-05	-1.42954	-1.00982
22730489	chr8:22730489:T:C	8.8568e-06	-1.11157e-10	-1.10617	5.44189e-05	-1.11157e-10	-1.10319
22730628	chr8:22730628:T:G	3.51191e-05	-1.11157e-10	0.271387	0.000202721	-1.11157e-10	0.211932
22731133	chr8:22731133:T:C	2.20384e-06	-1.53225	-0.964908	1.50359e-05	-1.55549	-0.833967
22731255	chr8:22731255:C:A	7.66878e-06	-1.11157e-10	-1.2502	4.93975e-05	-1.11157e-10	-1.2
22731385	chr8:22731385:G:A	6.0159e-06	-1.24521	-0.247745	3.76829e-05	-1.41789	-0.0528051
22731393	chr8:22731393:C:T	4.66709e-06	-1.21084	-0.535981	2.90262e-05	-1.39492	-0.336784
22731597	chr8:22731597:AC:A	2.69373e-06	-0.996381	-1.30005	2.00321e-05	-0.817702	-1.28486
22731697	chr8:22731697:C:T	2.15997e-06	-1.24864	-1.26863	1.29969e-05	-1.25688	-1.27831
22731760	chr8:22731760:G:A	9.23996e-06	-1.11157e-10	-1.06382	5.29404e-05	-1.11157e-10	-1.13073
22732061	chr8:22732061:C:T	2.3948e-05	-0.111475	-3.15096e-10	0.000107837	-0.419278	-3.15096e-10
22732972	chr8:22732972:G:A	5.67768e-06	-1.55082	-3.15096e-10	3.43509e-05	-1.56327	-3.15096e-10
22732985	chr8:22732985:C:T	7.41572e-06	-1.11157e-10	-1.28376	4.58688e-05	-1.11157e-10	-1.27411
22733266	chr8:22733266:C:A	4.33487e-06	-0.9814	-0.839266	2.24384e-05	-1.18526	-0.803866
22733351	chr8:22733351:C:T	5.36196e-06	-0.955546	-0.652482	3.0647e-05	-1.208	-0.469362
22733609	chr8:22733609:G:A	1.15072e-05	-1.11157e-10	-0.844386	6.55499e-05	-1.11157e-10	-0.917087
22733678	chr8:22733678:C:T	4.57456e-06	-1.05234	-0.71451	2.80625e-05	-1.00508	-0.760387
22733868	chr8:22733868:C:T	0.00117519	-1.11157e-10	3.78183	0.0112963	-1.11157e-10	4.23233
22733922	chr8:22733922:AAGGG:A	2.56364e-06	-1.1834	-1.16254	1.52695e-05	-1.1955	-1.17853
22734353	chr8:22734353:G:T	7.4941e-06	-1.00677	-0.26647	4.90757e-05	-1.24794	0.0414081
22734515	chr8:22734515:T:C	1.23845e-05	-0.930693	0.159783	8.39158e-05	-1.18823	0.518145
22734599	chr8:22734599:T:C	3.76456e-05	-1.11157e-10	0.340858	0.000218322	-1.11157e-10	0.286075
22734881	chr8:22734881:G:T	7.38013e-06	-1.11157e-10	-1.28857	4.50688e-05	-1.11157e-10	-1.29171
22735121	chr8:22735121:C:A	1.11948e-05	-1.11157e-10	-0.871912	6.58118e-05	-1.11157e-10	-0.913099
22735179	chr8:22735179:A:G	5.65156e-06	-1.55543	-3.15096e-10	3.43556e-05	-1.56313	-3.15096e-10
22735839	chr8:22735839:C:T	8.80489e-06	-1.11157e-10	-1.11205	5.15156e-05	-1.11157e-10	-1.15801
22736504	chr8:22736504:G:A	1.94657e-05	-1.11157e-10	-0.318704	0.000122902	-1.11157e-10	-0.28851
22736709	chr8:22736709:C:A	2.13195e-06	-1.53441	-0.995908	1.50139e-05	-1.49163	-0.89929
22736843	chr8:22736843:A:G	8.10613e-06	-1.11157e-10	-1.19474	5.01832e-05	-1.11157e-10	-1.18422
22737141	chr8:22737141:A:G	8.56984e-06	-1.11157e-10	-1.13911	5.09506e-05	-1.11157e-10	-1.16904
22737396	chr8:22737396:G:A	0.00119344	-1.11157e-10	3.79724	0.0112101	-1.11157e-10	4.22467
22737420	chr8:22737420:C:A	2.68298e-06	-1.2511	-1.04933	1.5815e-05	-1.26269	-1.07625
22737430	chr8:22737430:G:A	6.12077e-06	-1.47567	-3.15096e-10	3.8584e-05	-1.44706	-3.15096e-10
22737594	chr8:22737594:A:C	7.98179e-06	-1.11157e-10	-1.21019	4.79819e-05	-1.11157e-10	-1.22907
22737982	chr8:22737982:T:C	7.50275e-06	-1.11157e-10	-1.27209	4.53459e-05	-1.11157e-10	-1.28558
22738033	chr8:22738033:G:T	4.94574e-06	-1.55559	-0.133244	3.20305e-05	-1.52496	-0.10825
22738217	chr8:22738217:G:A	1.16826e-05	-1.11157e-10	-0.829258	6.93125e-05	-1.11157e-10	-0.861273
22738315	chr8:22738315:G:A	9.27731e-06	-1.1537	0.0939156	5.80496e-05	-1.21915	0.180555
22738656	chr8:22738656:G:A	4.16871e-06	-1.12974	-0.730013	2.43063e-05	-1.14183	-0.767332
22738698	chr8:22738698:A:G	3.27267e-05	0.594301	-0.393467	0.000159429	0.590025	-0.618324
22739478	chr8:22739478:C:T	9.28651e-06	-1.11157e-10	-1.0588	5.57658e-05	-1.11157e-10	-1.07874
22739801	chr8:22739801:A:G	1.58896e-06	-1.55446	-1.26982	1.03327e-05	-1.5095	-1.25509
22740345	chr8:22740345:T:C	1.79896e-06	-1.52698	-1.17317	1.06566e-05	-1.54214	-1.19158
22740524	chr8:22740524:C:T	1.82695e-06	-1.3968	-1.28791	1.02849e-05	-1.47355	-1.29567
22740707	chr8:22740707:C:T	8.17889e-06	-1.11157e-10	-1.1858	4.91604e-05	-1.11157e-10	-1.20481
22740810	chr8:22740810:C:T	7.88599e-06	-1.11157e-10	-1.22227	4.77249e-05	-1.11157e-10	-1.23445
22741468	chr8:22741468:A:G	6.13429e-06	-1.55054	0.0770712	4.66761e-05	-1.54662	0.289954
22741671	chr8:22741671:G:A	1.00662e-05	-1.11157e-10	-0.978174	5.95148e-05	-1.11157e-10	-1.01367
22741908	chr8:22741908:C:T	2.8859e-06	-1.45491	-0.77261	1.8942e-05	-1.47614	-0.682379
22742051	chr8:22742051:A:G	4.91504e-05	-1.11157e-10	0.607527	0.000356967	-1.11157e-10	0.777745
22742228	chr8:22742228:A:G	7.44011e-06	-1.11157e-10	-1.28047	4.58722e-05	-1.11157e-10	-1.27404
22742515	chr8:22742515:G:A	7.95426e-06	-1.11157e-10	-1.21365	4.97573e-05	-1.11157e-10	-1.19274
22742547	chr8:22742547:G:C	9.45599e-06	-1.11157e-10	-1.04071	5.34923e-05	-1.11157e-10	-1.12036
22742864	chr8:22742864:G:A	2.54328e-05	-1.11157e-10	-0.0513169	0.000146865	-1.11157e-10	-0.110382
22742990	chr8:22742990:G:C	5.70382e-06	-1.54622	-3.15096e-10	3.4416e-05	-1.56138	-3.15096e-10
22743332	chr8:22743332:T:C	3.60735e-05	-1.11157e-10	0.298201	0.000214608	-1.11157e-10	0.268916
22743440	chr8:22743440:T:C	9.07397e-06	-1.08328	0.00132831	4.81136e-05	-1.11542	-0.11091
22743441	chr8:22743441:A:G	6.52532e-06	-1.41167	-3.15096e-10	3.79799e-05	-1.46284	-3.15096e-10
22743480	chr8:22743480:G:A	2.1282e-06	-1.32302	-1.20906	1.54696e-05	-1.17506	-1.18596
22743618	chr8:22743618:A:T	1.96529e-06	-1.54974	-1.06198	1.10305e-05	-1.56454	-1.1347
22743748	chr8:22743748:G:C	9.75934e-06	-1.11157e-10	-1.00913	5.95602e-05	-1.11157e-10	-1.01291
22744123	chr8:22744123:A:G	2.95552e-06	-0.932387	-1.2713	2.28532e-05	-0.709092	-1.26172
22744274	chr8:22744274:A:G	2.45159e-06	-1.09834	-1.29228	1.85461e-05	-0.893512	-1.28613
22744380	chr8:22744380:C:G	2.61462e-06	-1.03053	-1.29571	2.00473e-05	-0.811788	-1.29002
22744504	chr8:22744504:T:C	0.00011427	-0.167666	1.61887	0.000855971	0.281266	1.37107
22745304	chr8:22745304:T:G	9.59587e-06	-1.11157e-10	-1.02603	5.85718e-05	-1.11157e-10	-1.02965
22745316	chr8:22745316:A:T	1.69036e-05	-1.4962	1.03637	0.000120399	-1.5067	1.19761
22745813	chr8:22745813:AC:A	1.07368e-05	-0.913685	-3.15096e-10	6.7394e-05	-0.889342	-3.15096e-10
22745941	chr8:22745941:C:T	1.16282e-05	-0.568146	-0.26578	6.32103e-05	-0.589864	-0.363567
22746047	chr8:22746047:C:T	3.42948e-06	-0.93736	-1.11759	2.21469e-05	-0.973013	-1.02919
22746196	chr8:22746196:A:G	1.87046e-05	-1.11157e-10	-0.358589	0.000118915	-1.11157e-10	-0.321489
22746289	chr8:22746289:C:G	1.43239e-05	-1.55239	0.926956	9.50091e-05	-1.53315	0.987227
22746553	chr8:22746553:C:A	6.60925e-06	-1.36503	-0.0338546	5.03748e-05	-1.23091	0.0504999
22746845	chr8:22746845:G:A	8.00248e-06	-1.11157e-10	-1.20761	4.83933e-05	-1.11157e-10	-1.22054
22747227	chr8:22747227:C:T	2.97689e-06	-0.951842	-1.24464	2.11317e-05	-0.771945	-1.27718
22747351	chr8:22747351:C:G	1.78446e-05	-1.11157e-10	-0.405657	0.000113299	-1.11157e-10	-0.36987
22747579	chr8:22747579:G:A	2.29688e-06	-1.44759	-1.00822	1.53953e-05	-1.34319	-1.02264
22747658	chr8:22747658:G:T	1.01313e-05	-1.11157e-10	-0.97173	6.1787e-05	-1.11157e-10	-0.976206
22747759	chr8:22747759:C:T	1.21794e-05	-1.11157e-10	-0.787614	7.67199e-05	-1.11157e-10	-0.759737
22748010	chr8:22748010:G:T	9.6398e-06	-1.11157e-10	-1.02146	6.13449e-05	-1.11157e-10	-0.983386
22748188	chr8:22748188:A:G	5.98567e-06	-0.774408	-0.723581	3.75856e-05	-0.749249	-0.724028
22748555	chr8:22748555:C:T	8.76598e-06	-1.11157e-10	-1.11648	5.17714e-05	-1.11157e-10	-1.15306
22748600	chr8:22748600:G:A	1.01046e-05	-0.718356	-0.25601	6.72271e-05	-0.739176	-0.152646
22748634	chr8:22748634:G:T	1.65288e-06	-1.53002	-1.25482	1.04564e-05	-1.55779	-1.1949
22748779	chr8:22748779:A:G	7.09939e-06	-1.50554	0.178191	4.6959e-05	-1.51501	0.264384
22748859	chr8:22748859:G:A	6.01733e-06	-1.49271	-3.15096e-10	3.44992e-05	-1.55896	-3.15096e-10
22748864	chr8:22748864:G:A	4.65172e-05	-1.11157e-10	0.552465	0.000265292	-1.11157e-10	0.480933
22748953	chr8:22748953:T:A	7.50625e-06	-1.11157e-10	-1.27162	4.6765e-05	-1.11157e-10	-1.25476
22749100	chr8:22749100:C:T	6.6492e-06	-0.815682	-0.577178	4.48883e-05	-0.84018	-0.455542
22750005	chr8:22750005:C:T	9.01632e-06	-1.11157e-10	-1.08832	5.66026e-05	-1.11157e-10	-1.06384
22750063	chr8:22750063:C:T	8.5129e-06	-0.590597	-0.555178	5.1615e-05	-0.494421	-0.661665
22750090	chr8:22750090:G:A	3.54766e-06	-0.777516	-1.24355	2.72139e-05	-0.572349	-1.22382
22750429	chr8:22750429:C:T	7.27708e-06	-1.11157e-10	-1.30263	4.46917e-05	-1.11157e-10	-1.30011
22750516	chr8:22750516:A:G	2.10647e-06	-1.56282	-0.979526	1.42598e-05	-1.56636	-0.876092
22750522	chr8:22750522:A:G	2.12979e-06	-1.38864	-1.1427	1.33156e-05	-1.38347	-1.12749
22750780	chr8:22750780:G:A	1.19857e-05	-1.11157e-10	-0.803645	7.88912e-05	-1.11157e-10	-0.731828
22750856	chr8:22750856:A:C	1.07614e-05	-1.11157e-10	-0.911389	6.42221e-05	-1.11157e-10	-0.93755
22751112	chr8:22751112:G:A	1.08642e-05	-1.11157e-10	-0.901887	6.47837e-05	-1.11157e-10	-0.928844
22751269	chr8:22751269:C:G	1.9395e-05	0.128921	-0.451264	0.000117631	0.234901	-0.56725
22751326	chr8:22751326:C:A	3.39371e-05	0.180854	0.0562967	0.000213269	0.302827	-0.0401704
22751512	chr8:22751512:T:C	1.91268e-05	-1.11157e-10	-0.33627	0.000121671	-1.11157e-10	-0.29858
22751657	chr8:22751657:TTGTGC:T	4.01241e-05	-1.11157e-10	0.40462	0.000216651	-1.11157e-10	0.278389
22751663	chr8:22751663:G:A	1.55718e-05	-1.11157e-10	-0.541896	0.000103999	-1.11157e-10	-0.455515
22751706	chr8:22751706:C:T	1.68031e-05	-1.11157e-10	-0.465795	0.000106668	-1.11157e-10	-0.430178
22751888	chr8:22751888:C:T	2.5603e-05	-1.11157e-10	-0.0446471	0.000163379	-1.11157e-10	-0.00382727
22751892	chr8:22751892:CTCTT:C	2.10698e-06	-1.52913	-1.01298	1.26721e-05	-1.5278	-1.03269
22752070	chr8:22752070:T:A	2.02675e-06	-1.28797	-1.29295	1.13617e-05	-1.3693	-1.30036
22752206	chr8:22752206:G:A	0.000125199	-1.11157e-10	1.54255	0.000731324	-1.11157e-10	1.49496
22752257	chr8:22752257:T:G	3.45118e-06	-1.38349	-0.665147	2.36963e-05	-1.39261	-0.541971
22752325	chr8:22752325:AT:A	1.78807e-05	-1.11157e-10	-0.403637	0.000113647	-1.11157e-10	-0.366798
22752427	chr8:22752427:G:C	1.18445e-05	-1.11157e-10	-0.815495	7.48384e-05	-1.11157e-10	-0.784566
22752475	chr8:22752475:C:T	9.07702e-06	-1.11157e-10	-1.08161	5.69527e-05	-1.11157e-10	-1.05768
22753024	chr8:22753024:A:G	1.06737e-05	-1.11157e-10	-0.919578	6.69956e-05	-1.11157e-10	-0.89527
22753031	chr8:22753031:T:C	1.09646e-05	-1.11157e-10	-0.892687	6.89032e-05	-1.11157e-10	-0.867195
22753088	chr8:22753088:G:A	1.03251e-05	-1.11157e-10	-0.952776	6.47857e-05	-1.11157e-10	-0.928813
22753091	chr8:22753091:T:C	1.03523e-05	-1.11157e-10	-0.950151	6.49614e-05	-1.11157e-10	-0.926104
22753678	chr8:22753678:T:G	1.07729e-05	-1.11157e-10	-0.910323	6.77688e-05	-1.11157e-10	-0.883797
22753706	chr8:22753706:A:G	1.06802e-05	-1.11157e-10	-0.918968	6.71656e-05	-1.11157e-10	-0.892736
22754309	chr8:22754309:G:A	2.25831e-05	-0.112476	-0.0576805	0.000163904	0.0252691	-0.0258883
22754485	chr8:22754485:T:C	5.02506e-06	-0.531626	-1.14129	2.82773e-05	-0.560703	-1.19713
22754872	chr8:22754872:T:A	1.03343e-05	-1.11157e-10	-0.951887	6.48825e-05	-1.11157e-10	-0.927319
22755083	chr8:22755083:C:T	2.65469e-06	-1.54603	-0.765	1.90283e-05	-1.5336	-0.620375
22755305	chr8:22755305:C:T	1.51833e-05	-1.11157e-10	-0.567159	9.04995e-05	-1.11157e-10	-0.594554
22755440	chr8:22755440:T:A	2.75116e-06	-0.994199	-1.28114	2.09929e-05	-0.774363	-1.28135
22755532	chr8:22755532:T:C	2.81744e-06	-1.01036	-1.24116	2.13888e-05	-0.795026	-1.242
22755659	chr8:22755659:A:G	2.75943e-06	-1.04038	-1.23195	2.06572e-05	-0.840061	-1.23177
22755779	chr8:22755779:G:A	8.10103e-06	-1.11157e-10	-1.19537	4.88165e-05	-1.11157e-10	-1.21183
22756605	chr8:22756605:A:G	7.63355e-06	-1.11157e-10	-1.2548	4.6744e-05	-1.11157e-10	-1.25521
22756805	chr8:22756805:A:T	3.60131e-05	0.379092	-0.0825677	0.000249945	0.574557	-0.153215
22757032	chr8:22757032:G:A	1.85603e-05	-1.11157e-10	-0.366331	0.000126005	-1.11157e-10	-0.263576
22757293	chr8:22757293:G:A	8.4087e-06	-1.11157e-10	-1.15809	5.12469e-05	-1.11157e-10	-1.16324
22757766	chr8:22757766:A:G	1.80763e-05	-1.11157e-10	-0.392758	0.000121124	-1.11157e-10	-0.30308
22757820	chr8:22757820:G:T	7.01823e-06	-1.33885	-3.15096e-10	4.1626e-05	-1.37117	-3.15096e-10
22757852	chr8:22757852:C:G	8.18965e-06	-1.11157e-10	-1.18449	4.96373e-05	-1.11157e-10	-1.19516
22757866	chr8:22757866:A:G	3.23614e-06	-1.31396	-0.799018	2.07479e-05	-1.35525	-0.712205
22758341	chr8:22758341:G:A	1.09142e-05	-1.11157e-10	-0.897292	6.52171e-05	-1.11157e-10	-0.922176
22758496	chr8:22758496:C:T	7.38508e-06	-1.11157e-10	-1.2879	4.5598e-05	-1.11157e-10	-1.28003
22758582	chr8:22758582:C:T	7.268e-06	-1.11157e-10	-1.30388	4.45086e-05	-1.11157e-10	-1.30422
22758994	chr8:22758994:C:T	7.52824e-06	-1.11157e-10	-1.2687	4.61868e-05	-1.11157e-10	-1.2672
22759562	chr8:22759562:G:T	1.88581e-05	-1.11157e-10	-0.350417	0.000121935	-1.11157e-10	-0.296411
22759783	chr8:22759783:G:A	3.08504e-06	-0.857888	-1.30291	1.76377e-05	-0.927739	-1.30212
22759799	chr8:22759799:C:T	1.30526e-05	0.584435	-1.30281	9.34158e-05	0.735176	-1.29801
22759852	chr8:22759852:G:A	4.8794e-06	-0.932005	-0.77033	2.43053e-05	-0.994161	-0.915043
22760270	chr8:22760270:G:A	2.03518e-05	-0.274188	-3.15096e-10	9.81241e-05	-0.513665	-3.15096e-10
22760390	chr8:22760390:C:T	1.5326e-06	-1.55872	-1.30167	9.33606e-06	-1.56488	-1.30114
22760514	chr8:22760514:G:A	7.92853e-06	-1.21689	-3.15096e-10	4.46503e-05	-1.30104	-3.15096e-10
22761308	chr8:22761308:C:T	6.68155e-06	-1.38801	-3.15096e-10	3.88058e-05	-1.44133	-3.15096e-10
22762001	chr8:22762001:C:A	8.24698e-06	-1.11157e-10	-1.17751	5.12513e-05	-1.11157e-10	-1.16316
22762709	chr8:22762709:A:C	7.72831e-06	-1.11157e-10	-1.24247	4.74877e-05	-1.11157e-10	-1.23943
22763057	chr8:22763057:C:T	7.73515e-06	-1.11157e-10	-1.24158	4.75228e-05	-1.11157e-10	-1.23869
22763152	chr8:22763152:A:G	5.94818e-05	0.798312	-3.15096e-10	0.000397713	0.885832	-3.15096e-10
22763404	chr8:22763404:T:C	2.23183e-05	0.773002	-0.954955	0.000144825	0.804156	-0.928527
22763507	chr8:22763507:A:G	7.66351e-06	-1.11157e-10	-1.25089	4.70862e-05	-1.11157e-10	-1.24792
22763549	chr8:22763549:C:T	3.17125e-06	-0.8906	-1.24263	2.01142e-05	-0.83607	-1.2624
22763720	chr8:22763720:G:A	9.35576e-06	-1.11157e-10	-1.05137	5.83522e-05	-1.11157e-10	-1.0334
22764401	chr8:22764401:G:A	6.42218e-05	0.874985	-3.15096e-10	0.000433129	0.971138	-3.15096e-10
22764444	chr8:22764444:C:T	8.00043e-06	-1.11157e-10	-1.20786	4.92026e-05	-1.11157e-10	-1.20395
22764610	chr8:22764610:T:C	7.46206e-06	-1.11157e-10	-1.27753	4.6104e-05	-1.11157e-10	-1.269
22766171	chr8:22766171:C:T	2.52029e-05	1.05475	-1.11514	0.000164757	1.11599	-1.11142
22766732	chr8:22766732:T:C	8.70523e-06	-1.11157e-10	-1.12343	5.25567e-05	-1.11157e-10	-1.13801
22767463	chr8:22767463:C:T	2.78486e-05	1.09756	-1.05814	0.000182959	1.15819	-1.04883
22767681	chr8:22767681:G:C	7.517e-06	-1.27019	-3.15096e-10	4.65363e-05	-1.25967	-3.15096e-10
22767754	chr8:22767754:A:G	7.99774e-06	-1.11157e-10	-1.2082	4.9302e-05	-1.11157e-10	-1.20193
22768123	chr8:22768123:T:C	5.59367e-06	-1.56572	-3.15096e-10	3.42694e-05	-1.56565	-3.15096e-10
22768266	chr8:22768266:C:T	2.12891e-05	-1.11157e-10	-0.229161	0.000147479	-1.11157e-10	-0.106211
22768308	chr8:22768308:A:G	1.01685e-05	-1.11157e-10	-0.968061	5.95575e-05	-1.11157e-10	-1.01296
22768434	chr8:22768434:G:A	7.42091e-06	-1.11157e-10	-1.28306	4.51252e-05	-1.11157e-10	-1.29046
22768761	chr8:22768761:C:T	9.57271e-06	0.157425	-1.18587	5.70383e-05	0.137058	-1.19323
22768787	chr8:22768787:T:C	2.2533e-05	0.872039	-1.04442	0.000145957	0.917958	-1.03454
22768832	chr8:22768832:G:A	2.63631e-05	1.12807	-1.14347	0.000171681	1.1846	-1.13887
22769188	chr8:22769188:C:T	8.97114e-06	-1.11157e-10	-1.09335	5.58823e-05	-1.11157e-10	-1.07665
22769316	chr8:22769316:G:A	7.26812e-06	-1.11157e-10	-1.30386	4.4517e-05	-1.11157e-10	-1.30403
22769368	chr8:22769368:G:C	1.39891e-05	0.485688	-1.13477	8.96039e-05	0.503631	-1.10813
22769958	chr8:22769958:T:C	1.61856e-06	-1.5549	-1.25092	9.97397e-06	-1.55318	-1.24674
22770438	chr8:22770438:G:A	1.87873e-05	-1.11157e-10	-0.354176	0.000110134	-1.11157e-10	-0.398197
22770889	chr8:22770889:C:T	7.5212e-06	-1.11157e-10	-1.26963	4.55133e-05	-1.11157e-10	-1.28189
22770956	chr8:22770956:G:A	2.43708e-05	1.14059	-1.23456	0.000172973	1.24985	-1.19661
22770971	chr8:22770971:C:G	7.64136e-06	-1.11157e-10	-1.25378	4.61208e-05	-1.11157e-10	-1.26863
22771255	chr8:22771255:G:A	6.96312e-06	-1.34673	-3.15096e-10	4.18047e-05	-1.36689	-3.15096e-10
22771346	chr8:22771346:C:T	8.96246e-06	-1.11157e-10	-1.09431	5.60242e-05	-1.11157e-10	-1.07411
22771467	chr8:22771467:T:G	1.85703e-06	-1.53956	-1.12882	1.15011e-05	-1.51416	-1.1433
22771471	chr8:22771471:G:A	2.94805e-05	1.06832	-0.971944	0.000193872	1.12892	-0.961614
22771518	chr8:22771518:G:T	4.7175e-05	0.566507	-3.15096e-10	0.0003162	0.656477	-3.15096e-10
22771845	chr8:22771845:C:T	1.12293e-05	-1.11157e-10	-0.868835	7.06242e-05	-1.11157e-10	-0.842525
22771876	chr8:22771876:TA:T	1.12009e-05	-1.11157e-10	-0.871362	7.04409e-05	-1.11157e-10	-0.845124
22772217	chr8:22772217:T:A	2.12317e-05	-1.11157e-10	-0.231861	0.000122168	-1.11157e-10	-0.2945
22772340	chr8:22772340:A:G	7.53711e-06	-1.11157e-10	-1.26752	4.62015e-05	-1.11157e-10	-1.26688
22772378	chr8:22772378:T:C	4.20159e-05	0.45069	-3.15096e-10	0.000280417	0.53638	-3.15096e-10
22772496	chr8:22772496:T:C	1.71752e-06	-1.50095	-1.24552	1.08253e-05	-1.45974	-1.25827
22772498	chr8:22772498:T:C	1.69508e-06	-1.52974	-1.22989	1.05705e-05	-1.49766	-1.24416
22772596	chr8:22772596:G:A	1.05291e-05	0.217684	-1.1509	7.76625e-05	0.36333	-1.11086
22772722	chr8:22772722:T:A	2.84289e-06	-0.954119	-1.28842	1.73588e-05	-0.942807	-1.30299
22773294	chr8:22773294:A:G	2.74e-06	-1.02676	-1.25264	1.8272e-05	-0.941391	-1.25314
22773534	chr8:22773534:C:T	1.76066e-06	-1.54211	-1.17956	1.08463e-05	-1.51645	-1.19963
22773663	chr8:22773663:C:A	8.99812e-06	-1.11157e-10	-1.09034	5.6267e-05	-1.11157e-10	-1.06979
22773836	chr8:22773836:A:G	1.72143e-06	-1.51929	-1.22491	1.07689e-05	-1.48475	-1.23849
22773861	chr8:22773861:C:G	3.29225e-05	0.206798	-3.15096e-10	0.00023004	0.338357	-3.15096e-10
22774482	chr8:22774482:C:A	8.98513e-06	-1.11157e-10	-1.09179	5.52127e-05	-1.11157e-10	-1.0887
22774488	chr8:22774488:A:G	1.62724e-06	-1.51313	-1.28735	9.81531e-06	-1.53757	-1.27838
22774493	chr8:22774493:C:T	2.8873e-06	-0.949417	-1.27762	2.14248e-05	-0.753287	-1.28206
22774879	chr8:22774879:T:C	1.82086e-05	0.583123	-0.968587	0.000118127	0.610412	-0.938553
22775277	chr8:22775277:A:G	1.77469e-06	-1.4343	-1.27943	1.14031e-05	-1.3791	-1.28691
22776173	chr8:22776173:T:A	4.86862e-06	-0.536223	-1.16832	2.59915e-05	-0.595137	-1.24699
22776777	chr8:22776777:C:G	1.92389e-06	-1.38909	-1.24391	1.23786e-05	-1.32434	-1.25959
22776797	chr8:22776797:T:C	7.99666e-06	-1.11157e-10	-1.20833	5.01603e-05	-1.11157e-10	-1.18467
22776855	chr8:22776855:G:A	4.53672e-06	-0.55961	-1.21554	2.46443e-05	-0.619535	-1.27582
22776882	chr8:22776882:C:A	7.44648e-06	-1.11157e-10	-1.27962	4.55521e-05	-1.11157e-10	-1.28104
22777822	chr8:22777822:G:A	3.62647e-06	-0.695707	-1.30339	2.83242e-05	-0.45195	-1.30423
22778063	chr8:22778063:C:T	1.90095e-06	-1.35606	-1.28895	1.15298e-05	-1.35222	-1.30275
22778665	chr8:22778665:A:C	1.38932e-05	-0.655959	-3.15096e-10	6.32482e-05	-0.952832	-3.15096e-10
22778873	chr8:22778873:C:T	8.53888e-06	-1.11157e-10	-1.14273	5.31627e-05	-1.11157e-10	-1.12654
22778937	chr8:22778937:G:A	7.80203e-06	-1.11157e-10	-1.23297	4.79821e-05	-1.11157e-10	-1.22907
22779309	chr8:22779309:A:G	1.72849e-06	-1.50942	-1.23069	1.10223e-05	-1.47465	-1.22533
22779423	chr8:22779423:T:A	1.88511e-05	-0.350784	-3.15096e-10	0.000102554	-0.46951	-3.15096e-10
22779707	chr8:22779707:C:T	2.0249e-06	-1.44828	-1.13355	1.23484e-05	-1.3899	-1.19648
22779711	chr8:22779711:G:A	2.64067e-06	-1.19734	-1.11899	1.66638e-05	-1.22237	-1.06429
22779737	chr8:22779737:G:A	8.32593e-06	-1.16798	-3.15096e-10	5.06347e-05	-1.17526	-3.15096e-10
22779767	chr8:22779767:A:G	7.55514e-06	-0.193282	-1.07185	4.78447e-05	-0.13582	-1.09612
22780161	chr8:22780161:A:G	1.63727e-06	-1.55834	-1.23599	1.00783e-05	-1.54167	-1.24784
22780643	chr8:22780643:G:A	3.36094e-05	-1.11157e-10	0.227449	0.000206529	-1.11157e-10	0.230542
22780757	chr8:22780757:G:A	7.85595e-06	-1.11157e-10	-1.22609	4.84361e-05	-1.11157e-10	-1.21965
22781004	chr8:22781004:T:C	7.43575e-06	-1.11157e-10	-1.28106	4.53388e-05	-1.11157e-10	-1.28574
22781125	chr8:22781125:CTCAGGTGTCCTGT:C	9.16457e-06	-1.11157e-10	-1.07201	5.71813e-05	-1.11157e-10	-1.05367
22781257	chr8:22781257:C:T	6.45854e-06	-1.42195	-3.15096e-10	3.94721e-05	-1.4243	-3.15096e-10
22781783	chr8:22781783:A:G	7.60029e-06	-1.11157e-10	-1.25917	4.69954e-05	-1.11157e-10	-1.24985
22782004	chr8:22782004:T:C	2.75465e-06	-1.02003	-1.25404	1.92711e-05	-0.877534	-1.26376
22782545	chr8:22782545:G:A	2.05957e-06	-1.28951	-1.27535	1.3589e-05	-1.1924	-1.29824
22782754	chr8:22782754:G:A	5.97016e-06	-0.264012	-1.23657	3.97445e-05	-0.185707	-1.23172
22783112	chr8:22783112:G:A	2.09784e-05	-1.11157e-10	-0.243864	0.000135793	-1.11157e-10	-0.188765
22783275	chr8:22783275:A:G	2.31835e-05	-1.11157e-10	-0.143916	0.000149931	-1.11157e-10	-0.0897244
22783453	chr8:22783453:A:G	3.81071e-05	-1.11157e-10	0.353042	0.000234977	-1.11157e-10	0.359588
22783688	chr8:22783688:T:C	2.72519e-06	-1.06253	-1.22229	1.88764e-05	-0.92733	-1.23466
22783781	chr8:22783781:T:C	3.27134e-06	-1.41437	-0.687791	2.06312e-05	-1.35078	-0.722314
22783959	chr8:22783959:C:T	3.17127e-06	-0.934119	-1.19911	2.22607e-05	-0.783924	-1.21315
22783965	chr8:22783965:G:A	4.09017e-05	-1.11157e-10	0.423813	0.000251955	-1.11157e-10	0.429353
22783971	chr8:22783971:GA:G	6.91948e-06	-0.65514	-0.697878	4.95222e-05	-0.469208	-0.728268
22784085	chr8:22784085:G:A	1.13069e-05	-1.11157e-10	-0.861949	6.67629e-05	-1.11157e-10	-0.89875
22784114	chr8:22784114:T:C	6.08395e-06	-0.739903	-0.741801	4.32129e-05	-0.561729	-0.772029
22785272	chr8:22785272:T:G	1.26965e-05	0.0739055	-0.819937	8.18898e-05	0.162064	-0.856588
22785358	chr8:22785358:G:A	1.58014e-05	-1.11157e-10	-0.527257	0.000101262	-1.11157e-10	-0.482185
22785524	chr8:22785524:C:T	7.02342e-06	-0.494766	-0.843342	4.02272e-05	-0.648159	-0.757197
22785810	chr8:22785810:G:A	1.7585e-06	-1.41872	-1.30418	1.19503e-05	-1.32335	-1.29579
22786030	chr8:22786030:A:C	4.27487e-06	-0.647511	-1.18709	2.38825e-05	-0.750118	-1.17663
22786165	chr8:22786165:C:T	7.51415e-06	-1.11157e-10	-1.27057	4.58345e-05	-1.11157e-10	-1.27486
22786244	chr8:22786244:T:C	1.31436e-05	-1.11157e-10	-0.711423	8.19789e-05	-1.11157e-10	-0.693437
22786498	chr8:22786498:G:A	1.5201e-05	-0.565997	-3.15096e-10	9.44003e-05	-0.552354	-3.15096e-10
22786714	chr8:22786714:T:C	1.19903e-05	-1.11157e-10	-0.803263	7.04051e-05	-1.11157e-10	-0.845632
22786724	chr8:22786724:T:C	5.12194e-06	-0.411328	-1.2425	3.07642e-05	-0.416036	-1.25751
22787062	chr8:22787062:A:G	3.42999e-06	-0.99706	-1.05774	2.50957e-05	-0.763653	-1.11355
22787194	chr8:22787194:T:C	7.69578e-06	-1.11157e-10	-1.24669	4.73103e-05	-1.11157e-10	-1.24317
22787889	chr8:22787889:G:A	3.04055e-06	-0.895354	-1.27996	1.74294e-05	-0.952603	-1.28914
22788017	chr8:22788017:T:C	1.6143e-06	-1.50432	-1.30414	9.84632e-06	-1.50908	-1.30372
22788057	chr8:22788057:G:A	7.65028e-06	-1.11157e-10	-1.25262	4.70212e-05	-1.11157e-10	-1.2493
22788873	chr8:22788873:A:G	8.25763e-06	-1.11157e-10	-1.17622	5.05284e-05	-1.11157e-10	-1.17736
22788883	chr8:22788883:C:T	8.85042e-06	0.073995	-1.18089	5.15064e-05	0.0491284	-1.20732
22789369	chr8:22789369:A:G	1.26399e-05	-1.11157e-10	-0.750502	7.4333e-05	-1.11157e-10	-0.791343
22789405	chr8:22789405:T:A	1.57749e-06	-1.5321	-1.29942	9.6835e-06	-1.53551	-1.29396
22789456	chr8:22789456:G:A	7.3109e-06	-1.11157e-10	-1.29799	4.47346e-05	-1.11157e-10	-1.29915
22789788	chr8:22789788:G:A	3.59454e-06	-1.17821	-0.829729	2.15691e-05	-1.19618	-0.832456
22790337	chr8:22790337:T:C	1.69171e-06	-1.48032	-1.28129	1.02226e-05	-1.48632	-1.28897
22790370	chr8:22790370:G:A	1.02146e-05	0.13671	-1.10025	6.14574e-05	0.120424	-1.10198
22790425	chr8:22790425:C:T	2.55121e-05	-1.11157e-10	-0.0482033	0.000165073	-1.11157e-10	0.00649123
22790458	chr8:22790458:C:T	7.43817e-06	-1.11157e-10	-1.28073	4.5466e-05	-1.11157e-10	-1.28293
22790537	chr8:22790537:A:G	7.64563e-05	-1.11157e-10	1.04936	0.000435694	-1.11157e-10	0.977043
22791243	chr8:22791243:A:G	2.72747e-06	-1.56299	-0.720992	1.69963e-05	-1.56584	-0.701064
22791971	chr8:22791971:C:T	7.26941e-06	-1.11157e-10	-1.30368	4.45876e-05	-1.11157e-10	-1.30244
22792041	chr8:22792041:T:C	8.22303e-06	-1.11157e-10	-1.18042	5.06019e-05	-1.11157e-10	-1.17591
22792059	chr8:22792059:A:G	1.81471e-06	-1.56163	-1.1298	1.15469e-05	-1.55714	-1.09635
22792073	chr8:22792073:G:A	1.20382e-05	-0.799272	-3.15096e-10	7.50212e-05	-0.782127	-3.15096e-10
22792109	chr8:22792109:C:T	1.80137e-06	-1.41299	-1.28581	1.08742e-05	-1.43253	-1.28098
22792265	chr8:22792265:G:T	7.87398e-06	-1.11157e-10	-1.22379	4.82439e-05	-1.11157e-10	-1.22363
22792399	chr8:22792399:A:G	1.95745e-06	-1.48726	-1.12846	1.24257e-05	-1.47099	-1.10915
22792434	chr8:22792434:T:G	7.58523e-06	-1.11157e-10	-1.26115	4.66529e-05	-1.11157e-10	-1.25716
22792510	chr8:22792510:C:T	2.2155e-05	-0.349933	0.160641	0.000135111	-0.330783	0.136978
22792553	chr8:22792553:C:T	2.40835e-05	-0.105831	-3.15096e-10	0.000132056	-0.216671	-3.15096e-10
22792646	chr8:22792646:G:C	2.11094e-06	-1.47331	-1.06692	1.31004e-05	-1.49406	-1.0332
22792728	chr8:22792728:G:A	1.11424e-05	-1.11157e-10	-0.876599	7.29148e-05	-1.11157e-10	-0.810607
22792818	chr8:22792818:C:T	1.19004e-05	-0.810784	-3.15096e-10	7.41247e-05	-0.794149	-3.15096e-10
22792845	chr8:22792845:A:G	1.95405e-06	-1.31487	-1.30259	1.19461e-05	-1.31941	-1.30008
22792888	chr8:22792888:A:G	3.15805e-06	-0.916776	-1.22063	1.92752e-05	-0.925495	-1.21558
22793078	chr8:22793078:T:C	4.06283e-05	-1.11157e-10	0.417106	0.000265106	-1.11157e-10	0.480233
22793228	chr8:22793228:T:C	1.76758e-06	-1.53907	-1.17868	1.12503e-05	-1.53093	-1.14857
22793380	chr8:22793380:C:T	7.52052e-06	-1.11157e-10	-1.26972	4.59783e-05	-1.11157e-10	-1.27173
22793413	chr8:22793413:T:C	9.06222e-06	-1.11157e-10	-1.08324	5.65364e-05	-1.11157e-10	-1.06501
22793490	chr8:22793490:A:G	2.67111e-06	-1.54326	-0.761598	1.74272e-05	-1.53461	-0.707259
22793754	chr8:22793754:C:T	2.78327e-06	-1.41212	-0.85161	1.69606e-05	-1.43646	-0.83255
22793950	chr8:22793950:T:C	3.34777e-06	-1.39563	-0.683434	2.05489e-05	-1.41886	-0.65823
22794079	chr8:22794079:G:A	3.98533e-05	-1.11157e-10	0.397847	0.000230337	-1.11157e-10	0.339645
22794163	chr8:22794163:T:A	7.81533e-06	-1.11157e-10	-1.23127	4.72558e-05	-1.11157e-10	-1.24432
22794532	chr8:22794532:G:A	3.72015e-06	-0.920308	-1.05329	2.36771e-05	-0.866752	-1.06864
22794657	chr8:22794657:G:T	2.8962e-06	-1.40883	-0.815132	1.77319e-05	-1.4312	-0.793333
22795001	chr8:22795001:T:C	3.30412e-06	-0.981678	-1.11051	2.4703e-05	-0.734869	-1.15811
22795337	chr8:22795337:G:A	1.83399e-06	-1.52781	-1.15305	1.26122e-05	-1.51359	-1.05164
22795657	chr8:22795657:G:T	2.56821e-06	-1.52216	-0.821986	1.58627e-05	-1.53418	-0.801745
22796410	chr8:22796410:T:A	2.32928e-06	-1.55986	-0.881936	1.31262e-05	-1.55232	-0.972969
22796603	chr8:22796603:T:C	1.72368e-06	-1.46299	-1.27991	1.07781e-05	-1.44889	-1.27349
22796843	chr8:22796843:A:G	2.19628e-06	-1.5568	-0.94379	1.3466e-05	-1.56067	-0.939057
22797056	chr8:22797056:G:C	2.96417e-06	-0.924362	-1.2764	1.79142e-05	-0.932736	-1.28157
22797210	chr8:22797210:G:A	7.75237e-06	-1.11157e-10	-1.23936	4.735e-05	-1.11157e-10	-1.24233
22797279	chr8:22797279:A:C	6.62729e-06	-0.121409	-1.27475	3.0811e-05	-0.40108	-1.27095
22797593	chr8:22797593:A:G	8.63869e-06	-1.11157e-10	-1.13111	5.45357e-05	-1.11157e-10	-1.10104
22797640	chr8:22797640:T:C	7.99128e-06	-1.11157e-10	-1.20901	5.01603e-05	-1.11157e-10	-1.18467
22797675	chr8:22797675:G:A	2.30849e-06	-1.14866	-1.3021	1.41014e-05	-1.15351	-1.30011
22797730	chr8:22797730:C:T	3.91404e-05	-1.11157e-10	0.379796	0.000228812	-1.11157e-10	0.333004
22797917	chr8:22797917:T:C	7.26645e-06	-1.11157e-10	-1.30409	4.45289e-05	-1.11157e-10	-1.30376
22798571	chr8:22798571:T:C	7.74372e-06	-1.11157e-10	-1.24048	4.77694e-05	-1.11157e-10	-1.23351
22798657	chr8:22798657:T:G	9.74628e-06	-1.01047	-3.15096e-10	6.06557e-05	-0.994685	-3.15096e-10
22798701	chr8:22798701:C:T	2.77063e-06	-0.966256	-1.30203	1.68714e-05	-0.974207	-1.30007
22798924	chr8:22798924:G:A	1.14584e-05	-1.11157e-10	-0.848631	7.33734e-05	-1.11157e-10	-0.804336
22798945	chr8:22798945:T:C	1.98079e-06	-1.53821	-1.06565	1.21035e-05	-1.54551	-1.06089
22799033	chr8:22799033:T:C	1.85815e-06	-1.56311	-1.10466	1.1441e-05	-1.56218	-1.10051
22799078	chr8:22799078:G:A	7.66103e-06	-1.11157e-10	-1.25121	4.7293e-05	-1.11157e-10	-1.24354
22799342	chr8:22799342:G:C	7.51226e-06	-1.11157e-10	-1.27082	4.6847e-05	-1.11157e-10	-1.25301
22799758	chr8:22799758:G:A	1.72167e-06	-1.44063	-1.30344	1.07882e-05	-1.41761	-1.30383
22799863	chr8:22799863:G:C	2.26374e-06	-1.4542	-1.01614	1.37054e-05	-1.47129	-1.01081
22800136	chr8:22800136:G:T	7.2976e-06	-1.11157e-10	-1.29981	4.46356e-05	-1.11157e-10	-1.30137
22800166	chr8:22800166:C:T	8.34762e-06	-1.16538	-3.15096e-10	5.1749e-05	-1.15349	-3.15096e-10
22800293	chr8:22800293:G:T	7.27631e-06	-1.11157e-10	-1.30273	4.45404e-05	-1.11157e-10	-1.3035
22800508	chr8:22800508:T:C	9.66311e-06	-1.11157e-10	-1.01904	5.87661e-05	-1.11157e-10	-1.02633
22800522	chr8:22800522:C:T	7.72372e-06	-1.11157e-10	-1.24306	4.71653e-05	-1.11157e-10	-1.24624
22800735	chr8:22800735:A:G	2.33446e-05	-0.136994	-3.15096e-10	0.000146229	-0.114726	-3.15096e-10
22800965	chr8:22800965:C:T	3.0795e-06	-1.43844	-0.724152	2.15204e-05	-1.34935	-0.681551
22801352	chr8:22801352:G:A	7.54315e-06	-1.11157e-10	-1.26672	4.59666e-05	-1.11157e-10	-1.27198
22801509	chr8:22801509:AGGGGAAAGTAGTT:A	1.10097e-05	-1.11157e-10	-0.888585	6.55314e-05	-1.11157e-10	-0.917369
22801769	chr8:22801769:C:T	2.9726e-06	-0.949388	-1.24853	1.81902e-05	-0.959641	-1.23937
22802136	chr8:22802136:T:A	4.75173e-06	-1.35848	-0.370369	3.12559e-05	-1.34209	-0.315602
22802473	chr8:22802473:G:A	3.77433e-06	-0.710371	-1.24876	2.15601e-05	-0.808838	-1.22021
22803199	chr8:22803199:C:A	1.18401e-05	-0.815867	-3.15096e-10	7.35236e-05	-0.802292	-3.15096e-10
22803554	chr8:22803554:C:T	8.82678e-06	-1.11157e-10	-1.10957	5.34089e-05	-1.11157e-10	-1.12192
22803753	chr8:22803753:C:T	2.12949e-05	-1.11157e-10	-0.228888	0.000138572	-1.11157e-10	-0.168506
22803773	chr8:22803773:T:C	2.2609e-06	-1.33059	-1.14101	1.43033e-05	-1.31836	-1.12105
22803796	chr8:22803796:G:A	7.81976e-06	-1.2307	-3.15096e-10	4.98299e-05	-1.19128	-3.15096e-10
22803865	chr8:22803865:T:C	7.3688e-06	-1.11157e-10	-1.2901	4.5814e-05	-1.11157e-10	-1.27531
22803913	chr8:22803913:C:A	8.05006e-06	-1.11157e-10	-1.20168	4.90672e-05	-1.11157e-10	-1.20671
22804017	chr8:22804017:A:G	1.1186e-05	-0.872693	-3.15096e-10	6.19885e-05	-0.972949	-3.15096e-10
22804140	chr8:22804140:G:T	5.95941e-06	-1.50239	-3.15096e-10	3.68627e-05	-1.4927	-3.15096e-10
22804217	chr8:22804217:G:C	1.02336e-05	-0.96168	-3.15096e-10	5.74894e-05	-1.0483	-3.15096e-10
22804347	chr8:22804347:T:G	1.63571e-06	-1.50627	-1.28901	1.00395e-05	-1.49782	-1.29555
22804683	chr8:22804683:C:T	3.2358e-06	-0.944766	-1.16832	1.81614e-05	-0.977766	-1.22284
22804711	chr8:22804711:A:G	1.02781e-05	-1.11157e-10	-0.957347	6.23407e-05	-1.11157e-10	-0.967284
22804788	chr8:22804788:T:A	1.64321e-05	0.265102	-0.753225	9.39748e-05	0.204003	-0.760874
22804814	chr8:22804814:C:A	4.99794e-05	1.618	-0.993747	0.000296512	1.58888	-0.996691
22804864	chr8:22804864:C:T	7.27725e-06	-1.11157e-10	-1.30261	4.4658e-05	-1.11157e-10	-1.30086
22805135	chr8:22805135:T:A	4.03082e-06	-0.752064	-1.14132	2.37254e-05	-0.770781	-1.16257
22805151	chr8:22805151:A:G	2.32515e-06	-1.14268	-1.30089	1.65748e-05	-1.00161	-1.29041
22805367	chr8:22805367:C:T	7.7432e-06	-1.11157e-10	-1.24054	4.74226e-05	-1.11157e-10	-1.2408
22805407	chr8:22805407:A:AC	6.10439e-06	-1.16918	-0.309166	3.38966e-05	-1.13435	-0.442239
22805526	chr8:22805526:A:G	3.42288e-06	-0.845944	-1.21093	2.47046e-05	-0.690571	-1.20234
22805759	chr8:22805759:T:C	7.59802e-06	-1.11157e-10	-1.25947	4.70569e-05	-1.11157e-10	-1.24854
22805796	chr8:22805796:A:T	6.07739e-06	-1.48278	-3.15096e-10	3.60698e-05	-1.51444	-3.15096e-10
22805950	chr8:22805950:C:T	5.59009e-06	-1.56636	-3.15096e-10	3.42509e-05	-1.56619	-3.15096e-10
22806694	chr8:22806694:A:T	1.6786e-06	-1.46787	-1.30153	1.05297e-05	-1.44336	-1.30234
22807055	chr8:22807055:C:T	3.66221e-06	-1.02416	-0.965131	2.06486e-05	-1.02612	-1.04613
22807154	chr8:22807154:T:C	8.93638e-06	-1.11157e-10	-1.09723	5.43664e-05	-1.11157e-10	-1.10415
22807285	chr8:22807285:A:C	2.14481e-06	-1.24003	-1.28428	1.49235e-05	-1.10571	-1.29125
22807380	chr8:22807380:T:C	1.30922e-05	-1.11157e-10	-0.715339	8.0504e-05	-1.11157e-10	-0.711591
22807828	chr8:22807828:G:A	1.87031e-06	-1.38954	-1.27171	1.23216e-05	-1.30637	-1.28217
22808147	chr8:22808147:CTCCA:C	7.2677e-06	-1.11157e-10	-1.30392	4.45694e-05	-1.11157e-10	-1.30285
22808324	chr8:22808324:T:C	1.60974e-06	-1.5106	-1.30068	1.00419e-05	-1.49131	-1.30183
22808443	chr8:22808443:C:G	3.34008e-06	-0.797224	-1.28414	2.00562e-05	-0.799923	-1.30144
22808841	chr8:22808841:G:T	8.05563e-06	-1.11157e-10	-1.20099	5.01684e-05	-1.11157e-10	-1.18451
22808846	chr8:22808846:G:T	7.361e-06	-1.11157e-10	-1.29116	4.5087e-05	-1.11157e-10	-1.2913
22809564	chr8:22809564:C:T	2.81578e-06	-0.956101	-1.29602	1.71476e-05	-0.95378	-1.30426
22809880	chr8:22809880:C:T	7.27662e-06	-1.11157e-10	-1.30269	4.45091e-05	-1.11157e-10	-1.3042
22810126	chr8:22810126:T:C	3.21672e-06	-0.894554	-1.22444	1.80053e-05	-0.946476	-1.26276
22810177	chr8:22810177:C:T	7.89641e-06	-1.11157e-10	-1.22095	4.83086e-05	-1.11157e-10	-1.22229
22810209	chr8:22810209:T:G	2.42686e-06	-1.10376	-1.297	1.47543e-05	-1.10409	-1.30427
22810528	chr8:22810528:A:G	3.22215e-06	-1.17732	-0.939993	2.23527e-05	-1.06011	-0.932838
22811036	chr8:22811036:C:T	7.28332e-06	-1.11157e-10	-1.30177	4.47177e-05	-1.11157e-10	-1.29953
22812418	chr8:22812418:T:C	1.40428e-05	-1.11157e-10	-0.645251	8.85697e-05	-1.11157e-10	-0.616108
22812566	chr8:22812566:C:T	1.1422e-05	-1.11157e-10	-0.851816	6.78542e-05	-1.11157e-10	-0.882536
22812655	chr8:22812655:C:T	9.52425e-06	-1.06377	0.0302515	5.4298e-05	-1.14899	0.0435761
22812702	chr8:22812702:T:G	5.66938e-06	-1.06206	-0.490219	3.22388e-05	-1.16195	-0.464774
22813472	chr8:22813472:C:G	7.41651e-06	-1.11157e-10	-1.28365	4.51344e-05	-1.11157e-10	-1.29025
22813555	chr8:22813555:A:G	3.33566e-05	-1.11157e-10	0.219898	0.000203811	-1.11157e-10	0.217296
22813992	chr8:22813992:G:A	1.62455e-06	-1.50885	-1.29328	1.02081e-05	-1.48363	-1.29309
22814334	chr8:22814334:C:T	7.93796e-06	-1.11157e-10	-1.2157	4.8355e-05	-1.11157e-10	-1.22133
22814479	chr8:22814479:G:A	8.13144e-06	-1.11157e-10	-1.19162	4.88415e-05	-1.11157e-10	-1.21132
22814925	chr8:22814925:T:A	1.97283e-05	-1.11157e-10	-0.305305	0.000125026	-1.11157e-10	-0.27138
22815276	chr8:22815276:C:T	7.26539e-06	-1.11157e-10	-1.30424	4.45136e-05	-1.11157e-10	-1.3041
22815603	chr8:22815603:C:T	1.19348e-05	-1.11157e-10	-0.807903	7.48336e-05	-1.11157e-10	-0.784631
22815672	chr8:22815672:C:T	5.45367e-05	-1.11157e-10	0.711516	0.000339272	-1.11157e-10	0.726905
22815854	chr8:22815854:C:T	1.00803e-05	-1.11157e-10	-0.976773	6.2703e-05	-1.11157e-10	-0.961489
22816203	chr8:22816203:T:C	3.21334e-06	-1.33993	-0.780114	1.88114e-05	-1.30514	-0.860293
22816882	chr8:22816882:G:GA	8.06351e-06	-1.11157e-10	-1.20001	4.85065e-05	-1.11157e-10	-1.2182
22817016	chr8:22817016:A:G	6.50821e-06	-1.41429	-3.15096e-10	4.55832e-05	-1.28036	-3.15096e-10
22817143	chr8:22817143:A:T	5.8223e-06	-1.52566	-3.15096e-10	3.49256e-05	-1.54668	-3.15096e-10
22817215	chr8:22817215:C:T	1.12964e-05	-1.11157e-10	-0.862873	7.07662e-05	-1.11157e-10	-0.840516
22817566	chr8:22817566:G:A	6.00113e-06	-0.674218	-0.821191	3.38129e-05	-0.761251	-0.817805
22817683	chr8:22817683:T:C	6.01242e-06	-0.68118	-0.812352	3.38993e-05	-0.767907	-0.808596
22817917	chr8:22817917:G:A	5.60987e-06	-1.56283	-3.15096e-10	3.44429e-05	-1.56059	-3.15096e-10
22818217	chr8:22818217:G:A	1.4773e-05	-1.11157e-10	-0.594559	9.41125e-05	-1.11157e-10	-0.555407
22818352	chr8:22818352:T:C	2.76881e-06	-1.56256	-0.706381	1.53141e-05	-1.56621	-0.804916
22818446	chr8:22818446:A:G	9.07381e-06	-1.11157e-10	-1.08197	5.41079e-05	-1.11157e-10	-1.10892
22818622	chr8:22818622:G:T	1.71956e-06	-1.54097	-1.20432	1.07692e-05	-1.53354	-1.18967
22819605	chr8:22819605:TTG:T	9.65766e-06	-1.11157e-10	-1.01961	6.01489e-05	-1.11157e-10	-1.00307
22819792	chr8:22819792:G:C	9.0877e-06	-1.11157e-10	-1.08044	5.65897e-05	-1.11157e-10	-1.06407
22819847	chr8:22819847:C:T	8.65063e-06	-1.11157e-10	-1.12973	5.20513e-05	-1.11157e-10	-1.14767
22821073	chr8:22821073:G:A	1.01553e-05	-0.969364	-3.15096e-10	5.81937e-05	-1.03612	-3.15096e-10
22821181	chr8:22821181:T:C	1.36386e-05	-0.898028	0.223571	7.92296e-05	-0.968625	0.241077
22821303	chr8:22821303:T:C	1.03457e-05	-1.11157e-10	-0.950791	6.23963e-05	-1.11157e-10	-0.966392
22821759	chr8:22821759:A:G	3.03915e-06	-1.34455	-0.831233	1.74145e-05	-1.37331	-0.869282
22822491	chr8:22822491:G:T	1.10703e-05	-1.11157e-10	-0.883088	6.81827e-05	-1.11157e-10	-0.877707
22822510	chr8:22822510:C:T	5.99003e-05	-1.11157e-10	0.805323	0.000386573	-1.11157e-10	0.857421
22822568	chr8:22822568:T:G	2.1571e-05	-1.11157e-10	-0.216008	0.000135719	-1.11157e-10	-0.189311
22822586	chr8:22822586:T:TA	7.911e-06	-1.11157e-10	-1.2191	4.76511e-05	-1.11157e-10	-1.23599
22823408	chr8:22823408:G:A	1.68448e-05	-1.11157e-10	-0.463316	0.000106072	-1.11157e-10	-0.43578
22823789	chr8:22823789:T:C	1.25269e-05	-0.939485	0.180008	7.26792e-05	-1.00933	0.195483
22823885	chr8:22823885:G:A	7.68093e-06	-1.11157e-10	-1.24862	4.64442e-05	-1.11157e-10	-1.26165
22824094	chr8:22824094:C:T	8.13825e-06	-1.11157e-10	-1.19078	5.06908e-05	-1.11157e-10	-1.17415
22824126	chr8:22824126:G:T	8.61244e-06	-1.11157e-10	-1.13415	5.18283e-05	-1.11157e-10	-1.15196
22824569	chr8:22824569:C:T	7.67587e-06	-1.11157e-10	-1.24928	4.6394e-05	-1.11157e-10	-1.26273
22824576	chr8:22824576:A:G	8.57438e-06	-1.13858	-3.15096e-10	4.97278e-05	-1.19333	-3.15096e-10
22824604	chr8:22824604:T:G	8.91647e-06	-1.11157e-10	-1.09946	5.55337e-05	-1.11157e-10	-1.08291
22824819	chr8:22824819:G:A	2.97123e-05	-1.11157e-10	0.104204	0.000201682	-1.11157e-10	0.206793
22825358	chr8:22825358:C:A	9.18715e-06	-1.11157e-10	-1.06955	5.77654e-05	-1.11157e-10	-1.04351
22825513	chr8:22825513:G:A	7.70784e-06	-1.11157e-10	-1.24512	4.77086e-05	-1.11157e-10	-1.23479
22825833	chr8:22825833:G:A	7.3171e-06	-1.11157e-10	-1.29714	4.46424e-05	-1.11157e-10	-1.30121
22826302	chr8:22826302:C:T	7.54929e-06	-1.11157e-10	-1.2659	4.55882e-05	-1.11157e-10	-1.28025
22826827	chr8:22826827:T:C	8.62484e-06	-1.11157e-10	-1.13271	5.29878e-05	-1.11157e-10	-1.12984
22827505	chr8:22827505:T:G	6.39381e-06	-1.43203	-3.15096e-10	3.57379e-05	-1.52369	-3.15096e-10
22827508	chr8:22827508:T:C	2.0202e-05	-1.09428	0.812702	0.000120633	-1.15894	0.851799
22827963	chr8:22827963:A:G	1.93321e-06	-1.39121	-1.23696	1.25957e-05	-1.34407	-1.22246
22828181	chr8:22828181:T:C	1.00002e-05	-0.781422	-0.203329	8.07178e-05	-0.676183	-0.0327559
22829225	chr8:22829225:C:G	8.46209e-06	-1.11157e-10	-1.15176	5.20578e-05	-1.11157e-10	-1.14754
22829246	chr8:22829246:A:G	1.74654e-05	-0.427137	-3.15096e-10	0.000108533	-0.412842	-3.15096e-10
22829465	chr8:22829465:T:C	1.77178e-05	-1.10619	0.693399	0.000106604	-1.16871	0.737935
22830299	chr8:22830299:T:TG	1.2479e-05	-1.11157e-10	-0.763307	7.78692e-05	-1.11157e-10	-0.744867
22830304	chr8:22830304:G:T	8.40015e-06	-1.11157e-10	-1.15911	5.03156e-05	-1.11157e-10	-1.18158
22830918	chr8:22830918:T:C	4.63067e-06	-1.44917	-0.305483	2.5846e-05	-1.4663	-0.381444
22830937	chr8:22830937:A:C	8.01606e-06	-1.11157e-10	-1.20591	4.992e-05	-1.11157e-10	-1.18948
22831058	chr8:22831058:A:G	5.79642e-06	-1.53012	-3.15096e-10	3.43376e-05	-1.56366	-3.15096e-10
22831145	chr8:22831145:C:G	1.77984e-05	-1.13421	0.725961	0.000102184	-1.22539	0.752268
22831345	chr8:22831345:C:T	1.09364e-05	-1.11157e-10	-0.895265	6.78164e-05	-1.11157e-10	-0.883094
22831571	chr8:22831571:T:C	7.60764e-06	-1.11157e-10	-1.2582	4.70638e-05	-1.11157e-10	-1.24839
22832238	chr8:22832238:T:A	3.75385e-06	-1.5377	-0.426876	2.12741e-05	-1.54376	-0.498652
22832531	chr8:22832531:T:A	6.53111e-06	-1.41078	-3.15096e-10	4.29128e-05	-1.34073	-3.15096e-10
22832713	chr8:22832713:A:G	8.91407e-06	-1.11157e-10	-1.09973	5.53549e-05	-1.11157e-10	-1.08613
22833234	chr8:22833234:T:C	2.55803e-05	-0.949805	0.90427	0.000149924	-1.05929	0.969526
22833331	chr8:22833331:T:A	7.14981e-06	-1.32027	-3.15096e-10	3.76777e-05	-1.47083	-3.15096e-10
22833610	chr8:22833610:G:A	7.38424e-06	-1.11157e-10	-1.28801	4.49899e-05	-1.11157e-10	-1.29346
22833614	chr8:22833614:T:C	7.35819e-06	-1.11157e-10	-1.29154	4.48629e-05	-1.11157e-10	-1.29629
22834036	chr8:22834036:A:G	5.91208e-06	-1.51036	-3.15096e-10	3.55773e-05	-1.52819	-3.15096e-10
22834082	chr8:22834082:T:C	3.87081e-05	-1.09895	1.46764	0.000234479	-1.16118	1.51865
22834234	chr8:22834234:G:A	7.71927e-06	-1.11157e-10	-1.24364	4.78007e-05	-1.11157e-10	-1.23286
22834381	chr8:22834381:C:T	7.76694e-06	-1.11157e-10	-1.23748	4.81853e-05	-1.11157e-10	-1.22484
22834658	chr8:22834658:G:A	2.56599e-05	-1.11157e-10	-0.042428	0.000164915	-1.11157e-10	0.00553158
22835487	chr8:22835487:A:G	3.24017e-06	-1.21071	-0.901018	1.84751e-05	-1.24693	-0.936549
22835666	chr8:22835666:T:TC	7.07361e-06	-1.33099	-3.15096e-10	3.7965e-05	-1.46323	-3.15096e-10
22835734	chr8:22835734:T:C	9.05881e-06	-1.11157e-10	-1.08362	5.55449e-05	-1.11157e-10	-1.08271
22835817	chr8:22835817:A:G	6.34373e-06	-1.32833	-0.11156	3.49562e-05	-1.35226	-0.193544
22835862	chr8:22835862:G:A	9.61078e-06	-1.11157e-10	-1.02447	5.71706e-05	-1.11157e-10	-1.05386
22836717	chr8:22836717:C:T	8.21187e-06	-1.11157e-10	-1.18178	4.9276e-05	-1.11157e-10	-1.20246
22836782	chr8:22836782:C:T	5.68465e-06	-1.54959	-3.15096e-10	3.42893e-05	-1.56506	-3.15096e-10
22837251	chr8:22837251:C:T	5.91658e-06	-1.5096	-3.15096e-10	3.67361e-05	-1.49614	-3.15096e-10
22837355	chr8:22837355:T:C	8.6994e-06	-1.11157e-10	-1.1241	5.19766e-05	-1.11157e-10	-1.1491
22839102	chr8:22839102:G:A	7.26945e-06	-1.11157e-10	-1.30368	4.45622e-05	-1.11157e-10	-1.30301
22839152	chr8:22839152:G:A	9.21633e-06	-1.06638	-3.15096e-10	5.85372e-05	-1.03024	-3.15096e-10
22839577	chr8:22839577:A:G	1.66051e-06	-1.55148	-1.22875	1.0323e-05	-1.52583	-1.23969
22839685	chr8:22839685:G:A	8.54597e-06	-1.11157e-10	-1.1419	5.1363e-05	-1.11157e-10	-1.16098
22840177	chr8:22840177:C:T	4.08186e-06	-0.903792	-0.977013	2.52885e-05	-0.879016	-0.990535
22840376	chr8:22840376:T:C	1.64208e-05	-1.11157e-10	-0.488807	0.000102571	-1.11157e-10	-0.469344
22840503	chr8:22840503:G:A	4.95001e-05	-1.11157e-10	0.614616	0.000291245	-1.11157e-10	0.574267
22840587	chr8:22840587:T:C	1.90298e-05	-1.11157e-10	-0.341353	0.000112525	-1.11157e-10	-0.376718
22840593	chr8:22840593:C:T	1.66416e-06	-1.51483	-1.26321	1.00281e-05	-1.53365	-1.26086
22840621	chr8:22840621:A:G	6.02863e-06	-1.47302	-0.0178175	3.49668e-05	-1.43125	-0.114246
22841271	chr8:22841271:G:A	4.36361e-06	-1.49741	-0.316643	2.79426e-05	-1.4527	-0.317043
22841549	chr8:22841549:C:T	5.86109e-06	-1.51902	-3.15096e-10	3.49328e-05	-1.54647	-3.15096e-10
22841706	chr8:22841706:T:G	1.5452e-06	-1.55366	-1.29855	9.53135e-06	-1.55818	-1.28713
22842324	chr8:22842324:G:A	7.63026e-06	-1.11157e-10	-1.25524	4.76982e-05	-1.11157e-10	-1.235
22842605	chr8:22842605:A:G	7.47216e-06	-1.11157e-10	-1.27617	4.62211e-05	-1.11157e-10	-1.26646
22842973	chr8:22842973:G:A	7.91598e-06	-1.11157e-10	-1.21847	4.97946e-05	-1.11157e-10	-1.19199
22843323	chr8:22843323:A:G	3.30369e-05	0.210267	-3.15096e-10	0.000213658	0.26448	-3.15096e-10
22843893	chr8:22843893:G:A	1.55562e-06	-1.56548	-1.28	9.57253e-06	-1.55297	-1.28803
22844359	chr8:22844359:C:T	5.79648e-06	-1.00166	-0.528449	2.9882e-05	-1.006	-0.696641
22844848	chr8:22844848:T:C	1.83234e-05	-1.11157e-10	-0.379177	0.000118836	-1.11157e-10	-0.322152
22845029	chr8:22845029:G:C	1.41302e-05	-1.11157e-10	-0.639047	8.20359e-05	-1.11157e-10	-0.692741
22845151	chr8:22845151:A:G	2.90707e-05	-1.11157e-10	0.0823733	0.000201712	-1.11157e-10	0.206942
22845897	chr8:22845897:G:A	1.16771e-05	-0.829731	-3.15096e-10	6.59134e-05	-0.911556	-3.15096e-10
22845940	chr8:22845940:C:A	1.09711e-05	-1.11157e-10	-0.892093	6.4161e-05	-1.11157e-10	-0.938502
22846095	chr8:22846095:T:G	2.09259e-05	-1.11157e-10	-0.246372	0.00014361	-1.11157e-10	-0.132797
22846472	chr8:22846472:C:T	2.67921e-06	-1.29174	-1.01009	1.87652e-05	-1.20225	-0.965649
22846670	chr8:22846670:C:A	1.72648e-05	-1.11157e-10	-0.438691	0.000103554	-1.11157e-10	-0.459808
22846938	chr8:22846938:G:A	1.43979e-05	-1.11157e-10	-0.620273	9.25525e-05	-1.11157e-10	-0.572122
22847031	chr8:22847031:T:G	7.39006e-06	-1.11157e-10	-1.28722	4.5634e-05	-1.11157e-10	-1.27925
22847199	chr8:22847199:GT:G	6.04844e-06	-0.91516	-0.572398	3.10464e-05	-0.926203	-0.738213
22847248	chr8:22847248:G:T	1.57041e-05	-1.11157e-10	-0.533437	9.11979e-05	-1.11157e-10	-0.586867
22847568	chr8:22847568:C:T	2.85653e-06	-1.24876	-0.98899	2.01675e-05	-1.15335	-0.942476
22847892	chr8:22847892:C:G	1.50693e-05	-1.11157e-10	-0.574699	9.20568e-05	-1.11157e-10	-0.577492
22848351	chr8:22848351:G:A	7.75274e-06	-1.11157e-10	-1.23931	4.69496e-05	-1.11157e-10	-1.25082
22848401	chr8:22848401:CA:C	7.27673e-06	-1.11157e-10	-1.30268	4.45235e-05	-1.11157e-10	-1.30388
22848411	chr8:22848411:T:A	9.38801e-06	-1.11157e-10	-1.04793	5.54008e-05	-1.11157e-10	-1.0853
22848478	chr8:22848478:GT:G	4.06859e-06	-0.762196	-1.12187	3.14517e-05	-0.558831	-1.09261
22848779	chr8:22848779:T:C	3.18298e-05	0.173045	-3.15096e-10	0.00020531	0.224624	-3.15096e-10
22848845	chr8:22848845:T:A	7.5342e-06	-1.11157e-10	-1.26791	4.66009e-05	-1.11157e-10	-1.25828
22848874	chr8:22848874:C:T	3.66947e-06	-1.2755	-0.711806	2.59646e-05	-1.18481	-0.658358
22848934	chr8:22848934:T:C	2.41887e-05	-1.11157e-10	-0.101472	0.000153955	-1.11157e-10	-0.0632394
22849168	chr8:22849168:T:A	7.28381e-06	-1.11157e-10	-1.3017	4.49281e-05	-1.11157e-10	-1.29483
22849525	chr8:22849525:A:AAC	1.01749e-05	-1.11157e-10	-0.967436	6.30958e-05	-1.11157e-10	-0.955244
22849561	chr8:22849561:C:T	2.21486e-06	-1.25703	-1.23514	1.33102e-05	-1.3391	-1.17227
22849585	chr8:22849585:G:C	2.97924e-05	0.106894	-3.15096e-10	0.000192079	0.158009	-3.15096e-10
22849904	chr8:22849904:T:C	1.64643e-06	-1.49217	-1.29658	1.0376e-05	-1.46287	-1.29753
22849915	chr8:22849915:C:T	8.98644e-06	-1.11157e-10	-1.09164	5.54219e-05	-1.11157e-10	-1.08492
22849916	chr8:22849916:G:A	4.7458e-06	-0.587911	-1.14219	3.53661e-05	-0.422609	-1.11153
22849990	chr8:22849990:C:A	6.63204e-06	-1.39545	-3.15096e-10	3.63397e-05	-1.50699	-3.15096e-10
22850052	chr8:22850052:G:A	1.94223e-06	-1.42327	-1.20025	1.30173e-05	-1.3996	-1.13402
22850198	chr8:22850198:C:A	7.68395e-06	-1.11157e-10	-1.24822	4.74092e-05	-1.11157e-10	-1.24108
22851219	chr8:22851219:G:A	1.05532e-05	-1.11157e-10	-0.93093	6.25044e-05	-1.11157e-10	-0.964661
22851220	chr8:22851220:G:A	1.37985e-05	-1.11157e-10	-0.662795	9.27657e-05	-1.11157e-10	-0.569821
22851325	chr8:22851325:T:C	1.57606e-06	-1.5282	-1.30422	9.69546e-06	-1.53672	-1.29152
22851420	chr8:22851420:C:T	2.08879e-05	-1.11157e-10	-0.248188	0.000119666	-1.11157e-10	-0.315195
22851638	chr8:22851638:A:G	2.04482e-06	-1.44763	-1.12442	1.21206e-05	-1.44909	-1.1559
22851681	chr8:22851681:A:G	1.64977e-06	-1.49472	-1.292	1.0027e-05	-1.49268	-1.30193
22852150	chr8:22852150:T:C	2.414e-06	-1.4314	-0.974674	1.46278e-05	-1.39641	-1.02056
22852617	chr8:22852617:TTG:T	9.54849e-05	-1.11157e-10	1.27161	0.000552084	-1.11157e-10	1.2138
22852867	chr8:22852867:T:C	7.30883e-06	-1.11157e-10	-1.29827	4.50095e-05	-1.11157e-10	-1.29302
22853103	chr8:22853103:C:T	1.61648e-05	-1.11157e-10	-0.504519	9.70025e-05	-1.11157e-10	-0.525161
22853199	chr8:22853199:G:T	1.60643e-06	-1.51421	-1.29914	1.00196e-05	-1.49322	-1.30213
22853519	chr8:22853519:G:T	6.51779e-06	-1.41282	-3.15096e-10	3.90944e-05	-1.43392	-3.15096e-10
22853763	chr8:22853763:G:T	1.83792e-05	-1.11157e-10	-0.376141	0.000124758	-1.11157e-10	-0.273523
22853805	chr8:22853805:G:A	7.30827e-06	-1.11157e-10	-1.29835	4.5002e-05	-1.11157e-10	-1.29319
22853976	chr8:22853976:A:G	7.94892e-06	-1.11157e-10	-1.21432	4.85429e-05	-1.11157e-10	-1.21745
22854071	chr8:22854071:G:A	9.41238e-06	-1.04533	-3.15096e-10	6.10074e-05	-0.988902	-3.15096e-10
22854564	chr8:22854564:G:A	2.80139e-06	-0.983895	-1.27335	1.91962e-05	-0.868645	-1.27654
22855029	chr8:22855029:CACACACACACACACAT:C	1.09947e-05	-0.889941	-3.15096e-10	7.68885e-05	-0.757541	-3.15096e-10
22855141	chr8:22855141:G:T	6.20753e-06	-1.4616	-3.15096e-10	3.80047e-05	-1.46219	-3.15096e-10
22855499	chr8:22855499:T:C	2.01166e-06	-1.50722	-1.08118	1.12086e-05	-1.51848	-1.16474
22855538	chr8:22855538:C:T	5.89315e-06	-1.51357	-3.15096e-10	3.60054e-05	-1.51623	-3.15096e-10
22856294	chr8:22856294:C:G	1.95149e-05	-1.11157e-10	-0.316178	0.000132607	-1.11157e-10	-0.212509
22856458	chr8:22856458:T:A	5.36917e-06	-1.55968	-0.0470007	3.20157e-05	-1.55543	-0.0782447
22856569	chr8:22856569:T:C	2.79468e-06	-1.54291	-0.716726	1.4744e-05	-1.54907	-0.859986
22856580	chr8:22856580:A:G	2.09913e-05	-0.243252	-3.15096e-10	0.000134992	-0.194684	-3.15096e-10
22856703	chr8:22856703:G:A	7.81834e-06	-1.11157e-10	-1.23089	4.69194e-05	-1.11157e-10	-1.25147
22857337	chr8:22857337:C:T	5.59072e-06	-1.56625	-3.15096e-10	3.49854e-05	-1.54497	-3.15096e-10
22857862	chr8:22857862:G:C	3.23542e-05	-1.11157e-10	0.189386	0.000226099	-1.11157e-10	0.321074
22857970	chr8:22857970:G:A	8.12246e-06	-1.11157e-10	-1.19273	4.88045e-05	-1.11157e-10	-1.21208
22858684	chr8:22858684:T:A	7.29917e-06	-1.11157e-10	-1.2996	4.486e-05	-1.11157e-10	-1.29635
22858745	chr8:22858745:G:A	1.80354e-05	-1.11157e-10	-0.395019	0.000117175	-1.11157e-10	-0.33623
22859343	chr8:22859343:A:G	1.45763e-05	-0.607963	-3.15096e-10	9.25524e-05	-0.572123	-3.15096e-10
22859413	chr8:22859413:C:A	3.63044e-06	-1.48639	-0.511609	2.33839e-05	-1.51603	-0.431823
22859481	chr8:22859481:T:C	5.45887e-06	-1.51808	-0.0720336	2.88488e-05	-1.47894	-0.258887
22859591	chr8:22859591:G:A	1.51197e-05	-0.571359	-3.15096e-10	9.60205e-05	-0.535337	-3.15096e-10
22860724	chr8:22860724:T:C	6.15629e-06	-1.43188	-0.038002	2.95387e-05	-1.48889	-0.225303
22861652	chr8:22861652:G:A	1.63275e-05	-1.11157e-10	-0.494504	9.293e-05	-1.11157e-10	-0.568051
22861886	chr8:22861886:C:T	1.54077e-06	-1.5548	-1.30028	9.50856e-06	-1.56429	-1.28342
22861897	chr8:22861897:T:C	7.77199e-06	-1.11157e-10	-1.23683	4.74685e-05	-1.11157e-10	-1.23983
22861925	chr8:22861925:C:T	7.25315e-06	-0.641223	-0.664699	3.38451e-05	-0.71561	-0.862494
22862458	chr8:22862458:A:T	8.62825e-06	-1.11157e-10	-1.13232	5.27762e-05	-1.11157e-10	-1.13384
22862510	chr8:22862510:G:A	2.2535e-06	-1.22979	-1.24508	1.40916e-05	-1.25887	-1.19544
22862908	chr8:22862908:C:A	7.27442e-06	-1.11157e-10	-1.30299	4.45062e-05	-1.11157e-10	-1.30427
22862982	chr8:22862982:T:C	5.65584e-06	-1.55467	-3.15096e-10	3.42916e-05	-1.565	-3.15096e-10
22863170	chr8:22863170:G:A	2.57005e-06	-1.44441	-0.899018	1.52563e-05	-1.48527	-0.889635
22863515	chr8:22863515:G:C	7.49364e-06	-1.11157e-10	-1.2733	4.62204e-05	-1.11157e-10	-1.26648
22863684	chr8:22863684:T:C	7.283e-06	-1.11157e-10	-1.30182	4.47903e-05	-1.11157e-10	-1.29791
22863720	chr8:22863720:C:T	6.91597e-06	-0.417247	-0.936278	3.38235e-05	-0.493223	-1.08552
22863795	chr8:22863795:G:C	7.40392e-06	-1.11157e-10	-1.28535	4.5008e-05	-1.11157e-10	-1.29306
22863891	chr8:22863891:T:C	6.85259e-06	-1.36273	-3.15096e-10	4.36995e-05	-1.32256	-3.15096e-10
22864025	chr8:22864025:A:G	9.17199e-06	0.232669	-1.30387	5.68758e-05	0.242247	-1.30127
22864446	chr8:22864446:GA:G	1.69859e-06	-1.56295	-1.19461	1.05845e-05	-1.54224	-1.19827
22865084	chr8:22865084:C:T	7.41936e-06	-1.11157e-10	-1.28327	4.51591e-05	-1.11157e-10	-1.28971
22865700	chr8:22865700:G:A	7.80516e-06	-1.11157e-10	-1.23257	4.82654e-05	-1.11157e-10	-1.22318
22865964	chr8:22865964:C:G	5.92247e-06	-1.5086	-3.15096e-10	3.61429e-05	-1.51242	-3.15096e-10
22866019	chr8:22866019:C:T	7.39279e-06	-1.11157e-10	-1.28685	4.5761e-05	-1.11157e-10	-1.27647
22866177	chr8:22866177:T:C	7.42551e-06	-1.11157e-10	-1.28244	4.57161e-05	-1.11157e-10	-1.27745
22866844	chr8:22866844:C:G	7.36281e-06	-1.11157e-10	-1.29092	4.4761e-05	-1.11157e-10	-1.29856
22867214	chr8:22867214:T:A	7.93163e-06	-1.2165	-3.15096e-10	5.46038e-05	-1.09979	-3.15096e-10
22867215	chr8:22867215:C:T	8.35503e-06	-1.16449	-3.15096e-10	5.7967e-05	-1.04002	-3.15096e-10
22867324	chr8:22867324:C:T	5.59249e-06	-1.56593	-3.15096e-10	3.43049e-05	-1.56461	-3.15096e-10
22867515	chr8:22867515:C:T	2.12239e-05	-0.530914	0.298683	9.52137e-05	-0.570989	0.0272147
22867653	chr8:22867653:C:T	5.49212e-06	-0.410422	-1.17362	3.73327e-05	-0.263554	-1.21647
22868092	chr8:22868092:T:C	1.75989e-06	-1.43245	-1.28966	1.05308e-05	-1.44462	-1.30097
22868213	chr8:22868213:C:T	3.69464e-06	-0.953226	-1.02725	2.70059e-05	-0.84594	-0.957902
22868493	chr8:22868493:C:G	1.57939e-06	-1.56613	-1.26419	9.58975e-06	-1.55548	-1.28372
22868823	chr8:22868823:C:CTCCT	5.66757e-06	-1.5526	-3.15096e-10	3.42451e-05	-1.56635	-3.15096e-10
22869064	chr8:22869064:T:C	1.97606e-05	-1.11157e-10	-0.303667	0.000130532	-1.11157e-10	-0.22828
22869126	chr8:22869126:T:C	7.34862e-06	-1.11157e-10	-1.29285	4.51762e-05	-1.11157e-10	-1.28933
22869465	chr8:22869465:A:G	7.58661e-06	-1.11157e-10	-1.26097	4.68245e-05	-1.11157e-10	-1.25349
22869850	chr8:22869850:A:G	1.3732e-05	-1.11157e-10	-0.667629	8.61839e-05	-1.11157e-10	-0.643414
22869996	chr8:22869996:G:C	1.94059e-05	-1.11157e-10	-0.321779	0.000132225	-1.11157e-10	-0.215391
22870907	chr8:22870907:A:G	1.05322e-05	-1.11157e-10	-0.932922	6.54935e-05	-1.11157e-10	-0.917948
22871000	chr8:22871000:T:C	1.28743e-05	-1.11157e-10	-0.732128	7.58452e-05	-1.11157e-10	-0.771204
22871143	chr8:22871143:A:T	1.53738e-05	-0.554692	-3.15096e-10	9.73968e-05	-0.521104	-3.15096e-10
22871175	chr8:22871175:C:T	1.13007e-05	-1.11157e-10	-0.862497	7.22243e-05	-1.11157e-10	-0.820122
22871421	chr8:22871421:G:A	5.73848e-06	-1.54016	-3.15096e-10	3.46385e-05	-1.55493	-3.15096e-10
22871635	chr8:22871635:A:G	7.36562e-06	-1.11157e-10	-1.29054	4.48015e-05	-1.11157e-10	-1.29766
22871758	chr8:22871758:T:C	7.31088e-06	-1.11157e-10	-1.29799	4.51107e-05	-1.11157e-10	-1.29078
22871901	chr8:22871901:C:T	9.32697e-06	-1.11157e-10	-1.05445	5.52535e-05	-1.11157e-10	-1.08797
22872569	chr8:22872569:G:A	4.56098e-06	-1.17096	-0.598861	3.32252e-05	-1.1498	-0.446788
22872667	chr8:22872667:G:A	9.09881e-06	-1.11157e-10	-1.07921	5.72481e-05	-1.11157e-10	-1.0525
22872716	chr8:22872716:AC:A	1.24119e-05	-0.768699	-3.15096e-10	7.57051e-05	-0.773052	-3.15096e-10
22872753	chr8:22872753:C:T	1.83357e-06	-1.512	-1.16909	1.14136e-05	-1.4726	-1.19249
22873699	chr8:22873699:A:G	7.27995e-06	-1.11157e-10	-1.30223	4.45345e-05	-1.11157e-10	-1.30363
22874182	chr8:22874182:A:C	2.15102e-06	-1.26496	-1.25646	1.3854e-05	-1.18864	-1.28268
22874302	chr8:22874302:A:G	8.83607e-06	0.0202421	-1.12876	6.34192e-05	0.218632	-1.16876
22875216	chr8:22875216:A:G	1.31902e-05	-0.707884	-3.15096e-10	8.27976e-05	-0.683499	-3.15096e-10
22875295	chr8:22875295:CT:C	7.26527e-06	-1.11157e-10	-1.30425	4.45822e-05	-1.11157e-10	-1.30256
22875300	chr8:22875300:A:G	7.26546e-06	-1.11157e-10	-1.30423	4.4591e-05	-1.11157e-10	-1.30237
22875378	chr8:22875378:A:G	2.57151e-06	-1.56623	-0.776636	1.74027e-05	-1.56628	-0.676987
22875451	chr8:22875451:T:C	8.46536e-06	-1.11157e-10	-1.15138	5.20455e-05	-1.11157e-10	-1.14778
22875780	chr8:22875780:G:A	2.46827e-06	-1.56154	-0.822305	1.65384e-05	-1.56426	-0.729959
22875838	chr8:22875838:T:C	1.34978e-05	-1.11157e-10	-0.684833	8.71263e-05	-1.11157e-10	-0.632539
22875847	chr8:22875847:C:T	7.84821e-06	-1.11157e-10	-1.22707	4.7256e-05	-1.11157e-10	-1.24432
22876038	chr8:22876038:TA:T	1.58535e-06	-1.52972	-1.29683	9.73359e-06	-1.52658	-1.29774
22876738	chr8:22876738:C:T	7.26556e-06	-1.11157e-10	-1.30421	4.45238e-05	-1.11157e-10	-1.30387
22876844	chr8:22876844:T:C	1.79787e-05	-1.11157e-10	-0.398171	0.000114266	-1.11157e-10	-0.36137
22877020	chr8:22877020:G:C	1.2733e-05	-0.743159	-3.15096e-10	8.00202e-05	-0.717619	-3.15096e-10
22877368	chr8:22877368:C:T	2.19612e-06	-1.44706	-1.05361	1.57602e-05	-1.35066	-0.99175
22878410	chr8:22878410:G:C	5.59003e-06	-1.56637	-3.15096e-10	3.4329e-05	-1.56391	-3.15096e-10
22878702	chr8:22878702:G:T	6.19144e-06	-1.46419	-3.15096e-10	3.663e-05	-1.49903	-3.15096e-10
22879521	chr8:22879521:C:T	1.80526e-05	-0.394067	-3.15096e-10	0.0001484	-0.0999895	-3.15096e-10
22879547	chr8:22879547:T:A	1.20977e-05	-0.794341	-3.15096e-10	7.57401e-05	-0.77259	-3.15096e-10
22879685	chr8:22879685:G:C	7.4314e-06	-1.11157e-10	-1.28164	4.52917e-05	-1.11157e-10	-1.28677
22879733	chr8:22879733:C:T	7.86571e-06	-1.11157e-10	-1.22484	4.91371e-05	-1.11157e-10	-1.20528
22879810	chr8:22879810:C:T	7.30315e-06	-1.11157e-10	-1.29905	4.45678e-05	-1.11157e-10	-1.30289
22879895	chr8:22879895:A:G	1.60302e-06	-1.53438	-1.28109	1.06055e-05	-1.48019	-1.25834
22880009	chr8:22880009:T:G	2.30295e-05	0.00402477	-0.154608	0.000149254	-0.0430738	-0.0511746
22880157	chr8:22880157:G:T	4.84855e-06	-0.404488	-1.30419	2.80543e-05	-0.469748	-1.29601
22880160	chr8:22880160:T:G	6.4028e-06	-0.46585	-0.964773	3.84425e-05	-0.553687	-0.897049
22880179	chr8:22880179:C:T	7.46225e-06	-1.11157e-10	-1.2775	4.52854e-05	-1.11157e-10	-1.28691
22880379	chr8:22880379:T:C	7.57462e-06	-1.11157e-10	-1.26255	4.58476e-05	-1.11157e-10	-1.27458
22880458	chr8:22880458:C:T	1.95282e-06	-1.54725	-1.07083	1.21647e-05	-1.54231	-1.05905
22880477	chr8:22880477:A:C	8.29707e-06	-1.11157e-10	-1.17146	5.09747e-05	-1.11157e-10	-1.16857
22880527	chr8:22880527:C:T	1.67396e-06	-1.54092	-1.23125	1.03732e-05	-1.53566	-1.22501
22880593	chr8:22880593:C:T	2.97708e-06	-1.56607	-0.630348	2.07634e-05	-1.56389	-0.50281
22880798	chr8:22880798:C:A	1.4329e-05	-1.11157e-10	-0.625075	8.45314e-05	-1.11157e-10	-0.662775
22880942	chr8:22880942:G:T	7.35968e-06	-1.11157e-10	-1.29134	4.53093e-05	-1.11157e-10	-1.28639
22881637	chr8:22881637:T:C	8.67896e-06	-1.11157e-10	-1.12646	5.46342e-05	-1.11157e-10	-1.09924
22881802	chr8:22881802:C:T	7.46111e-06	-1.11157e-10	-1.27765	4.61171e-05	-1.11157e-10	-1.26871
22882266	chr8:22882266:G:A	1.8611e-06	-1.36241	-1.30378	1.15418e-05	-1.34992	-1.30401
22882328	chr8:22882328:G:A	1.29962e-05	-0.722704	-3.15096e-10	9.08743e-05	-0.590421	-3.15096e-10
22882539	chr8:22882539:A:G	9.9389e-06	-1.11157e-10	-0.990902	5.71537e-05	-1.11157e-10	-1.05415
22882812	chr8:22882812:C:T	4.21071e-06	-1.40331	-0.446421	2.56045e-05	-1.44968	-0.407451
22882865	chr8:22882865:T:C	1.57126e-06	-1.54293	-1.29255	9.98137e-06	-1.53373	-1.26545
22883126	chr8:22883126:G:A	2.71788e-06	-1.45958	-0.827924	1.66757e-05	-1.49554	-0.790408
22883165	chr8:22883165:G:GATTA	9.37814e-06	-1.11157e-10	-1.04898	5.73807e-05	-1.11157e-10	-1.05019
22883197	chr8:22883197:C:T	1.26323e-05	-0.751099	-3.15096e-10	7.53879e-05	-0.777251	-3.15096e-10
22883383	chr8:22883383:G:C	3.097e-06	-1.31893	-0.837991	1.74075e-05	-1.34483	-0.898168
22883704	chr8:22883704:G:C	7.27074e-06	-1.11157e-10	-1.3035	4.45138e-05	-1.11157e-10	-1.3041
22883923	chr8:22883923:C:T	7.84206e-06	-1.11157e-10	-1.22786	4.76051e-05	-1.11157e-10	-1.23696
22883948	chr8:22883948:T:C	2.26316e-06	-1.19511	-1.27549	1.30104e-05	-1.23812	-1.29603
22884075	chr8:22884075:A:C	7.33132e-06	-1.11157e-10	-1.2952	4.50977e-05	-1.11157e-10	-1.29107
22884390	chr8:22884390:C:T	7.94173e-06	-1.11157e-10	-1.21523	4.9616e-05	-1.11157e-10	-1.19559
22884828	chr8:22884828:C:A	7.49783e-06	-1.56637	0.293625	4.37999e-05	-1.56636	0.246092
22885294	chr8:22885294:C:T	1.28945e-05	-0.730553	-3.15096e-10	7.85046e-05	-0.736741	-3.15096e-10
22885594	chr8:22885594:C:T	8.93514e-06	-1.11157e-10	-1.09737	5.38822e-05	-1.11157e-10	-1.1131
22886067	chr8:22886067:A:G	1.06392e-05	-0.922815	-3.15096e-10	7.38916e-05	-0.797299	-3.15096e-10
22886204	chr8:22886204:G:A	1.79543e-05	-0.399528	-3.15096e-10	8.51582e-05	-0.655388	-3.15096e-10
22886381	chr8:22886381:T:C	7.2652e-06	-1.11157e-10	-1.30426	4.45081e-05	-1.11157e-10	-1.30423
22886588	chr8:22886588:G:A	8.47968e-06	-1.11157e-10	-1.14969	5.08405e-05	-1.11157e-10	-1.1712
22886595	chr8:22886595:C:A	2.9481e-06	-1.37292	-0.833273	1.78438e-05	-1.30757	-0.910673
22886705	chr8:22886705:G:A	1.21491e-05	-1.11157e-10	-0.790105	7.09188e-05	-1.11157e-10	-0.838363
22886951	chr8:22886951:C:G	7.42477e-06	-1.11157e-10	-1.28254	4.53408e-05	-1.11157e-10	-1.28569
22887051	chr8:22887051:T:C	2.12882e-06	-1.49515	-1.03664	1.22769e-05	-1.47243	-1.11975
22887296	chr8:22887296:C:A	9.31045e-06	-1.11157e-10	-1.05622	5.76009e-05	-1.11157e-10	-1.04636
22887305	chr8:22887305:T:C	1.13527e-05	-1.11157e-10	-0.857898	6.69668e-05	-1.11157e-10	-0.895701
22887358	chr8:22887358:A:G	1.22846e-05	-1.11157e-10	-0.779012	7.23145e-05	-1.11157e-10	-0.818873
22887523	chr8:22887523:C:T	8.2213e-06	-1.11157e-10	-1.18063	4.98022e-05	-1.11157e-10	-1.19184
22887704	chr8:22887704:G:A	1.24888e-05	-1.11157e-10	-0.762528	7.78413e-05	-1.11157e-10	-0.745226
22888119	chr8:22888119:G:A	7.44933e-06	-1.11157e-10	-1.27923	4.58462e-05	-1.11157e-10	-1.27461
22888215	chr8:22888215:A:T	6.42146e-06	-1.42771	-3.15096e-10	3.79452e-05	-1.46376	-3.15096e-10
22888556	chr8:22888556:T:C	6.26128e-06	-1.56551	0.112534	3.43677e-05	-1.56573	0.00294707
22888578	chr8:22888578:C:G	1.26173e-05	-1.11157e-10	-0.752289	7.97006e-05	-1.11157e-10	-0.72162
22888959	chr8:22888959:G:A	1.03761e-05	-0.947855	-3.15096e-10	6.34069e-05	-0.950326	-3.15096e-10
22889257	chr8:22889257:A:G	1.78502e-05	-1.11157e-10	-0.405345	0.000107114	-1.11157e-10	-0.426007
22889426	chr8:22889426:T:C	1.0686e-05	-1.5624	0.64398	5.31193e-05	-1.56403	0.436675
22889581	chr8:22889581:G:A	4.53201e-05	0.526394	-3.15096e-10	0.000270828	0.501587	-3.15096e-10
22890139	chr8:22890139:C:T	1.5297e-05	-1.11157e-10	-0.559698	9.74336e-05	-1.11157e-10	-0.520727
22890145	chr8:22890145:C:A	7.2858e-06	-1.11157e-10	-1.30143	4.47482e-05	-1.11157e-10	-1.29885
22890160	chr8:22890160:C:T	9.86816e-06	-1.55829	0.560249	4.91421e-05	-1.56063	0.355449
22890358	chr8:22890358:A:T	9.48107e-06	-1.55893	0.520865	4.73194e-05	-1.56115	0.318174
22890402	chr8:22890402:G:C	7.7819e-06	-1.56049	0.324938	3.93154e-05	-1.5626	0.134318
22890655	chr8:22890655:G:A	9.17819e-06	-1.11157e-10	-1.07053	5.49701e-05	-1.11157e-10	-1.09311
22890819	chr8:22890819:A:C	3.67957e-06	-0.689563	-1.295	2.13396e-05	-0.737753	-1.30158
22890868	chr8:22890868:C:A	9.70372e-06	-1.11157e-10	-1.01485	5.99199e-05	-1.11157e-10	-1.00689
22891016	chr8:22891016:G:A	9.36839e-06	-1.11157e-10	-1.05002	5.48345e-05	-1.11157e-10	-1.09558
22891283	chr8:22891283:C:A	9.33865e-06	-1.11157e-10	-1.0532	5.46711e-05	-1.11157e-10	-1.09856
22891773	chr8:22891773:G:A	9.70775e-06	-1.11157e-10	-1.01443	5.99454e-05	-1.11157e-10	-1.00646
22892042	chr8:22892042:C:T	1.17129e-05	-1.11157e-10	-0.826668	7.02768e-05	-1.11157e-10	-0.847456
22892448	chr8:22892448:G:A	1.51456e-05	-1.46288	0.893233	7.24507e-05	-1.47443	0.657437
22892672	chr8:22892672:ATCT:A	7.36478e-06	-1.11157e-10	-1.29065	4.48338e-05	-1.11157e-10	-1.29694
22892731	chr8:22892731:C:A	1.61252e-05	-1.11157e-10	-0.506975	9.31859e-05	-1.11157e-10	-0.565302
22892743	chr8:22892743:C:T	3.01792e-06	-1.13568	-1.0471	2.41282e-05	-0.972003	-0.944513
22892744	chr8:22892744:G:A	1.57158e-05	-1.11157e-10	-0.532692	9.3569e-05	-1.11157e-10	-0.561198
22893058	chr8:22893058:C:T	3.27404e-06	-1.55659	-0.54474	1.80004e-05	-1.55813	-0.651377
22893304	chr8:22893304:G:A	3.87581e-06	-0.789125	-1.14348	2.20994e-05	-0.89869	-1.10566
22893552	chr8:22893552:G:A	3.78134e-06	-1.03571	-0.921568	2.17478e-05	-1.06137	-0.95901
22893711	chr8:22893711:G:A	1.17891e-05	-1.37848	0.5583	5.9364e-05	-1.41481	0.398596
22893843	chr8:22893843:A:G	3.23024e-06	-0.870277	-1.24453	1.83254e-05	-0.970327	-1.22128
22894081	chr8:22894081:G:A	3.50028e-06	-0.867516	-1.167	2.00216e-05	-0.971456	-1.13163
22894468	chr8:22894468:G:C	3.09757e-06	-1.00943	-1.14731	1.63278e-05	-1.10715	-1.19989
22894674	chr8:22894674:G:A	7.30165e-06	-1.11157e-10	-1.29926	4.49685e-05	-1.11157e-10	-1.29394
22894879	chr8:22894879:A:C	5.60414e-06	-1.56385	-3.15096e-10	3.44492e-05	-1.56041	-3.15096e-10
22895142	chr8:22895142:T:C	3.54958e-05	-1.11157e-10	0.282057	0.000214405	-1.11157e-10	0.267969
22895276	chr8:22895276:G:A	7.35027e-06	-1.11157e-10	-1.29262	4.5405e-05	-1.11157e-10	-1.28428
22895285	chr8:22895285:G:A	1.57469e-06	-1.54021	-1.29308	9.62383e-06	-1.55487	-1.28079
22896348	chr8:22896348:C:T	2.10212e-05	-1.11157e-10	-0.241829	0.000131643	-1.11157e-10	-0.219803
22896449	chr8:22896449:G:A	1.95233e-06	-1.35931	-1.25902	1.21142e-05	-1.38969	-1.21583
22896481	chr8:22896481:CT:C	4.57593e-06	-0.732292	-1.03425	3.81392e-05	-0.497926	-0.960729
22896786	chr8:22896786:C:T	2.14241e-06	-1.41328	-1.11215	1.18468e-05	-1.45261	-1.17523
22897910	chr8:22897910:G:C	1.26754e-05	-1.11157e-10	-0.747697	7.8066e-05	-1.11157e-10	-0.742343
22897927	chr8:22897927:A:G	1.78361e-05	-1.11157e-10	-0.406135	0.000111588	-1.11157e-10	-0.385083
22898085	chr8:22898085:T:C	1.5001e-05	-1.11157e-10	-0.57924	8.67349e-05	-1.11157e-10	-0.637041
22898195	chr8:22898195:C:T	7.64128e-06	-1.11157e-10	-1.25379	4.61478e-05	-1.11157e-10	-1.26805
22898209	chr8:22898209:T:C	2.16823e-06	-1.56635	-0.947094	1.26334e-05	-1.56637	-0.997184
22898613	chr8:22898613:G:A	2.16115e-06	-1.52381	-0.992905	1.2357e-05	-1.52989	-1.05579
22898812	chr8:22898812:G:A	2.18242e-06	-1.51477	-0.992158	1.25161e-05	-1.52059	-1.05229
22899007	chr8:22899007:C:T	2.09928e-06	-1.5311	-1.01467	1.39894e-05	-1.51155	-0.950047
22899479	chr8:22899479:G:A	1.95058e-06	-1.525	-1.09423	1.28959e-05	-1.5018	-1.04119
22899491	chr8:22899491:T:A	1.92399e-05	-0.330372	-3.15096e-10	0.000117938	-0.329743	-3.15096e-10
22899784	chr8:22899784:T:C	7.44536e-06	-1.11157e-10	-1.27977	4.61689e-05	-1.11157e-10	-1.26759
22899910	chr8:22899910:AC:A	4.64678e-06	-0.456165	-1.29502	2.64041e-05	-0.524558	-1.30182
22900584	chr8:22900584:G:A	1.17506e-05	-1.11157e-10	-0.82345	7.12961e-05	-1.11157e-10	-0.833057
22900997	chr8:22900997:C:T	1.49302e-05	-0.583975	-3.15096e-10	9.79568e-05	-0.515372	-3.15096e-10
22901002	chr8:22901002:G:C	2.09342e-06	-1.56161	-0.986949	1.20948e-05	-1.56587	-1.04126
22901161	chr8:22901161:A:G	2.78445e-05	-1.11157e-10	0.0392766	0.000168196	-1.11157e-10	0.02523
22901576	chr8:22901576:C:T	2.88842e-05	-1.11157e-10	0.0759361	0.000174584	-1.11157e-10	0.0625094
22901577	chr8:22901577:T:G	7.2778e-06	-1.11157e-10	-1.30253	4.46728e-05	-1.11157e-10	-1.30053
22901735	chr8:22901735:T:C	2.14051e-05	-1.11157e-10	-0.223728	0.000129835	-1.11157e-10	-0.233636
22902197	chr8:22902197:T:C	2.21676e-06	-1.19795	-1.29337	1.32844e-05	-1.21448	-1.29883
22902270	chr8:22902270:G:A	7.39524e-06	-1.11157e-10	-1.28652	4.50941e-05	-1.11157e-10	-1.29115
22902413	chr8:22902413:A:G	9.35646e-06	-1.11157e-10	-1.05129	5.982e-05	-1.11157e-10	-1.00856
22902463	chr8:22902463:T:G	2.42096e-05	-0.100608	-3.15096e-10	0.000149186	-0.0947011	-3.15096e-10
22902470	chr8:22902470:A:C	2.57618e-06	-1.56403	-0.777021	1.45226e-05	-1.56355	-0.86064
22902474	chr8:22902474:T:C	7.29013e-06	-1.11157e-10	-1.30084	4.48159e-05	-1.11157e-10	-1.29733
22902748	chr8:22902748:G:T	1.96951e-06	-1.34073	-1.26884	1.18426e-05	-1.34993	-1.27827
22902989	chr8:22902989:C:T	3.45896e-05	0.256195	-3.15096e-10	0.000263561	0.474387	-3.15096e-10
22903141	chr8:22903141:A:G	7.41871e-06	-1.11157e-10	-1.28335	4.58723e-05	-1.11157e-10	-1.27404
22903173	chr8:22903173:C:T	6.71659e-06	-1.38278	-3.15096e-10	4.8855e-05	-1.21104	-3.15096e-10
22903199	chr8:22903199:T:C	7.80519e-06	-1.11157e-10	-1.23257	4.73385e-05	-1.11157e-10	-1.24257
22903356	chr8:22903356:A:G	8.79418e-06	-1.11157e-10	-1.11327	5.28639e-05	-1.11157e-10	-1.13218
22903512	chr8:22903512:G:A	7.39801e-06	-1.11157e-10	-1.28615	4.51063e-05	-1.11157e-10	-1.29088
22903950	chr8:22903950:T:C	3.72448e-06	-1.10019	-0.872237	2.37724e-05	-1.11305	-0.818321
22904084	chr8:22904084:G:C	1.86401e-06	-1.38651	-1.27811	1.1339e-05	-1.41017	-1.26147
22904580	chr8:22904580:A:G	8.13054e-06	-1.11157e-10	-1.19173	4.87935e-05	-1.11157e-10	-1.2123
22904608	chr8:22904608:C:T	7.52288e-06	-1.11157e-10	-1.26941	4.56411e-05	-1.11157e-10	-1.27909
22904662	chr8:22904662:G:A	2.41443e-05	0.932361	-1.03567	0.000119035	0.740175	-1.06066
22904811	chr8:22904811:A:G	1.07374e-05	-0.645942	-0.267684	7.45074e-05	-0.651077	-0.137924
22904884	chr8:22904884:C:T	7.4067e-06	-1.11157e-10	-1.28497	4.57984e-05	-1.11157e-10	-1.27565
22905227	chr8:22905227:C:T	7.33508e-06	-1.11157e-10	-1.29469	4.52204e-05	-1.11157e-10	-1.28835
22905501	chr8:22905501:T:C	5.99694e-06	-0.705565	-0.790543	4.0819e-05	-0.710827	-0.679922
22905735	chr8:22905735:A:G	1.85921e-06	-1.42114	-1.24607	1.0838e-05	-1.47621	-1.24064
22905996	chr8:22905996:C:T	7.4506e-06	-1.11157e-10	-1.27906	4.54015e-05	-1.11157e-10	-1.28435
22905998	chr8:22905998:C:T	7.4506e-06	-1.11157e-10	-1.27906	4.54015e-05	-1.11157e-10	-1.28435
22906050	chr8:22906050:A:G	8.8347e-06	-1.11157e-10	-1.10867	5.31483e-05	-1.11157e-10	-1.12681
22906269	chr8:22906269:T:C	1.88007e-06	-1.36711	-1.28894	1.2225e-05	-1.30512	-1.29129
22906316	chr8:22906316:C:G	7.04777e-06	-1.33465	-3.15096e-10	4.55905e-05	-1.2802	-3.15096e-10
22906407	chr8:22906407:T:C	4.44762e-06	-0.712154	-1.08283	2.49074e-05	-0.781221	-1.10351
22906539	chr8:22906539:C:G	1.49495e-05	-0.582681	-3.15096e-10	8.43718e-05	-0.664664	-3.15096e-10
22906632	chr8:22906632:A:T	2.68156e-06	-1.05159	-1.24937	1.63897e-05	-1.07938	-1.22386
22906736	chr8:22906736:A:T	1.52869e-06	-1.55903	-1.30392	9.61583e-06	-1.53798	-1.2985
22907228	chr8:22907228:G:A	1.60061e-05	-1.11157e-10	-0.514391	0.000102717	-1.11157e-10	-0.467924
22907333	chr8:22907333:G:A	7.7895e-06	-1.11157e-10	-1.23458	4.7308e-05	-1.11157e-10	-1.24322
22907354	chr8:22907354:A:T	1.45257e-05	-0.61144	-3.15096e-10	6.67369e-05	-0.89914	-3.15096e-10
22907801	chr8:22907801:T:C	2.45043e-06	-1.0953	-1.2958	1.51741e-05	-1.09632	-1.28399
22908456	chr8:22908456:A:G	1.53119e-06	-1.56596	-1.29536	9.64949e-06	-1.55666	-1.27634
22908725	chr8:22908725:C:T	1.53698e-06	-1.56185	-1.29569	9.76479e-06	-1.54484	-1.27627
22909036	chr8:22909036:C:T	1.57283e-06	-1.56588	-1.2686	9.4792e-06	-1.56511	-1.28569
22909158	chr8:22909158:C:G	1.4563e-05	-0.608871	-3.15096e-10	7.63759e-05	-0.76423	-3.15096e-10
22909197	chr8:22909197:G:A	1.29459e-05	-1.11157e-10	-0.726581	8.45339e-05	-1.11157e-10	-0.662746
22909259	chr8:22909259:T:C	7.39965e-06	-1.11157e-10	-1.28593	4.57305e-05	-1.11157e-10	-1.27713
22909996	chr8:22909996:A:T	9.65349e-06	-1.11157e-10	-1.02004	6.20881e-05	-1.11157e-10	-0.971343
22910023	chr8:22910023:G:T	2.95667e-06	-0.920404	-1.28289	1.81179e-05	-0.899616	-1.30338
22910300	chr8:22910300:C:T	4.57502e-06	-0.720891	-1.04585	2.5743e-05	-0.705212	-1.14652
22910302	chr8:22910302:T:C	4.35135e-06	-0.926844	-0.890029	2.37621e-05	-0.929745	-1.00206
22910333	chr8:22910333:C:T	7.75797e-06	-1.11157e-10	-1.23864	4.71246e-05	-1.11157e-10	-1.2471
22910792	chr8:22910792:C:T	8.42459e-06	-1.11157e-10	-1.1562	5.09396e-05	-1.11157e-10	-1.16926
22911094	chr8:22911094:C:T	7.30812e-06	-1.11157e-10	-1.29837	4.49206e-05	-1.11157e-10	-1.295
22911375	chr8:22911375:C:T	9.36588e-06	-1.11157e-10	-1.05029	6.17987e-05	-1.11157e-10	-0.976015
22911541	chr8:22911541:T:C	1.51888e-06	-1.5663	-1.30309	9.32248e-06	-1.56611	-1.30136
22911692	chr8:22911692:G:A	7.5044e-06	-1.11157e-10	-1.27187	4.54852e-05	-1.11157e-10	-1.28251
22911899	chr8:22911899:A:G	1.04272e-05	-1.11157e-10	-0.942944	6.87821e-05	-1.11157e-10	-0.868955
22912085	chr8:22912085:G:A	2.22837e-06	-1.55453	-0.931561	1.34904e-05	-1.56483	-0.93309
22912161	chr8:22912161:C:G	1.65723e-06	-1.48019	-1.30201	9.74109e-06	-1.51945	-1.30409
22912217	chr8:22912217:G:T	1.26357e-05	-0.750831	-3.15096e-10	8.21429e-05	-0.691437	-3.15096e-10
22912255	chr8:22912255:A:G	1.62766e-06	-1.50054	-1.29968	9.61992e-06	-1.53433	-1.30173
22912533	chr8:22912533:G:A	1.88462e-06	-1.52081	-1.13283	1.107e-05	-1.53532	-1.16034
22912718	chr8:22912718:G:C	2.92471e-06	-1.38294	-0.831225	1.57298e-05	-1.44017	-0.904174
22912755	chr8:22912755:C:T	2.68151e-06	-1.32031	-0.980665	1.42461e-05	-1.38887	-1.05454
22912769	chr8:22912769:G:A	1.25101e-05	-1.11157e-10	-0.760822	7.2027e-05	-1.11157e-10	-0.822857
22912872	chr8:22912872:C:T	2.75171e-06	-1.44321	-0.831925	1.47052e-05	-1.49033	-0.921372
22912896	chr8:22912896:G:T	2.07268e-06	-1.44102	-1.1175	1.14371e-05	-1.48997	-1.17307
22913039	chr8:22913039:C:T	7.59359e-06	-1.11157e-10	-1.26005	4.63188e-05	-1.11157e-10	-1.26435
22913047	chr8:22913047:T:C	1.22684e-05	-1.11157e-10	-0.780335	7.06628e-05	-1.11157e-10	-0.841979
22913491	chr8:22913491:T:C	1.68183e-06	-1.55551	-1.21197	1.02758e-05	-1.53987	-1.23023
22913525	chr8:22913525:A:G	9.62901e-06	-1.11157e-10	-1.02258	5.99141e-05	-1.11157e-10	-1.00699
22913614	chr8:22913614:G:T	2.36975e-05	-1.11157e-10	-0.121987	0.000129543	-1.11157e-10	-0.235887
22913741	chr8:22913741:C:G	1.1625e-05	-1.11157e-10	-0.8342	7.02059e-05	-1.11157e-10	-0.848466
22913862	chr8:22913862:G:C	5.65261e-06	-1.55524	-3.15096e-10	3.5074e-05	-1.54244	-3.15096e-10
22914274	chr8:22914274:A:G	2.66554e-06	-1.33275	-0.974204	1.67154e-05	-1.33734	-0.946228
22914565	chr8:22914565:C:T	2.10959e-06	-1.36798	-1.17288	1.28674e-05	-1.36406	-1.18114
22914871	chr8:22914871:A:G	2.15037e-06	-1.35201	-1.16971	1.31253e-05	-1.34861	-1.17675
22914939	chr8:22914939:A:G	7.47195e-06	-1.52329	0.247092	3.88059e-05	-1.54877	0.107443
22915061	chr8:22915061:C:G	7.38554e-06	-1.11157e-10	-1.28783	4.50735e-05	-1.11157e-10	-1.2916
22915121	chr8:22915121:C:T	7.73777e-06	-1.51318	0.271933	4.80673e-05	-1.54076	0.313464
22915194	chr8:22915194:T:A	7.39155e-06	-1.11157e-10	-1.28702	4.56999e-05	-1.11157e-10	-1.2778
22915518	chr8:22915518:C:G	1.26365e-05	-1.11157e-10	-0.750769	7.36604e-05	-1.11157e-10	-0.800432
22915789	chr8:22915789:G:A	3.77187e-06	-1.28652	-0.67327	2.52849e-05	-1.28651	-0.583182
22915874	chr8:22915874:A:G	4.5263e-06	-0.475264	-1.30219	2.62345e-05	-0.533946	-1.29888
22915885	chr8:22915885:A:G	3.6538e-06	-1.26653	-0.725059	2.44346e-05	-1.26522	-0.638678
22916130	chr8:22916130:A:G	1.75236e-05	-1.3477	0.923889	0.000108499	-1.40449	0.991328
22916145	chr8:22916145:A:G	3.91303e-06	-0.63006	-1.29299	2.29989e-05	-0.678043	-1.28641
22916700	chr8:22916700:ACTCT:A	7.61412e-06	-1.11157e-10	-1.25735	4.62562e-05	-1.11157e-10	-1.2657
22916817	chr8:22916817:A:G	3.48522e-06	-0.752698	-1.28613	2.00308e-05	-0.81324	-1.28938
22917127	chr8:22917127:GA:G	1.76542e-05	-1.11157e-10	-0.416385	0.000113596	-1.11157e-10	-0.36725
22917208	chr8:22917208:C:G	7.42807e-06	-1.11157e-10	-1.28209	4.53881e-05	-1.11157e-10	-1.28465
22917289	chr8:22917289:A:G	0.000263068	-1.11157e-10	2.28505	0.00177657	-1.11157e-10	2.38254
22917458	chr8:22917458:C:T	1.16032e-05	-1.11157e-10	-0.836076	7.19715e-05	-1.11157e-10	-0.823628
22917554	chr8:22917554:G:A	8.72412e-06	-1.11157e-10	-1.12127	5.42591e-05	-1.11157e-10	-1.10613
22917631	chr8:22917631:G:GC	1.65806e-06	-1.56594	-1.21577	1.00988e-05	-1.56534	-1.22214
22917714	chr8:22917714:T:C	1.52064e-06	-1.56626	-1.30197	9.37791e-06	-1.5662	-1.29534
22917816	chr8:22917816:A:G	2.42138e-06	-1.53542	-0.867603	1.4057e-05	-1.55204	-0.904738
22917906	chr8:22917906:A:G	1.53004e-06	-1.56638	-1.29569	9.3607e-06	-1.56065	-1.30273
22918141	chr8:22918141:T:C	8.02978e-06	-1.11157e-10	-1.2042	4.81294e-05	-1.11157e-10	-1.226
22918342	chr8:22918342:G:A	1.58541e-06	-1.52226	-1.30426	1.00931e-05	-1.49257	-1.29548
22918605	chr8:22918605:G:A	2.39004e-05	-1.11157e-10	-0.113463	0.00015048	-1.11157e-10	-0.0860673
22918701	chr8:22918701:A:G	8.21904e-06	-1.11157e-10	-1.1809	5.21981e-05	-1.11157e-10	-1.14485
22918738	chr8:22918738:G:A	8.40376e-06	-1.11157e-10	-1.15868	5.35393e-05	-1.11157e-10	-1.11948
22919259	chr8:22919259:A:G	1.79646e-06	-1.51404	-1.1875	1.12214e-05	-1.48388	-1.19819
22919283	chr8:22919283:T:C	2.50926e-06	-1.06311	-1.30426	1.44849e-05	-1.12293	-1.30386
22919901	chr8:22919901:G:A	2.14671e-05	-0.220834	-3.15096e-10	0.000132844	-0.210726	-3.15096e-10
22919923	chr8:22919923:G:A	7.92769e-06	-1.11157e-10	-1.217	4.89904e-05	-1.11157e-10	-1.20827
22920556	chr8:22920556:A:G	7.82796e-06	-1.22966	-3.15096e-10	4.37508e-05	-1.32139	-3.15096e-10
22920968	chr8:22920968:C:T	7.40512e-06	-1.11157e-10	-1.28519	4.49791e-05	-1.11157e-10	-1.2937
22921133	chr8:22921133:C:A	1.98599e-06	-1.31231	-1.28894	1.33721e-05	-1.23606	-1.27066
22921498	chr8:22921498:C:A	2.48746e-06	-1.40741	-0.968687	1.72343e-05	-1.3696	-0.883393
22921540	chr8:22921540:G:A	8.26387e-06	-1.11157e-10	-1.17546	5.02724e-05	-1.11157e-10	-1.18244
22921557	chr8:22921557:C:T	9.07134e-06	-1.11157e-10	-1.08224	5.85987e-05	-1.11157e-10	-1.02919
22921765	chr8:22921765:T:C	6.38783e-06	-1.43296	-3.15096e-10	3.99836e-05	-1.41143	-3.15096e-10
22921782	chr8:22921782:T:C	7.6227e-06	-1.11157e-10	-1.25623	4.75481e-05	-1.11157e-10	-1.23816
22921909	chr8:22921909:G:A	1.0744e-05	-1.11157e-10	-0.91301	6.67471e-05	-1.11157e-10	-0.898987
22921914	chr8:22921914:C:T	7.282e-06	-1.11157e-10	-1.30195	4.47099e-05	-1.11157e-10	-1.2997
22921987	chr8:22921987:C:T	9.02304e-06	-1.08758	-3.15096e-10	5.30317e-05	-1.12901	-3.15096e-10
22921993	chr8:22921993:T:C	1.14354e-05	-1.11157e-10	-0.85064	7.38911e-05	-1.11157e-10	-0.797306
22922162	chr8:22922162:C:T	3.65897e-06	-0.833856	-1.15632	2.08969e-05	-0.921251	-1.13905
22922589	chr8:22922589:A:C	1.62924e-06	-1.56558	-1.23366	1.02961e-05	-1.5548	-1.21333
22922772	chr8:22922772:C:G	3.57721e-06	-0.73111	-1.28166	2.06718e-05	-0.777863	-1.29327
22923041	chr8:22923041:G:A	5.43352e-06	-0.479994	-1.11478	4.49483e-05	-0.242199	-1.05218
22923209	chr8:22923209:T:C	1.91672e-05	-1.11157e-10	-0.334158	0.000116228	-1.11157e-10	-0.344341
22923492	chr8:22923492:G:A	8.4659e-06	-1.11157e-10	-1.15131	5.13987e-05	-1.11157e-10	-1.16029
22923678	chr8:22923678:A:T	7.30997e-06	-1.11157e-10	-1.29812	4.47092e-05	-1.11157e-10	-1.29972
22923716	chr8:22923716:A:C	8.50448e-06	-1.11157e-10	-1.14677	5.30907e-05	-1.11157e-10	-1.1279
22924175	chr8:22924175:C:T	6.7622e-06	-1.37601	-3.15096e-10	4.40946e-05	-1.31356	-3.15096e-10
22924343	chr8:22924343:G:A	1.29998e-05	-1.11157e-10	-0.722427	7.67976e-05	-1.11157e-10	-0.758724
22924531	chr8:22924531:T:C	7.27761e-06	-1.11157e-10	-1.30256	4.46369e-05	-1.11157e-10	-1.30134
22924758	chr8:22924758:G:A	1.13736e-05	-0.856067	-3.15096e-10	7.16476e-05	-0.828138	-3.15096e-10
22925120	chr8:22925120:A:C	1.59119e-06	-1.53956	-1.28332	9.92342e-06	-1.54805	-1.25695
22925141	chr8:22925141:C:T	7.32622e-06	-1.11157e-10	-1.2959	4.47501e-05	-1.11157e-10	-1.2988
22925150	chr8:22925150:A:T	2.18664e-06	-1.42458	-1.08041	1.33609e-05	-1.45382	-1.05374
22925355	chr8:22925355:A:C	9.00955e-06	-1.11157e-10	-1.08907	5.42851e-05	-1.11157e-10	-1.10565
22925495	chr8:22925495:A:G	2.175e-06	-1.29926	-1.21107	1.54063e-05	-1.18459	-1.18053
22925511	chr8:22925511:C:T	1.9106e-06	-1.34144	-1.2985	1.31159e-05	-1.23671	-1.28936
22925657	chr8:22925657:C:A	6.20549e-06	-1.46192	-3.15096e-10	3.93857e-05	-1.42649	-3.15096e-10
22925855	chr8:22925855:A:T	2.42247e-06	-1.56636	-0.83621	1.66364e-05	-1.55758	-0.730719
22926009	chr8:22926009:T:G	8.7187e-06	-1.11157e-10	-1.12189	5.43647e-05	-1.11157e-10	-1.10418
22926034	chr8:22926034:G:A	8.07589e-06	-1.11157e-10	-1.19847	5.05805e-05	-1.11157e-10	-1.17633
22926161	chr8:22926161:A:G	2.39472e-06	-1.56516	-0.848928	1.61808e-05	-1.56331	-0.752769
22926320	chr8:22926320:C:T	9.76977e-06	-1.11157e-10	-1.00806	6.24019e-05	-1.11157e-10	-0.966302
22926438	chr8:22926438:G:T	2.26059e-06	-1.56404	-0.907691	1.54014e-05	-1.5476	-0.817836
22926841	chr8:22926841:C:T	2.0593e-06	-1.29106	-1.27393	1.44087e-05	-1.17584	-1.25623
22927222	chr8:22927222:G:A	5.57531e-06	-0.850755	-0.718254	2.88301e-05	-0.974425	-0.764052
22927267	chr8:22927267:GTCTC:G	1.05032e-05	-1.11157e-10	-0.935683	6.48517e-05	-1.11157e-10	-0.927794
22927534	chr8:22927534:C:T	2.32194e-06	-1.28054	-1.16442	1.38774e-05	-1.2806	-1.18903
22927749	chr8:22927749:G:A	7.34538e-06	-1.11157e-10	-1.29329	4.49494e-05	-1.11157e-10	-1.29436
22927848	chr8:22927848:C:A	3.27229e-06	-1.46721	-0.634661	2.41178e-05	-1.39157	-0.525384
22927891	chr8:22927891:G:A	7.73214e-06	-1.11157e-10	-1.24197	4.70612e-05	-1.11157e-10	-1.24845
22928043	chr8:22928043:T:C	8.75193e-06	-1.11157e-10	-1.11808	5.3961e-05	-1.11157e-10	-1.11164
22928089	chr8:22928089:C:T	3.7546e-06	-1.53015	-0.434224	2.76045e-05	-1.4785	-0.30342
22928232	chr8:22928232:C:T	8.51559e-06	-1.11157e-10	-1.14546	5.25492e-05	-1.11157e-10	-1.13815
22928252	chr8:22928252:G:C	3.16101e-06	-1.46101	-0.675458	2.325e-05	-1.38395	-0.569648
22928255	chr8:22928255:C:T	2.57266e-06	-1.07494	-1.26747	1.87095e-05	-0.924561	-1.24631
22928312	chr8:22928312:G:C	3.09174e-06	-1.27382	-0.884802	2.11047e-05	-1.23531	-0.815092
22928323	chr8:22928323:T:C	7.78051e-06	-1.11157e-10	-1.23574	4.84961e-05	-1.11157e-10	-1.21842
22928351	chr8:22928351:C:T	3.26326e-06	-1.4243	-0.680329	2.4062e-05	-1.33947	-0.579797
22928421	chr8:22928421:C:A	1.76071e-05	-1.11157e-10	-0.419058	0.000110617	-1.11157e-10	-0.393823
22928442	chr8:22928442:AATCGT:A	7.27004e-06	-1.11157e-10	-1.3036	4.45911e-05	-1.11157e-10	-1.30236
22928508	chr8:22928508:A:G	2.90819e-06	-1.38538	-0.834448	2.13499e-05	-1.28627	-0.752587
22928630	chr8:22928630:G:A	7.53481e-06	-1.11157e-10	-1.26782	4.59231e-05	-1.11157e-10	-1.27293
22928637	chr8:22928637:A:C	3.52637e-06	-1.468	-0.559093	2.60148e-05	-1.39583	-0.445403
22928816	chr8:22928816:C:T	7.09074e-06	-1.32857	-3.15096e-10	4.2521e-05	-1.3499	-3.15096e-10
22928928	chr8:22928928:G:A	2.72324e-05	0.0170483	-3.15096e-10	0.000153223	-0.0680029	-3.15096e-10
22929017	chr8:22929017:T:TC	1.04431e-05	-1.11157e-10	-0.941412	6.29046e-05	-1.11157e-10	-0.958279
22929483	chr8:22929483:C:A	3.88828e-06	-1.47451	-0.454885	3.04702e-05	-1.39873	-0.284419
22929537	chr8:22929537:G:A	2.62543e-06	-1.10434	-1.21777	1.93398e-05	-0.955586	-1.18215
22929912	chr8:22929912:C:T	5.37679e-06	-1.48849	-0.116781	4.39483e-05	-1.41695	0.100063
22930373	chr8:22930373:T:A	3.80847e-06	-1.48591	-0.464224	2.97334e-05	-1.41354	-0.294091
22930556	chr8:22930556:G:A	9.03963e-06	-1.11157e-10	-1.08574	5.61269e-05	-1.11157e-10	-1.07228
22931048	chr8:22931048:C:T	7.35874e-06	-1.11157e-10	-1.29147	4.52645e-05	-1.11157e-10	-1.28737
22931387	chr8:22931387:C:A	4.24137e-05	-1.11157e-10	0.460114	0.000244213	-1.11157e-10	0.398145
22931664	chr8:22931664:G:A	1.49084e-05	-1.11157e-10	-0.585432	8.6739e-05	-1.11157e-10	-0.636995
22931671	chr8:22931671:C:T	3.22792e-06	-0.966221	-1.1493	2.59991e-05	-0.782791	-1.05904
22931850	chr8:22931850:C:T	1.61866e-05	-1.11157e-10	-0.503174	9.59188e-05	-1.11157e-10	-0.536396
22931857	chr8:22931857:TCTC:T	7.41175e-06	-1.11157e-10	-1.28429	4.53088e-05	-1.11157e-10	-1.2864
22932245	chr8:22932245:G:A	8.05654e-06	-1.11157e-10	-1.20087	4.90653e-05	-1.11157e-10	-1.20675
22932305	chr8:22932305:AG:A	3.07985e-06	-0.888957	-1.27352	2.34393e-05	-0.700319	-1.24517
22932698	chr8:22932698:GCCT:G	3.27746e-06	-0.851956	-1.24833	2.37305e-05	-0.653136	-1.28
22932826	chr8:22932826:G:A	8.50965e-06	-1.14616	-3.15096e-10	5.16442e-05	-1.15552	-3.15096e-10
22933064	chr8:22933064:G:T	2.93872e-06	-1.00206	-1.20733	2.21341e-05	-0.83292	-1.16986
22933106	chr8:22933106:G:T	7.67699e-06	-1.11157e-10	-1.24913	4.72572e-05	-1.11157e-10	-1.24429
22933154	chr8:22933154:G:T	1.81685e-05	-1.11157e-10	-0.387667	0.000107655	-1.11157e-10	-0.420969
22933285	chr8:22933285:G:C	8.47486e-06	-1.11157e-10	-1.15025	5.34982e-05	-1.11157e-10	-1.12025
22933423	chr8:22933423:G:C	3.53898e-06	-0.859235	-1.16428	2.71945e-05	-0.677217	-1.11967
22933569	chr8:22933569:G:T	2.19146e-06	-1.34757	-1.15522	1.46257e-05	-1.3153	-1.10182
22933645	chr8:22933645:C:A	7.26741e-06	-1.11157e-10	-1.30396	4.45139e-05	-1.11157e-10	-1.3041
22933698	chr8:22933698:G:C	8.24754e-06	-1.11157e-10	-1.17744	4.98727e-05	-1.11157e-10	-1.19042
22935130	chr8:22935130:T:C	7.2818e-06	-1.11157e-10	-1.30198	4.45737e-05	-1.11157e-10	-1.30275
22935283	chr8:22935283:A:G	3.43863e-06	-0.765803	-1.28648	2.15314e-05	-0.731209	-1.29917
22935333	chr8:22935333:C:A	7.39737e-06	-1.11157e-10	-1.28623	4.5213e-05	-1.11157e-10	-1.28851
22935634	chr8:22935634:C:T	2.00764e-06	-1.55518	-1.03522	1.33956e-05	-1.56632	-0.938656
22935938	chr8:22935938:T:C	3.38734e-06	-0.78367	-1.28364	2.62793e-05	-0.570371	-1.26074
22936177	chr8:22936177:A:G	9.14157e-06	-1.11157e-10	-1.07453	5.66245e-05	-1.11157e-10	-1.06346
22936226	chr8:22936226:TGAG:T	8.01082e-06	-1.11157e-10	-1.20657	5.01621e-05	-1.11157e-10	-1.18464
22936558	chr8:22936558:A:T	2.01575e-05	-1.11157e-10	-0.283782	0.000119191	-1.11157e-10	-0.319169
22936570	chr8:22936570:C:T	7.30901e-06	-1.11157e-10	-1.29825	4.47183e-05	-1.11157e-10	-1.29952
22936606	chr8:22936606:C:T	7.32328e-06	-1.11157e-10	-1.2963	4.50901e-05	-1.11157e-10	-1.29124
22936725	chr8:22936725:T:G	8.14148e-06	-1.11157e-10	-1.19039	5.09422e-05	-1.11157e-10	-1.16921
22936738	chr8:22936738:C:T	2.85939e-06	-0.937477	-1.29927	2.17914e-05	-0.744869	-1.27351
22936949	chr8:22936949:G:A	1.81738e-06	-1.39086	-1.2991	1.13627e-05	-1.36894	-1.30063
22937745	chr8:22937745:G:A	3.03156e-06	-0.895554	-1.28273	2.20787e-05	-0.705509	-1.29978
22938363	chr8:22938363:C:A	1.77599e-05	-1.11157e-10	-0.410416	0.000105434	-1.11157e-10	-0.44181
22938502	chr8:22938502:TTTTG:T	1.93152e-06	-1.33624	-1.29281	1.20958e-05	-1.31149	-1.29555
22938636	chr8:22938636:G:C	8.352e-06	-1.11157e-10	-1.16486	5.23496e-05	-1.11157e-10	-1.14195
22938704	chr8:22938704:C:T	7.8235e-06	-1.11157e-10	-1.23023	4.8216e-05	-1.11157e-10	-1.22421
22938718	chr8:22938718:T:C	1.80154e-05	-1.11157e-10	-0.396132	0.000105022	-1.11157e-10	-0.445732
22938805	chr8:22938805:G:A	4.21391e-06	-0.924409	-0.924558	2.51264e-05	-0.920462	-0.955518
22938845	chr8:22938845:C:T	7.63377e-06	-1.11157e-10	-1.25478	4.74716e-05	-1.11157e-10	-1.23977
22939045	chr8:22939045:A:C	8.056e-06	-1.11157e-10	-1.20094	4.87778e-05	-1.11157e-10	-1.21262
22939283	chr8:22939283:G:T	2.2509e-06	-1.33318	-1.14285	1.51234e-05	-1.30074	-1.08291
22939459	chr8:22939459:A:G	2.61384e-06	-1.54012	-0.786417	1.8978e-05	-1.49913	-0.657488
22939530	chr8:22939530:T:C	7.74215e-06	-1.11157e-10	-1.24068	4.74601e-05	-1.11157e-10	-1.24001
22939888	chr8:22939888:G:T	2.13329e-06	-1.39404	-1.13565	1.42923e-05	-1.36606	-1.07412
22939974	chr8:22939974:C:T	9.72645e-06	-1.11157e-10	-1.01251	6.0869e-05	-1.11157e-10	-0.991175
22940061	chr8:22940061:T:C	3.8243e-06	-1.09355	-0.852429	2.18738e-05	-1.10335	-0.911259
22940062	chr8:22940062:G:A	2.38814e-06	-1.21158	-1.20527	1.24204e-05	-1.3597	-1.22087
22940207	chr8:22940207:A:G	1.74965e-06	-1.44776	-1.28018	1.10669e-05	-1.4262	-1.26974
22940650	chr8:22940650:G:A	7.48564e-06	-1.11157e-10	-1.27437	4.61708e-05	-1.11157e-10	-1.26755
22941244	chr8:22941244:G:A	1.10823e-05	0.20824	-1.09025	5.76006e-05	0.028305	-1.07467
22941457	chr8:22941457:G:T	1.33064e-05	-1.11157e-10	-0.699114	8.54113e-05	-1.11157e-10	-0.65242
22941682	chr8:22941682:G:A	3.28035e-06	-0.856171	-1.24324	1.63833e-05	-1.06637	-1.23727
22941745	chr8:22941745:C:T	1.66797e-06	-1.49044	-1.28532	9.85554e-06	-1.51095	-1.30091
22942120	chr8:22942120:G:A	7.61632e-06	-1.11157e-10	-1.25706	4.72984e-05	-1.11157e-10	-1.24342
22943241	chr8:22943241:C:A	8.87201e-06	-1.11157e-10	-1.10446	5.34772e-05	-1.11157e-10	-1.12064
22943266	chr8:22943266:T:C	6.35782e-06	-1.43767	-3.15096e-10	3.85943e-05	-1.44679	-3.15096e-10
22943551	chr8:22943551:C:G	1.61998e-06	-1.51408	-1.29087	9.56591e-06	-1.54679	-1.2949
22943567	chr8:22943567:G:A	8.32229e-06	-1.11157e-10	-1.16842	5.17384e-05	-1.11157e-10	-1.1537
22943752	chr8:22943752:C:T	8.22357e-06	-1.11157e-10	-1.18035	5.11077e-05	-1.11157e-10	-1.16596
22943757	chr8:22943757:C:A	7.37246e-06	-1.11157e-10	-1.28961	4.5288e-05	-1.11157e-10	-1.28686
22943777	chr8:22943777:C:T	2.84134e-06	-1.52671	-0.716367	1.88858e-05	-1.56023	-0.601255
22943844	chr8:22943844:A:G	8.30721e-06	-1.11157e-10	-1.17023	5.16533e-05	-1.11157e-10	-1.15534
22944243	chr8:22944243:A:G	1.02252e-05	-1.11157e-10	-0.962498	6.44087e-05	-1.11157e-10	-0.93465
22944271	chr8:22944271:G:A	3.79712e-06	-1.23937	-0.713744	2.14351e-05	-1.23393	-0.800936
22944400	chr8:22944400:C:T	1.71636e-06	-1.46479	-1.28236	1.0033e-05	-1.52517	-1.26885
22944485	chr8:22944485:G:C	1.91234e-05	0.645431	-0.981878	0.00013484	0.737977	-0.933784
22944513	chr8:22944513:G:A	2.81142e-06	-1.53156	-0.722108	1.87337e-05	-1.56207	-0.607505
22944867	chr8:22944867:T:C	1.60526e-06	-1.55725	-1.25682	9.54973e-06	-1.56186	-1.28153
22945004	chr8:22945004:C:T	1.28524e-05	-1.11157e-10	-0.733824	8.62132e-05	-1.11157e-10	-0.643075
22945227	chr8:22945227:C:T	5.62093e-06	-1.56086	-3.15096e-10	3.42449e-05	-1.56636	-3.15096e-10
22945364	chr8:22945364:G:A	3.07553e-06	-1.52766	-0.636221	2.05979e-05	-1.56099	-0.51372
22945659	chr8:22945659:GACA:G	2.6676e-06	-1.52326	-0.782916	1.76081e-05	-1.55926	-0.672277
22946051	chr8:22946051:T:C	4.44331e-06	-1.25951	-0.536447	2.4783e-05	-1.25304	-0.636702
22946353	chr8:22946353:T:A	7.27159e-06	-1.11157e-10	-1.30338	4.49019e-05	-1.11157e-10	-1.29542
22946369	chr8:22946369:G:A	2.40333e-05	-1.11157e-10	-0.107916	0.000141106	-1.11157e-10	-0.150384
22947046	chr8:22947046:G:A	1.15201e-05	-1.11157e-10	-0.843267	6.90012e-05	-1.11157e-10	-0.865774
22947248	chr8:22947248:G:A	7.38113e-05	-1.11157e-10	1.01415	0.000447957	-1.11157e-10	1.0048
22947390	chr8:22947390:G:A	8.09716e-06	-1.11157e-10	-1.19584	4.87555e-05	-1.11157e-10	-1.21308
22947427	chr8:22947427:G:A	8.7698e-06	-1.11157e-10	-1.11604	5.24958e-05	-1.11157e-10	-1.13916
22947839	chr8:22947839:G:C	8.21816e-06	-1.11157e-10	-1.18101	5.09773e-05	-1.11157e-10	-1.16852
22947997	chr8:22947997:T:A	7.58328e-06	-1.11157e-10	-1.26141	4.68399e-05	-1.11157e-10	-1.25316
22948087	chr8:22948087:G:C	1.70441e-05	-1.11157e-10	-0.451553	0.000104029	-1.11157e-10	-0.455229
22948170	chr8:22948170:G:A	4.67608e-06	-1.30781	-0.437084	2.61176e-05	-1.30058	-0.536707
22948564	chr8:22948564:T:C	1.62066e-06	-1.52527	-1.27926	9.64609e-06	-1.53518	-1.29816
22948704	chr8:22948704:A:G	7.45025e-06	-1.11157e-10	-1.27911	4.59371e-05	-1.11157e-10	-1.27263
22949117	chr8:22949117:C:T	7.56675e-06	-1.11157e-10	-1.26359	4.6749e-05	-1.11157e-10	-1.2551
22949335	chr8:22949335:T:C	4.95338e-06	-0.768613	-0.918675	2.63443e-05	-0.867269	-0.961376
22950431	chr8:22950431:C:T	9.79075e-06	-1.11157e-10	-1.00592	6.04567e-05	-1.11157e-10	-0.997971
22950940	chr8:22950940:C:A	7.37801e-06	-1.11157e-10	-1.28885	4.49936e-05	-1.11157e-10	-1.29338
22951222	chr8:22951222:G:A	7.1382e-06	-0.550857	-0.77104	4.00621e-05	-0.636439	-0.773029
22951334	chr8:22951334:C:T	2.18846e-05	-1.11157e-10	-0.201575	0.00014544	-1.11157e-10	-0.120133
22951460	chr8:22951460:C:T	7.57573e-06	-1.11157e-10	-1.26241	4.67705e-05	-1.11157e-10	-1.25465
22951472	chr8:22951472:G:A	1.58783e-05	-1.11157e-10	-0.522406	0.000103728	-1.11157e-10	-0.45813
22952188	chr8:22952188:C:G	1.62018e-05	-1.11157e-10	-0.502238	0.000105921	-1.11157e-10	-0.437202
22952537	chr8:22952537:A:C	1.09592e-05	-1.11157e-10	-0.893174	6.84385e-05	-1.11157e-10	-0.873962
22952787	chr8:22952787:C:T	2.97267e-05	-1.11157e-10	0.104689	0.000170404	-1.11157e-10	0.0382741
22953153	chr8:22953153:G:A	3.96188e-06	-0.681638	-1.229	2.11146e-05	-0.794746	-1.25519
22953793	chr8:22953793:G:C	2.56772e-06	-1.56445	-0.779888	1.79413e-05	-1.54558	-0.667216
22953872	chr8:22953872:T:C	1.5548e-06	-1.54282	-1.30319	9.53079e-06	-1.54912	-1.29625
22954052	chr8:22954052:C:T	1.38177e-05	-1.11157e-10	-0.661404	8.18303e-05	-1.11157e-10	-0.695251
22954228	chr8:22954228:G:A	7.49047e-06	-1.27373	-3.15096e-10	4.38336e-05	-1.3195	-3.15096e-10
22954266	chr8:22954266:A:G	7.30903e-06	-1.11157e-10	-1.29825	4.49239e-05	-1.11157e-10	-1.29493
22954477	chr8:22954477:G:A	4.72651e-06	-0.456045	-1.27813	2.564e-05	-0.568196	-1.28755
22954497	chr8:22954497:A:AT	1.6186e-05	-1.11157e-10	-0.503209	0.000105719	-1.11157e-10	-0.439118
22954500	chr8:22954500:AATCTTTTTTG:A	1.62243e-05	-1.11157e-10	-0.50085	0.000105977	-1.11157e-10	-0.436671
22954792	chr8:22954792:C:G	7.70982e-06	-1.11157e-10	-1.24486	4.76765e-05	-1.11157e-10	-1.23546
22954824	chr8:22954824:T:A	7.90371e-06	-1.11157e-10	-1.22003	4.87824e-05	-1.11157e-10	-1.21253
22955080	chr8:22955080:G:A	9.2336e-06	-1.11157e-10	-1.06451	5.71397e-05	-1.11157e-10	-1.0544
22955191	chr8:22955191:C:A	9.81501e-06	-1.11157e-10	-1.00344	5.81629e-05	-1.11157e-10	-1.03665
22955323	chr8:22955323:G:A	7.60364e-06	-1.11157e-10	-1.25873	4.69793e-05	-1.11157e-10	-1.25019
22955327	chr8:22955327:T:C	1.42141e-05	-1.11157e-10	-0.633124	9.28045e-05	-1.11157e-10	-0.569403
22955785	chr8:22955785:A:G	1.46067e-05	-1.11157e-10	-0.605879	9.54835e-05	-1.11157e-10	-0.540944
22955887	chr8:22955887:T:C	6.62561e-06	-1.39642	-3.15096e-10	3.98665e-05	-1.41436	-3.15096e-10
22956151	chr8:22956151:C:T	7.29601e-06	-1.11157e-10	-1.30003	4.4893e-05	-1.11157e-10	-1.29562
22956167	chr8:22956167:G:A	1.77555e-05	-1.11157e-10	-0.410664	0.000116873	-1.11157e-10	-0.338807
22956821	chr8:22956821:C:T	1.50625e-05	0.422033	-0.997183	7.98913e-05	0.312987	-1.03222
22956891	chr8:22956891:T:A	1.35105e-05	0.235293	-0.919181	7.16582e-05	0.129286	-0.957276
22957126	chr8:22957126:C:T	1.88919e-06	-1.35889	-1.29232	1.12889e-05	-1.3719	-1.30418
22957127	chr8:22957127:A:G	1.99389e-06	-1.29962	-1.29765	1.19563e-05	-1.31468	-1.30396
22957165	chr8:22957165:T:C	7.41486e-06	-1.11157e-10	-1.28387	4.52072e-05	-1.11157e-10	-1.28864
22957404	chr8:22957404:T:A	1.61193e-05	-1.11157e-10	-0.50734	0.000102951	-1.11157e-10	-0.46564
22957849	chr8:22957849:A:C	9.89425e-06	-1.11157e-10	-0.995404	6.20111e-05	-1.11157e-10	-0.972585
22958240	chr8:22958240:G:A	7.30742e-06	-1.11157e-10	-1.29847	4.49964e-05	-1.11157e-10	-1.29332
22958384	chr8:22958384:C:T	1.38707e-05	-1.11157e-10	-0.657581	8.57421e-05	-1.11157e-10	-0.648555
22959171	chr8:22959171:G:A	3.81749e-05	1.47562	-1.1208	0.000169882	1.18463	-1.14943
22959467	chr8:22959467:T:A	5.92951e-06	-1.50742	-3.15096e-10	3.63801e-05	-1.50588	-3.15096e-10
22959873	chr8:22959873:T:C	3.64258e-05	1.48369	-1.17577	0.000161855	1.19086	-1.20405
22959880	chr8:22959880:T:C	3.72047e-05	1.41674	-1.08766	0.000165668	1.1283	-1.11821
22960409	chr8:22960409:C:T	2.42178e-05	-1.11157e-10	-0.100272	0.000156616	-1.11157e-10	-0.0461005
22960475	chr8:22960475:C:T	1.62967e-05	-1.11157e-10	-0.496395	0.000104341	-1.11157e-10	-0.452232
22960517	chr8:22960517:C:T	7.61961e-06	-1.11157e-10	-1.25663	4.6301e-05	-1.11157e-10	-1.26473
22960522	chr8:22960522:T:G	1.60206e-05	-1.11157e-10	-0.513483	0.000102494	-1.11157e-10	-0.470089
22960704	chr8:22960704:T:C	7.46962e-06	-1.11157e-10	-1.27651	4.55111e-05	-1.11157e-10	-1.28194
22960891	chr8:22960891:A:G	6.03157e-06	-0.559497	-0.930854	3.81057e-05	-0.446048	-1.01349
22961026	chr8:22961026:T:C	4.5325e-06	-0.471835	-1.30425	2.87006e-05	-0.441251	-1.30173
22961210	chr8:22961210:TACC:T	7.56735e-06	-1.11157e-10	-1.26351	4.68185e-05	-1.11157e-10	-1.25362
22961625	chr8:22961625:C:T	3.13849e-06	-0.95199	-1.19162	1.96312e-05	-0.88469	-1.23809
22962019	chr8:22962019:G:A	5.81424e-06	-0.434892	-1.09216	3.15988e-05	-0.620196	-1.02658
22962570	chr8:22962570:G:C	7.09032e-06	-0.039848	-1.28878	3.43286e-05	-0.288926	-1.27499
22962742	chr8:22962742:A:C	1.09288e-05	-1.11157e-10	-0.895961	6.88442e-05	-1.11157e-10	-0.868052
22963240	chr8:22963240:G:C	4.80283e-05	0.584432	-3.15096e-10	0.000277548	0.526096	-3.15096e-10
22963711	chr8:22963711:A:G	4.07693e-06	-1.00664	-0.875374	2.36128e-05	-0.934878	-1.00323
22964045	chr8:22964045:T:C	5.15769e-06	-0.34728	-1.29959	2.52387e-05	-0.568599	-1.30292
22965005	chr8:22965005:T:C	2.11586e-05	0.853602	-1.08892	0.000131348	0.938099	-1.16015
22965295	chr8:22965295:T:C	7.60623e-06	-0.332181	-0.92621	4.83888e-05	-0.204381	-1.01625
22965299	chr8:22965299:A:C	9.42343e-06	-1.11157e-10	-1.04416	5.82121e-05	-1.11157e-10	-1.03581
22965337	chr8:22965337:G:T	7.72154e-06	-1.11157e-10	-1.24334	4.75933e-05	-1.11157e-10	-1.23721
22965338	chr8:22965338:C:T	7.72126e-06	-1.11157e-10	-1.24338	4.75916e-05	-1.11157e-10	-1.23724
22965397	chr8:22965397:C:T	1.1777e-05	-1.11157e-10	-0.82121	7.28979e-05	-1.11157e-10	-0.810838
22965701	chr8:22965701:C:T	2.8373e-05	1.33639	-1.27832	0.000188861	1.44161	-1.3005
22965758	chr8:22965758:A:G	1.67476e-05	-1.11157e-10	-0.469101	0.000107297	-1.11157e-10	-0.424293
22965809	chr8:22965809:A:G	1.2919e-05	-1.11157e-10	-0.728659	8.22637e-05	-1.11157e-10	-0.689968
22965966	chr8:22965966:C:T	7.51303e-06	-1.11157e-10	-1.27072	4.57312e-05	-1.11157e-10	-1.27712
22966346	chr8:22966346:T:C	4.53325e-06	-0.561862	-1.21406	2.23788e-05	-0.779045	-1.21274
22966399	chr8:22966399:A:G	7.35958e-06	-1.11157e-10	-1.29136	4.52639e-05	-1.11157e-10	-1.28739
22966459	chr8:22966459:A:G	3.78138e-06	-1.02319	-0.934082	2.22601e-05	-0.953533	-1.04357
22966821	chr8:22966821:G:A	7.29329e-06	-1.11157e-10	-1.3004	4.47646e-05	-1.11157e-10	-1.29848
22967172	chr8:22967172:A:G	9.66092e-06	-1.11157e-10	-1.01927	5.92015e-05	-1.11157e-10	-1.01895
22967372	chr8:22967372:G:A	5.68687e-06	-0.767545	-0.781653	3.74184e-05	-0.790984	-0.686751
22967420	chr8:22967420:C:A	2.39164e-06	-1.15669	-1.25869	1.52926e-05	-1.08812	-1.2844
22967484	chr8:22967484:G:A	5.42589e-06	-0.570131	-1.02604	3.74774e-05	-0.576887	-0.899272
22967527	chr8:22967527:G:A	8.79526e-06	-1.11157e-10	-1.11314	5.5167e-05	-1.11157e-10	-1.08953
22967730	chr8:22967730:GGA:G	5.69093e-06	-0.626324	-0.922161	3.98971e-05	-0.638223	-0.77537
22968087	chr8:22968087:C:T	5.9119e-06	-0.542923	-0.967467	4.10026e-05	-0.55355	-0.832712
22968104	chr8:22968104:A:G	1.0306e-05	0.145702	-1.10033	5.86384e-05	0.111192	-1.1397
22968248	chr8:22968248:CTTAG:C	6.22902e-06	-1.45814	-3.15096e-10	3.87466e-05	-1.44286	-3.15096e-10
22968382	chr8:22968382:G:A	4.09189e-06	-1.25932	-0.619031	2.51131e-05	-1.29839	-0.578115
22969454	chr8:22969454:T:C	8.3542e-06	-1.11157e-10	-1.16459	5.18358e-05	-1.11157e-10	-1.15182
22969625	chr8:22969625:A:G	8.3627e-06	-1.11157e-10	-1.16358	5.2346e-05	-1.11157e-10	-1.14202
22970463	chr8:22970463:G:A	1.19639e-05	-0.274453	-0.531014	7.01444e-05	-0.32826	-0.521082
22970660	chr8:22970660:C:G	3.04191e-05	-1.11157e-10	0.127712	0.000191755	-1.11157e-10	0.156319
22970836	chr8:22970836:G:A	1.72714e-06	-1.43897	-1.30192	9.85646e-06	-1.50874	-1.30303
22970950	chr8:22970950:C:T	1.82784e-06	-1.40484	-1.27938	1.06967e-05	-1.48645	-1.24351
22971029	chr8:22971029:C:T	6.22609e-06	-0.375548	-1.08306	3.91052e-05	-0.299271	-1.13437
22971285	chr8:22971285:A:G	1.77133e-06	-1.41231	-1.30332	1.00498e-05	-1.49169	-1.30066
22971443	chr8:22971443:C:T	9.50359e-06	-1.11157e-10	-1.03569	5.91915e-05	-1.11157e-10	-1.01912
22971601	chr8:22971601:T:C	7.38541e-06	-1.11157e-10	-1.28785	4.55514e-05	-1.11157e-10	-1.28106
22971699	chr8:22971699:C:T	1.83927e-05	-1.11157e-10	-0.375402	0.000120278	-1.11157e-10	-0.310093
22972150	chr8:22972150:G:C	8.6574e-06	-1.11157e-10	-1.12894	5.22614e-05	-1.11157e-10	-1.14364
22972211	chr8:22972211:C:T	1.0912e-05	0.136973	-1.03447	6.35236e-05	0.0892272	-1.03771
22972324	chr8:22972324:T:C	8.60275e-06	-1.11157e-10	-1.13528	5.34692e-05	-1.11157e-10	-1.12079
22972381	chr8:22972381:C:T	8.69818e-06	-1.11157e-10	-1.12424	5.40774e-05	-1.11157e-10	-1.10948
22972456	chr8:22972456:T:C	9.93204e-06	-0.991592	-3.15096e-10	6.88051e-05	-0.868621	-3.15096e-10
22972546	chr8:22972546:C:A	9.76331e-06	0.174199	-1.18293	5.49743e-05	0.0530461	-1.14608
22972945	chr8:22972945:C:T	1.0296e-05	-1.11157e-10	-0.9556	6.22651e-05	-1.11157e-10	-0.968496
22972966	chr8:22972966:A:G	1.89091e-05	0.491868	-0.839581	0.000109306	0.348959	-0.754708
22973080	chr8:22973080:TCTC:T	2.36031e-06	-1.54185	-0.886719	1.55449e-05	-1.56398	-0.792185
22973349	chr8:22973349:C:T	7.86815e-06	-1.11157e-10	-1.22454	4.92144e-05	-1.11157e-10	-1.20371
22974205	chr8:22974205:T:C	7.29058e-06	-1.11157e-10	-1.30077	4.45354e-05	-1.11157e-10	-1.30361
22974602	chr8:22974602:C:T	1.02141e-05	0.11218	-1.07577	6.36888e-05	0.175238	-1.12113
22974867	chr8:22974867:A:G	9.79798e-06	-1.11157e-10	-1.00518	6.14747e-05	-1.11157e-10	-0.981272
22975152	chr8:22975152:T:C	7.37828e-06	-1.11157e-10	-1.28882	4.54748e-05	-1.11157e-10	-1.28274
22975250	chr8:22975250:C:T	7.39547e-06	-1.11157e-10	-1.28649	4.49531e-05	-1.11157e-10	-1.29428
22975621	chr8:22975621:G:A	7.40614e-06	-1.11157e-10	-1.28505	4.50027e-05	-1.11157e-10	-1.29318
22975843	chr8:22975843:C:A	7.34989e-06	-1.11157e-10	-1.29267	4.52677e-05	-1.11157e-10	-1.2873
22976068	chr8:22976068:C:T	9.81994e-06	0.11497	-1.11791	6.16292e-05	0.184903	-1.16367
22976502	chr8:22976502:TG:T	9.32664e-06	-1.11157e-10	-1.05448	5.87336e-05	-1.11157e-10	-1.02689
22976504	chr8:22976504:T:A	9.33434e-06	-1.11157e-10	-1.05366	5.87849e-05	-1.11157e-10	-1.02601
22976759	chr8:22976759:G:A	7.43923e-06	-1.11157e-10	-1.28059	4.6117e-05	-1.11157e-10	-1.26872
22976871	chr8:22976871:C:T	6.53473e-06	-1.41023	-3.15096e-10	3.90503e-05	-1.43505	-3.15096e-10
22977580	chr8:22977580:A:T	8.17982e-06	-1.11157e-10	-1.18569	5.03021e-05	-1.11157e-10	-1.18185
22978328	chr8:22978328:A:G	1.23461e-05	0.222163	-0.996178	7.64913e-05	0.286745	-1.04947
22978347	chr8:22978347:C:T	5.76562e-06	-0.311979	-1.22347	4.3062e-05	-0.0923485	-1.24491
22978663	chr8:22978663:AG:A	8.79061e-06	-1.11157e-10	-1.11367	5.51822e-05	-1.11157e-10	-1.08926
22978843	chr8:22978843:T:C	1.00627e-05	-1.11157e-10	-0.978524	6.55638e-05	-1.11157e-10	-0.916874
22979275	chr8:22979275:T:C	4.07008e-06	-0.584922	-1.29877	3.03065e-05	-0.386247	-1.30229
22979359	chr8:22979359:TC:T	8.36179e-06	-1.11157e-10	-1.16369	5.26888e-05	-1.11157e-10	-1.13549
22979384	chr8:22979384:G:A	1.18384e-05	-1.11157e-10	-0.816009	7.02709e-05	-1.11157e-10	-0.847541
22979465	chr8:22979465:G:A	8.01607e-06	-1.11157e-10	-1.20591	4.91963e-05	-1.11157e-10	-1.20408
22979526	chr8:22979526:A:T	6.98394e-06	-1.34374	-3.15096e-10	4.13432e-05	-1.37799	-3.15096e-10
22979608	chr8:22979608:G:A	4.67334e-06	-0.443666	-1.30182	3.57625e-05	-0.225009	-1.29799
22979882	chr8:22979882:T:C	2.75058e-06	-1.53349	-0.742063	1.72342e-05	-1.53932	-0.71368
22979898	chr8:22979898:T:C	8.33944e-06	-1.11157e-10	-1.16636	5.13483e-05	-1.11157e-10	-1.16127
22980100	chr8:22980100:A:G	3.27396e-06	-1.54124	-0.560118	2.06235e-05	-1.54607	-0.527399
22980239	chr8:22980239:T:C	1.31058e-05	0.570529	-1.28483	8.57208e-05	0.648918	-1.29772
22980538	chr8:22980538:A:G	2.56837e-06	-1.52627	-0.817814	1.50836e-05	-1.53619	-0.850096
22980712	chr8:22980712:C:T	1.19181e-05	0.464066	-1.27337	7.81485e-05	0.549151	-1.29044
22981098	chr8:22981098:T:C	7.63288e-05	-1.11157e-10	1.04769	0.000508527	-1.11157e-10	1.13162
22981506	chr8:22981506:T:A	5.34088e-06	-1.47277	-0.139194	3.68649e-05	-1.5203	0.0276574
22982152	chr8:22982152:G:T	7.51152e-06	-1.11157e-10	-1.27092	4.66036e-05	-1.11157e-10	-1.25822
22982435	chr8:22982435:A:C	4.17695e-05	0.999283	-0.554474	0.000351732	1.12949	-0.366518
22982480	chr8:22982480:A:G	2.25398e-06	-1.21447	-1.26019	1.437e-05	-1.18386	-1.2509
22982579	chr8:22982579:A:G	2.76877e-06	-0.992854	-1.2761	1.85178e-05	-0.89346	-1.2877
22983645	chr8:22983645:A:G	2.10024e-06	-1.26123	-1.28408	1.33115e-05	-1.23354	-1.27773
22984119	chr8:22984119:T:A	8.9925e-06	-1.11157e-10	-1.09097	5.69574e-05	-1.11157e-10	-1.05759
22984589	chr8:22984589:A:C	1.22604e-05	-1.11157e-10	-0.780981	7.6883e-05	-1.11157e-10	-0.757613
22984918	chr8:22984918:T:C	7.4867e-06	-1.11157e-10	-1.27423	4.64539e-05	-1.11157e-10	-1.26144
22985042	chr8:22985042:T:C	1.45578e-05	-1.11157e-10	-0.609234	8.69394e-05	-1.11157e-10	-0.634686
22985239	chr8:22985239:C:T	8.66276e-06	-1.51782	0.389497	6.72971e-05	-1.50473	0.613952
22985427	chr8:22985427:G:A	5.59019e-06	-1.56634	-3.15096e-10	3.48498e-05	-1.54885	-3.15096e-10
22985569	chr8:22985569:G:A	6.93122e-06	-1.55687	0.205546	4.99236e-05	-1.56602	0.376614
22985606	chr8:22985606:C:T	1.56033e-05	-1.11157e-10	-0.539877	9.30986e-05	-1.11157e-10	-0.566239
22985684	chr8:22985684:C:T	1.64047e-05	-1.11157e-10	-0.489793	9.78887e-05	-1.11157e-10	-0.516067
22985906	chr8:22985906:T:TCAG	8.70214e-06	-1.11157e-10	-1.12379	5.2146e-05	-1.11157e-10	-1.14585
22986177	chr8:22986177:T:C	3.90615e-06	-1.55457	-0.370235	2.8478e-05	-1.54827	-0.202493
22986462	chr8:22986462:T:C	5.73558e-06	-1.54067	-3.15096e-10	3.49679e-05	-1.54547	-3.15096e-10
22986484	chr8:22986484:A:C	1.56676e-06	-1.53766	-1.30069	9.79002e-06	-1.51987	-1.29866
22987005	chr8:22987005:C:G	3.97116e-06	-1.0905	-0.817803	3.0928e-05	-0.94304	-0.725198
22987166	chr8:22987166:G:A	1.86217e-05	0.512735	-0.875767	0.000163934	0.717389	-0.717822
22987372	chr8:22987372:G:A	2.68738e-06	-1.31532	-0.983473	1.87007e-05	-1.28887	-0.882465
22987468	chr8:22987468:C:T	3.87336e-06	-1.13265	-0.800591	2.98807e-05	-0.992958	-0.709725
22987500	chr8:22987500:G:C	2.03059e-06	-1.312	-1.26704	1.27559e-05	-1.27672	-1.27719
22987843	chr8:22987843:T:A	2.65749e-05	0.908718	-0.91611	0.00023617	1.13059	-0.765935
22987861	chr8:22987861:T:G	6.87203e-06	-1.3599	-3.15096e-10	4.56545e-05	-1.2788	-3.15096e-10
22987908	chr8:22987908:G:C	7.48282e-06	-1.11157e-10	-1.27475	4.63295e-05	-1.11157e-10	-1.26412
22988261	chr8:22988261:G:A	1.95128e-06	-1.45774	-1.16113	1.23134e-05	-1.38732	-1.20189
22988320	chr8:22988320:T:C	2.11193e-06	-1.27897	-1.26078	1.32996e-05	-1.24141	-1.27076
22988554	chr8:22988554:C:T	1.91754e-05	-1.11157e-10	-0.33373	0.000127456	-1.11157e-10	-0.252124
22989165	chr8:22989165:T:TG	7.58859e-06	-1.11157e-10	-1.26071	4.59104e-05	-1.11157e-10	-1.27321
22989176	chr8:22989176:C:G	7.79071e-06	0.0646977	-1.29912	5.31222e-05	0.170197	-1.2975
22989670	chr8:22989670:G:A	9.90789e-06	-1.11157e-10	-0.994026	5.96308e-05	-1.11157e-10	-1.01173
22989881	chr8:22989881:T:C	4.65534e-06	-1.23884	-0.510503	3.71614e-05	-1.1098	-0.374829
22990332	chr8:22990332:C:T	7.26527e-06	-1.11157e-10	-1.30425	4.45541e-05	-1.11157e-10	-1.30319
22990777	chr8:22990777:C:T	6.00626e-06	-1.49456	-3.15096e-10	3.5475e-05	-1.53107	-3.15096e-10
22991211	chr8:22991211:C:T	1.09724e-05	-1.11157e-10	-0.891978	6.93395e-05	-1.11157e-10	-0.860884
22991909	chr8:22991909:G:T	2.8876e-06	-1.27279	-0.954138	2.17088e-05	-1.17652	-0.845663
22992266	chr8:22992266:T:C	1.8301e-06	-1.45086	-1.23213	1.17054e-05	-1.38278	-1.25707
22992350	chr8:22992350:C:T	9.4556e-06	-1.11157e-10	-1.04075	5.83647e-05	-1.11157e-10	-1.03319
22992647	chr8:22992647:A:G	2.22254e-05	-1.11157e-10	-0.186122	0.000133458	-1.11157e-10	-0.206111
22992892	chr8:22992892:A:G	3.00981e-06	-1.33514	-0.850345	1.88083e-05	-1.30621	-0.859395
22993141	chr8:22993141:G:A	7.59529e-06	-1.11157e-10	-1.25983	4.70201e-05	-1.11157e-10	-1.24932
22993305	chr8:22993305:G:A	9.73719e-06	-1.11157e-10	-1.0114	6.01123e-05	-1.11157e-10	-1.00368
22993561	chr8:22993561:C:T	2.5185e-06	-1.29144	-1.07226	1.58097e-05	-1.26138	-1.07789
22993651	chr8:22993651:G:T	7.32814e-06	-1.11157e-10	-1.29564	4.46676e-05	-1.11157e-10	-1.30065
22994338	chr8:22994338:G:A	8.3524e-06	-1.11157e-10	-1.16481	5.14951e-05	-1.11157e-10	-1.15841
22994418	chr8:22994418:G:A	7.27014e-06	-1.11157e-10	-1.30358	4.46533e-05	-1.11157e-10	-1.30097
22994426	chr8:22994426:G:A	2.13353e-05	-1.11157e-10	-0.226996	0.000139379	-1.11157e-10	-0.162702
22994470	chr8:22994470:G:A	7.49388e-06	-1.11157e-10	-1.27327	4.59234e-05	-1.11157e-10	-1.27292
22994530	chr8:22994530:C:T	1.46825e-05	-1.40718	0.806478	9.67178e-05	-1.32638	0.798283
22994583	chr8:22994583:G:A	2.11239e-06	-1.32646	-1.21308	1.19704e-05	-1.42849	-1.18897
22994719	chr8:22994719:T:C	1.72253e-05	-1.11157e-10	-0.440979	0.000103963	-1.11157e-10	-0.455861
22995098	chr8:22995098:T:A	3.72913e-06	-0.810724	-1.16046	2.69891e-05	-0.691214	-1.11325
22995099	chr8:22995099:T:A	7.58423e-06	-0.0131356	-1.24815	5.8534e-05	0.174736	-1.20503
22995178	chr8:22995178:T:C	1.97195e-06	-1.32596	-1.28238	1.32023e-05	-1.23109	-1.28842
22995384	chr8:22995384:T:C	7.27042e-06	-1.11157e-10	-1.30354	4.48098e-05	-1.11157e-10	-1.29747
22995500	chr8:22995500:A:T	9.48948e-06	-1.11157e-10	-1.03717	5.70483e-05	-1.11157e-10	-1.056
22995696	chr8:22995696:C:A	8.81388e-06	-1.11157e-10	-1.11103	5.30662e-05	-1.11157e-10	-1.12836
22995709	chr8:22995709:C:G	1.41553e-05	-1.11157e-10	-0.637268	9.14379e-05	-1.11157e-10	-0.584238
22996082	chr8:22996082:C:G	1.27968e-05	-1.11157e-10	-0.738161	8.05996e-05	-1.11157e-10	-0.710404
22996396	chr8:22996396:A:G	7.26566e-06	-1.11157e-10	-1.3042	4.46891e-05	-1.11157e-10	-1.30017
22996589	chr8:22996589:C:T	7.41255e-06	-1.11157e-10	-1.28418	4.56705e-05	-1.11157e-10	-1.27845
22996615	chr8:22996615:G:C	1.00272e-05	-1.11157e-10	-0.98206	6.01513e-05	-1.11157e-10	-1.00303
22996640	chr8:22996640:C:T	1.32178e-05	-1.11157e-10	-0.70579	8.3354e-05	-1.11157e-10	-0.676801
22996854	chr8:22996854:T:C	7.80247e-06	-1.11157e-10	-1.23292	4.69965e-05	-1.11157e-10	-1.24982
22996898	chr8:22996898:T:C	1.18363e-05	-1.11157e-10	-0.816191	7.12691e-05	-1.11157e-10	-0.833435
22996909	chr8:22996909:C:G	7.6049e-06	-1.11157e-10	-1.25857	4.77683e-05	-1.11157e-10	-1.23354
22997134	chr8:22997134:G:A	7.29275e-06	-1.11157e-10	-1.30048	4.51118e-05	-1.11157e-10	-1.29075
22997157	chr8:22997157:C:T	7.30281e-06	-1.11157e-10	-1.2991	4.52311e-05	-1.11157e-10	-1.28811
22997260	chr8:22997260:CTGA:C	1.76708e-06	-1.41536	-1.30267	1.09549e-05	-1.41405	-1.29206
22997321	chr8:22997321:G:A	7.30925e-06	-1.11157e-10	-1.29822	4.53062e-05	-1.11157e-10	-1.28646
22997383	chr8:22997383:G:T	7.72513e-06	-1.11157e-10	-1.24288	4.68784e-05	-1.11157e-10	-1.25234
22997595	chr8:22997595:G:A	7.35481e-06	-1.11157e-10	-1.292	4.57535e-05	-1.11157e-10	-1.27663
22997625	chr8:22997625:T:G	8.36064e-06	-0.906753	-0.25707	6.2124e-05	-0.818957	-0.151808
22997657	chr8:22997657:T:C	7.351e-06	-1.11157e-10	-1.29252	4.5717e-05	-1.11157e-10	-1.27743
22997753	chr8:22997753:T:C	7.44449e-06	-1.11157e-10	-1.27988	4.65161e-05	-1.11157e-10	-1.2601
22998118	chr8:22998118:C:T	8.07265e-06	-1.11157e-10	-1.19888	4.90212e-05	-1.11157e-10	-1.20764
22998282	chr8:22998282:C:T	3.01234e-06	-0.938793	-1.24585	1.95471e-05	-0.86269	-1.26438
22998358	chr8:22998358:T:C	7.44315e-06	-1.11157e-10	-1.28006	4.65048e-05	-1.11157e-10	-1.26034
22998563	chr8:22998563:G:A	7.41114e-06	-1.11157e-10	-1.28437	4.62297e-05	-1.11157e-10	-1.26628
22998808	chr8:22998808:T:C	7.26575e-06	-1.11157e-10	-1.30419	4.4542e-05	-1.11157e-10	-1.30346
22998862	chr8:22998862:A:G	8.64838e-06	-1.11157e-10	-1.12999	5.51438e-05	-1.11157e-10	-1.08995
22998987	chr8:22998987:C:T	7.27405e-06	-1.11157e-10	-1.30304	4.45154e-05	-1.11157e-10	-1.30406
22999120	chr8:22999120:A:G	8.60844e-06	-1.11157e-10	-1.13462	5.36548e-05	-1.11157e-10	-1.11733
22999320	chr8:22999320:G:A	1.80463e-06	-1.39334	-1.30367	1.10734e-05	-1.40012	-1.29523
22999355	chr8:22999355:G:A	5.92091e-06	-1.50887	-3.15096e-10	3.50808e-05	-1.54225	-3.15096e-10
22999637	chr8:22999637:A:G	7.26516e-06	-1.11157e-10	-1.30427	4.45488e-05	-1.11157e-10	-1.30331
23000264	chr8:23000264:C:A	7.81882e-06	-1.11157e-10	-1.23082	4.65985e-05	-1.11157e-10	-1.25833
23000311	chr8:23000311:T:C	8.39625e-06	-1.11157e-10	-1.15957	5.30996e-05	-1.11157e-10	-1.12773
23000910	chr8:23000910:C:T	8.1136e-06	-1.11157e-10	-1.19382	4.95981e-05	-1.11157e-10	-1.19594
23001074	chr8:23001074:A:G	5.69911e-06	-1.54705	-3.15096e-10	3.84467e-05	-1.45062	-3.15096e-10
23001352	chr8:23001352:GTATCACCA:G	7.7112e-06	-1.11157e-10	-1.24468	4.68031e-05	-1.11157e-10	-1.25395
23001533	chr8:23001533:A:G	7.31541e-06	-1.11157e-10	-1.29738	4.49908e-05	-1.11157e-10	-1.29344
23001751	chr8:23001751:G:A	7.72235e-06	-1.11157e-10	-1.24324	4.68654e-05	-1.11157e-10	-1.25262
23001801	chr8:23001801:TACAA:T	7.53374e-06	-1.11157e-10	-1.26797	4.72429e-05	-1.11157e-10	-1.24459
23001880	chr8:23001880:A:C	7.48584e-06	-1.11157e-10	-1.27435	4.68548e-05	-1.11157e-10	-1.25284
23002187	chr8:23002187:T:A	7.91479e-06	-1.11157e-10	-1.21862	4.91738e-05	-1.11157e-10	-1.20454
23002285	chr8:23002285:G:A	1.75813e-06	-1.42676	-1.29635	1.08631e-05	-1.43566	-1.27887
23002400	chr8:23002400:C:A	7.78525e-06	-1.11157e-10	-1.23513	4.71828e-05	-1.11157e-10	-1.24587
23002491	chr8:23002491:A:G	7.65944e-06	-1.11157e-10	-1.25142	4.64624e-05	-1.11157e-10	-1.26126
23002565	chr8:23002565:C:G	1.63516e-05	-0.493031	-3.15096e-10	7.41796e-05	-0.793409	-3.15096e-10
23002733	chr8:23002733:G:T	1.465e-05	-1.11157e-10	-0.602919	8.85247e-05	-1.11157e-10	-0.616616
23002774	chr8:23002774:T:C	3.49863e-06	-1.14059	-0.894396	2.34747e-05	-1.04516	-0.898821
23003415	chr8:23003415:A:G	7.98748e-06	-1.11157e-10	-1.20948	5.059e-05	-1.11157e-10	-1.17614
23003432	chr8:23003432:T:G	1.39504e-05	-1.11157e-10	-0.651848	8.43176e-05	-1.11157e-10	-0.665307
23003441	chr8:23003441:T:C	7.98746e-06	-1.11157e-10	-1.20948	5.05883e-05	-1.11157e-10	-1.17618
23003593	chr8:23003593:G:A	1.71747e-05	-1.11157e-10	-0.443923	0.000109114	-1.11157e-10	-0.407508
23003672	chr8:23003672:G:A	5.7439e-06	-1.53922	-3.15096e-10	3.58342e-05	-1.521	-3.15096e-10
23003791	chr8:23003791:A:G	7.82678e-06	-1.11157e-10	-1.22981	4.71182e-05	-1.11157e-10	-1.24724
23003884	chr8:23003884:C:T	8.21744e-06	-0.170714	-1.01039	5.79534e-05	-0.0609818	-0.979277
23003953	chr8:23003953:A:G	1.19973e-05	-1.11157e-10	-0.802676	7.21626e-05	-1.11157e-10	-0.820976
23004602	chr8:23004602:C:T	1.14089e-05	-1.11157e-10	-0.852966	6.87068e-05	-1.11157e-10	-0.870049
23004882	chr8:23004882:G:A	9.03374e-06	-1.08639	-3.15096e-10	5.34814e-05	-1.12056	-3.15096e-10
23004910	chr8:23004910:A:G	7.72571e-06	-1.11157e-10	-1.2428	4.68817e-05	-1.11157e-10	-1.25227
23005184	chr8:23005184:A:G	1.33506e-05	-1.11157e-10	-0.695797	8.07383e-05	-1.11157e-10	-0.708685
23005250	chr8:23005250:T:C	1.69188e-06	-1.47307	-1.28844	1.01123e-05	-1.48834	-1.2978
23005364	chr8:23005364:G:A	6.78719e-06	-1.37232	-3.15096e-10	4.35508e-05	-1.32597	-3.15096e-10
23005491	chr8:23005491:A:G	2.8497e-06	-1.53579	-0.704354	1.67393e-05	-1.54865	-0.733489
23005504	chr8:23005504:G:T	2.61206e-06	-1.5581	-0.769117	1.65096e-05	-1.56291	-0.733047
23005510	chr8:23005510:A:G	8.92606e-06	-1.11157e-10	-1.09838	5.65729e-05	-1.11157e-10	-1.06437
23005678	chr8:23005678:C:T	1.6847e-06	-1.47661	-1.28916	1.01177e-05	-1.49781	-1.2878
23005734	chr8:23005734:C:T	4.946e-06	-0.482122	-1.20666	3.21238e-05	-0.461789	-1.16851
23005735	chr8:23005735:A:G	1.81354e-06	-1.51299	-1.17909	1.06301e-05	-1.53175	-1.20446
23006101	chr8:23006101:C:T	5.85387e-06	-1.52026	-3.15096e-10	3.62318e-05	-1.50996	-3.15096e-10
23006235	chr8:23006235:A:G	7.52268e-06	-1.11157e-10	-1.26944	4.56653e-05	-1.11157e-10	-1.27856
23006238	chr8:23006238:T:C	7.6036e-06	-1.11157e-10	-1.25874	4.73255e-05	-1.11157e-10	-1.24285
23006244	chr8:23006244:C:T	7.72146e-06	-1.11157e-10	-1.24335	4.68583e-05	-1.11157e-10	-1.25277
23006264	chr8:23006264:G:A	7.72146e-06	-1.11157e-10	-1.24335	4.68583e-05	-1.11157e-10	-1.25277
23006331	chr8:23006331:G:A	7.39846e-06	-1.11157e-10	-1.28609	4.56335e-05	-1.11157e-10	-1.27926
23006621	chr8:23006621:T:A	7.73181e-06	-1.11157e-10	-1.24202	4.69159e-05	-1.11157e-10	-1.25154
23007109	chr8:23007109:T:C	2.34956e-06	-1.55823	-0.874895	1.41132e-05	-1.56371	-0.889077
23007244	chr8:23007244:C:T	7.72146e-06	-1.11157e-10	-1.24335	4.68583e-05	-1.11157e-10	-1.25277
23008175	chr8:23008175:G:T	5.60003e-06	-1.56459	-3.15096e-10	3.42719e-05	-1.56557	-3.15096e-10
23008353	chr8:23008353:A:G	3.16706e-06	-1.54122	-0.593334	1.85632e-05	-1.5526	-0.626118
23009802	chr8:23009802:T:G	9.9331e-06	-0.991485	-3.15096e-10	4.88475e-05	-1.21119	-3.15096e-10
23010024	chr8:23010024:C:T	1.61195e-05	-0.507328	-3.15096e-10	0.00010081	-0.486657	-3.15096e-10
23010064	chr8:23010064:T:C	7.44314e-06	-1.11157e-10	-1.28006	4.59669e-05	-1.11157e-10	-1.27198
23010120	chr8:23010120:C:T	1.24337e-05	-1.11157e-10	-0.766948	7.47474e-05	-1.11157e-10	-0.785784
23010189	chr8:23010189:C:T	7.59753e-06	-1.11157e-10	-1.25953	4.64867e-05	-1.11157e-10	-1.26073
23010277	chr8:23010277:C:G	8.83965e-06	0.03291	-1.14102	6.38183e-05	0.167389	-1.11125
23011161	chr8:23011161:A:G	2.63531e-06	-1.10203	-1.21633	1.49163e-05	-1.15986	-1.23759
23011394	chr8:23011394:CCTTTT:C	1.46239e-05	-1.11157e-10	-0.604704	8.82718e-05	-1.11157e-10	-0.619477
23011752	chr8:23011752:C:T	8.53507e-06	-1.11157e-10	-1.14317	5.14918e-05	-1.11157e-10	-1.15848
23011884	chr8:23011884:G:A	5.76462e-06	-1.53562	-3.15096e-10	3.46883e-05	-1.5535	-3.15096e-10
23011945	chr8:23011945:G:C	1.11071e-05	-1.11157e-10	-0.879773	6.68262e-05	-1.11157e-10	-0.897803
23012541	chr8:23012541:T:C	4.49854e-06	-1.21037	-0.573234	2.65435e-05	-1.24707	-0.574045
23012659	chr8:23012659:C:T	8.84437e-06	-1.11157e-10	-1.10758	5.66468e-05	-1.11157e-10	-1.06306
23013250	chr8:23013250:TA:T	9.21864e-06	-1.11157e-10	-1.06613	5.7548e-05	-1.11157e-10	-1.04728
23013379	chr8:23013379:T:C	8.87648e-06	-1.11157e-10	-1.10395	5.28776e-05	-1.11157e-10	-1.13192
23013549	chr8:23013549:A:G	9.7933e-06	-1.11157e-10	-1.00566	6.02346e-05	-1.11157e-10	-1.00165
23013776	chr8:23013776:G:A	2.46319e-05	-0.0833152	-3.15096e-10	0.000163052	-0.00583036	-3.15096e-10
23014438	chr8:23014438:T:C	1.11739e-05	-1.11157e-10	-0.873776	6.72289e-05	-1.11157e-10	-0.891795
23014471	chr8:23014471:T:C	1.1672e-05	-1.11157e-10	-0.830162	7.0691e-05	-1.11157e-10	-0.84158
23014986	chr8:23014986:T:C	2.36441e-06	-1.55771	-0.869124	1.44483e-05	-1.5657	-0.863623
23015216	chr8:23015216:G:A	7.40037e-06	-1.11157e-10	-1.28583	4.5291e-05	-1.11157e-10	-1.28679
23015491	chr8:23015491:G:A	9.06453e-06	0.0089235	-1.09191	6.33905e-05	0.132494	-1.08308
23016020	chr8:23016020:G:A	3.87938e-05	1.67514	-1.30424	0.000332969	2.01097	-1.30282
23016062	chr8:23016062:A:G	7.3371e-06	-1.11157e-10	-1.29441	4.49174e-05	-1.11157e-10	-1.29507
23016088	chr8:23016088:C:A	2.96173e-06	-0.958848	-1.24274	2.07722e-05	-0.803839	-1.26245
23016335	chr8:23016335:C:T	6.09379e-06	-1.48009	-3.15096e-10	3.72662e-05	-1.48181	-3.15096e-10
23016401	chr8:23016401:A:T	1.05337e-05	0.352974	-1.28575	7.6319e-05	0.50713	-1.27211
23016402	chr8:23016402:A:T	1.40117e-05	-0.647465	-3.15096e-10	8.41927e-05	-0.666789	-3.15096e-10
23016464	chr8:23016464:T:TA	1.39282e-05	0.532329	-1.18577	0.00010658	0.710787	-1.14179
23016824	chr8:23016824:G:A	3.47082e-06	-0.926897	-1.11607	2.18688e-05	-0.863071	-1.15177
23016991	chr8:23016991:C:A	1.11015e-05	-1.11157e-10	-0.88028	6.40281e-05	-1.11157e-10	-0.940575
23017118	chr8:23017118:C:T	9.72225e-06	-1.01294	-3.15096e-10	5.80063e-05	-1.03935	-3.15096e-10
23017379	chr8:23017379:A:G	1.3866e-05	-1.11157e-10	-0.657916	7.87839e-05	-1.11157e-10	-0.733189
23018097	chr8:23018097:A:G	2.89258e-06	-1.54483	-0.680381	1.92062e-05	-1.52527	-0.619392
23018232	chr8:23018232:G:T	8.45756e-06	-1.11157e-10	-1.1523	5.07952e-05	-1.11157e-10	-1.1721
23018385	chr8:23018385:G:A	8.69505e-06	-1.11157e-10	-1.1246	5.18823e-05	-1.11157e-10	-1.15092
23018472	chr8:23018472:A:G	9.84792e-05	2.30929	-1.0068	0.000828377	2.54087	-0.921296
23018587	chr8:23018587:G:A	1.24865e-05	-1.11157e-10	-0.762709	7.51754e-05	-1.11157e-10	-0.780074
23018920	chr8:23018920:C:T	2.86841e-05	-1.11157e-10	0.0689864	0.000167262	-1.11157e-10	0.0196628
23019226	chr8:23019226:C:T	5.03473e-06	-0.368232	-1.30277	3.51801e-05	-0.23993	-1.29949
23019576	chr8:23019576:G:A	8.43541e-06	-1.11157e-10	-1.15492	5.05016e-05	-1.11157e-10	-1.17789
23019809	chr8:23019809:G:A	3.1948e-06	-0.941365	-1.18447	1.91092e-05	-0.992787	-1.15694
23022056	chr8:23022056:C:T	9.38117e-06	-1.11157e-10	-1.04865	5.59976e-05	-1.11157e-10	-1.07459
23022185	chr8:23022185:G:C	1.89281e-05	-1.11157e-10	-0.34671	0.000111111	-1.11157e-10	-0.389365
23022221	chr8:23022221:T:C	0.00228827	3.10144	1.34676	0.039002	3.59118	1.88029
23022527	chr8:23022527:A:G	7.37255e-06	-1.11157e-10	-1.28959	4.54866e-05	-1.11157e-10	-1.28248
23022649	chr8:23022649:G:C	2.32006e-05	0.279811	-0.422992	0.000229457	0.546451	-0.210631
23022660	chr8:23022660:G:A	1.16687e-05	-1.11157e-10	-0.830446	7.40609e-05	-1.11157e-10	-0.79501
23022771	chr8:23022771:G:A	8.27789e-06	-1.11157e-10	-1.17377	5.14724e-05	-1.11157e-10	-1.15885
23023124	chr8:23023124:G:A	1.56869e-05	-1.11157e-10	-0.534529	9.36495e-05	-1.11157e-10	-0.560339
23023192	chr8:23023192:CAA:C	3.28544e-06	-0.814065	-1.28379	2.33227e-05	-0.666337	-1.28413
23023275	chr8:23023275:A:C	1.79281e-05	-1.11157e-10	-0.400989	0.000105287	-1.11157e-10	-0.443205
23023478	chr8:23023478:GT:G	9.55598e-06	-1.11157e-10	-1.03019	5.96576e-05	-1.11157e-10	-1.01128
23023492	chr8:23023492:ACT:A	8.62357e-06	-1.11157e-10	-1.13286	5.16998e-05	-1.11157e-10	-1.15445
23023907	chr8:23023907:A:G	2.61479e-06	-1.52751	-0.798664	1.71966e-05	-1.52267	-0.732515
23024019	chr8:23024019:G:A	5.62671e-06	-1.55983	-3.15096e-10	3.43867e-05	-1.56223	-3.15096e-10
23024020	chr8:23024020:A:G	5.63309e-06	-1.5587	-3.15096e-10	3.44169e-05	-1.56135	-3.15096e-10
23024126	chr8:23024126:C:T	1.78435e-05	-0.405719	-3.15096e-10	0.000118841	-0.322111	-3.15096e-10
23024339	chr8:23024339:T:C	2.13375e-06	-1.55054	-0.978939	1.41644e-05	-1.55033	-0.898836
23024696	chr8:23024696:C:T	3.02804e-06	-1.25233	-0.92711	2.0205e-05	-1.24997	-0.844002
23024780	chr8:23024780:G:A	0.000305479	3.64992	-1.2154	0.00341581	4.18009	-1.14381
23025018	chr8:23025018:G:A	2.09623e-06	-1.38119	-1.16602	1.20115e-05	-1.42875	-1.18529
23025234	chr8:23025234:C:T	8.62401e-06	-1.11157e-10	-1.13281	5.4312e-05	-1.11157e-10	-1.10515
23026221	chr8:23026221:A:C	2.38019e-05	-0.117593	-3.15096e-10	0.000170451	0.0385489	-3.15096e-10
23026462	chr8:23026462:G:A	2.93221e-06	-1.439	-0.772599	1.99248e-05	-1.43723	-0.670696
23026514	chr8:23026514:T:C	7.32599e-06	-1.11157e-10	-1.29593	4.51309e-05	-1.11157e-10	-1.29033
23026560	chr8:23026560:G:A	9.75627e-06	-1.11157e-10	-1.00945	6.10639e-05	-1.11157e-10	-0.987978
23026718	chr8:23026718:T:C	2.59168e-05	1.26804	-1.30051	0.00017315	1.35819	-1.30393
23026765	chr8:23026765:C:T	8.77291e-06	-1.11157e-10	-1.11569	5.33744e-05	-1.11157e-10	-1.12257
23026823	chr8:23026823:T:C	7.35933e-06	-1.11157e-10	-1.29139	4.52908e-05	-1.11157e-10	-1.28679
23027088	chr8:23027088:G:C	0.000147029	2.92132	-1.21805	0.00134573	3.3144	-1.20961
23027100	chr8:23027100:G:A	9.7966e-06	-1.11157e-10	-1.00532	5.97292e-05	-1.11157e-10	-1.01008
23027596	chr8:23027596:A:G	5.5436e-06	-1.16379	-0.410923	3.74391e-05	-1.15907	-0.318117
23027818	chr8:23027818:A:T	0.000862758	3.42251	0.0502676	0.0133015	3.96304	0.432696
23028156	chr8:23028156:A:G	9.27244e-06	-1.11157e-10	-1.06031	5.50858e-05	-1.11157e-10	-1.09101
23028248	chr8:23028248:G:A	1.50777e-05	-1.11157e-10	-0.574144	9.64308e-05	-1.11157e-10	-0.531072
23028489	chr8:23028489:G:A	9.73346e-06	-1.11157e-10	-1.01179	5.90968e-05	-1.11157e-10	-1.02072
23028507	chr8:23028507:A:G	3.33848e-06	-1.18567	-0.896174	2.16085e-05	-1.1828	-0.84401
23028617	chr8:23028617:A:G	3.0168e-06	-1.30242	-0.880739	1.95553e-05	-1.29819	-0.828465
23029034	chr8:23029034:G:A	9.33157e-06	-1.11157e-10	-1.05396	5.54106e-05	-1.11157e-10	-1.08513
23029500	chr8:23029500:C:G	2.01256e-06	-1.53496	-1.05299	1.31659e-05	-1.53601	-0.986259
23030095	chr8:23030095:G:A	4.04366e-06	-0.657145	-1.23306	3.03692e-05	-0.459868	-1.2266
23030456	chr8:23030456:G:A	2.75923e-06	-1.13176	-1.14064	2.12018e-05	-0.981968	-1.06384
23030894	chr8:23030894:G:A	3.17532e-06	-1.15782	-0.974131	2.0393e-05	-1.15751	-0.927198
23030976	chr8:23030976:G:C	4.96323e-05	-1.11157e-10	0.617284	0.000297257	-1.11157e-10	0.5947
23031108	chr8:23031108:C:T	7.41606e-06	-1.11157e-10	-1.28371	4.5696e-05	-1.11157e-10	-1.27789
23031545	chr8:23031545:A:G	2.64667e-06	-1.40784	-0.906212	1.75198e-05	-1.41213	-0.824433
23031584	chr8:23031584:G:A	8.9126e-06	-1.11157e-10	-1.09989	5.38112e-05	-1.11157e-10	-1.11442
23031915	chr8:23031915:T:A	4.73583e-05	0.570384	-3.15096e-10	0.000293843	0.583147	-3.15096e-10
23032270	chr8:23032270:C:T	2.16156e-06	-1.2483	-1.26823	1.21075e-05	-1.31445	-1.29162
23032449	chr8:23032449:T:C	7.53217e-06	-1.11157e-10	-1.26817	4.64924e-05	-1.11157e-10	-1.26061
23032800	chr8:23032800:G:A	5.66739e-05	-1.11157e-10	0.749956	0.000325979	-1.11157e-10	0.686936
23033401	chr8:23033401:G:A	5.18644e-06	-0.345337	-1.29597	3.95559e-05	-0.123849	-1.29833
23033412	chr8:23033412:G:A	2.7847e-06	-1.16385	-1.09937	2.00582e-05	-1.03645	-1.06481
23033444	chr8:23033444:G:A	8.19425e-06	-1.11157e-10	-1.18393	5.17101e-05	-1.11157e-10	-1.15424
23033776	chr8:23033776:G:A	7.42528e-06	-1.11157e-10	-1.28247	4.59895e-05	-1.11157e-10	-1.27149
23033836	chr8:23033836:A:G	7.26705e-06	-1.11157e-10	-1.30401	4.45072e-05	-1.11157e-10	-1.30425
23033898	chr8:23033898:C:G	9.08749e-06	-1.11157e-10	-1.08046	5.40114e-05	-1.11157e-10	-1.1107
23034004	chr8:23034004:G:A	2.86538e-06	-1.26551	-0.969148	1.84219e-05	-1.26452	-0.921834
23034160	chr8:23034160:G:A	7.45993e-06	-1.11157e-10	-1.27781	4.65121e-05	-1.11157e-10	-1.26019
23034572	chr8:23034572:A:T	8.21372e-06	-1.11157e-10	-1.18155	5.07141e-05	-1.11157e-10	-1.17369
23034937	chr8:23034937:T:C	0.000107056	2.68821	-1.30221	0.00100663	3.10959	-1.29513
23035142	chr8:23035142:TA:T	9.17847e-06	-1.11157e-10	-1.0705	5.57094e-05	-1.11157e-10	-1.07975
23035521	chr8:23035521:G:A	4.16091e-05	1.44548	-1.00452	0.000514159	1.98308	-0.840449
23036079	chr8:23036079:T:TA	4.01458e-05	1.39873	-0.993568	0.000497009	1.93496	-0.826252
23036150	chr8:23036150:A:G	7.54461e-06	-1.11157e-10	-1.26652	4.71921e-05	-1.11157e-10	-1.24567
23036455	chr8:23036455:C:G	0.000177652	3.04539	-1.15292	0.00172973	3.47307	-1.11725
23036495	chr8:23036495:G:A	1.2638e-05	-1.11157e-10	-0.750648	7.95002e-05	-1.11157e-10	-0.724139
23036530	chr8:23036530:C:T	9.64524e-06	-1.11157e-10	-1.02089	6.03416e-05	-1.11157e-10	-0.999876
23036611	chr8:23036611:G:A	4.73164e-05	1.538	-0.968505	0.000592546	2.08631	-0.801776
23037103	chr8:23037103:A:C	7.26608e-06	-1.11157e-10	-1.30414	4.45478e-05	-1.11157e-10	-1.30334
23037135	chr8:23037135:A:T	8.098e-06	-1.11157e-10	-1.19574	4.94032e-05	-1.11157e-10	-1.19988
23037164	chr8:23037164:A:G	2.80676e-06	-1.2409	-1.01443	1.80219e-05	-1.2366	-0.971707
23037252	chr8:23037252:T:C	3.60322e-06	-0.748293	-1.25724	2.65715e-05	-0.562119	-1.25794
23038544	chr8:23038544:A:G	2.09396e-06	-1.50907	-1.03923	1.35132e-05	-1.51256	-0.983672
23038595	chr8:23038595:A:G	2.97066e-06	-0.945411	-1.25316	2.12065e-05	-0.790793	-1.2548
23038611	chr8:23038611:A:C	1.37207e-05	-0.668455	-3.15096e-10	9.19957e-05	-0.578156	-3.15096e-10
23038982	chr8:23038982:A:G	7.77803e-06	-1.11157e-10	-1.23606	4.77137e-05	-1.11157e-10	-1.23468
23039179	chr8:23039179:C:T	7.53689e-06	-1.11157e-10	-1.26755	4.67173e-05	-1.11157e-10	-1.25578
23039191	chr8:23039191:G:A	7.26831e-06	-1.11157e-10	-1.30383	4.45136e-05	-1.11157e-10	-1.3041
23039544	chr8:23039544:C:T	3.72507e-06	-0.690721	-1.28155	2.72458e-05	-0.511399	-1.2836
23040039	chr8:23040039:A:G	1.90658e-06	-1.34024	-1.3018	1.07858e-05	-1.42213	-1.29954
23040106	chr8:23040106:A:G	7.79605e-06	-1.11157e-10	-1.23374	4.88686e-05	-1.11157e-10	-1.21076
23040222	chr8:23040222:C:T	7.18935e-06	-1.31476	-3.15096e-10	4.40894e-05	-1.31368	-3.15096e-10
23040264	chr8:23040264:TAA:T	1.17706e-05	-1.11157e-10	-0.821751	7.50506e-05	-1.11157e-10	-0.781736
23040405	chr8:23040405:A:G	1.70819e-06	-1.49033	-1.2616	1.00341e-05	-1.508	-1.28591
23040419	chr8:23040419:TTTA:T	1.64682e-06	-1.4855	-1.30301	9.90202e-06	-1.50425	-1.30291
23040441	chr8:23040441:AAT:A	1.94702e-06	-1.33876	-1.2823	1.13794e-05	-1.36931	-1.29878
23040499	chr8:23040499:T:C	1.7574e-06	-1.46789	-1.25563	1.07283e-05	-1.44715	-1.27986
23040572	chr8:23040572:C:T	2.80696e-06	-1.06174	-1.19352	1.84985e-05	-0.981183	-1.20103
23040616	chr8:23040616:AAAAC:A	7.38049e-06	-1.11157e-10	-1.28852	4.48076e-05	-1.11157e-10	-1.29752
23040646	chr8:23040646:C:A	5.43039e-06	-1.16431	-0.431038	3.2434e-05	-1.2293	-0.391387
23040732	chr8:23040732:C:T	8.37352e-06	-1.11157e-10	-1.16228	5.23622e-05	-1.11157e-10	-1.14171
23040891	chr8:23040891:C:T	1.53645e-06	-1.55441	-1.30348	9.42941e-06	-1.55209	-1.30397
23040922	chr8:23040922:C:T	7.33278e-06	0.00851727	-1.30352	4.09232e-05	-0.0860871	-1.30211
23041223	chr8:23041223:A:C	1.86266e-06	-1.52931	-1.13605	1.11577e-05	-1.49049	-1.19728
23041447	chr8:23041447:G:A	6.18923e-06	-0.178441	-1.28611	4.05918e-05	-0.118221	-1.27811
23041845	chr8:23041845:T:C	2.32266e-06	-1.55183	-0.89281	1.41793e-05	-1.55705	-0.891063
23041871	chr8:23041871:G:A	1.84462e-06	-1.39334	-1.28175	1.12779e-05	-1.38193	-1.29512
23041912	chr8:23041912:C:G	7.39377e-06	-1.11157e-10	-1.28672	4.50541e-05	-1.11157e-10	-1.29203
23042086	chr8:23042086:C:T	7.59199e-06	-1.11157e-10	-1.26026	4.67256e-05	-1.11157e-10	-1.25561
23042119	chr8:23042119:T:C	7.39634e-06	-1.11157e-10	-1.28637	4.48818e-05	-1.11157e-10	-1.29586
23042125	chr8:23042125:C:T	1.90212e-06	-1.34464	-1.29975	1.15828e-05	-1.34921	-1.30117
23042655	chr8:23042655:A:G	5.60479e-06	-1.56374	-3.15096e-10	3.45581e-05	-1.55726	-3.15096e-10
23042974	chr8:23042974:G:A	2.49414e-05	-1.11157e-10	-0.0708304	0.000145551	-1.11157e-10	-0.119369
23043436	chr8:23043436:C:T	6.70297e-06	-0.996972	-0.387836	3.0834e-05	-1.10497	-0.566313
23043689	chr8:23043689:T:C	7.51282e-06	-0.93869	-0.332057	3.38381e-05	-1.06071	-0.5176
23043858	chr8:23043858:A:G	9.81246e-06	-0.812928	-0.190777	4.33246e-05	-0.947667	-0.383509
23044055	chr8:23044055:A:C	8.83114e-06	-0.280888	-0.828186	5.33728e-05	-0.140866	-0.981731
23044096	chr8:23044096:C:T	1.24004e-05	-1.11157e-10	-0.769625	7.89565e-05	-1.11157e-10	-0.731001
23044209	chr8:23044209:C:T	1.24303e-05	-1.11157e-10	-0.76722	7.91588e-05	-1.11157e-10	-0.728442
23044430	chr8:23044430:T:C	6.67457e-05	-1.29408	2.20761	0.00030941	-1.26548	1.90025
23044436	chr8:23044436:T:C	7.44661e-06	-1.11157e-10	-1.2796	4.59368e-05	-1.11157e-10	-1.27263
23044477	chr8:23044477:A:C	6.61598e-05	-1.30079	2.20551	0.000306519	-1.27265	1.89803
23044693	chr8:23044693:A:C	1.90875e-06	-1.34428	-1.29663	1.0985e-05	-1.44045	-1.26292
23044950	chr8:23044950:T:A	9.78609e-06	-1.11157e-10	-1.0064	6.18336e-05	-1.11157e-10	-0.975452
23045008	chr8:23045008:G:A	7.63825e-06	-1.11157e-10	-1.25419	4.72583e-05	-1.11157e-10	-1.24427
23045013	chr8:23045013:G:A	5.61068e-05	-1.28664	2.02654	0.000264057	-1.26062	1.73689
23045100	chr8:23045100:T:C	4.08595e-05	-1.28185	1.70463	0.000194846	-1.25166	1.42397
23045145	chr8:23045145:A:G	7.35626e-06	-0.576883	-0.714923	4.30407e-05	-0.422885	-0.914867
23045184	chr8:23045184:T:C	9.11274e-06	-1.16826	0.0905722	4.97771e-05	-1.28881	0.0964689
23045355	chr8:23045355:G:A	7.5487e-06	-1.26598	-3.15096e-10	5.80729e-05	-1.0382	-3.15096e-10
23045377	chr8:23045377:T:C	5.4431e-05	-1.40689	2.11647	0.000253025	-1.38626	1.81985
23045575	chr8:23045575:A:C	1.51649e-05	-1.11157e-10	-0.568376	9.51635e-05	-1.11157e-10	-0.544302
23046119	chr8:23046119:G:C	2.22259e-05	-1.11157e-10	-0.186102	0.000144366	-1.11157e-10	-0.127546
23046161	chr8:23046161:C:T	0.000116427	-1.2231	2.69301	0.000539789	-1.19625	2.38753
23046387	chr8:23046387:C:T	3.60978e-06	-1.22597	-0.777738	1.93688e-05	-1.34123	-0.795007
23046548	chr8:23046548:C:T	1.33735e-05	-1.30449	0.610402	7.77643e-05	-1.29534	0.549122
23046631	chr8:23046631:A:C	8.37145e-06	-1.11157e-10	-1.16253	5.16734e-05	-1.11157e-10	-1.15496
23047013	chr8:23047013:C:T	7.65774e-06	-1.11157e-10	-1.25164	4.71614e-05	-1.11157e-10	-1.24632
23047097	chr8:23047097:T:C	7.65382e-06	-1.11157e-10	-1.25215	4.71365e-05	-1.11157e-10	-1.24685
23047148	chr8:23047148:G:A	9.59778e-06	-1.11157e-10	-1.02583	5.74649e-05	-1.11157e-10	-1.04872
23047191	chr8:23047191:C:G	3.07955e-06	-1.55482	-0.607759	1.80202e-05	-1.5546	-0.653803
23047234	chr8:23047234:G:A	7.14886e-06	-1.14239	-0.178019	3.8683e-05	-1.26908	-0.175414
23047272	chr8:23047272:A:G	2.90716e-05	-1.18219	1.2646	0.000198299	-1.10664	1.29652
23047294	chr8:23047294:T:C	7.67388e-06	-1.11157e-10	-1.24954	4.72672e-05	-1.11157e-10	-1.24408
23047309	chr8:23047309:A:G	2.05454e-06	-1.56435	-1.00296	1.33702e-05	-1.51516	-0.991706
23047404	chr8:23047404:T:C	9.4186e-06	-1.11157e-10	-1.04467	5.81783e-05	-1.11157e-10	-1.03639
23047423	chr8:23047423:C:T	7.38782e-06	-1.11157e-10	-1.28753	4.55228e-05	-1.11157e-10	-1.28168
23047699	chr8:23047699:C:T	7.26563e-06	-1.11157e-10	-1.3042	4.4567e-05	-1.11157e-10	-1.3029
23048233	chr8:23048233:C:T	6.78594e-06	-1.3725	-3.15096e-10	3.98926e-05	-1.41371	-3.15096e-10
23048337	chr8:23048337:A:G	1.30718e-05	-1.11157e-10	-0.7169	8.34441e-05	-1.11157e-10	-0.675721
23048343	chr8:23048343:G:A	7.92833e-06	-1.11157e-10	-1.21692	4.88956e-05	-1.11157e-10	-1.21021
23048358	chr8:23048358:C:G	8.6632e-06	-1.11157e-10	-1.12827	5.40401e-05	-1.11157e-10	-1.11017
23048870	chr8:23048870:G:C	9.52947e-06	-1.11157e-10	-1.03297	5.97345e-05	-1.11157e-10	-1.00999
23048982	chr8:23048982:A:G	9.49826e-06	-1.11157e-10	-1.03625	5.95304e-05	-1.11157e-10	-1.01341
23049128	chr8:23049128:A:G	5.12043e-06	-1.56384	-0.0902775	3.23684e-05	-1.54065	-0.082066
23049509	chr8:23049509:A:C	7.65778e-06	-1.11157e-10	-1.25164	4.71622e-05	-1.11157e-10	-1.24631
23049554	chr8:23049554:C:A	9.79396e-06	-1.11157e-10	-1.00559	6.03895e-05	-1.11157e-10	-0.999083
23049677	chr8:23049677:G:T	7.84532e-06	-1.22744	-3.15096e-10	4.83113e-05	-1.22223	-3.15096e-10
23049873	chr8:23049873:T:G	1.15026e-05	-1.11157e-10	-0.844781	7.30484e-05	-1.11157e-10	-0.808776
23049909	chr8:23049909:A:G	7.26522e-06	-1.11157e-10	-1.30426	4.4522e-05	-1.11157e-10	-1.30392
23050208	chr8:23050208:G:C	1.81516e-05	-1.11157e-10	-0.3886	0.000105899	-1.11157e-10	-0.437412
23050412	chr8:23050412:G:A	6.99935e-06	-1.45512	0.11358	4.18638e-05	-1.51039	0.144911
23050805	chr8:23050805:G:A	6.61135e-06	-1.47329	0.0747215	3.97351e-05	-1.52269	0.105022
23050823	chr8:23050823:C:T	6.86312e-06	-1.46403	0.102832	4.11421e-05	-1.5163	0.133438
23050950	chr8:23050950:T:C	2.04371e-06	-1.56637	-1.00622	1.21285e-05	-1.56638	-1.03797
23050968	chr8:23050968:G:A	6.72447e-06	-1.4711	0.0894949	4.03807e-05	-1.52116	0.119616
23051200	chr8:23051200:A:AAAAT	6.92045e-06	-1.44918	0.0963038	4.12958e-05	-1.50569	0.126549
23051584	chr8:23051584:G:A	2.33667e-06	-1.47135	-0.967277	1.70638e-05	-1.33435	-0.928591
23051694	chr8:23051694:G:A	2.94035e-06	-1.46902	-0.739812	1.70715e-05	-1.52144	-0.74105
23052163	chr8:23052163:G:C	2.04229e-06	-1.50158	-1.07171	1.18352e-05	-1.54446	-1.08436
23052239	chr8:23052239:G:A	1.69119e-05	0.788961	-1.2483	0.000114424	0.854518	-1.21451
23052398	chr8:23052398:G:A	1.74286e-05	0.800781	-1.23003	0.000117598	0.859056	-1.19168
23052529	chr8:23052529:G:A	7.65419e-06	-1.11157e-10	-1.25211	4.73482e-05	-1.11157e-10	-1.24237
23052675	chr8:23052675:C:A	5.13155e-06	-1.11033	-0.541624	2.8306e-05	-1.1751	-0.581721
23052865	chr8:23052865:A:C	2.91922e-05	-1.11157e-10	0.086543	0.000195877	-1.11157e-10	0.177588
23053314	chr8:23053314:C:T	5.96964e-06	-1.39579	-0.10488	3.47805e-05	-1.38409	-0.166752
23053368	chr8:23053368:G:T	1.1261e-05	-1.3809	0.514893	6.42853e-05	-1.36157	0.425007
23053457	chr8:23053457:G:A	1.36293e-05	0.575839	-1.25097	9.12658e-05	0.631419	-1.21754
23053481	chr8:23053481:TAAAATA:T	2.81275e-06	-1.54315	-0.710044	1.68914e-05	-1.56388	-0.709215
23053526	chr8:23053526:A:C	4.73447e-06	-1.36535	-0.36714	2.77257e-05	-1.35099	-0.42655
23053560	chr8:23053560:A:G	2.74147e-06	-1.53896	-0.739899	1.64185e-05	-1.56236	-0.739129
23053785	chr8:23053785:A:G	1.07478e-05	0.347752	-1.26041	7.13534e-05	0.397301	-1.22955
23054012	chr8:23054012:T:C	1.23886e-05	-1.11157e-10	-0.77058	7.33477e-05	-1.11157e-10	-0.804687
23054114	chr8:23054114:G:A	7.28215e-06	-1.11157e-10	-1.30193	4.4581e-05	-1.11157e-10	-1.30259
23054596	chr8:23054596:A:G	9.24649e-06	-1.11157e-10	-1.06311	5.54546e-05	-1.11157e-10	-1.08433
23054935	chr8:23054935:A:T	2.97877e-06	-1.44162	-0.754221	1.98661e-05	-1.34787	-0.763012
23055026	chr8:23055026:T:C	8.36154e-06	-1.16372	-3.15096e-10	5.24612e-05	-1.13982	-3.15096e-10
23055154	chr8:23055154:C:G	1.06525e-05	-0.921566	-3.15096e-10	7.32384e-05	-0.806178	-3.15096e-10
23055360	chr8:23055360:C:A	7.68921e-06	-1.11157e-10	-1.24754	4.7416e-05	-1.11157e-10	-1.24094
23055381	chr8:23055381:TGATA:T	7.27503e-06	-1.11157e-10	-1.30291	4.46623e-05	-1.11157e-10	-1.30077
23055596	chr8:23055596:T:C	7.30204e-06	-1.11157e-10	-1.2992	4.49277e-05	-1.11157e-10	-1.29484
23055853	chr8:23055853:T:C	2.0735e-06	-1.41161	-1.14651	1.39185e-05	-1.30518	-1.1615
23055878	chr8:23055878:T:C	6.12606e-06	-1.47481	-3.15096e-10	3.76874e-05	-1.47057	-3.15096e-10
23055962	chr8:23055962:G:C	1.71443e-06	-1.5128	-1.23548	1.20288e-05	-1.40502	-1.20758
23056300	chr8:23056300:A:G	1.21405e-05	-1.11157e-10	-0.79081	7.72857e-05	-1.11157e-10	-0.752389
23056544	chr8:23056544:A:G	3.12554e-06	-1.42576	-0.721992	2.09491e-05	-1.32749	-0.730313
23056600	chr8:23056600:A:G	2.9682e-06	-1.43879	-0.760616	1.98244e-05	-1.34428	-0.768701
23056735	chr8:23056735:T:A	3.10241e-06	-1.42903	-0.726149	2.07756e-05	-1.33152	-0.734597
23057378	chr8:23057378:A:G	3.81659e-06	-0.802501	-1.1455	2.1516e-05	-0.884156	-1.14695
23057502	chr8:23057502:G:A	2.83254e-06	-1.37388	-0.872308	1.93271e-05	-1.25916	-0.879224
23058542	chr8:23058542:A:G	7.26797e-06	-1.11157e-10	-1.30388	4.45888e-05	-1.11157e-10	-1.30241
23058568	chr8:23058568:C:T	1.07387e-05	-1.11157e-10	-0.913507	6.80517e-05	-1.11157e-10	-0.87963
23058775	chr8:23058775:G:A	1.18706e-05	-1.39048	0.577191	6.76061e-05	-1.37175	0.485551
23058937	chr8:23058937:G:T	1.67383e-05	-1.11157e-10	-0.469657	0.000108415	-1.11157e-10	-0.413935
23059027	chr8:23059027:C:T	1.80223e-06	-1.56085	-1.13748	1.19763e-05	-1.50745	-1.10952
23059392	chr8:23059392:C:T	8.24098e-06	-1.11157e-10	-1.17824	5.13955e-05	-1.11157e-10	-1.16035
23059483	chr8:23059483:T:C	8.21699e-06	-1.11157e-10	-1.18115	5.12366e-05	-1.11157e-10	-1.16344
23059509	chr8:23059509:G:T	2.89889e-06	-0.936317	-1.28671	1.43841e-05	-1.14808	-1.2857
23059539	chr8:23059539:T:C	3.02974e-06	-0.891068	-1.28781	1.49142e-05	-1.11076	-1.28682
23059655	chr8:23059655:T:C	8.2319e-06	-1.11157e-10	-1.17934	5.13365e-05	-1.11157e-10	-1.1615
23059680	chr8:23059680:TG:T	1.53026e-06	-1.55845	-1.30347	1.0023e-05	-1.49076	-1.30426
23060130	chr8:23060130:G:A	8.23349e-06	-1.11157e-10	-1.17915	5.13529e-05	-1.11157e-10	-1.16118
23060180	chr8:23060180:A:G	3.72401e-06	-0.688311	-1.28425	1.78105e-05	-0.936758	-1.28335
23060394	chr8:23060394:C:T	1.27688e-05	-1.11157e-10	-0.740354	8.09042e-05	-1.11157e-10	-0.706632
23060403	chr8:23060403:C:T	8.26069e-06	-1.11157e-10	-1.17585	5.15324e-05	-1.11157e-10	-1.15769
23060734	chr8:23060734:T:C	1.51342e-05	-1.11157e-10	-0.570399	9.12052e-05	-1.11157e-10	-0.586786
23060835	chr8:23060835:T:A	8.24648e-06	-1.11157e-10	-1.17757	5.14376e-05	-1.11157e-10	-1.15953
23060952	chr8:23060952:A:G	5.74274e-06	-1.53942	-3.15096e-10	3.43713e-05	-1.56268	-3.15096e-10
23061517	chr8:23061517:C:T	8.26318e-06	-1.11157e-10	-1.17555	5.15479e-05	-1.11157e-10	-1.15739
23061844	chr8:23061844:G:A	3.95699e-06	-1.0881	-0.823779	2.22768e-05	-1.15766	-0.838696
23062097	chr8:23062097:A:T	8.26686e-06	-1.11157e-10	-1.1751	5.14163e-05	-1.11157e-10	-1.15994
23062402	chr8:23062402:G:A	7.98272e-06	-1.11157e-10	-1.21008	4.95661e-05	-1.11157e-10	-1.19659
23062636	chr8:23062636:C:T	1.77286e-05	0.0714788	-0.483655	0.000110229	0.0743958	-0.471738
23062885	chr8:23062885:A:G	9.09049e-06	-1.11157e-10	-1.08013	5.68792e-05	-1.11157e-10	-1.05897
23063120	chr8:23063120:G:A	1.24066e-05	-0.769131	-3.15096e-10	8.58366e-05	-0.647452	-3.15096e-10
23063225	chr8:23063225:G:A	8.38218e-06	-1.11157e-10	-1.16125	5.23316e-05	-1.11157e-10	-1.1423
23063297	chr8:23063297:G:A	1.07865e-05	0.320811	-1.22988	7.27606e-05	0.372614	-1.18534
23063699	chr8:23063699:C:T	2.64741e-05	-1.11157e-10	-0.0111928	0.000156711	-1.11157e-10	-0.0454975
23063739	chr8:23063739:G:T	8.25868e-06	-1.11157e-10	-1.17609	5.15188e-05	-1.11157e-10	-1.15795
23063921	chr8:23063921:C:T	2.81922e-06	-1.18776	-1.06314	1.44273e-05	-1.35031	-1.08046
23063957	chr8:23063957:C:T	2.72221e-05	-1.11157e-10	0.0166701	0.000181577	-1.11157e-10	0.10178
23064418	chr8:23064418:C:T	2.18558e-06	-1.20725	-1.29823	1.24108e-05	-1.28154	-1.29979
23064437	chr8:23064437:G:A	8.25868e-06	-1.11157e-10	-1.17609	5.15188e-05	-1.11157e-10	-1.15795
23064923	chr8:23064923:T:C	7.84156e-06	-1.11157e-10	-1.22792	4.79662e-05	-1.11157e-10	-1.2294
23065172	chr8:23065172:G:A	9.66353e-06	0.239731	-1.25873	6.39116e-05	0.285362	-1.22776
23065664	chr8:23065664:T:C	9.22566e-06	-1.11157e-10	-1.06537	5.79906e-05	-1.11157e-10	-1.03962
23065759	chr8:23065759:G:A	1.09097e-05	-1.11157e-10	-0.897702	6.89413e-05	-1.11157e-10	-0.866643
23065799	chr8:23065799:A:C	1.01214e-05	-1.11157e-10	-0.972711	6.42629e-05	-1.11157e-10	-0.936916
23066383	chr8:23066383:T:A	9.33456e-06	0.185511	-1.23915	6.20253e-05	0.230671	-1.20303
23066518	chr8:23066518:T:C	1.93067e-06	-1.53917	-1.09032	1.33148e-05	-1.4521	-1.05892
23066845	chr8:23066845:T:C	3.33548e-06	-1.15987	-0.922869	1.82511e-05	-1.23535	-0.960324
23067417	chr8:23067417:C:CA	2.66199e-05	-1.11157e-10	-0.00569992	0.000163181	-1.11157e-10	-0.00503793
23067456	chr8:23067456:C:A	4.88416e-06	-1.39883	-0.302534	2.76779e-05	-1.41199	-0.367273
23067480	chr8:23067480:A:C	2.64363e-06	-1.52044	-0.794763	1.8129e-05	-1.41196	-0.790428
23067641	chr8:23067641:A:C	6.81334e-06	-1.41627	0.0477898	3.69887e-05	-1.46369	-0.0255956
23067742	chr8:23067742:T:G	2.07279e-05	-1.11157e-10	-0.255879	0.000125901	-1.11157e-10	-0.264401
23067822	chr8:23067822:C:T	7.89654e-06	-1.11157e-10	-1.22093	4.80067e-05	-1.11157e-10	-1.22856
23068498	chr8:23068498:T:C	4.84069e-06	-0.636087	-1.07421	3.3191e-05	-0.585723	-1.01189
23068800	chr8:23068800:G:A	8.12321e-06	-0.491315	-0.701318	3.63098e-05	-0.752872	-0.754938
23068985	chr8:23068985:G:A	6.16409e-06	-0.698046	-0.770572	2.87484e-05	-0.925582	-0.815733
23069214	chr8:23069214:C:T	7.96191e-06	-1.11157e-10	-1.21269	4.82697e-05	-1.11157e-10	-1.22309
23069570	chr8:23069570:A:C	6.5069e-06	-0.434387	-0.980107	2.94733e-05	-0.701608	-1.01481
23070129	chr8:23070129:C:G	5.94196e-06	-1.50532	-3.15096e-10	3.74935e-05	-1.47573	-3.15096e-10
23070473	chr8:23070473:T:G	8.1729e-06	-1.18653	-3.15096e-10	5.08189e-05	-1.17163	-3.15096e-10
23070798	chr8:23070798:C:T	2.67405e-06	-1.52488	-0.778886	1.53863e-05	-1.51516	-0.851261
23071227	chr8:23071227:G:A	7.95965e-06	-1.11157e-10	-1.21297	4.82568e-05	-1.11157e-10	-1.22336
23071333	chr8:23071333:C:T	7.36776e-06	-1.11157e-10	-1.29024	4.49621e-05	-1.11157e-10	-1.29408
23071619	chr8:23071619:C:A	1.714e-05	-0.615381	0.16944	0.000100369	-0.606695	0.11565
23071771	chr8:23071771:G:A	2.27462e-05	-0.162958	-3.15096e-10	0.000123152	-0.286477	-3.15096e-10
23071837	chr8:23071837:C:T	5.26945e-06	-0.957844	-0.667587	2.49443e-05	-1.16507	-0.718182
23072033	chr8:23072033:G:A	9.03162e-06	-1.11157e-10	-1.08663	5.49566e-05	-1.11157e-10	-1.09335
23072158	chr8:23072158:C:T	5.12952e-06	-0.895974	-0.756371	2.37957e-05	-1.11416	-0.816234
23073746	chr8:23073746:A:C	1.43351e-05	-1.11157e-10	-0.624649	9.3588e-05	-1.11157e-10	-0.560995
23073774	chr8:23073774:A:G	2.60563e-05	1.21321	-1.24031	9.54366e-05	0.702365	-1.2438
23073795	chr8:23073795:C:T	3.00436e-05	0.13848	-0.0231891	0.000212332	0.239772	0.0184803
23074266	chr8:23074266:T:C	6.0384e-06	-0.839874	-0.649345	2.79402e-05	-1.0692	-0.700631
23075097	chr8:23075097:G:T	1.22762e-05	-1.11157e-10	-0.779699	8.15864e-05	-1.11157e-10	-0.698235
23075244	chr8:23075244:C:T	7.38666e-06	-1.11157e-10	-1.28768	4.55436e-05	-1.11157e-10	-1.28123
23075794	chr8:23075794:T:C	6.04735e-06	-1.48774	-3.15096e-10	3.62872e-05	-1.50843	-3.15096e-10
23076477	chr8:23076477:CA:C	6.10385e-06	-1.47844	-3.15096e-10	3.71002e-05	-1.48628	-3.15096e-10
23076657	chr8:23076657:T:G	4.70061e-05	-1.11157e-10	0.56292	0.000311437	-1.11157e-10	0.6413
23076714	chr8:23076714:G:A	3.81666e-05	-1.11157e-10	0.354602	0.00023064	-1.11157e-10	0.340959
23076855	chr8:23076855:T:C	9.00786e-06	-1.11157e-10	-1.08926	5.48174e-05	-1.11157e-10	-1.09589
23077535	chr8:23077535:T:G	1.28488e-05	-0.276298	-0.457806	0.000125299	0.165453	-0.434651
23078124	chr8:23078124:T:G	7.75985e-06	-1.11157e-10	-1.2384	4.79548e-05	-1.11157e-10	-1.22964
23078319	chr8:23078319:A:T	7.38048e-06	-1.11157e-10	-1.28852	4.55889e-05	-1.11157e-10	-1.28023
23078987	chr8:23078987:C:T	8.37085e-06	-1.11157e-10	-1.1626	5.29635e-05	-1.11157e-10	-1.13029
23079753	chr8:23079753:A:G	7.88712e-06	-1.11157e-10	-1.22213	4.87761e-05	-1.11157e-10	-1.21266
23080026	chr8:23080026:G:A	2.98979e-06	-0.889965	-1.30219	2.15564e-05	-0.726422	-1.3028
23080365	chr8:23080365:A:G	9.88532e-06	-1.11157e-10	-0.996307	5.93572e-05	-1.11157e-10	-1.01632
23080564	chr8:23080564:G:A	7.80901e-06	-1.11157e-10	-1.23208	4.74029e-05	-1.11157e-10	-1.24121
23080918	chr8:23080918:A:G	7.29252e-06	-1.11157e-10	-1.30051	4.45929e-05	-1.11157e-10	-1.30232
23081119	chr8:23081119:C:T	1.87721e-05	-1.11157e-10	-0.354984	0.000122945	-1.11157e-10	-0.288157
23081148	chr8:23081148:G:C	2.63458e-06	-1.56617	-0.752468	1.4943e-05	-1.56621	-0.829447
23081161	chr8:23081161:T:G	8.21828e-06	-1.11157e-10	-1.181	4.99795e-05	-1.11157e-10	-1.18829
23081336	chr8:23081336:T:C	8.96931e-06	-1.11157e-10	-1.09355	5.39257e-05	-1.11157e-10	-1.11229
23081454	chr8:23081454:G:A	1.52227e-05	-1.11157e-10	-0.564571	8.90557e-05	-1.11157e-10	-0.610636
23081950	chr8:23081950:C:T	1.9987e-05	-0.292278	-3.15096e-10	0.000192684	0.161152	-3.15096e-10
23082149	chr8:23082149:A:G	7.01167e-06	-0.73882	-0.600962	6.27634e-05	-0.398112	-0.562414
23082274	chr8:23082274:C:T	1.00499e-05	-1.11157e-10	-0.979794	6.30086e-05	-1.11157e-10	-0.956627
23082752	chr8:23082752:C:T	4.00727e-06	-0.746985	-1.15226	3.36779e-05	-0.414949	-1.16811
23082780	chr8:23082780:C:G	1.06901e-05	-1.11157e-10	-0.918039	6.34356e-05	-1.11157e-10	-0.949873
23083087	chr8:23083087:A:G	9.11766e-06	-1.11157e-10	-1.07714	5.76268e-05	-1.11157e-10	-1.04591
23083134	chr8:23083134:G:A	4.04695e-06	-0.58596	-1.30343	3.05876e-05	-0.378796	-1.30051
23083157	chr8:23083157:A:G	7.91134e-06	-1.11157e-10	-1.21906	4.8266e-05	-1.11157e-10	-1.22317
23083184	chr8:23083184:A:T	7.96116e-06	-1.11157e-10	-1.21278	4.85571e-05	-1.11157e-10	-1.21716
```
