## Supplementary material for "Characterization of shared and ancestry-specific signals driving complex traits using multi-ancestry fine-mapping": susiex_nc3.cs80.cs

```
CS_ID	SNP	BP	REF_ALLELE	ALT_ALLELE	REF_FRQ	BETA	SE	-LOG10P	CS_PIP	OVRL_PIP
1	chr8:22582695:A:C	22582695	C,C	A,A	1,1	-inf,-inf	inf,inf	5.5395,1.20005	0.280389	0.280465
1	chr8:22579628:G:A	22579628	A,A	G,G	1,1	-inf,-inf	inf,inf	5.54952,0.877252	0.162588	0.162665
1	chr8:22582443:A:G	22582443	G,G	A,A	1,1	-inf,-inf	inf,inf	5.08464,1.18176	0.104306	0.104379
1	chr8:22569137:TC:T	22569137	T,T	TC,TC	1,1	-inf,-inf	inf,inf	5.24876,0.583338	0.0543583	0.0544308
1	chr8:22661938:GCAC:G	22661938	G,G	GCAC,GCAC	1,1	inf,inf	inf,inf	4.48207,1.16143	0.0280938	0.0286521
1	chr8:22576375:G:A	22576375	A,A	G,G	1,1	-inf,-inf	inf,inf	4.5559,0.997736	0.0253486	0.0254226
1	chr8:22591971:T:C	22591971	C,C	T,T	1,1	-inf,-inf	inf,inf	5.16525,0.123241	0.0244736	0.0248634
1	chr8:22676665:C:T	22676665	T,T	C,C	1,1	inf,inf	inf,inf	4.19195,1.28765	0.01813	0.0185321
1	chr8:22572725:G:C	22572725	C,C	G,G	1,1	inf,-inf	inf,inf	4.81116,0.348564	0.0155492	0.0156963
1	chr8:22600291:C:T	22600291	T,T	C,C	1,1	-inf,-inf	inf,inf	4.19516,1.10482	0.0142108	0.0144822
1	chr8:22681366:G:A	22681366	A,A	G,G	1,1	inf,inf	inf,inf	3.6968,1.70682	0.0139858	0.0145113
1	chr8:22595913:G:A	22595913	A,A	G,G	1,1	-inf,-inf	inf,inf	4.23607,0.96966	0.0113026	0.0116265
1	chr8:22590134:CTG:C	22590134	C,C	CTG,CTG	1,1	-inf,-inf	inf,inf	4.43035,0.300652	0.00627362	0.00650197
1	chr8:22638535:G:A	22638535	A,A	G,G	1,1	-inf,-inf	inf,inf	3.96171,0.916132	0.00625413	0.00644944
1	chr8:22579168:C:T	22579168	T,T	C,C	1,1	-inf,-inf	inf,inf	3.64061,1.28181	0.0062201	0.00627426
1	chr8:22595710:C:A	22595710	A,A	C,C	1,1	-inf,-inf	inf,inf	3.96623,0.922781	0.00615926	0.00636833
1	chr8:22614311:G:A	22614311	A,A	G,G	1,1	-inf,-inf	inf,inf	3.77809,1.12816	0.00612754	0.00633978
1	chr8:22644317:C:A	22644317	A,A	C,C	1,1	-inf,-inf	inf,inf	3.88849,0.985255	0.00604735	0.00623563
1	chr8:22682908:C:T	22682908	T,T	C,C	1,1	inf,inf	inf,inf	3.60695,1.34094	0.00598595	0.00626163
1	chr8:22577214:C:G	22577214	G,G	C,C	1,1	-inf,-inf	inf,inf	4.22055,0.50689	0.00571442	0.00575985
2	chr8:23022221:T:C	23022221	C,C	T,T	1,1	inf,inf	inf,inf	3.02753,1.92207	0.0277797	0.0572075
2	chr8:22072769:C:T	22072769	T,T	C,C	1,1	-inf,-inf	inf,inf	2.91474,2.29211	0.016552	0.0359508
2	chr8:21561590:G:A	21561590	NA,A	NA,G	NA,1	NA,-inf	NA,inf	NA,3.40858	0.0161817	0.0340394
2	chr8:21457505:G:C	21457505	C,NA	G,NA	1,NA	-inf,NA	inf,NA	3.55896,NA	0.0151151	0.0319265
2	chr8:21424918:T:A	21424918	A,NA	T,NA	1,NA	-inf,NA	inf,NA	3.58342,NA	0.0151141	0.031982
2	chr8:22034428:G:A	22034428	A,A	G,G	1,1	-inf,inf	inf,inf	3.93955,0.582918	0.0136833	0.0267006
2	chr8:22733868:C:T	22733868	NA,T	NA,C	NA,1	NA,-inf	NA,inf	NA,3.15987	0.0116841	0.0243525
2	chr8:22737396:G:A	22737396	NA,A	NA,G	NA,1	NA,-inf	NA,inf	NA,3.17069	0.0115436	0.0240839
2	chr8:22074150:A:G	22074150	G,G	A,A	1,1	-inf,-inf	inf,inf	2.94436,2.03291	0.0106281	0.023174
2	chr8:21951587:C:G	21951587	G,G	C,C	1,1	inf,inf	inf,inf	3.4689,0.841198	0.0101835	0.0204015
2	chr8:23027818:A:T	23027818	T,T	A,A	1,1	inf,inf	inf,inf	3.1886,1.15962	0.0100622	0.0209491
2	chr8:22035255:G:A	22035255	A,A	G,G	1,1	inf,-inf	inf,inf	3.83552,0.183061	0.0076079	0.014799
2	chr8:22027033:A:G	22027033	G,G	A,A	1,1	inf,inf	inf,inf	3.6329,0.225453	0.00712249	0.0137126
2	chr8:22021096:C:T	22021096	T,T	C,C	1,1	-inf,inf	inf,inf	3.19127,0.9008	0.0065617	0.0126751
2	chr8:22320399:C:T	22320399	T,T	C,C	1,1	inf,inf	inf,inf	4.13333,0.0432411	0.00620803	0.0144573
2	chr8:22062541:T:C	22062541	C,C	T,T	1,1	inf,inf	inf,inf	3.33078,1.13764	0.00589828	0.0128355
2	chr8:22008573:A:C	22008573	C,C	A,A	1,1	inf,inf	inf,inf	3.24213,0.741435	0.00462458	0.00900706
2	chr8:21811126:G:A	21811126	NA,A	NA,G	NA,1	NA,inf	NA,inf	NA,2.6061	0.00370021	0.00790095
2	chr8:21911921:A:G	21911921	G,NA	A,NA	1,NA	inf,NA	inf,NA	2.77499,NA	0.00309933	0.0064007
2	chr8:22015342:T:C	22015342	C,C	T,T	1,1	inf,-inf	inf,inf	3.18005,0.602515	0.00308388	0.00586592
2	chr8:22005040:A:G	22005040	G,G	A,A	1,1	inf,-inf	inf,inf	3.16029,0.569178	0.00291715	0.00554458
2	chr8:22010847:A:C	22010847	C,C	A,A	1,1	inf,-inf	inf,inf	3.19403,0.53708	0.00287603	0.00547577
2	chr8:22055271:A:C	22055271	C,C	A,A	1,1	inf,inf	inf,inf	2.79429,1.23116	0.0028756	0.00624912
2	chr8:23024780:G:A	23024780	A,A	G,G	1,1	inf,inf	inf,inf	3.30421,0.216187	0.0028513	0.00601716
2	chr8:22072587:T:C	22072587	C,C	T,T	1,1	-inf,-inf	inf,inf	2.54443,1.66803	0.00277343	0.00609367
2	chr8:22039527:GA:G	22039527	G,G	GA,GA	1,1	inf,-inf	inf,inf	3.47339,0.293209	0.00275731	0.00549419
2	chr8:22075220:A:C	22075220	C,C	A,A	1,1	inf,inf	inf,inf	2.70791,1.40539	0.00275483	0.00604662
2	chr8:22701068:C:A	22701068	A,NA	C,NA	1,NA	inf,NA	inf,NA	2.78125,NA	0.00267976	0.00604951
2	chr8:22004152:G:C	22004152	C,C	G,G	1,1	inf,-inf	inf,inf	3.08099,0.594529	0.00260599	0.0049595
2	chr8:22014817:A:G	22014817	G,G	A,A	1,1	inf,-inf	inf,inf	3.11927,0.561392	0.00257982	0.00491504
2	chr8:21940918:C:T	21940918	T,T	C,C	1,1	inf,-inf	inf,inf	3.08313,0.503619	0.00252854	0.00480812
2	chr8:21998269:A:G	21998269	G,G	A,A	1,1	inf,-inf	inf,inf	3.22985,0.364803	0.0025192	0.00479372
2	chr8:21876950:C:T	21876950	NA,T	NA,C	NA,1	NA,inf	NA,inf	NA,2.38386	0.00247767	0.00531123
2	chr8:22083307:G:A	22083307	A,A	G,G	1,1	-inf,-inf	inf,inf	2.42644,1.73868	0.00247697	0.00544926
2	chr8:22071729:G:A	22071729	A,A	G,G	1,1	-inf,-inf	inf,inf	2.9932,1.03118	0.00231834	0.00508628
2	chr8:22074770:C:T	22074770	T,T	C,C	1,1	-inf,-inf	inf,inf	2.4986,1.63061	0.0023174	0.00509925
2	chr8:22917289:A:G	22917289	NA,G	NA,A	NA,1	NA,-inf	NA,inf	NA,2.28375	0.00228374	0.00485506
2	chr8:22005779:G:A	22005779	A,A	G,G	1,1	inf,-inf	inf,inf	2.93644,0.680128	0.0022397	0.00427063
2	chr8:21981159:T:A	21981159	A,A	T,T	1,1	inf,-inf	inf,inf	3.10496,0.451092	0.00222555	0.00423942
2	chr8:21920571:T:C	21920571	C,C	T,T	1,1	inf,-inf	inf,inf	3.16464,0.257023	0.00220426	0.00419485
2	chr8:22446653:A:G	22446653	NA,G	NA,A	NA,1	NA,-inf	NA,inf	NA,2.27938	0.00219588	0.00462497
2	chr8:21991321:T:A	21991321	A,A	T,T	1,1	inf,-inf	inf,inf	2.91418,0.665377	0.00210513	0.00401665
2	chr8:21985240:G:C	21985240	C,C	G,G	1,1	inf,-inf	inf,inf	3.12308,0.357293	0.00204428	0.00389698
2	chr8:22082920:T:C	22082920	C,C	T,T	1,1	-inf,-inf	inf,inf	2.4343,1.61591	0.00203645	0.00447823
2	chr8:23036455:C:G	23036455	G,G	C,C	1,1	-inf,-inf	inf,inf	2.79287,0.254034	0.00201921	0.00422622
2	chr8:22315189:C:T	22315189	T,T	C,C	1,1	inf,-inf	inf,inf	3.50046,0.0988386	0.00201563	0.00463785
2	chr8:21983023:A:G	21983023	G,G	A,A	1,1	inf,inf	inf,inf	3.19209,0.182455	0.00198809	0.0038346
2	chr8:22535327:G:A	22535327	NA,A	NA,G	NA,1	NA,-inf	NA,inf	NA,2.20044	0.00188481	0.00397197
2	chr8:22067459:A:G	22067459	G,G	A,A	1,1	inf,inf	inf,inf	2.49022,1.32183	0.00187205	0.00408897
2	chr8:22001573:G:A	22001573	A,A	G,G	1,1	inf,-inf	inf,inf	2.8848,0.624175	0.00186355	0.00355922
2	chr8:21992605:A:G	21992605	G,G	A,A	1,1	inf,-inf	inf,inf	2.9126,0.563248	0.00181288	0.00346265
2	chr8:22479871:T:C	22479871	NA,C	NA,T	NA,1	NA,-inf	NA,inf	NA,2.17659	0.00180193	0.00379695
2	chr8:22074360:A:G	22074360	G,G	A,A	1,1	inf,inf	inf,inf	2.25505,1.55578	0.00177063	0.00385081
2	chr8:21985074:G:GC	21985074	GC,GC	G,G	1,1	inf,-inf	inf,inf	2.99575,0.429234	0.00176109	0.00336256
2	chr8:21920084:C:G	21920084	G,G	C,C	1,1	inf,-inf	inf,inf	3.03257,0.284716	0.00174647	0.00333211
2	chr8:22073689:G:C	22073689	C,C	G,G	1,1	inf,inf	inf,inf	2.50665,1.38473	0.00171434	0.00376669
2	chr8:22001108:C:T	22001108	T,T	C,C	1,1	inf,-inf	inf,inf	2.93677,0.497303	0.00171277	0.00327232
2	chr8:22707691:T:C	22707691	C,C	T,T	1,1	-inf,inf	inf,inf	2.28443,1.05854	0.00169755	0.0036532
2	chr8:21940805:C:T	21940805	T,T	C,C	1,1	inf,-inf	inf,inf	2.85991,0.509322	0.00165991	0.00316988
2	chr8:21986754:A:G	21986754	G,G	A,A	1,1	inf,-inf	inf,inf	2.86796,0.496979	0.00165969	0.0031674
2	chr8:22465329:A:G	22465329	NA,G	NA,A	NA,1	NA,-inf	NA,inf	NA,2.13252	0.00165052	0.00347937
2	chr8:22011513:G:C	22011513	C,C	G,G	1,1	inf,-inf	inf,inf	2.83844,0.602799	0.00160178	0.00306894
2	chr8:21976454:C:T	21976454	T,T	C,C	1,1	inf,inf	inf,inf	3.06622,0.0472468	0.00159811	0.00307913
2	chr8:21984352:C:G	21984352	G,G	C,C	1,1	inf,-inf	inf,inf	2.70997,0.676569	0.00159529	0.00304844
2	chr8:22453634:T:C	22453634	NA,C	NA,T	NA,1	NA,-inf	NA,inf	NA,2.11043	0.00158821	0.00334823
2	chr8:23027088:G:C	23027088	C,C	G,G	1,1	-inf,-inf	inf,inf	2.72949,0.179018	0.00158468	0.00332597
2	chr8:22001804:C:T	22001804	T,T	C,C	1,1	inf,-inf	inf,inf	2.73992,0.689384	0.00156575	0.00299786
2	chr8:22002496:T:C	22002496	C,C	T,T	1,1	inf,-inf	inf,inf	2.94966,0.411226	0.00156495	0.00299182
2	chr8:21886850:C:A	21886850	NA,A	NA,C	NA,1	NA,inf	NA,inf	NA,2.13926	0.00155619	0.00334536
2	chr8:21959734:C:T	21959734	T,T	C,C	1,1	inf,-inf	inf,inf	2.63569,0.7478	0.00154741	0.00295984
2	chr8:21629151:G:T	21629151	NA,T	NA,G	NA,1	NA,inf	NA,inf	NA,2.12429	0.00152952	0.0032751
2	chr8:22054090:C:T	22054090	T,NA	C,NA	1,NA	inf,NA	inf,NA	2.56759,NA	0.0015251	0.00332528
2	chr8:21967036:A:G	21967036	G,G	A,A	1,1	inf,-inf	inf,inf	2.69917,0.656894	0.00151967	0.00290571
2	chr8:22251098:A:C	22251098	C,C	A,A	1,1	inf,-inf	inf,inf	2.94092,0.114984	0.00147719	0.00319169
2	chr8:22526319:A:G	22526319	NA,G	NA,A	NA,1	NA,-inf	NA,inf	NA,2.05988	0.00144816	0.0030536
2	chr8:21605422:G:C	21605422	NA,C	NA,G	NA,1	NA,-inf	NA,inf	NA,2.07136	0.00138107	0.00293736
2	chr8:22460281:A:T	22460281	NA,T	NA,A	NA,1	NA,-inf	NA,inf	NA,2.0175	0.00132688	0.00279894
2	chr8:22002914:T:A	22002914	A,A	T,T	1,1	inf,inf	inf,inf	3.01152,0.0854161	0.0013196	0.00255321
2	chr8:22530737:CAGG:C	22530737	NA,C	NA,CAGG	NA,1	NA,-inf	NA,inf	NA,2.0114	0.00131661	0.00277713
2	chr8:22067352:G:C	22067352	NA,C	NA,G	NA,1	NA,-inf	NA,inf	NA,1.9994	0.00129802	0.00274053
2	chr8:22530067:A:G	22530067	NA,G	NA,A	NA,1	NA,-inf	NA,inf	NA,2.00405	0.00129745	0.0027369
2	chr8:21989075:G:C	21989075	C,C	G,G	1,1	inf,-inf	inf,inf	2.85556,0.373188	0.00125655	0.00240778
2	chr8:22073915:A:G	22073915	G,G	A,A	1,1	inf,inf	inf,inf	2.69109,0.928513	0.00124264	0.00273464
2	chr8:22516265:A:G	22516265	NA,G	NA,A	NA,1	NA,-inf	NA,inf	NA,1.9806	0.00123988	0.00261578
2	chr8:21987917:T:C	21987917	C,C	T,T	1,1	inf,-inf	inf,inf	2.79546,0.449649	0.00123526	0.0023682
2	chr8:21931473:C:T	21931473	T,T	C,C	1,1	inf,-inf	inf,inf	2.86284,0.262288	0.00123106	0.00235687
2	chr8:23034937:T:C	23034937	C,C	T,T	1,1	-inf,-inf	inf,inf	2.61204,0.0308306	0.00118715	0.00248887
2	chr8:22147615:G:A	22147615	NA,A	NA,G	NA,1	NA,inf	NA,inf	NA,2.05363	0.00117432	0.00251611
2	chr8:22018253:A:G	22018253	NA,G	NA,A	NA,1	NA,inf	NA,inf	NA,1.94602	0.00117351	0.00246522
2	chr8:22051942:C:T	22051942	T,T	C,C	1,1	inf,inf	inf,inf	2.79895,0.588148	0.00116076	0.00252365
2	chr8:21978117:A:G	21978117	G,G	A,A	1,1	inf,inf	inf,inf	2.88547,0.0771623	0.00114551	0.00221388
2	chr8:21952866:C:T	21952866	T,T	C,C	1,1	inf,-inf	inf,inf	2.45081,0.765183	0.00111959	0.00214983
2	chr8:22528315:A:G	22528315	NA,G	NA,A	NA,1	NA,-inf	NA,inf	NA,1.92407	0.00111666	0.00235648
2	chr8:22229460:A:G	22229460	G,NA	A,NA	1,NA	inf,NA	inf,NA	2.03198,NA	0.00111616	0.00239531
2	chr8:22744504:T:C	22744504	C,C	T,T	1,1	-inf,-inf	inf,inf	1.09405,1.89832	0.00111541	0.00235911
2	chr8:22260948:T:TAAGA	22260948	TAAGA,TAAGA	T,T	1,1	-inf,inf	inf,inf	1.48796,1.41776	0.00111221	0.00230435
2	chr8:22002480:C:T	22002480	T,T	C,C	1,1	inf,inf	inf,inf	2.91177,0.105574	0.00110732	0.00214608
2	chr8:21996222:T:C	21996222	C,C	T,T	1,1	inf,inf	inf,inf	2.84101,0.14754	0.00109357	0.00211564
2	chr8:22483153:G:C	22483153	C,NA	G,NA	1,NA	inf,NA	inf,NA	2.32387,NA	0.00109212	0.0024883
2	chr8:22247178:G:T	22247178	T,T	G,G	1,1	inf,-inf	inf,inf	2.7576,0.0665161	0.00108234	0.00232481
2	chr8:21883859:G:A	21883859	NA,A	NA,G	NA,1	NA,-inf	NA,inf	NA,1.92475	0.00107932	0.00228991
2	chr8:21977056:A:G	21977056	G,G	A,A	1,1	inf,inf	inf,inf	2.85415,0.0659154	0.00107299	0.00207491
2	chr8:22001974:G:A	22001974	A,A	G,G	1,1	inf,inf	inf,inf	2.87201,0.15983	0.00106909	0.00207343
2	chr8:21776324:A:G	21776324	NA,G	NA,A	NA,1	NA,inf	NA,inf	NA,1.93289	0.00106662	0.00228498
2	chr8:22067809:C:T	22067809	NA,T	NA,C	NA,1	NA,inf	NA,inf	NA,1.99648	0.0010625	0.00228127
2	chr8:21977954:A:G	21977954	G,G	A,A	1,1	inf,inf	inf,inf	2.84508,0.0704482	0.00105649	0.00204339
2	chr8:21931423:T:G	21931423	G,G	T,T	1,1	inf,-inf	inf,inf	2.78356,0.252568	0.00104675	0.00200745
2	chr8:21974983:A:C	21974983	C,C	A,A	1,1	inf,-inf	inf,inf	2.57118,0.630303	0.00103355	0.00199212
2	chr8:21993176:G:A	21993176	A,A	G,G	1,1	inf,inf	inf,inf	2.8719,0.0970966	0.00102394	0.00198548
2	chr8:21755801:C:A	21755801	NA,A	NA,C	NA,1	NA,-inf	NA,inf	NA,1.86207	0.00101403	0.00216041
2	chr8:21983885:T:C	21983885	C,C	T,T	1,1	inf,-inf	inf,inf	2.70634,0.421245	0.00100624	0.00193303
2	chr8:21856079:G:A	21856079	NA,A	NA,G	NA,1	NA,-inf	NA,inf	NA,1.87334	0.00099376	0.00210998
2	chr8:21749844:A:G	21749844	NA,G	NA,A	NA,1	NA,inf	NA,inf	NA,1.9	0.000985407	0.00211189
2	chr8:21545508:G:A	21545508	A,A	G,G	1,1	inf,inf	inf,inf	0.677016,2.23279	0.000976183	0.00206848
2	chr8:21965673:A:G	21965673	G,G	A,A	1,1	inf,inf	inf,inf	2.85541,0.0741315	0.000971299	0.00188485
2	chr8:22289551:A:G	22289551	NA,G	NA,A	NA,1	NA,inf	NA,inf	NA,1.92078	0.000968342	0.00208577
2	chr8:22533212:T:G	22533212	NA,G	NA,T	NA,1	NA,-inf	NA,inf	NA,1.83701	0.000966966	0.0020615
2	chr8:22440108:A:G	22440108	NA,G	NA,A	NA,1	NA,-inf	NA,inf	NA,1.85335	0.000965802	0.00204065
2	chr8:22010323:A:G	22010323	G,G	A,A	1,1	inf,-inf	inf,inf	2.58267,0.559533	0.000961265	0.00185907
2	chr8:21909449:T:C	21909449	NA,C	NA,T	NA,1	NA,inf	NA,inf	NA,1.85561	0.000957697	0.00205114
2	chr8:21947478:A:G	21947478	G,G	A,A	1,1	inf,inf	inf,inf	2.76518,0.151166	0.000953112	0.00184662
2	chr8:22263249:A:G	22263249	G,NA	A,NA	1,NA	-inf,NA	inf,NA	1.70524,NA	0.000949967	0.00196162
2	chr8:21970322:A:G	21970322	G,G	A,A	1,1	inf,inf	inf,inf	2.85041,0.00968278	0.000945535	0.00183489
2	chr8:22064209:C:A	22064209	A,A	C,C	1,1	inf,inf	inf,inf	2.66229,0.740412	0.000944864	0.0020672
2	chr8:22027709:T:C	22027709	NA,C	NA,T	NA,1	NA,inf	NA,inf	NA,1.8366	0.000941415	0.00200971
2	chr8:22752206:G:A	22752206	NA,A	NA,G	NA,1	NA,inf	NA,inf	NA,1.89674	0.000934061	0.0020066
2	chr8:21955507:A:G	21955507	G,G	A,A	1,1	inf,inf	inf,inf	2.78812,0.0438024	0.000933767	0.00180827
2	chr8:21960549:A:G	21960549	G,G	A,A	1,1	inf,inf	inf,inf	2.78035,0.0702829	0.000923959	0.00178989
2	chr8:22263480:A:G	22263480	G,NA	A,NA	1,NA	-inf,NA	inf,NA	1.68048,NA	0.00090193	0.00186293
2	chr8:21814184:C:A	21814184	NA,A	NA,C	NA,1	NA,inf	NA,inf	NA,1.86356	0.000899603	0.00192638
2	chr8:21713957:A:G	21713957	G,G	A,A	1,1	inf,inf	inf,inf	0.653663,2.28159	0.000892012	0.00190615
2	chr8:21861687:G:A	21861687	NA,A	NA,G	NA,1	NA,-inf	NA,inf	NA,1.81558	0.000890629	0.00189052
2	chr8:22512634:A:T	22512634	T,NA	A,NA	1,NA	inf,NA	inf,NA	2.20691,NA	0.000882939	0.00200646
2	chr8:22534627:G:T	22534627	NA,T	NA,G	NA,1	NA,-inf	NA,inf	NA,1.78533	0.000876711	0.00186935
2	chr8:22709959:G:A	22709959	A,A	G,G	1,1	-inf,inf	inf,inf	2.04658,0.641795	0.000874369	0.00183394
2	chr8:22050915:A:G	22050915	G,G	A,A	1,1	inf,inf	inf,inf	2.25225,1.06538	0.000873298	0.00189572
2	chr8:22055266:G:A	22055266	NA,A	NA,G	NA,1	NA,-inf	NA,inf	NA,1.81065	0.00086574	0.00183441
2	chr8:21880935:C:T	21880935	NA,T	NA,C	NA,1	NA,inf	NA,inf	NA,1.82969	0.000865448	0.00185792
2	chr8:22727576:A:C	22727576	NA,C	NA,A	NA,1	NA,inf	NA,inf	NA,1.81885	0.000863987	0.00185078
2	chr8:21956451:A:G	21956451	G,G	A,A	1,1	inf,inf	inf,inf	2.70782,0.167579	0.000863165	0.00167407
2	chr8:21548502:G:A	21548502	A,NA	G,NA	1,NA	-inf,NA	inf,NA	1.91264,NA	0.000857663	0.00185123
2	chr8:21956493:A:G	21956493	G,G	A,A	1,1	inf,-inf	inf,inf	2.47781,0.553867	0.000857422	0.00164871
2	chr8:22076550:C:T	22076550	NA,T	NA,C	NA,1	NA,inf	NA,inf	NA,1.87603	0.000848419	0.00182185
2	chr8:22012216:G:A	22012216	A,A	G,G	1,1	inf,inf	inf,inf	2.78767,0.123092	0.000848068	0.00165026
2	chr8:21968910:C:T	21968910	T,T	C,C	1,1	inf,-inf	inf,inf	2.50616,0.500046	0.000839895	0.0016147
2	chr8:22533591:G:A	22533591	NA,A	NA,G	NA,1	NA,-inf	NA,inf	NA,1.76069	0.000836502	0.00178375
2	chr8:22068817:G:A	22068817	NA,A	NA,G	NA,1	NA,inf	NA,inf	NA,1.86078	0.000814997	0.00175125
2	chr8:22344206:T:C	22344206	C,C	T,T	1,1	inf,-inf	inf,inf	2.2992,0.99214	0.000793806	0.00180708
2	chr8:22060578:A:C	22060578	C,C	A,A	1,1	inf,-inf	inf,inf	2.96921,0.0240191	0.000792765	0.00172841
2	chr8:22077258:C:G	22077258	G,G	C,C	1,1	-inf,-inf	inf,inf	2.71232,0.629617	0.000789944	0.00172254
2	chr8:21965514:G:A	21965514	A,A	G,G	1,1	inf,inf	inf,inf	2.69879,0.0568106	0.000786778	0.00152642
2	chr8:21634415:C:G	21634415	NA,G	NA,C	NA,1	NA,inf	NA,inf	NA,1.76694	0.000785202	0.00168142
2	chr8:22049278:G:T	22049278	T,T	G,G	1,1	inf,inf	inf,inf	2.25317,1.11666	0.000782319	0.00171187
2	chr8:21880219:C:T	21880219	T,T	C,C	1,1	inf,-inf	inf,inf	0.515855,2.45837	0.000777946	0.00164573
2	chr8:21957228:C:T	21957228	T,T	C,C	1,1	inf,inf	inf,inf	2.67241,0.0945974	0.000770331	0.00149471
2	chr8:22059711:T:C	22059711	C,C	T,T	1,1	inf,inf	inf,inf	2.83335,0.335796	0.000768401	0.00167745
2	chr8:21792508:G:A	21792508	A,A	G,G	1,1	inf,inf	inf,inf	2.21664,1.00637	0.000764545	0.00169217
2	chr8:23018472:A:G	23018472	G,G	A,A	1,1	inf,inf	inf,inf	2.5784,0.408748	0.000760408	0.00162391
2	chr8:21973874:A:G	21973874	G,G	A,A	1,1	inf,-inf	inf,inf	2.68042,0.0575225	0.000759711	0.00147407
2	chr8:22000276:G:A	22000276	A,A	G,G	1,1	inf,inf	inf,inf	2.70583,0.128056	0.000756677	0.00147223
2	chr8:21978873:C:G	21978873	G,G	C,C	1,1	inf,inf	inf,inf	2.66119,0.0357508	0.000750845	0.0014605
2	chr8:21886250:G:C	21886250	NA,C	NA,G	NA,1	NA,inf	NA,inf	NA,1.75252	0.000750643	0.00161108
2	chr8:22439566:C:T	22439566	NA,T	NA,C	NA,1	NA,-inf	NA,inf	NA,1.71646	0.000746993	0.00157944
2	chr8:21813025:C:G	21813025	NA,G	NA,C	NA,1	NA,inf	NA,inf	NA,1.73903	0.000740499	0.00158694
2	chr8:22179747:C:T	22179747	NA,T	NA,C	NA,1	NA,inf	NA,inf	NA,1.75273	0.00073841	0.00158549
2	chr8:21996966:G:A	21996966	A,A	G,G	1,1	inf,inf	inf,inf	2.65367,0.070687	0.000729698	0.00141658
2	chr8:21942226:C:A	21942226	A,A	C,C	1,1	inf,inf	inf,inf	2.62526,0.154363	0.000729193	0.0014167
2	chr8:22280002:G:A	22280002	A,A	G,G	1,1	inf,-inf	inf,inf	2.10783,1.16054	0.000726465	0.00165235
2	chr8:21423576:A:G	21423576	G,NA	A,NA	1,NA	inf,NA	inf,NA	1.76385,NA	0.00072493	0.00154497
2	chr8:22852617:TTG:T	22852617	NA,T	NA,TTG	NA,1	NA,inf	NA,inf	NA,1.73962	0.000723353	0.00155447
2	chr8:23046161:C:T	23046161	T,T	C,C	1,1	-inf,inf	inf,inf	0.407049,2.45971	0.000716291	0.00156298
2	chr8:21957914:T:G	21957914	G,G	T,T	1,1	inf,inf	inf,inf	2.69658,0.0509759	0.000709671	0.00138142
2	chr8:22055016:C:A	22055016	NA,A	NA,C	NA,1	NA,-inf	NA,inf	NA,1.63252	0.000701891	0.00147738
2	chr8:21936868:T:C	21936868	C,C	T,T	1,1	inf,-inf	inf,inf	2.62788,0.00605781	0.000692167	0.00134433
2	chr8:22067738:G:A	22067738	A,A	G,G	1,1	inf,inf	inf,inf	2.26684,0.988169	0.000690076	0.00151039
2	chr8:21896353:C:A	21896353	NA,A	NA,C	NA,1	NA,inf	NA,inf	NA,1.67927	0.000689338	0.00147652
2	chr8:21381374:T:C	21381374	C,C	T,T	1,1	inf,inf	inf,inf	2.03135,0.62443	0.000679671	0.00143574
2	chr8:21831369:G:C	21831369	NA,C	NA,G	NA,1	NA,inf	NA,inf	NA,1.72924	0.000675061	0.00145331
2	chr8:21799366:C:T	21799366	NA,T	NA,C	NA,1	NA,-inf	NA,inf	NA,1.6474	0.000667978	0.0014239
2	chr8:21835125:T:G	21835125	NA,G	NA,T	NA,1	NA,inf	NA,inf	NA,1.72138	0.000665252	0.00143205
2	chr8:21923233:A:G	21923233	G,G	A,A	1,1	inf,inf	inf,inf	2.64887,0.0881919	0.000664956	0.0012965
2	chr8:21886615:T:C	21886615	NA,C	NA,T	NA,1	NA,inf	NA,inf	NA,1.67814	0.000664857	0.00142672
2	chr8:21563737:C:T	21563737	NA,T	NA,C	NA,1	NA,-inf	NA,inf	NA,1.70924	0.000662561	0.0014105
2	chr8:22290572:G:A	22290572	A,A	G,G	1,1	inf,-inf	inf,inf	2.28177,0.922478	0.000661284	0.00151209
2	chr8:22045805:G:A	22045805	A,A	G,G	1,1	-inf,-inf	inf,inf	1.28955,1.59976	0.000658967	0.00138556
2	chr8:21954019:C:G	21954019	G,G	C,C	1,1	inf,inf	inf,inf	2.65356,0.0448543	0.000654275	0.00127453
2	chr8:22057587:T:C	22057587	NA,C	NA,T	NA,1	NA,-inf	NA,inf	NA,1.59315	0.000653678	0.0013761
2	chr8:22391454:T:C	22391454	NA,C	NA,T	NA,1	NA,inf	NA,inf	NA,1.67198	0.000653461	0.00139978
2	chr8:22981098:T:C	22981098	NA,C	NA,T	NA,1	NA,inf	NA,inf	NA,1.63676	0.000653152	0.00139334
2	chr8:21774528:C:A	21774528	NA,A	NA,C	NA,1	NA,-inf	NA,inf	NA,1.6361	0.000646571	0.00138042
2	chr8:21613168:G:T	21613168	NA,T	NA,G	NA,1	NA,-inf	NA,inf	NA,1.66149	0.000643588	0.00136938
2	chr8:22233715:C:CA	22233715	NA,CA	NA,C	NA,1	NA,-inf	NA,inf	NA,1.61491	0.000642639	0.00137149
2	chr8:21943580:C:T	21943580	T,T	C,C	1,1	inf,inf	inf,inf	2.55756,0.154964	0.000640937	0.00124689
2	chr8:21812015:C:T	21812015	NA,T	NA,C	NA,1	NA,inf	NA,inf	NA,1.68363	0.000637699	0.00136867
2	chr8:22342635:A:G	22342635	G,G	A,A	1,1	inf,-inf	inf,inf	2.29437,0.853185	0.00062721	0.00142897
2	chr8:22259599:A:G	22259599	NA,G	NA,A	NA,1	NA,inf	NA,inf	NA,1.66569	0.000626797	0.00134795
2	chr8:21633478:T:G	21633478	G,G	T,T	1,1	-inf,-inf	inf,inf	2.27761,0.244106	0.000624141	0.00132023
2	chr8:22288072:G:A	22288072	NA,A	NA,G	NA,1	NA,inf	NA,inf	NA,1.67896	0.00062336	0.00134184
2	chr8:21625282:A:G	21625282	NA,G	NA,A	NA,1	NA,-inf	NA,inf	NA,1.64764	0.000623169	0.0013285
2	chr8:21382876:A:G	21382876	G,G	A,A	1,1	inf,inf	inf,inf	2.03591,0.560254	0.00062275	0.00131558
2	chr8:22039478:C:G	22039478	G,G	C,C	1,1	inf,inf	inf,inf	2.32745,0.445053	0.000620035	0.0013201
2	chr8:21875728:G:T	21875728	NA,T	NA,G	NA,1	NA,-inf	NA,inf	NA,1.59687	0.00061549	0.00130531
2	chr8:21749655:G:C	21749655	NA,C	NA,G	NA,1	NA,inf	NA,inf	NA,1.63895	0.000607376	0.00130192
2	chr8:21853230:T:G	21853230	G,NA	T,NA	1,NA	inf,NA	inf,NA	1.87722,NA	0.000602443	0.00125614
2	chr8:22386772:C:G	22386772	NA,G	NA,C	NA,1	NA,inf	NA,inf	NA,1.62278	0.000596581	0.00127808
2	chr8:22070716:G:A	22070716	A,A	G,G	1,1	inf,inf	inf,inf	2.56977,0.544258	0.000592359	0.00129978
2	chr8:22947248:G:A	22947248	NA,A	NA,G	NA,1	NA,inf	NA,inf	NA,1.5951	0.000591384	0.00126654
2	chr8:21735858:G:A	21735858	NA,A	NA,G	NA,1	NA,inf	NA,inf	NA,1.60602	0.000586393	0.00125784
2	chr8:22032021:T:C	22032021	NA,C	NA,T	NA,1	NA,inf	NA,inf	NA,1.57856	0.00058426	0.001247
2	chr8:22299013:T:C	22299013	NA,C	NA,T	NA,1	NA,-inf	NA,inf	NA,1.55691	0.000582841	0.0012426
2	chr8:22423212:C:T	22423212	NA,T	NA,C	NA,1	NA,-inf	NA,inf	NA,1.5782	0.00058087	0.00122961
2	chr8:22790537:A:G	22790537	NA,G	NA,A	NA,1	NA,inf	NA,inf	NA,1.61068	0.000578002	0.00124267
2	chr8:22049064:C:A	22049064	NA,A	NA,C	NA,1	NA,inf	NA,inf	NA,1.67444	0.00057353	0.00123316
2	chr8:22053720:T:C	22053720	C,C	T,T	1,1	inf,-inf	inf,inf	2.64626,0.257759	0.00057226	0.00124985
2	chr8:23036611:G:A	23036611	A,A	G,G	1,1	inf,inf	inf,inf	2.14392,0.451926	0.000571614	0.00119436
2	chr8:21850019:A:G	21850019	G,G	A,A	1,1	inf,inf	inf,inf	0.128638,2.44391	0.00057118	0.00121883
2	chr8:21590346:C:T	21590346	NA,T	NA,C	NA,1	NA,-inf	NA,inf	NA,1.56058	0.000564796	0.00120443
2	chr8:22764401:G:A	22764401	A,NA	G,NA	1,NA	inf,NA	inf,NA	1.62829,NA	0.000562411	0.00119636
2	chr8:21648553:G:A	21648553	NA,A	NA,G	NA,1	NA,inf	NA,inf	NA,1.51412	0.000562042	0.00119469
2	chr8:22054327:G:A	22054327	NA,A	NA,G	NA,1	NA,-inf	NA,inf	NA,1.5104	0.000561051	0.00118241
2	chr8:21592052:AACAGGGGAAG:A	21592052	A,A	AACAGGGGAAG,AACAGGGGAAG	1,1	-inf,-inf	inf,inf	0.961569,1.75854	0.000560887	0.00120159
2	chr8:21849647:A:C	21849647	NA,C	NA,A	NA,1	NA,-inf	NA,inf	NA,1.54279	0.000560866	0.0011905
2	chr8:22048848:A:G	22048848	G,G	A,A	1,1	inf,inf	inf,inf	1.52708,1.23839	0.000556951	0.00118313
2	chr8:21431114:C:G	21431114	NA,G	NA,C	NA,1	NA,-inf	NA,inf	NA,1.51868	0.000556032	0.0011819
2	chr8:22070821:C:T	22070821	T,T	C,C	1,1	-inf,-inf	inf,inf	2.53506,0.620493	0.000550959	0.00120957
2	chr8:21927478:A:G	21927478	G,G	A,A	1,1	inf,-inf	inf,inf	2.31295,0.487016	0.000549019	0.00106544
2	chr8:21731013:C:G	21731013	NA,G	NA,C	NA,1	NA,inf	NA,inf	NA,1.58272	0.000548963	0.0011772
2	chr8:22380012:A:G	22380012	NA,G	NA,A	NA,1	NA,inf	NA,inf	NA,1.57478	0.000548939	0.00117597
2	chr8:21778017:G:A	21778017	NA,A	NA,G	NA,1	NA,inf	NA,inf	NA,1.56884	0.000546418	0.00117038
2	chr8:22072865:TG:T	22072865	T,T	TG,TG	1,1	inf,inf	inf,inf	2.32904,0.612196	0.000546267	0.00120864
2	chr8:21731862:T:C	21731862	NA,C	NA,T	NA,1	NA,inf	NA,inf	NA,1.5803	0.000546216	0.00117136
2	chr8:22267009:T:G	22267009	G,G	T,T	1,1	-inf,inf	inf,inf	1.86684,0.469742	0.000541719	0.00111657
2	chr8:21851159:G:C	21851159	NA,C	NA,G	NA,1	NA,-inf	NA,inf	NA,1.52792	0.000540641	0.00114741
2	chr8:21768505:G:A	21768505	A,A	G,G	1,1	inf,-inf	inf,inf	2.69353,0.0086646	0.000536866	0.00119281
2	chr8:21590693:G:A	21590693	NA,A	NA,G	NA,1	NA,-inf	NA,inf	NA,1.53201	0.000535909	0.0011429
2	chr8:22261505:C:T	22261505	T,T	C,C	1,1	-inf,inf	inf,inf	1.86222,0.461062	0.000534548	0.00110158
2	chr8:21795804:G:A	21795804	A,A	G,G	1,1	inf,inf	inf,inf	2.29764,0.705387	0.000531185	0.00118204
2	chr8:21857662:C:T	21857662	NA,T	NA,C	NA,1	NA,-inf	NA,inf	NA,1.53386	0.000530437	0.00112694
2	chr8:22278015:A:G	22278015	G,NA	A,NA	1,NA	inf,NA	inf,NA	1.68331,NA	0.000524745	0.00113075
2	chr8:21966637:GT:G	21966637	G,G	GT,GT	1,1	inf,inf	inf,inf	2.47576,0.0825494	0.00051898	0.00100568
2	chr8:22763152:A:G	22763152	G,NA	A,NA	1,NA	inf,NA	inf,NA	1.58802,NA	0.000516541	0.00109937
2	chr8:22295723:A:G	22295723	G,G	A,A	1,1	inf,-inf	inf,inf	2.21208,0.835306	0.00051552	0.00117417
2	chr8:21965976:C:T	21965976	NA,T	NA,C	NA,1	NA,-inf	NA,inf	NA,1.51356	0.000514165	0.00107575
2	chr8:22822510:C:T	22822510	NA,T	NA,C	NA,1	NA,-inf	NA,inf	NA,1.48977	0.000503977	0.00107543
2	chr8:21796626:CTG:C	21796626	NA,C	NA,CTG	NA,1	NA,-inf	NA,inf	NA,1.47398	0.000502211	0.00106861
2	chr8:22691277:G:T	22691277	T,T	G,G	1,1	inf,inf	inf,inf	2.25172,0.194015	0.000500347	0.00107885
2	chr8:22595792:A:G	22595792	G,NA	A,NA	1,NA	inf,NA	inf,NA	0.876214,NA	0.000498241	0.00101975
2	chr8:22382315:C:T	22382315	NA,T	NA,C	NA,1	NA,inf	NA,inf	NA,1.52264	0.000497577	0.00106593
2	chr8:23035521:G:A	23035521	A,A	G,G	1,1	inf,inf	inf,inf	2.09596,0.423903	0.000497296	0.00103949
2	chr8:22576386:G:T	22576386	T,NA	G,NA	1,NA	-inf,NA	inf,NA	2.481,NA	0.00049052	0.00133337
2	chr8:22202299:G:T	22202299	NA,T	NA,G	NA,1	NA,-inf	NA,inf	NA,1.47293	0.000490039	0.00104371
2	chr8:21986585:T:C	21986585	C,C	T,T	1,1	inf,-inf	inf,inf	2.45659,0.0169451	0.000483175	0.00095676
2	chr8:21605555:T:C	21605555	NA,C	NA,T	NA,1	NA,inf	NA,inf	NA,1.5053	0.000482594	0.00103632
2	chr8:23036079:T:TA	23036079	TA,TA	T,T	1,1	inf,inf	inf,inf	2.07088,0.433034	0.000481189	0.00100573
2	chr8:22333314:G:A	22333314	A,A	G,G	1,1	-inf,inf	inf,inf	1.49397,0.886251	0.000481005	0.000995383
2	chr8:21745024:A:T	21745024	NA,T	NA,A	NA,1	NA,inf	NA,inf	NA,1.51609	0.000477909	0.00102699
2	chr8:21874161:C:G	21874161	NA,G	NA,C	NA,1	NA,-inf	NA,inf	NA,1.47575	0.00047103	0.00100214
2	chr8:21878513:T:C	21878513	NA,C	NA,T	NA,1	NA,inf	NA,inf	NA,1.50317	0.000470435	0.00101128
2	chr8:22364952:T:C	22364952	NA,C	NA,T	NA,1	NA,inf	NA,inf	NA,1.50436	0.0004688	0.00100789
2	chr8:22566062:A:G	22566062	NA,G	NA,A	NA,1	NA,inf	NA,inf	NA,1.34602	0.000468337	0.000989985
2	chr8:22742051:A:G	22742051	NA,G	NA,A	NA,1	NA,-inf	NA,inf	NA,1.38569	0.000465591	0.000986772
2	chr8:21879468:G:C	21879468	NA,C	NA,G	NA,1	NA,inf	NA,inf	NA,1.49526	0.000462988	0.000995427
2	chr8:22396847:TG:T	22396847	NA,T	NA,TG	NA,1	NA,-inf	NA,inf	NA,1.41652	0.000461592	0.000982511
2	chr8:22366819:A:C	22366819	NA,C	NA,A	NA,1	NA,-inf	NA,inf	NA,1.43774	0.000461357	0.000983451
2	chr8:21932968:T:G	21932968	G,G	T,T	1,1	inf,-inf	inf,inf	2.43063,0.0152698	0.000458981	0.000909456
2	chr8:22077053:TG:T	22077053	T,T	TG,TG	1,1	-inf,-inf	inf,inf	2.59305,0.345526	0.000457278	0.000996583
2	chr8:21773446:C:T	21773446	NA,T	NA,C	NA,1	NA,inf	NA,inf	NA,1.48726	0.000454502	0.000973475
2	chr8:21860506:C:T	21860506	NA,T	NA,C	NA,1	NA,-inf	NA,inf	NA,1.42654	0.000450588	0.000956226
2	chr8:22703934:C:T	22703934	T,T	C,C	1,1	-inf,inf	inf,inf	1.87944,0.749698	0.000450485	0.000970902
2	chr8:22079930:G:A	22079930	A,A	G,G	1,1	-inf,-inf	inf,inf	2.38912,0.610798	0.000449147	0.000979542
2	chr8:22662856:G:C	22662856	C,NA	G,NA	1,NA	-inf,NA	inf,NA	1.35209,NA	0.000448103	0.000939759
2	chr8:22815672:C:T	22815672	NA,T	NA,C	NA,1	NA,inf	NA,inf	NA,1.43653	0.000443069	0.000947508
2	chr8:22382951:C:T	22382951	NA,T	NA,C	NA,1	NA,inf	NA,inf	NA,1.4582	0.000442851	0.000948708
2	chr8:21860803:C:T	21860803	NA,T	NA,C	NA,1	NA,-inf	NA,inf	NA,1.41601	0.000442068	0.000938172
2	chr8:21929478:C:T	21929478	T,T	C,C	1,1	inf,-inf	inf,inf	2.34373,0.170467	0.000441233	0.000856159
2	chr8:21931214:G:A	21931214	NA,A	NA,G	NA,1	NA,-inf	NA,inf	NA,1.45805	0.000436524	0.000924648
2	chr8:21735830:A:C	21735830	C,C	A,A	1,1	-inf,inf	inf,inf	2.0883,0.0555059	0.000434869	0.000917624
2	chr8:21860646:G:A	21860646	NA,A	NA,G	NA,1	NA,-inf	NA,inf	NA,1.40281	0.000431523	0.000915836
2	chr8:23032800:G:A	23032800	NA,A	NA,G	NA,1	NA,inf	NA,inf	NA,1.44823	0.00043132	0.000926821
2	chr8:22399318:C:T	22399318	NA,T	NA,C	NA,1	NA,inf	NA,inf	NA,1.49692	0.000430554	0.00092696
2	chr8:21934046:C:T	21934046	T,T	C,C	1,1	inf,-inf	inf,inf	2.18177,0.433011	0.000429797	0.000834546
2	chr8:21389354:AG:A	21389354	A,A	AG,AG	1,1	inf,inf	inf,inf	2.31362,0.0741813	0.000425912	0.000930896
2	chr8:22052250:T:C	22052250	NA,C	NA,T	NA,1	NA,-inf	NA,inf	NA,1.44038	0.000425841	0.00090358
2	chr8:21935822:T:TG	21935822	TG,TG	T,T	1,1	inf,-inf	inf,inf	2.34497,0.0887761	0.00042399	0.000823257
2	chr8:22478805:A:G	22478805	NA,G	NA,A	NA,1	NA,inf	NA,inf	NA,1.47913	0.000420415	0.000906291
2	chr8:22008994:C:G	22008994	NA,G	NA,C	NA,1	NA,-inf	NA,inf	NA,1.42742	0.000419133	0.000887919
2	chr8:22400805:G:A	22400805	NA,A	NA,G	NA,1	NA,inf	NA,inf	NA,1.41747	0.00041435	0.000887482
2	chr8:22021576:A:G	22021576	G,G	A,A	1,1	-inf,inf	inf,inf	2.4104,0.111979	0.000414088	0.000824602
2	chr8:22023104:G:C	22023104	NA,C	NA,G	NA,1	NA,inf	NA,inf	NA,1.48457	0.000413703	0.000892531
2	chr8:22771518:G:T	22771518	T,NA	G,NA	1,NA	inf,NA	inf,NA	1.46357,NA	0.000411922	0.000876688
2	chr8:22681631:G:A	22681631	NA,A	NA,G	NA,1	NA,-inf	NA,inf	NA,1.35801	0.000411485	0.000876566
2	chr8:23044430:T:C	23044430	C,C	T,T	1,1	-inf,inf	inf,inf	0.351822,2.2079	0.000411387	0.000897826
2	chr8:22675875:G:A	22675875	A,A	G,G	1,1	inf,inf	inf,inf	1.8489,1.40558	0.000408631	0.00100835
2	chr8:21525965:T:C	21525965	C,NA	T,NA	1,NA	-inf,NA	inf,NA	1.53318,NA	0.00040855	0.00087998
2	chr8:23044477:A:C	23044477	C,C	A,A	1,1	-inf,inf	inf,inf	0.346432,2.20681	0.000407563	0.00088952
2	chr8:21731450:T:C	21731450	C,C	T,T	1,1	inf,inf	inf,inf	0.242528,2.14547	0.000405996	0.000867079
2	chr8:22018958:T:C	22018958	NA,C	NA,T	NA,1	NA,inf	NA,inf	NA,1.37627	0.000404961	0.000855183
2	chr8:23076657:T:G	23076657	NA,G	NA,T	NA,1	NA,-inf	NA,inf	NA,1.36244	0.00040305	0.000859043
2	chr8:21805979:T:C	21805979	C,NA	T,NA	1,NA	-inf,NA	inf,NA	1.57714,NA	0.000399715	0.000854723
2	chr8:22115625:C:T	22115625	NA,T	NA,C	NA,1	NA,-inf	NA,inf	NA,1.35455	0.000398001	0.000849305
2	chr8:22106272:G:A	22106272	NA,A	NA,G	NA,1	NA,-inf	NA,inf	NA,1.36566	0.000397864	0.000849791
2	chr8:21864170:T:C	21864170	NA,C	NA,T	NA,1	NA,-inf	NA,inf	NA,1.35797	0.000397646	0.00084412
2	chr8:22312566:G:A	22312566	A,A	G,G	1,1	inf,-inf	inf,inf	2.04594,0.84657	0.00039747	0.000900051
2	chr8:21771066:G:A	21771066	A,A	G,G	1,1	inf,inf	inf,inf	2.24238,0.550354	0.000397043	0.000877701
2	chr8:21763534:A:G	21763534	G,NA	A,NA	1,NA	inf,NA	inf,NA	1.64739,NA	0.00039643	0.000834555
2	chr8:21443749:C:G	21443749	G,NA	C,NA	1,NA	-inf,NA	inf,NA	1.56327,NA	0.000395048	0.00084308
2	chr8:23030976:G:C	23030976	NA,C	NA,G	NA,1	NA,inf	NA,inf	NA,1.37875	0.000391661	0.000839756
2	chr8:22434594:T:G	22434594	NA,G	NA,T	NA,1	NA,-inf	NA,inf	NA,1.36622	0.000391509	0.000829341
2	chr8:22268368:C:T	22268368	T,T	C,C	1,1	-inf,inf	inf,inf	1.83835,0.241046	0.000390146	0.000804523
2	chr8:21926357:G:A	21926357	NA,A	NA,G	NA,1	NA,inf	NA,inf	NA,1.3747	0.000389617	0.000831299
2	chr8:22704237:G:A	22704237	A,NA	G,NA	1,NA	inf,NA	inf,NA	1.46654,NA	0.000389205	0.000831787
2	chr8:22804814:C:A	22804814	A,A	C,C	1,1	inf,inf	inf,inf	2.00621,0.380309	0.000387927	0.000831736
2	chr8:22327424:A:G	22327424	G,G	A,A	1,1	inf,-inf	inf,inf	2.38386,0.35888	0.000384592	0.000867222
2	chr8:22398741:C:T	22398741	NA,T	NA,C	NA,1	NA,inf	NA,inf	NA,1.37938	0.00038428	0.000823322
2	chr8:22713917:C:A	22713917	NA,A	NA,C	NA,1	NA,inf	NA,inf	NA,1.41278	0.000383642	0.000825393
2	chr8:22840503:G:A	22840503	NA,A	NA,G	NA,1	NA,inf	NA,inf	NA,1.37756	0.000383243	0.000822603
2	chr8:22669629:T:C	22669629	NA,C	NA,T	NA,1	NA,-inf	NA,inf	NA,1.3144	0.000381622	0.00081356
2	chr8:22558579:T:A	22558579	NA,A	NA,T	NA,1	NA,-inf	NA,inf	NA,1.38009	0.000379507	0.000812394
2	chr8:22075136:G:A	22075136	A,NA	G,NA	1,NA	inf,NA	inf,NA	1.60485,NA	0.000377728	0.000826041
2	chr8:22683949:C:T	22683949	NA,T	NA,C	NA,1	NA,-inf	NA,inf	NA,1.30737	0.000375332	0.000799607
2	chr8:22204919:T:C	22204919	NA,C	NA,T	NA,1	NA,-inf	NA,inf	NA,1.30961	0.000375108	0.000796036
2	chr8:22406342:C:T	22406342	NA,T	NA,C	NA,1	NA,inf	NA,inf	NA,1.36518	0.000374899	0.00080328
2	chr8:21385334:T:C	21385334	NA,C	NA,T	NA,1	NA,-inf	NA,inf	NA,1.32748	0.000371231	0.000793477
2	chr8:22266652:T:A	22266652	A,A	T,T	1,1	-inf,inf	inf,inf	1.85987,0.115407	0.000370439	0.000763941
2	chr8:21598606:C:T	21598606	NA,T	NA,C	NA,1	NA,inf	NA,inf	NA,1.36211	0.000369018	0.000792128
2	chr8:22772378:T:C	22772378	C,NA	T,NA	1,NA	inf,NA	inf,NA	1.40162,NA	0.000365498	0.000778102
2	chr8:21635615:T:G	21635615	G,NA	T,NA	1,NA	inf,NA	inf,NA	1.64184,NA	0.000363708	0.000812332
2	chr8:21597895:A:G	21597895	NA,G	NA,A	NA,1	NA,inf	NA,inf	NA,1.35137	0.000362606	0.000778326
2	chr8:21597703:A:C	21597703	NA,C	NA,A	NA,1	NA,inf	NA,inf	NA,1.35167	0.000362557	0.000778213
2	chr8:22982435:A:C	22982435	C,C	A,A	1,1	inf,inf	inf,inf	1.81534,0.748467	0.000361852	0.000767996
2	chr8:22272340:C:T	22272340	T,T	C,C	1,1	-inf,inf	inf,inf	1.6314,0.510647	0.000361566	0.000746938
2	chr8:22316462:A:G	22316462	G,G	A,A	1,1	-inf,inf	inf,inf	1.76312,0.260937	0.000361487	0.000745234
2	chr8:22889581:G:A	22889581	A,NA	G,NA	1,NA	-inf,NA	inf,NA	1.42393,NA	0.000361363	0.000774681
2	chr8:21804794:T:C	21804794	C,C	T,T	1,1	inf,-inf	inf,inf	2.38038,0.1545	0.00035931	0.000781743
2	chr8:21723960:A:G	21723960	NA,G	NA,A	NA,1	NA,inf	NA,inf	NA,1.34596	0.000358739	0.000771641
2	chr8:21590926:A:G	21590926	NA,G	NA,A	NA,1	NA,inf	NA,inf	NA,1.34537	0.000357927	0.000768372
2	chr8:21834300:G:A	21834300	NA,A	NA,G	NA,1	NA,inf	NA,inf	NA,1.37642	0.00035777	0.000770379
2	chr8:21591669:A:C	21591669	NA,C	NA,A	NA,1	NA,inf	NA,inf	NA,1.34446	0.000357366	0.000767162
2	chr8:23031915:T:A	23031915	A,NA	T,NA	1,NA	inf,NA	inf,NA	1.53089,NA	0.000356932	0.000764709
2	chr8:21877989:T:G	21877989	NA,G	NA,T	NA,1	NA,-inf	NA,inf	NA,1.31996	0.000355895	0.000757543
2	chr8:22621582:CAG:C	22621582	NA,C	NA,CAG	NA,1	NA,inf	NA,inf	NA,1.35223	0.000353697	0.000760555
2	chr8:21556999:C:T	21556999	NA,T	NA,C	NA,1	NA,inf	NA,inf	NA,1.37704	0.000353421	0.000764077
2	chr8:21593040:G:A	21593040	NA,A	NA,G	NA,1	NA,inf	NA,inf	NA,1.33231	0.000352661	0.000757348
2	chr8:22428691:C:T	22428691	NA,T	NA,C	NA,1	NA,inf	NA,inf	NA,1.33129	0.000352477	0.000755296
2	chr8:23045013:G:A	23045013	A,A	G,G	1,1	-inf,inf	inf,inf	0.357603,2.11378	0.000351098	0.000765365
2	chr8:21699926:G:A	21699926	A,NA	G,NA	1,NA	inf,NA	inf,NA	1.38827,NA	0.000350178	0.000746946
2	chr8:22111316:C:G	22111316	NA,G	NA,C	NA,1	NA,-inf	NA,inf	NA,1.28326	0.000349913	0.00074676
2	chr8:21635439:T:C	21635439	NA,C	NA,T	NA,1	NA,inf	NA,inf	NA,1.30729	0.000349135	0.000748543
2	chr8:21785266:G:A	21785266	NA,A	NA,G	NA,1	NA,-inf	NA,inf	NA,1.28401	0.000348911	0.00074631
2	chr8:21880207:T:C	21880207	NA,C	NA,T	NA,1	NA,-inf	NA,inf	NA,1.28438	0.00034665	0.000736236
2	chr8:22748864:G:A	22748864	NA,A	NA,G	NA,1	NA,inf	NA,inf	NA,1.34934	0.00034631	0.00074479
2	chr8:22322331:G:C	22322331	C,C	G,G	1,1	inf,-inf	inf,inf	2.19429,0.554323	0.000345337	0.000778657
2	chr8:22963240:G:C	22963240	C,NA	G,NA	1,NA	inf,NA	inf,NA	1.52038,NA	0.000344582	0.000741081
2	chr8:22069257:A:G	22069257	NA,G	NA,A	NA,1	NA,-inf	NA,inf	NA,1.25093	0.000343063	0.000730727
2	chr8:22652968:T:C	22652968	NA,C	NA,T	NA,1	NA,-inf	NA,inf	NA,1.25223	0.000342761	0.000730367
2	chr8:22793078:T:C	22793078	NA,C	NA,T	NA,1	NA,-inf	NA,inf	NA,1.28226	0.000341571	0.000728464
2	chr8:21908013:A:G	21908013	G,G	A,A	1,1	inf,inf	inf,inf	0.711992,1.63939	0.000339952	0.000720933
2	chr8:21743822:G:A	21743822	NA,A	NA,G	NA,1	NA,-inf	NA,inf	NA,1.27311	0.000339932	0.000725355
2	chr8:23016020:G:A	23016020	A,A	G,G	1,1	-inf,-inf	inf,inf	2.20923,0.0125464	0.000338773	0.000720612
2	chr8:21968124:T:TTG	21968124	NA,TTG	NA,T	NA,1	NA,inf	NA,inf	NA,1.321	0.000338673	0.000727072
2	chr8:23045377:T:C	23045377	C,C	T,T	1,1	-inf,inf	inf,inf	0.253733,2.15854	0.000338028	0.000737551
2	chr8:22265125:A:T	22265125	T,T	A,A	1,1	-inf,inf	inf,inf	1.80397,0.129633	0.000337584	0.000696088
2	chr8:22902989:C:T	22902989	T,NA	C,NA	1,NA	inf,NA	inf,NA	1.32085,NA	0.000337221	0.000713458
2	chr8:21390000:C:T	21390000	T,T	C,C	1,1	inf,inf	inf,inf	1.83456,0.419624	0.000336497	0.000712241
2	chr8:22200073:T:C	22200073	NA,C	NA,T	NA,1	NA,inf	NA,inf	NA,1.32138	0.00033597	0.000721905
2	chr8:22171185:A:G	22171185	G,G	A,A	1,1	-inf,-inf	inf,inf	0.0425187,2.18961	0.000334769	0.000725832
2	chr8:22720856:G:A	22720856	NA,A	NA,G	NA,1	NA,inf	NA,inf	NA,1.33228	0.000333695	0.000717752
2	chr8:22230855:G:A	22230855	A,NA	G,NA	1,NA	-inf,NA	inf,NA	1.3736,NA	0.000333348	0.000707243
2	chr8:22019466:G:A	22019466	NA,A	NA,G	NA,1	NA,inf	NA,inf	NA,1.29167	0.000332383	0.000713565
2	chr8:21455518:G:A	21455518	A,NA	G,NA	1,NA	-inf,NA	inf,NA	1.42888,NA	0.00032953	0.000711221
2	chr8:22420817:C:T	22420817	NA,T	NA,C	NA,1	NA,inf	NA,inf	NA,1.29314	0.000329466	0.00070597
2	chr8:22317855:G:T	22317855	T,T	G,G	1,1	inf,-inf	inf,inf	2.12339,0.618679	0.000329429	0.000743189
2	chr8:22235084:G:A	22235084	A,NA	G,NA	1,NA	inf,NA	inf,NA	1.58327,NA	0.000328937	0.000715849
2	chr8:22783965:G:A	22783965	NA,A	NA,G	NA,1	NA,inf	NA,inf	NA,1.27821	0.000328757	0.000703753
2	chr8:21970498:T:C	21970498	NA,C	NA,T	NA,1	NA,inf	NA,inf	NA,1.29872	0.000325943	0.000699691
2	chr8:22931387:C:A	22931387	NA,A	NA,C	NA,1	NA,inf	NA,inf	NA,1.28668	0.000324684	0.000697653
2	chr8:21859595:C:T	21859595	NA,T	NA,C	NA,1	NA,inf	NA,inf	NA,1.29823	0.000323971	0.000697088
2	chr8:22227270:G:T	22227270	NA,T	NA,G	NA,1	NA,-inf	NA,inf	NA,1.24094	0.000323407	0.000688833
2	chr8:22756805:A:T	22756805	T,T	A,A	1,1	-inf,-inf	inf,inf	1.39432,0.97532	0.000321663	0.000682178
2	chr8:21880967:T:G	21880967	NA,G	NA,T	NA,1	NA,-inf	NA,inf	NA,1.24023	0.000321609	0.000683116
2	chr8:22001934:A:T	22001934	T,NA	A,NA	1,NA	inf,NA	inf,NA	1.38122,NA	0.000321382	0.000670523
2	chr8:21634253:C:T	21634253	T,T	C,C	1,1	-inf,inf	inf,inf	2.01841,0.0375911	0.000321073	0.0006802
2	chr8:21532265:G:A	21532265	NA,A	NA,G	NA,1	NA,inf	NA,inf	NA,1.27193	0.000320253	0.000686857
2	chr8:22265568:C:T	22265568	T,T	C,C	1,1	-inf,inf	inf,inf	1.79813,0.0311726	0.000320061	0.000660038
2	chr8:21909370:A:C	21909370	C,NA	A,NA	1,NA	-inf,NA	inf,NA	1.20254,NA	0.000319854	0.000666594
2	chr8:22646711:A:G	22646711	NA,G	NA,A	NA,1	NA,-inf	NA,inf	NA,1.2112	0.000318231	0.000678461
2	chr8:21631119:G:A	21631119	NA,A	NA,G	NA,1	NA,-inf	NA,inf	NA,1.23278	0.000316112	0.000675323
2	chr8:21943282:C:T	21943282	NA,T	NA,C	NA,1	NA,inf	NA,inf	NA,1.25471	0.000315664	0.000673579
2	chr8:22033070:T:C	22033070	NA,C	NA,T	NA,1	NA,inf	NA,inf	NA,1.25012	0.000315133	0.00066756
2	chr8:21518390:G:A	21518390	NA,A	NA,G	NA,1	NA,-inf	NA,inf	NA,1.21835	0.00031335	0.000668364
2	chr8:22363838:A:G	22363838	G,G	A,A	1,1	-inf,inf	inf,inf	1.6256,0.392764	0.000310336	0.000640623
2	chr8:21500557:A:G	21500557	G,G	A,A	1,1	inf,inf	inf,inf	0.0618957,2.03235	0.000309779	0.000656887
2	chr8:21730251:G:A	21730251	NA,A	NA,G	NA,1	NA,inf	NA,inf	NA,1.2616	0.000306917	0.000658758
2	chr8:22783453:A:G	22783453	NA,G	NA,A	NA,1	NA,inf	NA,inf	NA,1.23823	0.000306732	0.000656575
2	chr8:21711085:T:C	21711085	C,C	T,T	1,1	inf,inf	inf,inf	0.592458,1.82489	0.000305997	0.000660779
2	chr8:22273456:G:A	22273456	A,A	G,G	1,1	-inf,inf	inf,inf	1.57219,0.478925	0.00030593	0.000632391
2	chr8:22834082:T:C	22834082	C,C	T,T	1,1	inf,-inf	inf,inf	0.485476,1.84993	0.000305706	0.000654697
2	chr8:22706810:C:T	22706810	T,T	C,C	1,1	-inf,inf	inf,inf	1.74742,0.425056	0.000304549	0.000644104
2	chr8:23076714:G:A	23076714	NA,A	NA,G	NA,1	NA,inf	NA,inf	NA,1.234	0.000304079	0.000651647
2	chr8:21625519:A:T	21625519	NA,T	NA,A	NA,1	NA,-inf	NA,inf	NA,1.19742	0.00030399	0.000648411
2	chr8:21643250:C:T	21643250	NA,T	NA,C	NA,1	NA,inf	NA,inf	NA,1.17949	0.000303067	0.000645041
2	chr8:22794079:G:A	22794079	NA,A	NA,G	NA,1	NA,inf	NA,inf	NA,1.2608	0.000301806	0.000648663
2	chr8:22466384:T:C	22466384	NA,C	NA,T	NA,1	NA,inf	NA,inf	NA,1.23536	0.000300251	0.000643359
2	chr8:22296620:T:C	22296620	C,C	T,T	1,1	inf,-inf	inf,inf	2.25179,0.358579	0.000300218	0.000673936
2	chr8:22773861:C:G	22773861	G,NA	C,NA	1,NA	inf,NA	inf,NA	1.27075,NA	0.000300154	0.000637354
2	chr8:22797730:C:T	22797730	NA,T	NA,C	NA,1	NA,inf	NA,inf	NA,1.25119	0.000299701	0.000643679
2	chr8:21832591:T:C	21832591	NA,C	NA,T	NA,1	NA,inf	NA,inf	NA,1.24023	0.000299583	0.000643267
2	chr8:22018638:C:T	22018638	NA,T	NA,C	NA,1	NA,inf	NA,inf	NA,1.29716	0.00029793	0.000642106
2	chr8:21621525:C:T	21621525	NA,T	NA,C	NA,1	NA,-inf	NA,inf	NA,1.18447	0.000295236	0.000630088
2	chr8:22172958:C:T	22172958	NA,T	NA,C	NA,1	NA,inf	NA,inf	NA,1.22966	0.000294908	0.000632232
2	chr8:22296135:A:C	22296135	C,C	A,A	1,1	inf,-inf	inf,inf	2.35504,0.167155	0.000294501	0.00066335
2	chr8:22280715:A:G	22280715	G,G	A,A	1,1	-inf,inf	inf,inf	1.2845,0.834647	0.000292797	0.000606239
2	chr8:22076552:G:C	22076552	C,C	G,G	1,1	inf,inf	inf,inf	0.420236,1.98086	0.000292775	0.000628625
2	chr8:22643820:A:T	22643820	T,NA	A,NA	1,NA	inf,NA	inf,NA	1.02851,NA	0.000292636	0.000610178
2	chr8:22346831:G:T	22346831	T,T	G,G	1,1	-inf,inf	inf,inf	1.65918,0.273441	0.000291964	0.00060257
2	chr8:22705582:G:A	22705582	A,A	G,G	1,1	-inf,inf	inf,inf	1.69651,0.460204	0.000290921	0.000615082
2	chr8:22726553:A:C	22726553	NA,C	NA,A	NA,1	NA,inf	NA,inf	NA,1.25771	0.000290611	0.000625177
2	chr8:22330983:T:C	22330983	C,C	T,T	1,1	-inf,inf	inf,inf	1.56614,0.431789	0.000290575	0.0006001
2	chr8:21714720:C:T	21714720	T,T	C,C	1,1	inf,inf	inf,inf	0.636893,1.69614	0.000290182	0.000619892
2	chr8:21634233:T:C	21634233	NA,C	NA,T	NA,1	NA,-inf	NA,inf	NA,1.18286	0.000289314	0.000617499
2	chr8:21605014:G:A	21605014	NA,A	NA,G	NA,1	NA,inf	NA,inf	NA,1.22272	0.000289196	0.000620685
2	chr8:21627810:G:A	21627810	NA,A	NA,G	NA,1	NA,inf	NA,inf	NA,1.21614	0.000289135	0.000619302
2	chr8:22418906:A:C	22418906	NA,C	NA,A	NA,1	NA,inf	NA,inf	NA,1.22068	0.000288727	0.000618837
2	chr8:21726289:T:C	21726289	NA,C	NA,T	NA,1	NA,-inf	NA,inf	NA,1.17204	0.000288233	0.000615873
2	chr8:22026779:A:T	22026779	NA,T	NA,A	NA,1	NA,inf	NA,inf	NA,1.27724	0.000288178	0.000621072
2	chr8:22048261:G:C	22048261	C,C	G,G	1,1	-inf,inf	inf,inf	2.00445,0.101937	0.000287949	0.000613375
2	chr8:22751657:TTGTGC:T	22751657	NA,T	NA,TTGTGC	NA,1	NA,-inf	NA,inf	NA,1.25366	0.000287845	0.000621347
2	chr8:22643896:G:C	22643896	C,NA	G,NA	1,NA	inf,NA	inf,NA	0.697947,NA	0.000287733	0.000591704
2	chr8:22857862:G:C	22857862	NA,C	NA,G	NA,1	NA,-inf	NA,inf	NA,1.163	0.00028714	0.000610273
2	chr8:21638215:A:T	21638215	T,T	A,A	1,1	-inf,inf	inf,inf	0.182543,1.9728	0.000287076	0.000614149
2	chr8:22646199:T:A	22646199	A,NA	T,NA	1,NA	inf,NA	inf,NA	1.60406,NA	0.000287031	0.000641221
2	chr8:22028079:C:T	22028079	NA,T	NA,C	NA,1	NA,inf	NA,inf	NA,1.27268	0.000286087	0.000616545
2	chr8:21608602:C:T	21608602	NA,T	NA,C	NA,1	NA,inf	NA,inf	NA,1.21436	0.000284856	0.000611406
2	chr8:21814891:C:T	21814891	NA,T	NA,C	NA,1	NA,-inf	NA,inf	NA,1.18896	0.000284696	0.000607694
2	chr8:21769327:C:T	21769327	NA,T	NA,C	NA,1	NA,-inf	NA,inf	NA,1.18103	0.000284652	0.00060795
2	chr8:21608600:C:CT	21608600	NA,CT	NA,C	NA,1	NA,inf	NA,inf	NA,1.21396	0.000284647	0.000610958
2	chr8:22661938:GCAC:G	22661938	G,G	GCAC,GCAC	1,1	inf,inf	inf,inf	4.48207,1.16143	0.000284611	0.0286521
2	chr8:22895142:T:C	22895142	NA,C	NA,T	NA,1	NA,inf	NA,inf	NA,1.18886	0.000284092	0.000608775
2	chr8:21875727:G:A	21875727	NA,A	NA,G	NA,1	NA,-inf	NA,inf	NA,1.17129	0.000282943	0.000603652
2	chr8:21774636:G:C	21774636	C,C	G,G	1,1	inf,inf	inf,inf	2.12682,0.452528	0.000282756	0.000624096
2	chr8:22734599:T:C	22734599	NA,C	NA,T	NA,1	NA,inf	NA,inf	NA,1.23415	0.000282663	0.000607592
2	chr8:21877658:C:T	21877658	NA,T	NA,C	NA,1	NA,-inf	NA,inf	NA,1.16169	0.000282271	0.000599649
2	chr8:22726994:C:CT	22726994	NA,CT	NA,C	NA,1	NA,inf	NA,inf	NA,1.19854	0.000282042	0.000604603
2	chr8:21434902:C:T	21434902	T,T	C,C	1,1	-inf,inf	inf,inf	0.318797,1.89422	0.000281221	0.000601027
2	chr8:22161398:C:T	22161398	NA,T	NA,C	NA,1	NA,inf	NA,inf	NA,1.22306	0.000280685	0.00060328
2	chr8:21584002:G:A	21584002	NA,A	NA,G	NA,1	NA,inf	NA,inf	NA,1.20692	0.000277966	0.000597431
2	chr8:22743332:T:C	22743332	NA,C	NA,T	NA,1	NA,inf	NA,inf	NA,1.21293	0.000277118	0.000594785
2	chr8:22843323:A:G	22843323	G,NA	A,NA	1,NA	inf,NA	inf,NA	1.27713,NA	0.00027691	0.000590754
2	chr8:21910454:G:C	21910454	NA,C	NA,G	NA,1	NA,inf	NA,inf	NA,1.20445	0.000276021	0.000593864
2	chr8:21646507:G:T	21646507	NA,T	NA,G	NA,1	NA,inf	NA,inf	NA,1.20344	0.000274959	0.0005915
2	chr8:22347269:G:A	22347269	A,A	G,G	1,1	inf,-inf	inf,inf	2.09311,0.518611	0.000274812	0.000618624
2	chr8:22751326:C:A	22751326	A,A	C,C	1,1	-inf,-inf	inf,inf	1.28523,1.05737	0.00027468	0.000585959
2	chr8:21489416:C:T	21489416	NA,T	NA,C	NA,1	NA,-inf	NA,inf	NA,1.17296	0.000274622	0.000587348
2	chr8:21713947:C:T	21713947	NA,T	NA,C	NA,1	NA,-inf	NA,inf	NA,1.15237	0.000273474	0.000584026
2	chr8:22425185:AAAT:A	22425185	NA,A	NA,AAAT	NA,1	NA,inf	NA,inf	NA,1.18746	0.000273242	0.000585544
2	chr8:22309634:C:T	22309634	T,T	C,C	1,1	-inf,inf	inf,inf	1.63861,0.238349	0.000272493	0.000562357
2	chr8:21933139:C:T	21933139	NA,T	NA,C	NA,1	NA,-inf	NA,inf	NA,1.1735	0.000272443	0.000577089
2	chr8:21592335:G:T	21592335	NA,T	NA,G	NA,1	NA,inf	NA,inf	NA,1.184	0.000272221	0.00058446
2	chr8:22310154:T:G	22310154	G,G	T,T	1,1	-inf,inf	inf,inf	1.63584,0.245758	0.000272097	0.000561631
2	chr8:22099464:C:T	22099464	NA,T	NA,C	NA,1	NA,-inf	NA,inf	NA,1.16322	0.000271953	0.000579143
2	chr8:22554484:A:T	22554484	NA,T	NA,A	NA,1	NA,inf	NA,inf	NA,1.17364	0.000271609	0.000581583
2	chr8:22351829:G:A	22351829	A,A	G,G	1,1	-inf,inf	inf,inf	1.55796,0.390622	0.000270485	0.000558728
2	chr8:21844867:T:G	21844867	NA,G	NA,T	NA,1	NA,-inf	NA,inf	NA,1.15104	0.00027033	0.000576383
2	chr8:21826795:T:C	21826795	NA,C	NA,T	NA,1	NA,-inf	NA,inf	NA,1.1588	0.000270138	0.000576681
2	chr8:22314454:C:T	22314454	T,T	C,C	1,1	-inf,inf	inf,inf	1.63971,0.23092	0.000269674	0.000556679
2	chr8:22780643:G:A	22780643	NA,A	NA,G	NA,1	NA,inf	NA,inf	NA,1.16704	0.000269662	0.000577368
2	chr8:23073795:C:T	23073795	T,T	C,C	1,1	inf,inf	inf,inf	1.25574,1.02664	0.000269469	0.000572002
2	chr8:22028320:C:T	22028320	NA,T	NA,C	NA,1	NA,inf	NA,inf	NA,1.23612	0.000268767	0.000579152
2	chr8:21628243:A:G	21628243	G,G	A,A	1,1	-inf,-inf	inf,inf	1.82521,0.0952242	0.000268488	0.000563996
2	chr8:21784956:G:A	21784956	NA,A	NA,G	NA,1	NA,-inf	NA,inf	NA,1.15235	0.000268487	0.000573672
2	chr8:22813555:A:G	22813555	NA,G	NA,A	NA,1	NA,-inf	NA,inf	NA,1.15823	0.000268417	0.000574583
2	chr8:22359406:A:T	22359406	T,T	A,A	1,1	-inf,inf	inf,inf	1.48333,0.482618	0.000268117	0.000553535
2	chr8:22331130:T:C	22331130	NA,C	NA,T	NA,1	NA,inf	NA,inf	NA,1.19634	0.000267892	0.000575816
2	chr8:22331107:T:C	22331107	NA,C	NA,T	NA,1	NA,inf	NA,inf	NA,1.19558	0.000266846	0.000573611
2	chr8:22848779:T:C	22848779	C,NA	T,NA	1,NA	inf,NA	inf,NA	1.25557,NA	0.000266537	0.000568695
2	chr8:22345274:TTGTGTACCCAAGAAAATTGAAAACAC:T	22345274	T,T	TTGTGTACCCAAGAAAATTGAAAACAC,TTGTGTACCCAAGAAAATTGAAAACAC	1,1	-inf,inf	inf,inf	1.59744,0.308733	0.000266452	0.000550236
2	chr8:22249494:G:T	22249494	NA,T	NA,G	NA,1	NA,-inf	NA,inf	NA,1.15913	0.000266116	0.000567569
2	chr8:22028920:T:C	22028920	NA,C	NA,T	NA,1	NA,inf	NA,inf	NA,1.22939	0.000265896	0.00057294
2	chr8:22415559:G:A	22415559	NA,A	NA,G	NA,1	NA,inf	NA,inf	NA,1.16785	0.000265612	0.000568995
2	chr8:21628936:T:G	21628936	NA,G	NA,T	NA,1	NA,-inf	NA,inf	NA,1.12524	0.000265235	0.000566273
2	chr8:22681366:G:A	22681366	A,A	G,G	1,1	inf,inf	inf,inf	3.6968,1.70682	0.000264202	0.0145113
2	chr8:22098100:C:T	22098100	NA,T	NA,C	NA,1	NA,-inf	NA,inf	NA,1.16857	0.000263894	0.00056093
2	chr8:22730628:T:G	22730628	NA,G	NA,T	NA,1	NA,inf	NA,inf	NA,1.19392	0.000262833	0.000565121
2	chr8:22247770:T:C	22247770	C,C	T,T	1,1	-inf,inf	inf,inf	1.30886,0.7205	0.000262621	0.000543631
2	chr8:22362538:A:G	22362538	G,G	A,A	1,1	inf,-inf	inf,inf	1.88031,0.76083	0.000261725	0.00059089
2	chr8:22650870:CTCT:C	22650870	NA,C	NA,CTCT	NA,1	NA,-inf	NA,inf	NA,1.09935	0.000260568	0.000555651
2	chr8:21548415:G:A	21548415	A,NA	G,NA	1,NA	-inf,NA	inf,NA	1.29935,NA	0.000260255	0.000556614
2	chr8:21917803:G:A	21917803	A,A	G,G	1,1	inf,-inf	inf,inf	1.76432,0.6328	0.00025983	0.00051138
2	chr8:21847009:C:T	21847009	NA,T	NA,C	NA,1	NA,-inf	NA,inf	NA,1.11177	0.000259595	0.000551776
2	chr8:22336974:A:G	22336974	G,NA	A,NA	1,NA	inf,NA	inf,NA	1.32468,NA	0.00025932	0.000558635
2	chr8:23045100:T:C	23045100	C,C	T,T	1,1	-inf,inf	inf,inf	0.361358,1.94506	0.000259129	0.000564366
2	chr8:22284498:A:C	22284498	C,NA	A,NA	1,NA	inf,NA	inf,NA	1.2776,NA	0.000259106	0.000556083
2	chr8:22255763:G:A	22255763	A,A	G,G	1,1	-inf,inf	inf,inf	1.61553,0.2155	0.000258853	0.000534291
2	chr8:21583762:G:T	21583762	NA,T	NA,G	NA,1	NA,-inf	NA,inf	NA,1.1275	0.000257458	0.000549705
2	chr8:22845151:A:G	22845151	NA,G	NA,A	NA,1	NA,-inf	NA,inf	NA,1.0997	0.000257221	0.000546918
2	chr8:21760549:G:A	21760549	NA,A	NA,G	NA,1	NA,-inf	NA,inf	NA,1.12824	0.000257166	0.000549472
2	chr8:22321674:T:C	22321674	C,C	T,T	1,1	-inf,inf	inf,inf	1.6333,0.191293	0.000256809	0.000530176
2	chr8:21900621:G:C	21900621	NA,C	NA,G	NA,1	NA,inf	NA,inf	NA,1.15896	0.000256805	0.000552215
2	chr8:22046701:T:C	22046701	C,C	T,T	1,1	inf,inf	inf,inf	1.2316,1.10586	0.000256509	0.000545618
2	chr8:21769571:G:T	21769571	T,T	G,G	1,1	inf,inf	inf,inf	2.04346,0.48426	0.000256265	0.000564715
2	chr8:22312022:G:A	22312022	A,A	G,G	1,1	-inf,inf	inf,inf	1.5978,0.266034	0.000256061	0.000528733
2	chr8:22175494:A:G	22175494	NA,G	NA,A	NA,1	NA,inf	NA,inf	NA,1.16244	0.000255675	0.000549438
2	chr8:22208371:G:A	22208371	NA,A	NA,G	NA,1	NA,inf	NA,inf	NA,1.15824	0.000255349	0.000548186
2	chr8:22824819:G:A	22824819	NA,A	NA,G	NA,1	NA,-inf	NA,inf	NA,1.11817	0.000254643	0.000542207
2	chr8:22181146:TG:T	22181146	T,NA	TG,NA	1,NA	inf,NA	inf,NA	1.30828,NA	0.000254456	0.000547472
2	chr8:23052865:A:C	23052865	NA,C	NA,A	NA,1	NA,-inf	NA,inf	NA,1.0916	0.000254253	0.000541512
2	chr8:22493495:A:G	22493495	G,NA	A,NA	1,NA	-inf,NA	inf,NA	1.05258,NA	0.000254151	0.000532183
2	chr8:23047272:A:G	23047272	G,G	A,A	1,1	-inf,-inf	inf,inf	0.443181,1.74383	0.000254061	0.000540356
2	chr8:22335292:C:G	22335292	G,G	C,C	1,1	-inf,inf	inf,inf	1.56211,0.330348	0.000253845	0.000524369
2	chr8:22314254:A:C	22314254	C,C	A,A	1,1	-inf,inf	inf,inf	1.57405,0.305053	0.000253638	0.000523874
2	chr8:22970660:C:G	22970660	NA,G	NA,C	NA,1	NA,-inf	NA,inf	NA,1.10613	0.000253429	0.000541714
2	chr8:22337943:T:A	22337943	A,A	T,T	1,1	-inf,inf	inf,inf	1.61094,0.221607	0.000252808	0.000521932
2	chr8:22308082:A:G	22308082	G,G	A,A	1,1	-inf,inf	inf,inf	1.60273,0.2429	0.000252804	0.000522
2	chr8:22287201:G:C	22287201	C,C	G,G	1,1	-inf,inf	inf,inf	1.56,0.33281	0.000252716	0.000522084
2	chr8:22342157:C:CA	22342157	CA,CA	C,C	1,1	inf,-inf	inf,inf	2.22113,0.214631	0.000251901	0.000565182
2	chr8:22771471:G:A	22771471	A,A	G,G	1,1	inf,-inf	inf,inf	1.72545,0.40546	0.000251803	0.000536562
2	chr8:22281307:A:T	22281307	NA,T	NA,A	NA,1	NA,inf	NA,inf	NA,1.16143	0.000251768	0.000541159
2	chr8:23081950:C:T	23081950	T,NA	C,NA	1,NA	-inf,NA	inf,NA	1.02181,NA	0.000251534	0.000524347
2	chr8:22352603:A:G	22352603	G,G	A,A	1,1	-inf,inf	inf,inf	1.57172,0.302697	0.000251215	0.000518905
2	chr8:21785784:G:T	21785784	NA,T	NA,G	NA,1	NA,inf	NA,inf	NA,1.12729	0.000250891	0.000537751
2	chr8:22621814:C:G	22621814	NA,G	NA,C	NA,1	NA,-inf	NA,inf	NA,1.07798	0.000250864	0.000534998
2	chr8:22127387:G:A	22127387	NA,A	NA,G	NA,1	NA,-inf	NA,inf	NA,1.07865	0.00025021	0.000533313
2	chr8:21885256:G:A	21885256	NA,A	NA,G	NA,1	NA,-inf	NA,inf	NA,1.09668	0.000249471	0.000530232
2	chr8:22849585:G:C	22849585	C,NA	G,NA	1,NA	inf,NA	inf,NA	1.21931,NA	0.000249439	0.000532242
2	chr8:22315943:G:A	22315943	A,A	G,G	1,1	-inf,inf	inf,inf	1.61073,0.206581	0.000248644	0.000513397
2	chr8:22194188:C:T	22194188	NA,T	NA,C	NA,1	NA,-inf	NA,inf	NA,1.07482	0.00024777	0.000528183
2	chr8:21780480:G:A	21780480	A,NA	G,NA	1,NA	inf,NA	inf,NA	1.3809,NA	0.000247666	0.000522234
2	chr8:22336424:G:A	22336424	A,A	G,G	1,1	-inf,inf	inf,inf	1.57871,0.273859	0.000247432	0.000511048
2	chr8:22217101:G:A	22217101	NA,A	NA,G	NA,1	NA,inf	NA,inf	NA,1.13976	0.000247259	0.000531053
2	chr8:22331483:T:C	22331483	C,NA	T,NA	1,NA	inf,NA	inf,NA	1.50746,NA	0.00024582	0.000547233
2	chr8:21513377:T:C	21513377	C,C	T,T	1,1	inf,inf	inf,inf	0.197672,1.86308	0.000245674	0.000521342
2	chr8:22353292:GT:G	22353292	G,G	GT,GT	1,1	-inf,inf	inf,inf	1.58441,0.256422	0.000245571	0.000507223
2	chr8:21826122:T:C	21826122	NA,C	NA,T	NA,1	NA,-inf	NA,inf	NA,1.10402	0.000244796	0.000522703
2	chr8:21765613:T:G	21765613	NA,G	NA,T	NA,1	NA,-inf	NA,inf	NA,1.07669	0.000244706	0.000522237
2	chr8:21550393:C:T	21550393	NA,T	NA,C	NA,1	NA,inf	NA,inf	NA,1.12401	0.000244162	0.000524201
2	chr8:22251906:G:A	22251906	A,A	G,G	1,1	-inf,inf	inf,inf	1.58594,0.213762	0.000243546	0.000502808
2	chr8:21727628:G:A	21727628	NA,A	NA,G	NA,1	NA,-inf	NA,inf	NA,1.07506	0.000243492	0.000520287
2	chr8:22987843:T:A	22987843	A,A	T,T	1,1	inf,inf	inf,inf	1.77665,0.493395	0.000243436	0.000515485
2	chr8:22292394:G:A	22292394	A,A	G,G	1,1	-inf,inf	inf,inf	1.57986,0.252962	0.000242743	0.000501364
2	chr8:22008764:C:T	22008764	NA,T	NA,C	NA,1	NA,-inf	NA,inf	NA,1.11894	0.000242702	0.000515101
2	chr8:21986224:G:A	21986224	A,NA	G,NA	1,NA	inf,NA	inf,NA	1.24988,NA	0.000242573	0.000510367
2	chr8:22097889:C:T	22097889	NA,T	NA,C	NA,1	NA,-inf	NA,inf	NA,1.07054	0.00024228	0.000516898
2	chr8:22588438:A:G	22588438	G,NA	A,NA	1,NA	-inf,NA	inf,NA	2.0351,NA	0.000241647	0.00063392
2	chr8:22311574:A:G	22311574	G,G	A,A	1,1	inf,-inf	inf,inf	1.70507,0.864544	0.00024157	0.000537315
2	chr8:22729324:C:T	22729324	NA,T	NA,C	NA,1	NA,inf	NA,inf	NA,1.14152	0.000241415	0.000518823
2	chr8:22588431:T:C	22588431	C,NA	T,NA	1,NA	-inf,NA	inf,NA	2.03089,NA	0.000240255	0.000629879
2	chr8:22279897:C:T	22279897	T,T	C,C	1,1	-inf,inf	inf,inf	1.562,0.284708	0.00024016	0.000496165
2	chr8:22306106:A:G	22306106	G,G	A,A	1,1	-inf,inf	inf,inf	1.56505,0.267487	0.000239647	0.000494991
2	chr8:22342721:T:C	22342721	C,C	T,T	1,1	-inf,inf	inf,inf	1.53758,0.323555	0.000239072	0.000493993
2	chr8:22689160:G:A	22689160	NA,A	NA,G	NA,1	NA,inf	NA,inf	NA,1.12934	0.000238667	0.000512657
2	chr8:21419411:T:C	21419411	NA,C	NA,T	NA,1	NA,-inf	NA,inf	NA,1.07936	0.000237922	0.00050892
2	chr8:23022649:G:C	23022649	C,C	G,G	1,1	inf,inf	inf,inf	1.4336,0.831411	0.00023768	0.000500488
2	chr8:21814443:A:G	21814443	NA,G	NA,A	NA,1	NA,-inf	NA,inf	NA,1.08547	0.00023765	0.000507604
2	chr8:22965701:C:T	22965701	T,T	C,C	1,1	inf,-inf	inf,inf	1.89912,0.0741416	0.000237563	0.0005064
2	chr8:22767463:C:T	22767463	T,T	C,C	1,1	inf,-inf	inf,inf	1.74449,0.334529	0.000237091	0.000505193
2	chr8:22051622:T:C	22051622	NA,C	NA,T	NA,1	NA,-inf	NA,inf	NA,1.10557	0.000236375	0.000502421
2	chr8:22234411:C:T	22234411	T,NA	C,NA	1,NA	inf,NA	inf,NA	1.4732,NA	0.000235507	0.000523154
2	chr8:23063957:C:T	23063957	NA,T	NA,C	NA,1	NA,-inf	NA,inf	NA,1.05307	0.00023532	0.000501305
2	chr8:21770773:T:C	21770773	C,C	T,T	1,1	inf,inf	inf,inf	2.02804,0.443242	0.000235176	0.000518435
2	chr8:21575139:C:G	21575139	NA,G	NA,C	NA,1	NA,inf	NA,inf	NA,1.09672	0.000234066	0.000502524
2	chr8:21778143:G:A	21778143	A,A	G,G	1,1	inf,-inf	inf,inf	1.0669,1.347	0.000234041	0.00051932
2	chr8:22283250:G:C	22283250	C,C	G,G	1,1	-inf,inf	inf,inf	1.58014,0.219308	0.000233699	0.000482792
2	chr8:21505995:G:A	21505995	A,A	G,G	1,1	inf,inf	inf,inf	0.142443,1.84559	0.000233626	0.000494596
2	chr8:21505610:A:G	21505610	G,G	A,A	1,1	inf,inf	inf,inf	0.180488,1.82331	0.000233533	0.000494017
2	chr8:21544616:C:T	21544616	NA,T	NA,C	NA,1	NA,-inf	NA,inf	NA,1.04987	0.000233149	0.000497501
2	chr8:22327429:G:A	22327429	A,A	G,G	1,1	-inf,inf	inf,inf	1.52909,0.309197	0.000233111	0.000481583
2	chr8:22303352:A:G	22303352	G,G	A,A	1,1	-inf,inf	inf,inf	1.56082,0.247558	0.000232689	0.000480672
2	chr8:21565650:G:A	21565650	NA,A	NA,G	NA,1	NA,inf	NA,inf	NA,1.09913	0.000232528	0.000499569
2	chr8:21577003:C:T	21577003	NA,T	NA,C	NA,1	NA,-inf	NA,inf	NA,1.084	0.000232368	0.000495638
2	chr8:22281685:T:C	22281685	C,C	T,T	1,1	-inf,inf	inf,inf	1.56974,0.233402	0.000232248	0.000479803
2	chr8:21730054:C:G	21730054	NA,G	NA,C	NA,1	NA,inf	NA,inf	NA,1.09818	0.000232054	0.000497752
2	chr8:22280993:G:T	22280993	T,T	G,G	1,1	-inf,inf	inf,inf	1.57552,0.217283	0.000231845	0.000478932
2	chr8:21575162:C:T	21575162	NA,T	NA,C	NA,1	NA,-inf	NA,inf	NA,1.08255	0.000231659	0.000494121
2	chr8:22901576:C:T	22901576	NA,T	NA,C	NA,1	NA,inf	NA,inf	NA,1.06981	0.000231475	0.000496
2	chr8:21579843:T:C	21579843	NA,C	NA,T	NA,1	NA,inf	NA,inf	NA,1.09954	0.000230799	0.000496021
2	chr8:21817430:C:G	21817430	NA,G	NA,C	NA,1	NA,-inf	NA,inf	NA,1.04101	0.000230748	0.000490875
2	chr8:22573853:C:A	22573853	NA,A	NA,C	NA,1	NA,inf	NA,inf	NA,1.14736	0.000230743	0.000497928
2	chr8:22690027:C:A	22690027	NA,A	NA,C	NA,1	NA,-inf	NA,inf	NA,1.04179	0.000230643	0.000492699
2	chr8:21952486:C:G	21952486	G,NA	C,NA	1,NA	-inf,NA	inf,NA	1.18587,NA	0.000230083	0.000488102
2	chr8:22633808:G:A	22633808	NA,A	NA,G	NA,1	NA,inf	NA,inf	NA,1.10901	0.00022837	0.00049127
2	chr8:21844016:T:C	21844016	NA,C	NA,T	NA,1	NA,-inf	NA,inf	NA,1.02674	0.000227798	0.000481914
2	chr8:21919844:G:C	21919844	NA,C	NA,G	NA,1	NA,-inf	NA,inf	NA,1.07926	0.000227536	0.000482926
2	chr8:22156509:G:A	22156509	NA,A	NA,G	NA,1	NA,inf	NA,inf	NA,1.11459	0.00022727	0.000487778
2	chr8:21651219:G:A	21651219	A,A	G,G	1,1	-inf,inf	inf,inf	0.0862738,1.84735	0.000227269	0.00048267
2	chr8:22770956:G:A	22770956	A,A	G,G	1,1	-inf,inf	inf,inf	1.76275,0.160094	0.000226016	0.00047968
2	chr8:22345300:C:T	22345300	T,T	C,C	1,1	inf,-inf	inf,inf	1.85389,0.769481	0.000225912	0.000520779
2	chr8:21576062:C:T	21576062	NA,T	NA,C	NA,1	NA,-inf	NA,inf	NA,1.0683	0.000225833	0.000481743
2	chr8:22952787:C:T	22952787	NA,T	NA,C	NA,1	NA,inf	NA,inf	NA,1.08534	0.000225791	0.000485348
2	chr8:22312434:A:T	22312434	T,T	A,A	1,1	-inf,inf	inf,inf	1.55711,0.223155	0.000225669	0.000466189
2	chr8:22633804:G:C	22633804	C,NA	G,NA	1,NA	inf,NA	inf,NA	1.4574,NA	0.000225485	0.000501971
2	chr8:21444164:T:C	21444164	C,NA	T,NA	1,NA	inf,NA	inf,NA	1.12491,NA	0.000225433	0.000479051
2	chr8:21403750:C:T	21403750	NA,T	NA,C	NA,1	NA,inf	NA,inf	NA,1.09398	0.000225074	0.000484433
2	chr8:22349118:T:C	22349118	C,C	T,T	1,1	-inf,inf	inf,inf	1.58153,0.146357	0.000224846	0.000464256
2	chr8:22170179:C:T	22170179	NA,T	NA,C	NA,1	NA,inf	NA,inf	NA,1.09853	0.000223952	0.000481796
2	chr8:22349857:T:C	22349857	C,C	T,T	1,1	-inf,inf	inf,inf	1.54678,0.238255	0.000223824	0.000462449
2	chr8:22768832:G:A	22768832	A,A	G,G	1,1	inf,-inf	inf,inf	1.75789,0.257331	0.000223033	0.000475525
2	chr8:21877790:A:T	21877790	NA,T	NA,A	NA,1	NA,-inf	NA,inf	NA,1.03492	0.000222987	0.00047586
2	chr8:22901161:A:G	22901161	NA,G	NA,A	NA,1	NA,inf	NA,inf	NA,1.04872	0.000222953	0.000477767
2	chr8:22471366:A:G	22471366	NA,G	NA,A	NA,1	NA,inf	NA,inf	NA,1.0347	0.000222735	0.000476218
2	chr8:21596893:T:G	21596893	NA,G	NA,T	NA,1	NA,inf	NA,inf	NA,1.0687	0.000222455	0.000477601
2	chr8:23018920:C:T	23018920	NA,T	NA,C	NA,1	NA,inf	NA,inf	NA,1.0642	0.000221886	0.000476438
2	chr8:21834541:C:T	21834541	NA,T	NA,C	NA,1	NA,inf	NA,inf	NA,1.09478	0.000221448	0.000476478
2	chr8:22147116:T:G	22147116	NA,G	NA,T	NA,1	NA,inf	NA,inf	NA,1.08679	0.000220739	0.000472472
2	chr8:21876465:C:T	21876465	NA,T	NA,C	NA,1	NA,-inf	NA,inf	NA,1.02841	0.000220552	0.000470669
2	chr8:23013776:G:A	23013776	A,NA	G,NA	1,NA	inf,NA	inf,NA	1.09232,NA	0.000220546	0.00046935
2	chr8:22959171:G:A	22959171	A,A	G,G	1,1	inf,inf	inf,inf	1.9398,0.274986	0.00021971	0.00048183
2	chr8:22703611:C:T	22703611	NA,T	NA,C	NA,1	NA,inf	NA,inf	NA,1.07582	0.000219524	0.000471313
2	chr8:21784307:G:A	21784307	NA,A	NA,G	NA,1	NA,inf	NA,inf	NA,1.0508	0.000219485	0.00047041
2	chr8:22555870:A:G	22555870	NA,G	NA,A	NA,1	NA,inf	NA,inf	NA,1.07017	0.000219484	0.000472386
2	chr8:21945063:C:T	21945063	NA,T	NA,C	NA,1	NA,-inf	NA,inf	NA,1.05476	0.000218982	0.000468063
2	chr8:22016347:A:C	22016347	NA,C	NA,A	NA,1	NA,-inf	NA,inf	NA,1.05189	0.000218238	0.000466454
2	chr8:21944607:C:T	21944607	NA,T	NA,C	NA,1	NA,-inf	NA,inf	NA,1.05231	0.000218071	0.000466118
2	chr8:21774736:G:A	21774736	A,A	G,G	1,1	inf,inf	inf,inf	2.014,0.404007	0.000217178	0.000478806
2	chr8:23067417:C:CA	23067417	NA,CA	NA,C	NA,1	NA,-inf	NA,inf	NA,1.02302	0.000216617	0.000463622
2	chr8:21933625:T:G	21933625	NA,G	NA,T	NA,1	NA,-inf	NA,inf	NA,1.04993	0.000216364	0.000459344
2	chr8:22834658:G:A	22834658	NA,A	NA,G	NA,1	NA,-inf	NA,inf	NA,1.0118	0.000215891	0.000460862
2	chr8:21750002:G:A	21750002	NA,A	NA,G	NA,1	NA,-inf	NA,inf	NA,1.0106	0.000215636	0.000459887
2	chr8:22751888:C:T	22751888	NA,T	NA,C	NA,1	NA,-inf	NA,inf	NA,1.00525	0.000215521	0.000460193
2	chr8:22716704:G:A	22716704	NA,A	NA,G	NA,1	NA,inf	NA,inf	NA,0.884601	0.000215376	0.000455298
2	chr8:22622219:G:A	22622219	A,NA	G,NA	1,NA	-inf,NA	inf,NA	0.919988,NA	0.000214968	0.000452287
2	chr8:22304978:A:G	22304978	G,G	A,A	1,1	-inf,inf	inf,inf	1.51768,0.258002	0.000214498	0.000443317
2	chr8:22959880:T:C	22959880	C,C	T,T	1,1	inf,inf	inf,inf	1.90935,0.304621	0.000214365	0.000470082
2	chr8:22766171:C:T	22766171	T,T	C,C	1,1	inf,-inf	inf,inf	1.71969,0.283554	0.000214046	0.000456318
2	chr8:21772341:T:C	21772341	C,C	T,T	1,1	inf,inf	inf,inf	1.89217,0.551673	0.000214039	0.000471254
2	chr8:23026718:T:C	23026718	C,C	T,T	1,1	-inf,-inf	inf,inf	1.86101,0.0310284	0.000213803	0.000456428
2	chr8:22790425:C:T	22790425	NA,T	NA,C	NA,1	NA,-inf	NA,inf	NA,1.01401	0.000213464	0.00045553
2	chr8:22738698:A:G	22738698	G,G	A,A	1,1	inf,-inf	inf,inf	1.48388,0.772226	0.000212848	0.000462694
2	chr8:22026042:C:A	22026042	NA,A	NA,C	NA,1	NA,-inf	NA,inf	NA,1.00384	0.000212844	0.000452508
2	chr8:22089509:ACCGCCCCACCTCCCCGG:A	22089509	NA,A	NA,ACCGCCCCACCTCCCCGG	NA,1	NA,-inf	NA,inf	NA,1.02603	0.000212231	0.000452294
2	chr8:21943289:T:C	21943289	C,NA	T,NA	1,NA	-inf,NA	inf,NA	1.14183,NA	0.000212224	0.000450335
2	chr8:21817556:A:G	21817556	NA,G	NA,A	NA,1	NA,-inf	NA,inf	NA,1.01964	0.000212049	0.000452834
2	chr8:21711025:G:C	21711025	C,C	G,G	1,1	inf,inf	inf,inf	0.584845,1.63305	0.00021204	0.000458046
2	chr8:22637121:T:C	22637121	NA,C	NA,T	NA,1	NA,-inf	NA,inf	NA,1.05633	0.000212008	0.000454806
2	chr8:22637448:C:T	22637448	NA,T	NA,C	NA,1	NA,-inf	NA,inf	NA,1.05633	0.000212008	0.000454806
2	chr8:23026221:A:C	23026221	C,NA	A,NA	1,NA	inf,NA	inf,NA	1.13927,NA	0.00021138	0.000449342
2	chr8:22291727:C:T	22291727	T,T	C,C	1,1	-inf,inf	inf,inf	1.51298,0.25298	0.000211118	0.000436348
2	chr8:22754309:G:A	22754309	A,A	G,G	1,1	-inf,-inf	inf,inf	1.12095,0.995231	0.000210956	0.000446268
2	chr8:22089911:G:T	22089911	NA,T	NA,G	NA,1	NA,inf	NA,inf	NA,1.08131	0.000210776	0.000450522
2	chr8:21765882:C:T	21765882	T,T	C,C	1,1	-inf,inf	inf,inf	1.2274,1.14129	0.000210591	0.000468128
2	chr8:22440685:G:C	22440685	NA,C	NA,G	NA,1	NA,-inf	NA,inf	NA,0.998343	0.000210205	0.000448701
2	chr8:22959873:T:C	22959873	C,C	T,T	1,1	inf,inf	inf,inf	1.944,0.220238	0.000209459	0.000459407
2	chr8:22297608:A:G	22297608	G,G	A,A	1,1	-inf,inf	inf,inf	1.51448,0.244291	0.00020932	0.000432672
2	chr8:22235810:G:C	22235810	C,C	G,G	1,1	-inf,inf	inf,inf	1.4614,0.353026	0.000208427	0.000431299
2	chr8:21851546:CAT:C	21851546	NA,C	NA,CAT	NA,1	NA,inf	NA,inf	NA,1.03221	0.000208264	0.000446933
2	chr8:21690358:T:C	21690358	NA,C	NA,T	NA,1	NA,inf	NA,inf	NA,1.02069	0.000207732	0.000445955
2	chr8:21450454:T:C	21450454	C,NA	T,NA	1,NA	-inf,NA	inf,NA	1.17296,NA	0.000207475	0.000447412
2	chr8:23063699:C:T	23063699	NA,T	NA,C	NA,1	NA,inf	NA,inf	NA,1.01953	0.000207342	0.000444834
2	chr8:22685277:C:T	22685277	T,T	C,C	1,1	inf,inf	inf,inf	3.56052,1.11658	0.000207111	0.00396163
2	chr8:21605086:G:A	21605086	NA,A	NA,G	NA,1	NA,inf	NA,inf	NA,1.03336	0.000205842	0.000442425
2	chr8:22928928:G:A	22928928	A,NA	G,NA	1,NA	-inf,NA	inf,NA	1.14758,NA	0.000205631	0.000442535
2	chr8:22234608:T:A	22234608	A,A	T,T	1,1	-inf,inf	inf,inf	1.50025,0.264644	0.000205029	0.00042412
2	chr8:22241096:T:C	22241096	C,C	T,T	1,1	-inf,inf	inf,inf	1.4794,0.305888	0.000205017	0.000424193
2	chr8:21782862:C:A	21782862	A,A	C,C	1,1	inf,-inf	inf,inf	1.02878,1.30597	0.000204871	0.000453942
2	chr8:21611281:G:A	21611281	NA,A	NA,G	NA,1	NA,-inf	NA,inf	NA,0.973515	0.000204869	0.000437369
2	chr8:22703566:C:T	22703566	T,T	C,C	1,1	inf,-inf	inf,inf	1.89214,0.255794	0.000204699	0.000451412
2	chr8:21711673:C:T	21711673	T,T	C,C	1,1	inf,inf	inf,inf	0.748138,1.41207	0.000204661	0.000437428
2	chr8:22674766:G:A	22674766	A,A	G,G	1,1	inf,inf	inf,inf	0.938649,0.416122	0.000204423	0.000418669
2	chr8:22370644:G:T	22370644	NA,T	NA,G	NA,1	NA,inf	NA,inf	NA,1.04432	0.000204188	0.00043916
2	chr8:22960409:C:T	22960409	NA,T	NA,C	NA,1	NA,-inf	NA,inf	NA,0.979603	0.000204127	0.000435629
2	chr8:22676665:C:T	22676665	T,T	C,C	1,1	inf,inf	inf,inf	4.19195,1.28765	0.000203052	0.0185321
2	chr8:22090742:A:T	22090742	NA,T	NA,A	NA,1	NA,inf	NA,inf	NA,1.05777	0.000202699	0.000433302
2	chr8:22848934:T:C	22848934	NA,C	NA,T	NA,1	NA,-inf	NA,inf	NA,0.97469	0.000202443	0.000432459
2	chr8:22224186:G:A	22224186	NA,A	NA,G	NA,1	NA,-inf	NA,inf	NA,0.972816	0.000202252	0.000431215
2	chr8:22256967:G:A	22256967	A,A	G,G	1,1	-inf,inf	inf,inf	1.46593,0.291614	0.000202211	0.000418116
2	chr8:22096401:G:C	22096401	NA,C	NA,G	NA,1	NA,-inf	NA,inf	NA,0.995881	0.000201812	0.000430133
2	chr8:22256924:A:G	22256924	G,G	A,A	1,1	-inf,inf	inf,inf	1.4625,0.293875	0.000201308	0.00041626
2	chr8:21455721:T:C	21455721	C,NA	T,NA	1,NA	inf,NA	inf,NA	1.08587,NA	0.00020119	0.000429156
2	chr8:21620383:G:A	21620383	NA,A	NA,G	NA,1	NA,inf	NA,inf	NA,1.00578	0.000200517	0.000430391
2	chr8:22239732:C:G	22239732	G,G	C,C	1,1	-inf,inf	inf,inf	1.48471,0.272965	0.000199957	0.000413752
2	chr8:21603978:G:A	21603978	A,NA	G,NA	1,NA	inf,NA	inf,NA	1.0766,NA	0.000199645	0.000425304
2	chr8:21818663:G:A	21818663	NA,A	NA,G	NA,1	NA,-inf	NA,inf	NA,0.980055	0.000198865	0.000424623
2	chr8:21576875:G:A	21576875	NA,A	NA,G	NA,1	NA,inf	NA,inf	NA,1.00727	0.000198754	0.000426958
2	chr8:22591971:T:C	22591971	C,C	T,T	1,1	-inf,-inf	inf,inf	5.16525,0.123241	0.000198353	0.0248634
2	chr8:22241942:A:G	22241942	G,G	A,A	1,1	-inf,inf	inf,inf	1.43172,0.350524	0.000197528	0.000408809
2	chr8:21771473:T:C	21771473	C,C	T,T	1,1	inf,inf	inf,inf	1.92279,0.451469	0.000197425	0.000434752
2	chr8:22879521:C:T	22879521	T,NA	C,NA	1,NA	inf,NA	inf,NA	0.932535,NA	0.000197056	0.000414839
2	chr8:22243506:A:G	22243506	G,G	A,A	1,1	-inf,inf	inf,inf	1.47916,0.228842	0.000196787	0.000406772
2	chr8:22918605:G:A	22918605	NA,A	NA,G	NA,1	NA,-inf	NA,inf	NA,0.969086	0.000196767	0.000420605
2	chr8:22783275:A:G	22783275	NA,G	NA,A	NA,1	NA,-inf	NA,inf	NA,0.952444	0.00019627	0.000418817
2	chr8:22095230:C:T	22095230	NA,T	NA,C	NA,1	NA,-inf	NA,inf	NA,0.9507	0.000195476	0.000416834
2	chr8:22001695:T:C	22001695	NA,C	NA,T	NA,1	NA,-inf	NA,inf	NA,0.985425	0.000195406	0.000417558
2	chr8:22273867:A:T	22273867	T,T	A,A	1,1	-inf,-inf	inf,inf	0.476921,1.72163	0.000194811	0.000421961
2	chr8:22833234:T:C	22833234	C,C	T,T	1,1	inf,-inf	inf,inf	0.583628,1.55206	0.000194608	0.000417682
2	chr8:22902463:T:G	22902463	G,NA	T,NA	1,NA	inf,NA	inf,NA	1.10344,NA	0.000194556	0.000416193
2	chr8:22563669:G:A	22563669	A,A	G,G	1,1	-inf,inf	inf,inf	1.38549,0.534133	0.000194339	0.000410084
2	chr8:21636542:T:C	21636542	NA,C	NA,T	NA,1	NA,inf	NA,inf	NA,0.981563	0.00019373	0.000415781
2	chr8:22088528:A:G	22088528	G,G	A,A	1,1	-inf,-inf	inf,inf	1.22112,0.854693	0.000193034	0.000406442
2	chr8:22240929:T:C	22240929	C,C	T,T	1,1	-inf,inf	inf,inf	1.26667,0.586102	0.000192941	0.000399755
2	chr8:22088363:T:G	22088363	NA,G	NA,T	NA,1	NA,-inf	NA,inf	NA,0.962118	0.000192906	0.000411011
2	chr8:22742864:G:A	22742864	NA,A	NA,G	NA,1	NA,inf	NA,inf	NA,1.00243	0.000192756	0.000414315
2	chr8:21609705:G:A	21609705	NA,A	NA,G	NA,1	NA,inf	NA,inf	NA,0.99505	0.000192651	0.000414121
2	chr8:21576879:G:C	21576879	NA,C	NA,G	NA,1	NA,inf	NA,inf	NA,0.988048	0.000192486	0.000413477
2	chr8:23042974:G:A	23042974	NA,A	NA,G	NA,1	NA,inf	NA,inf	NA,0.985798	0.000192043	0.000412508
2	chr8:21885493:C:G	21885493	G,G	C,C	1,1	inf,-inf	inf,inf	0.598393,1.62299	0.000191924	0.000404222
2	chr8:22800735:A:G	22800735	G,NA	A,NA	1,NA	inf,NA	inf,NA	1.07998,NA	0.000190951	0.000408062
2	chr8:21797156:T:C	21797156	NA,C	NA,T	NA,1	NA,-inf	NA,inf	NA,0.932356	0.000190232	0.000405629
2	chr8:22573937:C:T	22573937	NA,T	NA,C	NA,1	NA,-inf	NA,inf	NA,0.960875	0.00019022	0.000406983
2	chr8:21446896:T:A	21446896	A,NA	T,NA	1,NA	inf,NA	inf,NA	1.03889,NA	0.000190198	0.000404496
2	chr8:22115619:G:A	22115619	NA,A	NA,G	NA,1	NA,-inf	NA,inf	NA,0.937805	0.000190156	0.000405061
2	chr8:22768266:C:T	22768266	NA,T	NA,C	NA,1	NA,inf	NA,inf	NA,0.912142	0.000189845	0.000403592
2	chr8:22768787:T:C	22768787	C,C	T,T	1,1	inf,-inf	inf,inf	1.62448,0.346151	0.000189628	0.000404431
2	chr8:22880009:T:G	22880009	G,G	T,T	1,1	inf,-inf	inf,inf	1.1612,0.957615	0.000189535	0.00040443
2	chr8:22242481:T:G	22242481	G,G	T,T	1,1	-inf,inf	inf,inf	1.38702,0.379944	0.000189508	0.000392166
2	chr8:21564105:C:T	21564105	T,NA	C,NA	1,NA	inf,NA	inf,NA	1.07079,NA	0.000189375	0.000408085
2	chr8:22001455:G:A	22001455	NA,A	NA,G	NA,1	NA,-inf	NA,inf	NA,0.966975	0.000189366	0.000404688
2	chr8:22729488:G:C	22729488	C,C	G,G	1,1	-inf,inf	inf,inf	0.549104,1.58352	0.000189185	0.000406104
2	chr8:21383272:T:C	21383272	C,NA	T,NA	1,NA	-inf,NA	inf,NA	1.11168,NA	0.000189122	0.000406824
2	chr8:21698569:T:C	21698569	NA,C	NA,T	NA,1	NA,-inf	NA,inf	NA,0.902655	0.000188941	0.000402076
2	chr8:23046119:G:C	23046119	NA,C	NA,G	NA,1	NA,-inf	NA,inf	NA,0.926991	0.000188623	0.000402417
2	chr8:22946369:G:A	22946369	NA,A	NA,G	NA,1	NA,inf	NA,inf	NA,0.957229	0.000188543	0.000404719
2	chr8:21454876:C:T	21454876	NA,T	NA,C	NA,1	NA,inf	NA,inf	NA,0.962367	0.000188295	0.000403791
2	chr8:22763404:T:C	22763404	C,C	T,T	1,1	inf,-inf	inf,inf	1.5732,0.417931	0.000188149	0.000401249
2	chr8:22255286:T:C	22255286	C,C	T,T	1,1	-inf,inf	inf,inf	1.42113,0.311163	0.000188008	0.000388932
2	chr8:22951334:C:T	22951334	NA,T	NA,C	NA,1	NA,-inf	NA,inf	NA,0.925397	0.000187991	0.00040064
2	chr8:21610661:C:T	21610661	NA,T	NA,C	NA,1	NA,inf	NA,inf	NA,0.979411	0.000187866	0.000403789
2	chr8:21775109:G:A	21775109	A,NA	G,NA	1,NA	inf,NA	inf,NA	1.18984,NA	0.00018756	0.000408306
2	chr8:21631331:C:G	21631331	NA,G	NA,C	NA,1	NA,-inf	NA,inf	NA,0.928203	0.000187479	0.000400545
2	chr8:22322729:C:T	22322729	T,T	C,C	1,1	-inf,inf	inf,inf	1.46052,0.242165	0.000187379	0.000387511
2	chr8:22093259:T:G	22093259	NA,G	NA,T	NA,1	NA,-inf	NA,inf	NA,0.952876	0.000187323	0.00039934
2	chr8:22197856:C:T	22197856	NA,T	NA,C	NA,1	NA,-inf	NA,inf	NA,0.941893	0.000187123	0.000399534
2	chr8:21610736:C:T	21610736	NA,T	NA,C	NA,1	NA,inf	NA,inf	NA,0.97641	0.00018699	0.000401893
2	chr8:21476370:A:T	21476370	T,NA	A,NA	1,NA	inf,NA	inf,NA	1.02139,NA	0.000186942	0.000397678
2	chr8:21787175:G:C	21787175	NA,C	NA,G	NA,1	NA,-inf	NA,inf	NA,0.936781	0.000186892	0.000399229
2	chr8:21769941:A:G	21769941	G,G	A,A	1,1	inf,inf	inf,inf	2.01991,0.254797	0.000186628	0.000411302
2	chr8:21405414:G:C	21405414	NA,C	NA,G	NA,1	NA,inf	NA,inf	NA,0.965576	0.000186608	0.000400786
2	chr8:22270545:C:T	22270545	T,T	C,C	1,1	-inf,inf	inf,inf	1.35327,0.45071	0.000186498	0.000386401
2	chr8:21396104:T:G	21396104	NA,G	NA,T	NA,1	NA,inf	NA,inf	NA,0.980435	0.000185944	0.000400112
2	chr8:22653348:TG:T	22653348	NA,T	NA,TG	NA,1	NA,-inf	NA,inf	NA,0.861764	0.000185868	0.000394978
2	chr8:21773224:G:A	21773224	A,A	G,G	1,1	inf,inf	inf,inf	2.04389,0.20873	0.000185547	0.000409166
2	chr8:22038173:A:G	22038173	NA,G	NA,A	NA,1	NA,inf	NA,inf	NA,0.951445	0.000185151	0.000397138
2	chr8:22561160:C:T	22561160	T,T	C,C	1,1	-inf,-inf	inf,inf	0.871262,1.11903	0.000184952	0.000390839
2	chr8:22291005:A:G	22291005	G,G	A,A	1,1	-inf,-inf	inf,inf	1.45423,0.195662	0.000184735	0.00038252
2	chr8:22700906:C:T	22700906	NA,T	NA,C	NA,1	NA,-inf	NA,inf	NA,0.912582	0.000184714	0.00039475
2	chr8:21874038:C:T	21874038	T,T	C,C	1,1	inf,-inf	inf,inf	0.481621,1.70134	0.000184364	0.00038945
2	chr8:22258365:A:G	22258365	NA,G	NA,A	NA,1	NA,inf	NA,inf	NA,0.989763	0.00018429	0.000396773
2	chr8:22074928:C:T	22074928	NA,T	NA,C	NA,1	NA,-inf	NA,inf	NA,0.930323	0.000184208	0.000392546
2	chr8:22846095:T:G	22846095	NA,G	NA,T	NA,1	NA,-inf	NA,inf	NA,0.903851	0.000183886	0.000391237
2	chr8:22239969:G:A	22239969	A,A	G,G	1,1	-inf,inf	inf,inf	1.42829,0.302523	0.000183699	0.000380305
2	chr8:22222867:AT:A	22222867	NA,A	NA,AT	NA,1	NA,-inf	NA,inf	NA,0.916132	0.000183394	0.000391101
2	chr8:21513513:C:T	21513513	T,T	C,C	1,1	inf,inf	inf,inf	0.103508,1.72984	0.000183369	0.000388622
2	chr8:21779252:C:G	21779252	NA,G	NA,C	NA,1	NA,-inf	NA,inf	NA,0.927141	0.000183349	0.000391852
2	chr8:22277140:G:A	22277140	A,A	G,G	1,1	-inf,inf	inf,inf	1.46729,0.219323	0.000182862	0.000378468
2	chr8:22803753:C:T	22803753	NA,T	NA,C	NA,1	NA,-inf	NA,inf	NA,0.895683	0.000182662	0.000389697
2	chr8:21605017:G:A	21605017	NA,A	NA,G	NA,1	NA,inf	NA,inf	NA,0.961836	0.000182642	0.000392529
2	chr8:22463836:G:T	22463836	T,NA	G,NA	1,NA	inf,NA	inf,NA	1.32415,NA	0.000182508	0.000400977
2	chr8:21396620:T:C	21396620	NA,C	NA,T	NA,1	NA,inf	NA,inf	NA,0.968612	0.000182403	0.000392479
2	chr8:22302282:A:G	22302282	G,G	A,A	1,1	-inf,inf	inf,inf	1.4667,0.194946	0.000182291	0.000376959
2	chr8:22089960:T:A	22089960	NA,A	NA,T	NA,1	NA,-inf	NA,inf	NA,0.935184	0.000181996	0.000388001
2	chr8:22250473:A:G	22250473	G,G	A,A	1,1	-inf,inf	inf,inf	1.43548,0.248669	0.000181648	0.000375753
2	chr8:22276509:G:T	22276509	T,T	G,G	1,1	-inf,inf	inf,inf	1.51508,0.0407305	0.000181565	0.00037564
2	chr8:22944485:G:C	22944485	C,C	G,G	1,1	inf,inf	inf,inf	1.49611,0.395311	0.000180694	0.000382771
2	chr8:22994426:G:A	22994426	NA,A	NA,G	NA,1	NA,-inf	NA,inf	NA,0.907969	0.000180639	0.000385376
2	chr8:21883919:C:T	21883919	T,T	C,C	1,1	inf,-inf	inf,inf	0.62446,1.56749	0.000179629	0.000378099
2	chr8:22303417:G:C	22303417	C,C	G,G	1,1	-inf,inf	inf,inf	1.48708,0.101148	0.000179332	0.000370758
2	chr8:21844639:C:T	21844639	NA,T	NA,C	NA,1	NA,-inf	NA,inf	NA,0.896497	0.000179224	0.000381318
2	chr8:22251910:G:A	22251910	A,A	G,G	1,1	-inf,inf	inf,inf	1.39834,0.308494	0.000179108	0.000370593
2	chr8:22516688:T:C	22516688	NA,C	NA,T	NA,1	NA,inf	NA,inf	NA,0.958206	0.000179087	0.000385131
2	chr8:22725639:G:A	22725639	A,NA	G,NA	1,NA	inf,NA	inf,NA	1.2335,NA	0.000178729	0.000388629
2	chr8:22822568:T:G	22822568	NA,G	NA,T	NA,1	NA,-inf	NA,inf	NA,0.905527	0.000178396	0.000381318
2	chr8:21402677:G:C	21402677	NA,C	NA,G	NA,1	NA,inf	NA,inf	NA,0.938741	0.000178228	0.000382868
2	chr8:22305599:G:A	22305599	A,A	G,G	1,1	inf,-inf	inf,inf	1.9252,0.397032	0.00017803	0.000398669
2	chr8:22783112:G:A	22783112	NA,A	NA,G	NA,1	NA,-inf	NA,inf	NA,0.892559	0.000177762	0.000379313
2	chr8:22992647:A:G	22992647	NA,G	NA,A	NA,1	NA,inf	NA,inf	NA,0.911248	0.000177616	0.000380682
2	chr8:22919901:G:A	22919901	A,NA	G,NA	1,NA	inf,NA	inf,NA	1.02469,NA	0.000177612	0.000379817
2	chr8:22004511:A:C	22004511	NA,C	NA,A	NA,1	NA,-inf	NA,inf	NA,0.923547	0.000176471	0.000377092
2	chr8:22183119:T:TA	22183119	NA,TA	NA,T	NA,1	NA,-inf	NA,inf	NA,0.852363	0.000176419	0.000374869
2	chr8:22553735:C:T	22553735	T,T	C,C	1,1	-inf,-inf	inf,inf	1.2489,0.70801	0.000176313	0.000374017
2	chr8:21769742:C:T	21769742	T,T	C,C	1,1	inf,inf	inf,inf	1.98214,0.258959	0.000176248	0.000388063
2	chr8:21400450:C:T	21400450	T,T	C,C	1,1	inf,inf	inf,inf	1.70262,0.482755	0.000176143	0.000389797
2	chr8:22588753:T:C	22588753	NA,C	NA,T	NA,1	NA,inf	NA,inf	NA,0.902798	0.000176131	0.000377061
2	chr8:21607037:T:C	21607037	NA,C	NA,T	NA,1	NA,inf	NA,inf	NA,0.941597	0.000175989	0.000378329
2	chr8:22481238:G:A	22481238	NA,A	NA,G	NA,1	NA,-inf	NA,inf	NA,1.00045	0.000175937	0.000380395
2	chr8:22558209:G:C	22558209	NA,C	NA,G	NA,1	NA,inf	NA,inf	NA,0.828691	0.000175721	0.000373643
2	chr8:22856580:A:G	22856580	G,NA	A,NA	1,NA	inf,NA	inf,NA	1.02346,NA	0.000175683	0.000374949
2	chr8:22792510:C:T	22792510	T,T	C,C	1,1	inf,inf	inf,inf	0.956627,1.12715	0.00017548	0.000375716
2	chr8:21778764:G:A	21778764	NA,A	NA,G	NA,1	NA,-inf	NA,inf	NA,0.900402	0.000175382	0.000374832
2	chr8:22348525:G:A	22348525	A,A	G,G	1,1	inf,-inf	inf,inf	1.88353,0.462656	0.000175291	0.000393445
2	chr8:22913614:G:T	22913614	NA,T	NA,G	NA,1	NA,-inf	NA,inf	NA,0.940078	0.000175011	0.000377463
2	chr8:21779968:C:T	21779968	NA,T	NA,C	NA,1	NA,-inf	NA,inf	NA,0.898677	0.000174846	0.000373692
2	chr8:22792553:C:T	22792553	T,NA	C,NA	1,NA	inf,NA	inf,NA	1.09581,NA	0.000174664	0.000376289
2	chr8:21805917:T:C	21805917	NA,C	NA,T	NA,1	NA,-inf	NA,inf	NA,0.87067	0.000174489	0.000372539
2	chr8:22317950:C:T	22317950	NA,T	NA,C	NA,1	NA,inf	NA,inf	NA,0.93063	0.000174335	0.000374664
2	chr8:22896348:C:T	22896348	NA,T	NA,C	NA,1	NA,inf	NA,inf	NA,0.884221	0.000174114	0.000372269
2	chr8:22284294:A:G	22284294	NA,G	NA,A	NA,1	NA,inf	NA,inf	NA,0.933438	0.000174027	0.000373697
2	chr8:22518259:T:G	22518259	NA,G	NA,T	NA,1	NA,inf	NA,inf	NA,0.915879	0.00017385	0.0003724
2	chr8:22260311:C:T	22260311	T,T	C,C	1,1	-inf,inf	inf,inf	1.4253,0.250584	0.000173823	0.000359812
2	chr8:21609289:A:G	21609289	NA,G	NA,A	NA,1	NA,inf	NA,inf	NA,0.932514	0.000173703	0.000373351
2	chr8:21603480:C:A	21603480	NA,A	NA,C	NA,1	NA,inf	NA,inf	NA,0.93022	0.000173473	0.000372819
2	chr8:22340623:G:A	22340623	NA,A	NA,G	NA,1	NA,-inf	NA,inf	NA,0.873911	0.000173106	0.000369654
2	chr8:22169637:G:A	22169637	NA,A	NA,G	NA,1	NA,inf	NA,inf	NA,0.912523	0.000172325	0.00036943
2	chr8:21609667:A:T	21609667	NA,T	NA,A	NA,1	NA,inf	NA,inf	NA,0.926966	0.000172117	0.000369939
2	chr8:22901735:T:C	22901735	NA,C	NA,T	NA,1	NA,inf	NA,inf	NA,0.893428	0.000172048	0.000368605
2	chr8:21619357:C:T	21619357	NA,T	NA,C	NA,1	NA,inf	NA,inf	NA,0.923837	0.000171897	0.000369381
2	chr8:22376779:G:C	22376779	NA,C	NA,G	NA,1	NA,inf	NA,inf	NA,0.899949	0.00017184	0.000367856
2	chr8:22637807:T:G	22637807	NA,G	NA,T	NA,1	NA,-inf	NA,inf	NA,0.983592	0.00017179	0.000370686
2	chr8:22350018:G:A	22350018	NA,A	NA,G	NA,1	NA,-inf	NA,inf	NA,0.868779	0.000171684	0.00036663
2	chr8:21761241:T:C	21761241	NA,C	NA,T	NA,1	NA,-inf	NA,inf	NA,0.877108	0.000171529	0.000366463
2	chr8:22032935:C:G	22032935	NA,G	NA,C	NA,1	NA,inf	NA,inf	NA,0.913239	0.000171407	0.000369098
2	chr8:22869064:T:C	22869064	NA,C	NA,T	NA,1	NA,-inf	NA,inf	NA,0.855436	0.000171274	0.000365049
2	chr8:22987166:G:A	22987166	A,A	G,G	1,1	inf,inf	inf,inf	1.55901,0.524372	0.000171271	0.000362679
2	chr8:21454404:G:A	21454404	A,NA	G,NA	1,NA	inf,NA	inf,NA	0.99416,NA	0.000171138	0.000365071
2	chr8:22263159:C:T	22263159	NA,T	NA,C	NA,1	NA,inf	NA,inf	NA,0.927315	0.000171091	0.000367924
2	chr8:21751533:C:CA	21751533	NA,CA	NA,C	NA,1	NA,inf	NA,inf	NA,0.936435	0.000171087	0.000368456
2	chr8:21763752:C:A	21763752	A,NA	C,NA	1,NA	inf,NA	inf,NA	1.2242,NA	0.000171047	0.000379695
2	chr8:22147650:C:T	22147650	NA,T	NA,C	NA,1	NA,-inf	NA,inf	NA,0.871374	0.000170733	0.000364118
2	chr8:22277032:TA:T	22277032	T,NA	TA,NA	1,NA	-inf,NA	inf,NA	0.896373,NA	0.000170596	0.000361142
2	chr8:21805946:G:C	21805946	NA,C	NA,G	NA,1	NA,-inf	NA,inf	NA,0.855268	0.00016996	0.000362889
2	chr8:22856294:C:G	22856294	NA,G	NA,C	NA,1	NA,-inf	NA,inf	NA,0.861086	0.000169795	0.000361442
2	chr8:22169297:A:G	22169297	NA,G	NA,A	NA,1	NA,inf	NA,inf	NA,0.930904	0.000169789	0.000365135
2	chr8:22361809:T:C	22361809	C,C	T,T	1,1	-inf,inf	inf,inf	1.28614,0.46925	0.000169715	0.000351594
2	chr8:22869996:G:C	22869996	NA,C	NA,G	NA,1	NA,-inf	NA,inf	NA,0.858154	0.000169185	0.000360119
2	chr8:22513684:G:C	22513684	NA,C	NA,G	NA,1	NA,inf	NA,inf	NA,0.938024	0.000168846	0.000363517
2	chr8:21960699:G:A	21960699	A,NA	G,NA	1,NA	-inf,NA	inf,NA	1.01142,NA	0.000168066	0.000356916
2	chr8:22636381:G:A	22636381	NA,A	NA,G	NA,1	NA,-inf	NA,inf	NA,0.915984	0.000167983	0.000360387
2	chr8:22309123:G:A	22309123	NA,A	NA,G	NA,1	NA,inf	NA,inf	NA,0.906576	0.000167947	0.000361136
2	chr8:21735249:A:G	21735249	G,G	A,A	1,1	-inf,inf	inf,inf	1.7584,0.0836276	0.000167916	0.000354595
2	chr8:21430230:G:A	21430230	NA,A	NA,G	NA,1	NA,inf	NA,inf	NA,0.899286	0.000167809	0.000360314
2	chr8:22461685:T:C	22461685	C,C	T,T	1,1	inf,inf	inf,inf	0.376244,1.64549	0.000167787	0.000361761
2	chr8:21462448:G:A	21462448	NA,A	NA,G	NA,1	NA,-inf	NA,inf	NA,0.838974	0.000167763	0.000357245
2	chr8:21958174:T:A	21958174	A,NA	T,NA	1,NA	inf,NA	inf,NA	1.04352,NA	0.000167665	0.00035304
2	chr8:22965005:T:C	22965005	C,C	T,T	1,1	inf,-inf	inf,inf	1.64486,0.287243	0.000167555	0.000358588
2	chr8:23067742:T:G	23067742	NA,G	NA,T	NA,1	NA,inf	NA,inf	NA,0.872129	0.000167412	0.000358586
2	chr8:22272555:G:A	22272555	A,A	G,G	1,1	-inf,inf	inf,inf	1.30021,0.448267	0.000167393	0.000346991
2	chr8:21983522:T:C	21983522	C,NA	T,NA	1,NA	-inf,NA	inf,NA	1.00963,NA	0.000167342	0.000355488
2	chr8:21397972:T:C	21397972	NA,C	NA,T	NA,1	NA,inf	NA,inf	NA,0.915263	0.000167177	0.000359657
2	chr8:22338172:C:T	22338172	NA,T	NA,C	NA,1	NA,-inf	NA,inf	NA,0.89315	0.000167126	0.000358397
2	chr8:21664537:G:A	21664537	NA,A	NA,G	NA,1	NA,inf	NA,inf	NA,0.892185	0.000167066	0.000358337
2	chr8:22147676:C:T	22147676	NA,T	NA,C	NA,1	NA,-inf	NA,inf	NA,0.85701	0.000167028	0.00035626
2	chr8:21608569:A:G	21608569	NA,G	NA,A	NA,1	NA,inf	NA,inf	NA,0.906645	0.000166494	0.000357849
2	chr8:22362672:T:C	22362672	C,NA	T,NA	1,NA	inf,NA	inf,NA	1.07104,NA	0.000166489	0.000358359
2	chr8:22272956:C:T	22272956	T,T	C,C	1,1	-inf,inf	inf,inf	1.29623,0.449282	0.000166339	0.000344817
2	chr8:22171616:T:C	22171616	NA,C	NA,T	NA,1	NA,-inf	NA,inf	NA,0.82625	0.000166158	0.000353765
2	chr8:22757032:G:A	22757032	NA,A	NA,G	NA,1	NA,-inf	NA,inf	NA,0.814385	0.000165902	0.000352991
2	chr8:21615798:G:A	21615798	NA,A	NA,G	NA,1	NA,inf	NA,inf	NA,0.901913	0.000165853	0.000356377
2	chr8:22039004:C:T	22039004	T,NA	C,NA	1,NA	-inf,NA	inf,NA	1.07034,NA	0.000165843	0.000352172
2	chr8:21766857:CCT:C	21766857	NA,C	NA,CCT	NA,1	NA,-inf	NA,inf	NA,0.863486	0.00016573	0.000354076
2	chr8:22988554:C:T	22988554	NA,T	NA,C	NA,1	NA,-inf	NA,inf	NA,0.843611	0.000165555	0.000352873
2	chr8:21574676:T:G	21574676	NA,G	NA,T	NA,1	NA,inf	NA,inf	NA,0.912011	0.000165413	0.00035619
2	chr8:21592836:C:T	21592836	NA,T	NA,C	NA,1	NA,inf	NA,inf	NA,0.897875	0.000165364	0.000355235
2	chr8:22247116:G:A	22247116	A,A	G,G	1,1	-inf,inf	inf,inf	1.39583,0.223099	0.000165315	0.000341998
2	chr8:22320996:G:A	22320996	NA,A	NA,G	NA,1	NA,-inf	NA,inf	NA,0.845104	0.000164744	0.00035168
2	chr8:22321043:G:A	22321043	NA,A	NA,G	NA,1	NA,inf	NA,inf	NA,0.894397	0.000164656	0.00035409
2	chr8:21516546:A:G	21516546	NA,G	NA,A	NA,1	NA,inf	NA,inf	NA,0.877139	0.000164629	0.000352894
2	chr8:22344501:A:G	22344501	G,NA	A,NA	1,NA	inf,NA	inf,NA	1.02217,NA	0.000164588	0.000353123
2	chr8:21616044:A:G	21616044	NA,G	NA,A	NA,1	NA,inf	NA,inf	NA,0.896541	0.000164465	0.000353376
2	chr8:21781807:A:G	21781807	NA,G	NA,A	NA,1	NA,-inf	NA,inf	NA,0.860317	0.000164356	0.000351221
2	chr8:22246055:G:A	22246055	NA,A	NA,G	NA,1	NA,inf	NA,inf	NA,0.895928	0.000164326	0.000352588
2	chr8:22242618:T:C	22242618	C,C	T,T	1,1	-inf,inf	inf,inf	1.33438,0.350513	0.000164225	0.00034006
2	chr8:22814925:T:A	22814925	NA,A	NA,T	NA,1	NA,-inf	NA,inf	NA,0.853009	0.000164143	0.000350659
2	chr8:22339034:A:G	22339034	G,G	A,A	1,1	-inf,inf	inf,inf	1.29755,0.423147	0.000164086	0.000339871
2	chr8:22094301:C:T	22094301	NA,T	NA,C	NA,1	NA,inf	NA,inf	NA,0.925957	0.000163722	0.000350083
2	chr8:22116217:C:T	22116217	NA,T	NA,C	NA,1	NA,inf	NA,inf	NA,0.924089	0.000163606	0.000349964
2	chr8:22066706:C:G	22066706	NA,G	NA,C	NA,1	NA,inf	NA,inf	NA,0.900752	0.000163557	0.000350788
2	chr8:21915072:C:T	21915072	NA,T	NA,C	NA,1	NA,-inf	NA,inf	NA,0.87852	0.000163491	0.000349438
2	chr8:22300110:T:A	22300110	NA,A	NA,T	NA,1	NA,-inf	NA,inf	NA,0.838008	0.000163195	0.000348512
2	chr8:22483058:A:G	22483058	NA,G	NA,A	NA,1	NA,-inf	NA,inf	NA,0.953254	0.000163162	0.000352672
2	chr8:22555057:G:T	22555057	NA,T	NA,G	NA,1	NA,-inf	NA,inf	NA,0.838316	0.000163009	0.000347518
2	chr8:22374481:C:T	22374481	T,NA	C,NA	1,NA	inf,NA	inf,NA	1.23269,NA	0.000162928	0.00035825
2	chr8:22588990:T:A	22588990	NA,A	NA,T	NA,1	NA,inf	NA,inf	NA,0.82481	0.0001629	0.000347819
2	chr8:21608852:T:A	21608852	NA,A	NA,T	NA,1	NA,inf	NA,inf	NA,0.892879	0.00016282	0.00034994
2	chr8:22289168:T:G	22289168	NA,G	NA,T	NA,1	NA,-inf	NA,inf	NA,0.83738	0.000162814	0.00034766
2	chr8:22153934:G:A	22153934	NA,A	NA,G	NA,1	NA,-inf	NA,inf	NA,0.834487	0.000162773	0.00034767
2	chr8:22595913:G:A	22595913	A,A	G,G	1,1	-inf,-inf	inf,inf	4.23607,0.96966	0.000162586	0.0116265
2	chr8:22271838:C:T	22271838	T,T	C,C	1,1	-inf,inf	inf,inf	1.23114,0.524921	0.000162553	0.000337185
2	chr8:21743761:G:A	21743761	A,A	G,G	1,1	-inf,inf	inf,inf	1.54638,0.00431597	0.000162318	0.000342206
2	chr8:22237781:T:C	22237781	C,C	T,T	1,1	-inf,inf	inf,inf	1.41509,0.207588	0.000162268	0.000336057
2	chr8:22727823:C:A	22727823	A,NA	C,NA	1,NA	inf,NA	inf,NA	1.08398,NA	0.000162203	0.000351006
2	chr8:22270103:C:A	22270103	A,A	C,C	1,1	-inf,inf	inf,inf	1.28371,0.448914	0.000162198	0.000336276
2	chr8:23071771:G:A	23071771	A,NA	G,NA	1,NA	-inf,NA	inf,NA	1.06123,NA	0.000162144	0.000350085
2	chr8:22311407:A:G	22311407	NA,G	NA,A	NA,1	NA,inf	NA,inf	NA,0.884341	0.000162076	0.000348485
2	chr8:22246653:C:T	22246653	NA,T	NA,C	NA,1	NA,inf	NA,inf	NA,0.89739	0.000162063	0.000348211
2	chr8:22422912:C:T	22422912	NA,T	NA,C	NA,1	NA,-inf	NA,inf	NA,0.873791	0.000162045	0.000347239
2	chr8:21848469:C:T	21848469	NA,T	NA,C	NA,1	NA,-inf	NA,inf	NA,0.842196	0.000161936	0.000346497
2	chr8:22736504:G:A	22736504	NA,A	NA,G	NA,1	NA,-inf	NA,inf	NA,0.842037	0.000161895	0.000345996
2	chr8:21428567:A:T	21428567	NA,T	NA,A	NA,1	NA,inf	NA,inf	NA,0.876854	0.00016179	0.000347374
2	chr8:22772217:T:A	22772217	NA,A	NA,T	NA,1	NA,inf	NA,inf	NA,0.889541	0.000161693	0.000347584
2	chr8:22467404:A:C	22467404	NA,C	NA,A	NA,1	NA,inf	NA,inf	NA,0.869843	0.000161584	0.000346051
2	chr8:21535124:T:G	21535124	NA,G	NA,T	NA,1	NA,-inf	NA,inf	NA,0.852867	0.00016145	0.000345102
2	chr8:23077535:T:G	23077535	G,G	T,T	1,1	-inf,-inf	inf,inf	1.03414,0.753763	0.000161336	0.000336581
2	chr8:22114944:C:A	22114944	NA,A	NA,C	NA,1	NA,-inf	NA,inf	NA,0.834515	0.000160479	0.000342372
2	chr8:22759562:G:T	22759562	NA,T	NA,G	NA,1	NA,-inf	NA,inf	NA,0.823913	0.000160337	0.000342235
2	chr8:22751512:T:C	22751512	NA,C	NA,T	NA,1	NA,-inf	NA,inf	NA,0.831473	0.000160262	0.000342315
2	chr8:22174535:T:C	22174535	NA,C	NA,T	NA,1	NA,inf	NA,inf	NA,0.860635	0.00016023	0.000343227
2	chr8:22317269:G:C	22317269	C,C	G,G	1,1	-inf,inf	inf,inf	1.2802,0.431224	0.000160198	0.00033187
2	chr8:22306776:C:T	22306776	T,T	C,C	1,1	-inf,inf	inf,inf	1.27345,0.44278	0.000160115	0.000331735
2	chr8:23081119:C:T	23081119	NA,T	NA,C	NA,1	NA,-inf	NA,inf	NA,0.828322	0.000160102	0.000341465
2	chr8:21734128:G:A	21734128	A,NA	G,NA	1,NA	-inf,NA	inf,NA	1.04433,NA	0.000160029	0.000342653
2	chr8:22853763:G:T	22853763	NA,T	NA,G	NA,1	NA,-inf	NA,inf	NA,0.824214	0.000159771	0.000340134
2	chr8:22757766:A:G	22757766	NA,G	NA,A	NA,1	NA,-inf	NA,inf	NA,0.796532	0.000159661	0.000339973
2	chr8:21745327:G:A	21745327	A,A	G,G	1,1	-inf,inf	inf,inf	1.55041,0.0801816	0.000159537	0.000336989
2	chr8:22375782:C:A	22375782	NA,A	NA,C	NA,1	NA,-inf	NA,inf	NA,0.857295	0.000159018	0.000340558
2	chr8:22167010:G:A	22167010	A,A	G,G	1,1	-inf,-inf	inf,inf	0.078965,1.75997	0.000159005	0.000343396
2	chr8:22851420:C:T	22851420	NA,T	NA,C	NA,1	NA,inf	NA,inf	NA,0.878065	0.000158816	0.000341496
2	chr8:22295964:G:T	22295964	T,T	G,G	1,1	-inf,-inf	inf,inf	0.702799,1.39622	0.000158608	0.000341617
2	chr8:21928236:T:C	21928236	NA,C	NA,T	NA,1	NA,inf	NA,inf	NA,0.871113	0.000158573	0.000341335
2	chr8:22397360:C:T	22397360	NA,T	NA,C	NA,1	NA,-inf	NA,inf	NA,0.829527	0.000158339	0.000338121
2	chr8:22253008:C:T	22253008	NA,T	NA,C	NA,1	NA,inf	NA,inf	NA,0.881466	0.000158245	0.00033995
2	chr8:22079147:C:T	22079147	NA,T	NA,C	NA,1	NA,-inf	NA,inf	NA,0.840233	0.000158164	0.000337558
2	chr8:22827508:T:C	22827508	C,C	T,T	1,1	inf,-inf	inf,inf	0.488997,1.49319	0.000158141	0.000338965
2	chr8:21578714:A:G	21578714	NA,G	NA,A	NA,1	NA,-inf	NA,inf	NA,0.852759	0.000157565	0.000336245
2	chr8:21597375:C:T	21597375	T,T	C,C	1,1	-inf,inf	inf,inf	0.0876883,1.61703	0.000157525	0.00033247
2	chr8:22971699:C:T	22971699	NA,T	NA,C	NA,1	NA,-inf	NA,inf	NA,0.812264	0.00015741	0.000335776
2	chr8:21575215:T:G	21575215	NA,G	NA,T	NA,1	NA,inf	NA,inf	NA,0.886018	0.000157381	0.000338995
2	chr8:21894802:A:T	21894802	NA,T	NA,A	NA,1	NA,inf	NA,inf	NA,0.846242	0.000157306	0.000337451
2	chr8:22558060:G:A	22558060	A,A	G,G	1,1	-inf,-inf	inf,inf	1.13232,0.645245	0.000157196	0.000329755
2	chr8:21869096:C:T	21869096	NA,T	NA,C	NA,1	NA,-inf	NA,inf	NA,0.830975	0.000157141	0.000335663
2	chr8:22936558:A:T	22936558	NA,T	NA,A	NA,1	NA,inf	NA,inf	NA,0.86342	0.000156549	0.000336064
2	chr8:22427515:A:G	22427515	NA,G	NA,A	NA,1	NA,-inf	NA,inf	NA,0.831827	0.000156425	0.000332301
2	chr8:22482809:A:G	22482809	NA,G	NA,A	NA,1	NA,-inf	NA,inf	NA,0.925346	0.000156422	0.000338006
2	chr8:21805930:GA:G	21805930	NA,G	NA,GA	NA,1	NA,inf	NA,inf	NA,0.857477	0.000156231	0.000334229
2	chr8:21864233:G:T	21864233	NA,T	NA,G	NA,1	NA,-inf	NA,inf	NA,0.827162	0.000156173	0.000333588
2	chr8:21563051:A:G	21563051	G,G	A,A	1,1	inf,-inf	inf,inf	1.34227,0.585765	0.000156121	0.000333425
2	chr8:22391824:T:C	22391824	NA,C	NA,T	NA,1	NA,-inf	NA,inf	NA,0.833925	0.000156039	0.000331869
2	chr8:21414036:TTTG:T	21414036	T,NA	TTTG,NA	1,NA	inf,NA	inf,NA	0.954189,NA	0.000155987	0.00033286
2	chr8:22844848:T:C	22844848	NA,C	NA,T	NA,1	NA,-inf	NA,inf	NA,0.808882	0.000155981	0.000332861
2	chr8:22484675:A:G	22484675	NA,G	NA,A	NA,1	NA,-inf	NA,inf	NA,0.923228	0.000155806	0.000336662
2	chr8:22746196:A:G	22746196	NA,G	NA,A	NA,1	NA,-inf	NA,inf	NA,0.82202	0.000155749	0.000332751
2	chr8:22445349:A:G	22445349	NA,G	NA,A	NA,1	NA,inf	NA,inf	NA,0.837341	0.000155658	0.000333626
2	chr8:22251505:C:T	22251505	T,T	C,C	1,1	-inf,inf	inf,inf	1.36725,0.241168	0.00015562	0.000322202
2	chr8:22310636:A:T	22310636	NA,T	NA,A	NA,1	NA,-inf	NA,inf	NA,0.833549	0.00015562	0.00033196
2	chr8:22339599:C:T	22339599	T,T	C,C	1,1	-inf,inf	inf,inf	1.24225,0.467862	0.000155612	0.000322516
2	chr8:21611708:C:T	21611708	NA,T	NA,C	NA,1	NA,inf	NA,inf	NA,0.829284	0.000155598	0.000333159
2	chr8:22310637:G:A	22310637	NA,A	NA,G	NA,1	NA,-inf	NA,inf	NA,0.832853	0.000155452	0.000331603
2	chr8:22246322:T:G	22246322	G,G	T,T	1,1	-inf,inf	inf,inf	1.30539,0.351031	0.000155246	0.000321546
2	chr8:22745316:A:T	22745316	T,T	A,A	1,1	inf,inf	inf,inf	0.157295,1.62383	0.000155183	0.000329511
2	chr8:22904662:G:A	22904662	A,A	G,G	1,1	-inf,inf	inf,inf	1.65984,0.35013	0.000155075	0.000337166
2	chr8:22636300:A:G	22636300	NA,G	NA,A	NA,1	NA,-inf	NA,inf	NA,0.866286	0.000155015	0.000332539
2	chr8:21500703:G:C	21500703	NA,C	NA,G	NA,1	NA,-inf	NA,inf	NA,0.810081	0.000154895	0.000330174
2	chr8:21499990:T:C	21499990	NA,C	NA,T	NA,1	NA,inf	NA,inf	NA,0.834403	0.000154818	0.000331685
2	chr8:22092826:T:C	22092826	NA,C	NA,T	NA,1	NA,inf	NA,inf	NA,0.890397	0.000154674	0.000330753
2	chr8:22185797:T:C	22185797	NA,C	NA,T	NA,1	NA,-inf	NA,inf	NA,0.773482	0.000153938	0.000327316
2	chr8:21613154:C:T	21613154	NA,T	NA,C	NA,1	NA,inf	NA,inf	NA,0.855895	0.000153813	0.000330491
2	chr8:22899491:T:A	22899491	A,NA	T,NA	1,NA	inf,NA	inf,NA	0.973522,NA	0.000153794	0.000329141
2	chr8:22858745:G:A	22858745	NA,A	NA,G	NA,1	NA,-inf	NA,inf	NA,0.799264	0.000153769	0.000328106
2	chr8:22774879:T:C	22774879	C,C	T,T	1,1	inf,-inf	inf,inf	1.4706,0.409837	0.000153601	0.000327621
2	chr8:21666853:A:G	21666853	G,NA	A,NA	1,NA	-inf,NA	inf,NA	0.990074,NA	0.000153577	0.000331739
2	chr8:21888504:T:G	21888504	G,G	T,T	1,1	-inf,-inf	inf,inf	0.219281,1.61844	0.000153414	0.000326596
2	chr8:21610410:G:C	21610410	C,NA	G,NA	1,NA	-inf,NA	inf,NA	1.00825,NA	0.000153412	0.000328515
2	chr8:22068166:G:C	22068166	NA,C	NA,G	NA,1	NA,-inf	NA,inf	NA,0.817561	0.000153379	0.00032728
2	chr8:21776385:A:G	21776385	G,G	A,A	1,1	inf,inf	inf,inf	1.96023,0.155765	0.000153362	0.000337937
2	chr8:22751269:C:G	22751269	G,G	C,C	1,1	-inf,-inf	inf,inf	1.25519,0.743995	0.000153132	0.000327443
2	chr8:22923209:T:C	22923209	NA,C	NA,T	NA,1	NA,inf	NA,inf	NA,0.832161	0.000153044	0.000327922
2	chr8:22707486:C:T	22707486	T,T	C,C	1,1	-inf,inf	inf,inf	1.22889,0.804907	0.000152945	0.0003288
2	chr8:22300438:G:A	22300438	NA,A	NA,G	NA,1	NA,inf	NA,inf	NA,0.847214	0.000152624	0.000328122
2	chr8:22412611:G:A	22412611	A,NA	G,NA	1,NA	inf,NA	inf,NA	1.19404,NA	0.000152505	0.000335178
2	chr8:22483785:A:G	22483785	NA,G	NA,A	NA,1	NA,-inf	NA,inf	NA,0.774317	0.000152228	0.00032281
2	chr8:22956167:G:A	22956167	NA,A	NA,G	NA,1	NA,-inf	NA,inf	NA,0.796373	0.000151401	0.000322837
2	chr8:21806799:T:G	21806799	NA,G	NA,T	NA,1	NA,-inf	NA,inf	NA,0.783882	0.000151305	0.000323126
2	chr8:23024126:C:T	23024126	T,NA	C,NA	1,NA	inf,NA	inf,NA	0.954891,NA	0.000151182	0.000322489
2	chr8:22876844:T:C	22876844	NA,C	NA,T	NA,1	NA,-inf	NA,inf	NA,0.791429	0.000151028	0.000322581
2	chr8:22311379:A:G	22311379	NA,G	NA,A	NA,1	NA,-inf	NA,inf	NA,0.793284	0.000150974	0.000322483
2	chr8:22011852:T:C	22011852	NA,C	NA,T	NA,1	NA,inf	NA,inf	NA,0.843513	0.00015094	0.000325138
2	chr8:21613363:A:C	21613363	NA,C	NA,A	NA,1	NA,inf	NA,inf	NA,0.840551	0.000150742	0.000323796
2	chr8:21800652:T:C	21800652	C,NA	T,NA	1,NA	-inf,NA	inf,NA	0.94007,NA	0.000150631	0.000322376
2	chr8:22328463:G:A	22328463	NA,A	NA,G	NA,1	NA,-inf	NA,inf	NA,0.789759	0.000150583	0.000321484
2	chr8:21885867:A:G	21885867	NA,G	NA,A	NA,1	NA,-inf	NA,inf	NA,0.79459	0.000150551	0.000320311
2	chr8:21470390:T:G	21470390	G,G	T,T	1,1	-inf,inf	inf,inf	0.129566,1.66239	0.000150529	0.000322173
2	chr8:22112736:C:G	22112736	NA,G	NA,C	NA,1	NA,inf	NA,inf	NA,0.874747	0.000150346	0.000321651
2	chr8:22378104:T:C	22378104	NA,C	NA,T	NA,1	NA,-inf	NA,inf	NA,0.8238	0.000150217	0.000321796
2	chr8:22191119:G:A	22191119	NA,A	NA,G	NA,1	NA,-inf	NA,inf	NA,0.768435	0.000149935	0.000319481
2	chr8:21759341:G:A	21759341	A,A	G,G	1,1	-inf,-inf	inf,inf	1.6275,0.145965	0.000149873	0.000317686
2	chr8:21587071:C:G	21587071	NA,G	NA,C	NA,1	NA,inf	NA,inf	NA,0.811515	0.000149718	0.000321063
2	chr8:22391074:A:T	22391074	NA,T	NA,A	NA,1	NA,-inf	NA,inf	NA,0.821875	0.000149715	0.000320729
2	chr8:22752325:AT:A	22752325	NA,A	NA,AT	NA,1	NA,-inf	NA,inf	NA,0.789915	0.000149688	0.00031975
2	chr8:22311943:A:T	22311943	T,T	A,A	1,1	-inf,inf	inf,inf	1.23871,0.444905	0.000149577	0.000310028
2	chr8:22390922:C:T	22390922	NA,T	NA,C	NA,1	NA,-inf	NA,inf	NA,0.820972	0.000149499	0.000320267
2	chr8:22917127:GA:G	22917127	NA,G	NA,GA	NA,1	NA,-inf	NA,inf	NA,0.784008	0.000149281	0.0003187
2	chr8:22111867:G:A	22111867	NA,A	NA,G	NA,1	NA,inf	NA,inf	NA,0.868091	0.00014893	0.0003186
2	chr8:22840587:T:C	22840587	NA,C	NA,T	NA,1	NA,inf	NA,inf	NA,0.824202	0.000148695	0.00031912
2	chr8:21595787:A:C	21595787	NA,C	NA,A	NA,1	NA,inf	NA,inf	NA,0.80684	0.000148644	0.00031874
2	chr8:22747351:C:G	22747351	NA,G	NA,C	NA,1	NA,-inf	NA,inf	NA,0.792634	0.000148453	0.000317189
2	chr8:22071876:G:A	22071876	NA,A	NA,G	NA,1	NA,-inf	NA,inf	NA,0.798419	0.000148444	0.000316459
2	chr8:21752340:A:G	21752340	G,G	A,A	1,1	-inf,inf	inf,inf	1.50295,0.0901269	0.000148213	0.000312951
2	chr8:22502395:G:C	22502395	NA,C	NA,G	NA,1	NA,inf	NA,inf	NA,0.860532	0.000148122	0.000318756
2	chr8:22038520:G:A	22038520	A,A	G,G	1,1	inf,inf	inf,inf	1.72979,0.20028	0.000147984	0.000313189
2	chr8:22068854:G:A	22068854	NA,A	NA,G	NA,1	NA,inf	NA,inf	NA,0.87349	0.000147636	0.000316037
2	chr8:23052398:G:A	23052398	A,A	G,G	1,1	inf,inf	inf,inf	1.62379,0.174919	0.000147565	0.000314124
2	chr8:21394968:T:G	21394968	NA,G	NA,T	NA,1	NA,-inf	NA,inf	NA,0.796089	0.000147523	0.000315602
2	chr8:21601999:G:C	21601999	NA,C	NA,G	NA,1	NA,inf	NA,inf	NA,0.794135	0.000147431	0.000315643
2	chr8:22265466:T:C	22265466	NA,C	NA,T	NA,1	NA,inf	NA,inf	NA,0.824486	0.00014733	0.000316716
2	chr8:23022185:G:C	23022185	NA,C	NA,G	NA,1	NA,inf	NA,inf	NA,0.817336	0.000147307	0.000316204
2	chr8:21394218:A:G	21394218	NA,G	NA,A	NA,1	NA,-inf	NA,inf	NA,0.79443	0.000147128	0.000314758
2	chr8:21519061:C:T	21519061	NA,T	NA,C	NA,1	NA,inf	NA,inf	NA,0.809434	0.0001471	0.000315105
2	chr8:22897927:A:G	22897927	NA,G	NA,A	NA,1	NA,-inf	NA,inf	NA,0.785681	0.00014709	0.000314475
2	chr8:22636277:T:A	22636277	NA,A	NA,T	NA,1	NA,-inf	NA,inf	NA,0.833048	0.000147081	0.000315508
2	chr8:22245288:C:T	22245288	NA,T	NA,C	NA,1	NA,inf	NA,inf	NA,0.836241	0.000147025	0.000315846
2	chr8:21773672:T:G	21773672	NA,G	NA,T	NA,1	NA,-inf	NA,inf	NA,0.773993	0.000146997	0.000313481
2	chr8:21530097:G:A	21530097	NA,A	NA,G	NA,1	NA,-inf	NA,inf	NA,0.777009	0.000146994	0.000313408
2	chr8:22238047:T:C	22238047	C,C	T,T	1,1	-inf,inf	inf,inf	1.36828,0.203229	0.000146747	0.000304077
2	chr8:22928421:C:A	22928421	NA,A	NA,C	NA,1	NA,inf	NA,inf	NA,0.777406	0.000146138	0.000312382
2	chr8:22236791:T:C	22236791	C,C	T,T	1,1	-inf,inf	inf,inf	1.20077,0.495462	0.000145962	0.000302916
2	chr8:21400690:G:A	21400690	NA,A	NA,G	NA,1	NA,-inf	NA,inf	NA,0.789629	0.000145931	0.000312201
2	chr8:22770438:G:A	22770438	NA,A	NA,G	NA,1	NA,inf	NA,inf	NA,0.812014	0.000145908	0.000313291
2	chr8:22404257:C:A	22404257	A,NA	C,NA	1,NA	inf,NA	inf,NA	1.16217,NA	0.00014561	0.000319707
2	chr8:22052160:G:T	22052160	NA,T	NA,G	NA,1	NA,inf	NA,inf	NA,0.826639	0.000145565	0.000312548
2	chr8:22271710:G:A	22271710	A,A	G,G	1,1	-inf,inf	inf,inf	1.20418,0.486736	0.000145335	0.000301616
2	chr8:21998310:G:A	21998310	NA,A	NA,G	NA,1	NA,inf	NA,inf	NA,0.830037	0.0001452	0.000310639
2	chr8:21494779:C:T	21494779	NA,T	NA,C	NA,1	NA,-inf	NA,inf	NA,0.785974	0.000145025	0.000310045
2	chr8:22315452:G:A	22315452	A,A	G,G	1,1	-inf,inf	inf,inf	1.2291,0.431981	0.000144276	0.000299085
2	chr8:21814880:C:T	21814880	NA,T	NA,C	NA,1	NA,-inf	NA,inf	NA,0.752166	0.000144267	0.00030751
2	chr8:21985079:G:A	21985079	A,NA	G,NA	1,NA	-inf,NA	inf,NA	0.965019,NA	0.000144213	0.000314946
2	chr8:22082566:G:A	22082566	NA,A	NA,G	NA,1	NA,inf	NA,inf	NA,0.856204	0.000143967	0.000308156
2	chr8:22916130:A:G	22916130	G,G	A,A	1,1	-inf,-inf	inf,inf	0.297868,1.54929	0.000143934	0.000307897
2	chr8:21942348:A:G	21942348	NA,G	NA,A	NA,1	NA,inf	NA,inf	NA,0.813862	0.000143846	0.000309795
2	chr8:21585119:C:T	21585119	NA,T	NA,C	NA,1	NA,inf	NA,inf	NA,0.778503	0.000143677	0.000307631
2	chr8:22317210:T:A	22317210	A,A	T,T	1,1	-inf,inf	inf,inf	1.22633,0.431981	0.000143671	0.000297828
2	chr8:23052239:G:A	23052239	A,A	G,G	1,1	inf,inf	inf,inf	1.6178,0.150324	0.000143659	0.00030576
2	chr8:22125631:C:T	22125631	NA,T	NA,C	NA,1	NA,inf	NA,inf	NA,0.819988	0.000143636	0.000307938
2	chr8:22355086:A:G	22355086	G,G	A,A	1,1	-inf,inf	inf,inf	1.2083,0.460352	0.000143353	0.000297252
2	chr8:21848491:C:T	21848491	NA,T	NA,C	NA,1	NA,inf	NA,inf	NA,0.798129	0.000143065	0.000307298
2	chr8:22376276:A:G	22376276	NA,G	NA,A	NA,1	NA,inf	NA,inf	NA,0.786146	0.000143011	0.000306138
2	chr8:22732061:C:T	22732061	T,NA	C,NA	1,NA	inf,NA	inf,NA	1.07003,NA	0.000142925	0.000312871
2	chr8:21584185:C:T	21584185	NA,T	NA,C	NA,1	NA,inf	NA,inf	NA,0.774501	0.000142836	0.000305819
2	chr8:23003593:G:A	23003593	NA,A	NA,G	NA,1	NA,-inf	NA,inf	NA,0.769187	0.000142782	0.000305063
2	chr8:22413161:A:T	22413161	NA,T	NA,A	NA,1	NA,-inf	NA,inf	NA,0.77286	0.000142509	0.000302999
2	chr8:21945349:TAGAC:T	21945349	T,T	TAGAC,TAGAC	1,1	inf,-inf	inf,inf	0.0971593,1.66449	0.000142439	0.000299057
2	chr8:21633142:A:C	21633142	NA,C	NA,A	NA,1	NA,inf	NA,inf	NA,0.793949	0.000142354	0.000305456
2	chr8:21818867:G:C	21818867	NA,C	NA,G	NA,1	NA,inf	NA,inf	NA,0.818194	0.000142313	0.000305761
2	chr8:22325927:C:G	22325927	G,G	C,C	1,1	-inf,inf	inf,inf	1.22164,0.431106	0.000142278	0.000294939
2	chr8:21774330:G:C	21774330	NA,C	NA,G	NA,1	NA,inf	NA,inf	NA,0.798946	0.000142131	0.000305309
2	chr8:22829246:A:G	22829246	G,NA	A,NA	1,NA	inf,NA	inf,NA	0.913435,NA	0.000142085	0.000303793
2	chr8:22889257:A:G	22889257	NA,G	NA,A	NA,1	NA,inf	NA,inf	NA,0.781883	0.00014208	0.000304605
2	chr8:21620241:T:C	21620241	NA,C	NA,T	NA,1	NA,inf	NA,inf	NA,0.805819	0.000141985	0.000305124
2	chr8:22139802:C:A	22139802	A,NA	C,NA	1,NA	-inf,NA	inf,NA	0.891684,NA	0.000141858	0.000301785
2	chr8:21541713:T:C	21541713	NA,C	NA,T	NA,1	NA,-inf	NA,inf	NA,0.789388	0.000141808	0.000303081
2	chr8:22556169:A:G	22556169	G,NA	A,NA	1,NA	inf,NA	inf,NA	1.11252,NA	0.000141783	0.00031135
2	chr8:21467752:G:A	21467752	NA,A	NA,G	NA,1	NA,inf	NA,inf	NA,0.797386	0.000141529	0.000303706
2	chr8:22933154:G:T	22933154	NA,T	NA,G	NA,1	NA,inf	NA,inf	NA,0.799484	0.000141458	0.000303626
2	chr8:23058937:G:T	23058937	NA,T	NA,G	NA,1	NA,-inf	NA,inf	NA,0.755796	0.000141173	0.000301309
2	chr8:22322691:C:T	22322691	NA,T	NA,C	NA,1	NA,-inf	NA,inf	NA,0.75012	0.000141124	0.000301334
2	chr8:22184937:C:G	22184937	NA,G	NA,C	NA,1	NA,-inf	NA,inf	NA,0.76051	0.000141019	0.000301043
2	chr8:22357178:A:G	22357178	G,G	A,A	1,1	-inf,inf	inf,inf	1.21711,0.434476	0.000140972	0.000292299
2	chr8:22050056:T:C	22050056	NA,C	NA,T	NA,1	NA,-inf	NA,inf	NA,0.767483	0.000140871	0.000300726
2	chr8:22751706:C:T	22751706	NA,T	NA,C	NA,1	NA,-inf	NA,inf	NA,0.750957	0.000140512	0.000300173
2	chr8:21397540:G:A	21397540	A,NA	G,NA	1,NA	-inf,NA	inf,NA	0.999911,NA	0.000140319	0.000299906
2	chr8:22226686:A:G	22226686	G,NA	A,NA	1,NA	-inf,NA	inf,NA	0.869564,NA	0.000140239	0.000298352
2	chr8:22965758:A:G	22965758	NA,G	NA,A	NA,1	NA,-inf	NA,inf	NA,0.753884	0.000140171	0.000299315
2	chr8:23062636:C:T	23062636	T,T	C,C	1,1	inf,-inf	inf,inf	1.22505,0.739355	0.000140078	0.000299596
2	chr8:22110748:G:A	22110748	NA,A	NA,G	NA,1	NA,inf	NA,inf	NA,0.828401	0.000140058	0.000299589
2	chr8:23050208:G:C	23050208	NA,C	NA,G	NA,1	NA,inf	NA,inf	NA,0.793932	0.000139888	0.000300499
2	chr8:22829465:T:C	22829465	C,C	T,T	1,1	inf,-inf	inf,inf	0.480623,1.42908	0.000139594	0.000299104
2	chr8:23023275:A:C	23023275	NA,C	NA,A	NA,1	NA,inf	NA,inf	NA,0.783862	0.000139583	0.000299624
2	chr8:22823408:G:A	22823408	NA,A	NA,G	NA,1	NA,-inf	NA,inf	NA,0.753423	0.000139477	0.000298126
2	chr8:21734205:A:G	21734205	G,NA	A,NA	1,NA	-inf,NA	inf,NA	0.911706,NA	0.000139379	0.000298732
2	chr8:22345320:T:C	22345320	NA,C	NA,T	NA,1	NA,inf	NA,inf	NA,0.798895	0.000139306	0.000299683
2	chr8:22938718:T:C	22938718	NA,C	NA,T	NA,1	NA,inf	NA,inf	NA,0.787131	0.000139124	0.000298858
2	chr8:22081623:T:C	22081623	NA,C	NA,T	NA,1	NA,-inf	NA,inf	NA,0.761751	0.000138952	0.000296355
2	chr8:22703607:T:G	22703607	G,G	T,T	1,1	inf,inf	inf,inf	1.77505,0.106972	0.000138889	0.000307305
2	chr8:22570273:G:A	22570273	A,A	G,G	1,1	inf,-inf	inf,inf	2.47707,0.84924	0.000138608	0.000544382
2	chr8:22700152:C:T	22700152	NA,T	NA,C	NA,1	NA,-inf	NA,inf	NA,0.728779	0.0001386	0.000294012
2	chr8:22938363:C:A	22938363	NA,A	NA,C	NA,1	NA,inf	NA,inf	NA,0.785105	0.000138594	0.000297442
2	chr8:22182940:G:C	22182940	NA,C	NA,G	NA,1	NA,inf	NA,inf	NA,0.76986	0.000138573	0.000296696
2	chr8:21382181:C:T	21382181	NA,T	NA,C	NA,1	NA,inf	NA,inf	NA,0.79643	0.000138444	0.00029769
2	chr8:21775795:A:T	21775795	NA,T	NA,A	NA,1	NA,inf	NA,inf	NA,0.781125	0.000138348	0.000297132
2	chr8:22184671:C:T	22184671	NA,T	NA,C	NA,1	NA,inf	NA,inf	NA,0.773099	0.000138312	0.000296477
2	chr8:22243471:T:C	22243471	NA,C	NA,T	NA,1	NA,inf	NA,inf	NA,0.788414	0.000138212	0.000296979
2	chr8:22994719:T:C	22994719	NA,C	NA,T	NA,1	NA,inf	NA,inf	NA,0.756797	0.000138148	0.000296014
2	chr8:21687011:G:A	21687011	NA,A	NA,G	NA,1	NA,inf	NA,inf	NA,0.775766	0.000138082	0.000296236
2	chr8:22495468:A:G	22495468	NA,G	NA,A	NA,1	NA,inf	NA,inf	NA,0.796243	0.000137972	0.000296597
2	chr8:22120756:C:T	22120756	NA,T	NA,C	NA,1	NA,inf	NA,inf	NA,0.809718	0.000137951	0.000295094
2	chr8:22340900:A:G	22340900	G,G	A,A	1,1	-inf,inf	inf,inf	1.23036,0.394689	0.000137763	0.000285609
2	chr8:22954500:AATCTTTTTTG:A	22954500	NA,A	NA,AATCTTTTTTG	NA,1	NA,-inf	NA,inf	NA,0.73854	0.000137594	0.000293527
2	chr8:22952188:C:G	22952188	NA,G	NA,C	NA,1	NA,-inf	NA,inf	NA,0.73778	0.000137502	0.000293317
2	chr8:22682908:C:T	22682908	T,T	C,C	1,1	inf,inf	inf,inf	3.60695,1.34094	0.000137489	0.00626163
2	chr8:21629728:C:T	21629728	T,T	C,C	1,1	-inf,inf	inf,inf	1.51894,0.0958286	0.000137308	0.00029
2	chr8:22954497:A:AT	22954497	NA,AT	NA,A	NA,1	NA,-inf	NA,inf	NA,0.737027	0.000137261	0.00029282
2	chr8:22948087:G:C	22948087	NA,C	NA,G	NA,1	NA,inf	NA,inf	NA,0.757619	0.000137195	0.000293899
2	chr8:22751663:G:A	22751663	NA,A	NA,G	NA,1	NA,-inf	NA,inf	NA,0.702607	0.000137107	0.000291999
2	chr8:22488226:C:G	22488226	NA,G	NA,C	NA,1	NA,inf	NA,inf	NA,0.767627	0.000137046	0.000293506
2	chr8:22609891:G:A	22609891	NA,A	NA,G	NA,1	NA,inf	NA,inf	NA,0.713538	0.000136869	0.000292163
2	chr8:22846670:C:A	22846670	NA,A	NA,C	NA,1	NA,inf	NA,inf	NA,0.764152	0.000136778	0.000293261
2	chr8:21385705:T:C	21385705	NA,C	NA,T	NA,1	NA,-inf	NA,inf	NA,0.736449	0.000136744	0.000292225
2	chr8:21775967:T:C	21775967	C,C	T,T	1,1	inf,inf	inf,inf	1.78502,0.347305	0.000136462	0.00030004
2	chr8:22600291:C:T	22600291	T,T	C,C	1,1	-inf,-inf	inf,inf	4.19516,1.10482	0.000136462	0.0144822
2	chr8:22960475:C:T	22960475	NA,T	NA,C	NA,1	NA,-inf	NA,inf	NA,0.736638	0.000136321	0.000291106
2	chr8:21769265:C:A	21769265	A,NA	C,NA	1,NA	inf,NA	inf,NA	1.09171,NA	0.00013632	0.000302526
2	chr8:22087238:T:A	22087238	NA,A	NA,T	NA,1	NA,-inf	NA,inf	NA,0.710825	0.000135835	0.000289701
2	chr8:22840376:T:C	22840376	NA,C	NA,T	NA,1	NA,inf	NA,inf	NA,0.730989	0.000135793	0.000290401
2	chr8:22002396:G:A	22002396	A,NA	G,NA	1,NA	inf,NA	inf,NA	0.915999,NA	0.000135781	0.00028609
2	chr8:22907228:G:A	22907228	NA,A	NA,G	NA,1	NA,inf	NA,inf	NA,0.717447	0.000135677	0.00028969
2	chr8:22068427:A:G	22068427	NA,G	NA,A	NA,1	NA,inf	NA,inf	NA,0.735845	0.000135496	0.000288796
2	chr8:21532422:C:G	21532422	NA,G	NA,C	NA,1	NA,-inf	NA,inf	NA,0.72691	0.000135385	0.000288898
2	chr8:22483478:G:A	22483478	NA,A	NA,G	NA,1	NA,inf	NA,inf	NA,0.758714	0.000135181	0.000289517
2	chr8:21862309:G:A	21862309	NA,A	NA,G	NA,1	NA,-inf	NA,inf	NA,0.733813	0.000135096	0.000287735
2	chr8:21983397:A:G	21983397	NA,G	NA,A	NA,1	NA,-inf	NA,inf	NA,0.758684	0.000134981	0.000288553
2	chr8:22289820:A:G	22289820	G,G	A,A	1,1	inf,-inf	inf,inf	1.82492,0.299575	0.000134939	0.000301488
2	chr8:22270110:G:A	22270110	NA,A	NA,G	NA,1	NA,-inf	NA,inf	NA,0.74975	0.000134881	0.000288491
2	chr8:21394383:C:T	21394383	NA,T	NA,C	NA,1	NA,inf	NA,inf	NA,0.757314	0.000134846	0.000289239
2	chr8:22951472:G:A	22951472	NA,A	NA,G	NA,1	NA,-inf	NA,inf	NA,0.724901	0.000134675	0.000287297
2	chr8:22957404:T:A	22957404	NA,A	NA,T	NA,1	NA,-inf	NA,inf	NA,0.729187	0.000134601	0.000287472
2	chr8:21643425:A:G	21643425	G,G	A,A	1,1	inf,inf	inf,inf	0.389168,1.37216	0.000134383	0.000284212
2	chr8:22318657:T:C	22318657	C,C	T,T	1,1	-inf,inf	inf,inf	1.19569,0.426975	0.000133998	0.000277892
2	chr8:22960522:T:G	22960522	NA,G	NA,T	NA,1	NA,-inf	NA,inf	NA,0.725734	0.000133919	0.000285994
2	chr8:22038219:A:G	22038219	G,G	A,A	1,1	-inf,-inf	inf,inf	1.75832,0.116996	0.000133829	0.0002906
2	chr8:22229295:G:A	22229295	NA,A	NA,G	NA,1	NA,-inf	NA,inf	NA,0.701402	0.000133733	0.000284862
2	chr8:22294109:G:A	22294109	A,A	G,G	1,1	-inf,inf	inf,inf	1.31481,0.199102	0.000133512	0.000276577
2	chr8:21384722:A:C	21384722	NA,C	NA,A	NA,1	NA,-inf	NA,inf	NA,0.720938	0.0001335	0.000285294
2	chr8:21717929:A:G	21717929	G,G	A,A	1,1	inf,inf	inf,inf	0.526317,1.3289	0.000133415	0.000283314
2	chr8:23071619:C:A	23071619	A,A	C,C	1,1	inf,inf	inf,inf	0.796763,1.12465	0.000133317	0.000286196
2	chr8:21486196:A:T	21486196	T,NA	A,NA	1,NA	-inf,NA	inf,NA	0.902391,NA	0.000133261	0.000287068
2	chr8:22227287:G:A	22227287	A,NA	G,NA	1,NA	inf,NA	inf,NA	0.927256,NA	0.000133218	0.000286893
2	chr8:22785358:G:A	22785358	NA,A	NA,G	NA,1	NA,-inf	NA,inf	NA,0.714463	0.000132984	0.000283944
2	chr8:22214786:G:A	22214786	A,A	G,G	1,1	inf,-inf	inf,inf	0.651372,1.31658	0.000132973	0.000286273
2	chr8:22200375:G:A	22200375	NA,A	NA,G	NA,1	NA,-inf	NA,inf	NA,0.715817	0.000132818	0.000283553
2	chr8:22831145:C:G	22831145	G,G	C,C	1,1	inf,-inf	inf,inf	0.459311,1.45479	0.000132771	0.000285385
2	chr8:22081473:C:T	22081473	NA,T	NA,C	NA,1	NA,-inf	NA,inf	NA,0.731685	0.000132754	0.000283419
2	chr8:21802866:G:A	21802866	A,NA	G,NA	1,NA	-inf,NA	inf,NA	0.864237,NA	0.000132547	0.000283657
2	chr8:22213879:G:C	22213879	NA,C	NA,G	NA,1	NA,inf	NA,inf	NA,0.775006	0.000132411	0.000284327
2	chr8:21958776:A:G	21958776	NA,G	NA,A	NA,1	NA,-inf	NA,inf	NA,0.745226	0.000132313	0.00028286
2	chr8:22362520:A:G	22362520	G,G	A,A	1,1	inf,-inf	inf,inf	1.8701,0.213174	0.0001321	0.000295533
2	chr8:21670647:T:C	21670647	NA,C	NA,T	NA,1	NA,-inf	NA,inf	NA,0.718404	0.000131983	0.000281949
2	chr8:22289099:C:T	22289099	NA,T	NA,C	NA,1	NA,-inf	NA,inf	NA,0.707633	0.000131837	0.000281585
2	chr8:22350572:C:T	22350572	NA,T	NA,C	NA,1	NA,inf	NA,inf	NA,0.763226	0.000131789	0.00028348
2	chr8:21400737:A:G	21400737	NA,G	NA,A	NA,1	NA,-inf	NA,inf	NA,0.726912	0.000131775	0.000281944
2	chr8:22300659:A:G	22300659	NA,G	NA,A	NA,1	NA,inf	NA,inf	NA,0.751764	0.00013168	0.000282797
2	chr8:21397270:T:C	21397270	NA,C	NA,T	NA,1	NA,-inf	NA,inf	NA,0.725013	0.000131663	0.000281691
2	chr8:21653966:ATTAAG:A	21653966	NA,A	NA,ATTAAG	NA,1	NA,inf	NA,inf	NA,0.753208	0.000131598	0.000282349
2	chr8:22004640:G:C	22004640	NA,C	NA,G	NA,1	NA,inf	NA,inf	NA,0.75668	0.000131573	0.000283311
2	chr8:21545730:T:G	21545730	NA,G	NA,T	NA,1	NA,-inf	NA,inf	NA,0.725976	0.000131529	0.000281199
2	chr8:22496346:G:A	22496346	NA,A	NA,G	NA,1	NA,inf	NA,inf	NA,0.776297	0.000131424	0.000282713
2	chr8:22404626:C:T	22404626	T,NA	C,NA	1,NA	inf,NA	inf,NA	1.09503,NA	0.000131343	0.000288025
2	chr8:22656599:A:C	22656599	NA,C	NA,A	NA,1	NA,inf	NA,inf	NA,0.715981	0.000131327	0.000281022
2	chr8:21797047:C:T	21797047	T,NA	C,NA	1,NA	-inf,NA	inf,NA	0.858267,NA	0.000131151	0.000280777
2	chr8:21474772:G:A	21474772	A,NA	G,NA	1,NA	inf,NA	inf,NA	0.812389,NA	0.000131146	0.000278935
2	chr8:22480015:A:C	22480015	NA,C	NA,A	NA,1	NA,inf	NA,inf	NA,0.738928	0.000131075	0.000280708
2	chr8:21798540:A:G	21798540	G,NA	A,NA	1,NA	-inf,NA	inf,NA	0.859166,NA	0.000130976	0.000280337
2	chr8:22334335:C:T	22334335	T,T	C,C	1,1	-inf,inf	inf,inf	1.2176,0.371778	0.000130927	0.00027146
2	chr8:21391703:T:A	21391703	NA,A	NA,T	NA,1	NA,inf	NA,inf	NA,0.76019	0.000130801	0.000281244
2	chr8:22072679:T:A	22072679	NA,A	NA,T	NA,1	NA,-inf	NA,inf	NA,0.716659	0.000130759	0.000279188
2	chr8:23016464:T:TA	23016464	TA,TA	T,T	1,1	-inf,-inf	inf,inf	1.48234,0.223758	0.000130758	0.00027714
2	chr8:22358627:A:G	22358627	NA,G	NA,A	NA,1	NA,inf	NA,inf	NA,0.751541	0.000130691	0.000280768
2	chr8:22676894:T:C	22676894	NA,C	NA,T	NA,1	NA,inf	NA,inf	NA,0.765542	0.00013066	0.00028108
2	chr8:22186537:G:A	22186537	NA,A	NA,G	NA,1	NA,-inf	NA,inf	NA,0.674973	0.000130571	0.000277831
2	chr8:22008880:C:T	22008880	NA,T	NA,C	NA,1	NA,inf	NA,inf	NA,0.748879	0.000130506	0.000280853
2	chr8:22450197:C:G	22450197	NA,G	NA,C	NA,1	NA,inf	NA,inf	NA,0.77737	0.000130495	0.000280788
2	chr8:21731162:G:A	21731162	A,A	G,G	1,1	inf,-inf	inf,inf	0.828862,1.07094	0.000130285	0.000276954
2	chr8:21611536:A:G	21611536	NA,G	NA,A	NA,1	NA,inf	NA,inf	NA,0.733196	0.000130263	0.000279304
2	chr8:22779423:T:A	22779423	A,NA	T,NA	1,NA	inf,NA	inf,NA	0.994943,NA	0.000130251	0.000281107
2	chr8:22257125:T:C	22257125	NA,C	NA,T	NA,1	NA,-inf	NA,inf	NA,0.704295	0.000130244	0.000278305
2	chr8:21796895:T:C	21796895	C,NA	T,NA	1,NA	-inf,NA	inf,NA	0.852675,NA	0.000129958	0.00027821
2	chr8:23073774:A:G	23073774	G,G	A,A	1,1	inf,-inf	inf,inf	1.74662,0.145921	0.000129947	0.000289893
2	chr8:21865395:G:A	21865395	NA,A	NA,G	NA,1	NA,-inf	NA,inf	NA,0.711474	0.000129828	0.000276609
2	chr8:22900997:C:T	22900997	T,NA	C,NA	1,NA	-inf,NA	inf,NA	0.815066,NA	0.000129691	0.000276546
2	chr8:22276997:G:A	22276997	NA,A	NA,G	NA,1	NA,inf	NA,inf	NA,0.756224	0.000129685	0.000278552
2	chr8:22760270:G:A	22760270	A,NA	G,NA	1,NA	-inf,NA	inf,NA	0.993727,NA	0.000129672	0.000282282
2	chr8:22634071:C:T	22634071	NA,T	NA,C	NA,1	NA,-inf	NA,inf	NA,0.682263	0.000129604	0.000276515
2	chr8:21796954:T:C	21796954	C,NA	T,NA	1,NA	-inf,NA	inf,NA	0.850774,NA	0.000129547	0.000277329
2	chr8:22362294:G:A	22362294	A,A	G,G	1,1	inf,-inf	inf,inf	1.71791,0.452869	0.000129338	0.000289775
2	chr8:21852727:C:T	21852727	NA,T	NA,C	NA,1	NA,inf	NA,inf	NA,0.739266	0.000129261	0.000276446
2	chr8:22994530:C:T	22994530	T,T	C,C	1,1	-inf,-inf	inf,inf	0.248848,1.47943	0.000129216	0.000275375
2	chr8:22985684:C:T	22985684	NA,T	NA,C	NA,1	NA,inf	NA,inf	NA,0.73309	0.000129149	0.000277036
2	chr8:22890139:C:T	22890139	NA,T	NA,C	NA,1	NA,inf	NA,inf	NA,0.6862	0.000129006	0.000275548
2	chr8:21403801:TG:T	21403801	NA,T	NA,TG	NA,1	NA,-inf	NA,inf	NA,0.696366	0.0001288	0.000275223
2	chr8:22172265:C:A	22172265	A,A	C,C	1,1	-inf,-inf	inf,inf	0.0748099,1.61768	0.000128757	0.00027688
2	chr8:21862237:TC:T	21862237	NA,T	NA,TC	NA,1	NA,-inf	NA,inf	NA,0.703205	0.000128725	0.000274206
2	chr8:22276989:G:A	22276989	NA,A	NA,G	NA,1	NA,inf	NA,inf	NA,0.7505	0.000128572	0.000276156
2	chr8:21715674:C:A	21715674	NA,A	NA,C	NA,1	NA,-inf	NA,inf	NA,0.676841	0.0001285	0.000273771
2	chr8:22867515:C:T	22867515	T,T	C,C	1,1	-inf,-inf	inf,inf	0.857221,1.17276	0.000128434	0.000281228
2	chr8:21443260:T:C	21443260	NA,C	NA,T	NA,1	NA,-inf	NA,inf	NA,0.710271	0.000128428	0.000274707
2	chr8:21796252:C:T	21796252	T,NA	C,NA	1,NA	-inf,NA	inf,NA	0.845772,NA	0.000128385	0.000274856
2	chr8:21775059:G:A	21775059	NA,A	NA,G	NA,1	NA,inf	NA,inf	NA,0.733503	0.000128349	0.000275635
2	chr8:22853103:C:T	22853103	NA,T	NA,C	NA,1	NA,inf	NA,inf	NA,0.722124	0.000128261	0.000274986
2	chr8:21432655:T:G	21432655	G,G	T,T	1,1	inf,inf	inf,inf	0.748044,1.4016	0.00012812	0.000286571
2	chr8:21774580:C:T	21774580	NA,T	NA,C	NA,1	NA,inf	NA,inf	NA,0.731548	0.000127963	0.000274806
2	chr8:21852765:A:G	21852765	G,G	A,A	1,1	inf,-inf	inf,inf	0.0425624,1.60282	0.00012764	0.000273231
2	chr8:21775222:C:T	21775222	NA,T	NA,C	NA,1	NA,inf	NA,inf	NA,0.729369	0.000127529	0.000273872
2	chr8:21422003:T:C	21422003	NA,C	NA,T	NA,1	NA,-inf	NA,inf	NA,0.694407	0.000127517	0.000272487
2	chr8:22648847:C:T	22648847	NA,T	NA,C	NA,1	NA,-inf	NA,inf	NA,0.887372	0.0001274	0.000278357
2	chr8:21512243:A:G	21512243	NA,G	NA,A	NA,1	NA,-inf	NA,inf	NA,0.686226	0.000127381	0.000271595
2	chr8:22972966:A:G	22972966	G,G	A,A	1,1	inf,-inf	inf,inf	1.51941,0.492222	0.000127367	0.000275211
2	chr8:22871143:A:T	22871143	T,NA	A,NA	1,NA	inf,NA	inf,NA	0.84186,NA	0.000127095	0.000271508
2	chr8:22276391:C:G	22276391	NA,G	NA,C	NA,1	NA,inf	NA,inf	NA,0.727114	0.000127045	0.000272817
2	chr8:22081587:G:A	22081587	NA,A	NA,G	NA,1	NA,-inf	NA,inf	NA,0.704989	0.000127016	0.000270961
2	chr8:22562046:T:TG	22562046	NA,TG	NA,T	NA,1	NA,-inf	NA,inf	NA,0.677537	0.000126942	0.000270877
2	chr8:21546744:C:T	21546744	T,T	C,C	1,1	inf,inf	inf,inf	0.535841,1.27938	0.000126654	0.000269602
2	chr8:22714603:T:C	22714603	C,C	T,T	1,1	inf,inf	inf,inf	0.79059,1.06719	0.000126512	0.000271039
2	chr8:21402792:C:G	21402792	NA,G	NA,C	NA,1	NA,inf	NA,inf	NA,0.737497	0.000126317	0.000271574
2	chr8:21906772:G:A	21906772	NA,A	NA,G	NA,1	NA,inf	NA,inf	NA,0.710735	0.000126296	0.000271036
2	chr8:21915873:C:T	21915873	T,T	C,C	1,1	inf,-inf	inf,inf	1.41199,0.532571	0.000126263	0.000251784
2	chr8:22247442:A:G	22247442	NA,G	NA,A	NA,1	NA,inf	NA,inf	NA,0.741023	0.000126252	0.000271178
2	chr8:22338811:G:A	22338811	NA,A	NA,G	NA,1	NA,inf	NA,inf	NA,0.725658	0.000126226	0.000270766
2	chr8:22931850:C:T	22931850	NA,T	NA,C	NA,1	NA,inf	NA,inf	NA,0.726665	0.000126131	0.000270721
2	chr8:21774417:C:CAAG	21774417	NA,CAAG	NA,C	NA,1	NA,inf	NA,inf	NA,0.721681	0.000126026	0.00027064
2	chr8:22295472:A:G	22295472	G,NA	A,NA	1,NA	inf,NA	inf,NA	1.04133,NA	0.000126024	0.000278411
2	chr8:23028248:G:A	23028248	NA,A	NA,G	NA,1	NA,-inf	NA,inf	NA,0.688055	0.000125993	0.000269087
2	chr8:21752369:A:G	21752369	G,G	A,A	1,1	-inf,inf	inf,inf	1.42222,0.0807744	0.000125829	0.00026578
2	chr8:21379685:T:C	21379685	NA,C	NA,T	NA,1	NA,-inf	NA,inf	NA,0.682536	0.000125702	0.000268578
2	chr8:21532578:C:A	21532578	NA,A	NA,C	NA,1	NA,inf	NA,inf	NA,0.704274	0.000125634	0.000269173
2	chr8:23010024:C:T	23010024	T,NA	C,NA	1,NA	inf,NA	inf,NA	0.917514,NA	0.000125621	0.000268929
2	chr8:21651972:C:A	21651972	A,NA	C,NA	1,NA	inf,NA	inf,NA	0.847093,NA	0.000125539	0.000268944
2	chr8:22859591:G:A	22859591	A,NA	G,NA	1,NA	inf,NA	inf,NA	0.832084,NA	0.000125292	0.000267615
2	chr8:22429846:G:A	22429846	NA,A	NA,G	NA,1	NA,-inf	NA,inf	NA,0.683488	0.000125263	0.000267578
2	chr8:21914484:T:C	21914484	NA,C	NA,T	NA,1	NA,-inf	NA,inf	NA,0.693208	0.000125225	0.000267309
2	chr8:21663890:G:A	21663890	NA,A	NA,G	NA,1	NA,inf	NA,inf	NA,0.726064	0.000125176	0.000268921
2	chr8:22232750:T:G	22232750	G,G	T,T	1,1	inf,inf	inf,inf	1.56754,0.427207	0.000125175	0.000272316
2	chr8:21676645:G:A	21676645	NA,A	NA,G	NA,1	NA,inf	NA,inf	NA,0.717804	0.000125104	0.000268633
2	chr8:23045575:A:C	23045575	NA,C	NA,A	NA,1	NA,-inf	NA,inf	NA,0.687993	0.00012499	0.000267267
2	chr8:21995122:G:A	21995122	A,NA	G,NA	1,NA	-inf,NA	inf,NA	0.879292,NA	0.000124975	0.000272569
2	chr8:22295683:C:T	22295683	T,T	C,C	1,1	-inf,inf	inf,inf	1.15438,0.440678	0.000124964	0.000259315
2	chr8:21993590:G:A	21993590	NA,A	NA,G	NA,1	NA,inf	NA,inf	NA,0.719798	0.000124839	0.000268594
2	chr8:21457745:A:G	21457745	G,NA	A,NA	1,NA	inf,NA	inf,NA	0.804099,NA	0.000124771	0.000265903
2	chr8:22436686:T:C	22436686	NA,C	NA,T	NA,1	NA,-inf	NA,inf	NA,0.684507	0.000124597	0.000266272
2	chr8:21673502:C:T	21673502	NA,T	NA,C	NA,1	NA,inf	NA,inf	NA,0.713921	0.000124566	0.000267461
2	chr8:22291788:A:G	22291788	G,G	A,A	1,1	-inf,inf	inf,inf	1.17451,0.403682	0.000124299	0.000257888
2	chr8:21917425:A:T	21917425	NA,T	NA,A	NA,1	NA,-inf	NA,inf	NA,0.68471	0.000124166	0.000263606
2	chr8:22955785:A:G	22955785	NA,G	NA,A	NA,1	NA,-inf	NA,inf	NA,0.670041	0.00012416	0.000264848
2	chr8:22892744:G:A	22892744	NA,A	NA,G	NA,1	NA,inf	NA,inf	NA,0.701494	0.000124055	0.000266074
2	chr8:21899738:C:G	21899738	NA,G	NA,C	NA,1	NA,-inf	NA,inf	NA,0.6767	0.000123916	0.000264445
2	chr8:22420389:A:G	22420389	NA,G	NA,A	NA,1	NA,-inf	NA,inf	NA,0.676236	0.000123851	0.000264673
2	chr8:21867685:G:A	21867685	NA,A	NA,G	NA,1	NA,-inf	NA,inf	NA,0.680354	0.000123822	0.000263823
2	chr8:21890323:C:T	21890323	NA,T	NA,C	NA,1	NA,inf	NA,inf	NA,0.695086	0.000123787	0.00026549
2	chr8:22786498:G:A	22786498	A,NA	G,NA	1,NA	inf,NA	inf,NA	0.829701,NA	0.000123747	0.000264637
2	chr8:21902463:T:C	21902463	NA,C	NA,T	NA,1	NA,inf	NA,inf	NA,0.693247	0.000123669	0.000265213
2	chr8:22508278:A:G	22508278	G,NA	A,NA	1,NA	inf,NA	inf,NA	0.948358,NA	0.000123572	0.000268046
2	chr8:22293269:AC:A	22293269	NA,A	NA,AC	NA,1	NA,inf	NA,inf	NA,0.711571	0.000123512	0.000265402
2	chr8:22861652:G:A	22861652	NA,A	NA,G	NA,1	NA,inf	NA,inf	NA,0.7248	0.000123508	0.00026569
2	chr8:22804788:T:A	22804788	A,A	T,T	1,1	inf,inf	inf,inf	1.29767,0.55607	0.000123441	0.000265413
2	chr8:23023124:G:A	23023124	NA,A	NA,G	NA,1	NA,inf	NA,inf	NA,0.706656	0.000123423	0.000264702
2	chr8:21685751:C:G	21685751	NA,G	NA,C	NA,1	NA,-inf	NA,inf	NA,0.670996	0.000123212	0.000262972
2	chr8:22609624:T:C	22609624	NA,C	NA,T	NA,1	NA,inf	NA,inf	NA,0.675607	0.000123104	0.000263445
2	chr8:22818217:G:A	22818217	NA,A	NA,G	NA,1	NA,-inf	NA,inf	NA,0.675004	0.000123093	0.000262933
2	chr8:22518526:C:T	22518526	NA,T	NA,C	NA,1	NA,inf	NA,inf	NA,0.69684	0.000123015	0.000263455
2	chr8:22892731:C:A	22892731	NA,A	NA,C	NA,1	NA,inf	NA,inf	NA,0.720522	0.000122949	0.000264236
2	chr8:22154819:C:T	22154819	NA,T	NA,C	NA,1	NA,-inf	NA,inf	NA,0.666438	0.000122842	0.000261658
2	chr8:22985606:C:T	22985606	NA,T	NA,C	NA,1	NA,inf	NA,inf	NA,0.701165	0.000122835	0.000263492
2	chr8:21589765:G:T	21589765	T,T	G,G	1,1	inf,inf	inf,inf	0.225867,1.41546	0.000122768	0.000259734
2	chr8:22301403:C:T	22301403	T,T	C,C	1,1	-inf,inf	inf,inf	1.13326,0.45715	0.000122721	0.0002547
2	chr8:21889720:T:C	21889720	NA,C	NA,T	NA,1	NA,-inf	NA,inf	NA,0.662673	0.000122566	0.000261426
2	chr8:22759799:C:T	22759799	T,T	C,C	1,1	-inf,inf	inf,inf	1.47358,0.0261603	0.000122466	0.000259608
2	chr8:21781092:T:TA	21781092	NA,TA	NA,T	NA,1	NA,inf	NA,inf	NA,0.688228	0.000122267	0.000261803
2	chr8:21916270:C:T	21916270	NA,T	NA,C	NA,1	NA,-inf	NA,inf	NA,0.695588	0.000122255	0.000261397
2	chr8:23073746:A:C	23073746	NA,C	NA,A	NA,1	NA,-inf	NA,inf	NA,0.654578	0.00012225	0.000260788
2	chr8:22516588:G:A	22516588	NA,A	NA,G	NA,1	NA,inf	NA,inf	NA,0.692019	0.000122143	0.000261584
2	chr8:22036168:G:A	22036168	NA,A	NA,G	NA,1	NA,-inf	NA,inf	NA,0.674222	0.000122101	0.000260232
2	chr8:22390929:T:C	22390929	NA,C	NA,T	NA,1	NA,-inf	NA,inf	NA,0.691463	0.000122012	0.000261379
2	chr8:22846938:G:A	22846938	NA,A	NA,G	NA,1	NA,-inf	NA,inf	NA,0.655059	0.000121591	0.000259612
2	chr8:21761766:A:G	21761766	NA,G	NA,A	NA,1	NA,inf	NA,inf	NA,0.699863	0.000121444	0.000260862
2	chr8:22847892:C:G	22847892	NA,G	NA,C	NA,1	NA,-inf	NA,inf	NA,0.680247	0.000121416	0.000259989
2	chr8:21676260:G:A	21676260	NA,A	NA,G	NA,1	NA,inf	NA,inf	NA,0.698092	0.00012136	0.000260584
2	chr8:21776584:C:T	21776584	NA,T	NA,C	NA,1	NA,-inf	NA,inf	NA,0.653939	0.0001213	0.000258791
2	chr8:21577108:G:A	21577108	NA,A	NA,G	NA,1	NA,inf	NA,inf	NA,0.668758	0.000121076	0.000259244
2	chr8:21771001:G:A	21771001	NA,A	NA,G	NA,1	NA,inf	NA,inf	NA,0.694241	0.000121031	0.00025988
2	chr8:22746289:C:G	22746289	G,G	C,C	1,1	inf,inf	inf,inf	0.0685785,1.56849	0.000121009	0.000257934
2	chr8:22244203:A:G	22244203	G,G	A,A	1,1	inf,inf	inf,inf	1.65726,0.0285389	0.000120965	0.000260369
2	chr8:22539544:C:T	22539544	NA,T	NA,C	NA,1	NA,inf	NA,inf	NA,0.670222	0.000120944	0.00025892
2	chr8:22110801:G:C	22110801	C,C	G,G	1,1	-inf,inf	inf,inf	1.31046,0.667887	0.000120811	0.000262932
2	chr8:22859343:A:G	22859343	G,NA	A,NA	1,NA	inf,NA	inf,NA	0.810104,NA	0.0001208	0.000258026
2	chr8:22955327:T:C	22955327	NA,C	NA,T	NA,1	NA,-inf	NA,inf	NA,0.652057	0.000120712	0.000257511
2	chr8:22882328:G:A	22882328	A,NA	G,NA	1,NA	inf,NA	inf,NA	0.733375,NA	0.000120708	0.000256327
2	chr8:22563507:A:G	22563507	G,G	A,A	1,1	-inf,-inf	inf,inf	0.936936,0.790034	0.000120665	0.000254999
2	chr8:22067267:T:G	22067267	NA,G	NA,T	NA,1	NA,inf	NA,inf	NA,0.661914	0.00012062	0.000257187
2	chr8:22586114:T:C	22586114	NA,C	NA,T	NA,1	NA,-inf	NA,inf	NA,0.634721	0.000120412	0.000256801
2	chr8:23060734:T:C	23060734	NA,C	NA,T	NA,1	NA,inf	NA,inf	NA,0.682033	0.000120238	0.000257695
2	chr8:22397590:A:C	22397590	NA,C	NA,A	NA,1	NA,inf	NA,inf	NA,0.647606	0.000120156	0.000256861
2	chr8:22261638:G:A	22261638	NA,A	NA,G	NA,1	NA,inf	NA,inf	NA,0.693404	0.000120113	0.000258082
2	chr8:22421745:T:C	22421745	NA,C	NA,T	NA,1	NA,-inf	NA,inf	NA,0.669011	0.000120102	0.000255557
2	chr8:22995709:C:G	22995709	NA,G	NA,C	NA,1	NA,-inf	NA,inf	NA,0.64431	0.000120089	0.000256371
2	chr8:22847248:G:T	22847248	NA,T	NA,G	NA,1	NA,-inf	NA,inf	NA,0.709479	0.00011995	0.000257729
2	chr8:22332887:G:A	22332887	NA,A	NA,G	NA,1	NA,inf	NA,inf	NA,0.700434	0.000119933	0.000257883
2	chr8:21532104:T:C	21532104	NA,C	NA,T	NA,1	NA,inf	NA,inf	NA,0.676786	0.000119748	0.000256586
2	chr8:22612513:G:A	22612513	NA,A	NA,G	NA,1	NA,inf	NA,inf	NA,0.628354	0.000119607	0.000255371
2	chr8:23038611:A:C	23038611	C,NA	A,NA	1,NA	-inf,NA	inf,NA	0.78024,NA	0.000119463	0.000254643
2	chr8:22416752:C:T	22416752	T,NA	C,NA	1,NA	inf,NA	inf,NA	0.837845,NA	0.000119442	0.000255991
2	chr8:22561543:G:A	22561543	NA,A	NA,G	NA,1	NA,-inf	NA,inf	NA,0.64229	0.000119405	0.000254905
2	chr8:21893118:G:C	21893118	NA,C	NA,G	NA,1	NA,inf	NA,inf	NA,0.671006	0.000119405	0.000256068
2	chr8:22338225:G:A	22338225	NA,A	NA,G	NA,1	NA,inf	NA,inf	NA,0.696827	0.000119319	0.000256554
2	chr8:22851220:G:A	22851220	NA,A	NA,G	NA,1	NA,-inf	NA,inf	NA,0.639492	0.000119305	0.000254131
2	chr8:22755305:C:T	22755305	NA,T	NA,C	NA,1	NA,inf	NA,inf	NA,0.684507	0.000119268	0.000255831
2	chr8:22142413:T:G	22142413	NA,G	NA,T	NA,1	NA,-inf	NA,inf	NA,0.643232	0.000119147	0.000254738
2	chr8:22106867:G:A	22106867	A,A	G,G	1,1	inf,-inf	inf,inf	1.18715,0.787562	0.000119032	0.000259195
2	chr8:21675106:A:C	21675106	NA,C	NA,A	NA,1	NA,inf	NA,inf	NA,0.684363	0.00011891	0.000255309
2	chr8:22124439:T:C	22124439	C,C	T,T	1,1	-inf,-inf	inf,inf	1.19232,0.788935	0.00011889	0.000256448
2	chr8:21629804:C:T	21629804	NA,T	NA,C	NA,1	NA,-inf	NA,inf	NA,0.659066	0.000118837	0.00025416
2	chr8:22174393:C:G	22174393	NA,G	NA,C	NA,1	NA,inf	NA,inf	NA,0.6716	0.000118816	0.000254423
2	chr8:22175897:G:A	22175897	NA,A	NA,G	NA,1	NA,inf	NA,inf	NA,0.670566	0.000118608	0.000253975
2	chr8:22474695:C:T	22474695	NA,T	NA,C	NA,1	NA,inf	NA,inf	NA,0.673695	0.000118491	0.000253767
2	chr8:21624281:G:T	21624281	NA,T	NA,G	NA,1	NA,-inf	NA,inf	NA,0.641203	0.000118248	0.000252671
2	chr8:22493737:A:T	22493737	NA,T	NA,A	NA,1	NA,inf	NA,inf	NA,0.709878	0.000117994	0.000253812
2	chr8:21735325:T:C	21735325	C,C	T,T	1,1	-inf,-inf	inf,inf	1.42175,0.0961825	0.000117945	0.00024939
2	chr8:22398494:A:G	22398494	NA,G	NA,A	NA,1	NA,inf	NA,inf	NA,0.761745	0.000117844	0.000255576
2	chr8:22208464:C:A	22208464	NA,A	NA,C	NA,1	NA,-inf	NA,inf	NA,0.664545	0.000117834	0.000252286
2	chr8:21701072:A:G	21701072	G,NA	A,NA	1,NA	-inf,NA	inf,NA	0.639373,NA	0.000117801	0.000246966
2	chr8:21461565:C:T	21461565	NA,T	NA,C	NA,1	NA,inf	NA,inf	NA,0.668891	0.000117752	0.000252524
2	chr8:23081454:G:A	23081454	NA,A	NA,G	NA,1	NA,inf	NA,inf	NA,0.682004	0.00011774	0.000252834
2	chr8:21531984:C:A	21531984	NA,A	NA,C	NA,1	NA,-inf	NA,inf	NA,0.632428	0.000117733	0.00025111
2	chr8:21833281:G:A	21833281	NA,A	NA,G	NA,1	NA,inf	NA,inf	NA,0.691239	0.000117642	0.000253258
2	chr8:23002733:G:T	23002733	NA,T	NA,G	NA,1	NA,inf	NA,inf	NA,0.653765	0.000117571	0.000251914
2	chr8:21508889:A:C	21508889	C,NA	A,NA	1,NA	inf,NA	inf,NA	0.75889,NA	0.000117542	0.000249933
2	chr8:22507859:A:G	22507859	NA,G	NA,A	NA,1	NA,inf	NA,inf	NA,0.694628	0.000117435	0.000252313
2	chr8:22271865:C:T	22271865	NA,T	NA,C	NA,1	NA,-inf	NA,inf	NA,0.630042	0.000117311	0.000250498
2	chr8:23011394:CCTTTT:C	23011394	NA,C	NA,CCTTTT	NA,1	NA,inf	NA,inf	NA,0.652242	0.000117285	0.000251313
2	chr8:21940526:G:A	21940526	NA,A	NA,G	NA,1	NA,-inf	NA,inf	NA,0.628548	0.000117232	0.00025016
2	chr8:22164421:G:A	22164421	A,A	G,G	1,1	-inf,-inf	inf,inf	0.0402276,1.62214	0.00011703	0.000253277
2	chr8:21982486:A:G	21982486	G,NA	A,NA	1,NA	-inf,NA	inf,NA	0.828489,NA	0.000116886	0.00024912
2	chr8:21559512:C:T	21559512	T,T	C,C	1,1	-inf,inf	inf,inf	0.407861,1.41082	0.000116878	0.000251151
2	chr8:22355104:A:C	22355104	NA,C	NA,A	NA,1	NA,inf	NA,inf	NA,0.685001	0.000116795	0.000250759
2	chr8:21806209:G:C	21806209	NA,C	NA,G	NA,1	NA,inf	NA,inf	NA,0.665722	0.000116652	0.000249992
2	chr8:22769368:G:C	22769368	C,C	G,G	1,1	inf,-inf	inf,inf	1.42055,0.267067	0.000116584	0.00024887
2	chr8:21972525:A:C	21972525	NA,C	NA,A	NA,1	NA,-inf	NA,inf	NA,0.656745	0.000116548	0.000249122
2	chr8:21912186:G:A	21912186	A,NA	G,NA	1,NA	-inf,NA	inf,NA	0.826808,NA	0.000116484	0.000247735
2	chr8:21728436:G:A	21728436	NA,A	NA,G	NA,1	NA,inf	NA,inf	NA,0.663126	0.00011648	0.000249834
2	chr8:21954488:G:A	21954488	NA,A	NA,G	NA,1	NA,inf	NA,inf	NA,0.653772	0.000116434	0.000249553
2	chr8:22245782:C:G	22245782	NA,G	NA,C	NA,1	NA,inf	NA,inf	NA,0.670105	0.000116355	0.000249524
2	chr8:21749331:G:A	21749331	NA,A	NA,G	NA,1	NA,inf	NA,inf	NA,0.670626	0.000116328	0.000249495
2	chr8:21703726:G:A	21703726	NA,A	NA,G	NA,1	NA,-inf	NA,inf	NA,0.611924	0.000116262	0.000247719
2	chr8:22190246:A:G	22190246	NA,G	NA,A	NA,1	NA,-inf	NA,inf	NA,0.605072	0.000116161	0.000247622
2	chr8:22812418:T:C	22812418	NA,C	NA,T	NA,1	NA,-inf	NA,inf	NA,0.641249	0.000116147	0.000248249
2	chr8:21865371:C:A	21865371	NA,A	NA,C	NA,1	NA,-inf	NA,inf	NA,0.639279	0.000116122	0.000248093
2	chr8:22152225:T:C	22152225	C,C	T,T	1,1	-inf,-inf	inf,inf	1.0054,0.791443	0.000116114	0.000247466
2	chr8:21934006:T:A	21934006	NA,A	NA,T	NA,1	NA,inf	NA,inf	NA,0.683309	0.000115773	0.000247721
2	chr8:21908100:G:A	21908100	NA,A	NA,G	NA,1	NA,-inf	NA,inf	NA,0.658481	0.000115642	0.000247329
2	chr8:22703801:G:T	22703801	T,T	G,G	1,1	inf,inf	inf,inf	1.66259,0.0318853	0.000115397	0.000253714
2	chr8:22406161:C:T	22406161	NA,T	NA,C	NA,1	NA,-inf	NA,inf	NA,0.644861	0.000115317	0.000245638
2	chr8:21898255:C:T	21898255	NA,T	NA,C	NA,1	NA,-inf	NA,inf	NA,0.625416	0.000115121	0.000245958
2	chr8:22931664:G:A	22931664	NA,A	NA,G	NA,1	NA,inf	NA,inf	NA,0.666749	0.000115013	0.000247034
2	chr8:23053457:G:A	23053457	A,A	G,G	1,1	inf,inf	inf,inf	1.50345,0.146567	0.000114894	0.000244685
2	chr8:22169081:A:C	22169081	NA,C	NA,A	NA,1	NA,inf	NA,inf	NA,0.675893	0.000114806	0.00024665
2	chr8:22985042:T:C	22985042	NA,C	NA,T	NA,1	NA,inf	NA,inf	NA,0.656272	0.000114713	0.000246059
2	chr8:22898085:T:C	22898085	NA,C	NA,T	NA,1	NA,inf	NA,inf	NA,0.675157	0.000114553	0.000246237
2	chr8:22875838:T:C	22875838	NA,C	NA,T	NA,1	NA,-inf	NA,inf	NA,0.612525	0.000114376	0.00024414
2	chr8:22251271:C:T	22251271	T,NA	C,NA	1,NA	-inf,NA	inf,NA	0.700467,NA	0.000114335	0.000242837
2	chr8:22067433:A:G	22067433	NA,G	NA,A	NA,1	NA,inf	NA,inf	NA,0.626976	0.000114324	0.000243788
2	chr8:21843262:C:T	21843262	NA,T	NA,C	NA,1	NA,-inf	NA,inf	NA,0.62803	0.000114281	0.000243238
2	chr8:21823407:C:T	21823407	NA,T	NA,C	NA,1	NA,-inf	NA,inf	NA,0.61275	0.000114259	0.00024363
2	chr8:23063120:G:A	23063120	A,NA	G,NA	1,NA	inf,NA	inf,NA	0.703664,NA	0.000114225	0.000242688
2	chr8:22612072:A:C	22612072	NA,C	NA,A	NA,1	NA,inf	NA,inf	NA,0.626762	0.000114141	0.000244277
2	chr8:22590134:CTG:C	22590134	C,C	CTG,CTG	1,1	-inf,-inf	inf,inf	4.43035,0.300652	0.00011411	0.00650197
2	chr8:21764226:G:C	21764226	C,C	G,G	1,1	-inf,-inf	inf,inf	1.42964,0.309447	0.000114085	0.000244563
2	chr8:22383652:G:A	22383652	A,NA	G,NA	1,NA	-inf,NA	inf,NA	1.13547,NA	0.000114082	0.000256404
2	chr8:21536630:T:C	21536630	NA,C	NA,T	NA,1	NA,-inf	NA,inf	NA,0.618002	0.000114022	0.00024342
2	chr8:21596672:TAAC:T	21596672	T,T	TAAC,TAAC	1,1	-inf,inf	inf,inf	0.0333972,1.45462	0.000113898	0.000240511
2	chr8:21859241:C:T	21859241	NA,T	NA,C	NA,1	NA,-inf	NA,inf	NA,0.625604	0.000113714	0.000242959
2	chr8:21772879:C:T	21772879	NA,T	NA,C	NA,1	NA,inf	NA,inf	NA,0.653139	0.000113676	0.000244069
2	chr8:21951662:T:C	21951662	C,NA	T,NA	1,NA	-inf,NA	inf,NA	0.846393,NA	0.000113522	0.000241234
2	chr8:21648432:C:T	21648432	NA,T	NA,C	NA,1	NA,inf	NA,inf	NA,0.643691	0.000113518	0.000243331
2	chr8:22869850:A:G	22869850	NA,G	NA,A	NA,1	NA,-inf	NA,inf	NA,0.620676	0.000113495	0.000242653
2	chr8:22906539:C:G	22906539	G,NA	C,NA	1,NA	-inf,NA	inf,NA	0.801501,NA	0.000113245	0.000243621
2	chr8:22437609:A:G	22437609	NA,G	NA,A	NA,1	NA,-inf	NA,inf	NA,0.618055	0.000113237	0.000241923
2	chr8:22622421:G:A	22622421	NA,A	NA,G	NA,1	NA,inf	NA,inf	NA,0.621204	0.000113116	0.000242048
2	chr8:22541263:T:C	22541263	NA,C	NA,T	NA,1	NA,inf	NA,inf	NA,0.672555	0.000113028	0.000243089
2	chr8:21536402:C:G	21536402	NA,G	NA,C	NA,1	NA,-inf	NA,inf	NA,0.612205	0.00011299	0.000241223
2	chr8:22298527:A:G	22298527	NA,G	NA,A	NA,1	NA,inf	NA,inf	NA,0.658931	0.000112839	0.000242575
2	chr8:22945004:C:T	22945004	NA,T	NA,C	NA,1	NA,-inf	NA,inf	NA,0.582975	0.000112826	0.000240334
2	chr8:22958384:C:T	22958384	NA,T	NA,C	NA,1	NA,-inf	NA,inf	NA,0.628776	0.000112802	0.000241425
2	chr8:21764408:C:G	21764408	G,G	C,C	1,1	inf,-inf	inf,inf	1.21012,0.776217	0.000112747	0.000249259
2	chr8:22554487:C:T	22554487	NA,T	NA,C	NA,1	NA,inf	NA,inf	NA,0.668479	0.000112613	0.000242172
2	chr8:21707657:C:G	21707657	G,NA	C,NA	1,NA	inf,NA	inf,NA	0.779419,NA	0.000112523	0.000240825
2	chr8:22322834:C:T	22322834	T,NA	C,NA	1,NA	-inf,NA	inf,NA	0.706276,NA	0.000112511	0.000239253
2	chr8:22196675:C:T	22196675	NA,T	NA,C	NA,1	NA,-inf	NA,inf	NA,0.59023	0.000112503	0.000239919
2	chr8:22136779:T:C	22136779	NA,C	NA,T	NA,1	NA,inf	NA,inf	NA,0.649229	0.000112493	0.000241076
2	chr8:21746857:G:A	21746857	NA,A	NA,G	NA,1	NA,-inf	NA,inf	NA,0.585537	0.000112459	0.000239692
2	chr8:22503512:T:C	22503512	NA,C	NA,T	NA,1	NA,inf	NA,inf	NA,0.539588	0.000112413	0.000238981
2	chr8:22322252:C:T	22322252	NA,T	NA,C	NA,1	NA,inf	NA,inf	NA,0.645081	0.000112366	0.000241065
2	chr8:22941457:G:T	22941457	NA,T	NA,G	NA,1	NA,-inf	NA,inf	NA,0.601519	0.000112357	0.000239926
2	chr8:21844773:T:C	21844773	NA,C	NA,T	NA,1	NA,-inf	NA,inf	NA,0.598953	0.000112346	0.000238541
2	chr8:21748007:C:T	21748007	NA,T	NA,C	NA,1	NA,-inf	NA,inf	NA,0.580326	0.000112336	0.000239238
2	chr8:22715237:G:C	22715237	C,C	G,G	1,1	-inf,inf	inf,inf	1.28548,0.489857	0.000112225	0.000239992
2	chr8:21497249:G:A	21497249	A,NA	G,NA	1,NA	-inf,NA	inf,NA	0.786889,NA	0.000112139	0.000240808
2	chr8:22356271:AT:A	22356271	NA,A	NA,AT	NA,1	NA,inf	NA,inf	NA,0.626898	0.000112028	0.000240204
2	chr8:22120501:A:G	22120501	NA,G	NA,A	NA,1	NA,-inf	NA,inf	NA,0.623065	0.000112001	0.000239264
2	chr8:23003432:T:G	23003432	NA,G	NA,T	NA,1	NA,inf	NA,inf	NA,0.621809	0.000111955	0.000239879
2	chr8:22187675:G:A	22187675	NA,A	NA,G	NA,1	NA,-inf	NA,inf	NA,0.612496	0.000111924	0.000239045
2	chr8:22880798:C:A	22880798	NA,A	NA,C	NA,1	NA,inf	NA,inf	NA,0.644898	0.000111778	0.000239919
2	chr8:22886204:G:A	22886204	A,NA	G,NA	1,NA	-inf,NA	inf,NA	0.928708,NA	0.000111682	0.000243499
2	chr8:22292534:A:G	22292534	NA,G	NA,A	NA,1	NA,inf	NA,inf	NA,0.621872	0.000111629	0.0002391
2	chr8:22342393:G:A	22342393	NA,A	NA,G	NA,1	NA,inf	NA,inf	NA,0.651068	0.000111447	0.00023958
2	chr8:22453055:G:A	22453055	NA,A	NA,G	NA,1	NA,-inf	NA,inf	NA,0.635042	0.000111424	0.000238754
2	chr8:22014904:A:T	22014904	NA,T	NA,A	NA,1	NA,inf	NA,inf	NA,0.657256	0.000111397	0.00023897
2	chr8:21501924:C:T	21501924	T,T	C,C	1,1	-inf,inf	inf,inf	0.335817,1.38836	0.0001113	0.00023792
2	chr8:22909197:G:A	22909197	NA,A	NA,G	NA,1	NA,-inf	NA,inf	NA,0.582433	0.000111258	0.000237298
2	chr8:22546711:C:T	22546711	NA,T	NA,C	NA,1	NA,inf	NA,inf	NA,0.630088	0.000111205	0.000238156
2	chr8:21760865:G:A	21760865	NA,A	NA,G	NA,1	NA,inf	NA,inf	NA,0.649167	0.000111119	0.000238713
2	chr8:21822483:T:C	21822483	NA,C	NA,T	NA,1	NA,-inf	NA,inf	NA,0.598626	0.000110958	0.000236968
2	chr8:22134707:A:G	22134707	NA,G	NA,A	NA,1	NA,inf	NA,inf	NA,0.648815	0.000110871	0.00023748
2	chr8:22570169:G:A	22570169	NA,A	NA,G	NA,1	NA,-inf	NA,inf	NA,0.635125	0.000110595	0.00023702
2	chr8:22540472:C:T	22540472	NA,T	NA,C	NA,1	NA,inf	NA,inf	NA,0.626003	0.000110524	0.0002367
2	chr8:22546537:A:G	22546537	NA,G	NA,A	NA,1	NA,-inf	NA,inf	NA,0.627866	0.000110453	0.000236668
2	chr8:22266283:C:T	22266283	NA,T	NA,C	NA,1	NA,inf	NA,inf	NA,0.636223	0.000110353	0.000237067
2	chr8:21934656:G:A	21934656	A,NA	G,NA	1,NA	inf,NA	inf,NA	0.762925,NA	0.000110346	0.000237936
2	chr8:22514650:T:G	22514650	NA,G	NA,T	NA,1	NA,inf	NA,inf	NA,0.606055	0.000109942	0.000235362
2	chr8:22622517:C:T	22622517	NA,T	NA,C	NA,1	NA,-inf	NA,inf	NA,0.808326	0.000109846	0.000240492
2	chr8:22088476:A:G	22088476	NA,G	NA,A	NA,1	NA,inf	NA,inf	NA,0.632548	0.000109716	0.000235324
2	chr8:21807137:C:T	21807137	NA,T	NA,C	NA,1	NA,inf	NA,inf	NA,0.625722	0.000109698	0.000235286
2	chr8:22212972:G:A	22212972	NA,A	NA,G	NA,1	NA,-inf	NA,inf	NA,0.602501	0.000109656	0.000234198
2	chr8:22326661:A:G	22326661	NA,G	NA,A	NA,1	NA,inf	NA,inf	NA,0.637933	0.00010963	0.000235243
2	chr8:22136167:G:A	22136167	NA,A	NA,G	NA,1	NA,-inf	NA,inf	NA,0.585693	0.000109506	0.000234056
2	chr8:22048760:G:C	22048760	NA,C	NA,G	NA,1	NA,-inf	NA,inf	NA,0.590114	0.000109442	0.000234094
2	chr8:23048337:A:G	23048337	NA,G	NA,A	NA,1	NA,-inf	NA,inf	NA,0.590159	0.000109413	0.000233684
2	chr8:21466183:A:C	21466183	C,C	A,A	1,1	inf,inf	inf,inf	0.93163,0.954199	0.00010939	0.000237015
2	chr8:22291963:A:G	22291963	G,NA	A,NA	1,NA	-inf,NA	inf,NA	0.68969,NA	0.000109304	0.000232457
2	chr8:22996640:C:T	22996640	NA,T	NA,C	NA,1	NA,-inf	NA,inf	NA,0.598025	0.000109293	0.000233612
2	chr8:22117722:A:G	22117722	NA,G	NA,A	NA,1	NA,inf	NA,inf	NA,0.661901	0.000109276	0.000233922
2	chr8:22427659:A:G	22427659	NA,G	NA,A	NA,1	NA,-inf	NA,inf	NA,0.59084	0.00010924	0.000233471
2	chr8:22041955:C:G	22041955	NA,G	NA,C	NA,1	NA,-inf	NA,inf	NA,0.57718	0.000109107	0.000232796
2	chr8:23016402:A:T	23016402	T,NA	A,NA	1,NA	-inf,NA	inf,NA	0.792863,NA	0.000109055	0.000233919
2	chr8:22195301:G:C	22195301	NA,C	NA,G	NA,1	NA,-inf	NA,inf	NA,0.595282	0.000108971	0.000232999
2	chr8:22954052:C:T	22954052	NA,T	NA,C	NA,1	NA,inf	NA,inf	NA,0.614677	0.000108942	0.000233734
2	chr8:21602055:G:A	21602055	A,A	G,G	1,1	-inf,-inf	inf,inf	0.794969,0.987605	0.000108925	0.000232815
2	chr8:22727401:G:C	22727401	C,C	G,G	1,1	-inf,-inf	inf,inf	0.667302,1.0504	0.00010892	0.000231769
2	chr8:22437052:AAAGAAAAAGAAAAG:A	22437052	NA,A	NA,AAAGAAAAAGAAAAG	NA,1	NA,-inf	NA,inf	NA,0.591478	0.000108891	0.000232649
2	chr8:22734515:T:C	22734515	C,C	T,T	1,1	-inf,inf	inf,inf	0.596701,1.14087	0.000108862	0.00023165
2	chr8:22912217:G:T	22912217	T,NA	G,NA	1,NA	-inf,NA	inf,NA	0.714949,NA	0.000108612	0.000231735
2	chr8:22267574:G:A	22267574	NA,A	NA,G	NA,1	NA,inf	NA,inf	NA,0.625015	0.000108589	0.000233253
2	chr8:22016037:T:C	22016037	NA,C	NA,T	NA,1	NA,inf	NA,inf	NA,0.629439	0.000108569	0.000233597
2	chr8:22038327:A:G	22038327	G,G	A,A	1,1	inf,-inf	inf,inf	0.707651,1.18338	0.000108516	0.000225041
2	chr8:21838699:G:T	21838699	NA,T	NA,G	NA,1	NA,inf	NA,inf	NA,0.622116	0.000108327	0.000232023
2	chr8:22514124:G:A	22514124	NA,A	NA,G	NA,1	NA,inf	NA,inf	NA,0.596561	0.000108307	0.000231875
2	chr8:22786244:T:C	22786244	NA,C	NA,T	NA,1	NA,-inf	NA,inf	NA,0.59065	0.000108129	0.000231258
2	chr8:22421292:C:T	22421292	NA,T	NA,C	NA,1	NA,-inf	NA,inf	NA,0.578582	0.000108119	0.000230998
2	chr8:22875216:A:G	22875216	G,NA	A,NA	1,NA	inf,NA	inf,NA	0.749914,NA	0.000108115	0.00023109
2	chr8:22845029:G:C	22845029	NA,C	NA,G	NA,1	NA,-inf	NA,inf	NA,0.640611	0.000107935	0.00023192
2	chr8:21686459:G:T	21686459	NA,T	NA,G	NA,1	NA,-inf	NA,inf	NA,0.585693	0.000107904	0.000230548
2	chr8:22236750:G:A	22236750	NA,A	NA,G	NA,1	NA,inf	NA,inf	NA,0.628153	0.000107901	0.000231635
2	chr8:21554155:G:T	21554155	NA,T	NA,G	NA,1	NA,inf	NA,inf	NA,0.623027	0.00010772	0.000231233
2	chr8:22965809:A:G	22965809	NA,G	NA,A	NA,1	NA,-inf	NA,inf	NA,0.583215	0.000107719	0.000230104
2	chr8:22663169:T:C	22663169	C,C	T,T	1,1	inf,inf	inf,inf	3.68583,0.680632	0.000107662	0.0024663
2	chr8:22077822:G:A	22077822	NA,A	NA,G	NA,1	NA,-inf	NA,inf	NA,0.55187	0.00010766	0.000229649
2	chr8:21618756:T:C	21618756	NA,C	NA,T	NA,1	NA,-inf	NA,inf	NA,0.573566	0.000107656	0.000229961
2	chr8:22229543:C:T	22229543	T,T	C,C	1,1	-inf,inf	inf,inf	1.07763,0.47524	0.00010762	0.000223974
2	chr8:22319337:A:G	22319337	G,NA	A,NA	1,NA	-inf,NA	inf,NA	0.853348,NA	0.000107521	0.000232736
2	chr8:22518749:C:T	22518749	NA,T	NA,C	NA,1	NA,inf	NA,inf	NA,0.587125	0.00010749	0.000230015
2	chr8:22508902:A:G	22508902	NA,G	NA,A	NA,1	NA,-inf	NA,inf	NA,0.612585	0.000107465	0.00023039
2	chr8:22785272:T:G	22785272	G,G	T,T	1,1	inf,inf	inf,inf	1.19441,0.510801	0.0001074	0.000229122
2	chr8:21804994:A:G	21804994	NA,G	NA,A	NA,1	NA,inf	NA,inf	NA,0.607108	0.000107336	0.000230023
2	chr8:23005184:A:G	23005184	NA,G	NA,A	NA,1	NA,inf	NA,inf	NA,0.592596	0.000107184	0.00022965
2	chr8:21924355:T:C	21924355	NA,C	NA,T	NA,1	NA,-inf	NA,inf	NA,0.60723	0.00010713	0.000229097
2	chr8:22681862:G:A	22681862	NA,A	NA,G	NA,1	NA,inf	NA,inf	NA,0.575949	0.00010703	0.00022886
2	chr8:21884796:T:C	21884796	C,C	T,T	1,1	inf,-inf	inf,inf	0.596168,1.29505	0.000106901	0.000225089
2	chr8:22552590:A:ACGGGT	22552590	NA,ACGGGT	NA,A	NA,1	NA,inf	NA,inf	NA,0.567741	0.00010676	0.000228219
2	chr8:22113376:G:A	22113376	A,NA	G,NA	1,NA	-inf,NA	inf,NA	0.795618,NA	0.000106704	0.000228002
2	chr8:21676327:T:C	21676327	NA,C	NA,T	NA,1	NA,-inf	NA,inf	NA,0.576178	0.000106693	0.000227776
2	chr8:22135809:G:A	22135809	NA,A	NA,G	NA,1	NA,inf	NA,inf	NA,0.622143	0.00010659	0.000228376
2	chr8:21738054:CA:C	21738054	C,C	CA,CA	1,1	inf,-inf	inf,inf	0.629998,1.10189	0.000106557	0.00022678
2	chr8:22106555:G:A	22106555	NA,A	NA,G	NA,1	NA,inf	NA,inf	NA,0.603841	0.000106545	0.000228846
2	chr8:22135718:T:A	22135718	NA,A	NA,T	NA,1	NA,inf	NA,inf	NA,0.618051	0.000106504	0.000228467
2	chr8:21418860:C:T	21418860	NA,T	NA,C	NA,1	NA,inf	NA,inf	NA,0.603015	0.000106469	0.000228155
2	chr8:21737143:C:T	21737143	NA,T	NA,C	NA,1	NA,inf	NA,inf	NA,0.604806	0.000106457	0.000228474
2	chr8:22580546:G:A	22580546	NA,A	NA,G	NA,1	NA,-inf	NA,inf	NA,0.558513	0.000106435	0.000227282
2	chr8:22038262:G:A	22038262	A,A	G,G	1,1	inf,-inf	inf,inf	0.744608,1.13896	0.000106311	0.000220265
2	chr8:21683806:G:A	21683806	NA,A	NA,G	NA,1	NA,inf	NA,inf	NA,0.597737	0.000106298	0.000228077
2	chr8:22807380:T:C	22807380	NA,C	NA,T	NA,1	NA,-inf	NA,inf	NA,0.585939	0.000106282	0.000227466
2	chr8:21952248:G:T	21952248	NA,T	NA,G	NA,1	NA,-inf	NA,inf	NA,0.570939	0.000106279	0.000226428
2	chr8:21878883:G:A	21878883	NA,A	NA,G	NA,1	NA,inf	NA,inf	NA,0.613125	0.000106259	0.000228008
2	chr8:22287428:T:C	22287428	NA,C	NA,T	NA,1	NA,inf	NA,inf	NA,0.607493	0.000106176	0.000227959
2	chr8:23060394:C:T	23060394	NA,T	NA,C	NA,1	NA,-inf	NA,inf	NA,0.574671	0.000106171	0.000226894
2	chr8:22648056:G:A	22648056	NA,A	NA,G	NA,1	NA,-inf	NA,inf	NA,0.761922	0.00010609	0.000231462
2	chr8:23075097:G:T	23075097	NA,T	NA,G	NA,1	NA,-inf	NA,inf	NA,0.555918	0.000105971	0.000225858
2	chr8:21794401:C:T	21794401	NA,T	NA,C	NA,1	NA,inf	NA,inf	NA,0.602809	0.000105934	0.000227171
2	chr8:22828181:T:C	22828181	C,C	T,T	1,1	inf,inf	inf,inf	0.699785,0.920794	0.0001059	0.000222944
2	chr8:22191863:G:C	22191863	NA,C	NA,G	NA,1	NA,-inf	NA,inf	NA,0.578037	0.000105899	0.000226487
2	chr8:22215422:C:T	22215422	NA,T	NA,C	NA,1	NA,-inf	NA,inf	NA,0.566663	0.000105895	0.00022624
2	chr8:21777769:A:G	21777769	G,G	A,A	1,1	inf,inf	inf,inf	1.68273,0.313972	0.000105889	0.000234292
2	chr8:21473121:T:C	21473121	C,NA	T,NA	1,NA	inf,NA	inf,NA	0.686787,NA	0.000105884	0.00022536
2	chr8:22087970:G:A	22087970	A,NA	G,NA	1,NA	-inf,NA	inf,NA	0.818237,NA	0.000105884	0.000226815
2	chr8:22614311:G:A	22614311	A,A	G,G	1,1	-inf,-inf	inf,inf	3.77809,1.12816	0.000105872	0.00633978
2	chr8:21951504:A:G	21951504	G,G	A,A	1,1	-inf,-inf	inf,inf	0.0589629,1.53671	0.000105866	0.000224274
2	chr8:22996082:C:G	22996082	NA,G	NA,C	NA,1	NA,-inf	NA,inf	NA,0.57589	0.000105716	0.000225982
2	chr8:22569782:G:A	22569782	NA,A	NA,G	NA,1	NA,-inf	NA,inf	NA,0.601469	0.000105696	0.000226467
2	chr8:21612003:C:T	21612003	NA,T	NA,C	NA,1	NA,-inf	NA,inf	NA,0.575694	0.000105687	0.000225885
2	chr8:22888578:C:G	22888578	NA,G	NA,C	NA,1	NA,inf	NA,inf	NA,0.558606	0.000105474	0.000225409
2	chr8:22528806:A:G	22528806	NA,G	NA,A	NA,1	NA,inf	NA,inf	NA,0.579042	0.000105406	0.000225686
2	chr8:21702640:C:A	21702640	NA,A	NA,C	NA,1	NA,-inf	NA,inf	NA,0.547011	0.000105315	0.000224485
2	chr8:21795370:TC:T	21795370	NA,T	NA,TC	NA,1	NA,inf	NA,inf	NA,0.608986	0.000105226	0.000225728
2	chr8:22238557:C:G	22238557	NA,G	NA,C	NA,1	NA,-inf	NA,inf	NA,0.550606	0.000105105	0.000224516
2	chr8:21551886:A:G	21551886	G,G	A,A	1,1	-inf,-inf	inf,inf	0.767563,0.988742	0.000105031	0.000224104
2	chr8:21613432:G:T	21613432	NA,T	NA,G	NA,1	NA,-inf	NA,inf	NA,0.556019	0.000105018	0.00022432
2	chr8:22037506:G:T	22037506	T,T	G,G	1,1	-inf,-inf	inf,inf	1.52434,0.338066	0.000104996	0.000227824
2	chr8:23017379:A:G	23017379	NA,G	NA,A	NA,1	NA,inf	NA,inf	NA,0.612942	0.000104971	0.000225802
2	chr8:22038598:G:A	22038598	NA,A	NA,G	NA,1	NA,-inf	NA,inf	NA,0.576844	0.000104945	0.000224633
2	chr8:21578635:C:A	21578635	NA,A	NA,C	NA,1	NA,inf	NA,inf	NA,0.575073	0.000104944	0.000224733
2	chr8:21705350:C:T	21705350	T,NA	C,NA	1,NA	inf,NA	inf,NA	0.696948,NA	0.000104753	0.000224043
2	chr8:21435694:A:G	21435694	NA,G	NA,A	NA,1	NA,inf	NA,inf	NA,0.597464	0.000104721	0.000224749
2	chr8:21895106:G:A	21895106	NA,A	NA,G	NA,1	NA,-inf	NA,inf	NA,0.578878	0.000104698	0.000222932
2	chr8:21524550:C:T	21524550	T,NA	C,NA	1,NA	inf,NA	inf,NA	0.686786,NA	0.000104672	0.000222731
2	chr8:21916342:C:T	21916342	T,T	C,C	1,1	inf,-inf	inf,inf	1.28843,0.561736	0.000104602	0.000208878
2	chr8:21409972:A:C	21409972	NA,C	NA,A	NA,1	NA,inf	NA,inf	NA,0.582079	0.000104577	0.000224122
2	chr8:22202830:G:A	22202830	NA,A	NA,G	NA,1	NA,inf	NA,inf	NA,0.59461	0.000104567	0.000224294
2	chr8:21826692:C:T	21826692	T,NA	C,NA	1,NA	-inf,NA	inf,NA	0.796276,NA	0.000104561	0.000223759
2	chr8:22877020:G:C	22877020	C,NA	G,NA	1,NA	inf,NA	inf,NA	0.728293,NA	0.000104499	0.000223348
2	chr8:22595710:C:A	22595710	A,A	C,C	1,1	-inf,-inf	inf,inf	3.96623,0.922781	0.000104388	0.00636833
2	chr8:21631653:A:G	21631653	NA,G	NA,A	NA,1	NA,-inf	NA,inf	NA,0.561883	0.000104359	0.000223146
2	chr8:21721519:G:A	21721519	NA,A	NA,G	NA,1	NA,inf	NA,inf	NA,0.586871	0.000104326	0.000223742
2	chr8:23036495:G:A	23036495	NA,A	NA,G	NA,1	NA,-inf	NA,inf	NA,0.567929	0.000104199	0.000222762
2	chr8:22623611:C:T	22623611	NA,T	NA,C	NA,1	NA,inf	NA,inf	NA,0.613854	0.000104189	0.000223911
2	chr8:22345490:A:G	22345490	G,NA	A,NA	1,NA	-inf,NA	inf,NA	0.664585,NA	0.000104142	0.000221594
2	chr8:22821181:T:C	22821181	C,C	T,T	1,1	inf,-inf	inf,inf	0.619328,1.16274	0.000104105	0.00022356
2	chr8:22750780:G:A	22750780	NA,A	NA,G	NA,1	NA,-inf	NA,inf	NA,0.526864	0.000104089	0.000221879
2	chr8:21408919:C:T	21408919	NA,T	NA,C	NA,1	NA,inf	NA,inf	NA,0.586829	0.000104022	0.000222912
2	chr8:22120859:C:T	22120859	NA,T	NA,C	NA,1	NA,inf	NA,inf	NA,0.618953	0.000103955	0.000222517
2	chr8:21643349:A:C	21643349	NA,C	NA,A	NA,1	NA,inf	NA,inf	NA,0.582506	0.000103797	0.000222539
2	chr8:23044209:C:T	23044209	NA,T	NA,C	NA,1	NA,-inf	NA,inf	NA,0.556299	0.000103759	0.000221646
2	chr8:22365925:T:C	22365925	NA,C	NA,T	NA,1	NA,-inf	NA,inf	NA,0.537493	0.000103674	0.000221303
2	chr8:21691957:G:A	21691957	NA,A	NA,G	NA,1	NA,-inf	NA,inf	NA,0.558502	0.000103634	0.000221532
2	chr8:22956821:C:T	22956821	T,T	C,C	1,1	-inf,-inf	inf,inf	1.38827,0.381757	0.000103519	0.000224148
2	chr8:23044096:C:T	23044096	NA,T	NA,C	NA,1	NA,-inf	NA,inf	NA,0.554637	0.000103495	0.000221085
2	chr8:22284685:G:A	22284685	A,A	G,G	1,1	-inf,inf	inf,inf	1.06884,0.446078	0.000103484	0.000215341
2	chr8:21934415:C:A	21934415	NA,A	NA,C	NA,1	NA,-inf	NA,inf	NA,0.583195	0.00010346	0.000221249
2	chr8:22200187:A:T	22200187	NA,T	NA,A	NA,1	NA,-inf	NA,inf	NA,0.554302	0.000103457	0.000220981
2	chr8:22172093:A:G	22172093	NA,G	NA,A	NA,1	NA,inf	NA,inf	NA,0.585536	0.000103366	0.000221535
2	chr8:22113959:C:G	22113959	NA,G	NA,C	NA,1	NA,inf	NA,inf	NA,0.578253	0.000103347	0.000221802
2	chr8:22031506:C:T	22031506	T,T	C,C	1,1	-inf,inf	inf,inf	1.21844,0.618693	0.000103243	0.00021098
2	chr8:21503923:A:C	21503923	NA,C	NA,A	NA,1	NA,-inf	NA,inf	NA,0.563874	0.000103234	0.000220934
2	chr8:22481651:G:T	22481651	NA,T	NA,G	NA,1	NA,inf	NA,inf	NA,0.591987	0.000103194	0.000221522
2	chr8:21704037:G:A	21704037	NA,A	NA,G	NA,1	NA,inf	NA,inf	NA,0.570761	0.000103189	0.000221276
2	chr8:22897910:G:C	22897910	NA,C	NA,G	NA,1	NA,-inf	NA,inf	NA,0.56419	0.000103119	0.000220702
2	chr8:21570848:A:C	21570848	NA,C	NA,A	NA,1	NA,-inf	NA,inf	NA,0.567077	0.000102997	0.000220361
2	chr8:22185618:CA:C	22185618	NA,C	NA,CA	NA,1	NA,-inf	NA,inf	NA,0.527062	0.000102992	0.000219578
2	chr8:21738806:A:G	21738806	NA,G	NA,A	NA,1	NA,inf	NA,inf	NA,0.604541	0.000102965	0.000221585
2	chr8:21652009:C:T	21652009	NA,T	NA,C	NA,1	NA,inf	NA,inf	NA,0.575696	0.000102946	0.000220693
2	chr8:22291172:A:G	22291172	NA,G	NA,A	NA,1	NA,inf	NA,inf	NA,0.588856	0.0001029	0.000220817
2	chr8:22219539:G:C	22219539	NA,C	NA,G	NA,1	NA,inf	NA,inf	NA,0.588757	0.000102873	0.000221183
2	chr8:21569151:G:A	21569151	NA,A	NA,G	NA,1	NA,inf	NA,inf	NA,0.55743	0.000102818	0.000220088
2	chr8:22885294:C:T	22885294	T,NA	C,NA	1,NA	inf,NA	inf,NA	0.734006,NA	0.000102803	0.000220124
2	chr8:22723413:A:G	22723413	G,G	A,A	1,1	-inf,-inf	inf,inf	1.23697,0.332426	0.00010273	0.000217873
2	chr8:22079095:G:A	22079095	A,NA	G,NA	1,NA	-inf,NA	inf,NA	0.743127,NA	0.000102717	0.000219523
2	chr8:21603576:T:C	21603576	NA,C	NA,T	NA,1	NA,-inf	NA,inf	NA,0.557181	0.000102692	0.000219511
2	chr8:21432730:A:G	21432730	G,G	A,A	1,1	inf,inf	inf,inf	0.390577,1.45128	0.000102639	0.000224243
2	chr8:22025448:G:A	22025448	NA,A	NA,G	NA,1	NA,inf	NA,inf	NA,0.574355	0.000102612	0.000220514
2	chr8:22830299:T:TG	22830299	NA,TG	NA,T	NA,1	NA,-inf	NA,inf	NA,0.556467	0.000102568	0.000219366
2	chr8:21826764:C:T	21826764	NA,T	NA,C	NA,1	NA,inf	NA,inf	NA,0.592499	0.000102557	0.000220191
2	chr8:22489538:A:G	22489538	NA,G	NA,A	NA,1	NA,inf	NA,inf	NA,0.583025	0.000102549	0.00022007
2	chr8:22435224:T:A	22435224	NA,A	NA,T	NA,1	NA,inf	NA,inf	NA,0.578718	0.000102547	0.000219996
2	chr8:21784862:C:T	21784862	NA,T	NA,C	NA,1	NA,-inf	NA,inf	NA,0.544903	0.000102535	0.000219127
2	chr8:22438933:G:A	22438933	NA,A	NA,G	NA,1	NA,inf	NA,inf	NA,0.569722	0.000102516	0.000219577
2	chr8:21632647:C:T	21632647	NA,T	NA,C	NA,1	NA,-inf	NA,inf	NA,0.558442	0.000102437	0.000219005
2	chr8:22887704:G:A	22887704	NA,A	NA,G	NA,1	NA,inf	NA,inf	NA,0.555474	0.000102413	0.000219051
2	chr8:22341377:C:T	22341377	NA,T	NA,C	NA,1	NA,-inf	NA,inf	NA,0.543531	0.000102294	0.000218544
2	chr8:22532875:T:C	22532875	NA,C	NA,T	NA,1	NA,inf	NA,inf	NA,0.584427	0.0001022	0.000219337
2	chr8:21680835:A:T	21680835	NA,T	NA,A	NA,1	NA,-inf	NA,inf	NA,0.545543	0.00010218	0.000218133
2	chr8:22664580:T:C	22664580	NA,C	NA,T	NA,1	NA,inf	NA,inf	NA,0.585456	0.000102158	0.000219207
2	chr8:22181935:T:C	22181935	NA,C	NA,T	NA,1	NA,inf	NA,inf	NA,0.572364	0.000102142	0.000218909
2	chr8:22772596:G:A	22772596	A,A	G,G	1,1	-inf,inf	inf,inf	1.27427,0.252561	0.00010213	0.000216386
2	chr8:22035251:A:G	22035251	NA,G	NA,A	NA,1	NA,inf	NA,inf	NA,0.567759	0.000102129	0.000218933
2	chr8:22855029:CACACACACACACACAT:C	22855029	C,NA	CACACACACACACACAT,NA	1,NA	inf,NA	inf,NA	0.631909,NA	0.000102108	0.000216692
2	chr8:21981327:C:T	21981327	NA,T	NA,C	NA,1	NA,-inf	NA,inf	NA,0.536714	0.000102041	0.000217823
2	chr8:22355748:C:G	22355748	NA,G	NA,C	NA,1	NA,inf	NA,inf	NA,0.591834	0.000101979	0.000218883
2	chr8:22387511:A:C	22387511	NA,C	NA,A	NA,1	NA,-inf	NA,inf	NA,0.515896	0.000101957	0.000217431
2	chr8:23046548:C:T	23046548	T,T	C,C	1,1	-inf,inf	inf,inf	0.344139,1.37367	0.000101934	0.000219051
2	chr8:22454914:G:A	22454914	A,A	G,G	1,1	inf,inf	inf,inf	0.505586,1.29567	0.000101897	0.000220357
2	chr8:22627782:A:T	22627782	T,T	A,A	1,1	-inf,-inf	inf,inf	3.55475,0.824792	0.000101882	0.00242836
2	chr8:21701664:C:T	21701664	NA,T	NA,C	NA,1	NA,-inf	NA,inf	NA,0.523792	0.000101875	0.000217269
2	chr8:21946591:A:AC	21946591	NA,AC	NA,A	NA,1	NA,-inf	NA,inf	NA,0.547067	0.000101869	0.00021746
2	chr8:22279812:C:G	22279812	NA,G	NA,C	NA,1	NA,inf	NA,inf	NA,0.580833	0.000101829	0.000218692
2	chr8:22191948:G:T	22191948	NA,T	NA,G	NA,1	NA,inf	NA,inf	NA,0.582773	0.000101748	0.000218436
2	chr8:22335259:C:T	22335259	NA,T	NA,C	NA,1	NA,inf	NA,inf	NA,0.590384	0.000101724	0.000218346
2	chr8:22924343:G:A	22924343	NA,A	NA,G	NA,1	NA,-inf	NA,inf	NA,0.581259	0.000101515	0.000217848
2	chr8:22240400:C:T	22240400	NA,T	NA,C	NA,1	NA,inf	NA,inf	NA,0.579932	0.000101436	0.000217528
2	chr8:22281847:C:T	22281847	NA,T	NA,C	NA,1	NA,-inf	NA,inf	NA,0.561389	0.000101425	0.000216999
2	chr8:21576366:C:T	21576366	NA,T	NA,C	NA,1	NA,-inf	NA,inf	NA,0.549633	0.000101343	0.000216723
2	chr8:23056300:A:G	23056300	NA,G	NA,A	NA,1	NA,-inf	NA,inf	NA,0.539796	0.000101332	0.000216464
2	chr8:22683662:A:T	22683662	NA,T	NA,A	NA,1	NA,inf	NA,inf	NA,0.538258	0.000101275	0.00021672
2	chr8:21626070:A:G	21626070	NA,G	NA,A	NA,1	NA,inf	NA,inf	NA,0.549123	0.000101269	0.000216771
2	chr8:21616085:A:G	21616085	NA,G	NA,A	NA,1	NA,-inf	NA,inf	NA,0.531112	0.000101176	0.000216144
2	chr8:22544110:T:C	22544110	NA,C	NA,T	NA,1	NA,inf	NA,inf	NA,0.594156	0.000101049	0.000217187
2	chr8:22297367:T:G	22297367	NA,G	NA,T	NA,1	NA,inf	NA,inf	NA,0.554072	0.000101001	0.000216329
2	chr8:22984589:A:C	22984589	NA,C	NA,A	NA,1	NA,-inf	NA,inf	NA,0.545981	0.000100912	0.00021577
2	chr8:21533122:C:A	21533122	NA,A	NA,C	NA,1	NA,-inf	NA,inf	NA,0.550419	0.000100889	0.000215721
2	chr8:21710811:G:A	21710811	NA,A	NA,G	NA,1	NA,inf	NA,inf	NA,0.568233	0.000100743	0.000216034
2	chr8:22747759:C:T	22747759	NA,T	NA,C	NA,1	NA,-inf	NA,inf	NA,0.54174	0.000100735	0.00021534
2	chr8:21805894:C:T	21805894	T,NA	C,NA	1,NA	-inf,NA	inf,NA	0.727612,NA	0.000100726	0.000214545
2	chr8:22569695:GT:G	22569695	NA,G	NA,GT	NA,1	NA,-inf	NA,inf	NA,0.568467	0.000100623	0.000215606
2	chr8:21711047:TC:GC	21711047	NA,GC	NA,TC	NA,1	NA,inf	NA,inf	NA,0.56621	0.000100453	0.00021541
2	chr8:21626912:C:G	21626912	NA,G	NA,C	NA,1	NA,inf	NA,inf	NA,0.543429	0.000100393	0.000214888
2	chr8:22909158:C:G	22909158	G,NA	C,NA	1,NA	-inf,NA	inf,NA	0.811604,NA	0.000100105	0.000216582
2	chr8:21687674:G:C	21687674	C,NA	G,NA	1,NA	inf,NA	inf,NA	0.684366,NA	0.000100047	0.000214172
2	chr8:22094087:C:T	22094087	T,T	C,C	1,1	inf,-inf	inf,inf	1.15797,0.760936	9.99886e-05	0.000217811
2	chr8:22310105:A:G	22310105	NA,G	NA,A	NA,1	NA,-inf	NA,inf	NA,0.550615	9.98716e-05	0.000213673
2	chr8:22673950:C:T	22673950	T,T	C,C	1,1	inf,inf	inf,inf	3.39161,0.717551	9.98609e-05	0.00157527
2	chr8:22871000:T:C	22871000	NA,C	NA,T	NA,1	NA,-inf	NA,inf	NA,0.578382	9.98083e-05	0.000214252
2	chr8:22029433:C:T	22029433	T,NA	C,NA	1,NA	-inf,NA	inf,NA	0.786161,NA	9.97917e-05	0.000212197
2	chr8:22445573:C:T	22445573	T,T	C,C	1,1	inf,inf	inf,inf	1.09389,0.436381	9.97212e-05	0.000209952
2	chr8:21592668:A:C	21592668	C,C	A,A	1,1	inf,inf	inf,inf	0.1775,1.2797	9.96973e-05	0.00020942
2	chr8:21623590:T:G	21623590	NA,G	NA,T	NA,1	NA,-inf	NA,inf	NA,0.535878	9.96761e-05	0.000213276
2	chr8:21742489:A:T	21742489	T,T	A,A	1,1	-inf,inf	inf,inf	1.30727,0.11224	9.96731e-05	0.00021092
2	chr8:22562887:C:T	22562887	NA,T	NA,C	NA,1	NA,inf	NA,inf	NA,0.590617	9.96441e-05	0.000214448
2	chr8:23018587:G:A	23018587	NA,A	NA,G	NA,1	NA,inf	NA,inf	NA,0.551927	9.94635e-05	0.000213213
2	chr8:22037635:A:G	22037635	G,G	A,A	1,1	-inf,-inf	inf,inf	1.55153,0.266112	9.94281e-05	0.0002037
2	chr8:21764830:T:C	21764830	C,C	T,T	1,1	-inf,-inf	inf,inf	1.29293,0.402442	9.92971e-05	0.000212726
2	chr8:21508488:C:T	21508488	NA,T	NA,C	NA,1	NA,-inf	NA,inf	NA,0.524775	9.91962e-05	0.000211864
2	chr8:21731107:C:T	21731107	NA,T	NA,C	NA,1	NA,-inf	NA,inf	NA,0.522367	9.89414e-05	0.000211578
2	chr8:22879547:T:A	22879547	A,NA	T,NA	1,NA	inf,NA	inf,NA	0.696891,NA	9.89272e-05	0.000211487
2	chr8:23010120:C:T	23010120	NA,T	NA,C	NA,1	NA,inf	NA,inf	NA,0.549046	9.89081e-05	0.000212044
2	chr8:22456195:A:G	22456195	NA,G	NA,A	NA,1	NA,inf	NA,inf	NA,0.530353	9.88827e-05	0.000211651
2	chr8:21629070:T:C	21629070	NA,C	NA,T	NA,1	NA,-inf	NA,inf	NA,0.520914	9.88796e-05	0.000211324
2	chr8:21763123:T:C	21763123	C,C	T,T	1,1	-inf,-inf	inf,inf	1.38063,0.264593	9.88627e-05	0.000212006
2	chr8:22036507:A:G	22036507	NA,G	NA,A	NA,1	NA,-inf	NA,inf	NA,0.55611	9.8825e-05	0.000210509
2	chr8:23040264:TAA:T	23040264	NA,T	NA,TAA	NA,1	NA,-inf	NA,inf	NA,0.517024	9.88143e-05	0.00021109
2	chr8:21433725:A:C	21433725	C,C	A,A	1,1	inf,inf	inf,inf	0.406772,1.41818	9.8797e-05	0.000215827
2	chr8:21531021:C:T	21531021	NA,T	NA,C	NA,1	NA,inf	NA,inf	NA,0.564689	9.87958e-05	0.000212111
2	chr8:22324079:T:A	22324079	NA,A	NA,T	NA,1	NA,inf	NA,inf	NA,0.568895	9.872e-05	0.000211868
2	chr8:22872716:AC:A	22872716	A,NA	AC,NA	1,NA	inf,NA	inf,NA	0.720199,NA	9.86959e-05	0.000211371
2	chr8:22042196:G:T	22042196	T,T	G,G	1,1	inf,-inf	inf,inf	1.47324,0.279423	9.86101e-05	0.000203109
2	chr8:22178072:C:T	22178072	NA,T	NA,C	NA,1	NA,inf	NA,inf	NA,0.547267	9.86024e-05	0.000211297
2	chr8:22752427:G:C	22752427	NA,C	NA,G	NA,1	NA,-inf	NA,inf	NA,0.519447	9.85759e-05	0.000210667
2	chr8:22591343:C:T	22591343	NA,T	NA,C	NA,1	NA,inf	NA,inf	NA,0.501683	9.85612e-05	0.000210535
2	chr8:22815603:C:T	22815603	NA,T	NA,C	NA,1	NA,-inf	NA,inf	NA,0.525437	9.85563e-05	0.000210724
2	chr8:22669927:A:G	22669927	G,G	A,A	1,1	inf,inf	inf,inf	3.16786,1.02995	9.85126e-05	0.00158704
2	chr8:22980239:T:C	22980239	C,C	T,T	1,1	inf,-inf	inf,inf	1.5665,0.0569315	9.84458e-05	0.000211184
2	chr8:22654764:TG:T	22654764	NA,T	NA,TG	NA,1	NA,inf	NA,inf	NA,0.539268	9.84333e-05	0.000210893
2	chr8:21496479:C:A	21496479	NA,A	NA,C	NA,1	NA,-inf	NA,inf	NA,0.523483	9.84125e-05	0.000210117
2	chr8:22792073:G:A	22792073	A,NA	G,NA	1,NA	inf,NA	inf,NA	0.68822,NA	9.83979e-05	0.000210402
2	chr8:22789369:A:G	22789369	NA,G	NA,A	NA,1	NA,inf	NA,inf	NA,0.558518	9.83963e-05	0.000211255
2	chr8:22319816:G:C	22319816	NA,C	NA,G	NA,1	NA,-inf	NA,inf	NA,0.51636	9.83873e-05	0.000210246
2	chr8:21843863:A:G	21843863	G,G	A,A	1,1	inf,inf	inf,inf	0.282588,1.23345	9.83334e-05	0.000207289
2	chr8:22032574:G:A	22032574	NA,A	NA,G	NA,1	NA,inf	NA,inf	NA,0.582347	9.82965e-05	0.000211055
2	chr8:22915518:C:G	22915518	NA,G	NA,C	NA,1	NA,inf	NA,inf	NA,0.551973	9.8252e-05	0.000211004
2	chr8:21712295:C:T	21712295	NA,T	NA,C	NA,1	NA,inf	NA,inf	NA,0.55079	9.82138e-05	0.000210614
2	chr8:22712258:T:C	22712258	C,NA	T,NA	1,NA	inf,NA	inf,NA	0.67987,NA	9.80557e-05	0.000209751
2	chr8:22886067:A:G	22886067	G,NA	A,NA	1,NA	inf,NA	inf,NA	0.608145,NA	9.80506e-05	0.000208301
2	chr8:22634181:A:G	22634181	NA,G	NA,A	NA,1	NA,inf	NA,inf	NA,0.563031	9.80502e-05	0.000210449
2	chr8:21524171:C:G	21524171	NA,G	NA,C	NA,1	NA,inf	NA,inf	NA,0.544766	9.80119e-05	0.000210162
2	chr8:22185433:G:A	22185433	NA,A	NA,G	NA,1	NA,-inf	NA,inf	NA,0.522867	9.80102e-05	0.000209386
2	chr8:22551487:C:T	22551487	NA,T	NA,C	NA,1	NA,inf	NA,inf	NA,0.543919	9.79691e-05	0.000209899
2	chr8:22883197:C:T	22883197	T,NA	C,NA	1,NA	-inf,NA	inf,NA	0.729182,NA	9.79592e-05	0.000210217
2	chr8:22152351:C:A	22152351	NA,A	NA,C	NA,1	NA,-inf	NA,inf	NA,0.513553	9.78103e-05	0.000208539
2	chr8:22892448:G:A	22892448	A,A	G,G	1,1	-inf,-inf	inf,inf	0.19085,1.51073	9.77944e-05	0.000212866
2	chr8:21838831:AC:A	21838831	NA,A	NA,AC	NA,1	NA,inf	NA,inf	NA,0.52651	9.7765e-05	0.00020935
2	chr8:21712875:T:C	21712875	C,C	T,T	1,1	inf,inf	inf,inf	0.456315,1.20999	9.77235e-05	0.000207592
2	chr8:22515094:G:A	22515094	NA,A	NA,G	NA,1	NA,inf	NA,inf	NA,0.526255	9.76748e-05	0.000209116
2	chr8:21765910:T:C	21765910	C,C	T,T	1,1	-inf,-inf	inf,inf	1.27604,0.4134	9.76388e-05	0.000209167
2	chr8:21667150:G:C	21667150	NA,C	NA,G	NA,1	NA,-inf	NA,inf	NA,0.491256	9.76189e-05	0.000207975
2	chr8:21973033:A:AG	21973033	NA,AG	NA,A	NA,1	NA,inf	NA,inf	NA,0.588093	9.76076e-05	0.000208691
2	chr8:21675125:G:A	21675125	NA,A	NA,G	NA,1	NA,-inf	NA,inf	NA,0.515607	9.75829e-05	0.00020838
2	chr8:21872332:C:G	21872332	G,NA	C,NA	1,NA	-inf,NA	inf,NA	0.747172,NA	9.75767e-05	0.000207213
2	chr8:22112977:T:C	22112977	C,C	T,T	1,1	-inf,inf	inf,inf	1.15479,0.742209	9.7539e-05	0.000212477
2	chr8:21675928:C:A	21675928	NA,A	NA,C	NA,1	NA,inf	NA,inf	NA,0.546709	9.75033e-05	0.000209215
2	chr8:21726898:G:A	21726898	NA,A	NA,G	NA,1	NA,-inf	NA,inf	NA,0.518075	9.74961e-05	0.000208181
2	chr8:23055154:C:G	23055154	G,NA	C,NA	1,NA	inf,NA	inf,NA	0.606535,NA	9.7481e-05	0.000207199
2	chr8:22638535:G:A	22638535	A,A	G,G	1,1	-inf,-inf	inf,inf	3.96171,0.916132	9.74374e-05	0.00644944
2	chr8:22333648:T:C	22333648	NA,C	NA,T	NA,1	NA,-inf	NA,inf	NA,0.533428	9.73076e-05	0.00020833
2	chr8:22792818:C:T	22792818	T,NA	C,NA	1,NA	inf,NA	inf,NA	0.680592,NA	9.72588e-05	0.000207976
2	chr8:21999420:TCTAA:T	21999420	NA,T	NA,TCTAA	NA,1	NA,inf	NA,inf	NA,0.519618	9.72454e-05	0.000208433
2	chr8:21518940:T:G	21518940	NA,G	NA,T	NA,1	NA,inf	NA,inf	NA,0.534605	9.71129e-05	0.000208217
2	chr8:21465398:T:C	21465398	NA,C	NA,T	NA,1	NA,inf	NA,inf	NA,0.541089	9.71112e-05	0.000208308
2	chr8:21583968:C:T	21583968	NA,T	NA,C	NA,1	NA,inf	NA,inf	NA,0.533253	9.70432e-05	0.000207937
2	chr8:22921993:T:C	22921993	NA,C	NA,T	NA,1	NA,-inf	NA,inf	NA,0.497383	9.7018e-05	0.000207066
2	chr8:23022660:G:A	23022660	NA,A	NA,G	NA,1	NA,-inf	NA,inf	NA,0.51364	9.70157e-05	0.000207299
2	chr8:23002565:C:G	23002565	G,NA	C,NA	1,NA	inf,NA	inf,NA	0.858998,NA	9.70144e-05	0.000212586
2	chr8:22484983:T:C	22484983	NA,C	NA,T	NA,1	NA,inf	NA,inf	NA,0.544641	9.69992e-05	0.000208197
2	chr8:21423640:A:C	21423640	NA,C	NA,A	NA,1	NA,inf	NA,inf	NA,0.550014	9.69901e-05	0.000208368
2	chr8:21510319:G:A	21510319	NA,A	NA,G	NA,1	NA,-inf	NA,inf	NA,0.501967	9.69651e-05	0.000206995
2	chr8:22542163:T:C	22542163	NA,C	NA,T	NA,1	NA,inf	NA,inf	NA,0.564211	9.6959e-05	0.000208362
2	chr8:23054012:T:C	23054012	NA,C	NA,T	NA,1	NA,inf	NA,inf	NA,0.546173	9.68785e-05	0.000207912
2	chr8:21626918:T:A	21626918	NA,A	NA,T	NA,1	NA,inf	NA,inf	NA,0.519987	9.68546e-05	0.000207328
2	chr8:22507887:A:G	22507887	NA,G	NA,A	NA,1	NA,inf	NA,inf	NA,0.446258	9.68527e-05	0.000206133
2	chr8:21726900:G:A	21726900	NA,A	NA,G	NA,1	NA,-inf	NA,inf	NA,0.511171	9.66331e-05	0.000206733
2	chr8:21706291:A:C	21706291	NA,C	NA,A	NA,1	NA,inf	NA,inf	NA,0.5332	9.65982e-05	0.000207198
2	chr8:21486942:A:G	21486942	NA,G	NA,A	NA,1	NA,inf	NA,inf	NA,0.55977	9.65658e-05	0.000207904
2	chr8:21575228:G:A	21575228	NA,A	NA,G	NA,1	NA,-inf	NA,inf	NA,0.516265	9.65599e-05	0.000206512
2	chr8:22332217:A:G	22332217	NA,G	NA,A	NA,1	NA,-inf	NA,inf	NA,0.527696	9.6528e-05	0.00020666
2	chr8:22803199:C:A	22803199	A,NA	C,NA	1,NA	inf,NA	inf,NA	0.677918,NA	9.64501e-05	0.000206284
2	chr8:21709299:G:C	21709299	NA,C	NA,G	NA,1	NA,inf	NA,inf	NA,0.540977	9.6444e-05	0.000206924
2	chr8:22681231:A:T	22681231	NA,T	NA,A	NA,1	NA,inf	NA,inf	NA,0.504928	9.63478e-05	0.000206053
2	chr8:21727769:C:A	21727769	NA,A	NA,C	NA,1	NA,inf	NA,inf	NA,0.533013	9.63067e-05	0.000206519
2	chr8:22184803:G:A	22184803	NA,A	NA,G	NA,1	NA,-inf	NA,inf	NA,0.481814	9.62466e-05	0.000205247
2	chr8:21945580:A:G	21945580	NA,G	NA,A	NA,1	NA,-inf	NA,inf	NA,0.505205	9.62451e-05	0.000205175
2	chr8:21411806:G:A	21411806	NA,A	NA,G	NA,1	NA,-inf	NA,inf	NA,0.505589	9.62137e-05	0.000205564
2	chr8:21654270:T:C	21654270	NA,C	NA,T	NA,1	NA,inf	NA,inf	NA,0.529256	9.61608e-05	0.000206161
2	chr8:22149780:A:G	22149780	G,G	A,A	1,1	-inf,-inf	inf,inf	1.29858,0.351367	9.60796e-05	0.000206717
2	chr8:22687531:A:G	22687531	NA,G	NA,A	NA,1	NA,inf	NA,inf	NA,0.488899	9.60787e-05	0.000205241
2	chr8:22032442:C:A	22032442	NA,A	NA,C	NA,1	NA,-inf	NA,inf	NA,0.481237	9.60033e-05	0.000204652
2	chr8:22965397:C:T	22965397	NA,T	NA,C	NA,1	NA,-inf	NA,inf	NA,0.516568	9.59706e-05	0.000205384
2	chr8:21588473:G:A	21588473	NA,A	NA,G	NA,1	NA,inf	NA,inf	NA,0.538492	9.59689e-05	0.000205927
2	chr8:22912769:G:A	22912769	NA,A	NA,G	NA,1	NA,inf	NA,inf	NA,0.546552	9.59109e-05	0.000206168
2	chr8:21969711:G:A	21969711	NA,A	NA,G	NA,1	NA,inf	NA,inf	NA,0.528951	9.58595e-05	0.000205556
2	chr8:21778581:A:G	21778581	NA,G	NA,A	NA,1	NA,inf	NA,inf	NA,0.524409	9.58568e-05	0.000205255
2	chr8:21776692:A:G	21776692	NA,G	NA,A	NA,1	NA,inf	NA,inf	NA,0.524288	9.58439e-05	0.000205227
2	chr8:21887400:G:A	21887400	A,A	G,G	1,1	-inf,-inf	inf,inf	0.0305318,1.44048	9.58183e-05	0.000204509
2	chr8:23049873:T:G	23049873	NA,G	NA,T	NA,1	NA,-inf	NA,inf	NA,0.50153	9.58063e-05	0.000204693
2	chr8:21669839:TG:T	21669839	T,T	TG,TG	1,1	-inf,-inf	inf,inf	0.617601,1.1254	9.57806e-05	0.000206441
2	chr8:22074137:C:T	22074137	NA,T	NA,C	NA,1	NA,-inf	NA,inf	NA,0.512509	9.57366e-05	0.000204348
2	chr8:22558091:T:C	22558091	NA,C	NA,T	NA,1	NA,-inf	NA,inf	NA,0.476228	9.57066e-05	0.000203943
2	chr8:22326123:A:C	22326123	NA,C	NA,A	NA,1	NA,inf	NA,inf	NA,0.535331	9.56791e-05	0.000205347
2	chr8:21595437:T:C	21595437	NA,C	NA,T	NA,1	NA,inf	NA,inf	NA,0.536682	9.56594e-05	0.000205215
2	chr8:22798924:G:A	22798924	NA,A	NA,G	NA,1	NA,-inf	NA,inf	NA,0.502294	9.56359e-05	0.000204243
2	chr8:22523341:T:G	22523341	NA,G	NA,T	NA,1	NA,inf	NA,inf	NA,0.561036	9.5632e-05	0.000205622
2	chr8:22506571:C:T	22506571	NA,T	NA,C	NA,1	NA,inf	NA,inf	NA,0.511557	9.56162e-05	0.000204717
2	chr8:22504556:C:T	22504556	NA,T	NA,C	NA,1	NA,inf	NA,inf	NA,0.511557	9.56162e-05	0.000204717
2	chr8:21738778:G:A	21738778	NA,A	NA,G	NA,1	NA,inf	NA,inf	NA,0.550877	9.55581e-05	0.000205571
2	chr8:22823789:T:C	22823789	C,C	T,T	1,1	inf,-inf	inf,inf	0.592358,1.13753	9.55481e-05	0.0002052
2	chr8:21918230:G:C	21918230	NA,C	NA,G	NA,1	NA,inf	NA,inf	NA,0.520486	9.55459e-05	0.000205021
2	chr8:21765205:G:A	21765205	A,A	G,G	1,1	-inf,-inf	inf,inf	1.26261,0.414428	9.55139e-05	0.000204599
2	chr8:23003953:A:G	23003953	NA,G	NA,A	NA,1	NA,inf	NA,inf	NA,0.524001	9.55019e-05	0.000204733
2	chr8:22125752:G:A	22125752	A,NA	G,NA	1,NA	-inf,NA	inf,NA	0.702306,NA	9.54557e-05	0.00020366
2	chr8:22680834:C:A	22680834	NA,A	NA,C	NA,1	NA,inf	NA,inf	NA,0.497966	9.54291e-05	0.000204084
2	chr8:22311199:G:A	22311199	NA,A	NA,G	NA,1	NA,inf	NA,inf	NA,0.544423	9.54278e-05	0.000204792
2	chr8:21911254:G:A	21911254	A,A	G,G	1,1	inf,-inf	inf,inf	0.132502,1.51781	9.54226e-05	0.000205627
2	chr8:21624048:G:A	21624048	NA,A	NA,G	NA,1	NA,inf	NA,inf	NA,0.508099	9.54152e-05	0.000204243
2	chr8:22887358:A:G	22887358	NA,G	NA,A	NA,1	NA,inf	NA,inf	NA,0.542545	9.53029e-05	0.000204593
2	chr8:21987066:G:A	21987066	NA,A	NA,G	NA,1	NA,inf	NA,inf	NA,0.508639	9.52224e-05	0.000204163
2	chr8:21787394:C:T	21787394	NA,T	NA,C	NA,1	NA,-inf	NA,inf	NA,0.493689	9.51946e-05	0.000203032
2	chr8:22792728:G:A	22792728	NA,A	NA,G	NA,1	NA,-inf	NA,inf	NA,0.482341	9.51787e-05	0.000203025
2	chr8:21601039:T:C	21601039	NA,C	NA,T	NA,1	NA,inf	NA,inf	NA,0.53295	9.51662e-05	0.000204164
2	chr8:21766942:CA:C	21766942	NA,C	NA,CA	NA,1	NA,inf	NA,inf	NA,0.54102	9.50343e-05	0.000204725
2	chr8:22241509:G:C	22241509	C,NA	G,NA	1,NA	-inf,NA	inf,NA	0.562649,NA	9.50113e-05	0.000200425
2	chr8:21682272:T:C	21682272	NA,C	NA,T	NA,1	NA,inf	NA,inf	NA,0.526483	9.49582e-05	0.000203704
2	chr8:21618245:C:T	21618245	NA,T	NA,C	NA,1	NA,inf	NA,inf	NA,0.509003	9.49238e-05	0.000203287
2	chr8:22229278:T:C	22229278	NA,C	NA,T	NA,1	NA,-inf	NA,inf	NA,0.500351	9.48686e-05	0.000202658
2	chr8:21709344:A:G	21709344	NA,G	NA,A	NA,1	NA,inf	NA,inf	NA,0.53164	9.48617e-05	0.000203412
2	chr8:22240679:C:T	22240679	NA,T	NA,C	NA,1	NA,-inf	NA,inf	NA,0.491674	9.4814e-05	0.000202643
2	chr8:22687345:T:C	22687345	NA,C	NA,T	NA,1	NA,-inf	NA,inf	NA,0.473207	9.48008e-05	0.000202197
2	chr8:21618155:A:T	21618155	NA,T	NA,A	NA,1	NA,inf	NA,inf	NA,0.522667	9.47773e-05	0.00020326
2	chr8:22871175:C:T	22871175	NA,T	NA,C	NA,1	NA,-inf	NA,inf	NA,0.488335	9.47638e-05	0.000202401
2	chr8:22038586:A:G	22038586	G,G	A,A	1,1	inf,-inf	inf,inf	0.685666,1.12477	9.46959e-05	0.000196564
2	chr8:22519788:G:A	22519788	NA,A	NA,G	NA,1	NA,-inf	NA,inf	NA,0.520878	9.46783e-05	0.000202854
2	chr8:21993280:T:C	21993280	NA,C	NA,T	NA,1	NA,-inf	NA,inf	NA,0.527042	9.4642e-05	0.000202585
2	chr8:21460694:C:T	21460694	NA,T	NA,C	NA,1	NA,-inf	NA,inf	NA,0.491526	9.46411e-05	0.000202302
2	chr8:21397223:T:C	21397223	NA,C	NA,T	NA,1	NA,-inf	NA,inf	NA,0.490117	9.46084e-05	0.00020221
2	chr8:22189001:C:T	22189001	NA,T	NA,C	NA,1	NA,-inf	NA,inf	NA,0.474277	9.45993e-05	0.000201968
2	chr8:21620309:A:G	21620309	NA,G	NA,A	NA,1	NA,-inf	NA,inf	NA,0.500925	9.45668e-05	0.000202179
2	chr8:22521911:C:T	22521911	NA,T	NA,C	NA,1	NA,-inf	NA,inf	NA,0.519997	9.45622e-05	0.000202605
2	chr8:21899139:A:G	21899139	NA,G	NA,A	NA,1	NA,-inf	NA,inf	NA,0.494124	9.45253e-05	0.000201971
2	chr8:22519444:T:C	22519444	NA,C	NA,T	NA,1	NA,-inf	NA,inf	NA,0.519502	9.44963e-05	0.000202464
2	chr8:22596021:C:T	22596021	NA,T	NA,C	NA,1	NA,inf	NA,inf	NA,0.472817	9.44719e-05	0.00020183
2	chr8:22917458:C:T	22917458	NA,T	NA,C	NA,1	NA,-inf	NA,inf	NA,0.507698	9.44718e-05	0.000202145
2	chr8:23016401:A:T	23016401	T,T	A,A	1,1	-inf,-inf	inf,inf	1.38569,0.0819917	9.44307e-05	0.000200688
2	chr8:22900584:G:A	22900584	NA,A	NA,G	NA,1	NA,inf	NA,inf	NA,0.508839	9.43351e-05	0.00020213
2	chr8:22996898:T:C	22996898	NA,C	NA,T	NA,1	NA,inf	NA,inf	NA,0.514656	9.43092e-05	0.000202165
2	chr8:21702448:G:T	21702448	NA,T	NA,G	NA,1	NA,-inf	NA,inf	NA,0.469471	9.41996e-05	0.000200799
2	chr8:22596571:C:T	22596571	NA,T	NA,C	NA,1	NA,-inf	NA,inf	NA,0.512058	9.41639e-05	0.000201399
2	chr8:22509961:G:A	22509961	NA,A	NA,G	NA,1	NA,inf	NA,inf	NA,0.542522	9.41521e-05	0.000202298
2	chr8:22471951:AC:A	22471951	NA,A	NA,AC	NA,1	NA,-inf	NA,inf	NA,0.516978	9.41359e-05	0.000201698
2	chr8:22308588:G:A	22308588	A,A	G,G	1,1	-inf,-inf	inf,inf	0.810603,0.763311	9.41005e-05	0.000199119
2	chr8:22598055:T:C	22598055	NA,C	NA,T	NA,1	NA,inf	NA,inf	NA,0.469509	9.40494e-05	0.000200925
2	chr8:22913047:T:C	22913047	NA,C	NA,T	NA,1	NA,inf	NA,inf	NA,0.533401	9.404e-05	0.000202139
2	chr8:21925626:T:C	21925626	NA,C	NA,T	NA,1	NA,-inf	NA,inf	NA,0.514917	9.39929e-05	0.00020102
2	chr8:22591486:A:G	22591486	NA,G	NA,A	NA,1	NA,inf	NA,inf	NA,0.447585	9.39569e-05	0.000200434
2	chr8:22644317:C:A	22644317	A,A	C,C	1,1	-inf,-inf	inf,inf	3.88849,0.985255	9.3931e-05	0.00623563
2	chr8:22419300:C:G	22419300	NA,G	NA,C	NA,1	NA,-inf	NA,inf	NA,0.476666	9.39038e-05	0.000200605
2	chr8:21512572:G:A	21512572	NA,A	NA,G	NA,1	NA,-inf	NA,inf	NA,0.472348	9.38617e-05	0.000200193
2	chr8:22639036:G:A	22639036	NA,A	NA,G	NA,1	NA,inf	NA,inf	NA,0.517323	9.38415e-05	0.000201173
2	chr8:22904811:A:G	22904811	G,G	A,A	1,1	inf,inf	inf,inf	0.789757,0.896701	9.37585e-05	0.000199608
2	chr8:21930242:T:C	21930242	C,NA	T,NA	1,NA	inf,NA	inf,NA	0.661277,NA	9.36692e-05	0.000201838
2	chr8:21714796:G:A	21714796	NA,A	NA,G	NA,1	NA,inf	NA,inf	NA,0.521098	9.36288e-05	0.000200925
2	chr8:21624354:A:C	21624354	NA,C	NA,A	NA,1	NA,inf	NA,inf	NA,0.523969	9.3585e-05	0.000200848
2	chr8:22598177:C:A	22598177	NA,A	NA,C	NA,1	NA,inf	NA,inf	NA,0.465736	9.35541e-05	0.000199868
2	chr8:22167277:C:T	22167277	NA,T	NA,C	NA,1	NA,inf	NA,inf	NA,0.513012	9.35325e-05	0.000200468
2	chr8:22886705:G:A	22886705	NA,A	NA,G	NA,1	NA,inf	NA,inf	NA,0.533981	9.35134e-05	0.000200852
2	chr8:22082195:G:A	22082195	NA,A	NA,G	NA,1	NA,-inf	NA,inf	NA,0.468391	9.35057e-05	0.000199444
2	chr8:22924758:G:A	22924758	A,NA	G,NA	1,NA	-inf,NA	inf,NA	0.660682,NA	9.34865e-05	0.000200037
2	chr8:21916851:T:G	21916851	G,G	T,T	1,1	inf,-inf	inf,inf	1.40329,0.32572	9.34237e-05	0.000186391
2	chr8:22457909:C:T	22457909	NA,T	NA,C	NA,1	NA,-inf	NA,inf	NA,0.470832	9.34138e-05	0.000199596
2	chr8:21499027:G:GATT	21499027	GATT,NA	G,NA	1,NA	-inf,NA	inf,NA	0.663784,NA	9.3409e-05	0.000200343
2	chr8:22118940:G:A	22118940	NA,A	NA,G	NA,1	NA,-inf	NA,inf	NA,0.50264	9.33613e-05	0.000199385
2	chr8:22371279:G:T	22371279	NA,T	NA,G	NA,1	NA,inf	NA,inf	NA,0.596178	9.3323e-05	0.000201981
2	chr8:22970463:G:A	22970463	A,A	G,G	1,1	-inf,inf	inf,inf	0.986687,0.706856	9.32955e-05	0.000200364
2	chr8:22635886:T:C	22635886	NA,C	NA,T	NA,1	NA,-inf	NA,inf	NA,0.485074	9.32851e-05	0.000199232
2	chr8:22817215:C:T	22817215	NA,T	NA,C	NA,1	NA,-inf	NA,inf	NA,0.486175	9.32164e-05	0.00019932
2	chr8:23014471:T:C	23014471	NA,C	NA,T	NA,1	NA,inf	NA,inf	NA,0.506253	9.3213e-05	0.000199751
2	chr8:21889245:G:A	21889245	NA,A	NA,G	NA,1	NA,-inf	NA,inf	NA,0.483784	9.31645e-05	0.000199063
2	chr8:21426538:C:A	21426538	NA,A	NA,C	NA,1	NA,inf	NA,inf	NA,0.503638	9.31372e-05	0.000199385
2	chr8:21659387:A:T	21659387	NA,T	NA,A	NA,1	NA,-inf	NA,inf	NA,0.489205	9.30863e-05	0.000199007
2	chr8:22892042:C:T	22892042	NA,T	NA,C	NA,1	NA,inf	NA,inf	NA,0.505222	9.30852e-05	0.000199592
2	chr8:22716082:T:C	22716082	NA,C	NA,T	NA,1	NA,inf	NA,inf	NA,0.530155	9.3076e-05	0.000199834
2	chr8:21760325:G:T	21760325	NA,T	NA,G	NA,1	NA,-inf	NA,inf	NA,0.481367	9.30674e-05	0.000198857
2	chr8:21414640:G:A	21414640	NA,A	NA,G	NA,1	NA,inf	NA,inf	NA,0.500277	9.29939e-05	0.00019928
2	chr8:22956891:T:A	22956891	A,A	T,T	1,1	-inf,-inf	inf,inf	1.28676,0.441721	9.29934e-05	0.000201342
2	chr8:22401969:A:T	22401969	NA,T	NA,A	NA,1	NA,inf	NA,inf	NA,0.497492	9.2991e-05	0.000199144
2	chr8:22979384:G:A	22979384	NA,A	NA,G	NA,1	NA,inf	NA,inf	NA,0.512833	9.29652e-05	0.000199426
2	chr8:21572356:A:T	21572356	NA,T	NA,A	NA,1	NA,-inf	NA,inf	NA,0.489523	9.29372e-05	0.000198779
2	chr8:22356851:G:C	22356851	NA,C	NA,G	NA,1	NA,-inf	NA,inf	NA,0.480683	9.29353e-05	0.000198631
2	chr8:22786714:T:C	22786714	NA,C	NA,T	NA,1	NA,inf	NA,inf	NA,0.524043	9.29146e-05	0.000199466
2	chr8:22594535:C:T	22594535	NA,T	NA,C	NA,1	NA,inf	NA,inf	NA,0.485227	9.28878e-05	0.000198807
2	chr8:22118971:G:A	22118971	NA,A	NA,G	NA,1	NA,-inf	NA,inf	NA,0.497576	9.2832e-05	0.000198247
2	chr8:22579871:T:C	22579871	NA,C	NA,T	NA,1	NA,-inf	NA,inf	NA,0.443972	9.27998e-05	0.000197955
2	chr8:22771845:C:T	22771845	NA,T	NA,C	NA,1	NA,-inf	NA,inf	NA,0.484179	9.27997e-05	0.00019837
2	chr8:22629099:A:G	22629099	G,G	A,A	1,1	-inf,-inf	inf,inf	3.64443,0.664064	9.27742e-05	0.0022702
2	chr8:22664856:C:T	22664856	NA,T	NA,C	NA,1	NA,inf	NA,inf	NA,0.476787	9.27403e-05	0.000198363
2	chr8:22217542:A:G	22217542	NA,G	NA,A	NA,1	NA,inf	NA,inf	NA,0.520925	9.26743e-05	0.000198731
2	chr8:21695408:C:G	21695408	NA,G	NA,C	NA,1	NA,-inf	NA,inf	NA,0.476526	9.26727e-05	0.000198231
2	chr8:22598016:T:G	22598016	NA,G	NA,T	NA,1	NA,inf	NA,inf	NA,0.458705	9.25998e-05	0.000197839
2	chr8:22598682:G:A	22598682	NA,A	NA,G	NA,1	NA,inf	NA,inf	NA,0.458833	9.25807e-05	0.0001978
2	chr8:21773339:G:A	21773339	NA,A	NA,G	NA,1	NA,inf	NA,inf	NA,0.499078	9.25772e-05	0.000198228
2	chr8:22771876:TA:T	22771876	NA,T	NA,TA	NA,1	NA,-inf	NA,inf	NA,0.482333	9.25607e-05	0.00019786
2	chr8:22913741:C:G	22913741	NA,G	NA,C	NA,1	NA,inf	NA,inf	NA,0.504723	9.25449e-05	0.000198375
2	chr8:21828678:G:A	21828678	NA,A	NA,G	NA,1	NA,-inf	NA,inf	NA,0.475307	9.25447e-05	0.000197556
2	chr8:21629920:C:G	21629920	NA,G	NA,C	NA,1	NA,-inf	NA,inf	NA,0.486588	9.2409e-05	0.00019758
2	chr8:22073153:G:A	22073153	NA,A	NA,G	NA,1	NA,-inf	NA,inf	NA,0.446702	9.23003e-05	0.000196966
2	chr8:21796055:T:C	21796055	NA,C	NA,T	NA,1	NA,inf	NA,inf	NA,0.495004	9.22342e-05	0.000197647
2	chr8:22589237:C:T	22589237	NA,T	NA,C	NA,1	NA,-inf	NA,inf	NA,0.463835	9.22194e-05	0.000196908
2	chr8:21632270:T:C	21632270	NA,C	NA,T	NA,1	NA,inf	NA,inf	NA,0.502889	9.22164e-05	0.00019777
2	chr8:21678176:C:A	21678176	NA,A	NA,C	NA,1	NA,-inf	NA,inf	NA,0.474071	9.21869e-05	0.000196869
2	chr8:21801412:C:G	21801412	G,G	C,C	1,1	inf,-inf	inf,inf	1.00401,0.642434	9.21604e-05	0.000195205
2	chr8:21762749:T:A	21762749	A,A	T,T	1,1	-inf,-inf	inf,inf	1.26967,0.378309	9.21353e-05	0.000197414
2	chr8:22186219:C:T	22186219	NA,T	NA,C	NA,1	NA,inf	NA,inf	NA,0.496069	9.20869e-05	0.000197679
2	chr8:22157791:TATTTTGCTTTGTAAAATA:T	22157791	NA,T	NA,TATTTTGCTTTGTAAAATA	NA,1	NA,-inf	NA,inf	NA,0.482573	9.20664e-05	0.000196431
2	chr8:21586099:G:A	21586099	A,NA	G,NA	1,NA	-inf,NA	inf,NA	0.673841,NA	9.20153e-05	0.000197249
2	chr8:21548756:G:C	21548756	NA,C	NA,G	NA,1	NA,-inf	NA,inf	NA,0.480697	9.19482e-05	0.000196629
2	chr8:22072702:T:C	22072702	C,C	T,T	1,1	inf,inf	inf,inf	0.863334,0.928158	9.19339e-05	0.000195628
2	chr8:22651447:A:G	22651447	NA,G	NA,A	NA,1	NA,-inf	NA,inf	NA,0.450717	9.18511e-05	0.000196078
2	chr8:22682037:T:C	22682037	NA,C	NA,T	NA,1	NA,inf	NA,inf	NA,0.470002	9.18128e-05	0.000196355
2	chr8:22483321:G:C	22483321	NA,C	NA,G	NA,1	NA,inf	NA,inf	NA,0.504713	9.18037e-05	0.000197016
2	chr8:21574212:G:A	21574212	NA,A	NA,G	NA,1	NA,inf	NA,inf	NA,0.479689	9.17779e-05	0.000196498
2	chr8:21451842:G:C	21451842	NA,C	NA,G	NA,1	NA,-inf	NA,inf	NA,0.471749	9.16621e-05	0.000196132
2	chr8:22602691:A:G	22602691	G,G	A,A	1,1	-inf,-inf	inf,inf	3.92503,0.721733	9.16598e-05	0.00429016
2	chr8:22308327:A:T	22308327	T,T	A,A	1,1	-inf,-inf	inf,inf	0.783446,0.777684	9.16467e-05	0.000193957
2	chr8:21508695:C:T	21508695	NA,T	NA,C	NA,1	NA,-inf	NA,inf	NA,0.461213	9.16165e-05	0.0001956
2	chr8:22972456:T:C	22972456	C,NA	T,NA	1,NA	inf,NA	inf,NA	0.561364,NA	9.159e-05	0.000194532
2	chr8:22738217:G:A	22738217	NA,A	NA,G	NA,1	NA,inf	NA,inf	NA,0.507042	9.15876e-05	0.000196544
2	chr8:23063297:G:A	23063297	A,A	G,G	1,1	inf,inf	inf,inf	1.36451,0.177375	9.15872e-05	0.000194984
2	chr8:21495252:G:A	21495252	NA,A	NA,G	NA,1	NA,-inf	NA,inf	NA,0.476514	9.15268e-05	0.000195636
2	chr8:21525966:G:T	21525966	NA,T	NA,G	NA,1	NA,inf	NA,inf	NA,0.509743	9.14936e-05	0.000196433
2	chr8:22192920:G:T	22192920	NA,T	NA,G	NA,1	NA,inf	NA,inf	NA,0.506074	9.14931e-05	0.000196337
2	chr8:21463271:A:AG	21463271	NA,AG	NA,A	NA,1	NA,-inf	NA,inf	NA,0.467174	9.14635e-05	0.000195521
2	chr8:22991211:C:T	22991211	NA,T	NA,C	NA,1	NA,-inf	NA,inf	NA,0.463493	9.14598e-05	0.000195475
2	chr8:21465698:G:A	21465698	NA,A	NA,G	NA,1	NA,-inf	NA,inf	NA,0.460178	9.14307e-05	0.0001953
2	chr8:22302465:T:C	22302465	NA,C	NA,T	NA,1	NA,inf	NA,inf	NA,0.511449	9.14085e-05	0.000196124
2	chr8:21467529:A:G	21467529	G,G	A,A	1,1	inf,inf	inf,inf	0.560422,1.37324	9.13494e-05	0.000204437
2	chr8:21948737:G:A	21948737	NA,A	NA,G	NA,1	NA,inf	NA,inf	NA,0.47735	9.13373e-05	0.000195792
2	chr8:22277313:T:C	22277313	C,C	T,T	1,1	inf,inf	inf,inf	1.68543,0.33105	9.12751e-05	0.00020798
2	chr8:21764761:C:A	21764761	A,A	C,C	1,1	-inf,-inf	inf,inf	1.20635,0.519638	9.12053e-05	0.000196858
2	chr8:21615000:G:A	21615000	NA,A	NA,G	NA,1	NA,inf	NA,inf	NA,0.479842	9.11254e-05	0.000195157
2	chr8:22592401:A:G	22592401	NA,G	NA,A	NA,1	NA,-inf	NA,inf	NA,0.455155	9.11128e-05	0.000194551
2	chr8:22947046:G:A	22947046	NA,A	NA,G	NA,1	NA,inf	NA,inf	NA,0.497426	9.10691e-05	0.000195282
2	chr8:21503184:G:A	21503184	A,A	G,G	1,1	-inf,inf	inf,inf	0.163978,1.42239	9.1049e-05	0.00019619
2	chr8:22587200:C:T	22587200	NA,T	NA,C	NA,1	NA,inf	NA,inf	NA,0.438116	9.10169e-05	0.000194384
2	chr8:23004602:C:T	23004602	NA,T	NA,C	NA,1	NA,inf	NA,inf	NA,0.488422	9.09127e-05	0.000194881
2	chr8:21425093:G:A	21425093	NA,A	NA,G	NA,1	NA,-inf	NA,inf	NA,0.469996	9.08665e-05	0.000194341
2	chr8:21575301:C:G	21575301	NA,G	NA,C	NA,1	NA,inf	NA,inf	NA,0.472322	9.08598e-05	0.000194532
2	chr8:22713953:A:G	22713953	G,G	A,A	1,1	inf,inf	inf,inf	0.827082,0.842359	9.08397e-05	0.000194832
2	chr8:22753031:T:C	22753031	NA,C	NA,T	NA,1	NA,-inf	NA,inf	NA,0.46375	9.0797e-05	0.000194106
2	chr8:22978328:A:G	22978328	G,G	A,A	1,1	inf,-inf	inf,inf	1.37248,0.35255	9.07952e-05	0.000195166
2	chr8:22230797:T:G	22230797	G,G	T,T	1,1	-inf,inf	inf,inf	1.14352,0.167014	9.0785e-05	0.000188591
2	chr8:22196050:G:A	22196050	NA,A	NA,G	NA,1	NA,-inf	NA,inf	NA,0.443667	9.0746e-05	0.000193663
2	chr8:21582814:G:A	21582814	NA,A	NA,G	NA,1	NA,inf	NA,inf	NA,0.493216	9.07161e-05	0.000194496
2	chr8:21462044:C:T	21462044	NA,T	NA,C	NA,1	NA,-inf	NA,inf	NA,0.461203	9.06851e-05	0.000193863
2	chr8:21615226:T:C	21615226	NA,C	NA,T	NA,1	NA,inf	NA,inf	NA,0.47625	9.06436e-05	0.000194126
2	chr8:22184237:A:G	22184237	NA,G	NA,A	NA,1	NA,inf	NA,inf	NA,0.498418	9.05964e-05	0.00019441
2	chr8:22962742:A:C	22962742	NA,C	NA,A	NA,1	NA,-inf	NA,inf	NA,0.463916	9.0522e-05	0.000193511
2	chr8:23065759:G:A	23065759	NA,A	NA,G	NA,1	NA,-inf	NA,inf	NA,0.463227	9.05202e-05	0.000193482
2	chr8:22671195:G:A	22671195	NA,A	NA,G	NA,1	NA,-inf	NA,inf	NA,0.446749	9.0475e-05	0.000193123
2	chr8:22194629:C:T	22194629	NA,T	NA,C	NA,1	NA,inf	NA,inf	NA,0.483864	9.04491e-05	0.000193687
2	chr8:21888904:A:AC	21888904	NA,AC	NA,A	NA,1	NA,inf	NA,inf	NA,0.484693	9.04131e-05	0.000193916
2	chr8:22008624:T:G	22008624	G,NA	T,NA	1,NA	-inf,NA	inf,NA	0.632939,NA	9.03784e-05	0.000195225
2	chr8:21500471:C:T	21500471	NA,T	NA,C	NA,1	NA,-inf	NA,inf	NA,0.456569	9.03588e-05	0.00019292
2	chr8:21766066:C:T	21766066	T,T	C,C	1,1	-inf,-inf	inf,inf	1.24812,0.392038	9.03577e-05	0.000193595
2	chr8:22068998:C:A	22068998	NA,A	NA,C	NA,1	NA,-inf	NA,inf	NA,0.431544	9.03393e-05	0.000192797
2	chr8:21578943:G:A	21578943	NA,A	NA,G	NA,1	NA,inf	NA,inf	NA,0.497604	9.03378e-05	0.000193845
2	chr8:22516001:C:T	22516001	T,NA	C,NA	1,NA	inf,NA	inf,NA	0.630791,NA	9.03233e-05	0.000193155
2	chr8:21568957:T:C	21568957	NA,C	NA,T	NA,1	NA,inf	NA,inf	NA,0.506971	9.02834e-05	0.000194041
2	chr8:22478573:C:T	22478573	NA,T	NA,C	NA,1	NA,-inf	NA,inf	NA,0.486186	9.0214e-05	0.000193292
2	chr8:22911899:A:G	22911899	NA,G	NA,A	NA,1	NA,-inf	NA,inf	NA,0.431476	9.01887e-05	0.000192263
2	chr8:22980712:C:T	22980712	T,T	C,C	1,1	inf,-inf	inf,inf	1.50842,0.0782898	9.01485e-05	0.000193324
2	chr8:22071767:A:T	22071767	NA,T	NA,A	NA,1	NA,-inf	NA,inf	NA,0.430203	9.01467e-05	0.000192388
2	chr8:23053785:A:G	23053785	G,G	A,A	1,1	inf,inf	inf,inf	1.37984,0.132398	9.00898e-05	0.000191965
2	chr8:22043707:C:T	22043707	T,T	C,C	1,1	inf,inf	inf,inf	1.377,0.119644	9.00733e-05	0.000192772
2	chr8:22080117:C:T	22080117	NA,T	NA,C	NA,1	NA,-inf	NA,inf	NA,0.429665	9.00669e-05	0.000192222
2	chr8:22107050:A:G	22107050	G,G	A,A	1,1	inf,-inf	inf,inf	1.02964,0.777215	9.00618e-05	0.000195515
2	chr8:22166749:A:G	22166749	NA,G	NA,A	NA,1	NA,inf	NA,inf	NA,0.467774	9.00099e-05	0.000192649
2	chr8:21765157:A:G	21765157	G,G	A,A	1,1	-inf,-inf	inf,inf	1.24822,0.389565	8.99862e-05	0.000192796
2	chr8:21553042:G:A	21553042	NA,A	NA,G	NA,1	NA,-inf	NA,inf	NA,0.465479	8.99773e-05	0.000192427
2	chr8:21920109:C:T	21920109	NA,T	NA,C	NA,1	NA,-inf	NA,inf	NA,0.47241	8.99071e-05	0.000191891
2	chr8:22952537:A:C	22952537	NA,C	NA,A	NA,1	NA,-inf	NA,inf	NA,0.46697	8.98419e-05	0.000192163
2	chr8:22822491:G:T	22822491	NA,T	NA,G	NA,1	NA,-inf	NA,inf	NA,0.470393	8.98374e-05	0.000192282
2	chr8:21643986:G:A	21643986	NA,A	NA,G	NA,1	NA,inf	NA,inf	NA,0.480024	8.97849e-05	0.000192485
2	chr8:22605339:T:C	22605339	C,C	T,T	1,1	-inf,-inf	inf,inf	3.92957,0.797897	8.97692e-05	0.00490347
2	chr8:22284098:T:C	22284098	NA,C	NA,T	NA,1	NA,inf	NA,inf	NA,0.493452	8.97665e-05	0.000192782
2	chr8:22152837:G:A	22152837	NA,A	NA,G	NA,1	NA,-inf	NA,inf	NA,0.448239	8.96913e-05	0.000191268
2	chr8:21680733:A:G	21680733	NA,G	NA,A	NA,1	NA,inf	NA,inf	NA,0.486891	8.96298e-05	0.000192318
2	chr8:22662302:A:C	22662302	C,C	A,A	1,1	inf,inf	inf,inf	3.99306,0.41042	8.96072e-05	0.00306105
2	chr8:21483168:C:T	21483168	T,T	C,C	1,1	inf,inf	inf,inf	1.28267,0.157825	8.96006e-05	0.000190317
2	chr8:21944368:G:A	21944368	NA,A	NA,G	NA,1	NA,-inf	NA,inf	NA,0.455936	8.95573e-05	0.000190991
2	chr8:22490409:C:T	22490409	NA,T	NA,C	NA,1	NA,-inf	NA,inf	NA,0.480538	8.95419e-05	0.000191845
2	chr8:21750303:A:G	21750303	NA,G	NA,A	NA,1	NA,-inf	NA,inf	NA,0.454145	8.9502e-05	0.00019131
2	chr8:21430183:A:G	21430183	NA,G	NA,A	NA,1	NA,inf	NA,inf	NA,0.480122	8.94712e-05	0.00019184
2	chr8:23058775:G:A	23058775	A,A	G,G	1,1	-inf,inf	inf,inf	0.268664,1.34789	8.94704e-05	0.00019246
2	chr8:22812566:C:T	22812566	NA,T	NA,C	NA,1	NA,inf	NA,inf	NA,0.491543	8.93902e-05	0.000191784
2	chr8:22527548:T:C	22527548	C,C	T,T	1,1	inf,inf	inf,inf	0.977229,0.272092	8.93721e-05	0.000186112
2	chr8:22887305:T:C	22887305	NA,C	NA,T	NA,1	NA,inf	NA,inf	NA,0.478694	8.93678e-05	0.000191816
2	chr8:21759364:C:T	21759364	T,T	C,C	1,1	-inf,-inf	inf,inf	1.36313,0.213303	8.93652e-05	0.000191334
2	chr8:22831345:C:T	22831345	NA,T	NA,C	NA,1	NA,-inf	NA,inf	NA,0.461479	8.93632e-05	0.000191185
2	chr8:22753678:T:G	22753678	NA,G	NA,T	NA,1	NA,-inf	NA,inf	NA,0.450769	8.93041e-05	0.000190901
2	chr8:23058568:C:T	23058568	NA,T	NA,C	NA,1	NA,-inf	NA,inf	NA,0.451173	8.93018e-05	0.000190823
2	chr8:21465627:T:C	21465627	NA,C	NA,T	NA,1	NA,inf	NA,inf	NA,0.475954	8.92673e-05	0.000191313
2	chr8:21829027:C:A	21829027	NA,A	NA,C	NA,1	NA,-inf	NA,inf	NA,0.449266	8.92425e-05	0.000190531
2	chr8:21730970:A:G	21730970	NA,G	NA,A	NA,1	NA,-inf	NA,inf	NA,0.449536	8.91426e-05	0.000190664
2	chr8:22200324:C:T	22200324	NA,T	NA,C	NA,1	NA,inf	NA,inf	NA,0.481761	8.91391e-05	0.000191254
2	chr8:22497541:T:C	22497541	NA,C	NA,T	NA,1	NA,inf	NA,inf	NA,0.495056	8.91372e-05	0.000191334
2	chr8:22117000:G:C	22117000	NA,C	NA,G	NA,1	NA,inf	NA,inf	NA,0.461444	8.91052e-05	0.000191013
2	chr8:22117037:C:T	22117037	NA,T	NA,C	NA,1	NA,inf	NA,inf	NA,0.46085	8.90335e-05	0.000190859
2	chr8:22116857:C:T	22116857	NA,T	NA,C	NA,1	NA,inf	NA,inf	NA,0.460488	8.89897e-05	0.000190765
2	chr8:22519837:G:A	22519837	NA,A	NA,G	NA,1	NA,inf	NA,inf	NA,0.459599	8.89874e-05	0.000190517
2	chr8:23014438:T:C	23014438	NA,C	NA,T	NA,1	NA,inf	NA,inf	NA,0.473303	8.89494e-05	0.000190682
2	chr8:21793068:A:G	21793068	NA,G	NA,A	NA,1	NA,-inf	NA,inf	NA,0.441851	8.89154e-05	0.000189921
2	chr8:21916356:T:C	21916356	NA,C	NA,T	NA,1	NA,inf	NA,inf	NA,0.462031	8.88911e-05	0.000190582
2	chr8:22745813:AC:A	22745813	A,NA	AC,NA	1,NA	-inf,NA	inf,NA	0.608718,NA	8.88482e-05	0.000189966
2	chr8:21618538:C:T	21618538	NA,T	NA,C	NA,1	NA,inf	NA,inf	NA,0.482179	8.88203e-05	0.000190565
2	chr8:21400954:G:A	21400954	NA,A	NA,G	NA,1	NA,inf	NA,inf	NA,0.468759	8.88154e-05	0.000190321
2	chr8:22482613:C:A	22482613	NA,A	NA,C	NA,1	NA,-inf	NA,inf	NA,0.47465	8.8808e-05	0.000190278
2	chr8:21458161:A:G	21458161	NA,G	NA,A	NA,1	NA,inf	NA,inf	NA,0.470299	8.86364e-05	0.000189961
2	chr8:21765532:G:A	21765532	A,A	G,G	1,1	-inf,-inf	inf,inf	1.241,0.386551	8.85965e-05	0.000189807
2	chr8:21618006:T:C	21618006	NA,C	NA,T	NA,1	NA,inf	NA,inf	NA,0.481278	8.85884e-05	0.000190072
2	chr8:22202148:G:A	22202148	NA,A	NA,G	NA,1	NA,-inf	NA,inf	NA,0.444264	8.85554e-05	0.000189209
2	chr8:21767034:C:G	21767034	NA,G	NA,C	NA,1	NA,inf	NA,inf	NA,0.488399	8.85497e-05	0.000190665
2	chr8:22493639:C:T	22493639	NA,T	NA,C	NA,1	NA,-inf	NA,inf	NA,0.472372	8.85489e-05	0.000189717
2	chr8:22753706:A:G	22753706	NA,G	NA,A	NA,1	NA,-inf	NA,inf	NA,0.444305	8.85124e-05	0.000189212
2	chr8:21724714:C:T	21724714	NA,T	NA,C	NA,1	NA,inf	NA,inf	NA,0.492659	8.84748e-05	0.000190036
2	chr8:23011945:G:C	23011945	NA,C	NA,G	NA,1	NA,inf	NA,inf	NA,0.468929	8.84164e-05	0.00018954
2	chr8:21765560:T:C	21765560	NA,C	NA,T	NA,1	NA,inf	NA,inf	NA,0.487185	8.8404e-05	0.000190344
2	chr8:21711907:C:T	21711907	T,NA	C,NA	1,NA	-inf,NA	inf,NA	0.495257,NA	8.8351e-05	0.000186528
2	chr8:22907354:A:T	22907354	T,NA	A,NA	1,NA	inf,NA	inf,NA	0.778637,NA	8.83348e-05	0.000193264
2	chr8:22109838:G:A	22109838	NA,A	NA,G	NA,1	NA,-inf	NA,inf	NA,0.439696	8.83215e-05	0.000188535
2	chr8:22226126:CA:C	22226126	NA,C	NA,CA	NA,1	NA,inf	NA,inf	NA,0.475194	8.82912e-05	0.000189357
2	chr8:22753024:A:G	22753024	NA,G	NA,A	NA,1	NA,-inf	NA,inf	NA,0.443799	8.82875e-05	0.000188756
2	chr8:22784085:G:A	22784085	NA,A	NA,G	NA,1	NA,inf	NA,inf	NA,0.481864	8.82868e-05	0.000189481
2	chr8:22597291:C:A	22597291	NA,A	NA,C	NA,1	NA,-inf	NA,inf	NA,0.463465	8.8247e-05	0.000188738
2	chr8:22256726:G:C	22256726	NA,C	NA,G	NA,1	NA,inf	NA,inf	NA,0.476606	8.82254e-05	0.00018937
2	chr8:21765358:G:A	21765358	A,A	G,G	1,1	-inf,-inf	inf,inf	1.20784,0.425426	8.81768e-05	0.00018879
2	chr8:21631166:C:T	21631166	NA,T	NA,C	NA,1	NA,inf	NA,inf	NA,0.476777	8.80889e-05	0.00018903
2	chr8:22654853:C:G	22654853	NA,G	NA,C	NA,1	NA,inf	NA,inf	NA,0.458597	8.80172e-05	0.000188561
2	chr8:21556562:A:G	21556562	NA,G	NA,A	NA,1	NA,inf	NA,inf	NA,0.477637	8.80151e-05	0.000188983
2	chr8:22333139:T:C	22333139	NA,C	NA,T	NA,1	NA,inf	NA,inf	NA,0.484237	8.80142e-05	0.000188834
2	chr8:22351804:G:T	22351804	NA,T	NA,G	NA,1	NA,-inf	NA,inf	NA,0.460602	8.80027e-05	0.000188407
2	chr8:21743588:C:T	21743588	NA,T	NA,C	NA,1	NA,inf	NA,inf	NA,0.487452	8.79932e-05	0.000189105
2	chr8:21583658:G:A	21583658	NA,A	NA,G	NA,1	NA,inf	NA,inf	NA,0.462809	8.79818e-05	0.000188516
2	chr8:22077200:G:A	22077200	NA,A	NA,G	NA,1	NA,-inf	NA,inf	NA,0.412999	8.79782e-05	0.000187782
2	chr8:22214951:G:C	22214951	NA,C	NA,G	NA,1	NA,inf	NA,inf	NA,0.487182	8.79412e-05	0.000188652
2	chr8:22921909:G:A	22921909	NA,A	NA,G	NA,1	NA,-inf	NA,inf	NA,0.449771	8.79177e-05	0.000188094
2	chr8:22183804:G:A	22183804	NA,A	NA,G	NA,1	NA,-inf	NA,inf	NA,0.430305	8.78823e-05	0.000187645
2	chr8:22625131:T:G	22625131	NA,G	NA,T	NA,1	NA,inf	NA,inf	NA,0.444163	8.78725e-05	0.000188056
2	chr8:22193739:G:A	22193739	NA,A	NA,G	NA,1	NA,inf	NA,inf	NA,0.461342	8.78306e-05	0.000188526
2	chr8:21386934:C:T	21386934	NA,T	NA,C	NA,1	NA,-inf	NA,inf	NA,0.436791	8.7802e-05	0.000187755
2	chr8:22230420:G:A	22230420	NA,A	NA,G	NA,1	NA,-inf	NA,inf	NA,0.500727	8.77503e-05	0.000188475
2	chr8:21888252:G:C	21888252	NA,C	NA,G	NA,1	NA,-inf	NA,inf	NA,0.443229	8.77335e-05	0.000187495
2	chr8:22072830:G:T	22072830	NA,T	NA,G	NA,1	NA,-inf	NA,inf	NA,0.410822	8.77334e-05	0.000187256
2	chr8:22482496:C:G	22482496	G,G	C,C	1,1	inf,inf	inf,inf	0.659994,1.08529	8.77137e-05	0.000189914
2	chr8:22592461:G:A	22592461	NA,A	NA,G	NA,1	NA,inf	NA,inf	NA,0.42027	8.7683e-05	0.000187361
2	chr8:22126811:C:T	22126811	NA,T	NA,C	NA,1	NA,-inf	NA,inf	NA,0.441783	8.76422e-05	0.000187392
2	chr8:21498711:T:C	21498711	NA,C	NA,T	NA,1	NA,inf	NA,inf	NA,0.474149	8.76061e-05	0.000188005
2	chr8:22511332:C:T	22511332	NA,T	NA,C	NA,1	NA,inf	NA,inf	NA,0.487876	8.75346e-05	0.000188028
2	chr8:22510096:A:T	22510096	NA,T	NA,A	NA,1	NA,inf	NA,inf	NA,0.488016	8.75084e-05	0.000187981
2	chr8:22118352:G:T	22118352	T,NA	G,NA	1,NA	-inf,NA	inf,NA	0.652339,NA	8.75004e-05	0.000186752
2	chr8:22068981:C:G	22068981	NA,G	NA,C	NA,1	NA,inf	NA,inf	NA,0.472151	8.74625e-05	0.000187472
2	chr8:21517225:G:C	21517225	C,C	G,G	1,1	inf,inf	inf,inf	0.356325,1.18604	8.73507e-05	0.000185502
2	chr8:22205848:A:T	22205848	NA,T	NA,A	NA,1	NA,inf	NA,inf	NA,0.473676	8.73073e-05	0.00018746
2	chr8:22105096:A:G	22105096	G,G	A,A	1,1	inf,-inf	inf,inf	1.02537,0.792745	8.72986e-05	0.000189612
2	chr8:21509402:A:G	21509402	G,NA	A,NA	1,NA	-inf,NA	inf,NA	0.655088,NA	8.72446e-05	0.000187299
2	chr8:22524426:T:TAAA	22524426	NA,TAAA	NA,T	NA,1	NA,-inf	NA,inf	NA,0.460271	8.71901e-05	0.000186799
2	chr8:22299755:G:A	22299755	NA,A	NA,G	NA,1	NA,inf	NA,inf	NA,0.476991	8.71831e-05	0.000187056
2	chr8:21897220:C:A	21897220	NA,A	NA,C	NA,1	NA,-inf	NA,inf	NA,0.443571	8.71793e-05	0.000186131
2	chr8:22189238:A:T	22189238	NA,T	NA,A	NA,1	NA,inf	NA,inf	NA,0.457934	8.71739e-05	0.000186798
2	chr8:21456540:G:T	21456540	NA,T	NA,G	NA,1	NA,inf	NA,inf	NA,0.457666	8.71729e-05	0.00018682
2	chr8:21390093:A:C	21390093	NA,C	NA,A	NA,1	NA,inf	NA,inf	NA,0.464439	8.71591e-05	0.000186983
2	chr8:21497678:G:A	21497678	A,NA	G,NA	1,NA	inf,NA	inf,NA	0.571792,NA	8.7136e-05	0.000185473
2	chr8:21765125:T:A	21765125	NA,A	NA,T	NA,1	NA,inf	NA,inf	NA,0.453525	8.71316e-05	0.000186586
2	chr8:22189240:A:T	22189240	NA,T	NA,A	NA,1	NA,inf	NA,inf	NA,0.457303	8.70981e-05	0.000186636
2	chr8:22222909:G:C	22222909	C,C	G,G	1,1	-inf,inf	inf,inf	0.632964,0.907176	8.70753e-05	0.000182865
2	chr8:21847996:A:G	21847996	NA,G	NA,A	NA,1	NA,-inf	NA,inf	NA,0.426172	8.7039e-05	0.000185584
2	chr8:21614700:C:T	21614700	NA,T	NA,C	NA,1	NA,-inf	NA,inf	NA,0.448627	8.69767e-05	0.000186259
2	chr8:22626323:T:C	22626323	C,C	T,T	1,1	-inf,-inf	inf,inf	3.36617,0.856091	8.69069e-05	0.00176754
2	chr8:21708036:T:C	21708036	NA,C	NA,T	NA,1	NA,inf	NA,inf	NA,0.460167	8.69019e-05	0.000186303
2	chr8:21619010:C:A	21619010	NA,A	NA,C	NA,1	NA,inf	NA,inf	NA,0.465487	8.68917e-05	0.000186411
2	chr8:21621136:C:T	21621136	NA,T	NA,C	NA,1	NA,inf	NA,inf	NA,0.465026	8.68901e-05	0.000186407
2	chr8:21747269:G:A	21747269	NA,A	NA,G	NA,1	NA,-inf	NA,inf	NA,0.42775	8.68732e-05	0.000185583
2	chr8:22596759:G:T	22596759	NA,T	NA,G	NA,1	NA,inf	NA,inf	NA,0.437086	8.68651e-05	0.00018593
2	chr8:22630802:C:T	22630802	NA,T	NA,C	NA,1	NA,inf	NA,inf	NA,0.437233	8.68223e-05	0.000185841
2	chr8:22305763:A:G	22305763	NA,G	NA,A	NA,1	NA,inf	NA,inf	NA,0.461908	8.68106e-05	0.000186249
2	chr8:22516408:C:G	22516408	NA,G	NA,C	NA,1	NA,inf	NA,inf	NA,0.48416	8.6795e-05	0.000186481
2	chr8:22535927:T:G	22535927	NA,G	NA,T	NA,1	NA,inf	NA,inf	NA,0.483674	8.67708e-05	0.000186428
2	chr8:22582867:C:T	22582867	NA,T	NA,C	NA,1	NA,-inf	NA,inf	NA,0.398584	8.67545e-05	0.000184962
2	chr8:22014248:A:C	22014248	NA,C	NA,A	NA,1	NA,inf	NA,inf	NA,0.449098	8.67541e-05	0.000185937
2	chr8:22616600:G:A	22616600	NA,A	NA,G	NA,1	NA,-inf	NA,inf	NA,0.591631	8.67483e-05	0.000188352
2	chr8:22845897:G:A	22845897	A,NA	G,NA	1,NA	-inf,NA	inf,NA	0.66822,NA	8.67141e-05	0.000186696
2	chr8:21552123:G:T	21552123	T,T	G,G	1,1	-inf,inf	inf,inf	0.438684,1.19676	8.67087e-05	0.000185968
2	chr8:22188543:C:T	22188543	NA,T	NA,C	NA,1	NA,-inf	NA,inf	NA,0.429176	8.66872e-05	0.00018519
2	chr8:22626336:T:C	22626336	C,C	T,T	1,1	-inf,-inf	inf,inf	3.65393,0.611975	8.66753e-05	0.0021404
2	chr8:22657700:T:C	22657700	NA,C	NA,T	NA,1	NA,inf	NA,inf	NA,0.486462	8.66725e-05	0.000186193
2	chr8:22317673:T:A	22317673	NA,A	NA,T	NA,1	NA,inf	NA,inf	NA,0.450125	8.66644e-05	0.000185741
2	chr8:22735121:C:A	22735121	NA,A	NA,C	NA,1	NA,inf	NA,inf	NA,0.478968	8.66601e-05	0.000186096
2	chr8:22733609:G:A	22733609	NA,A	NA,G	NA,1	NA,-inf	NA,inf	NA,0.496386	8.6588e-05	0.000186267
2	chr8:22355100:AC:A	22355100	NA,A	NA,AC	NA,1	NA,inf	NA,inf	NA,0.46811	8.64925e-05	0.000185753
2	chr8:22509626:C:T	22509626	NA,T	NA,C	NA,1	NA,inf	NA,inf	NA,0.47865	8.64733e-05	0.000185744
2	chr8:21534086:T:A	21534086	NA,A	NA,T	NA,1	NA,-inf	NA,inf	NA,0.436359	8.64068e-05	0.000184816
2	chr8:21825202:C:A	21825202	A,NA	C,NA	1,NA	inf,NA	inf,NA	0.703578,NA	8.63837e-05	0.00018693
2	chr8:22588769:C:T	22588769	NA,T	NA,C	NA,1	NA,-inf	NA,inf	NA,0.446081	8.6317e-05	0.000184597
2	chr8:21424070:T:C	21424070	NA,C	NA,T	NA,1	NA,inf	NA,inf	NA,0.44973	8.63124e-05	0.00018499
2	chr8:22801509:AGGGGAAAGTAGTT:A	22801509	NA,A	NA,AGGGGAAAGTAGTT	NA,1	NA,inf	NA,inf	NA,0.465483	8.6312e-05	0.000185174
2	chr8:21707426:G:A	21707426	NA,A	NA,G	NA,1	NA,inf	NA,inf	NA,0.456598	8.62232e-05	0.000184918
2	chr8:21417447:T:C	21417447	NA,C	NA,T	NA,1	NA,inf	NA,inf	NA,0.448922	8.61988e-05	0.000184748
2	chr8:22606877:T:C	22606877	C,C	T,T	1,1	-inf,-inf	inf,inf	3.86845,0.797653	8.61666e-05	0.00429823
2	chr8:21595505:A:G	21595505	G,G	A,A	1,1	-inf,inf	inf,inf	0.000412534,1.29853	8.61519e-05	0.000182253
2	chr8:21848051:A:G	21848051	NA,G	NA,A	NA,1	NA,-inf	NA,inf	NA,0.418698	8.61508e-05	0.000183702
2	chr8:22758341:G:A	22758341	NA,A	NA,G	NA,1	NA,inf	NA,inf	NA,0.456951	8.61432e-05	0.000184744
2	chr8:22870907:A:G	22870907	NA,G	NA,A	NA,1	NA,-inf	NA,inf	NA,0.434399	8.61075e-05	0.000184209
2	chr8:21855189:TCCACC:T	21855189	NA,T	NA,TCCACC	NA,1	NA,inf	NA,inf	NA,0.450807	8.60994e-05	0.000184621
2	chr8:22626755:G:C	22626755	C,C	G,G	1,1	-inf,-inf	inf,inf	3.62634,0.63177	8.60839e-05	0.00208691
2	chr8:22375336:G:A	22375336	NA,A	NA,G	NA,1	NA,-inf	NA,inf	NA,0.411153	8.60104e-05	0.000183699
2	chr8:21913285:A:G	21913285	G,G	A,A	1,1	inf,-inf	inf,inf	1.32465,0.41275	8.59635e-05	0.000172197
2	chr8:21631043:C:A	21631043	NA,A	NA,C	NA,1	NA,-inf	NA,inf	NA,0.403765	8.59128e-05	0.000183427
2	chr8:22352383:G:A	22352383	NA,A	NA,G	NA,1	NA,inf	NA,inf	NA,0.463238	8.59013e-05	0.000184481
2	chr8:22611042:A:G	22611042	NA,G	NA,A	NA,1	NA,inf	NA,inf	NA,0.474619	8.58965e-05	0.000184468
2	chr8:21844917:G:A	21844917	NA,A	NA,G	NA,1	NA,-inf	NA,inf	NA,0.417665	8.58945e-05	0.000183161
2	chr8:21404162:G:T	21404162	T,T	G,G	1,1	-inf,-inf	inf,inf	1.2448,0.0565516	8.58204e-05	0.000181666
2	chr8:22638222:G:C	22638222	NA,C	NA,G	NA,1	NA,inf	NA,inf	NA,0.446658	8.5734e-05	0.000183729
2	chr8:22271937:C:T	22271937	NA,T	NA,C	NA,1	NA,inf	NA,inf	NA,0.464161	8.56995e-05	0.000183901
2	chr8:21395398:G:C	21395398	NA,C	NA,G	NA,1	NA,inf	NA,inf	NA,0.441322	8.56325e-05	0.000183492
2	chr8:22753091:T:C	22753091	NA,C	NA,T	NA,1	NA,-inf	NA,inf	NA,0.420699	8.56116e-05	0.000183039
2	chr8:21385924:G:T	21385924	T,NA	G,NA	1,NA	inf,NA	inf,NA	0.570955,NA	8.5609e-05	0.000182443
2	chr8:21387475:G:T	21387475	NA,T	NA,G	NA,1	NA,inf	NA,inf	NA,0.450119	8.56083e-05	0.00018364
2	chr8:22487470:A:G	22487470	NA,G	NA,A	NA,1	NA,-inf	NA,inf	NA,0.503574	8.55692e-05	0.000184284
2	chr8:21673634:C:G	21673634	G,NA	C,NA	1,NA	-inf,NA	inf,NA	0.644005,NA	8.55426e-05	0.000184013
2	chr8:22754872:T:A	22754872	NA,A	NA,T	NA,1	NA,-inf	NA,inf	NA,0.419364	8.55133e-05	0.000182821
2	chr8:21482174:T:G	21482174	G,G	T,T	1,1	-inf,inf	inf,inf	0.410116,1.16936	8.54513e-05	0.000182305
2	chr8:22751112:G:A	22751112	NA,A	NA,G	NA,1	NA,inf	NA,inf	NA,0.455222	8.54507e-05	0.000183285
2	chr8:21640123:T:C	21640123	C,NA	T,NA	1,NA	inf,NA	inf,NA	0.584229,NA	8.54435e-05	0.000182481
2	chr8:22978843:T:C	22978843	NA,C	NA,T	NA,1	NA,-inf	NA,inf	NA,0.409118	8.54357e-05	0.000182298
2	chr8:22550362:G:T	22550362	NA,T	NA,G	NA,1	NA,-inf	NA,inf	NA,0.403894	8.54321e-05	0.000182466
2	chr8:22927267:GTCTC:G	22927267	NA,G	NA,GTCTC	NA,1	NA,-inf	NA,inf	NA,0.43202	8.54211e-05	0.000182824
2	chr8:22753088:G:A	22753088	NA,A	NA,G	NA,1	NA,-inf	NA,inf	NA,0.418681	8.53812e-05	0.000182547
2	chr8:21744325:T:C	21744325	NA,C	NA,T	NA,1	NA,inf	NA,inf	NA,0.439051	8.53067e-05	0.000183104
2	chr8:22669944:T:C	22669944	C,C	T,T	1,1	inf,inf	inf,inf	3.02347,1.05005	8.52749e-05	0.00125485
2	chr8:22845940:C:A	22845940	NA,A	NA,C	NA,1	NA,inf	NA,inf	NA,0.456484	8.51815e-05	0.000182934
2	chr8:21845544:G:A	21845544	NA,A	NA,G	NA,1	NA,-inf	NA,inf	NA,0.410817	8.5124e-05	0.000181533
2	chr8:22355265:A:G	22355265	NA,G	NA,A	NA,1	NA,inf	NA,inf	NA,0.456308	8.5117e-05	0.00018279
2	chr8:22985239:C:T	22985239	T,T	C,C	1,1	-inf,-inf	inf,inf	0.120314,1.28501	8.50945e-05	0.00017995
2	chr8:21914219:A:AT	21914219	NA,AT	NA,A	NA,1	NA,inf	NA,inf	NA,0.453112	8.50877e-05	0.000182795
2	chr8:22150967:C:T	22150967	T,T	C,C	1,1	-inf,-inf	inf,inf	1.02205,0.629593	8.50745e-05	0.000183017
2	chr8:23016991:C:A	23016991	NA,A	NA,C	NA,1	NA,inf	NA,inf	NA,0.462034	8.50717e-05	0.00018284
2	chr8:22326304:T:A	22326304	A,NA	T,NA	1,NA	-inf,NA	inf,NA	0.549744,NA	8.50584e-05	0.000181309
2	chr8:22250194:C:T	22250194	NA,T	NA,C	NA,1	NA,-inf	NA,inf	NA,0.415186	8.50576e-05	0.000181859
2	chr8:23053368:G:T	23053368	T,T	G,G	1,1	-inf,inf	inf,inf	0.277437,1.31379	8.49971e-05	0.000182811
2	chr8:21749049:C:T	21749049	NA,T	NA,C	NA,1	NA,-inf	NA,inf	NA,0.411857	8.49822e-05	0.000181686
2	chr8:21513319:C:A	21513319	A,NA	C,NA	1,NA	inf,NA	inf,NA	0.558744,NA	8.49629e-05	0.000180935
2	chr8:22549722:A:G	22549722	G,NA	A,NA	1,NA	inf,NA	inf,NA	0.699749,NA	8.49454e-05	0.000183786
2	chr8:21744397:G:T	21744397	NA,T	NA,G	NA,1	NA,-inf	NA,inf	NA,0.410137	8.49425e-05	0.000181624
2	chr8:21382025:T:C	21382025	NA,C	NA,T	NA,1	NA,inf	NA,inf	NA,0.434648	8.4908e-05	0.00018194
2	chr8:22750856:A:C	22750856	NA,C	NA,A	NA,1	NA,inf	NA,inf	NA,0.446198	8.48625e-05	0.000182016
2	chr8:21900730:G:A	21900730	NA,A	NA,G	NA,1	NA,-inf	NA,inf	NA,0.41795	8.48503e-05	0.000181361
2	chr8:22972211:C:T	22972211	T,T	C,C	1,1	-inf,inf	inf,inf	1.21467,0.349484	8.47602e-05	0.000182117
2	chr8:22638722:GA:G	22638722	NA,G	NA,GA	NA,1	NA,-inf	NA,inf	NA,0.419618	8.476e-05	0.000181164
2	chr8:21793378:C:T	21793378	NA,T	NA,C	NA,1	NA,-inf	NA,inf	NA,0.419884	8.47524e-05	0.00018131
2	chr8:21751586:T:C	21751586	C,C	T,T	1,1	-inf,inf	inf,inf	1.19077,0.21631	8.47406e-05	0.0001797
2	chr8:21433811:G:A	21433811	A,A	G,G	1,1	inf,inf	inf,inf	0.352955,1.36373	8.47388e-05	0.000184916
2	chr8:21547938:T:C	21547938	NA,C	NA,T	NA,1	NA,inf	NA,inf	NA,0.436482	8.46539e-05	0.000181544
2	chr8:22013455:T:C	22013455	NA,C	NA,T	NA,1	NA,inf	NA,inf	NA,0.436053	8.46452e-05	0.000181533
2	chr8:22605962:G:T	22605962	NA,T	NA,G	NA,1	NA,-inf	NA,inf	NA,0.42706	8.46257e-05	0.000180941
2	chr8:22944243:A:G	22944243	NA,G	NA,A	NA,1	NA,-inf	NA,inf	NA,0.414564	8.45845e-05	0.000180815
2	chr8:21555649:T:C	21555649	C,C	T,T	1,1	-inf,inf	inf,inf	0.501722,1.13704	8.45516e-05	0.000181367
2	chr8:21614363:C:T	21614363	NA,T	NA,C	NA,1	NA,-inf	NA,inf	NA,0.419005	8.45429e-05	0.000180796
2	chr8:21540910:T:C	21540910	NA,C	NA,T	NA,1	NA,inf	NA,inf	NA,0.430474	8.45302e-05	0.000181167
2	chr8:21591775:A:G	21591775	G,G	A,A	1,1	inf,inf	inf,inf	0.219184,1.17588	8.45093e-05	0.000177718
2	chr8:21805453:G:T	21805453	NA,T	NA,G	NA,1	NA,inf	NA,inf	NA,0.430017	8.44868e-05	0.000181047
2	chr8:21496793:T:C	21496793	NA,C	NA,T	NA,1	NA,-inf	NA,inf	NA,0.411087	8.445e-05	0.00018037
2	chr8:22997625:T:G	22997625	G,G	T,T	1,1	-inf,-inf	inf,inf	0.602085,0.876692	8.44443e-05	0.000178505
2	chr8:21712684:G:A	21712684	NA,A	NA,G	NA,1	NA,-inf	NA,inf	NA,0.40936	8.44086e-05	0.000180463
2	chr8:22143230:C:T	22143230	NA,T	NA,C	NA,1	NA,-inf	NA,inf	NA,0.405978	8.43836e-05	0.000180288
2	chr8:21757563:G:A	21757563	A,NA	G,NA	1,NA	inf,NA	inf,NA	0.553478,NA	8.43452e-05	0.000180682
2	chr8:21415960:T:C	21415960	C,NA	T,NA	1,NA	inf,NA	inf,NA	0.58867,NA	8.4345e-05	0.000180221
2	chr8:21913788:T:G	21913788	NA,G	NA,T	NA,1	NA,inf	NA,inf	NA,0.421778	8.4327e-05	0.000180761
2	chr8:22462625:C:T	22462625	NA,T	NA,C	NA,1	NA,-inf	NA,inf	NA,0.42718	8.4209e-05	0.000180277
2	chr8:23065799:A:C	23065799	NA,C	NA,A	NA,1	NA,-inf	NA,inf	NA,0.408823	8.42057e-05	0.000179934
2	chr8:21422825:T:C	21422825	NA,C	NA,T	NA,1	NA,-inf	NA,inf	NA,0.412225	8.42021e-05	0.000180072
2	chr8:21494647:G:T	21494647	T,NA	G,NA	1,NA	inf,NA	inf,NA	0.550969,NA	8.41914e-05	0.000179272
2	chr8:21662562:C:T	21662562	NA,T	NA,C	NA,1	NA,-inf	NA,inf	NA,0.409527	8.4159e-05	0.000179808
2	chr8:22778665:A:C	22778665	C,NA	A,NA	1,NA	inf,NA	inf,NA	0.747289,NA	8.40986e-05	0.000184084
2	chr8:22721523:G:T	22721523	NA,T	NA,G	NA,1	NA,inf	NA,inf	NA,0.426926	8.40671e-05	0.000180085
2	chr8:22162327:A:G	22162327	NA,G	NA,A	NA,1	NA,inf	NA,inf	NA,0.455492	8.404e-05	0.000180278
2	chr8:22207391:T:C	22207391	NA,C	NA,T	NA,1	NA,-inf	NA,inf	NA,0.404858	8.40356e-05	0.000179548
2	chr8:22208339:C:T	22208339	T,NA	C,NA	1,NA	inf,NA	inf,NA	0.592999,NA	8.39889e-05	0.000180404
2	chr8:22187714:T:A	22187714	A,A	T,T	1,1	inf,-inf	inf,inf	0.0843766,1.3033	8.39149e-05	0.000178123
2	chr8:22748600:G:A	22748600	A,A	G,G	1,1	-inf,inf	inf,inf	0.755799,0.906976	8.38073e-05	0.000178602
2	chr8:23082780:C:G	23082780	NA,G	NA,C	NA,1	NA,inf	NA,inf	NA,0.439672	8.38006e-05	0.000179796
2	chr8:21507717:A:G	21507717	G,G	A,A	1,1	inf,inf	inf,inf	0.000834042,1.355	8.38001e-05	0.00017839
2	chr8:21501670:G:A	21501670	A,NA	G,NA	1,NA	inf,NA	inf,NA	0.548666,NA	8.37424e-05	0.000178332
2	chr8:22691403:G:A	22691403	NA,A	NA,G	NA,1	NA,inf	NA,inf	NA,0.432773	8.37088e-05	0.000179432
2	chr8:22381378:C:T	22381378	NA,T	NA,C	NA,1	NA,-inf	NA,inf	NA,0.418729	8.36982e-05	0.000179208
2	chr8:22553955:C:A	22553955	NA,A	NA,C	NA,1	NA,-inf	NA,inf	NA,0.403732	8.36969e-05	0.000178888
2	chr8:22195370:G:A	22195370	NA,A	NA,G	NA,1	NA,-inf	NA,inf	NA,0.398598	8.36825e-05	0.000178744
2	chr8:21715583:T:C	21715583	C,C	T,T	1,1	inf,inf	inf,inf	0.408477,1.15108	8.36809e-05	0.000177681
2	chr8:21675666:C:T	21675666	NA,T	NA,C	NA,1	NA,-inf	NA,inf	NA,0.403896	8.36515e-05	0.000178707
2	chr8:22745941:C:T	22745941	T,T	C,C	1,1	-inf,-inf	inf,inf	0.847013,0.856959	8.36092e-05	0.000180464
2	chr8:21770729:GGCCCAGT:G	21770729	NA,G	NA,GGCCCAGT	NA,1	NA,inf	NA,inf	NA,0.441686	8.35786e-05	0.000179773
2	chr8:21596520:C:T	21596520	NA,T	NA,C	NA,1	NA,inf	NA,inf	NA,0.43501	8.35694e-05	0.000179258
2	chr8:22188981:G:A	22188981	NA,A	NA,G	NA,1	NA,-inf	NA,inf	NA,0.400299	8.35468e-05	0.000178478
2	chr8:21489294:A:G	21489294	NA,G	NA,A	NA,1	NA,inf	NA,inf	NA,0.423139	8.35443e-05	0.000179027
2	chr8:21952074:T:G	21952074	NA,G	NA,T	NA,1	NA,inf	NA,inf	NA,0.439255	8.34323e-05	0.000179323
2	chr8:22591218:C:T	22591218	NA,T	NA,C	NA,1	NA,-inf	NA,inf	NA,0.422427	8.34314e-05	0.000178471
2	chr8:21518835:G:A	21518835	A,NA	G,NA	1,NA	inf,NA	inf,NA	0.546586,NA	8.34235e-05	0.000177667
2	chr8:22149432:AC:A	22149432	NA,A	NA,AC	NA,1	NA,-inf	NA,inf	NA,0.389217	8.34224e-05	0.000178251
2	chr8:21942241:T:G	21942241	NA,G	NA,T	NA,1	NA,inf	NA,inf	NA,0.438661	8.33811e-05	0.00017921
2	chr8:21531333:G:A	21531333	NA,A	NA,G	NA,1	NA,inf	NA,inf	NA,0.439211	8.33795e-05	0.000178928
2	chr8:22103310:C:T	22103310	T,NA	C,NA	1,NA	-inf,NA	inf,NA	0.616688,NA	8.33445e-05	0.000177893
2	chr8:22348088:G:A	22348088	NA,A	NA,G	NA,1	NA,inf	NA,inf	NA,0.468471	8.3271e-05	0.000179638
2	chr8:21463363:C:T	21463363	NA,T	NA,C	NA,1	NA,-inf	NA,inf	NA,0.41171	8.3266e-05	0.000178191
2	chr8:22849525:A:AAC	22849525	NA,AAC	NA,A	NA,1	NA,-inf	NA,inf	NA,0.408701	8.32272e-05	0.000178086
2	chr8:22270746:T:C	22270746	NA,C	NA,T	NA,1	NA,-inf	NA,inf	NA,0.418505	8.31922e-05	0.000178128
2	chr8:22588597:C:T	22588597	NA,T	NA,C	NA,1	NA,-inf	NA,inf	NA,0.416175	8.31905e-05	0.000177896
2	chr8:22888959:G:A	22888959	A,NA	G,NA	1,NA	inf,NA	inf,NA	0.596169,NA	8.31435e-05	0.000178001
2	chr8:21762816:G:C	21762816	NA,C	NA,G	NA,1	NA,inf	NA,inf	NA,0.438759	8.31002e-05	0.000178806
2	chr8:21900317:C:T	21900317	NA,T	NA,C	NA,1	NA,-inf	NA,inf	NA,0.401657	8.30556e-05	0.000177535
2	chr8:22269418:G:A	22269418	A,NA	G,NA	1,NA	inf,NA	inf,NA	0.693012,NA	8.30259e-05	0.000179571
2	chr8:22929017:T:TC	22929017	NA,TC	NA,T	NA,1	NA,inf	NA,inf	NA,0.425565	8.29562e-05	0.000177842
2	chr8:21977859:C:T	21977859	NA,T	NA,C	NA,1	NA,-inf	NA,inf	NA,0.41143	8.29534e-05	0.000177472
2	chr8:22412718:T:C	22412718	NA,C	NA,T	NA,1	NA,-inf	NA,inf	NA,0.418512	8.29169e-05	0.000176996
2	chr8:22496185:C:A	22496185	NA,A	NA,C	NA,1	NA,inf	NA,inf	NA,0.405006	8.28975e-05	0.000177454
2	chr8:22610755:G:A	22610755	NA,A	NA,G	NA,1	NA,inf	NA,inf	NA,0.444256	8.28949e-05	0.000177957
2	chr8:21420989:C:T	21420989	NA,T	NA,C	NA,1	NA,-inf	NA,inf	NA,0.391725	8.28821e-05	0.000177237
2	chr8:21597269:A:G	21597269	NA,G	NA,A	NA,1	NA,-inf	NA,inf	NA,0.405538	8.28227e-05	0.000177186
2	chr8:22555174:T:C	22555174	NA,C	NA,T	NA,1	NA,inf	NA,inf	NA,0.411206	8.28151e-05	0.000177445
2	chr8:22305438:C:T	22305438	NA,T	NA,C	NA,1	NA,-inf	NA,inf	NA,0.414614	8.28106e-05	0.000177295
2	chr8:22628641:C:T	22628641	NA,T	NA,C	NA,1	NA,inf	NA,inf	NA,0.401504	8.27885e-05	0.000177214
2	chr8:22499995:TTA:T	22499995	NA,T	NA,TTA	NA,1	NA,-inf	NA,inf	NA,0.420281	8.27744e-05	0.000177325
2	chr8:22076758:A:G	22076758	NA,G	NA,A	NA,1	NA,-inf	NA,inf	NA,0.403372	8.27544e-05	0.000176818
2	chr8:22593436:G:A	22593436	NA,A	NA,G	NA,1	NA,-inf	NA,inf	NA,0.375474	8.2753e-05	0.000176729
2	chr8:23082274:C:T	23082274	NA,T	NA,C	NA,1	NA,-inf	NA,inf	NA,0.40019	8.27511e-05	0.000176944
2	chr8:22804017:A:G	22804017	G,NA	A,NA	1,NA	-inf,NA	inf,NA	0.629119,NA	8.27387e-05	0.000178218
2	chr8:21476181:G:C	21476181	NA,C	NA,G	NA,1	NA,-inf	NA,inf	NA,0.395745	8.27056e-05	0.000176869
2	chr8:22149438:C:A	22149438	NA,A	NA,C	NA,1	NA,-inf	NA,inf	NA,0.382732	8.27032e-05	0.000176719
2	chr8:21752180:A:T	21752180	NA,T	NA,A	NA,1	NA,-inf	NA,inf	NA,0.400331	8.26579e-05	0.000176954
2	chr8:22815854:C:T	22815854	NA,T	NA,C	NA,1	NA,-inf	NA,inf	NA,0.400787	8.26205e-05	0.000176746
2	chr8:21890483:G:A	21890483	NA,A	NA,G	NA,1	NA,-inf	NA,inf	NA,0.396308	8.26125e-05	0.000176561
2	chr8:22821303:T:C	22821303	NA,C	NA,T	NA,1	NA,inf	NA,inf	NA,0.414234	8.25557e-05	0.000176932
2	chr8:22874302:A:G	22874302	G,G	A,A	1,1	-inf,-inf	inf,inf	1.19005,0.259653	8.24999e-05	0.000174889
2	chr8:21440512:C:T	21440512	NA,T	NA,C	NA,1	NA,inf	NA,inf	NA,0.415704	8.2471e-05	0.000176759
2	chr8:21502549:A:C	21502549	NA,C	NA,A	NA,1	NA,-inf	NA,inf	NA,0.386064	8.24482e-05	0.000176122
2	chr8:22972945:C:T	22972945	NA,T	NA,C	NA,1	NA,inf	NA,inf	NA,0.411834	8.2395e-05	0.000176572
2	chr8:22567480:T:C	22567480	NA,C	NA,T	NA,1	NA,inf	NA,inf	NA,0.448089	8.23602e-05	0.000177039
2	chr8:22804711:A:G	22804711	NA,G	NA,A	NA,1	NA,inf	NA,inf	NA,0.411417	8.23236e-05	0.000176383
2	chr8:22851219:G:A	22851219	NA,A	NA,G	NA,1	NA,inf	NA,inf	NA,0.434038	8.23216e-05	0.000176656
2	chr8:21482567:T:C	21482567	C,C	T,T	1,1	inf,-inf	inf,inf	1.27365,0.0743411	8.22625e-05	0.000174913
2	chr8:22021583:G:C	22021583	C,NA	G,NA	1,NA	-inf,NA	inf,NA	0.586426,NA	8.22477e-05	0.000174533
2	chr8:21618674:CT:C	21618674	NA,C	NA,CT	NA,1	NA,inf	NA,inf	NA,0.422043	8.22361e-05	0.000176393
2	chr8:21700727:T:C	21700727	NA,C	NA,T	NA,1	NA,-inf	NA,inf	NA,0.397021	8.2216e-05	0.000175929
2	chr8:21704396:T:G	21704396	NA,G	NA,T	NA,1	NA,-inf	NA,inf	NA,0.407656	8.21945e-05	0.000175994
2	chr8:21604558:A:G	21604558	NA,G	NA,A	NA,1	NA,-inf	NA,inf	NA,0.397738	8.21851e-05	0.00017577
2	chr8:22286999:C:T	22286999	T,T	C,C	1,1	-inf,inf	inf,inf	0.969472,0.418525	8.21235e-05	0.000171142
2	chr8:22629172:G:A	22629172	NA,A	NA,G	NA,1	NA,inf	NA,inf	NA,0.452372	8.21094e-05	0.000176462
2	chr8:22264439:T:TC	22264439	NA,TC	NA,T	NA,1	NA,-inf	NA,inf	NA,0.388186	8.20995e-05	0.000175545
2	chr8:22559167:G:A	22559167	NA,A	NA,G	NA,1	NA,inf	NA,inf	NA,0.445027	8.20708e-05	0.000176439
2	chr8:22926320:C:T	22926320	NA,T	NA,C	NA,1	NA,inf	NA,inf	NA,0.377786	8.20412e-05	0.000175223
2	chr8:21844629:G:A	21844629	NA,A	NA,G	NA,1	NA,-inf	NA,inf	NA,0.382926	8.20411e-05	0.000174996
2	chr8:22213127:G:A	22213127	NA,A	NA,G	NA,1	NA,-inf	NA,inf	NA,0.38794	8.20396e-05	0.00017535
2	chr8:22609028:T:C	22609028	C,C	T,T	1,1	-inf,-inf	inf,inf	3.70904,0.874993	8.20274e-05	0.00353317
2	chr8:22308215:A:T	22308215	NA,T	NA,A	NA,1	NA,-inf	NA,inf	NA,0.40718	8.20248e-05	0.000175616
2	chr8:22577239:C:T	22577239	T,NA	C,NA	1,NA	inf,NA	inf,NA	0.712211,NA	8.19923e-05	0.000177799
2	chr8:21413219:A:G	21413219	G,NA	A,NA	1,NA	inf,NA	inf,NA	0.552305,NA	8.19887e-05	0.000174946
2	chr8:22415239:G:C	22415239	NA,C	NA,G	NA,1	NA,-inf	NA,inf	NA,0.381688	8.19734e-05	0.000175231
2	chr8:21765311:A:G	21765311	NA,G	NA,A	NA,1	NA,inf	NA,inf	NA,0.418421	8.19562e-05	0.000175625
2	chr8:21743036:A:G	21743036	NA,G	NA,A	NA,1	NA,-inf	NA,inf	NA,0.384006	8.19367e-05	0.000175072
2	chr8:22551577:T:C	22551577	NA,C	NA,T	NA,1	NA,inf	NA,inf	NA,0.436189	8.19113e-05	0.000175922
2	chr8:21495547:G:C	21495547	NA,C	NA,G	NA,1	NA,inf	NA,inf	NA,0.407115	8.19098e-05	0.000175473
2	chr8:22495045:T:C	22495045	NA,C	NA,T	NA,1	NA,-inf	NA,inf	NA,0.412142	8.18871e-05	0.000175429
2	chr8:21995206:A:T	21995206	NA,T	NA,A	NA,1	NA,-inf	NA,inf	NA,0.411419	8.18758e-05	0.000175005
2	chr8:22305689:C:T	22305689	NA,T	NA,C	NA,1	NA,-inf	NA,inf	NA,0.405542	8.18482e-05	0.000175239
2	chr8:22592230:C:T	22592230	NA,T	NA,C	NA,1	NA,-inf	NA,inf	NA,0.374379	8.18466e-05	0.000174789
2	chr8:22592781:G:A	22592781	NA,A	NA,G	NA,1	NA,-inf	NA,inf	NA,0.407928	8.18288e-05	0.000175057
2	chr8:22909996:A:T	22909996	NA,T	NA,A	NA,1	NA,-inf	NA,inf	NA,0.366896	8.1798e-05	0.000174628
2	chr8:22568072:G:A	22568072	NA,A	NA,G	NA,1	NA,-inf	NA,inf	NA,0.401475	8.17974e-05	0.000175066
2	chr8:21505147:T:C	21505147	NA,C	NA,T	NA,1	NA,inf	NA,inf	NA,0.423397	8.17615e-05	0.000175455
2	chr8:22342717:G:T	22342717	NA,T	NA,G	NA,1	NA,inf	NA,inf	NA,0.423596	8.17331e-05	0.000175482
2	chr8:22475829:A:T	22475829	T,T	A,A	1,1	inf,inf	inf,inf	0.475709,1.1852	8.16845e-05	0.000176405
2	chr8:21403012:T:C	21403012	NA,C	NA,T	NA,1	NA,inf	NA,inf	NA,0.404693	8.16816e-05	0.000175031
2	chr8:22265015:G:A	22265015	A,NA	G,NA	1,NA	inf,NA	inf,NA	0.685297,NA	8.16658e-05	0.000176556
2	chr8:21990464:C:T	21990464	NA,T	NA,C	NA,1	NA,-inf	NA,inf	NA,0.398188	8.16582e-05	0.000174695
2	chr8:22318955:T:A	22318955	NA,A	NA,T	NA,1	NA,-inf	NA,inf	NA,0.403394	8.16222e-05	0.000174755
2	chr8:21746870:CA:C	21746870	NA,C	NA,CA	NA,1	NA,-inf	NA,inf	NA,0.381839	8.16166e-05	0.000174579
2	chr8:22957849:A:C	22957849	NA,C	NA,A	NA,1	NA,-inf	NA,inf	NA,0.387772	8.15861e-05	0.000174462
2	chr8:22123705:C:T	22123705	T,NA	C,NA	1,NA	-inf,NA	inf,NA	0.617818,NA	8.15854e-05	0.000174376
2	chr8:21685429:A:G	21685429	NA,G	NA,A	NA,1	NA,-inf	NA,inf	NA,0.383857	8.15757e-05	0.000174381
2	chr8:22679891:C:A	22679891	NA,A	NA,C	NA,1	NA,inf	NA,inf	NA,0.381215	8.14626e-05	0.000174245
2	chr8:22636081:C:T	22636081	NA,T	NA,C	NA,1	NA,inf	NA,inf	NA,0.43138	8.14621e-05	0.000174884
2	chr8:21957693:C:T	21957693	NA,T	NA,C	NA,1	NA,inf	NA,inf	NA,0.391631	8.14574e-05	0.000174579
2	chr8:22160702:G:C	22160702	NA,C	NA,G	NA,1	NA,-inf	NA,inf	NA,0.358941	8.14344e-05	0.000173801
2	chr8:22747658:G:T	22747658	NA,T	NA,G	NA,1	NA,-inf	NA,inf	NA,0.404005	8.14185e-05	0.000174401
2	chr8:21463366:G:A	21463366	NA,A	NA,G	NA,1	NA,-inf	NA,inf	NA,0.382006	8.14104e-05	0.000174087
2	chr8:22257463:C:T	22257463	NA,T	NA,C	NA,1	NA,-inf	NA,inf	NA,0.37646	8.13815e-05	0.000174047
2	chr8:22606110:C:T	22606110	T,T	C,C	1,1	-inf,-inf	inf,inf	4.05435,0.632884	8.13556e-05	0.00487404
2	chr8:22607616:C:T	22607616	NA,T	NA,C	NA,1	NA,-inf	NA,inf	NA,0.40002	8.1276e-05	0.000173845
2	chr8:22286217:C:T	22286217	NA,T	NA,C	NA,1	NA,-inf	NA,inf	NA,0.399167	8.12601e-05	0.000173901
2	chr8:22381224:G:A	22381224	NA,A	NA,G	NA,1	NA,-inf	NA,inf	NA,0.400343	8.12411e-05	0.000173414
2	chr8:21946807:T:TTA	21946807	NA,TTA	NA,T	NA,1	NA,-inf	NA,inf	NA,0.382356	8.12409e-05	0.000173337
2	chr8:22911375:C:T	22911375	NA,T	NA,C	NA,1	NA,-inf	NA,inf	NA,0.345213	8.12158e-05	0.000173135
2	chr8:21639683:T:C	21639683	NA,C	NA,T	NA,1	NA,inf	NA,inf	NA,0.413226	8.11584e-05	0.000174191
2	chr8:22265968:G:A	22265968	NA,A	NA,G	NA,1	NA,-inf	NA,inf	NA,0.381075	8.11252e-05	0.000173511
2	chr8:22974867:A:G	22974867	NA,G	NA,A	NA,1	NA,-inf	NA,inf	NA,0.376773	8.11023e-05	0.000173411
2	chr8:23044950:T:A	23044950	NA,A	NA,T	NA,1	NA,-inf	NA,inf	NA,0.382311	8.1044e-05	0.000173236
2	chr8:22002044:A:G	22002044	NA,G	NA,A	NA,1	NA,-inf	NA,inf	NA,0.381251	8.10131e-05	0.000172881
2	chr8:22590509:A:C	22590509	NA,C	NA,A	NA,1	NA,inf	NA,inf	NA,0.345777	8.09853e-05	0.000172938
2	chr8:21408992:A:G	21408992	NA,G	NA,A	NA,1	NA,inf	NA,inf	NA,0.425905	8.09688e-05	0.000173977
2	chr8:22236336:C:G	22236336	NA,G	NA,C	NA,1	NA,inf	NA,inf	NA,0.415024	8.09047e-05	0.000173532
2	chr8:22577765:T:C	22577765	NA,C	NA,T	NA,1	NA,-inf	NA,inf	NA,0.590802	8.08885e-05	0.000176564
2	chr8:23082149:A:G	23082149	G,G	A,A	1,1	-inf,-inf	inf,inf	0.756394,0.665199	8.08512e-05	0.000169398
2	chr8:22605322:A:G	22605322	NA,G	NA,A	NA,1	NA,-inf	NA,inf	NA,0.367963	8.08492e-05	0.000172719
2	chr8:22748010:G:T	22748010	NA,T	NA,G	NA,1	NA,-inf	NA,inf	NA,0.364548	8.08475e-05	0.00017272
2	chr8:22304669:A:G	22304669	NA,G	NA,A	NA,1	NA,inf	NA,inf	NA,0.405839	8.08441e-05	0.000173409
2	chr8:22684538:C:G	22684538	G,NA	C,NA	1,NA	inf,NA	inf,NA	0.93055,NA	8.08393e-05	0.000181463
2	chr8:21911526:T:C	21911526	NA,C	NA,T	NA,1	NA,-inf	NA,inf	NA,0.382237	8.08203e-05	0.000172746
2	chr8:23065172:G:A	23065172	A,A	G,G	1,1	inf,inf	inf,inf	1.32026,0.13486	8.07959e-05	0.000172199
2	chr8:22457349:T:A	22457349	NA,A	NA,T	NA,1	NA,inf	NA,inf	NA,0.39628	8.07848e-05	0.000173046
2	chr8:22667587:CTGGGAAAGGGAA:C	22667587	NA,C	NA,CTGGGAAAGGGAA	NA,1	NA,inf	NA,inf	NA,0.410374	8.07747e-05	0.000173333
2	chr8:22193483:C:T	22193483	NA,T	NA,C	NA,1	NA,inf	NA,inf	NA,0.40575	8.07594e-05	0.00017319
2	chr8:21654776:G:A	21654776	NA,A	NA,G	NA,1	NA,-inf	NA,inf	NA,0.385598	8.0739e-05	0.000172778
2	chr8:21465569:C:T	21465569	NA,T	NA,C	NA,1	NA,inf	NA,inf	NA,0.399745	8.07136e-05	0.000172977
2	chr8:21445849:G:A	21445849	NA,A	NA,G	NA,1	NA,inf	NA,inf	NA,0.406672	8.07124e-05	0.000173095
2	chr8:22143000:G:A	22143000	NA,A	NA,G	NA,1	NA,-inf	NA,inf	NA,0.373573	8.07016e-05	0.000172479
2	chr8:21685731:G:A	21685731	NA,A	NA,G	NA,1	NA,-inf	NA,inf	NA,0.375264	8.06651e-05	0.00017244
2	chr8:21539884:T:G	21539884	NA,G	NA,T	NA,1	NA,inf	NA,inf	NA,0.393766	8.06618e-05	0.000172864
2	chr8:22146088:C:T	22146088	NA,T	NA,C	NA,1	NA,-inf	NA,inf	NA,0.389634	8.06436e-05	0.000172327
2	chr8:22290314:G:A	22290314	NA,A	NA,G	NA,1	NA,-inf	NA,inf	NA,0.394151	8.06285e-05	0.000172638
2	chr8:22790370:G:A	22790370	A,A	G,G	1,1	inf,inf	inf,inf	1.22771,0.293409	8.06054e-05	0.000172751
2	chr8:22714267:A:G	22714267	G,G	A,A	1,1	inf,inf	inf,inf	0.800925,0.757002	8.06046e-05	0.000172298
2	chr8:21671515:T:C	21671515	NA,C	NA,T	NA,1	NA,inf	NA,inf	NA,0.402587	8.06004e-05	0.000172936
2	chr8:22162840:A:G	22162840	NA,G	NA,A	NA,1	NA,-inf	NA,inf	NA,0.385396	8.05792e-05	0.000172549
2	chr8:21844129:A:G	21844129	NA,G	NA,A	NA,1	NA,-inf	NA,inf	NA,0.368584	8.05572e-05	0.000171848
2	chr8:22152512:G:A	22152512	A,NA	G,NA	1,NA	inf,NA	inf,NA	0.556077,NA	8.05546e-05	0.0001722
2	chr8:21406792:G:C	21406792	NA,C	NA,G	NA,1	NA,inf	NA,inf	NA,0.39537	8.05533e-05	0.000172619
2	chr8:22590225:C:G	22590225	NA,G	NA,C	NA,1	NA,inf	NA,inf	NA,0.341287	8.0529e-05	0.000171967
2	chr8:22704839:G:T	22704839	T,T	G,G	1,1	-inf,inf	inf,inf	1.25094,0.369448	8.0507e-05	0.000173841
2	chr8:21567354:A:G	21567354	NA,G	NA,A	NA,1	NA,-inf	NA,inf	NA,0.353521	8.04916e-05	0.000171841
2	chr8:22371559:A:G	22371559	NA,G	NA,A	NA,1	NA,-inf	NA,inf	NA,0.360205	8.04751e-05	0.000171997
2	chr8:22161737:C:G	22161737	G,NA	C,NA	1,NA	-inf,NA	inf,NA	0.573356,NA	8.0438e-05	0.0001726
2	chr8:22626747:G:A	22626747	NA,A	NA,G	NA,1	NA,inf	NA,inf	NA,0.419799	8.04108e-05	0.000172563
2	chr8:21442959:G:A	21442959	NA,A	NA,G	NA,1	NA,inf	NA,inf	NA,0.395983	8.04075e-05	0.000172336
2	chr8:21446131:G:C	21446131	NA,C	NA,G	NA,1	NA,inf	NA,inf	NA,0.395455	8.03992e-05	0.000172312
2	chr8:22172025:A:G	22172025	NA,G	NA,A	NA,1	NA,inf	NA,inf	NA,0.419083	8.03648e-05	0.000172487
2	chr8:23026560:G:A	23026560	NA,A	NA,G	NA,1	NA,-inf	NA,inf	NA,0.376689	8.03539e-05	0.000171843
2	chr8:22159052:A:G	22159052	NA,G	NA,A	NA,1	NA,inf	NA,inf	NA,0.399505	8.03334e-05	0.000172219
2	chr8:22550132:G:C	22550132	NA,C	NA,G	NA,1	NA,inf	NA,inf	NA,0.405226	8.03078e-05	0.000172249
2	chr8:22590814:A:G	22590814	NA,G	NA,A	NA,1	NA,inf	NA,inf	NA,0.338878	8.02982e-05	0.00017149
2	chr8:21848180:C:CT	21848180	NA,CT	NA,C	NA,1	NA,-inf	NA,inf	NA,0.365531	8.02901e-05	0.000171277
2	chr8:22466442:C:G	22466442	NA,G	NA,C	NA,1	NA,inf	NA,inf	NA,0.37524	8.02795e-05	0.000171812
2	chr8:22693871:C:T	22693871	NA,T	NA,C	NA,1	NA,inf	NA,inf	NA,0.401867	8.02607e-05	0.000172089
2	chr8:22615645:C:T	22615645	T,T	C,C	1,1	-inf,-inf	inf,inf	3.85315,0.886223	8.02604e-05	0.00490748
2	chr8:22854071:G:A	22854071	A,NA	G,NA	1,NA	-inf,NA	inf,NA	0.530841,NA	8.02356e-05	0.000171338
2	chr8:21739746:T:TC	21739746	TC,TC	T,T	1,1	-inf,inf	inf,inf	1.19749,0.12325	8.0222e-05	0.000169948
2	chr8:21555618:C:T	21555618	NA,T	NA,C	NA,1	NA,-inf	NA,inf	NA,0.366324	8.01952e-05	0.00017147
2	chr8:21449195:T:C	21449195	NA,C	NA,T	NA,1	NA,inf	NA,inf	NA,0.393267	8.01901e-05	0.000171838
2	chr8:22092595:G:A	22092595	NA,A	NA,G	NA,1	NA,inf	NA,inf	NA,0.353309	8.01696e-05	0.000170998
2	chr8:21770389:C:T	21770389	NA,T	NA,C	NA,1	NA,inf	NA,inf	NA,0.407575	8.0167e-05	0.000172373
2	chr8:22574430:C:T	22574430	NA,T	NA,C	NA,1	NA,-inf	NA,inf	NA,0.346127	8.01623e-05	0.000171021
2	chr8:22939974:C:T	22939974	NA,T	NA,C	NA,1	NA,-inf	NA,inf	NA,0.373651	8.01434e-05	0.00017141
2	chr8:21723610:C:T	21723610	NA,T	NA,C	NA,1	NA,inf	NA,inf	NA,0.400749	8.01107e-05	0.000171865
2	chr8:22307070:A:G	22307070	NA,G	NA,A	NA,1	NA,inf	NA,inf	NA,0.428583	8.00121e-05	0.0001724
2	chr8:22590302:T:A	22590302	NA,A	NA,T	NA,1	NA,inf	NA,inf	NA,0.336486	7.99888e-05	0.00017082
2	chr8:22243782:G:C	22243782	NA,C	NA,G	NA,1	NA,inf	NA,inf	NA,0.39701	7.99824e-05	0.0001716
2	chr8:22330744:A:AT	22330744	AT,NA	A,NA	1,NA	inf,NA	inf,NA	0.75679,NA	7.99615e-05	0.000175834
2	chr8:22556432:C:A	22556432	NA,A	NA,C	NA,1	NA,-inf	NA,inf	NA,0.370565	7.99558e-05	0.000171081
2	chr8:22430088:G:C	22430088	NA,C	NA,G	NA,1	NA,-inf	NA,inf	NA,0.373878	7.99264e-05	0.000171006
2	chr8:21754338:A:C	21754338	C,C	A,A	1,1	-inf,inf	inf,inf	1.19788,0.0784418	7.99218e-05	0.000169136
2	chr8:22668916:G:A	22668916	NA,A	NA,G	NA,1	NA,inf	NA,inf	NA,0.380017	7.98831e-05	0.000171069
2	chr8:22591727:G:A	22591727	NA,A	NA,G	NA,1	NA,inf	NA,inf	NA,0.335297	7.9869e-05	0.000170565
2	chr8:22590528:T:C	22590528	NA,C	NA,T	NA,1	NA,inf	NA,inf	NA,0.335297	7.9869e-05	0.000170565
2	chr8:22635654:C:T	22635654	NA,T	NA,C	NA,1	NA,inf	NA,inf	NA,0.372245	7.98645e-05	0.00017094
2	chr8:22587781:G:A	22587781	NA,A	NA,G	NA,1	NA,-inf	NA,inf	NA,0.37975	7.97969e-05	0.000170607
2	chr8:22594745:G:C	22594745	NA,C	NA,G	NA,1	NA,inf	NA,inf	NA,0.33328	7.97534e-05	0.000170312
2	chr8:23049554:C:A	23049554	NA,A	NA,C	NA,1	NA,inf	NA,inf	NA,0.37408	7.97532e-05	0.000170703
2	chr8:21739594:G:C	21739594	C,C	G,G	1,1	-inf,inf	inf,inf	1.16829,0.203897	7.97457e-05	0.000169142
2	chr8:22065619:G:A	22065619	A,NA	G,NA	1,NA	inf,NA	inf,NA	0.608462,NA	7.97394e-05	0.000169897
2	chr8:22662406:G:T	22662406	NA,T	NA,G	NA,1	NA,-inf	NA,inf	NA,0.356736	7.97338e-05	0.000170335
2	chr8:22157565:C:T	22157565	NA,T	NA,C	NA,1	NA,-inf	NA,inf	NA,0.384437	7.96961e-05	0.000170408
2	chr8:22009951:A:C	22009951	NA,C	NA,A	NA,1	NA,inf	NA,inf	NA,0.379579	7.96885e-05	0.000170738
2	chr8:22247989:T:C	22247989	C,C	T,T	1,1	inf,-inf	inf,inf	1.56022,0.223329	7.96778e-05	0.00018019
2	chr8:22593366:T:C	22593366	NA,C	NA,T	NA,1	NA,inf	NA,inf	NA,0.343334	7.96702e-05	0.000170249
2	chr8:22996615:G:C	22996615	NA,C	NA,G	NA,1	NA,inf	NA,inf	NA,0.390799	7.96482e-05	0.000170775
2	chr8:22798657:T:G	22798657	G,NA	T,NA	1,NA	inf,NA	inf,NA	0.552024,NA	7.96442e-05	0.000170327
2	chr8:21737382:G:C	21737382	NA,C	NA,G	NA,1	NA,-inf	NA,inf	NA,0.362756	7.96328e-05	0.000170343
2	chr8:22590767:G:A	22590767	NA,A	NA,G	NA,1	NA,inf	NA,inf	NA,0.332537	7.95879e-05	0.000169966
2	chr8:22950431:C:T	22950431	NA,T	NA,C	NA,1	NA,-inf	NA,inf	NA,0.379186	7.95858e-05	0.000170346
2	chr8:22594746:A:T	22594746	NA,T	NA,A	NA,1	NA,inf	NA,inf	NA,0.331377	7.95507e-05	0.000169882
2	chr8:21402786:A:G	21402786	NA,G	NA,A	NA,1	NA,-inf	NA,inf	NA,0.374602	7.95477e-05	0.000170236
2	chr8:22591428:T:C	22591428	NA,C	NA,T	NA,1	NA,inf	NA,inf	NA,0.332257	7.95446e-05	0.000169876
2	chr8:21696690:C:T	21696690	NA,T	NA,C	NA,1	NA,-inf	NA,inf	NA,0.374829	7.95205e-05	0.000170203
2	chr8:22146940:T:C	22146940	C,C	T,T	1,1	-inf,-inf	inf,inf	1.08853,0.523552	7.95125e-05	0.000171181
2	chr8:21521579:A:T	21521579	T,NA	A,NA	1,NA	-inf,NA	inf,NA	0.548577,NA	7.94178e-05	0.000169711
2	chr8:23036530:C:T	23036530	NA,T	NA,C	NA,1	NA,-inf	NA,inf	NA,0.367442	7.94067e-05	0.000169822
2	chr8:22891773:G:A	22891773	NA,A	NA,G	NA,1	NA,inf	NA,inf	NA,0.364357	7.93841e-05	0.000169888
2	chr8:22890868:C:A	22890868	NA,A	NA,C	NA,1	NA,inf	NA,inf	NA,0.364029	7.93498e-05	0.000169814
2	chr8:22591179:G:T	22591179	NA,T	NA,G	NA,1	NA,inf	NA,inf	NA,0.330151	7.93316e-05	0.000169423
2	chr8:22819605:TTG:T	22819605	NA,T	NA,TTG	NA,1	NA,-inf	NA,inf	NA,0.366318	7.92955e-05	0.000169618
2	chr8:23013549:A:G	23013549	NA,G	NA,A	NA,1	NA,inf	NA,inf	NA,0.378895	7.92936e-05	0.000169796
2	chr8:22378638:C:T	22378638	T,NA	C,NA	1,NA	inf,NA	inf,NA	0.612337,NA	7.92757e-05	0.000170782
2	chr8:22993305:G:A	22993305	NA,A	NA,G	NA,1	NA,inf	NA,inf	NA,0.373383	7.9223e-05	0.000169601
2	chr8:21867326:C:T	21867326	NA,T	NA,C	NA,1	NA,inf	NA,inf	NA,0.385975	7.9208e-05	0.000169824
2	chr8:23015491:G:A	23015491	A,A	G,G	1,1	-inf,-inf	inf,inf	1.19391,0.305721	7.91598e-05	0.000168544
2	chr8:22581028:G:C	22581028	NA,C	NA,G	NA,1	NA,-inf	NA,inf	NA,0.330264	7.91379e-05	0.000168979
2	chr8:23010277:C:G	23010277	G,G	C,C	1,1	-inf,-inf	inf,inf	1.20909,0.265478	7.91319e-05	0.000168197
2	chr8:21684456:G:T	21684456	NA,T	NA,G	NA,1	NA,-inf	NA,inf	NA,0.360162	7.91237e-05	0.000169155
2	chr8:22591159:T:C	22591159	NA,C	NA,T	NA,1	NA,inf	NA,inf	NA,0.327806	7.90728e-05	0.000168881
2	chr8:21524141:A:T	21524141	NA,T	NA,A	NA,1	NA,-inf	NA,inf	NA,0.352365	7.90703e-05	0.000168923
2	chr8:22913525:A:G	22913525	NA,G	NA,A	NA,1	NA,-inf	NA,inf	NA,0.362686	7.90525e-05	0.000169106
2	chr8:22191334:G:A	22191334	NA,A	NA,G	NA,1	NA,-inf	NA,inf	NA,0.356647	7.90462e-05	0.000169099
2	chr8:22175741:C:T	22175741	NA,T	NA,C	NA,1	NA,inf	NA,inf	NA,0.393503	7.89569e-05	0.000169406
2	chr8:22902413:A:G	22902413	NA,G	NA,A	NA,1	NA,-inf	NA,inf	NA,0.340249	7.89236e-05	0.000168553
2	chr8:23027100:G:A	23027100	NA,A	NA,G	NA,1	NA,-inf	NA,inf	NA,0.374694	7.89122e-05	0.00016901
2	chr8:21484877:G:A	21484877	NA,A	NA,G	NA,1	NA,-inf	NA,inf	NA,0.358495	7.88903e-05	0.000168727
2	chr8:22230846:C:A	22230846	NA,A	NA,C	NA,1	NA,inf	NA,inf	NA,0.412811	7.88864e-05	0.000169546
2	chr8:21627550:G:T	21627550	NA,T	NA,G	NA,1	NA,inf	NA,inf	NA,0.392489	7.88776e-05	0.000169194
2	chr8:21970784:C:T	21970784	NA,T	NA,C	NA,1	NA,-inf	NA,inf	NA,0.357666	7.88602e-05	0.000168278
2	chr8:21660524:T:C	21660524	C,NA	T,NA	1,NA	-inf,NA	inf,NA	0.594568,NA	7.88483e-05	0.000169557
2	chr8:22690557:C:T	22690557	NA,T	NA,C	NA,1	NA,inf	NA,inf	NA,0.347587	7.88409e-05	0.000168534
2	chr8:23080365:A:G	23080365	NA,G	NA,A	NA,1	NA,inf	NA,inf	NA,0.37633	7.88392e-05	0.000169017
2	chr8:22063799:C:T	22063799	NA,T	NA,C	NA,1	NA,-inf	NA,inf	NA,0.331179	7.88336e-05	0.00016834
2	chr8:22341429:C:T	22341429	NA,T	NA,C	NA,1	NA,-inf	NA,inf	NA,0.375796	7.88317e-05	0.000168783
2	chr8:21502879:G:C	21502879	NA,C	NA,G	NA,1	NA,-inf	NA,inf	NA,0.350683	7.87897e-05	0.00016833
2	chr8:22768308:A:G	22768308	NA,G	NA,A	NA,1	NA,inf	NA,inf	NA,0.402903	7.8716e-05	0.000169026
2	chr8:22285834:G:A	22285834	NA,A	NA,G	NA,1	NA,inf	NA,inf	NA,0.389168	7.86879e-05	0.000168895
2	chr8:22989670:G:A	22989670	NA,A	NA,G	NA,1	NA,inf	NA,inf	NA,0.385301	7.86785e-05	0.000168662
2	chr8:22369668:G:A	22369668	NA,A	NA,G	NA,1	NA,-inf	NA,inf	NA,0.380837	7.86738e-05	0.000168584
2	chr8:22432057:A:T	22432057	NA,T	NA,A	NA,1	NA,-inf	NA,inf	NA,0.360788	7.86281e-05	0.000168231
2	chr8:22080526:G:T	22080526	NA,T	NA,G	NA,1	NA,inf	NA,inf	NA,0.418158	7.86145e-05	0.0001682
2	chr8:21881620:T:G	21881620	NA,G	NA,T	NA,1	NA,inf	NA,inf	NA,0.37562	7.85684e-05	0.000168467
2	chr8:21686185:T:A	21686185	NA,A	NA,T	NA,1	NA,-inf	NA,inf	NA,0.354455	7.85571e-05	0.000167948
2	chr8:21683908:G:A	21683908	NA,A	NA,G	NA,1	NA,-inf	NA,inf	NA,0.354171	7.85424e-05	0.000167914
2	chr8:22591266:A:G	22591266	NA,G	NA,A	NA,1	NA,inf	NA,inf	NA,0.32239	7.85226e-05	0.00016771
2	chr8:22655760:G:A	22655760	NA,A	NA,G	NA,1	NA,-inf	NA,inf	NA,0.33514	7.85127e-05	0.000167712
2	chr8:22743748:G:C	22743748	NA,C	NA,G	NA,1	NA,-inf	NA,inf	NA,0.374266	7.84995e-05	0.000168138
2	chr8:22395734:C:T	22395734	NA,T	NA,C	NA,1	NA,-inf	NA,inf	NA,0.342636	7.84986e-05	0.000167748
2	chr8:23048870:G:C	23048870	NA,C	NA,G	NA,1	NA,-inf	NA,inf	NA,0.357808	7.84544e-05	0.000167762
2	chr8:22205243:A:T	22205243	NA,T	NA,A	NA,1	NA,-inf	NA,inf	NA,0.346416	7.84471e-05	0.000167454
2	chr8:23023478:GT:G	23023478	NA,G	NA,GT	NA,1	NA,-inf	NA,inf	NA,0.359492	7.84244e-05	0.000167739
2	chr8:22249725:G:A	22249725	NA,A	NA,G	NA,1	NA,-inf	NA,inf	NA,0.35074	7.84179e-05	0.000167644
2	chr8:23028489:G:A	23028489	NA,A	NA,G	NA,1	NA,inf	NA,inf	NA,0.36377	7.84164e-05	0.000167981
2	chr8:21765608:T:C	21765608	C,C	T,T	1,1	-inf,-inf	inf,inf	1.1425,0.491764	7.84091e-05	0.000169213
2	chr8:22641440:C:A	22641440	NA,A	NA,C	NA,1	NA,-inf	NA,inf	NA,0.340597	7.83977e-05	0.000167451
2	chr8:23066383:T:A	23066383	A,A	T,T	1,1	inf,inf	inf,inf	1.29031,0.162836	7.8378e-05	0.000167004
2	chr8:22741671:G:A	22741671	NA,A	NA,G	NA,1	NA,inf	NA,inf	NA,0.398525	7.83621e-05	0.000168184
2	chr8:22224927:T:C	22224927	NA,C	NA,T	NA,1	NA,-inf	NA,inf	NA,0.341989	7.83567e-05	0.000167631
2	chr8:22893711:G:A	22893711	A,A	G,G	1,1	inf,-inf	inf,inf	0.270222,1.34211	7.8355e-05	0.000170071
2	chr8:21558386:C:T	21558386	NA,T	NA,C	NA,1	NA,inf	NA,inf	NA,0.381656	7.83446e-05	0.000168077
2	chr8:21685888:T:C	21685888	NA,C	NA,T	NA,1	NA,-inf	NA,inf	NA,0.351924	7.83067e-05	0.000167414
2	chr8:22255917:A:G	22255917	G,G	A,A	1,1	inf,inf	inf,inf	1.46386,0.33483	7.83019e-05	0.000175411
2	chr8:22009372:T:TAACA	22009372	NA,TAACA	NA,T	NA,1	NA,-inf	NA,inf	NA,0.357108	7.82906e-05	0.00016735
2	chr8:22266917:G:A	22266917	NA,A	NA,G	NA,1	NA,-inf	NA,inf	NA,0.370086	7.82857e-05	0.000167622
2	chr8:21529094:A:T	21529094	NA,T	NA,A	NA,1	NA,inf	NA,inf	NA,0.385788	7.82808e-05	0.000167933
2	chr8:22604650:T:G	22604650	NA,G	NA,T	NA,1	NA,inf	NA,inf	NA,0.39698	7.82298e-05	0.000167901
2	chr8:21695927:A:G	21695927	NA,G	NA,A	NA,1	NA,inf	NA,inf	NA,0.390351	7.82023e-05	0.000167822
2	chr8:23048982:A:G	23048982	NA,G	NA,A	NA,1	NA,-inf	NA,inf	NA,0.355098	7.81889e-05	0.000167195
2	chr8:22659466:C:T	22659466	NA,T	NA,C	NA,1	NA,-inf	NA,inf	NA,0.371889	7.81881e-05	0.000167288
2	chr8:22226258:A:C	22226258	NA,C	NA,A	NA,1	NA,-inf	NA,inf	NA,0.349076	7.81333e-05	0.000167088
2	chr8:21689828:C:T	21689828	T,NA	C,NA	1,NA	inf,NA	inf,NA	0.526285,NA	7.81231e-05	0.000166404
2	chr8:22168515:G:A	22168515	NA,A	NA,G	NA,1	NA,inf	NA,inf	NA,0.375724	7.81207e-05	0.000167469
2	chr8:21721711:A:G	21721711	NA,G	NA,A	NA,1	NA,-inf	NA,inf	NA,0.347559	7.81069e-05	0.000167093
2	chr8:22456806:T:C	22456806	C,NA	T,NA	1,NA	-inf,NA	inf,NA	0.475943,NA	7.80919e-05	0.000166275
2	chr8:21606721:A:G	21606721	NA,G	NA,A	NA,1	NA,-inf	NA,inf	NA,0.348993	7.80607e-05	0.000166988
2	chr8:22284901:G:A	22284901	NA,A	NA,G	NA,1	NA,-inf	NA,inf	NA,0.36818	7.80556e-05	0.000167134
2	chr8:22583363:G:A	22583363	NA,A	NA,G	NA,1	NA,-inf	NA,inf	NA,0.333289	7.80556e-05	0.00016671
2	chr8:22021552:C:T	22021552	T,NA	C,NA	1,NA	-inf,NA	inf,NA	0.461524,NA	7.80428e-05	0.000166089
2	chr8:22557493:T:A	22557493	NA,A	NA,T	NA,1	NA,inf	NA,inf	NA,0.37829	7.8017e-05	0.000167234
2	chr8:22967172:A:G	22967172	NA,G	NA,A	NA,1	NA,inf	NA,inf	NA,0.367626	7.7968e-05	0.000166994
2	chr8:22643866:C:G	22643866	NA,G	NA,C	NA,1	NA,inf	NA,inf	NA,0.395127	7.79561e-05	0.000167325
2	chr8:21824499:G:T	21824499	T,NA	G,NA	1,NA	-inf,NA	inf,NA	0.546972,NA	7.79504e-05	0.000166528
2	chr8:21964220:G:T	21964220	NA,T	NA,G	NA,1	NA,-inf	NA,inf	NA,0.353677	7.79413e-05	0.000166616
2	chr8:22649994:A:G	22649994	NA,G	NA,A	NA,1	NA,inf	NA,inf	NA,0.408787	7.79295e-05	0.000167432
2	chr8:22971443:C:T	22971443	NA,T	NA,C	NA,1	NA,-inf	NA,inf	NA,0.353761	7.79171e-05	0.000166669
2	chr8:22584070:T:G	22584070	NA,G	NA,T	NA,1	NA,-inf	NA,inf	NA,0.418938	7.78878e-05	0.000167573
2	chr8:21972686:A:G	21972686	NA,G	NA,A	NA,1	NA,-inf	NA,inf	NA,0.336	7.78819e-05	0.00016648
2	chr8:21405155:T:G	21405155	NA,G	NA,T	NA,1	NA,inf	NA,inf	NA,0.368137	7.78687e-05	0.000166862
2	chr8:21847249:T:A	21847249	NA,A	NA,T	NA,1	NA,-inf	NA,inf	NA,0.341274	7.78484e-05	0.000166102
2	chr8:21611743:G:A	21611743	NA,A	NA,G	NA,1	NA,-inf	NA,inf	NA,0.341191	7.78417e-05	0.000166352
2	chr8:21935120:G:A	21935120	NA,A	NA,G	NA,1	NA,inf	NA,inf	NA,0.352158	7.78123e-05	0.000166729
2	chr8:22311765:AACTT:A	22311765	NA,A	NA,AACTT	NA,1	NA,-inf	NA,inf	NA,0.335143	7.78052e-05	0.000166318
2	chr8:22675094:G:A	22675094	NA,A	NA,G	NA,1	NA,-inf	NA,inf	NA,0.337063	7.77758e-05	0.000166169
2	chr8:21736608:A:G	21736608	NA,G	NA,A	NA,1	NA,inf	NA,inf	NA,0.391461	7.771e-05	0.000167011
2	chr8:21505917:G:A	21505917	A,NA	G,NA	1,NA	inf,NA	inf,NA	0.500932,NA	7.77063e-05	0.000165541
2	chr8:21733524:G:C	21733524	NA,C	NA,G	NA,1	NA,-inf	NA,inf	NA,0.343002	7.77047e-05	0.000166161
2	chr8:22389059:C:T	22389059	NA,T	NA,C	NA,1	NA,inf	NA,inf	NA,0.344463	7.76987e-05	0.0001662
2	chr8:22063860:T:C	22063860	NA,C	NA,T	NA,1	NA,-inf	NA,inf	NA,0.358264	7.76867e-05	0.000166122
2	chr8:22311609:G:A	22311609	NA,A	NA,G	NA,1	NA,-inf	NA,inf	NA,0.333715	7.76775e-05	0.000166046
2	chr8:22580938:C:T	22580938	NA,T	NA,C	NA,1	NA,-inf	NA,inf	NA,0.462671	7.76749e-05	0.000167804
2	chr8:22448217:G:A	22448217	NA,A	NA,G	NA,1	NA,-inf	NA,inf	NA,0.345586	7.76514e-05	0.00016558
2	chr8:21502876:C:T	21502876	NA,T	NA,C	NA,1	NA,-inf	NA,inf	NA,0.339015	7.76513e-05	0.000165907
2	chr8:22976504:T:A	22976504	NA,A	NA,T	NA,1	NA,-inf	NA,inf	NA,0.33774	7.76004e-05	0.000165899
2	chr8:22161738:C:T	22161738	T,NA	C,NA	1,NA	-inf,NA	inf,NA	0.548971,NA	7.7592e-05	0.000166482
2	chr8:22483578:G:A	22483578	NA,A	NA,G	NA,1	NA,inf	NA,inf	NA,0.372459	7.75912e-05	0.000166415
2	chr8:22588420:G:A	22588420	NA,A	NA,G	NA,1	NA,-inf	NA,inf	NA,0.361179	7.75875e-05	0.000165943
2	chr8:21839951:T:C	21839951	NA,C	NA,T	NA,1	NA,-inf	NA,inf	NA,0.345392	7.75617e-05	0.000165597
2	chr8:22604885:C:T	22604885	NA,T	NA,C	NA,1	NA,inf	NA,inf	NA,0.390024	7.75574e-05	0.000166457
2	chr8:22976502:TG:T	22976502	NA,T	NA,TG	NA,1	NA,-inf	NA,inf	NA,0.337042	7.7533e-05	0.000165755
2	chr8:21404501:G:A	21404501	NA,A	NA,G	NA,1	NA,-inf	NA,inf	NA,0.352019	7.75288e-05	0.000165875
2	chr8:21688196:C:T	21688196	NA,T	NA,C	NA,1	NA,-inf	NA,inf	NA,0.343633	7.74774e-05	0.00016565
2	chr8:21571415:T:C	21571415	NA,C	NA,T	NA,1	NA,-inf	NA,inf	NA,0.352685	7.73612e-05	0.0001656
2	chr8:22228421:A:G	22228421	NA,G	NA,A	NA,1	NA,-inf	NA,inf	NA,0.338986	7.73494e-05	0.000165505
2	chr8:21716447:C:T	21716447	T,T	C,C	1,1	inf,inf	inf,inf	0.390081,1.07927	7.7319e-05	0.000163375
2	chr8:22673513:G:A	22673513	NA,A	NA,G	NA,1	NA,inf	NA,inf	NA,0.351799	7.72913e-05	0.000165493
2	chr8:22800508:T:C	22800508	NA,C	NA,T	NA,1	NA,inf	NA,inf	NA,0.369491	7.72559e-05	0.000165558
2	chr8:21596832:T:G	21596832	NA,G	NA,T	NA,1	NA,-inf	NA,inf	NA,0.350523	7.72363e-05	0.000165268
2	chr8:21649835:A:G	21649835	NA,G	NA,A	NA,1	NA,inf	NA,inf	NA,0.372497	7.72284e-05	0.000165631
2	chr8:22608440:C:T	22608440	NA,T	NA,C	NA,1	NA,-inf	NA,inf	NA,0.354471	7.72201e-05	0.000165136
2	chr8:22745304:T:G	22745304	NA,G	NA,T	NA,1	NA,-inf	NA,inf	NA,0.360577	7.72054e-05	0.000165365
2	chr8:22346568:T:G	22346568	NA,G	NA,T	NA,1	NA,-inf	NA,inf	NA,0.359222	7.7194e-05	0.000165289
2	chr8:21885605:T:G	21885605	NA,G	NA,T	NA,1	NA,inf	NA,inf	NA,0.360913	7.71651e-05	0.000165455
2	chr8:21721443:C:T	21721443	T,NA	C,NA	1,NA	inf,NA	inf,NA	0.503195,NA	7.71649e-05	0.000164886
2	chr8:22623189:G:C	22623189	NA,C	NA,G	NA,1	NA,inf	NA,inf	NA,0.381988	7.71185e-05	0.00016552
2	chr8:22710509:C:G	22710509	NA,G	NA,C	NA,1	NA,inf	NA,inf	NA,0.388266	7.70961e-05	0.000165481
2	chr8:22705531:GT:G	22705531	NA,G	NA,GT	NA,1	NA,inf	NA,inf	NA,0.38874	7.70778e-05	0.000165444
2	chr8:21743187:T:C	21743187	NA,C	NA,T	NA,1	NA,inf	NA,inf	NA,0.37792	7.70723e-05	0.000165248
2	chr8:22669507:A:T	22669507	NA,T	NA,A	NA,1	NA,-inf	NA,inf	NA,0.326816	7.70551e-05	0.0001646
2	chr8:21892357:C:T	21892357	NA,T	NA,C	NA,1	NA,-inf	NA,inf	NA,0.342589	7.7047e-05	0.000164745
2	chr8:21525175:C:T	21525175	NA,T	NA,C	NA,1	NA,-inf	NA,inf	NA,0.333736	7.70259e-05	0.000164523
2	chr8:22921557:C:T	22921557	NA,T	NA,C	NA,1	NA,-inf	NA,inf	NA,0.317021	7.70216e-05	0.000164399
2	chr8:21673140:G:A	21673140	NA,A	NA,G	NA,1	NA,-inf	NA,inf	NA,0.343949	7.69913e-05	0.000164664
2	chr8:21887234:T:C	21887234	NA,C	NA,T	NA,1	NA,inf	NA,inf	NA,0.358628	7.69835e-05	0.000165064
2	chr8:22286982:G:A	22286982	A,NA	G,NA	1,NA	inf,NA	inf,NA	0.597252,NA	7.69709e-05	0.000165553
2	chr8:22839152:G:A	22839152	A,NA	G,NA	1,NA	-inf,NA	inf,NA	0.519693,NA	7.69464e-05	0.000164458
2	chr8:22821073:G:A	22821073	A,NA	G,NA	1,NA	inf,NA	inf,NA	0.573241,NA	7.69449e-05	0.000165388
2	chr8:22992350:C:T	22992350	NA,T	NA,C	NA,1	NA,inf	NA,inf	NA,0.349596	7.69106e-05	0.00016465
2	chr8:22249388:C:T	22249388	T,NA	C,NA	1,NA	inf,NA	inf,NA	0.604191,NA	7.69025e-05	0.000165569
2	chr8:21469578:A:G	21469578	NA,G	NA,A	NA,1	NA,-inf	NA,inf	NA,0.338601	7.68917e-05	0.000164479
2	chr8:22763720:G:A	22763720	NA,A	NA,G	NA,1	NA,-inf	NA,inf	NA,0.340738	7.68899e-05	0.000164454
2	chr8:22867215:C:T	22867215	T,NA	C,NA	1,NA	inf,NA	inf,NA	0.443351,NA	7.6887e-05	0.000163372
2	chr8:22430498:G:A	22430498	NA,A	NA,G	NA,1	NA,inf	NA,inf	NA,0.352837	7.68794e-05	0.000164903
2	chr8:21802767:T:C	21802767	NA,C	NA,T	NA,1	NA,-inf	NA,inf	NA,0.34571	7.6865e-05	0.000164448
2	chr8:22955191:C:A	22955191	NA,A	NA,C	NA,1	NA,inf	NA,inf	NA,0.37556	7.68288e-05	0.00016486
2	chr8:21849725:T:C	21849725	NA,C	NA,T	NA,1	NA,-inf	NA,inf	NA,0.342626	7.68261e-05	0.000164248
2	chr8:23047404:T:C	23047404	NA,C	NA,T	NA,1	NA,inf	NA,inf	NA,0.342563	7.68129e-05	0.000164395
2	chr8:22249610:A:C	22249610	NA,C	NA,A	NA,1	NA,inf	NA,inf	NA,0.376978	7.6809e-05	0.0001652
2	chr8:22622884:C:T	22622884	NA,T	NA,C	NA,1	NA,inf	NA,inf	NA,0.319862	7.67909e-05	0.000164164
2	chr8:22685572:G:GCAAAGCCTCTA	22685572	NA,GCAAAGCCTCTA	NA,G	NA,1	NA,inf	NA,inf	NA,0.309484	7.67774e-05	0.000164008
2	chr8:21382754:A:T	21382754	NA,T	NA,A	NA,1	NA,inf	NA,inf	NA,0.354106	7.67286e-05	0.000164405
2	chr8:22190644:G:A	22190644	NA,A	NA,G	NA,1	NA,inf	NA,inf	NA,0.365421	7.67228e-05	0.000164565
2	chr8:22213025:G:C	22213025	NA,C	NA,G	NA,1	NA,-inf	NA,inf	NA,0.331663	7.67155e-05	0.000164061
2	chr8:22213282:G:T	22213282	NA,T	NA,G	NA,1	NA,-inf	NA,inf	NA,0.331663	7.67155e-05	0.000164061
2	chr8:22383105:T:C	22383105	NA,C	NA,T	NA,1	NA,-inf	NA,inf	NA,0.341754	7.67138e-05	0.000164133
2	chr8:22965299:A:C	22965299	NA,C	NA,A	NA,1	NA,-inf	NA,inf	NA,0.345158	7.66873e-05	0.000164127
2	chr8:22120258:C:T	22120258	NA,T	NA,C	NA,1	NA,inf	NA,inf	NA,0.360091	7.66699e-05	0.000164365
2	chr8:22444695:T:C	22444695	NA,C	NA,T	NA,1	NA,-inf	NA,inf	NA,0.412605	7.66271e-05	0.000164911
2	chr8:22654765:G:C	22654765	NA,C	NA,G	NA,1	NA,inf	NA,inf	NA,0.382186	7.65992e-05	0.000164432
2	chr8:21381712:G:A	21381712	NA,A	NA,G	NA,1	NA,inf	NA,inf	NA,0.352007	7.65462e-05	0.000164001
2	chr8:22804217:G:C	22804217	C,NA	G,NA	1,NA	-inf,NA	inf,NA	0.574807,NA	7.65407e-05	0.000164725
2	chr8:21787350:C:T	21787350	NA,T	NA,C	NA,1	NA,inf	NA,inf	NA,0.357921	7.64911e-05	0.00016395
2	chr8:21380202:C:T	21380202	T,T	C,C	1,1	inf,inf	inf,inf	1.22453,0.154671	7.64568e-05	0.00016285
2	chr8:21922466:C:T	21922466	NA,T	NA,C	NA,1	NA,-inf	NA,inf	NA,0.329438	7.64544e-05	0.000163142
2	chr8:22346034:T:A	22346034	NA,A	NA,T	NA,1	NA,-inf	NA,inf	NA,0.330644	7.63923e-05	0.000163294
2	chr8:21608738:C:T	21608738	T,T	C,C	1,1	inf,inf	inf,inf	0.135602,1.2577	7.63313e-05	0.000162728
2	chr8:21848363:G:A	21848363	NA,A	NA,G	NA,1	NA,-inf	NA,inf	NA,0.325215	7.63168e-05	0.000162856
2	chr8:23047148:G:A	23047148	NA,A	NA,G	NA,1	NA,inf	NA,inf	NA,0.352745	7.62911e-05	0.000163588
2	chr8:21612573:A:G	21612573	NA,G	NA,A	NA,1	NA,-inf	NA,inf	NA,0.338903	7.62504e-05	0.000163143
2	chr8:22089408:C:T	22089408	NA,T	NA,C	NA,1	NA,-inf	NA,inf	NA,0.305974	7.625e-05	0.000162842
2	chr8:21471115:A:C	21471115	C,C	A,A	1,1	inf,inf	inf,inf	0.275166,1.42531	7.62484e-05	0.000169012
2	chr8:23017118:C:T	23017118	T,NA	C,NA	1,NA	-inf,NA	inf,NA	0.551616,NA	7.62445e-05	0.000163646
2	chr8:23065664:T:C	23065664	NA,C	NA,T	NA,1	NA,-inf	NA,inf	NA,0.331558	7.62132e-05	0.000162957
2	chr8:22695171:G:C	22695171	NA,C	NA,G	NA,1	NA,inf	NA,inf	NA,0.352203	7.61965e-05	0.000163575
2	chr8:22941244:G:A	22941244	A,A	G,G	1,1	-inf,-inf	inf,inf	1.26184,0.307141	7.61829e-05	0.000164862
2	chr8:21488145:T:C	21488145	NA,C	NA,T	NA,1	NA,inf	NA,inf	NA,0.352904	7.6131e-05	0.000163348
2	chr8:22887296:C:A	22887296	NA,A	NA,C	NA,1	NA,-inf	NA,inf	NA,0.334392	7.61066e-05	0.000162875
2	chr8:22825358:C:A	22825358	NA,A	NA,C	NA,1	NA,-inf	NA,inf	NA,0.326342	7.60906e-05	0.000162682
2	chr8:22109963:G:A	22109963	NA,A	NA,G	NA,1	NA,inf	NA,inf	NA,0.352687	7.60864e-05	0.000163183
2	chr8:21415796:T:A	21415796	NA,A	NA,T	NA,1	NA,inf	NA,inf	NA,0.350544	7.60842e-05	0.000163055
2	chr8:22115482:A:G	22115482	NA,G	NA,A	NA,1	NA,-inf	NA,inf	NA,0.304974	7.60731e-05	0.000162501
2	chr8:22197034:G:A	22197034	NA,A	NA,G	NA,1	NA,inf	NA,inf	NA,0.348133	7.60645e-05	0.000162945
2	chr8:22429298:C:G	22429298	NA,G	NA,C	NA,1	NA,-inf	NA,inf	NA,0.295628	7.60633e-05	0.000162342
2	chr8:21459287:A:C	21459287	NA,C	NA,A	NA,1	NA,-inf	NA,inf	NA,0.334923	7.60601e-05	0.000162732
2	chr8:21944041:T:C	21944041	C,C	T,T	1,1	-inf,-inf	inf,inf	0.999898,0.445942	7.60285e-05	0.000160196
2	chr8:21561077:T:A	21561077	NA,A	NA,T	NA,1	NA,inf	NA,inf	NA,0.360398	7.6021e-05	0.000163045
2	chr8:23045355:G:A	23045355	A,NA	G,NA	1,NA	-inf,NA	inf,NA	0.394461,NA	7.59748e-05	0.000160279
2	chr8:22030271:C:G	22030271	G,NA	C,NA	1,NA	inf,NA	inf,NA	0.605029,NA	7.59471e-05	0.000163095
2	chr8:21568305:A:T	21568305	NA,T	NA,A	NA,1	NA,inf	NA,inf	NA,0.359605	7.59382e-05	0.000162867
2	chr8:22168531:T:A	22168531	NA,A	NA,T	NA,1	NA,inf	NA,inf	NA,0.359652	7.5931e-05	0.000162839
2	chr8:21553010:C:A	21553010	NA,A	NA,C	NA,1	NA,-inf	NA,inf	NA,0.328443	7.58886e-05	0.000162336
2	chr8:22968104:A:G	22968104	G,G	A,A	1,1	-inf,-inf	inf,inf	1.24094,0.295656	7.58634e-05	0.000163494
2	chr8:22768761:C:T	22768761	T,T	C,C	1,1	-inf,inf	inf,inf	1.23606,0.205265	7.5829e-05	0.00016272
2	chr8:23083087:A:G	23083087	NA,G	NA,A	NA,1	NA,-inf	NA,inf	NA,0.319738	7.58091e-05	0.000162016
2	chr8:21390479:C:T	21390479	NA,T	NA,C	NA,1	NA,inf	NA,inf	NA,0.352282	7.57771e-05	0.000162503
2	chr8:22623745:A:G	22623745	NA,G	NA,A	NA,1	NA,inf	NA,inf	NA,0.309979	7.57607e-05	0.00016199
2	chr8:22193190:T:C	22193190	NA,C	NA,T	NA,1	NA,inf	NA,inf	NA,0.354811	7.57548e-05	0.000162487
2	chr8:22326535:A:G	22326535	NA,G	NA,A	NA,1	NA,-inf	NA,inf	NA,0.343796	7.57371e-05	0.000162172
2	chr8:22882539:A:G	22882539	NA,G	NA,A	NA,1	NA,inf	NA,inf	NA,0.381604	7.57324e-05	0.000162839
2	chr8:21707576:A:C	21707576	C,C	A,A	1,1	inf,inf	inf,inf	0.461539,1.12436	7.57181e-05	0.000163559
2	chr8:22627862:C:T	22627862	T,T	C,C	1,1	-inf,-inf	inf,inf	3.7755,0.368645	7.56976e-05	0.00196778
2	chr8:22883165:G:GATTA	22883165	NA,GATTA	NA,G	NA,1	NA,-inf	NA,inf	NA,0.342932	7.56774e-05	0.000162076
2	chr8:23013250:TA:T	23013250	NA,T	NA,TA	NA,1	NA,-inf	NA,inf	NA,0.329564	7.56618e-05	0.000161831
2	chr8:22835862:G:A	22835862	NA,A	NA,G	NA,1	NA,inf	NA,inf	NA,0.355876	7.56574e-05	0.000162302
2	chr8:22609087:G:A	22609087	NA,A	NA,G	NA,1	NA,-inf	NA,inf	NA,0.321245	7.56488e-05	0.000161732
2	chr8:22974602:C:T	22974602	T,T	C,C	1,1	inf,-inf	inf,inf	1.31024,0.288872	7.56444e-05	0.000162528
2	chr8:21909729:G:A	21909729	A,NA	G,NA	1,NA	-inf,NA	inf,NA	0.537338,NA	7.55924e-05	0.000162582
2	chr8:22166943:C:T	22166943	NA,T	NA,C	NA,1	NA,-inf	NA,inf	NA,0.324812	7.55624e-05	0.000161575
2	chr8:21710181:T:A	21710181	A,NA	T,NA	1,NA	inf,NA	inf,NA	0.474779,NA	7.55383e-05	0.000161184
2	chr8:22955080:G:A	22955080	NA,A	NA,G	NA,1	NA,-inf	NA,inf	NA,0.327023	7.55374e-05	0.00016165
2	chr8:22995500:A:T	22995500	NA,T	NA,A	NA,1	NA,inf	NA,inf	NA,0.346652	7.55256e-05	0.000161914
2	chr8:21576626:G:A	21576626	NA,A	NA,G	NA,1	NA,inf	NA,inf	NA,0.35397	7.54896e-05	0.000161897
2	chr8:21415000:C:T	21415000	NA,T	NA,C	NA,1	NA,inf	NA,inf	NA,0.343765	7.54828e-05	0.000161764
2	chr8:22198922:C:T	22198922	T,NA	C,NA	1,NA	inf,NA	inf,NA	0.579962,NA	7.54598e-05	0.000163289
2	chr8:22781125:CTCAGGTGTCCTGT:C	22781125	NA,C	NA,CTCAGGTGTCCTGT	NA,1	NA,-inf	NA,inf	NA,0.322511	7.54423e-05	0.000161366
2	chr8:22152611:G:A	22152611	NA,A	NA,G	NA,1	NA,-inf	NA,inf	NA,0.315963	7.54387e-05	0.000161342
2	chr8:22580470:A:G	22580470	G,NA	A,NA	1,NA	inf,NA	inf,NA	0.698851,NA	7.54363e-05	0.000165471
2	chr8:22433061:C:T	22433061	NA,T	NA,C	NA,1	NA,-inf	NA,inf	NA,0.327872	7.54302e-05	0.00016141
2	chr8:22207871:TA:T	22207871	NA,T	NA,TA	NA,1	NA,-inf	NA,inf	NA,0.313959	7.54276e-05	0.000161141
2	chr8:21536897:C:A	21536897	NA,A	NA,C	NA,1	NA,inf	NA,inf	NA,0.340948	7.54188e-05	0.00016169
2	chr8:21478352:G:A	21478352	NA,A	NA,G	NA,1	NA,-inf	NA,inf	NA,0.322261	7.54103e-05	0.000161304
2	chr8:22216655:GC:G	22216655	NA,G	NA,GC	NA,1	NA,inf	NA,inf	NA,0.367079	7.54091e-05	0.000162031
2	chr8:22872667:G:A	22872667	NA,A	NA,G	NA,1	NA,-inf	NA,inf	NA,0.316285	7.53917e-05	0.000161173
2	chr8:22351739:A:G	22351739	NA,G	NA,A	NA,1	NA,-inf	NA,inf	NA,0.338788	7.53506e-05	0.000161338
2	chr8:21753416:T:A	21753416	NA,A	NA,T	NA,1	NA,-inf	NA,inf	NA,0.327222	7.53063e-05	0.000161133
2	chr8:22067785:G:A	22067785	NA,A	NA,G	NA,1	NA,inf	NA,inf	NA,0.381633	7.53032e-05	0.000161135
2	chr8:21721181:C:T	21721181	NA,T	NA,C	NA,1	NA,-inf	NA,inf	NA,0.323111	7.53013e-05	0.000161113
2	chr8:22223423:C:T	22223423	NA,T	NA,C	NA,1	NA,-inf	NA,inf	NA,0.346645	7.52898e-05	0.000161217
2	chr8:22113628:A:G	22113628	G,G	A,A	1,1	-inf,inf	inf,inf	1.0865,0.642969	7.52437e-05	0.000163796
2	chr8:22738315:G:A	22738315	A,A	G,G	1,1	-inf,inf	inf,inf	0.466614,1.09132	7.51967e-05	0.000160798
2	chr8:21762079:C:T	21762079	NA,T	NA,C	NA,1	NA,inf	NA,inf	NA,0.335372	7.51965e-05	0.00016101
2	chr8:21485039:G:A	21485039	NA,A	NA,G	NA,1	NA,inf	NA,inf	NA,0.364124	7.51803e-05	0.0001616
2	chr8:22752475:C:T	22752475	NA,T	NA,C	NA,1	NA,-inf	NA,inf	NA,0.312799	7.51661e-05	0.000160714
2	chr8:21468862:G:A	21468862	A,A	G,G	1,1	inf,inf	inf,inf	0.306637,1.41301	7.51352e-05	0.000166942
2	chr8:21780423:C:G	21780423	NA,G	NA,C	NA,1	NA,inf	NA,inf	NA,0.352863	7.51268e-05	0.000161452
2	chr8:21716963:G:A	21716963	NA,A	NA,G	NA,1	NA,inf	NA,inf	NA,0.347123	7.50702e-05	0.000160988
2	chr8:21610830:A:G	21610830	G,G	A,A	1,1	inf,inf	inf,inf	0.186426,1.13264	7.49917e-05	0.000157822
2	chr8:21934490:G:A	21934490	NA,A	NA,G	NA,1	NA,-inf	NA,inf	NA,0.317986	7.49563e-05	0.000160007
2	chr8:22241517:G:C	22241517	NA,C	NA,G	NA,1	NA,inf	NA,inf	NA,0.361553	7.49501e-05	0.000160908
2	chr8:21721282:C:T	21721282	T,NA	C,NA	1,NA	inf,NA	inf,NA	0.483438,NA	7.4931e-05	0.000160122
2	chr8:21763301:A:G	21763301	G,NA	A,NA	1,NA	inf,NA	inf,NA	0.500867,NA	7.49202e-05	0.000161014
2	chr8:22398333:A:G	22398333	G,G	A,A	1,1	inf,-inf	inf,inf	0.903656,0.758862	7.48949e-05	0.000160951
2	chr8:21516066:C:T	21516066	T,T	C,C	1,1	-inf,inf	inf,inf	0.0925559,1.28546	7.48916e-05	0.000159814
2	chr8:21480442:A:G	21480442	NA,G	NA,A	NA,1	NA,inf	NA,inf	NA,0.350898	7.48636e-05	0.000160811
2	chr8:22408305:T:C	22408305	NA,C	NA,T	NA,1	NA,-inf	NA,inf	NA,0.328106	7.48633e-05	0.00016022
2	chr8:22665626:A:G	22665626	NA,G	NA,A	NA,1	NA,-inf	NA,inf	NA,0.30643	7.48454e-05	0.00015994
2	chr8:22631013:T:C	22631013	NA,C	NA,T	NA,1	NA,-inf	NA,inf	NA,0.309465	7.48436e-05	0.000159924
2	chr8:21782895:C:G	21782895	NA,G	NA,C	NA,1	NA,inf	NA,inf	NA,0.348991	7.47913e-05	0.00016071
2	chr8:22598681:TGCTAGGGAGCGCCGGGTGCCCGCGTCCTGGTCAGC:T	22598681	T,NA	TGCTAGGGAGCGCCGGGTGCCCGCGTCCTGGTCAGC,NA	1,NA	inf,NA	inf,NA	0.656268,NA	7.47714e-05	0.000162167
2	chr8:23062885:A:G	23062885	NA,G	NA,A	NA,1	NA,-inf	NA,inf	NA,0.317547	7.47668e-05	0.000159892
2	chr8:22147519:A:G	22147519	NA,G	NA,A	NA,1	NA,-inf	NA,inf	NA,0.316128	7.4766e-05	0.000159861
2	chr8:22648585:C:T	22648585	T,T	C,C	1,1	-inf,-inf	inf,inf	3.43303,1.12763	7.47452e-05	0.00321967
2	chr8:22452096:G:T	22452096	NA,T	NA,G	NA,1	NA,-inf	NA,inf	NA,0.318512	7.46964e-05	0.000159831
2	chr8:22750005:C:T	22750005	NA,T	NA,C	NA,1	NA,-inf	NA,inf	NA,0.307168	7.46906e-05	0.000159693
2	chr8:22388314:C:T	22388314	NA,T	NA,C	NA,1	NA,-inf	NA,inf	NA,0.303001	7.46869e-05	0.00015964
2	chr8:22936177:A:G	22936177	NA,G	NA,A	NA,1	NA,-inf	NA,inf	NA,0.32015	7.46448e-05	0.000159721
2	chr8:22270901:A:G	22270901	NA,G	NA,A	NA,1	NA,-inf	NA,inf	NA,0.324296	7.46396e-05	0.000159689
2	chr8:22529366:T:G	22529366	NA,G	NA,T	NA,1	NA,inf	NA,inf	NA,0.337984	7.46364e-05	0.000160024
2	chr8:22297621:C:T	22297621	NA,T	NA,C	NA,1	NA,-inf	NA,inf	NA,0.330735	7.46297e-05	0.000159795
2	chr8:22984119:T:A	22984119	NA,A	NA,T	NA,1	NA,-inf	NA,inf	NA,0.312309	7.4597e-05	0.000159441
2	chr8:21943463:A:G	21943463	NA,G	NA,A	NA,1	NA,-inf	NA,inf	NA,0.313105	7.45849e-05	0.000159401
2	chr8:22528980:T:C	22528980	NA,C	NA,T	NA,1	NA,-inf	NA,inf	NA,0.302513	7.45769e-05	0.000159318
2	chr8:23022056:C:T	23022056	NA,T	NA,C	NA,1	NA,inf	NA,inf	NA,0.330745	7.45559e-05	0.000159882
2	chr8:21534730:G:A	21534730	NA,A	NA,G	NA,1	NA,inf	NA,inf	NA,0.331033	7.45487e-05	0.000159817
2	chr8:22204123:C:T	22204123	NA,T	NA,C	NA,1	NA,inf	NA,inf	NA,0.327819	7.45408e-05	0.000159867
2	chr8:22302081:C:A	22302081	NA,A	NA,C	NA,1	NA,-inf	NA,inf	NA,0.329347	7.45086e-05	0.000159536
2	chr8:22189316:T:G	22189316	NA,G	NA,T	NA,1	NA,-inf	NA,inf	NA,0.306081	7.44935e-05	0.000159208
2	chr8:22185562:A:G	22185562	NA,G	NA,A	NA,1	NA,inf	NA,inf	NA,0.339764	7.44899e-05	0.000159759
2	chr8:21897880:T:C	21897880	NA,C	NA,T	NA,1	NA,inf	NA,inf	NA,0.362857	7.44565e-05	0.000159778
2	chr8:21694621:T:C	21694621	NA,C	NA,T	NA,1	NA,inf	NA,inf	NA,0.34933	7.44561e-05	0.000159775
2	chr8:22198046:G:A	22198046	A,A	G,G	1,1	inf,-inf	inf,inf	0.0163587,1.33684	7.44466e-05	0.000160296
2	chr8:22217671:G:A	22217671	NA,A	NA,G	NA,1	NA,-inf	NA,inf	NA,0.306907	7.44295e-05	0.000159149
2	chr8:22819792:G:C	22819792	NA,C	NA,G	NA,1	NA,-inf	NA,inf	NA,0.318455	7.44135e-05	0.000159191
2	chr8:22093248:G:C	22093248	C,C	G,G	1,1	-inf,-inf	inf,inf	0.78425,0.938568	7.43646e-05	0.000162856
2	chr8:21883450:G:A	21883450	NA,A	NA,G	NA,1	NA,-inf	NA,inf	NA,0.319619	7.43418e-05	0.000158595
2	chr8:22111024:A:G	22111024	G,G	A,A	1,1	-inf,inf	inf,inf	1.12328,0.59566	7.43383e-05	0.000161854
2	chr8:22181500:G:T	22181500	T,NA	G,NA	1,NA	inf,NA	inf,NA	0.519609,NA	7.43346e-05	0.000159373
2	chr8:22164370:G:A	22164370	A,A	G,G	1,1	-inf,-inf	inf,inf	0.0551233,1.26927	7.43287e-05	0.000158566
2	chr8:21753048:A:G	21753048	NA,G	NA,A	NA,1	NA,-inf	NA,inf	NA,0.313998	7.42748e-05	0.000158916
2	chr8:21812665:C:T	21812665	NA,T	NA,C	NA,1	NA,-inf	NA,inf	NA,0.303065	7.42746e-05	0.000158985
2	chr8:22395091:C:G	22395091	NA,G	NA,C	NA,1	NA,-inf	NA,inf	NA,0.297877	7.42554e-05	0.000158719
2	chr8:22235323:A:G	22235323	NA,G	NA,A	NA,1	NA,-inf	NA,inf	NA,0.326166	7.42354e-05	0.000158955
2	chr8:22578389:C:T	22578389	NA,T	NA,C	NA,1	NA,-inf	NA,inf	NA,0.418698	7.42062e-05	0.000160173
2	chr8:22449873:T:C	22449873	NA,C	NA,T	NA,1	NA,-inf	NA,inf	NA,0.38352	7.41858e-05	0.000159616
2	chr8:22036457:C:G	22036457	NA,G	NA,C	NA,1	NA,inf	NA,inf	NA,0.327017	7.41837e-05	0.00015903
2	chr8:21830907:A:C	21830907	NA,C	NA,A	NA,1	NA,-inf	NA,inf	NA,0.312343	7.41403e-05	0.000158368
2	chr8:22669046:G:A	22669046	A,A	G,G	1,1	inf,inf	inf,inf	1.67494,0.315884	7.41383e-05	0.000172889
2	chr8:21695894:C:T	21695894	NA,T	NA,C	NA,1	NA,-inf	NA,inf	NA,0.306134	7.41368e-05	0.000158639
2	chr8:21786177:G:A	21786177	NA,A	NA,G	NA,1	NA,inf	NA,inf	NA,0.333212	7.41248e-05	0.000158653
2	chr8:21615775:C:T	21615775	T,T	C,C	1,1	inf,inf	inf,inf	0.179572,1.26011	7.41221e-05	0.000158497
2	chr8:23005510:A:G	23005510	NA,G	NA,A	NA,1	NA,-inf	NA,inf	NA,0.305492	7.4115e-05	0.000158407
2	chr8:22572725:G:C	22572725	C,C	G,G	1,1	inf,-inf	inf,inf	4.81116,0.348564	7.41054e-05	0.0156963
2	chr8:22773663:C:A	22773663	NA,A	NA,C	NA,1	NA,-inf	NA,inf	NA,0.308825	7.40335e-05	0.000158323
2	chr8:21776351:A:C	21776351	NA,C	NA,A	NA,1	NA,inf	NA,inf	NA,0.330035	7.40322e-05	0.000158777
2	chr8:22930556:G:A	22930556	NA,A	NA,G	NA,1	NA,-inf	NA,inf	NA,0.30952	7.40252e-05	0.000158379
2	chr8:23012659:C:T	23012659	NA,T	NA,C	NA,1	NA,-inf	NA,inf	NA,0.300969	7.40235e-05	0.000158117
2	chr8:22684497:G:T	22684497	NA,T	NA,G	NA,1	NA,inf	NA,inf	NA,0.286862	7.40195e-05	0.000158215
2	chr8:22864025:A:G	22864025	G,G	A,A	1,1	inf,-inf	inf,inf	1.28716,0.0121299	7.39919e-05	0.000158277
2	chr8:22793413:T:C	22793413	NA,C	NA,T	NA,1	NA,-inf	NA,inf	NA,0.319301	7.39798e-05	0.000158235
2	chr8:21766492:C:T	21766492	NA,T	NA,C	NA,1	NA,inf	NA,inf	NA,0.326253	7.38988e-05	0.000158258
2	chr8:22726606:G:A	22726606	NA,A	NA,G	NA,1	NA,inf	NA,inf	NA,0.316423	7.38945e-05	0.000158211
2	chr8:21478340:A:G	21478340	G,G	A,A	1,1	inf,inf	inf,inf	1.13508,0.324068	7.38855e-05	0.000157984
2	chr8:23035142:TA:T	23035142	NA,T	NA,TA	NA,1	NA,inf	NA,inf	NA,0.315453	7.38819e-05	0.000158276
2	chr8:21710383:C:T	21710383	NA,T	NA,C	NA,1	NA,inf	NA,inf	NA,0.323995	7.38791e-05	0.000158345
2	chr8:22613886:T:C	22613886	C,C	T,T	1,1	-inf,-inf	inf,inf	3.83088,0.723163	7.38387e-05	0.00356096
2	chr8:22001557:A:G	22001557	NA,G	NA,A	NA,1	NA,-inf	NA,inf	NA,0.308273	7.38378e-05	0.000157872
2	chr8:22338915:C:G	22338915	NA,G	NA,C	NA,1	NA,-inf	NA,inf	NA,0.321022	7.37934e-05	0.000158008
2	chr8:22649564:T:G	22649564	G,NA	T,NA	1,NA	inf,NA	inf,NA	0.694896,NA	7.37648e-05	0.000160801
2	chr8:21832597:G:A	21832597	NA,A	NA,G	NA,1	NA,-inf	NA,inf	NA,0.29425	7.3733e-05	0.000157731
2	chr8:22771346:C:T	22771346	NA,T	NA,C	NA,1	NA,-inf	NA,inf	NA,0.305292	7.37182e-05	0.000157652
2	chr8:22547910:C:T	22547910	NA,T	NA,C	NA,1	NA,inf	NA,inf	NA,0.348605	7.37154e-05	0.000158275
2	chr8:22316286:C:T	22316286	NA,T	NA,C	NA,1	NA,-inf	NA,inf	NA,0.319884	7.36971e-05	0.000157801
2	chr8:22001287:C:T	22001287	NA,T	NA,C	NA,1	NA,inf	NA,inf	NA,0.333831	7.36778e-05	0.000158202
2	chr8:22384495:C:T	22384495	NA,T	NA,C	NA,1	NA,-inf	NA,inf	NA,0.3152	7.36677e-05	0.000157736
2	chr8:22769188:C:T	22769188	NA,T	NA,C	NA,1	NA,-inf	NA,inf	NA,0.304652	7.36464e-05	0.000157531
2	chr8:21981357:T:G	21981357	NA,G	NA,T	NA,1	NA,inf	NA,inf	NA,0.356713	7.36056e-05	0.000157939
2	chr8:23054596:A:G	23054596	NA,G	NA,A	NA,1	NA,inf	NA,inf	NA,0.321976	7.35983e-05	0.000157798
2	chr8:22536855:T:C	22536855	NA,C	NA,T	NA,1	NA,inf	NA,inf	NA,0.349375	7.35713e-05	0.000157991
2	chr8:21500864:G:A	21500864	NA,A	NA,G	NA,1	NA,-inf	NA,inf	NA,0.305503	7.35071e-05	0.000157201
2	chr8:22739478:C:T	22739478	NA,T	NA,C	NA,1	NA,inf	NA,inf	NA,0.33322	7.34637e-05	0.000157512
2	chr8:22848411:T:A	22848411	NA,A	NA,T	NA,1	NA,inf	NA,inf	NA,0.335762	7.34571e-05	0.000157664
2	chr8:22554182:C:T	22554182	NA,T	NA,C	NA,1	NA,-inf	NA,inf	NA,0.294158	7.3451e-05	0.000157095
2	chr8:22458046:G:A	22458046	NA,A	NA,G	NA,1	NA,-inf	NA,inf	NA,0.374575	7.34494e-05	0.000158013
2	chr8:21657752:T:C	21657752	NA,C	NA,T	NA,1	NA,inf	NA,inf	NA,0.322223	7.34452e-05	0.000157445
2	chr8:21764953:C:A	21764953	NA,A	NA,C	NA,1	NA,inf	NA,inf	NA,0.321882	7.34374e-05	0.000157286
2	chr8:22272151:T:C	22272151	NA,C	NA,T	NA,1	NA,-inf	NA,inf	NA,0.293415	7.34263e-05	0.000157064
2	chr8:22384423:C:T	22384423	NA,T	NA,C	NA,1	NA,-inf	NA,inf	NA,0.312183	7.34203e-05	0.000157205
2	chr8:21657563:C:T	21657563	NA,T	NA,C	NA,1	NA,inf	NA,inf	NA,0.325132	7.34137e-05	0.000157395
2	chr8:21627712:G:A	21627712	NA,A	NA,G	NA,1	NA,inf	NA,inf	NA,0.327085	7.34037e-05	0.000157415
2	chr8:23029034:G:A	23029034	NA,A	NA,G	NA,1	NA,inf	NA,inf	NA,0.330828	7.33863e-05	0.000157446
2	chr8:21506912:A:G	21506912	NA,G	NA,A	NA,1	NA,-inf	NA,inf	NA,0.304105	7.33844e-05	0.00015694
2	chr8:22451539:C:CT	22451539	NA,CT	NA,C	NA,1	NA,-inf	NA,inf	NA,0.373117	7.33504e-05	0.000157794
2	chr8:22589788:C:T	22589788	NA,T	NA,C	NA,1	NA,-inf	NA,inf	NA,0.309631	7.33476e-05	0.000156844
2	chr8:21544831:C:T	21544831	NA,T	NA,C	NA,1	NA,inf	NA,inf	NA,0.317151	7.33466e-05	0.000157229
2	chr8:21572426:G:A	21572426	NA,A	NA,G	NA,1	NA,-inf	NA,inf	NA,0.307755	7.33454e-05	0.000157016
2	chr8:21718177:G:T	21718177	NA,T	NA,G	NA,1	NA,inf	NA,inf	NA,0.347063	7.3338e-05	0.000157505
2	chr8:22890655:G:A	22890655	NA,A	NA,G	NA,1	NA,inf	NA,inf	NA,0.313196	7.32842e-05	0.000157141
2	chr8:22185648:G:A	22185648	NA,A	NA,G	NA,1	NA,inf	NA,inf	NA,0.323093	7.32824e-05	0.000157064
2	chr8:21615021:G:A	21615021	NA,A	NA,G	NA,1	NA,inf	NA,inf	NA,0.315184	7.32778e-05	0.000156975
2	chr8:21464095:C:T	21464095	NA,T	NA,C	NA,1	NA,inf	NA,inf	NA,0.316313	7.32646e-05	0.000156982
2	chr8:22372985:C:T	22372985	NA,T	NA,C	NA,1	NA,inf	NA,inf	NA,0.304592	7.32467e-05	0.000156855
2	chr8:22207876:TTA:T	22207876	NA,T	NA,TTA	NA,1	NA,-inf	NA,inf	NA,0.328942	7.32083e-05	0.000156925
2	chr8:21571229:A:G	21571229	NA,G	NA,A	NA,1	NA,inf	NA,inf	NA,0.315756	7.31941e-05	0.000156838
2	chr8:22673644:G:A	22673644	NA,A	NA,G	NA,1	NA,-inf	NA,inf	NA,0.344153	7.31798e-05	0.000156897
2	chr8:22849915:C:T	22849915	NA,T	NA,C	NA,1	NA,-inf	NA,inf	NA,0.306026	7.31698e-05	0.00015662
2	chr8:22635255:A:G	22635255	NA,G	NA,A	NA,1	NA,-inf	NA,inf	NA,0.340207	7.31046e-05	0.000156801
2	chr8:21720550:C:T	21720550	NA,T	NA,C	NA,1	NA,inf	NA,inf	NA,0.336495	7.30957e-05	0.000156938
2	chr8:22627652:A:AC	22627652	AC,AC	A,A	1,1	-inf,-inf	inf,inf	3.68083,0.468755	7.30826e-05	0.00185151
2	chr8:22835734:T:C	22835734	NA,C	NA,T	NA,1	NA,-inf	NA,inf	NA,0.315734	7.3077e-05	0.000156471
2	chr8:22612795:A:G	22612795	G,G	A,A	1,1	-inf,-inf	inf,inf	3.68305,0.555132	7.3069e-05	0.00201764
2	chr8:21707116:C:T	21707116	NA,T	NA,C	NA,1	NA,inf	NA,inf	NA,0.304727	7.30399e-05	0.000156401
2	chr8:22824604:T:G	22824604	NA,G	NA,T	NA,1	NA,-inf	NA,inf	NA,0.301404	7.30255e-05	0.00015621
2	chr8:22677693:G:A	22677693	NA,A	NA,G	NA,1	NA,inf	NA,inf	NA,0.329742	7.30035e-05	0.000156588
2	chr8:21480031:C:A	21480031	NA,A	NA,C	NA,1	NA,inf	NA,inf	NA,0.32846	7.2998e-05	0.000156776
2	chr8:22223920:G:C	22223920	NA,C	NA,G	NA,1	NA,inf	NA,inf	NA,0.343016	7.29946e-05	0.000156701
2	chr8:22131697:T:C	22131697	NA,C	NA,T	NA,1	NA,-inf	NA,inf	NA,0.276792	7.29694e-05	0.000155718
2	chr8:22278259:AC:A	22278259	NA,A	NA,AC	NA,1	NA,-inf	NA,inf	NA,0.310528	7.29686e-05	0.000156234
2	chr8:23028156:A:G	23028156	NA,G	NA,A	NA,1	NA,inf	NA,inf	NA,0.325494	7.29536e-05	0.000156513
2	chr8:22450232:A:C	22450232	NA,C	NA,A	NA,1	NA,-inf	NA,inf	NA,0.368205	7.29536e-05	0.000156934
2	chr8:22053457:G:A	22053457	NA,A	NA,G	NA,1	NA,-inf	NA,inf	NA,0.311858	7.29497e-05	0.000156141
2	chr8:22239115:G:A	22239115	NA,A	NA,G	NA,1	NA,-inf	NA,inf	NA,0.311034	7.29399e-05	0.000156183
2	chr8:22697667:C:T	22697667	NA,T	NA,C	NA,1	NA,inf	NA,inf	NA,0.320427	7.29394e-05	0.00015636
2	chr8:22871901:C:T	22871901	NA,T	NA,C	NA,1	NA,-inf	NA,inf	NA,0.336194	7.29375e-05	0.00015651
2	chr8:22694578:C:A	22694578	NA,A	NA,C	NA,1	NA,inf	NA,inf	NA,0.314171	7.2902e-05	0.000156469
2	chr8:21531623:ACAAATAATAGT:A	21531623	NA,A	NA,ACAAATAATAGT	NA,1	NA,-inf	NA,inf	NA,0.298122	7.28938e-05	0.000155897
2	chr8:22976068:C:T	22976068	T,T	C,C	1,1	inf,-inf	inf,inf	1.31233,0.253696	7.28806e-05	0.000156566
2	chr8:22140395:G:A	22140395	NA,A	NA,G	NA,1	NA,inf	NA,inf	NA,0.325678	7.2878e-05	0.000156181
2	chr8:22774482:C:A	22774482	NA,A	NA,C	NA,1	NA,inf	NA,inf	NA,0.30233	7.28749e-05	0.000156026
2	chr8:22978663:AG:A	22978663	NA,A	NA,AG	NA,1	NA,-inf	NA,inf	NA,0.285185	7.28573e-05	0.000155788
2	chr8:21928787:G:A	21928787	NA,A	NA,G	NA,1	NA,-inf	NA,inf	NA,0.296497	7.28383e-05	0.000155733
2	chr8:21432001:A:C	21432001	C,C	A,A	1,1	inf,inf	inf,inf	0.734196,0.867261	7.28359e-05	0.000156817
2	chr8:22832713:A:G	22832713	NA,G	NA,A	NA,1	NA,-inf	NA,inf	NA,0.300636	7.28223e-05	0.000155802
2	chr8:21700005:G:A	21700005	NA,A	NA,G	NA,1	NA,inf	NA,inf	NA,0.314175	7.27658e-05	0.000155847
2	chr8:22995099:T:A	22995099	A,A	T,T	1,1	-inf,-inf	inf,inf	1.17995,0.152539	7.27471e-05	0.000154051
2	chr8:22391247:T:A	22391247	NA,A	NA,T	NA,1	NA,-inf	NA,inf	NA,0.280097	7.27363e-05	0.000155483
2	chr8:22386175:C:T	22386175	NA,T	NA,C	NA,1	NA,-inf	NA,inf	NA,0.27935	7.27102e-05	0.000155417
2	chr8:23072033:G:A	23072033	NA,A	NA,G	NA,1	NA,inf	NA,inf	NA,0.305637	7.26925e-05	0.000155718
2	chr8:22218939:C:A	22218939	A,NA	C,NA	1,NA	inf,NA	inf,NA	0.583927,NA	7.26823e-05	0.000157435
2	chr8:22528466:C:T	22528466	NA,T	NA,C	NA,1	NA,inf	NA,inf	NA,0.264637	7.26793e-05	0.000155283
2	chr8:21408721:C:T	21408721	NA,T	NA,C	NA,1	NA,inf	NA,inf	NA,0.310882	7.26784e-05	0.000155745
2	chr8:22179107:G:C	22179107	NA,C	NA,G	NA,1	NA,-inf	NA,inf	NA,0.286421	7.2664e-05	0.000155465
2	chr8:21666392:T:G	21666392	NA,G	NA,T	NA,1	NA,inf	NA,inf	NA,0.324243	7.26502e-05	0.000155837
2	chr8:22657632:G:A	22657632	NA,A	NA,G	NA,1	NA,inf	NA,inf	NA,0.333922	7.26389e-05	0.000155876
2	chr8:22447260:A:G	22447260	NA,G	NA,A	NA,1	NA,-inf	NA,inf	NA,0.297498	7.26267e-05	0.000155501
2	chr8:21881891:A:C	21881891	NA,C	NA,A	NA,1	NA,inf	NA,inf	NA,0.309851	7.25993e-05	0.000155653
2	chr8:21560602:T:C	21560602	NA,C	NA,T	NA,1	NA,-inf	NA,inf	NA,0.284397	7.25694e-05	0.000155204
2	chr8:22390591:G:A	22390591	NA,A	NA,G	NA,1	NA,-inf	NA,inf	NA,0.278155	7.25562e-05	0.000155102
2	chr8:22891016:G:A	22891016	NA,A	NA,G	NA,1	NA,inf	NA,inf	NA,0.335122	7.25187e-05	0.000155735
2	chr8:23076855:T:C	23076855	NA,C	NA,T	NA,1	NA,inf	NA,inf	NA,0.303154	7.25158e-05	0.00015534
2	chr8:22550200:G:A	22550200	NA,A	NA,G	NA,1	NA,inf	NA,inf	NA,0.326495	7.25151e-05	0.000155588
2	chr8:22967527:G:A	22967527	NA,A	NA,G	NA,1	NA,-inf	NA,inf	NA,0.288081	7.24956e-05	0.000155003
2	chr8:23003884:C:T	23003884	T,T	C,C	1,1	-inf,-inf	inf,inf	1.09131,0.37721	7.24953e-05	0.000154246
2	chr8:21557027:C:A	21557027	A,A	C,C	1,1	-inf,inf	inf,inf	0.386303,1.13238	7.24598e-05	0.00015524
2	chr8:22214346:G:A	22214346	NA,A	NA,G	NA,1	NA,inf	NA,inf	NA,0.307788	7.24451e-05	0.000155258
2	chr8:22618294:T:C	22618294	C,NA	T,NA	1,NA	-inf,NA	inf,NA	0.368087,NA	7.24442e-05	0.000153643
2	chr8:22867214:T:A	22867214	A,NA	T,NA	1,NA	inf,NA	inf,NA	0.405157,NA	7.2411e-05	0.000153932
2	chr8:21450926:C:T	21450926	NA,T	NA,C	NA,1	NA,inf	NA,inf	NA,0.308141	7.2397e-05	0.000155151
2	chr8:21805301:G:A	21805301	NA,A	NA,G	NA,1	NA,-inf	NA,inf	NA,0.280042	7.23296e-05	0.000154531
2	chr8:22192561:C:T	22192561	NA,T	NA,C	NA,1	NA,inf	NA,inf	NA,0.30522	7.23204e-05	0.000155139
2	chr8:22891283:C:A	22891283	NA,A	NA,C	NA,1	NA,inf	NA,inf	NA,0.33245	7.23022e-05	0.000155268
2	chr8:21790111:G:A	21790111	NA,A	NA,G	NA,1	NA,-inf	NA,inf	NA,0.283647	7.22777e-05	0.000154376
2	chr8:21836931:C:T	21836931	NA,T	NA,C	NA,1	NA,-inf	NA,inf	NA,0.288779	7.2242e-05	0.000154329
2	chr8:22339637:A:G	22339637	NA,G	NA,A	NA,1	NA,-inf	NA,inf	NA,0.302087	7.22207e-05	0.000154639
2	chr8:21695534:T:C	21695534	NA,C	NA,T	NA,1	NA,-inf	NA,inf	NA,0.280915	7.21937e-05	0.000154425
2	chr8:22998862:A:G	22998862	NA,G	NA,A	NA,1	NA,-inf	NA,inf	NA,0.278704	7.21908e-05	0.000154239
2	chr8:22379117:G:A	22379117	NA,A	NA,G	NA,1	NA,-inf	NA,inf	NA,0.267672	7.21678e-05	0.000154215
2	chr8:21767215:CAA:C	21767215	C,C	CAA,CAA	1,1	inf,-inf	inf,inf	1.121,0.577064	7.21322e-05	0.000159254
2	chr8:21599748:G:A	21599748	A,NA	G,NA	1,NA	inf,NA	inf,NA	0.482977,NA	7.21158e-05	0.000154291
2	chr8:21929122:C:T	21929122	NA,T	NA,C	NA,1	NA,inf	NA,inf	NA,0.288301	7.2115e-05	0.000154511
2	chr8:22455461:G:GT	22455461	NA,GT	NA,G	NA,1	NA,-inf	NA,inf	NA,0.356604	7.20757e-05	0.000155026
2	chr8:21867493:G:A	21867493	NA,A	NA,G	NA,1	NA,-inf	NA,inf	NA,0.288638	7.20514e-05	0.000154201
2	chr8:22244249:T:C	22244249	NA,C	NA,T	NA,1	NA,inf	NA,inf	NA,0.308879	7.20491e-05	0.000154534
2	chr8:21808547:C:T	21808547	NA,T	NA,C	NA,1	NA,inf	NA,inf	NA,0.300462	7.20454e-05	0.000154327
2	chr8:22881637:T:C	22881637	NA,C	NA,T	NA,1	NA,-inf	NA,inf	NA,0.274545	7.20357e-05	0.000153996
2	chr8:22197861:G:A	22197861	NA,A	NA,G	NA,1	NA,inf	NA,inf	NA,0.279482	7.20332e-05	0.000154153
2	chr8:21984186:G:C	21984186	NA,C	NA,G	NA,1	NA,-inf	NA,inf	NA,0.286931	7.20252e-05	0.000154001
2	chr8:22424128:G:A	22424128	NA,A	NA,G	NA,1	NA,inf	NA,inf	NA,0.307811	7.20203e-05	0.000154418
2	chr8:21780334:T:C	21780334	NA,C	NA,T	NA,1	NA,inf	NA,inf	NA,0.309478	7.20039e-05	0.00015444
2	chr8:22455469:A:C	22455469	NA,C	NA,A	NA,1	NA,-inf	NA,inf	NA,0.355263	7.19758e-05	0.000154808
2	chr8:22116460:A:C	22116460	NA,C	NA,A	NA,1	NA,inf	NA,inf	NA,0.303733	7.19608e-05	0.00015426
2	chr8:22164599:G:A	22164599	A,NA	G,NA	1,NA	-inf,NA	inf,NA	0.539098,NA	7.19585e-05	0.000154361
2	chr8:22556118:G:A	22556118	NA,A	NA,G	NA,1	NA,-inf	NA,inf	NA,0.277142	7.19441e-05	0.000153905
2	chr8:21476089:A:G	21476089	NA,G	NA,A	NA,1	NA,-inf	NA,inf	NA,0.281437	7.19434e-05	0.000153898
2	chr8:21981524:A:G	21981524	NA,G	NA,A	NA,1	NA,inf	NA,inf	NA,0.31238	7.19381e-05	0.00015444
2	chr8:22166608:AG:A	22166608	NA,A	NA,AG	NA,1	NA,inf	NA,inf	NA,0.320803	7.19286e-05	0.000154394
2	chr8:22371272:G:A	22371272	NA,A	NA,G	NA,1	NA,-inf	NA,inf	NA,0.318701	7.19104e-05	0.000154227
2	chr8:22175345:G:A	22175345	NA,A	NA,G	NA,1	NA,-inf	NA,inf	NA,0.27698	7.19102e-05	0.000153849
2	chr8:22926009:T:G	22926009	NA,G	NA,T	NA,1	NA,-inf	NA,inf	NA,0.276269	7.18192e-05	0.000153622
2	chr8:21484848:T:G	21484848	NA,G	NA,T	NA,1	NA,inf	NA,inf	NA,0.322174	7.18142e-05	0.000154295
2	chr8:22497942:T:C	22497942	NA,C	NA,T	NA,1	NA,inf	NA,inf	NA,0.32652	7.1809e-05	0.000154177
2	chr8:22694184:T:C	22694184	NA,C	NA,T	NA,1	NA,inf	NA,inf	NA,0.325468	7.18084e-05	0.000154083
2	chr8:22219105:A:G	22219105	NA,G	NA,A	NA,1	NA,inf	NA,inf	NA,0.330417	7.17892e-05	0.000154383
2	chr8:22730489:T:C	22730489	NA,C	NA,T	NA,1	NA,inf	NA,inf	NA,0.291171	7.17736e-05	0.000153676
2	chr8:22190996:G:A	22190996	NA,A	NA,G	NA,1	NA,-inf	NA,inf	NA,0.278953	7.17707e-05	0.000153406
2	chr8:22170467:G:A	22170467	A,A	G,G	1,1	-inf,-inf	inf,inf	0.130629,1.33515	7.17474e-05	0.000155608
2	chr8:21485908:G:A	21485908	NA,A	NA,G	NA,1	NA,-inf	NA,inf	NA,0.278745	7.1747e-05	0.000153479
2	chr8:22485011:C:T	22485011	NA,T	NA,C	NA,1	NA,inf	NA,inf	NA,0.307898	7.17048e-05	0.000153838
2	chr8:21963760:C:T	21963760	NA,T	NA,C	NA,1	NA,-inf	NA,inf	NA,0.278778	7.16995e-05	0.000153097
2	chr8:22925355:A:C	22925355	NA,C	NA,A	NA,1	NA,inf	NA,inf	NA,0.305623	7.16523e-05	0.000153585
2	chr8:22812655:C:T	22812655	T,T	C,C	1,1	inf,-inf	inf,inf	0.508157,1.04882	7.16513e-05	0.000154027
2	chr8:22378154:G:A	22378154	NA,A	NA,G	NA,1	NA,inf	NA,inf	NA,0.301985	7.16442e-05	0.00015351
2	chr8:21477139:C:T	21477139	NA,T	NA,C	NA,1	NA,inf	NA,inf	NA,0.306378	7.1636e-05	0.000153558
2	chr8:22016011:C:A	22016011	NA,A	NA,C	NA,1	NA,-inf	NA,inf	NA,0.276314	7.16268e-05	0.000152949
2	chr8:22324139:G:A	22324139	A,A	G,G	1,1	-inf,-inf	inf,inf	0.9175,0.506429	7.16203e-05	0.000152153
2	chr8:22917554:G:A	22917554	NA,A	NA,G	NA,1	NA,-inf	NA,inf	NA,0.278311	7.16002e-05	0.000153179
2	chr8:22797593:A:G	22797593	NA,G	NA,A	NA,1	NA,-inf	NA,inf	NA,0.272497	7.15993e-05	0.000153038
2	chr8:21476076:G:C	21476076	NA,C	NA,G	NA,1	NA,-inf	NA,inf	NA,0.276936	7.15883e-05	0.000153151
2	chr8:22558678:TCA:T	22558678	NA,T	NA,TCA	NA,1	NA,inf	NA,inf	NA,0.306863	7.15766e-05	0.000153437
2	chr8:21472745:A:G	21472745	G,NA	A,NA	1,NA	inf,NA	inf,NA	0.443208,NA	7.15597e-05	0.000152477
2	chr8:22121590:G:A	22121590	NA,A	NA,G	NA,1	NA,inf	NA,inf	NA,0.301745	7.15482e-05	0.000153447
2	chr8:23033898:C:G	23033898	NA,G	NA,C	NA,1	NA,inf	NA,inf	NA,0.308138	7.15317e-05	0.000153457
2	chr8:23081336:T:C	23081336	NA,C	NA,T	NA,1	NA,inf	NA,inf	NA,0.296204	7.15179e-05	0.000153313
2	chr8:21943229:A:G	21943229	G,NA	A,NA	1,NA	inf,NA	inf,NA	0.521701,NA	7.15121e-05	0.000152191
2	chr8:21629910:C:T	21629910	NA,T	NA,C	NA,1	NA,inf	NA,inf	NA,0.302165	7.14956e-05	0.000153285
2	chr8:21541547:C:G	21541547	NA,G	NA,C	NA,1	NA,-inf	NA,inf	NA,0.283733	7.14946e-05	0.000152986
2	chr8:21480254:G:A	21480254	NA,A	NA,G	NA,1	NA,inf	NA,inf	NA,0.30905	7.14697e-05	0.000153467
2	chr8:22397875:T:C	22397875	NA,C	NA,T	NA,1	NA,-inf	NA,inf	NA,0.289717	7.14524e-05	0.00015302
2	chr8:21913527:C:A	21913527	A,NA	C,NA	1,NA	-inf,NA	inf,NA	0.395613,NA	7.14511e-05	0.000151103
2	chr8:22317119:C:T	22317119	NA,T	NA,C	NA,1	NA,-inf	NA,inf	NA,0.263728	7.14486e-05	0.000152767
2	chr8:22818446:A:G	22818446	NA,G	NA,A	NA,1	NA,-inf	NA,inf	NA,0.313436	7.14421e-05	0.000153244
2	chr8:22143667:T:C	22143667	NA,C	NA,T	NA,1	NA,-inf	NA,inf	NA,0.276042	7.14187e-05	0.000152725
2	chr8:22281657:A:G	22281657	NA,G	NA,A	NA,1	NA,-inf	NA,inf	NA,0.272543	7.13622e-05	0.000152773
2	chr8:21639049:G:A	21639049	NA,A	NA,G	NA,1	NA,-inf	NA,inf	NA,0.270228	7.1357e-05	0.000152611
2	chr8:22427337:T:C	22427337	NA,C	NA,T	NA,1	NA,-inf	NA,inf	NA,0.299815	7.13541e-05	0.000152898
2	chr8:22807154:T:C	22807154	NA,C	NA,T	NA,1	NA,-inf	NA,inf	NA,0.303696	7.13434e-05	0.000152836
2	chr8:22390694:G:A	22390694	NA,A	NA,G	NA,1	NA,-inf	NA,inf	NA,0.263269	7.13378e-05	0.000152507
2	chr8:22454520:T:C	22454520	NA,C	NA,T	NA,1	NA,inf	NA,inf	NA,0.280745	7.1332e-05	0.000152721
2	chr8:22396323:C:T	22396323	T,T	C,C	1,1	inf,-inf	inf,inf	0.778082,0.84868	7.13299e-05	0.000153078
2	chr8:22181641:C:T	22181641	NA,T	NA,C	NA,1	NA,inf	NA,inf	NA,0.300039	7.13238e-05	0.000152937
2	chr8:22889426:T:C	22889426	C,C	T,T	1,1	-inf,-inf	inf,inf	0.0306072,1.3771	7.13031e-05	0.000154813
3	chr8:23022221:T:C	23022221	C,C	T,T	1,1	inf,inf	inf,inf	3.02753,1.92207	0.0286539	0.0572075
3	chr8:22072769:C:T	22072769	T,T	C,C	1,1	-inf,-inf	inf,inf	2.91474,2.29211	0.0178556	0.0359508
3	chr8:21561590:G:A	21561590	NA,A	NA,G	NA,1	NA,-inf	NA,inf	NA,3.40858	0.016436	0.0340394
3	chr8:21457505:G:C	21457505	C,NA	G,NA	1,NA	-inf,NA	inf,NA	3.55896,NA	0.0154524	0.0319265
3	chr8:21424918:T:A	21424918	A,NA	T,NA	1,NA	-inf,NA	inf,NA	3.58342,NA	0.0154464	0.031982
3	chr8:22034428:G:A	22034428	A,A	G,G	1,1	-inf,inf	inf,inf	3.93955,0.582918	0.0125545	0.0267006
3	chr8:22733868:C:T	22733868	NA,T	NA,C	NA,1	NA,-inf	NA,inf	NA,3.15987	0.0118607	0.0243525
3	chr8:22737396:G:A	22737396	NA,A	NA,G	NA,1	NA,-inf	NA,inf	NA,3.17069	0.0117173	0.0240839
3	chr8:22074150:A:G	22074150	G,G	A,A	1,1	-inf,-inf	inf,inf	2.94436,2.03291	0.0114313	0.023174
3	chr8:23027818:A:T	23027818	T,T	A,A	1,1	inf,inf	inf,inf	3.1886,1.15962	0.0103577	0.0209491
3	chr8:21951587:C:G	21951587	G,G	C,C	1,1	inf,inf	inf,inf	3.4689,0.841198	0.00962199	0.0204015
3	chr8:22035255:G:A	22035255	A,A	G,G	1,1	inf,-inf	inf,inf	3.83552,0.183061	0.00691187	0.014799
3	chr8:22027033:A:G	22027033	G,G	A,A	1,1	inf,inf	inf,inf	3.6329,0.225453	0.00638747	0.0137126
3	chr8:22320399:C:T	22320399	T,T	C,C	1,1	inf,inf	inf,inf	4.13333,0.0432411	0.00636927	0.0144573
3	chr8:22062541:T:C	22062541	C,C	T,T	1,1	inf,inf	inf,inf	3.33078,1.13764	0.00629296	0.0128355
3	chr8:22021096:C:T	22021096	T,T	C,C	1,1	-inf,inf	inf,inf	3.19127,0.9008	0.00589956	0.0126751
3	chr8:22008573:A:C	22008573	C,C	A,A	1,1	inf,inf	inf,inf	3.24213,0.741435	0.00419503	0.00900706
3	chr8:21811126:G:A	21811126	NA,A	NA,G	NA,1	NA,inf	NA,inf	NA,2.6061	0.00374578	0.00790095
3	chr8:22055271:A:C	22055271	C,C	A,A	1,1	inf,inf	inf,inf	2.79429,1.23116	0.00305237	0.00624912
3	chr8:21911921:A:G	21911921	G,NA	A,NA	1,NA	inf,NA	inf,NA	2.77499,NA	0.0029987	0.0064007
3	chr8:22072587:T:C	22072587	C,C	T,T	1,1	-inf,-inf	inf,inf	2.54443,1.66803	0.00296056	0.00609367
3	chr8:22075220:A:C	22075220	C,C	A,A	1,1	inf,inf	inf,inf	2.70791,1.40539	0.00293427	0.00604662
3	chr8:23024780:G:A	23024780	A,A	G,G	1,1	inf,inf	inf,inf	3.30421,0.216187	0.00293322	0.00601716
3	chr8:22701068:C:A	22701068	A,NA	C,NA	1,NA	inf,NA	inf,NA	2.78125,NA	0.0027406	0.00604951
3	chr8:22015342:T:C	22015342	C,C	T,T	1,1	inf,-inf	inf,inf	3.18005,0.602515	0.00267951	0.00586592
3	chr8:22083307:G:A	22083307	A,A	G,G	1,1	-inf,-inf	inf,inf	2.42644,1.73868	0.00263705	0.00544926
3	chr8:22039527:GA:G	22039527	G,G	GA,GA	1,1	inf,-inf	inf,inf	3.47339,0.293209	0.0025522	0.00549419
3	chr8:22005040:A:G	22005040	G,G	A,A	1,1	inf,-inf	inf,inf	3.16029,0.569178	0.00253281	0.00554458
3	chr8:21876950:C:T	21876950	NA,T	NA,C	NA,1	NA,inf	NA,inf	NA,2.38386	0.00251547	0.00531123
3	chr8:22010847:A:C	22010847	C,C	A,A	1,1	inf,-inf	inf,inf	3.19403,0.53708	0.00250153	0.00547577
3	chr8:22071729:G:A	22071729	A,A	G,G	1,1	-inf,-inf	inf,inf	2.9932,1.03118	0.00247567	0.00508628
3	chr8:22074770:C:T	22074770	T,T	C,C	1,1	-inf,-inf	inf,inf	2.4986,1.63061	0.00246937	0.00509925
3	chr8:22917289:A:G	22917289	NA,G	NA,A	NA,1	NA,-inf	NA,inf	NA,2.28375	0.00231076	0.00485506
3	chr8:22004152:G:C	22004152	C,C	G,G	1,1	inf,-inf	inf,inf	3.08099,0.594529	0.00226717	0.0049595
3	chr8:22014817:A:G	22014817	G,G	A,A	1,1	inf,-inf	inf,inf	3.11927,0.561392	0.00224619	0.00491504
3	chr8:22446653:A:G	22446653	NA,G	NA,A	NA,1	NA,-inf	NA,inf	NA,2.27938	0.00222721	0.00462497
3	chr8:21940918:C:T	21940918	T,T	C,C	1,1	inf,-inf	inf,inf	3.08313,0.503619	0.00220071	0.00480812
3	chr8:21998269:A:G	21998269	G,G	A,A	1,1	inf,-inf	inf,inf	3.22985,0.364803	0.00218916	0.00479372
3	chr8:22082920:T:C	22082920	C,C	T,T	1,1	-inf,-inf	inf,inf	2.4343,1.61591	0.00216676	0.00447823
3	chr8:22315189:C:T	22315189	T,T	C,C	1,1	inf,-inf	inf,inf	3.50046,0.0988386	0.00206362	0.00463785
3	chr8:23036455:C:G	23036455	G,G	C,C	1,1	-inf,-inf	inf,inf	2.79287,0.254034	0.00204224	0.00422622
3	chr8:22067459:A:G	22067459	G,G	A,A	1,1	inf,inf	inf,inf	2.49022,1.32183	0.00197947	0.00408897
3	chr8:22005779:G:A	22005779	A,A	G,G	1,1	inf,-inf	inf,inf	2.93644,0.680128	0.00195448	0.00427063
3	chr8:21981159:T:A	21981159	A,A	T,T	1,1	inf,-inf	inf,inf	3.10496,0.451092	0.00193801	0.00423942
3	chr8:21920571:T:C	21920571	C,C	T,T	1,1	inf,-inf	inf,inf	3.16464,0.257023	0.00191988	0.00419485
3	chr8:22535327:G:A	22535327	NA,A	NA,G	NA,1	NA,-inf	NA,inf	NA,2.20044	0.00191138	0.00397197
3	chr8:22074360:A:G	22074360	G,G	A,A	1,1	inf,inf	inf,inf	2.25505,1.55578	0.00187377	0.00385081
3	chr8:21991321:T:A	21991321	A,A	T,T	1,1	inf,-inf	inf,inf	2.91418,0.665377	0.00183861	0.00401665
3	chr8:22073689:G:C	22073689	C,C	G,G	1,1	inf,inf	inf,inf	2.50665,1.38473	0.00183261	0.00376669
3	chr8:22479871:T:C	22479871	NA,C	NA,T	NA,1	NA,-inf	NA,inf	NA,2.17659	0.00182749	0.00379695
3	chr8:21985240:G:C	21985240	C,C	G,G	1,1	inf,-inf	inf,inf	3.12308,0.357293	0.00178159	0.00389698
3	chr8:21983023:A:G	21983023	G,G	A,A	1,1	inf,inf	inf,inf	3.19209,0.182455	0.00176643	0.0038346
3	chr8:22707691:T:C	22707691	C,C	T,T	1,1	-inf,inf	inf,inf	2.28443,1.05854	0.00172188	0.0036532
3	chr8:22465329:A:G	22465329	NA,G	NA,A	NA,1	NA,-inf	NA,inf	NA,2.13252	0.00167391	0.00347937
3	chr8:22001573:G:A	22001573	A,A	G,G	1,1	inf,-inf	inf,inf	2.8848,0.624175	0.00162986	0.00355922
3	chr8:22453634:T:C	22453634	NA,C	NA,T	NA,1	NA,-inf	NA,inf	NA,2.11043	0.00161068	0.00334823
3	chr8:22054090:C:T	22054090	T,NA	C,NA	1,NA	inf,NA	inf,NA	2.56759,NA	0.0016079	0.00332528
3	chr8:23027088:G:C	23027088	C,C	G,G	1,1	-inf,-inf	inf,inf	2.72949,0.179018	0.00160306	0.00332597
3	chr8:21992605:A:G	21992605	G,G	A,A	1,1	inf,-inf	inf,inf	2.9126,0.563248	0.00158537	0.00346265
3	chr8:21886850:C:A	21886850	NA,A	NA,C	NA,1	NA,inf	NA,inf	NA,2.13926	0.00158162	0.00334536
3	chr8:21629151:G:T	21629151	NA,T	NA,G	NA,1	NA,inf	NA,inf	NA,2.12429	0.00154958	0.0032751
3	chr8:21985074:G:GC	21985074	GC,GC	G,G	1,1	inf,-inf	inf,inf	2.99575,0.429234	0.00153887	0.00336256
3	chr8:21920084:C:G	21920084	G,G	C,C	1,1	inf,-inf	inf,inf	3.03257,0.284716	0.00152685	0.00333211
3	chr8:22251098:A:C	22251098	C,C	A,A	1,1	inf,-inf	inf,inf	2.94092,0.114984	0.00151214	0.00319169
3	chr8:22001108:C:T	22001108	T,T	C,C	1,1	inf,-inf	inf,inf	2.93677,0.497303	0.00149823	0.00327232
3	chr8:22526319:A:G	22526319	NA,G	NA,A	NA,1	NA,-inf	NA,inf	NA,2.05988	0.00146843	0.0030536
3	chr8:21940805:C:T	21940805	T,T	C,C	1,1	inf,-inf	inf,inf	2.85991,0.509322	0.00145383	0.00316988
3	chr8:21986754:A:G	21986754	G,G	A,A	1,1	inf,-inf	inf,inf	2.86796,0.496979	0.00145207	0.0031674
3	chr8:21976454:C:T	21976454	T,T	C,C	1,1	inf,inf	inf,inf	3.06622,0.0472468	0.00142061	0.00307913
3	chr8:22011513:G:C	22011513	C,C	G,G	1,1	inf,-inf	inf,inf	2.83844,0.602799	0.00140625	0.00306894
3	chr8:21984352:C:G	21984352	G,G	C,C	1,1	inf,-inf	inf,inf	2.70997,0.676569	0.00139898	0.00304844
3	chr8:21605422:G:C	21605422	NA,C	NA,G	NA,1	NA,-inf	NA,inf	NA,2.07136	0.00139841	0.00293736
3	chr8:22001804:C:T	22001804	T,T	C,C	1,1	inf,-inf	inf,inf	2.73992,0.689384	0.00137464	0.00299786
3	chr8:22002496:T:C	22002496	C,C	T,T	1,1	inf,-inf	inf,inf	2.94966,0.411226	0.00136984	0.00299182
3	chr8:21959734:C:T	21959734	T,T	C,C	1,1	inf,-inf	inf,inf	2.63569,0.7478	0.00135925	0.00295984
3	chr8:22460281:A:T	22460281	NA,T	NA,A	NA,1	NA,-inf	NA,inf	NA,2.0175	0.00134562	0.00279894
3	chr8:22530737:CAGG:C	22530737	NA,C	NA,CAGG	NA,1	NA,-inf	NA,inf	NA,2.0114	0.0013351	0.00277713
3	chr8:21967036:A:G	21967036	G,G	A,A	1,1	inf,-inf	inf,inf	2.69917,0.656894	0.0013337	0.00290571
3	chr8:22073915:A:G	22073915	G,G	A,A	1,1	inf,inf	inf,inf	2.69109,0.928513	0.00131869	0.00273464
3	chr8:22530067:A:G	22530067	NA,G	NA,A	NA,1	NA,-inf	NA,inf	NA,2.00405	0.00131567	0.0027369
3	chr8:22067352:G:C	22067352	NA,C	NA,G	NA,1	NA,-inf	NA,inf	NA,1.9994	0.00131166	0.00274053
3	chr8:22516265:A:G	22516265	NA,G	NA,A	NA,1	NA,-inf	NA,inf	NA,1.9806	0.00125727	0.00261578
3	chr8:22051942:C:T	22051942	T,T	C,C	1,1	inf,inf	inf,inf	2.79895,0.588148	0.00122838	0.00252365
3	chr8:23034937:T:C	23034937	C,C	T,T	1,1	-inf,-inf	inf,inf	2.61204,0.0308306	0.00120053	0.00248887
3	chr8:22147615:G:A	22147615	NA,A	NA,G	NA,1	NA,inf	NA,inf	NA,2.05363	0.00119162	0.00251611
3	chr8:22018253:A:G	22018253	NA,G	NA,A	NA,1	NA,inf	NA,inf	NA,1.94602	0.00117787	0.00246522
3	chr8:22002914:T:A	22002914	A,A	T,T	1,1	inf,inf	inf,inf	3.01152,0.0854161	0.0011776	0.00255321
3	chr8:22229460:A:G	22229460	G,NA	A,NA	1,NA	inf,NA	inf,NA	2.03198,NA	0.00113281	0.00239531
3	chr8:22528315:A:G	22528315	NA,G	NA,A	NA,1	NA,-inf	NA,inf	NA,1.92407	0.0011322	0.00235648
3	chr8:22483153:G:C	22483153	C,NA	G,NA	1,NA	inf,NA	inf,NA	2.32387,NA	0.00112662	0.0024883
3	chr8:22744504:T:C	22744504	C,C	T,T	1,1	-inf,-inf	inf,inf	1.09405,1.89832	0.00112539	0.00235911
3	chr8:22260948:T:TAAGA	22260948	TAAGA,TAAGA	T,T	1,1	-inf,inf	inf,inf	1.48796,1.41776	0.00111938	0.00230435
3	chr8:22247178:G:T	22247178	T,T	G,G	1,1	inf,-inf	inf,inf	2.7576,0.0665161	0.00110658	0.00232481
3	chr8:21989075:G:C	21989075	C,C	G,G	1,1	inf,-inf	inf,inf	2.85556,0.373188	0.00110355	0.00240778
3	chr8:21883859:G:A	21883859	NA,A	NA,G	NA,1	NA,-inf	NA,inf	NA,1.92475	0.00109072	0.00228991
3	chr8:21987917:T:C	21987917	C,C	T,T	1,1	inf,-inf	inf,inf	2.79546,0.449649	0.00108595	0.0023682
3	chr8:22067809:C:T	22067809	NA,T	NA,C	NA,1	NA,inf	NA,inf	NA,1.99648	0.00108252	0.00228127
3	chr8:21931473:C:T	21931473	T,T	C,C	1,1	inf,-inf	inf,inf	2.86284,0.262288	0.00108171	0.00235687
3	chr8:21776324:A:G	21776324	NA,G	NA,A	NA,1	NA,inf	NA,inf	NA,1.93289	0.00107993	0.00228498
3	chr8:21755801:C:A	21755801	NA,A	NA,C	NA,1	NA,-inf	NA,inf	NA,1.86207	0.00102572	0.00216041
3	chr8:21978117:A:G	21978117	G,G	A,A	1,1	inf,inf	inf,inf	2.88547,0.0771623	0.00102294	0.00221388
3	chr8:21856079:G:A	21856079	NA,A	NA,G	NA,1	NA,-inf	NA,inf	NA,1.87334	0.00100464	0.00210998
3	chr8:22064209:C:A	22064209	A,A	C,C	1,1	inf,inf	inf,inf	2.66229,0.740412	0.0010015	0.0020672
3	chr8:21749844:A:G	21749844	NA,G	NA,A	NA,1	NA,inf	NA,inf	NA,1.9	0.00099934	0.00211189
3	chr8:22002480:C:T	22002480	T,T	C,C	1,1	inf,inf	inf,inf	2.91177,0.105574	0.000990839	0.00214608
3	chr8:21952866:C:T	21952866	T,T	C,C	1,1	inf,-inf	inf,inf	2.45081,0.765183	0.000989215	0.00214983
3	chr8:21545508:G:A	21545508	A,A	G,G	1,1	inf,inf	inf,inf	0.677016,2.23279	0.000986083	0.00206848
3	chr8:22289551:A:G	22289551	NA,G	NA,A	NA,1	NA,inf	NA,inf	NA,1.92078	0.000981101	0.00208577
3	chr8:22440108:A:G	22440108	NA,G	NA,A	NA,1	NA,-inf	NA,inf	NA,1.85335	0.000979143	0.00204065
3	chr8:22533212:T:G	22533212	NA,G	NA,T	NA,1	NA,-inf	NA,inf	NA,1.83701	0.000979048	0.0020615
3	chr8:21996222:T:C	21996222	C,C	T,T	1,1	inf,inf	inf,inf	2.84101,0.14754	0.00097861	0.00211564
3	chr8:21909449:T:C	21909449	NA,C	NA,T	NA,1	NA,inf	NA,inf	NA,1.85561	0.000970323	0.00205114
3	chr8:21977056:A:G	21977056	G,G	A,A	1,1	inf,inf	inf,inf	2.85415,0.0659154	0.000958931	0.00207491
3	chr8:22001974:G:A	22001974	A,A	G,G	1,1	inf,inf	inf,inf	2.87201,0.15983	0.000957893	0.00207343
3	chr8:22263249:A:G	22263249	G,NA	A,NA	1,NA	-inf,NA	inf,NA	1.70524,NA	0.000954419	0.00196162
3	chr8:22027709:T:C	22027709	NA,C	NA,T	NA,1	NA,inf	NA,inf	NA,1.8366	0.000951008	0.00200971
3	chr8:22752206:G:A	22752206	NA,A	NA,G	NA,1	NA,inf	NA,inf	NA,1.89674	0.000947241	0.0020066
3	chr8:21977954:A:G	21977954	G,G	A,A	1,1	inf,inf	inf,inf	2.84508,0.0704482	0.000944467	0.00204339
3	chr8:21931423:T:G	21931423	G,G	T,T	1,1	inf,-inf	inf,inf	2.78356,0.252568	0.000922116	0.00200745
3	chr8:22050915:A:G	22050915	G,G	A,A	1,1	inf,inf	inf,inf	2.25225,1.06538	0.000919598	0.00189572
3	chr8:21974983:A:C	21974983	C,C	A,A	1,1	inf,-inf	inf,inf	2.57118,0.630303	0.000917068	0.00199212
3	chr8:21993176:G:A	21993176	A,A	G,G	1,1	inf,inf	inf,inf	2.8719,0.0970966	0.000916872	0.00198548
3	chr8:22512634:A:T	22512634	T,NA	A,NA	1,NA	inf,NA	inf,NA	2.20691,NA	0.000910323	0.00200646
3	chr8:21814184:C:A	21814184	NA,A	NA,C	NA,1	NA,inf	NA,inf	NA,1.86356	0.00091031	0.00192638
3	chr8:22263480:A:G	22263480	G,NA	A,NA	1,NA	-inf,NA	inf,NA	1.68048,NA	0.000906218	0.00186293
3	chr8:21713957:A:G	21713957	G,G	A,A	1,1	inf,inf	inf,inf	0.653663,2.28159	0.000902262	0.00190615
3	chr8:21861687:G:A	21861687	NA,A	NA,G	NA,1	NA,-inf	NA,inf	NA,1.81558	0.000900634	0.00189052
3	chr8:22534627:G:T	22534627	NA,T	NA,G	NA,1	NA,-inf	NA,inf	NA,1.78533	0.000887649	0.00186935
3	chr8:21983885:T:C	21983885	C,C	T,T	1,1	inf,-inf	inf,inf	2.70634,0.421245	0.000887151	0.00193303
3	chr8:22709959:G:A	22709959	A,A	G,G	1,1	-inf,inf	inf,inf	2.04658,0.641795	0.000885905	0.00183394
3	chr8:21880935:C:T	21880935	NA,T	NA,C	NA,1	NA,inf	NA,inf	NA,1.82969	0.000878064	0.00185792
3	chr8:22055266:G:A	22055266	NA,A	NA,G	NA,1	NA,-inf	NA,inf	NA,1.81065	0.000877003	0.00183441
3	chr8:22727576:A:C	22727576	NA,C	NA,A	NA,1	NA,inf	NA,inf	NA,1.81885	0.000876487	0.00185078
3	chr8:21965673:A:G	21965673	G,G	A,A	1,1	inf,inf	inf,inf	2.85541,0.0741315	0.000870273	0.00188485
3	chr8:21548502:G:A	21548502	A,NA	G,NA	1,NA	-inf,NA	inf,NA	1.91264,NA	0.000869782	0.00185123
3	chr8:22076550:C:T	22076550	NA,T	NA,C	NA,1	NA,inf	NA,inf	NA,1.87603	0.000864476	0.00182185
3	chr8:22010323:A:G	22010323	G,G	A,A	1,1	inf,-inf	inf,inf	2.58267,0.559533	0.000856466	0.00185907
3	chr8:21947478:A:G	21947478	G,G	A,A	1,1	inf,inf	inf,inf	2.76518,0.151166	0.000854374	0.00184662
3	chr8:21970322:A:G	21970322	G,G	A,A	1,1	inf,inf	inf,inf	2.85041,0.00968278	0.000847017	0.00183489
3	chr8:22533591:G:A	22533591	NA,A	NA,G	NA,1	NA,-inf	NA,inf	NA,1.76069	0.00084695	0.00178375
3	chr8:22077258:C:G	22077258	G,G	C,C	1,1	-inf,-inf	inf,inf	2.71232,0.629617	0.000837817	0.00172254
3	chr8:21955507:A:G	21955507	G,G	A,A	1,1	inf,inf	inf,inf	2.78812,0.0438024	0.000835999	0.00180827
3	chr8:22060578:A:C	22060578	C,C	A,A	1,1	inf,-inf	inf,inf	2.96921,0.0240191	0.00083556	0.00172841
3	chr8:22068817:G:A	22068817	NA,A	NA,G	NA,1	NA,inf	NA,inf	NA,1.86078	0.000830405	0.00175125
3	chr8:21960549:A:G	21960549	G,G	A,A	1,1	inf,inf	inf,inf	2.78035,0.0702829	0.000827608	0.00178989
3	chr8:22049278:G:T	22049278	T,T	G,G	1,1	inf,inf	inf,inf	2.25317,1.11666	0.000822704	0.00171187
3	chr8:22344206:T:C	22344206	C,C	T,T	1,1	inf,-inf	inf,inf	2.2992,0.99214	0.000817093	0.00180708
3	chr8:22059711:T:C	22059711	C,C	T,T	1,1	inf,inf	inf,inf	2.83335,0.335796	0.000808611	0.00167745
3	chr8:21634415:C:G	21634415	NA,G	NA,C	NA,1	NA,inf	NA,inf	NA,1.76694	0.000795418	0.00168142
3	chr8:23018472:A:G	23018472	G,G	A,A	1,1	inf,inf	inf,inf	2.5784,0.408748	0.000782279	0.00162391
3	chr8:21956451:A:G	21956451	G,G	A,A	1,1	inf,inf	inf,inf	2.70782,0.167579	0.000774894	0.00167407
3	chr8:21792508:G:A	21792508	A,A	G,G	1,1	inf,inf	inf,inf	2.21664,1.00637	0.000773407	0.00169217
3	chr8:21880219:C:T	21880219	T,T	C,C	1,1	inf,-inf	inf,inf	0.515855,2.45837	0.00077308	0.00164573
3	chr8:22012216:G:A	22012216	A,A	G,G	1,1	inf,inf	inf,inf	2.78767,0.123092	0.000762484	0.00165026
3	chr8:21886250:G:C	21886250	NA,C	NA,G	NA,1	NA,inf	NA,inf	NA,1.75252	0.000761582	0.00161108
3	chr8:21956493:A:G	21956493	G,G	A,A	1,1	inf,-inf	inf,inf	2.47781,0.553867	0.000758772	0.00164871
3	chr8:22439566:C:T	22439566	NA,T	NA,C	NA,1	NA,-inf	NA,inf	NA,1.71646	0.000757245	0.00157944
3	chr8:21813025:C:G	21813025	NA,G	NA,C	NA,1	NA,inf	NA,inf	NA,1.73903	0.000751297	0.00158694
3	chr8:22179747:C:T	22179747	NA,T	NA,C	NA,1	NA,inf	NA,inf	NA,1.75273	0.000748062	0.00158549
3	chr8:22280002:G:A	22280002	A,A	G,G	1,1	inf,-inf	inf,inf	2.10783,1.16054	0.00074562	0.00165235
3	chr8:21968910:C:T	21968910	T,T	C,C	1,1	inf,-inf	inf,inf	2.50616,0.500046	0.000743022	0.0016147
3	chr8:21423576:A:G	21423576	G,NA	A,NA	1,NA	inf,NA	inf,NA	1.76385,NA	0.000733778	0.00154497
3	chr8:22852617:TTG:T	22852617	NA,T	NA,TTG	NA,1	NA,inf	NA,inf	NA,1.73962	0.000732765	0.00155447
3	chr8:22067738:G:A	22067738	A,A	G,G	1,1	inf,inf	inf,inf	2.26684,0.988169	0.000728651	0.00151039
3	chr8:23046161:C:T	23046161	T,T	C,C	1,1	-inf,inf	inf,inf	0.407049,2.45971	0.000727304	0.00156298
3	chr8:22055016:C:A	22055016	NA,A	NA,C	NA,1	NA,-inf	NA,inf	NA,1.63252	0.00070789	0.00147738
3	chr8:21965514:G:A	21965514	A,A	G,G	1,1	inf,inf	inf,inf	2.69879,0.0568106	0.000706245	0.00152642
3	chr8:21896353:C:A	21896353	NA,A	NA,C	NA,1	NA,inf	NA,inf	NA,1.67927	0.000698829	0.00147652
3	chr8:21957228:C:T	21957228	T,T	C,C	1,1	inf,inf	inf,inf	2.67241,0.0945974	0.000691966	0.00149471
3	chr8:21381374:T:C	21381374	C,C	T,T	1,1	inf,inf	inf,inf	2.03135,0.62443	0.000686678	0.00143574
3	chr8:21831369:G:C	21831369	NA,C	NA,G	NA,1	NA,inf	NA,inf	NA,1.72924	0.000686052	0.00145331
3	chr8:21973874:A:G	21973874	G,G	A,A	1,1	inf,-inf	inf,inf	2.68042,0.0575225	0.000681784	0.00147407
3	chr8:22000276:G:A	22000276	A,A	G,G	1,1	inf,inf	inf,inf	2.70583,0.128056	0.000680886	0.00147223
3	chr8:22290572:G:A	22290572	A,A	G,G	1,1	inf,-inf	inf,inf	2.28177,0.922478	0.000680464	0.00151209
3	chr8:21799366:C:T	21799366	NA,T	NA,C	NA,1	NA,-inf	NA,inf	NA,1.6474	0.000678209	0.0014239
3	chr8:21978873:C:G	21978873	G,G	C,C	1,1	inf,inf	inf,inf	2.66119,0.0357508	0.000676615	0.0014605
3	chr8:21835125:T:G	21835125	NA,G	NA,T	NA,1	NA,inf	NA,inf	NA,1.72138	0.000676083	0.00143205
3	chr8:21886615:T:C	21886615	NA,C	NA,T	NA,1	NA,inf	NA,inf	NA,1.67814	0.000674802	0.00142672
3	chr8:21563737:C:T	21563737	NA,T	NA,C	NA,1	NA,-inf	NA,inf	NA,1.70924	0.000672175	0.0014105
3	chr8:22045805:G:A	22045805	A,A	G,G	1,1	-inf,-inf	inf,inf	1.28955,1.59976	0.000666562	0.00138556
3	chr8:22981098:T:C	22981098	NA,C	NA,T	NA,1	NA,inf	NA,inf	NA,1.63676	0.000662277	0.00139334
3	chr8:22391454:T:C	22391454	NA,C	NA,T	NA,1	NA,inf	NA,inf	NA,1.67198	0.000662133	0.00139978
3	chr8:22057587:T:C	22057587	NA,C	NA,T	NA,1	NA,-inf	NA,inf	NA,1.59315	0.000659268	0.0013761
3	chr8:21942226:C:A	21942226	A,A	C,C	1,1	inf,inf	inf,inf	2.62526,0.154363	0.000656285	0.0014167
3	chr8:21996966:G:A	21996966	A,A	G,G	1,1	inf,inf	inf,inf	2.65367,0.070687	0.000655851	0.00141658
3	chr8:21774528:C:A	21774528	NA,A	NA,C	NA,1	NA,-inf	NA,inf	NA,1.6361	0.000654688	0.00138042
3	chr8:21613168:G:T	21613168	NA,T	NA,G	NA,1	NA,-inf	NA,inf	NA,1.66149	0.000651817	0.00136938
3	chr8:22233715:C:CA	22233715	NA,CA	NA,C	NA,1	NA,-inf	NA,inf	NA,1.61491	0.000650845	0.00137149
3	chr8:21812015:C:T	21812015	NA,T	NA,C	NA,1	NA,inf	NA,inf	NA,1.68363	0.000645648	0.00136867
3	chr8:22342635:A:G	22342635	G,G	A,A	1,1	inf,-inf	inf,inf	2.29437,0.853185	0.000645546	0.00142897
3	chr8:21957914:T:G	21957914	G,G	T,T	1,1	inf,inf	inf,inf	2.69658,0.0509759	0.000638629	0.00138142
3	chr8:22259599:A:G	22259599	NA,G	NA,A	NA,1	NA,inf	NA,inf	NA,1.66569	0.00063517	0.00134795
3	chr8:22288072:G:A	22288072	NA,A	NA,G	NA,1	NA,inf	NA,inf	NA,1.67896	0.000631479	0.00134184
3	chr8:21625282:A:G	21625282	NA,G	NA,A	NA,1	NA,-inf	NA,inf	NA,1.64764	0.000631176	0.0013285
3	chr8:21633478:T:G	21633478	G,G	T,T	1,1	-inf,-inf	inf,inf	2.27761,0.244106	0.000630571	0.00132023
3	chr8:21382876:A:G	21382876	G,G	A,A	1,1	inf,inf	inf,inf	2.03591,0.560254	0.000629084	0.00131558
3	chr8:22070716:G:A	22070716	A,A	G,G	1,1	inf,inf	inf,inf	2.56977,0.544258	0.000628666	0.00129978
3	chr8:21936868:T:C	21936868	C,C	T,T	1,1	inf,-inf	inf,inf	2.62788,0.00605781	0.0006222	0.00134433
3	chr8:21875728:G:T	21875728	NA,T	NA,G	NA,1	NA,-inf	NA,inf	NA,1.59687	0.00062118	0.00130531
3	chr8:22039478:C:G	22039478	G,G	C,C	1,1	inf,inf	inf,inf	2.32745,0.445053	0.000618389	0.0013201
3	chr8:21749655:G:C	21749655	NA,C	NA,G	NA,1	NA,inf	NA,inf	NA,1.63895	0.000615892	0.00130192
3	chr8:22386772:C:G	22386772	NA,G	NA,C	NA,1	NA,inf	NA,inf	NA,1.62278	0.000604483	0.00127808
3	chr8:22053720:T:C	22053720	C,C	T,T	1,1	inf,-inf	inf,inf	2.64626,0.257759	0.000602598	0.00124985
3	chr8:21923233:A:G	21923233	G,G	A,A	1,1	inf,inf	inf,inf	2.64887,0.0881919	0.0006	0.0012965
3	chr8:22947248:G:A	22947248	NA,A	NA,G	NA,1	NA,inf	NA,inf	NA,1.5951	0.000598872	0.00126654
3	chr8:21735858:G:A	21735858	NA,A	NA,G	NA,1	NA,inf	NA,inf	NA,1.60602	0.000594809	0.00125784
3	chr8:22032021:T:C	22032021	NA,C	NA,T	NA,1	NA,inf	NA,inf	NA,1.57856	0.000590335	0.001247
3	chr8:21853230:T:G	21853230	G,NA	T,NA	1,NA	inf,NA	inf,NA	1.87722,NA	0.000590055	0.00125614
3	chr8:22299013:T:C	22299013	NA,C	NA,T	NA,1	NA,-inf	NA,inf	NA,1.55691	0.000589932	0.0012426
3	chr8:21954019:C:G	21954019	G,G	C,C	1,1	inf,inf	inf,inf	2.65356,0.0448543	0.000589408	0.00127453
3	chr8:22423212:C:T	22423212	NA,T	NA,C	NA,1	NA,-inf	NA,inf	NA,1.5782	0.00058883	0.00122961
3	chr8:22790537:A:G	22790537	NA,G	NA,A	NA,1	NA,inf	NA,inf	NA,1.61068	0.000585204	0.00124267
3	chr8:22049064:C:A	22049064	NA,A	NA,C	NA,1	NA,inf	NA,inf	NA,1.67444	0.000584189	0.00123316
3	chr8:22070821:C:T	22070821	T,T	C,C	1,1	-inf,-inf	inf,inf	2.53506,0.620493	0.000582752	0.00120957
3	chr8:23036611:G:A	23036611	A,A	G,G	1,1	inf,inf	inf,inf	2.14392,0.451926	0.000581781	0.00119436
3	chr8:22072865:TG:T	22072865	T,T	TG,TG	1,1	inf,inf	inf,inf	2.32904,0.612196	0.000578185	0.00120864
3	chr8:21943580:C:T	21943580	T,T	C,C	1,1	inf,inf	inf,inf	2.55756,0.154964	0.000577958	0.00124689
3	chr8:21850019:A:G	21850019	G,G	A,A	1,1	inf,inf	inf,inf	0.128638,2.44391	0.000576642	0.00121883
3	chr8:21590346:C:T	21590346	NA,T	NA,C	NA,1	NA,-inf	NA,inf	NA,1.56058	0.000571653	0.00120443
3	chr8:22048848:A:G	22048848	G,G	A,A	1,1	inf,inf	inf,inf	1.52708,1.23839	0.000569064	0.00118313
3	chr8:22764401:G:A	22764401	A,NA	G,NA	1,NA	inf,NA	inf,NA	1.62829,NA	0.000568819	0.00119636
3	chr8:21648553:G:A	21648553	NA,A	NA,G	NA,1	NA,inf	NA,inf	NA,1.51412	0.000568396	0.00119469
3	chr8:21592052:AACAGGGGAAG:A	21592052	A,A	AACAGGGGAAG,AACAGGGGAAG	1,1	-inf,-inf	inf,inf	0.961569,1.75854	0.000567589	0.00120159
3	chr8:21849647:A:C	21849647	NA,C	NA,A	NA,1	NA,-inf	NA,inf	NA,1.54279	0.000566974	0.0011905
3	chr8:22054327:G:A	22054327	NA,A	NA,G	NA,1	NA,-inf	NA,inf	NA,1.5104	0.000565883	0.00118241
3	chr8:21431114:C:G	21431114	NA,G	NA,C	NA,1	NA,-inf	NA,inf	NA,1.51868	0.000562096	0.0011819
3	chr8:21731013:C:G	21731013	NA,G	NA,C	NA,1	NA,inf	NA,inf	NA,1.58272	0.000557093	0.0011772
3	chr8:22380012:A:G	22380012	NA,G	NA,A	NA,1	NA,inf	NA,inf	NA,1.57478	0.000556231	0.00117597
3	chr8:21731862:T:C	21731862	NA,C	NA,T	NA,1	NA,inf	NA,inf	NA,1.5803	0.000554319	0.00117136
3	chr8:21778017:G:A	21778017	NA,A	NA,G	NA,1	NA,inf	NA,inf	NA,1.56884	0.000553111	0.00117038
3	chr8:21851159:G:C	21851159	NA,C	NA,G	NA,1	NA,-inf	NA,inf	NA,1.52792	0.000545831	0.00114741
3	chr8:22267009:T:G	22267009	G,G	T,T	1,1	-inf,inf	inf,inf	1.86684,0.469742	0.000543826	0.00111657
3	chr8:21590693:G:A	21590693	NA,A	NA,G	NA,1	NA,-inf	NA,inf	NA,1.53201	0.000542405	0.0011429
3	chr8:21768505:G:A	21768505	A,A	G,G	1,1	inf,-inf	inf,inf	2.69353,0.0086646	0.000541474	0.00119281
3	chr8:21795804:G:A	21795804	A,A	G,G	1,1	inf,inf	inf,inf	2.29764,0.705387	0.000537707	0.00118204
3	chr8:22261505:C:T	22261505	T,T	C,C	1,1	-inf,inf	inf,inf	1.86222,0.461062	0.000536616	0.00110158
3	chr8:21857662:C:T	21857662	NA,T	NA,C	NA,1	NA,-inf	NA,inf	NA,1.53386	0.0005364	0.00112694
3	chr8:22278015:A:G	22278015	G,NA	A,NA	1,NA	inf,NA	inf,NA	1.68331,NA	0.000532602	0.00113075
3	chr8:22295723:A:G	22295723	G,G	A,A	1,1	inf,-inf	inf,inf	2.21208,0.835306	0.000530159	0.00117417
3	chr8:22763152:A:G	22763152	G,NA	A,NA	1,NA	inf,NA	inf,NA	1.58802,NA	0.000522455	0.00109937
3	chr8:21965976:C:T	21965976	NA,T	NA,C	NA,1	NA,-inf	NA,inf	NA,1.51356	0.000512528	0.00107575
3	chr8:22822510:C:T	22822510	NA,T	NA,C	NA,1	NA,-inf	NA,inf	NA,1.48977	0.000510229	0.00107543
3	chr8:22691277:G:T	22691277	T,T	G,G	1,1	inf,inf	inf,inf	2.25172,0.194015	0.000509842	0.00107885
3	chr8:21796626:CTG:C	21796626	NA,C	NA,CTG	NA,1	NA,-inf	NA,inf	NA,1.47398	0.000507915	0.00106861
3	chr8:23035521:G:A	23035521	A,A	G,G	1,1	inf,inf	inf,inf	2.09596,0.423903	0.000506038	0.00103949
3	chr8:22595792:A:G	22595792	G,NA	A,NA	1,NA	inf,NA	inf,NA	0.876214,NA	0.000504622	0.00101975
3	chr8:22382315:C:T	22382315	NA,T	NA,C	NA,1	NA,inf	NA,inf	NA,1.52264	0.000504137	0.00106593
3	chr8:22576386:G:T	22576386	T,NA	G,NA	1,NA	-inf,NA	inf,NA	2.481,NA	0.000497487	0.00133337
3	chr8:22202299:G:T	22202299	NA,T	NA,G	NA,1	NA,-inf	NA,inf	NA,1.47293	0.000496819	0.00104371
3	chr8:21927478:A:G	21927478	G,G	A,A	1,1	inf,-inf	inf,inf	2.31295,0.487016	0.000491771	0.00106544
3	chr8:23036079:T:TA	23036079	TA,TA	T,T	1,1	inf,inf	inf,inf	2.07088,0.433034	0.000489625	0.00100573
3	chr8:21605555:T:C	21605555	NA,C	NA,T	NA,1	NA,inf	NA,inf	NA,1.5053	0.000488549	0.00103632
3	chr8:21745024:A:T	21745024	NA,T	NA,A	NA,1	NA,inf	NA,inf	NA,1.51609	0.000485034	0.00102699
3	chr8:22333314:G:A	22333314	A,A	G,G	1,1	-inf,inf	inf,inf	1.49397,0.886251	0.000484007	0.000995383
3	chr8:22077053:TG:T	22077053	T,T	TG,TG	1,1	-inf,-inf	inf,inf	2.59305,0.345526	0.000482834	0.000996583
3	chr8:21878513:T:C	21878513	NA,C	NA,T	NA,1	NA,inf	NA,inf	NA,1.50317	0.000477487	0.00101128
3	chr8:21874161:C:G	21874161	NA,G	NA,C	NA,1	NA,-inf	NA,inf	NA,1.47575	0.000476226	0.00100214
3	chr8:22364952:T:C	22364952	NA,C	NA,T	NA,1	NA,inf	NA,inf	NA,1.50436	0.000475035	0.00100789
3	chr8:22566062:A:G	22566062	NA,G	NA,A	NA,1	NA,inf	NA,inf	NA,1.34602	0.000474385	0.000989985
3	chr8:22079930:G:A	22079930	A,A	G,G	1,1	-inf,-inf	inf,inf	2.38912,0.610798	0.000473663	0.000979542
3	chr8:22742051:A:G	22742051	NA,G	NA,A	NA,1	NA,-inf	NA,inf	NA,1.38569	0.000470619	0.000986772
3	chr8:21879468:G:C	21879468	NA,C	NA,G	NA,1	NA,inf	NA,inf	NA,1.49526	0.000469918	0.000995427
3	chr8:22366819:A:C	22366819	NA,C	NA,A	NA,1	NA,-inf	NA,inf	NA,1.43774	0.000467297	0.000983451
3	chr8:22396847:TG:T	22396847	NA,T	NA,TG	NA,1	NA,-inf	NA,inf	NA,1.41652	0.000467085	0.000982511
3	chr8:21966637:GT:G	21966637	G,G	GT,GT	1,1	inf,inf	inf,inf	2.47576,0.0825494	0.000464123	0.00100568
3	chr8:21773446:C:T	21773446	NA,T	NA,C	NA,1	NA,inf	NA,inf	NA,1.48726	0.00046016	0.000973475
3	chr8:22703934:C:T	22703934	T,T	C,C	1,1	-inf,inf	inf,inf	1.87944,0.749698	0.000456345	0.000970902
3	chr8:21860506:C:T	21860506	NA,T	NA,C	NA,1	NA,-inf	NA,inf	NA,1.42654	0.000454837	0.000956226
3	chr8:22662856:G:C	22662856	C,NA	G,NA	1,NA	-inf,NA	inf,NA	1.35209,NA	0.000453798	0.000939759
3	chr8:22382951:C:T	22382951	NA,T	NA,C	NA,1	NA,inf	NA,inf	NA,1.4582	0.000448678	0.000948708
3	chr8:22815672:C:T	22815672	NA,T	NA,C	NA,1	NA,inf	NA,inf	NA,1.43653	0.000448573	0.000947508
3	chr8:21986585:T:C	21986585	C,C	T,T	1,1	inf,-inf	inf,inf	2.45659,0.0169451	0.000446873	0.00095676
3	chr8:21860803:C:T	21860803	NA,T	NA,C	NA,1	NA,-inf	NA,inf	NA,1.41601	0.000446245	0.000938172
3	chr8:21931214:G:A	21931214	NA,A	NA,G	NA,1	NA,-inf	NA,inf	NA,1.45805	0.000440274	0.000924648
3	chr8:21735830:A:C	21735830	C,C	A,A	1,1	-inf,inf	inf,inf	2.0883,0.0555059	0.000438888	0.000917624
3	chr8:23032800:G:A	23032800	NA,A	NA,G	NA,1	NA,inf	NA,inf	NA,1.44823	0.000436769	0.000926821
3	chr8:22399318:C:T	22399318	NA,T	NA,C	NA,1	NA,inf	NA,inf	NA,1.49692	0.000436197	0.00092696
3	chr8:21860646:G:A	21860646	NA,A	NA,G	NA,1	NA,-inf	NA,inf	NA,1.40281	0.000435604	0.000915836
3	chr8:21389354:AG:A	21389354	A,A	AG,AG	1,1	inf,inf	inf,inf	2.31362,0.0741813	0.000435326	0.000930896
3	chr8:22052250:T:C	22052250	NA,C	NA,T	NA,1	NA,-inf	NA,inf	NA,1.44038	0.000431687	0.00090358
3	chr8:22478805:A:G	22478805	NA,G	NA,A	NA,1	NA,inf	NA,inf	NA,1.47913	0.000425679	0.000906291
3	chr8:21932968:T:G	21932968	G,G	T,T	1,1	inf,-inf	inf,inf	2.43063,0.0152698	0.000424821	0.000909456
3	chr8:22008994:C:G	22008994	NA,G	NA,C	NA,1	NA,-inf	NA,inf	NA,1.42742	0.000422956	0.000887919
3	chr8:22023104:G:C	22023104	NA,C	NA,G	NA,1	NA,inf	NA,inf	NA,1.48457	0.000420512	0.000892531
3	chr8:22400805:G:A	22400805	NA,A	NA,G	NA,1	NA,inf	NA,inf	NA,1.41747	0.000419674	0.000887482
3	chr8:23044430:T:C	23044430	C,C	T,T	1,1	-inf,inf	inf,inf	0.351822,2.2079	0.000417652	0.000897826
3	chr8:22771518:G:T	22771518	T,NA	G,NA	1,NA	inf,NA	inf,NA	1.46357,NA	0.000416718	0.000876688
3	chr8:22681631:G:A	22681631	NA,A	NA,G	NA,1	NA,-inf	NA,inf	NA,1.35801	0.000416413	0.000876566
3	chr8:21525965:T:C	21525965	C,NA	T,NA	1,NA	-inf,NA	inf,NA	1.53318,NA	0.000414567	0.00087998
3	chr8:23044477:A:C	23044477	C,C	A,A	1,1	-inf,inf	inf,inf	0.346432,2.20681	0.000413766	0.00088952
3	chr8:22675875:G:A	22675875	A,A	G,G	1,1	inf,inf	inf,inf	1.8489,1.40558	0.00041325	0.00100835
3	chr8:21731450:T:C	21731450	C,C	T,T	1,1	inf,inf	inf,inf	0.242528,2.14547	0.000410696	0.000867079
3	chr8:22312566:G:A	22312566	A,A	G,G	1,1	inf,-inf	inf,inf	2.04594,0.84657	0.000408413	0.000900051
3	chr8:23076657:T:G	23076657	NA,G	NA,T	NA,1	NA,-inf	NA,inf	NA,1.36244	0.000408029	0.000859043
3	chr8:22018958:T:C	22018958	NA,C	NA,T	NA,1	NA,inf	NA,inf	NA,1.37627	0.000407636	0.000855183
3	chr8:22115625:C:T	22115625	NA,T	NA,C	NA,1	NA,-inf	NA,inf	NA,1.35455	0.000402056	0.000849305
3	chr8:21805979:T:C	21805979	C,NA	T,NA	1,NA	-inf,NA	inf,NA	1.57714,NA	0.000401874	0.000854723
3	chr8:22106272:G:A	22106272	NA,A	NA,G	NA,1	NA,-inf	NA,inf	NA,1.36566	0.000401695	0.000849791
3	chr8:21443749:C:G	21443749	G,NA	C,NA	1,NA	-inf,NA	inf,NA	1.56327,NA	0.000401519	0.00084308
3	chr8:21864170:T:C	21864170	NA,C	NA,T	NA,1	NA,-inf	NA,inf	NA,1.35797	0.000401428	0.00084412
3	chr8:21771066:G:A	21771066	A,A	G,G	1,1	inf,inf	inf,inf	2.24238,0.550354	0.000400856	0.000877701
3	chr8:22434594:T:G	22434594	NA,G	NA,T	NA,1	NA,-inf	NA,inf	NA,1.36622	0.000396794	0.000829341
3	chr8:23030976:G:C	23030976	NA,C	NA,G	NA,1	NA,inf	NA,inf	NA,1.37875	0.000396767	0.000839756
3	chr8:21929478:C:T	21929478	T,T	C,C	1,1	inf,-inf	inf,inf	2.34373,0.170467	0.000395577	0.000856159
3	chr8:22327424:A:G	22327424	G,G	A,A	1,1	inf,-inf	inf,inf	2.38386,0.35888	0.000395247	0.000867222
3	chr8:22704237:G:A	22704237	A,NA	G,NA	1,NA	inf,NA	inf,NA	1.46654,NA	0.000393194	0.000831787
3	chr8:22804814:C:A	22804814	A,A	C,C	1,1	inf,inf	inf,inf	2.00621,0.380309	0.000392966	0.000831736
3	chr8:21926357:G:A	21926357	NA,A	NA,G	NA,1	NA,inf	NA,inf	NA,1.3747	0.000392926	0.000831299
3	chr8:22268368:C:T	22268368	T,T	C,C	1,1	-inf,inf	inf,inf	1.83835,0.241046	0.000391711	0.000804523
3	chr8:21763534:A:G	21763534	G,NA	A,NA	1,NA	inf,NA	inf,NA	1.64739,NA	0.000391166	0.000834555
3	chr8:22398741:C:T	22398741	NA,T	NA,C	NA,1	NA,inf	NA,inf	NA,1.37938	0.000389218	0.000823322
3	chr8:22075136:G:A	22075136	A,NA	G,NA	1,NA	inf,NA	inf,NA	1.60485,NA	0.000389069	0.000826041
3	chr8:22713917:C:A	22713917	NA,A	NA,C	NA,1	NA,inf	NA,inf	NA,1.41278	0.000389018	0.000825393
3	chr8:22840503:G:A	22840503	NA,A	NA,G	NA,1	NA,inf	NA,inf	NA,1.37756	0.000388267	0.000822603
3	chr8:22669629:T:C	22669629	NA,C	NA,T	NA,1	NA,-inf	NA,inf	NA,1.3144	0.000386198	0.00081356
3	chr8:21934046:C:T	21934046	T,T	C,C	1,1	inf,-inf	inf,inf	2.18177,0.433011	0.000385888	0.000834546
3	chr8:22558579:T:A	22558579	NA,A	NA,T	NA,1	NA,-inf	NA,inf	NA,1.38009	0.000384159	0.000812394
3	chr8:22021576:A:G	22021576	G,G	A,A	1,1	-inf,inf	inf,inf	2.4104,0.111979	0.000383962	0.000824602
3	chr8:21935822:T:TG	21935822	TG,TG	T,T	1,1	inf,-inf	inf,inf	2.34497,0.0887761	0.000380504	0.000823257
3	chr8:22683949:C:T	22683949	NA,T	NA,C	NA,1	NA,-inf	NA,inf	NA,1.30737	0.000379823	0.000799607
3	chr8:22204919:T:C	22204919	NA,C	NA,T	NA,1	NA,-inf	NA,inf	NA,1.30961	0.000379775	0.000796036
3	chr8:22406342:C:T	22406342	NA,T	NA,C	NA,1	NA,inf	NA,inf	NA,1.36518	0.000379714	0.00080328
3	chr8:21385334:T:C	21385334	NA,C	NA,T	NA,1	NA,-inf	NA,inf	NA,1.32748	0.000375515	0.000793477
3	chr8:21598606:C:T	21598606	NA,T	NA,C	NA,1	NA,inf	NA,inf	NA,1.36211	0.000373786	0.000792128
3	chr8:21635615:T:G	21635615	G,NA	T,NA	1,NA	inf,NA	inf,NA	1.64184,NA	0.000373776	0.000812332
3	chr8:22266652:T:A	22266652	A,A	T,T	1,1	-inf,inf	inf,inf	1.85987,0.115407	0.000371973	0.000763941
3	chr8:22772378:T:C	22772378	C,NA	T,NA	1,NA	inf,NA	inf,NA	1.40162,NA	0.000369758	0.000778102
3	chr8:22982435:A:C	22982435	C,C	A,A	1,1	inf,inf	inf,inf	1.81534,0.748467	0.000368921	0.000767996
3	chr8:21597895:A:G	21597895	NA,G	NA,A	NA,1	NA,inf	NA,inf	NA,1.35137	0.000367302	0.000778326
3	chr8:21597703:A:C	21597703	NA,C	NA,A	NA,1	NA,inf	NA,inf	NA,1.35167	0.000367269	0.000778213
3	chr8:22889581:G:A	22889581	A,NA	G,NA	1,NA	-inf,NA	inf,NA	1.42393,NA	0.000366369	0.000774681
3	chr8:22272340:C:T	22272340	T,T	C,C	1,1	-inf,inf	inf,inf	1.6314,0.510647	0.000363674	0.000746938
3	chr8:21723960:A:G	21723960	NA,G	NA,A	NA,1	NA,inf	NA,inf	NA,1.34596	0.000363546	0.000771641
3	chr8:22316462:A:G	22316462	G,G	A,A	1,1	-inf,inf	inf,inf	1.76312,0.260937	0.000363403	0.000745234
3	chr8:21834300:G:A	21834300	NA,A	NA,G	NA,1	NA,inf	NA,inf	NA,1.37642	0.000363226	0.000770379
3	chr8:21590926:A:G	21590926	NA,G	NA,A	NA,1	NA,inf	NA,inf	NA,1.34537	0.000362578	0.000768372
3	chr8:21591669:A:C	21591669	NA,C	NA,A	NA,1	NA,inf	NA,inf	NA,1.34446	0.000362008	0.000767162
3	chr8:23031915:T:A	23031915	A,NA	T,NA	1,NA	inf,NA	inf,NA	1.53089,NA	0.000360592	0.000764709
3	chr8:21877989:T:G	21877989	NA,G	NA,T	NA,1	NA,-inf	NA,inf	NA,1.31996	0.000359846	0.000757543
3	chr8:21804794:T:C	21804794	C,C	T,T	1,1	inf,-inf	inf,inf	2.38038,0.1545	0.000359441	0.000781743
3	chr8:21556999:C:T	21556999	NA,T	NA,C	NA,1	NA,inf	NA,inf	NA,1.37704	0.000358346	0.000764077
3	chr8:22621582:CAG:C	22621582	NA,C	NA,CAG	NA,1	NA,inf	NA,inf	NA,1.35223	0.000358277	0.000760555
3	chr8:22428691:C:T	22428691	NA,T	NA,C	NA,1	NA,inf	NA,inf	NA,1.33129	0.000357026	0.000755296
3	chr8:21593040:G:A	21593040	NA,A	NA,G	NA,1	NA,inf	NA,inf	NA,1.33231	0.000357004	0.000757348
3	chr8:23045013:G:A	23045013	A,A	G,G	1,1	-inf,inf	inf,inf	0.357603,2.11378	0.000356412	0.000765365
3	chr8:22322331:G:C	22322331	C,C	G,G	1,1	inf,-inf	inf,inf	2.19429,0.554323	0.000354771	0.000778657
3	chr8:21785266:G:A	21785266	NA,A	NA,G	NA,1	NA,-inf	NA,inf	NA,1.28401	0.000354016	0.00074631
3	chr8:21699926:G:A	21699926	A,NA	G,NA	1,NA	inf,NA	inf,NA	1.38827,NA	0.000353894	0.000746946
3	chr8:21635439:T:C	21635439	NA,C	NA,T	NA,1	NA,inf	NA,inf	NA,1.30729	0.000353563	0.000748543
3	chr8:22111316:C:G	22111316	NA,G	NA,C	NA,1	NA,-inf	NA,inf	NA,1.28326	0.000353514	0.00074676
3	chr8:22748864:G:A	22748864	NA,A	NA,G	NA,1	NA,inf	NA,inf	NA,1.34934	0.000350687	0.00074479
3	chr8:21880207:T:C	21880207	NA,C	NA,T	NA,1	NA,-inf	NA,inf	NA,1.28438	0.00035001	0.000736236
3	chr8:22963240:G:C	22963240	C,NA	G,NA	1,NA	inf,NA	inf,NA	1.52038,NA	0.000348151	0.000741081
3	chr8:23016020:G:A	23016020	A,A	G,G	1,1	-inf,-inf	inf,inf	2.20923,0.0125464	0.000347528	0.000720612
3	chr8:22652968:T:C	22652968	NA,C	NA,T	NA,1	NA,-inf	NA,inf	NA,1.25223	0.000346876	0.000730367
3	chr8:22069257:A:G	22069257	NA,G	NA,A	NA,1	NA,-inf	NA,inf	NA,1.25093	0.00034593	0.000730727
3	chr8:22793078:T:C	22793078	NA,C	NA,T	NA,1	NA,-inf	NA,inf	NA,1.28226	0.000345689	0.000728464
3	chr8:21908013:A:G	21908013	G,G	A,A	1,1	inf,inf	inf,inf	0.711992,1.63939	0.000344512	0.000720933
3	chr8:21743822:G:A	21743822	NA,A	NA,G	NA,1	NA,-inf	NA,inf	NA,1.27311	0.000343903	0.000725355
3	chr8:21968124:T:TTG	21968124	NA,TTG	NA,T	NA,1	NA,inf	NA,inf	NA,1.321	0.000343329	0.000727072
3	chr8:23045377:T:C	23045377	C,C	T,T	1,1	-inf,inf	inf,inf	0.253733,2.15854	0.000343159	0.000737551
3	chr8:22902989:C:T	22902989	T,NA	C,NA	1,NA	inf,NA	inf,NA	1.32085,NA	0.000340733	0.000713458
3	chr8:22200073:T:C	22200073	NA,C	NA,T	NA,1	NA,inf	NA,inf	NA,1.32138	0.000340379	0.000721905
3	chr8:22171185:A:G	22171185	G,G	A,A	1,1	-inf,-inf	inf,inf	0.0425187,2.18961	0.000340092	0.000725832
3	chr8:21390000:C:T	21390000	T,T	C,C	1,1	inf,inf	inf,inf	1.83456,0.419624	0.000339929	0.000712241
3	chr8:22265125:A:T	22265125	T,T	A,A	1,1	-inf,inf	inf,inf	1.80397,0.129633	0.000338946	0.000696088
3	chr8:22317855:G:T	22317855	T,T	G,G	1,1	inf,-inf	inf,inf	2.12339,0.618679	0.000338373	0.000743189
3	chr8:22720856:G:A	22720856	NA,A	NA,G	NA,1	NA,inf	NA,inf	NA,1.33228	0.000338352	0.000717752
3	chr8:22019466:G:A	22019466	NA,A	NA,G	NA,1	NA,inf	NA,inf	NA,1.29167	0.000336899	0.000713565
3	chr8:22230855:G:A	22230855	A,NA	G,NA	1,NA	-inf,NA	inf,NA	1.3736,NA	0.000334844	0.000707243
3	chr8:22235084:G:A	22235084	A,NA	G,NA	1,NA	inf,NA	inf,NA	1.58327,NA	0.00033453	0.000715849
3	chr8:21455518:G:A	21455518	A,NA	G,NA	1,NA	-inf,NA	inf,NA	1.42888,NA	0.000334345	0.000711221
3	chr8:22420817:C:T	22420817	NA,T	NA,C	NA,1	NA,inf	NA,inf	NA,1.29314	0.000333709	0.00070597
3	chr8:22783965:G:A	22783965	NA,A	NA,G	NA,1	NA,inf	NA,inf	NA,1.27821	0.000332981	0.000703753
3	chr8:21970498:T:C	21970498	NA,C	NA,T	NA,1	NA,inf	NA,inf	NA,1.29872	0.000330425	0.000699691
3	chr8:21859595:C:T	21859595	NA,T	NA,C	NA,1	NA,inf	NA,inf	NA,1.29823	0.000329009	0.000697088
3	chr8:22931387:C:A	22931387	NA,A	NA,C	NA,1	NA,inf	NA,inf	NA,1.28668	0.000328627	0.000697653
3	chr8:22227270:G:T	22227270	NA,T	NA,G	NA,1	NA,-inf	NA,inf	NA,1.24094	0.000327603	0.000688833
3	chr8:21634253:C:T	21634253	T,T	C,C	1,1	-inf,inf	inf,inf	2.01841,0.0375911	0.000324743	0.0006802
3	chr8:21880967:T:G	21880967	NA,G	NA,T	NA,1	NA,-inf	NA,inf	NA,1.24023	0.000324733	0.000683116
3	chr8:21532265:G:A	21532265	NA,A	NA,G	NA,1	NA,inf	NA,inf	NA,1.27193	0.000324198	0.000686857
3	chr8:22756805:A:T	22756805	T,T	A,A	1,1	-inf,-inf	inf,inf	1.39432,0.97532	0.000323055	0.000682178
3	chr8:22646711:A:G	22646711	NA,G	NA,A	NA,1	NA,-inf	NA,inf	NA,1.2112	0.00032206	0.000678461
3	chr8:22265568:C:T	22265568	T,T	C,C	1,1	-inf,inf	inf,inf	1.79813,0.0311726	0.000321378	0.000660038
3	chr8:21631119:G:A	21631119	NA,A	NA,G	NA,1	NA,-inf	NA,inf	NA,1.23278	0.000319664	0.000675323
3	chr8:21909370:A:C	21909370	C,NA	A,NA	1,NA	-inf,NA	inf,NA	1.20254,NA	0.000319497	0.000666594
3	chr8:21943282:C:T	21943282	NA,T	NA,C	NA,1	NA,inf	NA,inf	NA,1.25471	0.000318413	0.000673579
3	chr8:22033070:T:C	22033070	NA,C	NA,T	NA,1	NA,inf	NA,inf	NA,1.25012	0.000317734	0.00066756
3	chr8:22001934:A:T	22001934	T,NA	A,NA	1,NA	inf,NA	inf,NA	1.38122,NA	0.000317592	0.000670523
3	chr8:21518390:G:A	21518390	NA,A	NA,G	NA,1	NA,-inf	NA,inf	NA,1.21835	0.000316754	0.000668364
3	chr8:21500557:A:G	21500557	G,G	A,A	1,1	inf,inf	inf,inf	0.0618957,2.03235	0.000312931	0.000656887
3	chr8:22363838:A:G	22363838	G,G	A,A	1,1	-inf,inf	inf,inf	1.6256,0.392764	0.00031201	0.000640623
3	chr8:21730251:G:A	21730251	NA,A	NA,G	NA,1	NA,inf	NA,inf	NA,1.2616	0.000311272	0.000658758
3	chr8:22783453:A:G	22783453	NA,G	NA,A	NA,1	NA,inf	NA,inf	NA,1.23823	0.000310671	0.000656575
3	chr8:21711085:T:C	21711085	C,C	T,T	1,1	inf,inf	inf,inf	0.592458,1.82489	0.000309942	0.000660779
3	chr8:22834082:T:C	22834082	C,C	T,T	1,1	inf,-inf	inf,inf	0.485476,1.84993	0.00030936	0.000654697
3	chr8:22706810:C:T	22706810	T,T	C,C	1,1	-inf,inf	inf,inf	1.74742,0.425056	0.000308261	0.000644104
3	chr8:22296620:T:C	22296620	C,C	T,T	1,1	inf,-inf	inf,inf	2.25179,0.358579	0.00030819	0.000673936
3	chr8:23076714:G:A	23076714	NA,A	NA,G	NA,1	NA,inf	NA,inf	NA,1.234	0.000307901	0.000651647
3	chr8:22273456:G:A	22273456	A,A	G,G	1,1	-inf,inf	inf,inf	1.57219,0.478925	0.000307745	0.000632391
3	chr8:21625519:A:T	21625519	NA,T	NA,A	NA,1	NA,-inf	NA,inf	NA,1.19742	0.000307743	0.000648411
3	chr8:21643250:C:T	21643250	NA,T	NA,C	NA,1	NA,inf	NA,inf	NA,1.17949	0.000306535	0.000645041
3	chr8:22794079:G:A	22794079	NA,A	NA,G	NA,1	NA,inf	NA,inf	NA,1.2608	0.00030571	0.000648663
3	chr8:22466384:T:C	22466384	NA,C	NA,T	NA,1	NA,inf	NA,inf	NA,1.23536	0.000304083	0.000643359
3	chr8:22797730:C:T	22797730	NA,T	NA,C	NA,1	NA,inf	NA,inf	NA,1.25119	0.000303557	0.000643679
3	chr8:22773861:C:G	22773861	G,NA	C,NA	1,NA	inf,NA	inf,NA	1.27075,NA	0.000303521	0.000637354
3	chr8:21832591:T:C	21832591	NA,C	NA,T	NA,1	NA,inf	NA,inf	NA,1.24023	0.000303316	0.000643267
3	chr8:22018638:C:T	22018638	NA,T	NA,C	NA,1	NA,inf	NA,inf	NA,1.29716	0.000302744	0.000642106
3	chr8:22296135:A:C	22296135	C,C	A,A	1,1	inf,-inf	inf,inf	2.35504,0.167155	0.000302398	0.00066335
3	chr8:22076552:G:C	22076552	C,C	G,G	1,1	inf,inf	inf,inf	0.420236,1.98086	0.000299214	0.000628625
3	chr8:21621525:C:T	21621525	NA,T	NA,C	NA,1	NA,-inf	NA,inf	NA,1.18447	0.000298826	0.000630088
3	chr8:22172958:C:T	22172958	NA,T	NA,C	NA,1	NA,inf	NA,inf	NA,1.22966	0.000298659	0.000632232
3	chr8:22643820:A:T	22643820	T,NA	A,NA	1,NA	inf,NA	inf,NA	1.02851,NA	0.000295697	0.000610178
3	chr8:22726553:A:C	22726553	NA,C	NA,A	NA,1	NA,inf	NA,inf	NA,1.25771	0.000294666	0.000625177
3	chr8:22048261:G:C	22048261	C,C	G,G	1,1	-inf,inf	inf,inf	2.00445,0.101937	0.000294548	0.000613375
3	chr8:22705582:G:A	22705582	A,A	G,G	1,1	-inf,inf	inf,inf	1.69651,0.460204	0.000294531	0.000615082
3	chr8:22280715:A:G	22280715	G,G	A,A	1,1	-inf,inf	inf,inf	1.2845,0.834647	0.000294508	0.000606239
3	chr8:22346831:G:T	22346831	T,T	G,G	1,1	-inf,inf	inf,inf	1.65918,0.273441	0.000293528	0.00060257
3	chr8:21714720:C:T	21714720	T,T	C,C	1,1	inf,inf	inf,inf	0.636893,1.69614	0.00029334	0.000619892
3	chr8:21605014:G:A	21605014	NA,A	NA,G	NA,1	NA,inf	NA,inf	NA,1.22272	0.000292909	0.000620685
3	chr8:21627810:G:A	21627810	NA,A	NA,G	NA,1	NA,inf	NA,inf	NA,1.21614	0.000292807	0.000619302
3	chr8:22026779:A:T	22026779	NA,T	NA,A	NA,1	NA,inf	NA,inf	NA,1.27724	0.000292788	0.000621072
3	chr8:21634233:T:C	21634233	NA,C	NA,T	NA,1	NA,-inf	NA,inf	NA,1.18286	0.000292596	0.000617499
3	chr8:22418906:A:C	22418906	NA,C	NA,A	NA,1	NA,inf	NA,inf	NA,1.22068	0.000292463	0.000618837
3	chr8:22330983:T:C	22330983	C,C	T,T	1,1	-inf,inf	inf,inf	1.56614,0.431789	0.000292178	0.0006001
3	chr8:21726289:T:C	21726289	NA,C	NA,T	NA,1	NA,-inf	NA,inf	NA,1.17204	0.000291655	0.000615873
3	chr8:22751657:TTGTGC:T	22751657	NA,T	NA,TTGTGC	NA,1	NA,-inf	NA,inf	NA,1.25366	0.000291605	0.000621347
3	chr8:22643896:G:C	22643896	C,NA	G,NA	1,NA	inf,NA	inf,NA	0.697947,NA	0.000291321	0.000591704
3	chr8:22857862:G:C	22857862	NA,C	NA,G	NA,1	NA,-inf	NA,inf	NA,1.163	0.000290667	0.000610273
3	chr8:22028079:C:T	22028079	NA,T	NA,C	NA,1	NA,inf	NA,inf	NA,1.27268	0.000290662	0.000616545
3	chr8:21638215:A:T	21638215	T,T	A,A	1,1	-inf,inf	inf,inf	0.182543,1.9728	0.000290477	0.000614149
3	chr8:22661938:GCAC:G	22661938	G,G	GCAC,GCAC	1,1	inf,inf	inf,inf	4.48207,1.16143	0.000289915	0.0286521
3	chr8:22646199:T:A	22646199	A,NA	T,NA	1,NA	inf,NA	inf,NA	1.60406,NA	0.000289854	0.000641221
3	chr8:21608602:C:T	21608602	NA,T	NA,C	NA,1	NA,inf	NA,inf	NA,1.21436	0.000288531	0.000611406
3	chr8:21608600:C:CT	21608600	NA,CT	NA,C	NA,1	NA,inf	NA,inf	NA,1.21396	0.00028832	0.000610958
3	chr8:21814891:C:T	21814891	NA,T	NA,C	NA,1	NA,-inf	NA,inf	NA,1.18896	0.000288176	0.000607694
3	chr8:21769327:C:T	21769327	NA,T	NA,C	NA,1	NA,-inf	NA,inf	NA,1.18103	0.00028815	0.00060795
3	chr8:22895142:T:C	22895142	NA,C	NA,T	NA,1	NA,inf	NA,inf	NA,1.18886	0.000287665	0.000608775
3	chr8:22734599:T:C	22734599	NA,C	NA,T	NA,1	NA,inf	NA,inf	NA,1.23415	0.000286587	0.000607592
3	chr8:21875727:G:A	21875727	NA,A	NA,G	NA,1	NA,-inf	NA,inf	NA,1.17129	0.000286306	0.000603652
3	chr8:22726994:C:CT	22726994	NA,CT	NA,C	NA,1	NA,inf	NA,inf	NA,1.19854	0.00028567	0.000604603
3	chr8:21774636:G:C	21774636	C,C	G,G	1,1	inf,inf	inf,inf	2.12682,0.452528	0.000285564	0.000624096
3	chr8:21877658:C:T	21877658	NA,T	NA,C	NA,1	NA,-inf	NA,inf	NA,1.16169	0.000284885	0.000599649
3	chr8:22161398:C:T	22161398	NA,T	NA,C	NA,1	NA,inf	NA,inf	NA,1.22306	0.000284529	0.00060328
3	chr8:21434902:C:T	21434902	T,T	C,C	1,1	-inf,inf	inf,inf	0.318797,1.89422	0.000284468	0.000601027
3	chr8:22347269:G:A	22347269	A,A	G,G	1,1	inf,-inf	inf,inf	2.09311,0.518611	0.000282095	0.000618624
3	chr8:21584002:G:A	21584002	NA,A	NA,G	NA,1	NA,inf	NA,inf	NA,1.20692	0.000281492	0.000597431
3	chr8:22743332:T:C	22743332	NA,C	NA,T	NA,1	NA,inf	NA,inf	NA,1.21293	0.000280946	0.000594785
3	chr8:22843323:A:G	22843323	G,NA	A,NA	1,NA	inf,NA	inf,NA	1.27713,NA	0.000280193	0.000590754
3	chr8:21910454:G:C	21910454	NA,C	NA,G	NA,1	NA,inf	NA,inf	NA,1.20445	0.000279908	0.000593864
3	chr8:21646507:G:T	21646507	NA,T	NA,G	NA,1	NA,inf	NA,inf	NA,1.20344	0.000278579	0.0005915
3	chr8:21489416:C:T	21489416	NA,T	NA,C	NA,1	NA,-inf	NA,inf	NA,1.17296	0.000277961	0.000587348
3	chr8:21713947:C:T	21713947	NA,T	NA,C	NA,1	NA,-inf	NA,inf	NA,1.15237	0.000276788	0.000584026
3	chr8:22425185:AAAT:A	22425185	NA,A	NA,AAAT	NA,1	NA,inf	NA,inf	NA,1.18746	0.000276754	0.000585544
3	chr8:22751326:C:A	22751326	A,A	C,C	1,1	-inf,-inf	inf,inf	1.28523,1.05737	0.000275985	0.000585959
3	chr8:21592335:G:T	21592335	NA,T	NA,G	NA,1	NA,inf	NA,inf	NA,1.184	0.000275568	0.00058446
3	chr8:22099464:C:T	22099464	NA,T	NA,C	NA,1	NA,-inf	NA,inf	NA,1.16322	0.000275328	0.000579143
3	chr8:22554484:A:T	22554484	NA,T	NA,A	NA,1	NA,inf	NA,inf	NA,1.17364	0.000275124	0.000581583
3	chr8:21933139:C:T	21933139	NA,T	NA,C	NA,1	NA,-inf	NA,inf	NA,1.1735	0.000274704	0.000577089
3	chr8:22309634:C:T	22309634	T,T	C,C	1,1	-inf,inf	inf,inf	1.63861,0.238349	0.000273953	0.000562357
3	chr8:22310154:T:G	22310154	G,G	T,T	1,1	-inf,inf	inf,inf	1.63584,0.245758	0.000273601	0.000561631
3	chr8:21844867:T:G	21844867	NA,G	NA,T	NA,1	NA,-inf	NA,inf	NA,1.15104	0.000273561	0.000576383
3	chr8:21826795:T:C	21826795	NA,C	NA,T	NA,1	NA,-inf	NA,inf	NA,1.1588	0.000273437	0.000576681
3	chr8:22780643:G:A	22780643	NA,A	NA,G	NA,1	NA,inf	NA,inf	NA,1.16704	0.000273126	0.000577368
3	chr8:22028320:C:T	22028320	NA,T	NA,C	NA,1	NA,inf	NA,inf	NA,1.23612	0.000273048	0.000579152
3	chr8:22351829:G:A	22351829	A,A	G,G	1,1	-inf,inf	inf,inf	1.55796,0.390622	0.000271994	0.000558728
3	chr8:21784956:G:A	21784956	NA,A	NA,G	NA,1	NA,-inf	NA,inf	NA,1.15235	0.000271858	0.000573672
3	chr8:23073795:C:T	23073795	T,T	C,C	1,1	inf,inf	inf,inf	1.25574,1.02664	0.000271735	0.000572002
3	chr8:22813555:A:G	22813555	NA,G	NA,A	NA,1	NA,-inf	NA,inf	NA,1.15823	0.00027154	0.000574583
3	chr8:22331130:T:C	22331130	NA,C	NA,T	NA,1	NA,inf	NA,inf	NA,1.19634	0.000271332	0.000575816
3	chr8:22314454:C:T	22314454	T,T	C,C	1,1	-inf,inf	inf,inf	1.63971,0.23092	0.000271177	0.000556679
3	chr8:21628243:A:G	21628243	G,G	A,A	1,1	-inf,-inf	inf,inf	1.82521,0.0952242	0.000271043	0.000563996
3	chr8:22331107:T:C	22331107	NA,C	NA,T	NA,1	NA,inf	NA,inf	NA,1.19558	0.00027026	0.000573611
3	chr8:22028920:T:C	22028920	NA,C	NA,T	NA,1	NA,inf	NA,inf	NA,1.22939	0.000270123	0.00057294
3	chr8:22848779:T:C	22848779	C,NA	T,NA	1,NA	inf,NA	inf,NA	1.25557,NA	0.000269699	0.000568695
3	chr8:22359406:A:T	22359406	T,T	A,A	1,1	-inf,inf	inf,inf	1.48333,0.482618	0.000269509	0.000553535
3	chr8:22249494:G:T	22249494	NA,T	NA,G	NA,1	NA,-inf	NA,inf	NA,1.15913	0.000269466	0.000567569
3	chr8:22415559:G:A	22415559	NA,A	NA,G	NA,1	NA,inf	NA,inf	NA,1.16785	0.000269016	0.000568995
3	chr8:22681366:G:A	22681366	A,A	G,G	1,1	inf,inf	inf,inf	3.6968,1.70682	0.000268892	0.0145113
3	chr8:22362538:A:G	22362538	G,G	A,A	1,1	inf,-inf	inf,inf	1.88031,0.76083	0.000268751	0.00059089
3	chr8:21628936:T:G	21628936	NA,G	NA,T	NA,1	NA,-inf	NA,inf	NA,1.12524	0.000268404	0.000566273
3	chr8:22345274:TTGTGTACCCAAGAAAATTGAAAACAC:T	22345274	T,T	TTGTGTACCCAAGAAAATTGAAAACAC,TTGTGTACCCAAGAAAATTGAAAACAC	1,1	-inf,inf	inf,inf	1.59744,0.308733	0.000267921	0.000550236
3	chr8:22098100:C:T	22098100	NA,T	NA,C	NA,1	NA,-inf	NA,inf	NA,1.16857	0.000267565	0.00056093
3	chr8:22730628:T:G	22730628	NA,G	NA,T	NA,1	NA,inf	NA,inf	NA,1.19392	0.000266466	0.000565121
3	chr8:22247770:T:C	22247770	C,C	T,T	1,1	-inf,inf	inf,inf	1.30886,0.7205	0.000264347	0.000543631
3	chr8:22650870:CTCT:C	22650870	NA,C	NA,CTCT	NA,1	NA,-inf	NA,inf	NA,1.09935	0.000263699	0.000555651
3	chr8:21548415:G:A	21548415	A,NA	G,NA	1,NA	-inf,NA	inf,NA	1.29935,NA	0.000263642	0.000556614
3	chr8:23045100:T:C	23045100	C,C	T,T	1,1	-inf,inf	inf,inf	0.361358,1.94506	0.000263027	0.000564366
3	chr8:22284498:A:C	22284498	C,NA	A,NA	1,NA	inf,NA	inf,NA	1.2776,NA	0.000262772	0.000556083
3	chr8:22336974:A:G	22336974	G,NA	A,NA	1,NA	inf,NA	inf,NA	1.32468,NA	0.000262708	0.000558635
3	chr8:21847009:C:T	21847009	NA,T	NA,C	NA,1	NA,-inf	NA,inf	NA,1.11177	0.00026244	0.000551776
3	chr8:22046701:T:C	22046701	C,C	T,T	1,1	inf,inf	inf,inf	1.2316,1.10586	0.000261892	0.000545618
3	chr8:21900621:G:C	21900621	NA,C	NA,G	NA,1	NA,inf	NA,inf	NA,1.15896	0.000260761	0.000552215
3	chr8:21583762:G:T	21583762	NA,T	NA,G	NA,1	NA,-inf	NA,inf	NA,1.1275	0.000260558	0.000549705
3	chr8:21760549:G:A	21760549	NA,A	NA,G	NA,1	NA,-inf	NA,inf	NA,1.12824	0.000260394	0.000549472
3	chr8:22255763:G:A	22255763	A,A	G,G	1,1	-inf,inf	inf,inf	1.61553,0.2155	0.000260382	0.000534291
3	chr8:22845151:A:G	22845151	NA,G	NA,A	NA,1	NA,-inf	NA,inf	NA,1.0997	0.000260378	0.000546918
3	chr8:22175494:A:G	22175494	NA,G	NA,A	NA,1	NA,inf	NA,inf	NA,1.16244	0.000258996	0.000549438
3	chr8:21769571:G:T	21769571	T,T	G,G	1,1	inf,inf	inf,inf	2.04346,0.48426	0.000258794	0.000564715
3	chr8:22342157:C:CA	22342157	CA,CA	C,C	1,1	inf,-inf	inf,inf	2.22113,0.214631	0.000258668	0.000565182
3	chr8:22208371:G:A	22208371	NA,A	NA,G	NA,1	NA,inf	NA,inf	NA,1.15824	0.000258548	0.000548186
3	chr8:22321674:T:C	22321674	C,C	T,T	1,1	-inf,inf	inf,inf	1.6333,0.191293	0.000258235	0.000530176
3	chr8:22824819:G:A	22824819	NA,A	NA,G	NA,1	NA,-inf	NA,inf	NA,1.11817	0.000257873	0.000542207
3	chr8:22312022:G:A	22312022	A,A	G,G	1,1	-inf,inf	inf,inf	1.5978,0.266034	0.000257493	0.000528733
3	chr8:23052865:A:C	23052865	NA,C	NA,A	NA,1	NA,-inf	NA,inf	NA,1.0916	0.000257332	0.000541512
3	chr8:23047272:A:G	23047272	G,G	A,A	1,1	-inf,-inf	inf,inf	0.443181,1.74383	0.000256738	0.000540356
3	chr8:22181146:TG:T	22181146	T,NA	TG,NA	1,NA	inf,NA	inf,NA	1.30828,NA	0.000256599	0.000547472
3	chr8:22970660:C:G	22970660	NA,G	NA,C	NA,1	NA,-inf	NA,inf	NA,1.10613	0.00025646	0.000541714
3	chr8:22493495:A:G	22493495	G,NA	A,NA	1,NA	-inf,NA	inf,NA	1.05258,NA	0.0002557	0.000532183
3	chr8:22335292:C:G	22335292	G,G	C,C	1,1	-inf,inf	inf,inf	1.56211,0.330348	0.000255264	0.000524369
3	chr8:22314254:A:C	22314254	C,C	A,A	1,1	-inf,inf	inf,inf	1.57405,0.305053	0.000255079	0.000523874
3	chr8:22281307:A:T	22281307	NA,T	NA,A	NA,1	NA,inf	NA,inf	NA,1.16143	0.000254902	0.000541159
3	chr8:22771471:G:A	22771471	A,A	G,G	1,1	inf,-inf	inf,inf	1.72545,0.40546	0.000254778	0.000536562
3	chr8:22308082:A:G	22308082	G,G	A,A	1,1	-inf,inf	inf,inf	1.60273,0.2429	0.000254219	0.000522
3	chr8:22337943:T:A	22337943	A,A	T,T	1,1	-inf,inf	inf,inf	1.61094,0.221607	0.000254206	0.000521932
3	chr8:22287201:G:C	22287201	C,C	G,G	1,1	-inf,inf	inf,inf	1.56,0.33281	0.000254131	0.000522084
3	chr8:21785784:G:T	21785784	NA,T	NA,G	NA,1	NA,inf	NA,inf	NA,1.12729	0.000254028	0.000537751
3	chr8:22621814:C:G	22621814	NA,G	NA,C	NA,1	NA,-inf	NA,inf	NA,1.07798	0.000253863	0.000534998
3	chr8:22127387:G:A	22127387	NA,A	NA,G	NA,1	NA,-inf	NA,inf	NA,1.07865	0.000253145	0.000533313
3	chr8:22352603:A:G	22352603	G,G	A,A	1,1	-inf,inf	inf,inf	1.57172,0.302697	0.000252629	0.000518905
3	chr8:22849585:G:C	22849585	C,NA	G,NA	1,NA	inf,NA	inf,NA	1.21931,NA	0.000252402	0.000532242
3	chr8:21885256:G:A	21885256	NA,A	NA,G	NA,1	NA,-inf	NA,inf	NA,1.09668	0.000251944	0.000530232
3	chr8:23081950:C:T	23081950	T,NA	C,NA	1,NA	-inf,NA	inf,NA	1.02181,NA	0.000251456	0.000524347
3	chr8:22331483:T:C	22331483	C,NA	T,NA	1,NA	inf,NA	inf,NA	1.50746,NA	0.000251331	0.000547233
3	chr8:22194188:C:T	22194188	NA,T	NA,C	NA,1	NA,-inf	NA,inf	NA,1.07482	0.000250728	0.000528183
3	chr8:22217101:G:A	22217101	NA,A	NA,G	NA,1	NA,inf	NA,inf	NA,1.13976	0.00025058	0.000531053
3	chr8:22315943:G:A	22315943	A,A	G,G	1,1	-inf,inf	inf,inf	1.61073,0.206581	0.000250042	0.000513397
3	chr8:22336424:G:A	22336424	A,A	G,G	1,1	-inf,inf	inf,inf	1.57871,0.273859	0.000248817	0.000511048
3	chr8:22987843:T:A	22987843	A,A	T,T	1,1	inf,inf	inf,inf	1.77665,0.493395	0.000248196	0.000515485
3	chr8:21513377:T:C	21513377	C,C	T,T	1,1	inf,inf	inf,inf	0.197672,1.86308	0.000248083	0.000521342
3	chr8:21826122:T:C	21826122	NA,C	NA,T	NA,1	NA,-inf	NA,inf	NA,1.10402	0.000247759	0.000522703
3	chr8:21550393:C:T	21550393	NA,T	NA,C	NA,1	NA,inf	NA,inf	NA,1.12401	0.000247366	0.000524201
3	chr8:22311574:A:G	22311574	G,G	A,A	1,1	inf,-inf	inf,inf	1.70507,0.864544	0.00024729	0.000537315
3	chr8:21765613:T:G	21765613	NA,G	NA,T	NA,1	NA,-inf	NA,inf	NA,1.07669	0.000247262	0.000522237
3	chr8:22353292:GT:G	22353292	G,G	GT,GT	1,1	-inf,inf	inf,inf	1.58441,0.256422	0.000246953	0.000507223
3	chr8:21727628:G:A	21727628	NA,A	NA,G	NA,1	NA,-inf	NA,inf	NA,1.07506	0.000246385	0.000520287
3	chr8:22008764:C:T	22008764	NA,T	NA,C	NA,1	NA,-inf	NA,inf	NA,1.11894	0.000245133	0.000515101
3	chr8:21780480:G:A	21780480	A,NA	G,NA	1,NA	inf,NA	inf,NA	1.3809,NA	0.000245056	0.000522234
3	chr8:22251906:G:A	22251906	A,A	G,G	1,1	-inf,inf	inf,inf	1.58594,0.213762	0.000245	0.000502808
3	chr8:22588438:A:G	22588438	G,NA	A,NA	1,NA	-inf,NA	inf,NA	2.0351,NA	0.000245	0.00063392
3	chr8:22097889:C:T	22097889	NA,T	NA,C	NA,1	NA,-inf	NA,inf	NA,1.07054	0.000244772	0.000516898
3	chr8:22729324:C:T	22729324	NA,T	NA,C	NA,1	NA,inf	NA,inf	NA,1.14152	0.000244744	0.000518823
3	chr8:22292394:G:A	22292394	A,A	G,G	1,1	-inf,inf	inf,inf	1.57986,0.252962	0.000244095	0.000501364
3	chr8:22588431:T:C	22588431	C,NA	T,NA	1,NA	-inf,NA	inf,NA	2.03089,NA	0.000243587	0.000629879
3	chr8:22689160:G:A	22689160	NA,A	NA,G	NA,1	NA,inf	NA,inf	NA,1.12934	0.000241962	0.000512657
3	chr8:23022649:G:C	23022649	C,C	G,G	1,1	inf,inf	inf,inf	1.4336,0.831411	0.000241815	0.000500488
3	chr8:21986224:G:A	21986224	A,NA	G,NA	1,NA	inf,NA	inf,NA	1.24988,NA	0.000241772	0.000510367
3	chr8:22279897:C:T	22279897	T,T	C,C	1,1	-inf,inf	inf,inf	1.562,0.284708	0.000241488	0.000496165
3	chr8:22306106:A:G	22306106	G,G	A,A	1,1	-inf,inf	inf,inf	1.56505,0.267487	0.000241002	0.000494991
3	chr8:22234411:C:T	22234411	T,NA	C,NA	1,NA	inf,NA	inf,NA	1.4732,NA	0.000240798	0.000523154
3	chr8:21419411:T:C	21419411	NA,C	NA,T	NA,1	NA,-inf	NA,inf	NA,1.07936	0.000240783	0.00050892
3	chr8:21814443:A:G	21814443	NA,G	NA,A	NA,1	NA,-inf	NA,inf	NA,1.08547	0.000240459	0.000507604
3	chr8:22342721:T:C	22342721	C,C	T,T	1,1	-inf,inf	inf,inf	1.53758,0.323555	0.000240422	0.000493993
3	chr8:22965701:C:T	22965701	T,T	C,C	1,1	inf,-inf	inf,inf	1.89912,0.0741416	0.000240062	0.0005064
3	chr8:21778143:G:A	21778143	A,A	G,G	1,1	inf,-inf	inf,inf	1.0669,1.347	0.000240041	0.00051932
3	chr8:22767463:C:T	22767463	T,T	C,C	1,1	inf,-inf	inf,inf	1.74449,0.334529	0.000239763	0.000505193
3	chr8:22051622:T:C	22051622	NA,C	NA,T	NA,1	NA,-inf	NA,inf	NA,1.10557	0.000239586	0.000502421
3	chr8:23063957:C:T	23063957	NA,T	NA,C	NA,1	NA,-inf	NA,inf	NA,1.05307	0.000238065	0.000501305
3	chr8:21917803:G:A	21917803	A,A	G,G	1,1	inf,-inf	inf,inf	1.76432,0.6328	0.000237926	0.00051138
3	chr8:21770773:T:C	21770773	C,C	T,T	1,1	inf,inf	inf,inf	2.02804,0.443242	0.00023753	0.000518435
3	chr8:21575139:C:G	21575139	NA,G	NA,C	NA,1	NA,inf	NA,inf	NA,1.09672	0.000236943	0.000502524
3	chr8:21505995:G:A	21505995	A,A	G,G	1,1	inf,inf	inf,inf	0.142443,1.84559	0.000235802	0.000494596
3	chr8:21544616:C:T	21544616	NA,T	NA,C	NA,1	NA,-inf	NA,inf	NA,1.04987	0.000235691	0.000497501
3	chr8:21505610:A:G	21505610	G,G	A,A	1,1	inf,inf	inf,inf	0.180488,1.82331	0.00023563	0.000494017
3	chr8:21565650:G:A	21565650	NA,A	NA,G	NA,1	NA,inf	NA,inf	NA,1.09913	0.000235525	0.000499569
3	chr8:21577003:C:T	21577003	NA,T	NA,C	NA,1	NA,-inf	NA,inf	NA,1.084	0.000235359	0.000495638
3	chr8:21730054:C:G	21730054	NA,G	NA,C	NA,1	NA,inf	NA,inf	NA,1.09818	0.000235299	0.000497752
3	chr8:22283250:G:C	22283250	C,C	G,G	1,1	-inf,inf	inf,inf	1.58014,0.219308	0.000235012	0.000482792
3	chr8:21575162:C:T	21575162	NA,T	NA,C	NA,1	NA,-inf	NA,inf	NA,1.08255	0.000234634	0.000494121
3	chr8:22327429:G:A	22327429	A,A	G,G	1,1	-inf,inf	inf,inf	1.52909,0.309197	0.000234421	0.000481583
3	chr8:22901576:C:T	22901576	NA,T	NA,C	NA,1	NA,inf	NA,inf	NA,1.06981	0.000234386	0.000496
3	chr8:22303352:A:G	22303352	G,G	A,A	1,1	-inf,inf	inf,inf	1.56082,0.247558	0.000234019	0.000480672
3	chr8:21579843:T:C	21579843	NA,C	NA,T	NA,1	NA,inf	NA,inf	NA,1.09954	0.000233732	0.000496021
3	chr8:22573853:C:A	22573853	NA,A	NA,C	NA,1	NA,inf	NA,inf	NA,1.14736	0.0002337	0.000497928
3	chr8:22281685:T:C	22281685	C,C	T,T	1,1	-inf,inf	inf,inf	1.56974,0.233402	0.000233559	0.000479803
3	chr8:21817430:C:G	21817430	NA,G	NA,C	NA,1	NA,-inf	NA,inf	NA,1.04101	0.000233466	0.000490875
3	chr8:22690027:C:A	22690027	NA,A	NA,C	NA,1	NA,-inf	NA,inf	NA,1.04179	0.00023337	0.000492699
3	chr8:22280993:G:T	22280993	T,T	G,G	1,1	-inf,inf	inf,inf	1.57552,0.217283	0.000233148	0.000478932
3	chr8:22345300:C:T	22345300	T,T	C,C	1,1	inf,-inf	inf,inf	1.85389,0.769481	0.000232181	0.000520779
3	chr8:22633808:G:A	22633808	NA,A	NA,G	NA,1	NA,inf	NA,inf	NA,1.10901	0.00023136	0.00049127
3	chr8:22156509:G:A	22156509	NA,A	NA,G	NA,1	NA,inf	NA,inf	NA,1.11459	0.000230907	0.000487778
3	chr8:21844016:T:C	21844016	NA,C	NA,T	NA,1	NA,-inf	NA,inf	NA,1.02674	0.00023006	0.000481914
3	chr8:21651219:G:A	21651219	A,A	G,G	1,1	-inf,inf	inf,inf	0.0862738,1.84735	0.000229851	0.00048267
3	chr8:21919844:G:C	21919844	NA,C	NA,G	NA,1	NA,-inf	NA,inf	NA,1.07926	0.00022981	0.000482926
3	chr8:21952486:C:G	21952486	G,NA	C,NA	1,NA	-inf,NA	inf,NA	1.18587,NA	0.000229723	0.000488102
3	chr8:21576062:C:T	21576062	NA,T	NA,C	NA,1	NA,-inf	NA,inf	NA,1.0683	0.000228737	0.000481743
3	chr8:22770956:G:A	22770956	A,A	G,G	1,1	-inf,inf	inf,inf	1.76275,0.160094	0.000228613	0.00047968
3	chr8:22952787:C:T	22952787	NA,T	NA,C	NA,1	NA,inf	NA,inf	NA,1.08534	0.000228603	0.000485348
3	chr8:21403750:C:T	21403750	NA,T	NA,C	NA,1	NA,inf	NA,inf	NA,1.09398	0.000228133	0.000484433
3	chr8:21444164:T:C	21444164	C,NA	T,NA	1,NA	inf,NA	inf,NA	1.12491,NA	0.00022789	0.000479051
3	chr8:22633804:G:C	22633804	C,NA	G,NA	1,NA	inf,NA	inf,NA	1.4574,NA	0.000227749	0.000501971
3	chr8:22170179:C:T	22170179	NA,T	NA,C	NA,1	NA,inf	NA,inf	NA,1.09853	0.000227007	0.000481796
3	chr8:22312434:A:T	22312434	T,T	A,A	1,1	-inf,inf	inf,inf	1.55711,0.223155	0.000226959	0.000466189
3	chr8:22349118:T:C	22349118	C,C	T,T	1,1	-inf,inf	inf,inf	1.58153,0.146357	0.000226073	0.000464256
3	chr8:22901161:A:G	22901161	NA,G	NA,A	NA,1	NA,inf	NA,inf	NA,1.04872	0.00022576	0.000477767
3	chr8:22768832:G:A	22768832	A,A	G,G	1,1	inf,-inf	inf,inf	1.75789,0.257331	0.000225666	0.000475525
3	chr8:21877790:A:T	21877790	NA,T	NA,A	NA,1	NA,-inf	NA,inf	NA,1.03492	0.000225641	0.00047586
3	chr8:22471366:A:G	22471366	NA,G	NA,A	NA,1	NA,inf	NA,inf	NA,1.0347	0.000225583	0.000476218
3	chr8:21596893:T:G	21596893	NA,G	NA,T	NA,1	NA,inf	NA,inf	NA,1.0687	0.0002252	0.000477601
3	chr8:22349857:T:C	22349857	C,C	T,T	1,1	-inf,inf	inf,inf	1.54678,0.238255	0.0002251	0.000462449
3	chr8:21834541:C:T	21834541	NA,T	NA,C	NA,1	NA,inf	NA,inf	NA,1.09478	0.000224735	0.000476478
3	chr8:23018920:C:T	23018920	NA,T	NA,C	NA,1	NA,inf	NA,inf	NA,1.0642	0.00022465	0.000476438
3	chr8:22147116:T:G	22147116	NA,G	NA,T	NA,1	NA,inf	NA,inf	NA,1.08679	0.000223749	0.000472472
3	chr8:22959171:G:A	22959171	A,A	G,G	1,1	inf,inf	inf,inf	1.9398,0.274986	0.000223296	0.00048183
3	chr8:21876465:C:T	21876465	NA,T	NA,C	NA,1	NA,-inf	NA,inf	NA,1.02841	0.000223178	0.000470669
3	chr8:23013776:G:A	23013776	A,NA	G,NA	1,NA	inf,NA	inf,NA	1.09232,NA	0.000222655	0.00046935
3	chr8:22703611:C:T	22703611	NA,T	NA,C	NA,1	NA,inf	NA,inf	NA,1.07582	0.000222507	0.000471313
3	chr8:22555870:A:G	22555870	NA,G	NA,A	NA,1	NA,inf	NA,inf	NA,1.07017	0.000222458	0.000472386
3	chr8:21784307:G:A	21784307	NA,A	NA,G	NA,1	NA,inf	NA,inf	NA,1.0508	0.000222188	0.00047041
3	chr8:21945063:C:T	21945063	NA,T	NA,C	NA,1	NA,-inf	NA,inf	NA,1.05476	0.000221236	0.000468063
3	chr8:22016347:A:C	22016347	NA,C	NA,A	NA,1	NA,-inf	NA,inf	NA,1.05189	0.000220485	0.000466454
3	chr8:21944607:C:T	21944607	NA,T	NA,C	NA,1	NA,-inf	NA,inf	NA,1.05231	0.000220317	0.000466118
3	chr8:21774736:G:A	21774736	A,A	G,G	1,1	inf,inf	inf,inf	2.014,0.404007	0.000219334	0.000478806
3	chr8:23067417:C:CA	23067417	NA,CA	NA,C	NA,1	NA,-inf	NA,inf	NA,1.02302	0.000219157	0.000463622
3	chr8:21933625:T:G	21933625	NA,G	NA,T	NA,1	NA,-inf	NA,inf	NA,1.04993	0.000218563	0.000459344
3	chr8:22834658:G:A	22834658	NA,A	NA,G	NA,1	NA,-inf	NA,inf	NA,1.0118	0.000218419	0.000460862
3	chr8:21750002:G:A	21750002	NA,A	NA,G	NA,1	NA,-inf	NA,inf	NA,1.0106	0.000218334	0.000459887
3	chr8:22716704:G:A	22716704	NA,A	NA,G	NA,1	NA,inf	NA,inf	NA,0.884601	0.000218112	0.000455298
3	chr8:22622219:G:A	22622219	A,NA	G,NA	1,NA	-inf,NA	inf,NA	0.919988,NA	0.000218008	0.000452287
3	chr8:22751888:C:T	22751888	NA,T	NA,C	NA,1	NA,-inf	NA,inf	NA,1.00525	0.000218008	0.000460193
3	chr8:22959880:T:C	22959880	C,C	T,T	1,1	inf,inf	inf,inf	1.90935,0.304621	0.00021787	0.000470082
3	chr8:23026718:T:C	23026718	C,C	T,T	1,1	-inf,-inf	inf,inf	1.86101,0.0310284	0.000217299	0.000456428
3	chr8:22766171:C:T	22766171	T,T	C,C	1,1	inf,-inf	inf,inf	1.71969,0.283554	0.00021663	0.000456318
3	chr8:21772341:T:C	21772341	C,C	T,T	1,1	inf,inf	inf,inf	1.89217,0.551673	0.000216213	0.000471254
3	chr8:22790425:C:T	22790425	NA,T	NA,C	NA,1	NA,-inf	NA,inf	NA,1.01401	0.000216051	0.00045553
3	chr8:21765882:C:T	21765882	T,T	C,C	1,1	-inf,inf	inf,inf	1.2274,1.14129	0.000215915	0.000468128
3	chr8:22304978:A:G	22304978	G,G	A,A	1,1	-inf,inf	inf,inf	1.51768,0.258002	0.000215748	0.000443317
3	chr8:22738698:A:G	22738698	G,G	A,A	1,1	inf,-inf	inf,inf	1.48388,0.772226	0.000215197	0.000462694
3	chr8:22089509:ACCGCCCCACCTCCCCGG:A	22089509	NA,A	NA,ACCGCCCCACCTCCCCGG	NA,1	NA,-inf	NA,inf	NA,1.02603	0.000214978	0.000452294
3	chr8:22026042:C:A	22026042	NA,A	NA,C	NA,1	NA,-inf	NA,inf	NA,1.00384	0.000214846	0.000452508
3	chr8:21711025:G:C	21711025	C,C	G,G	1,1	inf,inf	inf,inf	0.584845,1.63305	0.000214759	0.000458046
3	chr8:21817556:A:G	21817556	NA,G	NA,A	NA,1	NA,-inf	NA,inf	NA,1.01964	0.000214628	0.000452834
3	chr8:22637448:C:T	22637448	NA,T	NA,C	NA,1	NA,-inf	NA,inf	NA,1.05633	0.000214584	0.000454806
3	chr8:22637121:T:C	22637121	NA,C	NA,T	NA,1	NA,-inf	NA,inf	NA,1.05633	0.000214584	0.000454806
3	chr8:23026221:A:C	23026221	C,NA	A,NA	1,NA	inf,NA	inf,NA	1.13927,NA	0.000213917	0.000449342
3	chr8:22089911:G:T	22089911	NA,T	NA,G	NA,1	NA,inf	NA,inf	NA,1.08131	0.000213687	0.000450522
3	chr8:22440685:G:C	22440685	NA,C	NA,G	NA,1	NA,-inf	NA,inf	NA,0.998343	0.000212889	0.000448701
3	chr8:22959873:T:C	22959873	C,C	T,T	1,1	inf,inf	inf,inf	1.944,0.220238	0.000212881	0.000459407
3	chr8:22291727:C:T	22291727	T,T	C,C	1,1	-inf,inf	inf,inf	1.51298,0.25298	0.000212326	0.000436348
3	chr8:21943289:T:C	21943289	C,NA	T,NA	1,NA	-inf,NA	inf,NA	1.14183,NA	0.000211955	0.000450335
3	chr8:22754309:G:A	22754309	A,A	G,G	1,1	-inf,-inf	inf,inf	1.12095,0.995231	0.000211869	0.000446268
3	chr8:21851546:CAT:C	21851546	NA,C	NA,CAT	NA,1	NA,inf	NA,inf	NA,1.03221	0.000211027	0.000446933
3	chr8:22297608:A:G	22297608	G,G	A,A	1,1	-inf,inf	inf,inf	1.51448,0.244291	0.000210525	0.000432672
3	chr8:21450454:T:C	21450454	C,NA	T,NA	1,NA	-inf,NA	inf,NA	1.17296,NA	0.000210445	0.000447412
3	chr8:21690358:T:C	21690358	NA,C	NA,T	NA,1	NA,inf	NA,inf	NA,1.02069	0.000210441	0.000445955
3	chr8:21782862:C:A	21782862	A,A	C,C	1,1	inf,-inf	inf,inf	1.02878,1.30597	0.000209999	0.000453942
3	chr8:23063699:C:T	23063699	NA,T	NA,C	NA,1	NA,inf	NA,inf	NA,1.01953	0.000209951	0.000444834
3	chr8:22685277:C:T	22685277	T,T	C,C	1,1	inf,inf	inf,inf	3.56052,1.11658	0.000209922	0.00396163
3	chr8:22235810:G:C	22235810	C,C	G,G	1,1	-inf,inf	inf,inf	1.4614,0.353026	0.000209696	0.000431299
3	chr8:22703566:C:T	22703566	T,T	C,C	1,1	inf,-inf	inf,inf	1.89214,0.255794	0.000208976	0.000451412
3	chr8:21605086:G:A	21605086	NA,A	NA,G	NA,1	NA,inf	NA,inf	NA,1.03336	0.000208629	0.000442425
3	chr8:22928928:G:A	22928928	A,NA	G,NA	1,NA	-inf,NA	inf,NA	1.14758,NA	0.000208303	0.000442535
3	chr8:21611281:G:A	21611281	NA,A	NA,G	NA,1	NA,-inf	NA,inf	NA,0.973515	0.00020735	0.000437369
3	chr8:22674766:G:A	22674766	A,A	G,G	1,1	inf,inf	inf,inf	0.938649,0.416122	0.000206971	0.000418669
3	chr8:22370644:G:T	22370644	NA,T	NA,G	NA,1	NA,inf	NA,inf	NA,1.04432	0.000206923	0.00043916
3	chr8:21711673:C:T	21711673	T,T	C,C	1,1	inf,inf	inf,inf	0.748138,1.41207	0.000206896	0.000437428
3	chr8:22960409:C:T	22960409	NA,T	NA,C	NA,1	NA,-inf	NA,inf	NA,0.979603	0.000206577	0.000435629
3	chr8:22676665:C:T	22676665	T,T	C,C	1,1	inf,inf	inf,inf	4.19195,1.28765	0.000206553	0.0185321
3	chr8:22241096:T:C	22241096	C,C	T,T	1,1	-inf,inf	inf,inf	1.4794,0.305888	0.000206268	0.000424193
3	chr8:22234608:T:A	22234608	A,A	T,T	1,1	-inf,inf	inf,inf	1.50025,0.264644	0.000206252	0.00042412
3	chr8:22090742:A:T	22090742	NA,T	NA,A	NA,1	NA,inf	NA,inf	NA,1.05777	0.000205499	0.000433302
3	chr8:22224186:G:A	22224186	NA,A	NA,G	NA,1	NA,-inf	NA,inf	NA,0.972816	0.000204896	0.000431215
3	chr8:22848934:T:C	22848934	NA,C	NA,T	NA,1	NA,-inf	NA,inf	NA,0.97469	0.000204854	0.000432459
3	chr8:22096401:G:C	22096401	NA,C	NA,G	NA,1	NA,-inf	NA,inf	NA,0.995881	0.000204414	0.000430133
3	chr8:21455721:T:C	21455721	C,NA	T,NA	1,NA	inf,NA	inf,NA	1.08587,NA	0.000203586	0.000429156
3	chr8:22256967:G:A	22256967	A,A	G,G	1,1	-inf,inf	inf,inf	1.46593,0.291614	0.000203501	0.000418116
3	chr8:21620383:G:A	21620383	NA,A	NA,G	NA,1	NA,inf	NA,inf	NA,1.00578	0.000202978	0.000430391
3	chr8:22256924:A:G	22256924	G,G	A,A	1,1	-inf,inf	inf,inf	1.4625,0.293875	0.000202594	0.00041626
3	chr8:21603978:G:A	21603978	A,NA	G,NA	1,NA	inf,NA	inf,NA	1.0766,NA	0.00020173	0.000425304
3	chr8:21576875:G:A	21576875	NA,A	NA,G	NA,1	NA,inf	NA,inf	NA,1.00727	0.00020133	0.000426958
3	chr8:21818663:G:A	21818663	NA,A	NA,G	NA,1	NA,-inf	NA,inf	NA,0.980055	0.000201297	0.000424623
3	chr8:22591971:T:C	22591971	C,C	T,T	1,1	-inf,-inf	inf,inf	5.16525,0.123241	0.000201263	0.0248634
3	chr8:22239732:C:G	22239732	G,G	C,C	1,1	-inf,inf	inf,inf	1.48471,0.272965	0.000201185	0.000413752
3	chr8:21771473:T:C	21771473	C,C	T,T	1,1	inf,inf	inf,inf	1.92279,0.451469	0.000199416	0.000434752
3	chr8:22918605:G:A	22918605	NA,A	NA,G	NA,1	NA,-inf	NA,inf	NA,0.969086	0.000199181	0.000420605
3	chr8:22879521:C:T	22879521	T,NA	C,NA	1,NA	inf,NA	inf,NA	0.932535,NA	0.000198775	0.000414839
3	chr8:22241942:A:G	22241942	G,G	A,A	1,1	-inf,inf	inf,inf	1.43172,0.350524	0.000198749	0.000408809
3	chr8:22783275:A:G	22783275	NA,G	NA,A	NA,1	NA,-inf	NA,inf	NA,0.952444	0.000198544	0.000418817
3	chr8:22095230:C:T	22095230	NA,T	NA,C	NA,1	NA,-inf	NA,inf	NA,0.9507	0.000198054	0.000416834
3	chr8:22243506:A:G	22243506	G,G	A,A	1,1	-inf,inf	inf,inf	1.47916,0.228842	0.000198011	0.000406772
3	chr8:22001695:T:C	22001695	NA,C	NA,T	NA,1	NA,-inf	NA,inf	NA,0.985425	0.0001974	0.000417558
3	chr8:22273867:A:T	22273867	T,T	A,A	1,1	-inf,-inf	inf,inf	0.476921,1.72163	0.000196929	0.000421961
3	chr8:22833234:T:C	22833234	C,C	T,T	1,1	inf,-inf	inf,inf	0.583628,1.55206	0.000196927	0.000417682
3	chr8:22563669:G:A	22563669	A,A	G,G	1,1	-inf,inf	inf,inf	1.38549,0.534133	0.000196881	0.000410084
3	chr8:22902463:T:G	22902463	G,NA	T,NA	1,NA	inf,NA	inf,NA	1.10344,NA	0.000196768	0.000416193
3	chr8:22088528:A:G	22088528	G,G	A,A	1,1	-inf,-inf	inf,inf	1.22112,0.854693	0.000196723	0.000406442
3	chr8:21636542:T:C	21636542	NA,C	NA,T	NA,1	NA,inf	NA,inf	NA,0.981563	0.000196173	0.000415781
3	chr8:22088363:T:G	22088363	NA,G	NA,T	NA,1	NA,-inf	NA,inf	NA,0.962118	0.000195438	0.000411011
3	chr8:21609705:G:A	21609705	NA,A	NA,G	NA,1	NA,inf	NA,inf	NA,0.99505	0.000195268	0.000414121
3	chr8:22742864:G:A	22742864	NA,A	NA,G	NA,1	NA,inf	NA,inf	NA,1.00243	0.000195235	0.000414315
3	chr8:21576879:G:C	21576879	NA,C	NA,G	NA,1	NA,inf	NA,inf	NA,0.988048	0.000194979	0.000413477
3	chr8:23042974:G:A	23042974	NA,A	NA,G	NA,1	NA,inf	NA,inf	NA,0.985798	0.000194573	0.000412508
3	chr8:22240929:T:C	22240929	C,C	T,T	1,1	-inf,inf	inf,inf	1.26667,0.586102	0.000194167	0.000399755
3	chr8:22800735:A:G	22800735	G,NA	A,NA	1,NA	inf,NA	inf,NA	1.07998,NA	0.000193199	0.000408062
3	chr8:21564105:C:T	21564105	T,NA	C,NA	1,NA	inf,NA	inf,NA	1.07079,NA	0.000192807	0.000408085
3	chr8:22115619:G:A	22115619	NA,A	NA,G	NA,1	NA,-inf	NA,inf	NA,0.937805	0.000192746	0.000405061
3	chr8:21797156:T:C	21797156	NA,C	NA,T	NA,1	NA,-inf	NA,inf	NA,0.932356	0.0001925	0.000405629
3	chr8:22573937:C:T	22573937	NA,T	NA,C	NA,1	NA,-inf	NA,inf	NA,0.960875	0.000192449	0.000406983
3	chr8:21446896:T:A	21446896	A,NA	T,NA	1,NA	inf,NA	inf,NA	1.03889,NA	0.000192244	0.000404496
3	chr8:22768266:C:T	22768266	NA,T	NA,C	NA,1	NA,inf	NA,inf	NA,0.912142	0.000192041	0.000403592
3	chr8:22768787:T:C	22768787	C,C	T,T	1,1	inf,-inf	inf,inf	1.62448,0.346151	0.000191841	0.000404431
3	chr8:22880009:T:G	22880009	G,G	T,T	1,1	inf,-inf	inf,inf	1.1612,0.957615	0.000191745	0.00040443
3	chr8:21383272:T:C	21383272	C,NA	T,NA	1,NA	-inf,NA	inf,NA	1.11168,NA	0.000191486	0.000406824
3	chr8:22729488:G:C	22729488	C,C	G,G	1,1	-inf,inf	inf,inf	0.549104,1.58352	0.000191463	0.000406104
3	chr8:22001455:G:A	22001455	NA,A	NA,G	NA,1	NA,-inf	NA,inf	NA,0.966975	0.000191307	0.000404688
3	chr8:21775109:G:A	21775109	A,NA	G,NA	1,NA	inf,NA	inf,NA	1.18984,NA	0.00019125	0.000408306
3	chr8:21698569:T:C	21698569	NA,C	NA,T	NA,1	NA,-inf	NA,inf	NA,0.902655	0.000191008	0.000402076
3	chr8:22946369:G:A	22946369	NA,A	NA,G	NA,1	NA,inf	NA,inf	NA,0.957229	0.000190888	0.000404719
3	chr8:23046119:G:C	23046119	NA,C	NA,G	NA,1	NA,-inf	NA,inf	NA,0.926991	0.000190866	0.000402417
3	chr8:21454876:C:T	21454876	NA,T	NA,C	NA,1	NA,inf	NA,inf	NA,0.962367	0.000190745	0.000403791
3	chr8:22242481:T:G	22242481	G,G	T,T	1,1	-inf,inf	inf,inf	1.38702,0.379944	0.000190732	0.000392166
3	chr8:21885493:C:G	21885493	G,G	C,C	1,1	inf,-inf	inf,inf	0.598393,1.62299	0.000190432	0.000404222
3	chr8:21610661:C:T	21610661	NA,T	NA,C	NA,1	NA,inf	NA,inf	NA,0.979411	0.000190411	0.000403789
3	chr8:22763404:T:C	22763404	C,C	T,T	1,1	inf,-inf	inf,inf	1.5732,0.417931	0.000190317	0.000401249
3	chr8:22951334:C:T	22951334	NA,T	NA,C	NA,1	NA,-inf	NA,inf	NA,0.925397	0.000190262	0.00040064
3	chr8:22093259:T:G	22093259	NA,G	NA,T	NA,1	NA,-inf	NA,inf	NA,0.952876	0.000189741	0.00039934
3	chr8:21631331:C:G	21631331	NA,G	NA,C	NA,1	NA,-inf	NA,inf	NA,0.928203	0.000189631	0.000400545
3	chr8:21610736:C:T	21610736	NA,T	NA,C	NA,1	NA,inf	NA,inf	NA,0.97641	0.000189523	0.000401893
3	chr8:22197856:C:T	22197856	NA,T	NA,C	NA,1	NA,-inf	NA,inf	NA,0.941893	0.00018936	0.000399534
3	chr8:22255286:T:C	22255286	C,C	T,T	1,1	-inf,inf	inf,inf	1.42113,0.311163	0.000189221	0.000388932
3	chr8:21787175:G:C	21787175	NA,C	NA,G	NA,1	NA,-inf	NA,inf	NA,0.936781	0.000189191	0.000399229
3	chr8:21476370:A:T	21476370	T,NA	A,NA	1,NA	inf,NA	inf,NA	1.02139,NA	0.000189007	0.000397678
3	chr8:21405414:G:C	21405414	NA,C	NA,G	NA,1	NA,inf	NA,inf	NA,0.965576	0.000188958	0.000400786
3	chr8:21769941:A:G	21769941	G,G	A,A	1,1	inf,inf	inf,inf	2.01991,0.254797	0.000188512	0.000411302
3	chr8:22322729:C:T	22322729	T,T	C,C	1,1	-inf,inf	inf,inf	1.46052,0.242165	0.000188488	0.000387511
3	chr8:21396104:T:G	21396104	NA,G	NA,T	NA,1	NA,inf	NA,inf	NA,0.980435	0.000188455	0.000400112
3	chr8:22653348:TG:T	22653348	NA,T	NA,TG	NA,1	NA,-inf	NA,inf	NA,0.861764	0.000188025	0.000394978
3	chr8:22038173:A:G	22038173	NA,G	NA,A	NA,1	NA,inf	NA,inf	NA,0.951445	0.000187951	0.000397138
3	chr8:22270545:C:T	22270545	T,T	C,C	1,1	-inf,inf	inf,inf	1.35327,0.45071	0.000187667	0.000386401
3	chr8:21773224:G:A	21773224	A,A	G,G	1,1	inf,inf	inf,inf	2.04389,0.20873	0.000187405	0.000409166
3	chr8:22561160:C:T	22561160	T,T	C,C	1,1	-inf,-inf	inf,inf	0.871262,1.11903	0.000187232	0.000390839
3	chr8:22700906:C:T	22700906	NA,T	NA,C	NA,1	NA,-inf	NA,inf	NA,0.912582	0.000186937	0.00039475
3	chr8:22074928:C:T	22074928	NA,T	NA,C	NA,1	NA,-inf	NA,inf	NA,0.930323	0.000186668	0.000392546
3	chr8:22258365:A:G	22258365	NA,G	NA,A	NA,1	NA,inf	NA,inf	NA,0.989763	0.000186605	0.000396773
3	chr8:22291005:A:G	22291005	G,G	A,A	1,1	-inf,-inf	inf,inf	1.45423,0.195662	0.000186231	0.00038252
3	chr8:22846095:T:G	22846095	NA,G	NA,T	NA,1	NA,-inf	NA,inf	NA,0.903851	0.000186139	0.000391237
3	chr8:22222867:AT:A	22222867	NA,A	NA,AT	NA,1	NA,-inf	NA,inf	NA,0.916132	0.00018578	0.000391101
3	chr8:21779252:C:G	21779252	NA,G	NA,C	NA,1	NA,-inf	NA,inf	NA,0.927141	0.000185621	0.000391852
3	chr8:21513513:C:T	21513513	T,T	C,C	1,1	inf,inf	inf,inf	0.103508,1.72984	0.000185169	0.000388622
3	chr8:21605017:G:A	21605017	NA,A	NA,G	NA,1	NA,inf	NA,inf	NA,0.961836	0.000185109	0.000392529
3	chr8:22803753:C:T	22803753	NA,T	NA,C	NA,1	NA,-inf	NA,inf	NA,0.895683	0.000184883	0.000389697
3	chr8:21396620:T:C	21396620	NA,C	NA,T	NA,1	NA,inf	NA,inf	NA,0.968612	0.000184864	0.000392479
3	chr8:22239969:G:A	22239969	A,A	G,G	1,1	-inf,inf	inf,inf	1.42829,0.302523	0.000184841	0.000380305
3	chr8:22089960:T:A	22089960	NA,A	NA,T	NA,1	NA,-inf	NA,inf	NA,0.935184	0.000184345	0.000388001
3	chr8:22277140:G:A	22277140	A,A	G,G	1,1	-inf,inf	inf,inf	1.46729,0.219323	0.000184012	0.000378468
3	chr8:22463836:G:T	22463836	T,NA	G,NA	1,NA	inf,NA	inf,NA	1.32415,NA	0.000183612	0.000400977
3	chr8:22302282:A:G	22302282	G,G	A,A	1,1	-inf,inf	inf,inf	1.4667,0.194946	0.000183378	0.000376959
3	chr8:21874038:C:T	21874038	T,T	C,C	1,1	inf,-inf	inf,inf	0.481621,1.70134	0.000183142	0.00038945
3	chr8:22994426:G:A	22994426	NA,A	NA,G	NA,1	NA,-inf	NA,inf	NA,0.907969	0.000182872	0.000385376
3	chr8:22250473:A:G	22250473	G,G	A,A	1,1	-inf,inf	inf,inf	1.43548,0.248669	0.000182831	0.000375753
3	chr8:22276509:G:T	22276509	T,T	G,G	1,1	-inf,inf	inf,inf	1.51508,0.0407305	0.000182706	0.00037564
3	chr8:22305599:G:A	22305599	A,A	G,G	1,1	inf,-inf	inf,inf	1.9252,0.397032	0.000182625	0.000398669
3	chr8:22944485:G:C	22944485	C,C	G,G	1,1	inf,inf	inf,inf	1.49611,0.395311	0.000181836	0.000382771
3	chr8:22516688:T:C	22516688	NA,C	NA,T	NA,1	NA,inf	NA,inf	NA,0.958206	0.000181388	0.000385131
3	chr8:21844639:C:T	21844639	NA,T	NA,C	NA,1	NA,-inf	NA,inf	NA,0.896497	0.000181214	0.000381318
3	chr8:21400450:C:T	21400450	T,T	C,C	1,1	inf,inf	inf,inf	1.70262,0.482755	0.000180548	0.000389797
3	chr8:22822568:T:G	22822568	NA,G	NA,T	NA,1	NA,-inf	NA,inf	NA,0.905527	0.000180525	0.000381318
3	chr8:21402677:G:C	21402677	NA,C	NA,G	NA,1	NA,inf	NA,inf	NA,0.938741	0.000180472	0.000382868
3	chr8:22303417:G:C	22303417	C,C	G,G	1,1	-inf,inf	inf,inf	1.48708,0.101148	0.0001804	0.000370758
3	chr8:22725639:G:A	22725639	A,NA	G,NA	1,NA	inf,NA	inf,NA	1.2335,NA	0.00018033	0.000388629
3	chr8:22251910:G:A	22251910	A,A	G,G	1,1	-inf,inf	inf,inf	1.39834,0.308494	0.00018027	0.000370593
3	chr8:22992647:A:G	22992647	NA,G	NA,A	NA,1	NA,inf	NA,inf	NA,0.911248	0.000179853	0.000380682
3	chr8:22783112:G:A	22783112	NA,A	NA,G	NA,1	NA,-inf	NA,inf	NA,0.892559	0.00017983	0.000379313
3	chr8:22348525:G:A	22348525	A,A	G,G	1,1	inf,-inf	inf,inf	1.88353,0.462656	0.000179786	0.000393445
3	chr8:22919901:G:A	22919901	A,NA	G,NA	1,NA	inf,NA	inf,NA	1.02469,NA	0.000179467	0.000379817
3	chr8:22553735:C:T	22553735	T,T	C,C	1,1	-inf,-inf	inf,inf	1.2489,0.70801	0.000178923	0.000374017
3	chr8:22183119:T:TA	22183119	NA,TA	NA,T	NA,1	NA,-inf	NA,inf	NA,0.852363	0.000178466	0.000374869
3	chr8:22588753:T:C	22588753	NA,C	NA,T	NA,1	NA,inf	NA,inf	NA,0.902798	0.000178424	0.000377061
3	chr8:21607037:T:C	21607037	NA,C	NA,T	NA,1	NA,inf	NA,inf	NA,0.941597	0.000178372	0.000378329
3	chr8:22004511:A:C	22004511	NA,C	NA,A	NA,1	NA,-inf	NA,inf	NA,0.923547	0.000178293	0.000377092
3	chr8:21883919:C:T	21883919	T,T	C,C	1,1	inf,-inf	inf,inf	0.62446,1.56749	0.000178137	0.000378099
3	chr8:21769742:C:T	21769742	T,T	C,C	1,1	inf,inf	inf,inf	1.98214,0.258959	0.000178016	0.000388063
3	chr8:22481238:G:A	22481238	NA,A	NA,G	NA,1	NA,-inf	NA,inf	NA,1.00045	0.000177975	0.000380395
3	chr8:22558209:G:C	22558209	NA,C	NA,G	NA,1	NA,inf	NA,inf	NA,0.828691	0.000177921	0.000373643
3	chr8:22856580:A:G	22856580	G,NA	A,NA	1,NA	inf,NA	inf,NA	1.02346,NA	0.000177772	0.000374949
3	chr8:22792510:C:T	22792510	T,T	C,C	1,1	inf,inf	inf,inf	0.956627,1.12715	0.000177682	0.000375716
3	chr8:21778764:G:A	21778764	NA,A	NA,G	NA,1	NA,-inf	NA,inf	NA,0.900402	0.000177556	0.000374832
3	chr8:22913614:G:T	22913614	NA,T	NA,G	NA,1	NA,-inf	NA,inf	NA,0.940078	0.000177235	0.000377463
3	chr8:21779968:C:T	21779968	NA,T	NA,C	NA,1	NA,-inf	NA,inf	NA,0.898677	0.000177014	0.000373692
3	chr8:22317950:C:T	22317950	NA,T	NA,C	NA,1	NA,inf	NA,inf	NA,0.93063	0.000176471	0.000374664
3	chr8:22792553:C:T	22792553	T,NA	C,NA	1,NA	inf,NA	inf,NA	1.09581,NA	0.0001764	0.000376289
3	chr8:21805917:T:C	21805917	NA,C	NA,T	NA,1	NA,-inf	NA,inf	NA,0.87067	0.000176385	0.000372539
3	chr8:22896348:C:T	22896348	NA,T	NA,C	NA,1	NA,inf	NA,inf	NA,0.884221	0.00017627	0.000372269
3	chr8:22284294:A:G	22284294	NA,G	NA,A	NA,1	NA,inf	NA,inf	NA,0.933438	0.000176245	0.000373697
3	chr8:22518259:T:G	22518259	NA,G	NA,T	NA,1	NA,inf	NA,inf	NA,0.915879	0.000176071	0.0003724
3	chr8:21609289:A:G	21609289	NA,G	NA,A	NA,1	NA,inf	NA,inf	NA,0.932514	0.000176051	0.000373351
3	chr8:21603480:C:A	21603480	NA,A	NA,C	NA,1	NA,inf	NA,inf	NA,0.93022	0.000175811	0.000372819
3	chr8:21763752:C:A	21763752	A,NA	C,NA	1,NA	inf,NA	inf,NA	1.2242,NA	0.000175284	0.000379695
3	chr8:22340623:G:A	22340623	NA,A	NA,G	NA,1	NA,-inf	NA,inf	NA,0.873911	0.000175191	0.000369654
3	chr8:22260311:C:T	22260311	T,T	C,C	1,1	-inf,inf	inf,inf	1.4253,0.250584	0.000174903	0.000359812
3	chr8:22169637:G:A	22169637	NA,A	NA,G	NA,1	NA,inf	NA,inf	NA,0.912523	0.000174602	0.00036943
3	chr8:22987166:G:A	22987166	A,A	G,G	1,1	inf,inf	inf,inf	1.55901,0.524372	0.000174532	0.000362679
3	chr8:21609667:A:T	21609667	NA,T	NA,A	NA,1	NA,inf	NA,inf	NA,0.926966	0.000174444	0.000369939
3	chr8:22901735:T:C	22901735	NA,C	NA,T	NA,1	NA,inf	NA,inf	NA,0.893428	0.000174214	0.000368605
3	chr8:21619357:C:T	21619357	NA,T	NA,C	NA,1	NA,inf	NA,inf	NA,0.923837	0.000174206	0.000369381
3	chr8:22376779:G:C	22376779	NA,C	NA,G	NA,1	NA,inf	NA,inf	NA,0.899949	0.000174062	0.000367856
3	chr8:22637807:T:G	22637807	NA,G	NA,T	NA,1	NA,-inf	NA,inf	NA,0.983592	0.000173823	0.000370686
3	chr8:22350018:G:A	22350018	NA,A	NA,G	NA,1	NA,-inf	NA,inf	NA,0.868779	0.000173752	0.00036663
3	chr8:22032935:C:G	22032935	NA,G	NA,C	NA,1	NA,inf	NA,inf	NA,0.913239	0.000173664	0.000369098
3	chr8:21761241:T:C	21761241	NA,C	NA,T	NA,1	NA,-inf	NA,inf	NA,0.877108	0.000173322	0.000366463
3	chr8:21751533:C:CA	21751533	NA,CA	NA,C	NA,1	NA,inf	NA,inf	NA,0.936435	0.000173296	0.000368456
3	chr8:22869064:T:C	22869064	NA,C	NA,T	NA,1	NA,-inf	NA,inf	NA,0.855436	0.000173252	0.000365049
3	chr8:22263159:C:T	22263159	NA,T	NA,C	NA,1	NA,inf	NA,inf	NA,0.927315	0.000173212	0.000367924
3	chr8:21454404:G:A	21454404	A,NA	G,NA	1,NA	inf,NA	inf,NA	0.99416,NA	0.000173123	0.000365071
3	chr8:22277032:TA:T	22277032	T,NA	TA,NA	1,NA	-inf,NA	inf,NA	0.896373,NA	0.000173026	0.000361142
3	chr8:22147650:C:T	22147650	NA,T	NA,C	NA,1	NA,-inf	NA,inf	NA,0.871374	0.000172827	0.000364118
3	chr8:22169297:A:G	22169297	NA,G	NA,A	NA,1	NA,inf	NA,inf	NA,0.930904	0.000172079	0.000365135
3	chr8:22856294:C:G	22856294	NA,G	NA,C	NA,1	NA,-inf	NA,inf	NA,0.861086	0.000171878	0.000361442
3	chr8:21805946:G:C	21805946	NA,C	NA,G	NA,1	NA,-inf	NA,inf	NA,0.855268	0.000171808	0.000362889
3	chr8:22869996:G:C	22869996	NA,C	NA,G	NA,1	NA,-inf	NA,inf	NA,0.858154	0.000171286	0.000360119
3	chr8:22513684:G:C	22513684	NA,C	NA,G	NA,1	NA,inf	NA,inf	NA,0.938024	0.000171045	0.000363517
3	chr8:22361809:T:C	22361809	C,C	T,T	1,1	-inf,inf	inf,inf	1.28614,0.46925	0.000170752	0.000351594
3	chr8:22309123:G:A	22309123	NA,A	NA,G	NA,1	NA,inf	NA,inf	NA,0.906576	0.000170106	0.000361136
3	chr8:22461685:T:C	22461685	C,C	T,T	1,1	inf,inf	inf,inf	0.376244,1.64549	0.000170044	0.000361761
3	chr8:22636381:G:A	22636381	NA,A	NA,G	NA,1	NA,-inf	NA,inf	NA,0.915984	0.000170022	0.000360387
3	chr8:21430230:G:A	21430230	NA,A	NA,G	NA,1	NA,inf	NA,inf	NA,0.899286	0.000169914	0.000360314
3	chr8:21462448:G:A	21462448	NA,A	NA,G	NA,1	NA,-inf	NA,inf	NA,0.838974	0.000169613	0.000357245
3	chr8:23067742:T:G	23067742	NA,G	NA,T	NA,1	NA,inf	NA,inf	NA,0.872129	0.000169463	0.000358586
3	chr8:21397972:T:C	21397972	NA,C	NA,T	NA,1	NA,inf	NA,inf	NA,0.915263	0.000169427	0.000359657
3	chr8:22965005:T:C	22965005	C,C	T,T	1,1	inf,-inf	inf,inf	1.64486,0.287243	0.000169411	0.000358588
3	chr8:22338172:C:T	22338172	NA,T	NA,C	NA,1	NA,-inf	NA,inf	NA,0.89315	0.000169226	0.000358397
3	chr8:21664537:G:A	21664537	NA,A	NA,G	NA,1	NA,inf	NA,inf	NA,0.892185	0.000169158	0.000358337
3	chr8:22147676:C:T	22147676	NA,T	NA,C	NA,1	NA,-inf	NA,inf	NA,0.85701	0.000169085	0.00035626
3	chr8:21608569:A:G	21608569	NA,G	NA,A	NA,1	NA,inf	NA,inf	NA,0.906645	0.000168743	0.000357849
3	chr8:22362672:T:C	22362672	C,NA	T,NA	1,NA	inf,NA	inf,NA	1.07104,NA	0.000168655	0.000358359
3	chr8:22272555:G:A	22272555	A,A	G,G	1,1	-inf,inf	inf,inf	1.30021,0.448267	0.000168465	0.000346991
3	chr8:22171616:T:C	22171616	NA,C	NA,T	NA,1	NA,-inf	NA,inf	NA,0.82625	0.000168161	0.000353765
3	chr8:21615798:G:A	21615798	NA,A	NA,G	NA,1	NA,inf	NA,inf	NA,0.901913	0.000168077	0.000356377
3	chr8:21960699:G:A	21960699	A,NA	G,NA	1,NA	-inf,NA	inf,NA	1.01142,NA	0.000168037	0.000356916
3	chr8:21766857:CCT:C	21766857	NA,C	NA,CCT	NA,1	NA,-inf	NA,inf	NA,0.863486	0.000167778	0.000354076
3	chr8:22757032:G:A	22757032	NA,A	NA,G	NA,1	NA,-inf	NA,inf	NA,0.814385	0.000167774	0.000352991
3	chr8:21574676:T:G	21574676	NA,G	NA,T	NA,1	NA,inf	NA,inf	NA,0.912011	0.000167619	0.00035619
3	chr8:22988554:C:T	22988554	NA,T	NA,C	NA,1	NA,-inf	NA,inf	NA,0.843611	0.00016757	0.000352873
3	chr8:21592836:C:T	21592836	NA,T	NA,C	NA,1	NA,inf	NA,inf	NA,0.897875	0.000167434	0.000355235
3	chr8:22272956:C:T	22272956	T,T	C,C	1,1	-inf,inf	inf,inf	1.29623,0.449282	0.000167407	0.000344817
3	chr8:21983522:T:C	21983522	C,NA	T,NA	1,NA	-inf,NA	inf,NA	1.00963,NA	0.000167325	0.000355488
3	chr8:21735249:A:G	21735249	G,G	A,A	1,1	-inf,inf	inf,inf	1.7584,0.0836276	0.000167052	0.000354595
3	chr8:22344501:A:G	22344501	G,NA	A,NA	1,NA	inf,NA	inf,NA	1.02217,NA	0.00016688	0.000353123
3	chr8:21958174:T:A	21958174	A,NA	T,NA	1,NA	inf,NA	inf,NA	1.04352,NA	0.000166878	0.00035304
3	chr8:22321043:G:A	22321043	NA,A	NA,G	NA,1	NA,inf	NA,inf	NA,0.894397	0.000166767	0.00035409
3	chr8:22320996:G:A	22320996	NA,A	NA,G	NA,1	NA,-inf	NA,inf	NA,0.845104	0.00016674	0.00035168
3	chr8:21616044:A:G	21616044	NA,G	NA,A	NA,1	NA,inf	NA,inf	NA,0.896541	0.000166673	0.000353376
3	chr8:21516546:A:G	21516546	NA,G	NA,A	NA,1	NA,inf	NA,inf	NA,0.877139	0.000166651	0.000352894
3	chr8:21781807:A:G	21781807	NA,G	NA,A	NA,1	NA,-inf	NA,inf	NA,0.860317	0.000166386	0.000351221
3	chr8:22247116:G:A	22247116	A,A	G,G	1,1	-inf,inf	inf,inf	1.39583,0.223099	0.000166378	0.000341998
3	chr8:22246055:G:A	22246055	NA,A	NA,G	NA,1	NA,inf	NA,inf	NA,0.895928	0.000166355	0.000352588
3	chr8:22814925:T:A	22814925	NA,A	NA,T	NA,1	NA,-inf	NA,inf	NA,0.853009	0.000166044	0.000350659
3	chr8:22039004:C:T	22039004	T,NA	C,NA	1,NA	-inf,NA	inf,NA	1.07034,NA	0.000165978	0.000352172
3	chr8:22066706:C:G	22066706	NA,G	NA,C	NA,1	NA,inf	NA,inf	NA,0.900752	0.000165978	0.000350788
3	chr8:22094301:C:T	22094301	NA,T	NA,C	NA,1	NA,inf	NA,inf	NA,0.925957	0.000165959	0.000350083
3	chr8:22116217:C:T	22116217	NA,T	NA,C	NA,1	NA,inf	NA,inf	NA,0.924089	0.00016583	0.000349964
3	chr8:22242618:T:C	22242618	C,C	T,T	1,1	-inf,inf	inf,inf	1.33438,0.350513	0.000165309	0.00034006
3	chr8:21915072:C:T	21915072	NA,T	NA,C	NA,1	NA,-inf	NA,inf	NA,0.87852	0.00016519	0.000349438
3	chr8:22300110:T:A	22300110	NA,A	NA,T	NA,1	NA,-inf	NA,inf	NA,0.838008	0.000165172	0.000348512
3	chr8:22339034:A:G	22339034	G,G	A,A	1,1	-inf,inf	inf,inf	1.29755,0.423147	0.000165083	0.000339871
3	chr8:22483058:A:G	22483058	NA,G	NA,A	NA,1	NA,-inf	NA,inf	NA,0.953254	0.000165056	0.000352672
3	chr8:22374481:C:T	22374481	T,NA	C,NA	1,NA	inf,NA	inf,NA	1.23269,NA	0.000165037	0.00035825
3	chr8:21608852:T:A	21608852	NA,A	NA,T	NA,1	NA,inf	NA,inf	NA,0.892879	0.000165017	0.00034994
3	chr8:22588990:T:A	22588990	NA,A	NA,T	NA,1	NA,inf	NA,inf	NA,0.82481	0.000165008	0.000347819
3	chr8:22595913:G:A	22595913	A,A	G,G	1,1	-inf,-inf	inf,inf	4.23607,0.96966	0.000165004	0.0116265
3	chr8:22555057:G:T	22555057	NA,T	NA,G	NA,1	NA,-inf	NA,inf	NA,0.838316	0.000164997	0.000347518
3	chr8:22289168:T:G	22289168	NA,G	NA,T	NA,1	NA,-inf	NA,inf	NA,0.83738	0.000164774	0.00034766
3	chr8:22153934:G:A	22153934	NA,A	NA,G	NA,1	NA,-inf	NA,inf	NA,0.834487	0.000164633	0.00034767
3	chr8:23071771:G:A	23071771	A,NA	G,NA	1,NA	-inf,NA	inf,NA	1.06123,NA	0.00016435	0.000350085
3	chr8:21743761:G:A	21743761	A,A	G,G	1,1	-inf,inf	inf,inf	1.54638,0.00431597	0.000164158	0.000342206
3	chr8:22311407:A:G	22311407	NA,G	NA,A	NA,1	NA,inf	NA,inf	NA,0.884341	0.000164158	0.000348485
3	chr8:22246653:C:T	22246653	NA,T	NA,C	NA,1	NA,inf	NA,inf	NA,0.89739	0.000164081	0.000348211
3	chr8:22422912:C:T	22422912	NA,T	NA,C	NA,1	NA,-inf	NA,inf	NA,0.873791	0.00016398	0.000347239
3	chr8:22727823:C:A	22727823	A,NA	C,NA	1,NA	inf,NA	inf,NA	1.08398,NA	0.00016395	0.000351006
3	chr8:22736504:G:A	22736504	NA,A	NA,G	NA,1	NA,-inf	NA,inf	NA,0.842037	0.000163842	0.000345996
3	chr8:21428567:A:T	21428567	NA,T	NA,A	NA,1	NA,inf	NA,inf	NA,0.876854	0.000163819	0.000347374
3	chr8:22772217:T:A	22772217	NA,A	NA,T	NA,1	NA,inf	NA,inf	NA,0.889541	0.000163718	0.000347584
3	chr8:21848469:C:T	21848469	NA,T	NA,C	NA,1	NA,-inf	NA,inf	NA,0.842196	0.00016366	0.000346497
3	chr8:22467404:A:C	22467404	NA,C	NA,A	NA,1	NA,inf	NA,inf	NA,0.869843	0.000163646	0.000346051
3	chr8:22271838:C:T	22271838	T,T	C,C	1,1	-inf,inf	inf,inf	1.23114,0.524921	0.000163607	0.000337185
3	chr8:21535124:T:G	21535124	NA,G	NA,T	NA,1	NA,-inf	NA,inf	NA,0.852867	0.000163425	0.000345102
3	chr8:22237781:T:C	22237781	C,C	T,T	1,1	-inf,inf	inf,inf	1.41509,0.207588	0.000163295	0.000336057
3	chr8:22270103:C:A	22270103	A,A	C,C	1,1	-inf,inf	inf,inf	1.28371,0.448914	0.000163253	0.000336276
3	chr8:22114944:C:A	22114944	NA,A	NA,C	NA,1	NA,-inf	NA,inf	NA,0.834515	0.000162584	0.000342372
3	chr8:22174535:T:C	22174535	NA,C	NA,T	NA,1	NA,inf	NA,inf	NA,0.860635	0.000162345	0.000343227
3	chr8:22759562:G:T	22759562	NA,T	NA,G	NA,1	NA,-inf	NA,inf	NA,0.823913	0.000162309	0.000342235
3	chr8:22751512:T:C	22751512	NA,C	NA,T	NA,1	NA,-inf	NA,inf	NA,0.831473	0.000162145	0.000342315
3	chr8:23081119:C:T	23081119	NA,T	NA,C	NA,1	NA,-inf	NA,inf	NA,0.828322	0.000162002	0.000341465
3	chr8:22853763:G:T	22853763	NA,T	NA,G	NA,1	NA,-inf	NA,inf	NA,0.824214	0.000161741	0.000340134
3	chr8:23077535:T:G	23077535	G,G	T,T	1,1	-inf,-inf	inf,inf	1.03414,0.753763	0.000161733	0.000336581
3	chr8:22757766:A:G	22757766	NA,G	NA,A	NA,1	NA,-inf	NA,inf	NA,0.796532	0.000161496	0.000339973
3	chr8:21734128:G:A	21734128	A,NA	G,NA	1,NA	-inf,NA	inf,NA	1.04433,NA	0.000161431	0.000342653
3	chr8:22167010:G:A	22167010	A,A	G,G	1,1	-inf,-inf	inf,inf	0.078965,1.75997	0.000161379	0.000343396
3	chr8:21745327:G:A	21745327	A,A	G,G	1,1	-inf,inf	inf,inf	1.55041,0.0801816	0.000161333	0.000336989
3	chr8:22317269:G:C	22317269	C,C	G,G	1,1	-inf,inf	inf,inf	1.2802,0.431224	0.000161185	0.00033187
3	chr8:22306776:C:T	22306776	T,T	C,C	1,1	-inf,inf	inf,inf	1.27345,0.44278	0.000161099	0.000331735
3	chr8:22375782:C:A	22375782	NA,A	NA,C	NA,1	NA,-inf	NA,inf	NA,0.857295	0.000160915	0.000340558
3	chr8:22851420:C:T	22851420	NA,T	NA,C	NA,1	NA,inf	NA,inf	NA,0.878065	0.000160804	0.000341496
3	chr8:21928236:T:C	21928236	NA,C	NA,T	NA,1	NA,inf	NA,inf	NA,0.871113	0.000160658	0.000341335
3	chr8:22397360:C:T	22397360	NA,T	NA,C	NA,1	NA,-inf	NA,inf	NA,0.829527	0.000160352	0.000338121
3	chr8:22079147:C:T	22079147	NA,T	NA,C	NA,1	NA,-inf	NA,inf	NA,0.840233	0.000160308	0.000337558
3	chr8:22253008:C:T	22253008	NA,T	NA,C	NA,1	NA,inf	NA,inf	NA,0.881466	0.000160209	0.00033995
3	chr8:22295964:G:T	22295964	T,T	G,G	1,1	-inf,-inf	inf,inf	0.702799,1.39622	0.000160047	0.000341617
3	chr8:22827508:T:C	22827508	C,C	T,T	1,1	inf,-inf	inf,inf	0.488997,1.49319	0.000160031	0.000338965
3	chr8:21578714:A:G	21578714	NA,G	NA,A	NA,1	NA,-inf	NA,inf	NA,0.852759	0.000159573	0.000336245
3	chr8:21575215:T:G	21575215	NA,G	NA,T	NA,1	NA,inf	NA,inf	NA,0.886018	0.000159493	0.000338995
3	chr8:21894802:A:T	21894802	NA,T	NA,A	NA,1	NA,inf	NA,inf	NA,0.846242	0.000159439	0.000337451
3	chr8:22971699:C:T	22971699	NA,T	NA,C	NA,1	NA,-inf	NA,inf	NA,0.812264	0.000159321	0.000335776
3	chr8:21597375:C:T	21597375	T,T	C,C	1,1	-inf,inf	inf,inf	0.0876883,1.61703	0.000159204	0.00033247
3	chr8:21869096:C:T	21869096	NA,T	NA,C	NA,1	NA,-inf	NA,inf	NA,0.830975	0.000159055	0.000335663
3	chr8:22558060:G:A	22558060	A,A	G,G	1,1	-inf,-inf	inf,inf	1.13232,0.645245	0.000158834	0.000329755
3	chr8:22936558:A:T	22936558	NA,T	NA,A	NA,1	NA,inf	NA,inf	NA,0.86342	0.000158617	0.000336064
3	chr8:22427515:A:G	22427515	NA,G	NA,A	NA,1	NA,-inf	NA,inf	NA,0.831827	0.000158487	0.000332301
3	chr8:22482809:A:G	22482809	NA,G	NA,A	NA,1	NA,-inf	NA,inf	NA,0.925346	0.000158237	0.000338006
3	chr8:21563051:A:G	21563051	G,G	A,A	1,1	inf,-inf	inf,inf	1.34227,0.585765	0.000158237	0.000333425
3	chr8:21805930:GA:G	21805930	NA,G	NA,GA	NA,1	NA,inf	NA,inf	NA,0.857477	0.000158084	0.000334229
3	chr8:22391824:T:C	22391824	NA,C	NA,T	NA,1	NA,-inf	NA,inf	NA,0.833925	0.000158083	0.000331869
3	chr8:21864233:G:T	21864233	NA,T	NA,G	NA,1	NA,-inf	NA,inf	NA,0.827162	0.000158071	0.000333588
3	chr8:21414036:TTTG:T	21414036	T,NA	TTTG,NA	1,NA	inf,NA	inf,NA	0.954189,NA	0.000158028	0.00033286
3	chr8:22844848:T:C	22844848	NA,C	NA,T	NA,1	NA,-inf	NA,inf	NA,0.808882	0.000157831	0.000332861
3	chr8:22445349:A:G	22445349	NA,G	NA,A	NA,1	NA,inf	NA,inf	NA,0.837341	0.000157652	0.000333626
3	chr8:22484675:A:G	22484675	NA,G	NA,A	NA,1	NA,-inf	NA,inf	NA,0.923228	0.00015762	0.000336662
3	chr8:22746196:A:G	22746196	NA,G	NA,A	NA,1	NA,-inf	NA,inf	NA,0.82202	0.000157618	0.000332751
3	chr8:21611708:C:T	21611708	NA,T	NA,C	NA,1	NA,inf	NA,inf	NA,0.829284	0.0001576	0.000333159
3	chr8:22310636:A:T	22310636	NA,T	NA,A	NA,1	NA,-inf	NA,inf	NA,0.833549	0.000157566	0.00033196
3	chr8:22310637:G:A	22310637	NA,A	NA,G	NA,1	NA,-inf	NA,inf	NA,0.832853	0.000157397	0.000331603
3	chr8:22904662:G:A	22904662	A,A	G,G	1,1	-inf,inf	inf,inf	1.65984,0.35013	0.000157197	0.000337166
3	chr8:22745316:A:T	22745316	T,T	A,A	1,1	inf,inf	inf,inf	0.157295,1.62383	0.000157078	0.000329511
3	chr8:22636300:A:G	22636300	NA,G	NA,A	NA,1	NA,-inf	NA,inf	NA,0.866286	0.000156896	0.000332539
3	chr8:22092826:T:C	22092826	NA,C	NA,T	NA,1	NA,inf	NA,inf	NA,0.890397	0.000156781	0.000330753
3	chr8:21499990:T:C	21499990	NA,C	NA,T	NA,1	NA,inf	NA,inf	NA,0.834403	0.000156742	0.000331685
3	chr8:21500703:G:C	21500703	NA,C	NA,G	NA,1	NA,-inf	NA,inf	NA,0.810081	0.000156711	0.000330174
3	chr8:22251505:C:T	22251505	T,T	C,C	1,1	-inf,inf	inf,inf	1.36725,0.241168	0.000156644	0.000322202
3	chr8:22339599:C:T	22339599	T,T	C,C	1,1	-inf,inf	inf,inf	1.24225,0.467862	0.000156577	0.000322516
3	chr8:22246322:T:G	22246322	G,G	T,T	1,1	-inf,inf	inf,inf	1.30539,0.351031	0.000156282	0.000321546
3	chr8:21666853:A:G	21666853	G,NA	A,NA	1,NA	-inf,NA	inf,NA	0.990074,NA	0.000156043	0.000331739
3	chr8:21613154:C:T	21613154	NA,T	NA,C	NA,1	NA,inf	NA,inf	NA,0.855895	0.00015587	0.000330491
3	chr8:22185797:T:C	22185797	NA,C	NA,T	NA,1	NA,-inf	NA,inf	NA,0.773482	0.000155734	0.000327316
3	chr8:22858745:G:A	22858745	NA,A	NA,G	NA,1	NA,-inf	NA,inf	NA,0.799264	0.00015559	0.000328106
3	chr8:22899491:T:A	22899491	A,NA	T,NA	1,NA	inf,NA	inf,NA	0.973522,NA	0.000155579	0.000329141
3	chr8:22068166:G:C	22068166	NA,C	NA,G	NA,1	NA,-inf	NA,inf	NA,0.817561	0.000155458	0.00032728
3	chr8:22774879:T:C	22774879	C,C	T,T	1,1	inf,-inf	inf,inf	1.4706,0.409837	0.00015541	0.000327621
3	chr8:21610410:G:C	21610410	C,NA	G,NA	1,NA	-inf,NA	inf,NA	1.00825,NA	0.000155338	0.000328515
3	chr8:22707486:C:T	22707486	T,T	C,C	1,1	-inf,inf	inf,inf	1.22889,0.804907	0.000155281	0.0003288
3	chr8:21776385:A:G	21776385	G,G	A,A	1,1	inf,inf	inf,inf	1.96023,0.155765	0.000154944	0.000337937
3	chr8:22923209:T:C	22923209	NA,C	NA,T	NA,1	NA,inf	NA,inf	NA,0.832161	0.00015494	0.000327922
3	chr8:22300438:G:A	22300438	NA,A	NA,G	NA,1	NA,inf	NA,inf	NA,0.847214	0.000154582	0.000328122
3	chr8:22412611:G:A	22412611	A,NA	G,NA	1,NA	inf,NA	inf,NA	1.19404,NA	0.000154452	0.000335178
3	chr8:21888504:T:G	21888504	G,G	T,T	1,1	-inf,-inf	inf,inf	0.219281,1.61844	0.000154437	0.000326596
3	chr8:22483785:A:G	22483785	NA,G	NA,A	NA,1	NA,-inf	NA,inf	NA,0.774317	0.000154125	0.00032281
3	chr8:22751269:C:G	22751269	G,G	C,C	1,1	-inf,-inf	inf,inf	1.25519,0.743995	0.00015396	0.000327443
3	chr8:22956167:G:A	22956167	NA,A	NA,G	NA,1	NA,-inf	NA,inf	NA,0.796373	0.000153237	0.000322837
3	chr8:22011852:T:C	22011852	NA,C	NA,T	NA,1	NA,inf	NA,inf	NA,0.843513	0.000153083	0.000325138
3	chr8:23024126:C:T	23024126	T,NA	C,NA	1,NA	inf,NA	inf,NA	0.954891,NA	0.000153064	0.000322489
3	chr8:21806799:T:G	21806799	NA,G	NA,T	NA,1	NA,-inf	NA,inf	NA,0.783882	0.000152972	0.000323126
3	chr8:22311379:A:G	22311379	NA,G	NA,A	NA,1	NA,-inf	NA,inf	NA,0.793284	0.000152812	0.000322483
3	chr8:22876844:T:C	22876844	NA,C	NA,T	NA,1	NA,-inf	NA,inf	NA,0.791429	0.00015278	0.000322581
3	chr8:21613363:A:C	21613363	NA,C	NA,A	NA,1	NA,inf	NA,inf	NA,0.840551	0.000152761	0.000323796
3	chr8:21800652:T:C	21800652	C,NA	T,NA	1,NA	-inf,NA	inf,NA	0.94007,NA	0.00015274	0.000322376
3	chr8:22328463:G:A	22328463	NA,A	NA,G	NA,1	NA,-inf	NA,inf	NA,0.789759	0.00015241	0.000321484
3	chr8:21470390:T:G	21470390	G,G	T,T	1,1	-inf,inf	inf,inf	0.129566,1.66239	0.00015239	0.000322173
3	chr8:22112736:C:G	22112736	NA,G	NA,C	NA,1	NA,inf	NA,inf	NA,0.874747	0.000152381	0.000321651
3	chr8:21885867:A:G	21885867	NA,G	NA,A	NA,1	NA,-inf	NA,inf	NA,0.79459	0.000152028	0.000320311
3	chr8:22378104:T:C	22378104	NA,C	NA,T	NA,1	NA,-inf	NA,inf	NA,0.8238	0.000152012	0.000321796
3	chr8:22191119:G:A	22191119	NA,A	NA,G	NA,1	NA,-inf	NA,inf	NA,0.768435	0.000151727	0.000319481
3	chr8:21587071:C:G	21587071	NA,G	NA,C	NA,1	NA,inf	NA,inf	NA,0.811515	0.000151609	0.000321063
3	chr8:22391074:A:T	22391074	NA,T	NA,A	NA,1	NA,-inf	NA,inf	NA,0.821875	0.000151503	0.000320729
3	chr8:22752325:AT:A	22752325	NA,A	NA,AT	NA,1	NA,-inf	NA,inf	NA,0.789915	0.000151448	0.00031975
3	chr8:22390922:C:T	22390922	NA,T	NA,C	NA,1	NA,-inf	NA,inf	NA,0.820972	0.000151285	0.000320267
3	chr8:22917127:GA:G	22917127	NA,G	NA,GA	NA,1	NA,-inf	NA,inf	NA,0.784008	0.000151073	0.0003187
3	chr8:22111867:G:A	22111867	NA,A	NA,G	NA,1	NA,inf	NA,inf	NA,0.868091	0.000150945	0.0003186
3	chr8:22840587:T:C	22840587	NA,C	NA,T	NA,1	NA,inf	NA,inf	NA,0.824202	0.000150583	0.00031912
3	chr8:21595787:A:C	21595787	NA,C	NA,A	NA,1	NA,inf	NA,inf	NA,0.80684	0.000150514	0.00031874
3	chr8:22311943:A:T	22311943	T,T	A,A	1,1	-inf,inf	inf,inf	1.23871,0.444905	0.000150509	0.000310028
3	chr8:22071876:G:A	22071876	NA,A	NA,G	NA,1	NA,-inf	NA,inf	NA,0.798419	0.000150412	0.000316459
3	chr8:22747351:C:G	22747351	NA,G	NA,C	NA,1	NA,-inf	NA,inf	NA,0.792634	0.000150235	0.000317189
3	chr8:21759341:G:A	21759341	A,A	G,G	1,1	-inf,-inf	inf,inf	1.6275,0.145965	0.000150172	0.000317686
3	chr8:22502395:G:C	22502395	NA,C	NA,G	NA,1	NA,inf	NA,inf	NA,0.860532	0.000149991	0.000318756
3	chr8:22068854:G:A	22068854	NA,A	NA,G	NA,1	NA,inf	NA,inf	NA,0.87349	0.000149982	0.000316037
3	chr8:21752340:A:G	21752340	G,G	A,A	1,1	-inf,inf	inf,inf	1.50295,0.0901269	0.000149868	0.000312951
3	chr8:21601999:G:C	21601999	NA,C	NA,G	NA,1	NA,inf	NA,inf	NA,0.794135	0.00014932	0.000315643
3	chr8:21394968:T:G	21394968	NA,G	NA,T	NA,1	NA,-inf	NA,inf	NA,0.796089	0.000149299	0.000315602
3	chr8:22265466:T:C	22265466	NA,C	NA,T	NA,1	NA,inf	NA,inf	NA,0.824486	0.00014922	0.000316716
3	chr8:23022185:G:C	23022185	NA,C	NA,G	NA,1	NA,inf	NA,inf	NA,0.817336	0.000149145	0.000316204
3	chr8:21519061:C:T	21519061	NA,T	NA,C	NA,1	NA,inf	NA,inf	NA,0.809434	0.000148952	0.000315105
3	chr8:21394218:A:G	21394218	NA,G	NA,A	NA,1	NA,-inf	NA,inf	NA,0.79443	0.0001489	0.000314758
3	chr8:22636277:T:A	22636277	NA,A	NA,T	NA,1	NA,-inf	NA,inf	NA,0.833048	0.000148867	0.000315508
3	chr8:22897927:A:G	22897927	NA,G	NA,A	NA,1	NA,-inf	NA,inf	NA,0.785681	0.000148864	0.000314475
3	chr8:22245288:C:T	22245288	NA,T	NA,C	NA,1	NA,inf	NA,inf	NA,0.836241	0.000148853	0.000315846
3	chr8:21530097:G:A	21530097	NA,A	NA,G	NA,1	NA,-inf	NA,inf	NA,0.777009	0.000148727	0.000313408
3	chr8:23052398:G:A	23052398	A,A	G,G	1,1	inf,inf	inf,inf	1.62379,0.174919	0.000148675	0.000314124
3	chr8:21773672:T:G	21773672	NA,G	NA,T	NA,1	NA,-inf	NA,inf	NA,0.773993	0.000148603	0.000313481
3	chr8:21985079:G:A	21985079	A,NA	G,NA	1,NA	-inf,NA	inf,NA	0.965019,NA	0.000148019	0.000314946
3	chr8:22928421:C:A	22928421	NA,A	NA,C	NA,1	NA,inf	NA,inf	NA,0.777406	0.000147885	0.000312382
3	chr8:22052160:G:T	22052160	NA,T	NA,G	NA,1	NA,inf	NA,inf	NA,0.826639	0.000147852	0.000312548
3	chr8:22770438:G:A	22770438	NA,A	NA,G	NA,1	NA,inf	NA,inf	NA,0.812014	0.000147799	0.000313291
3	chr8:22038520:G:A	22038520	A,A	G,G	1,1	inf,inf	inf,inf	1.72979,0.20028	0.000147753	0.000313189
3	chr8:22238047:T:C	22238047	C,C	T,T	1,1	-inf,inf	inf,inf	1.36828,0.203229	0.000147692	0.000304077
3	chr8:21400690:G:A	21400690	NA,A	NA,G	NA,1	NA,-inf	NA,inf	NA,0.789629	0.000147687	0.000312201
3	chr8:22404257:C:A	22404257	A,NA	C,NA	1,NA	inf,NA	inf,NA	1.16217,NA	0.000147458	0.000319707
3	chr8:22236791:T:C	22236791	C,C	T,T	1,1	-inf,inf	inf,inf	1.20077,0.495462	0.00014694	0.000302916
3	chr8:21494779:C:T	21494779	NA,T	NA,C	NA,1	NA,-inf	NA,inf	NA,0.785974	0.000146807	0.000310045
3	chr8:21998310:G:A	21998310	NA,A	NA,G	NA,1	NA,inf	NA,inf	NA,0.830037	0.000146766	0.000310639
3	chr8:22271710:G:A	22271710	A,A	G,G	1,1	-inf,inf	inf,inf	1.20418,0.486736	0.000146289	0.000301616
3	chr8:22082566:G:A	22082566	NA,A	NA,G	NA,1	NA,inf	NA,inf	NA,0.856204	0.000146245	0.000308156
3	chr8:21814880:C:T	21814880	NA,T	NA,C	NA,1	NA,-inf	NA,inf	NA,0.752166	0.000146086	0.00030751
3	chr8:21942348:A:G	21942348	NA,G	NA,A	NA,1	NA,inf	NA,inf	NA,0.813862	0.000145881	0.000309795
3	chr8:22125631:C:T	22125631	NA,T	NA,C	NA,1	NA,inf	NA,inf	NA,0.819988	0.000145821	0.000307938
3	chr8:22916130:A:G	22916130	G,G	A,A	1,1	-inf,-inf	inf,inf	0.297868,1.54929	0.000145608	0.000307897
3	chr8:21585119:C:T	21585119	NA,T	NA,C	NA,1	NA,inf	NA,inf	NA,0.778503	0.000145525	0.000307631
3	chr8:22732061:C:T	22732061	T,NA	C,NA	1,NA	inf,NA	inf,NA	1.07003,NA	0.000145501	0.000312871
3	chr8:22315452:G:A	22315452	A,A	G,G	1,1	-inf,inf	inf,inf	1.2291,0.431981	0.000145185	0.000299085
3	chr8:22376276:A:G	22376276	NA,G	NA,A	NA,1	NA,inf	NA,inf	NA,0.786146	0.000144849	0.000306138
3	chr8:21848491:C:T	21848491	NA,T	NA,C	NA,1	NA,inf	NA,inf	NA,0.798129	0.000144816	0.000307298
3	chr8:23052239:G:A	23052239	A,A	G,G	1,1	inf,inf	inf,inf	1.6178,0.150324	0.000144743	0.00030576
3	chr8:21584185:C:T	21584185	NA,T	NA,C	NA,1	NA,inf	NA,inf	NA,0.774501	0.000144671	0.000305819
3	chr8:22317210:T:A	22317210	A,A	T,T	1,1	-inf,inf	inf,inf	1.22633,0.431981	0.000144576	0.000297828
3	chr8:23003593:G:A	23003593	NA,A	NA,G	NA,1	NA,-inf	NA,inf	NA,0.769187	0.000144504	0.000305063
3	chr8:22413161:A:T	22413161	NA,T	NA,A	NA,1	NA,-inf	NA,inf	NA,0.77286	0.000144359	0.000302999
3	chr8:21818867:G:C	21818867	NA,C	NA,G	NA,1	NA,inf	NA,inf	NA,0.818194	0.000144339	0.000305761
3	chr8:22355086:A:G	22355086	G,G	A,A	1,1	-inf,inf	inf,inf	1.2083,0.460352	0.000144258	0.000297252
3	chr8:21633142:A:C	21633142	NA,C	NA,A	NA,1	NA,inf	NA,inf	NA,0.793949	0.000144136	0.000305456
3	chr8:21620241:T:C	21620241	NA,C	NA,T	NA,1	NA,inf	NA,inf	NA,0.805819	0.000143865	0.000305124
3	chr8:21774330:G:C	21774330	NA,C	NA,G	NA,1	NA,inf	NA,inf	NA,0.798946	0.000143863	0.000305309
3	chr8:22889257:A:G	22889257	NA,G	NA,A	NA,1	NA,inf	NA,inf	NA,0.781883	0.000143859	0.000304605
3	chr8:22829246:A:G	22829246	G,NA	A,NA	1,NA	inf,NA	inf,NA	0.913435,NA	0.000143753	0.000303793
3	chr8:21541713:T:C	21541713	NA,C	NA,T	NA,1	NA,-inf	NA,inf	NA,0.789388	0.000143568	0.000303081
3	chr8:22139802:C:A	22139802	A,NA	C,NA	1,NA	-inf,NA	inf,NA	0.891684,NA	0.000143552	0.000301785
3	chr8:22933154:G:T	22933154	NA,T	NA,G	NA,1	NA,inf	NA,inf	NA,0.799484	0.000143321	0.000303626
3	chr8:22556169:A:G	22556169	G,NA	A,NA	1,NA	inf,NA	inf,NA	1.11252,NA	0.000143296	0.00031135
3	chr8:21467752:G:A	21467752	NA,A	NA,G	NA,1	NA,inf	NA,inf	NA,0.797386	0.00014326	0.000303706
3	chr8:22325927:C:G	22325927	G,G	C,C	1,1	-inf,inf	inf,inf	1.22164,0.431106	0.000143166	0.000294939
3	chr8:23058937:G:T	23058937	NA,T	NA,G	NA,1	NA,-inf	NA,inf	NA,0.755796	0.000142904	0.000301309
3	chr8:22322691:C:T	22322691	NA,T	NA,C	NA,1	NA,-inf	NA,inf	NA,0.75012	0.000142833	0.000301334
3	chr8:22184937:C:G	22184937	NA,G	NA,C	NA,1	NA,-inf	NA,inf	NA,0.76051	0.000142757	0.000301043
3	chr8:22050056:T:C	22050056	NA,C	NA,T	NA,1	NA,-inf	NA,inf	NA,0.767483	0.000142715	0.000300726
3	chr8:21397540:G:A	21397540	A,NA	G,NA	1,NA	-inf,NA	inf,NA	0.999911,NA	0.000142463	0.000299906
3	chr8:21945349:TAGAC:T	21945349	T,T	TAGAC,TAGAC	1,1	inf,-inf	inf,inf	0.0971593,1.66449	0.000142396	0.000299057
3	chr8:22751706:C:T	22751706	NA,T	NA,C	NA,1	NA,-inf	NA,inf	NA,0.750957	0.000142166	0.000300173
3	chr8:22110748:G:A	22110748	NA,A	NA,G	NA,1	NA,inf	NA,inf	NA,0.828401	0.000141943	0.000299589
3	chr8:22357178:A:G	22357178	G,G	A,A	1,1	-inf,inf	inf,inf	1.21711,0.434476	0.00014186	0.000292299
3	chr8:22965758:A:G	22965758	NA,G	NA,A	NA,1	NA,-inf	NA,inf	NA,0.753884	0.000141858	0.000299315
3	chr8:22703607:T:G	22703607	G,G	T,T	1,1	inf,inf	inf,inf	1.77505,0.106972	0.000141792	0.000307305
3	chr8:22226686:A:G	22226686	G,NA	A,NA	1,NA	-inf,NA	inf,NA	0.869564,NA	0.000141756	0.000298352
3	chr8:23050208:G:C	23050208	NA,C	NA,G	NA,1	NA,inf	NA,inf	NA,0.793932	0.000141716	0.000300499
3	chr8:23062636:C:T	23062636	T,T	C,C	1,1	inf,-inf	inf,inf	1.22505,0.739355	0.00014133	0.000299596
3	chr8:23023275:A:C	23023275	NA,C	NA,A	NA,1	NA,inf	NA,inf	NA,0.783862	0.000141327	0.000299624
3	chr8:22829465:T:C	22829465	C,C	T,T	1,1	inf,-inf	inf,inf	0.480623,1.42908	0.000141265	0.000299104
3	chr8:22823408:G:A	22823408	NA,A	NA,G	NA,1	NA,-inf	NA,inf	NA,0.753423	0.000141147	0.000298126
3	chr8:22345320:T:C	22345320	NA,C	NA,T	NA,1	NA,inf	NA,inf	NA,0.798895	0.00014112	0.000299683
3	chr8:21734205:A:G	21734205	G,NA	A,NA	1,NA	-inf,NA	inf,NA	0.911706,NA	0.000141118	0.000298732
3	chr8:22938718:T:C	22938718	NA,C	NA,T	NA,1	NA,inf	NA,inf	NA,0.787131	0.000140943	0.000298858
3	chr8:22081623:T:C	22081623	NA,C	NA,T	NA,1	NA,-inf	NA,inf	NA,0.761751	0.000140787	0.000296355
3	chr8:22570273:G:A	22570273	A,A	G,G	1,1	inf,-inf	inf,inf	2.47707,0.84924	0.000140512	0.000544382
3	chr8:22938363:C:A	22938363	NA,A	NA,C	NA,1	NA,inf	NA,inf	NA,0.785105	0.000140418	0.000297442
3	chr8:22700152:C:T	22700152	NA,T	NA,C	NA,1	NA,-inf	NA,inf	NA,0.728779	0.000140405	0.000294012
3	chr8:22182940:G:C	22182940	NA,C	NA,G	NA,1	NA,inf	NA,inf	NA,0.76986	0.000140392	0.000296696
3	chr8:21382181:C:T	21382181	NA,T	NA,C	NA,1	NA,inf	NA,inf	NA,0.79643	0.000140275	0.00029769
3	chr8:22184671:C:T	22184671	NA,T	NA,C	NA,1	NA,inf	NA,inf	NA,0.773099	0.000140076	0.000296477
3	chr8:21775795:A:T	21775795	NA,T	NA,A	NA,1	NA,inf	NA,inf	NA,0.781125	0.000140029	0.000297132
3	chr8:22243471:T:C	22243471	NA,C	NA,T	NA,1	NA,inf	NA,inf	NA,0.788414	0.00013991	0.000296979
3	chr8:22994719:T:C	22994719	NA,C	NA,T	NA,1	NA,inf	NA,inf	NA,0.756797	0.000139875	0.000296014
3	chr8:22682908:C:T	22682908	T,T	C,C	1,1	inf,inf	inf,inf	3.60695,1.34094	0.000139863	0.00626163
3	chr8:22120756:C:T	22120756	NA,T	NA,C	NA,1	NA,inf	NA,inf	NA,0.809718	0.000139783	0.000295094
3	chr8:21687011:G:A	21687011	NA,A	NA,G	NA,1	NA,inf	NA,inf	NA,0.775766	0.000139757	0.000296236
3	chr8:21769265:C:A	21769265	A,NA	C,NA	1,NA	inf,NA	inf,NA	1.09171,NA	0.000139748	0.000302526
3	chr8:22495468:A:G	22495468	NA,G	NA,A	NA,1	NA,inf	NA,inf	NA,0.796243	0.000139737	0.000296597
3	chr8:22954500:AATCTTTTTTG:A	22954500	NA,A	NA,AATCTTTTTTG	NA,1	NA,-inf	NA,inf	NA,0.73854	0.000139263	0.000293527
3	chr8:22952188:C:G	22952188	NA,G	NA,C	NA,1	NA,-inf	NA,inf	NA,0.73778	0.000139169	0.000293317
3	chr8:22948087:G:C	22948087	NA,C	NA,G	NA,1	NA,inf	NA,inf	NA,0.757619	0.000138961	0.000293899
3	chr8:22954497:A:AT	22954497	NA,AT	NA,A	NA,1	NA,-inf	NA,inf	NA,0.737027	0.000138927	0.00029282
3	chr8:22600291:C:T	22600291	T,T	C,C	1,1	-inf,-inf	inf,inf	4.19516,1.10482	0.000138906	0.0144822
3	chr8:22488226:C:G	22488226	NA,G	NA,C	NA,1	NA,inf	NA,inf	NA,0.767627	0.000138788	0.000293506
3	chr8:21629728:C:T	21629728	T,T	C,C	1,1	-inf,inf	inf,inf	1.51894,0.0958286	0.000138707	0.00029
3	chr8:22751663:G:A	22751663	NA,A	NA,G	NA,1	NA,-inf	NA,inf	NA,0.702607	0.000138674	0.000291999
3	chr8:22340900:A:G	22340900	G,G	A,A	1,1	-inf,inf	inf,inf	1.23036,0.394689	0.000138628	0.000285609
3	chr8:22609891:G:A	22609891	NA,A	NA,G	NA,1	NA,inf	NA,inf	NA,0.713538	0.000138622	0.000292163
3	chr8:22846670:C:A	22846670	NA,A	NA,C	NA,1	NA,inf	NA,inf	NA,0.764152	0.000138496	0.000293261
3	chr8:21385705:T:C	21385705	NA,C	NA,T	NA,1	NA,-inf	NA,inf	NA,0.736449	0.000138466	0.000292225
3	chr8:22289820:A:G	22289820	G,G	A,A	1,1	inf,-inf	inf,inf	1.82492,0.299575	0.00013836	0.000301488
3	chr8:22960475:C:T	22960475	NA,T	NA,C	NA,1	NA,-inf	NA,inf	NA,0.736638	0.000137961	0.000291106
3	chr8:21775967:T:C	21775967	C,C	T,T	1,1	inf,inf	inf,inf	1.78502,0.347305	0.000137859	0.00030004
3	chr8:22840376:T:C	22840376	NA,C	NA,T	NA,1	NA,inf	NA,inf	NA,0.730989	0.000137488	0.000290401
3	chr8:22907228:G:A	22907228	NA,A	NA,G	NA,1	NA,inf	NA,inf	NA,0.717447	0.000137339	0.00028969
3	chr8:22087238:T:A	22087238	NA,A	NA,T	NA,1	NA,-inf	NA,inf	NA,0.710825	0.000137176	0.000289701
3	chr8:22068427:A:G	22068427	NA,G	NA,A	NA,1	NA,inf	NA,inf	NA,0.735845	0.000137158	0.000288796
3	chr8:21532422:C:G	21532422	NA,G	NA,C	NA,1	NA,-inf	NA,inf	NA,0.72691	0.000136957	0.000288898
3	chr8:22483478:G:A	22483478	NA,A	NA,G	NA,1	NA,inf	NA,inf	NA,0.758714	0.0001369	0.000289517
3	chr8:21862309:G:A	21862309	NA,A	NA,G	NA,1	NA,-inf	NA,inf	NA,0.733813	0.000136599	0.000287735
3	chr8:21394383:C:T	21394383	NA,T	NA,C	NA,1	NA,inf	NA,inf	NA,0.757314	0.000136531	0.000289239
3	chr8:22270110:G:A	22270110	NA,A	NA,G	NA,1	NA,-inf	NA,inf	NA,0.74975	0.000136513	0.000288491
3	chr8:21983397:A:G	21983397	NA,G	NA,A	NA,1	NA,-inf	NA,inf	NA,0.758684	0.00013641	0.000288553
3	chr8:22951472:G:A	22951472	NA,A	NA,G	NA,1	NA,-inf	NA,inf	NA,0.724901	0.000136306	0.000287297
3	chr8:22957404:T:A	22957404	NA,A	NA,T	NA,1	NA,-inf	NA,inf	NA,0.729187	0.000136219	0.000287472
3	chr8:22002396:G:A	22002396	A,NA	G,NA	1,NA	inf,NA	inf,NA	0.915999,NA	0.000136193	0.00028609
3	chr8:21643425:A:G	21643425	G,G	A,A	1,1	inf,inf	inf,inf	0.389168,1.37216	0.0001358	0.000284212
3	chr8:22038219:A:G	22038219	G,G	A,A	1,1	-inf,-inf	inf,inf	1.75832,0.116996	0.000135786	0.0002906
3	chr8:22960522:T:G	22960522	NA,G	NA,T	NA,1	NA,-inf	NA,inf	NA,0.725734	0.000135533	0.000285994
3	chr8:22362520:A:G	22362520	G,G	A,A	1,1	inf,-inf	inf,inf	1.8701,0.213174	0.000135458	0.000295533
3	chr8:22229295:G:A	22229295	NA,A	NA,G	NA,1	NA,-inf	NA,inf	NA,0.701402	0.000135257	0.000284862
3	chr8:21486196:A:T	21486196	T,NA	A,NA	1,NA	-inf,NA	inf,NA	0.902391,NA	0.000135231	0.000287068
3	chr8:21384722:A:C	21384722	NA,C	NA,A	NA,1	NA,-inf	NA,inf	NA,0.720938	0.000135183	0.000285294
3	chr8:22227287:G:A	22227287	A,NA	G,NA	1,NA	inf,NA	inf,NA	0.927256,NA	0.000135001	0.000286893
3	chr8:23071619:C:A	23071619	A,A	C,C	1,1	inf,inf	inf,inf	0.796763,1.12465	0.000134966	0.000286196
3	chr8:22318657:T:C	22318657	C,C	T,T	1,1	-inf,inf	inf,inf	1.19569,0.426975	0.000134853	0.000277892
3	chr8:21717929:A:G	21717929	G,G	A,A	1,1	inf,inf	inf,inf	0.526317,1.3289	0.000134725	0.000283314
3	chr8:22785358:G:A	22785358	NA,A	NA,G	NA,1	NA,-inf	NA,inf	NA,0.714463	0.00013455	0.000283944
3	chr8:22081473:C:T	22081473	NA,T	NA,C	NA,1	NA,-inf	NA,inf	NA,0.731685	0.000134538	0.000283419
3	chr8:22200375:G:A	22200375	NA,A	NA,G	NA,1	NA,-inf	NA,inf	NA,0.715817	0.000134486	0.000283553
3	chr8:21802866:G:A	21802866	A,NA	G,NA	1,NA	-inf,NA	inf,NA	0.864237,NA	0.000134396	0.000283657
3	chr8:22294109:G:A	22294109	A,A	G,G	1,1	-inf,inf	inf,inf	1.31481,0.199102	0.000134354	0.000276577
3	chr8:22831145:C:G	22831145	G,G	C,C	1,1	inf,-inf	inf,inf	0.459311,1.45479	0.000134321	0.000285385
3	chr8:22213879:G:C	22213879	NA,C	NA,G	NA,1	NA,inf	NA,inf	NA,0.775006	0.000134072	0.000284327
3	chr8:22214786:G:A	22214786	A,A	G,G	1,1	inf,-inf	inf,inf	0.651372,1.31658	0.000134	0.000286273
3	chr8:21958776:A:G	21958776	NA,G	NA,A	NA,1	NA,-inf	NA,inf	NA,0.745226	0.000133716	0.00028286
3	chr8:21670647:T:C	21670647	NA,C	NA,T	NA,1	NA,-inf	NA,inf	NA,0.718404	0.000133548	0.000281949
3	chr8:22350572:C:T	22350572	NA,T	NA,C	NA,1	NA,inf	NA,inf	NA,0.763226	0.000133503	0.00028348
3	chr8:22289099:C:T	22289099	NA,T	NA,C	NA,1	NA,-inf	NA,inf	NA,0.707633	0.000133432	0.000281585
3	chr8:22004640:G:C	22004640	NA,C	NA,G	NA,1	NA,inf	NA,inf	NA,0.75668	0.000133429	0.000283311
3	chr8:21400737:A:G	21400737	NA,G	NA,A	NA,1	NA,-inf	NA,inf	NA,0.726912	0.000133362	0.000281944
3	chr8:22300659:A:G	22300659	NA,G	NA,A	NA,1	NA,inf	NA,inf	NA,0.751764	0.000133354	0.000282797
3	chr8:21653966:ATTAAG:A	21653966	NA,A	NA,ATTAAG	NA,1	NA,inf	NA,inf	NA,0.753208	0.000133293	0.000282349
3	chr8:23073774:A:G	23073774	G,G	A,A	1,1	inf,-inf	inf,inf	1.74662,0.145921	0.000133278	0.000289893
3	chr8:21397270:T:C	21397270	NA,C	NA,T	NA,1	NA,-inf	NA,inf	NA,0.725013	0.00013325	0.000281691
3	chr8:21545730:T:G	21545730	NA,G	NA,T	NA,1	NA,-inf	NA,inf	NA,0.725976	0.000133136	0.000281199
3	chr8:22496346:G:A	22496346	NA,A	NA,G	NA,1	NA,inf	NA,inf	NA,0.776297	0.000133117	0.000282713
3	chr8:22656599:A:C	22656599	NA,C	NA,A	NA,1	NA,inf	NA,inf	NA,0.715981	0.000133015	0.000281022
3	chr8:21797047:C:T	21797047	T,NA	C,NA	1,NA	-inf,NA	inf,NA	0.858267,NA	0.000133011	0.000280777
3	chr8:22404626:C:T	22404626	T,NA	C,NA	1,NA	inf,NA	inf,NA	1.09503,NA	0.000133008	0.000288025
3	chr8:21798540:A:G	21798540	G,NA	A,NA	1,NA	-inf,NA	inf,NA	0.859166,NA	0.000132795	0.000280337
3	chr8:22480015:A:C	22480015	NA,C	NA,A	NA,1	NA,inf	NA,inf	NA,0.738928	0.000132739	0.000280708
3	chr8:23016464:T:TA	23016464	TA,TA	T,T	1,1	-inf,-inf	inf,inf	1.48234,0.223758	0.000132641	0.00027714
3	chr8:21474772:G:A	21474772	A,NA	G,NA	1,NA	inf,NA	inf,NA	0.812389,NA	0.000132605	0.000278935
3	chr8:22362294:G:A	22362294	A,A	G,G	1,1	inf,-inf	inf,inf	1.71791,0.452869	0.000132588	0.000289775
3	chr8:21391703:T:A	21391703	NA,A	NA,T	NA,1	NA,inf	NA,inf	NA,0.76019	0.00013253	0.000281244
3	chr8:22072679:T:A	22072679	NA,A	NA,T	NA,1	NA,-inf	NA,inf	NA,0.716659	0.000132519	0.000279188
3	chr8:22676894:T:C	22676894	NA,C	NA,T	NA,1	NA,inf	NA,inf	NA,0.765542	0.000132355	0.00028108
3	chr8:22358627:A:G	22358627	NA,G	NA,A	NA,1	NA,inf	NA,inf	NA,0.751541	0.000132295	0.000280768
3	chr8:22008880:C:T	22008880	NA,T	NA,C	NA,1	NA,inf	NA,inf	NA,0.748879	0.000132258	0.000280853
3	chr8:22450197:C:G	22450197	NA,G	NA,C	NA,1	NA,inf	NA,inf	NA,0.77737	0.000132114	0.000280788
3	chr8:22186537:G:A	22186537	NA,A	NA,G	NA,1	NA,-inf	NA,inf	NA,0.674973	0.000132108	0.000277831
3	chr8:21611536:A:G	21611536	NA,G	NA,A	NA,1	NA,inf	NA,inf	NA,0.733196	0.000131976	0.000279304
3	chr8:22257125:T:C	22257125	NA,C	NA,T	NA,1	NA,-inf	NA,inf	NA,0.704295	0.000131812	0.000278305
3	chr8:21796895:T:C	21796895	C,NA	T,NA	1,NA	-inf,NA	inf,NA	0.852675,NA	0.0001318	0.00027821
3	chr8:22334335:C:T	22334335	T,T	C,C	1,1	-inf,inf	inf,inf	1.2176,0.371778	0.000131749	0.00027146
3	chr8:22779423:T:A	22779423	A,NA	T,NA	1,NA	inf,NA	inf,NA	0.994943,NA	0.000131527	0.000281107
3	chr8:22760270:G:A	22760270	A,NA	G,NA	1,NA	-inf,NA	inf,NA	0.993727,NA	0.000131506	0.000282282
3	chr8:21796954:T:C	21796954	C,NA	T,NA	1,NA	-inf,NA	inf,NA	0.850774,NA	0.000131383	0.000277329
3	chr8:22900997:C:T	22900997	T,NA	C,NA	1,NA	-inf,NA	inf,NA	0.815066,NA	0.000131309	0.000276546
3	chr8:22276997:G:A	22276997	NA,A	NA,G	NA,1	NA,inf	NA,inf	NA,0.756224	0.0001313	0.000278552
3	chr8:21865395:G:A	21865395	NA,A	NA,G	NA,1	NA,-inf	NA,inf	NA,0.711474	0.000131281	0.000276609
3	chr8:22634071:C:T	22634071	NA,T	NA,C	NA,1	NA,-inf	NA,inf	NA,0.682263	0.000131179	0.000276515
3	chr8:21731162:G:A	21731162	A,A	G,G	1,1	inf,-inf	inf,inf	0.828862,1.07094	0.000130966	0.000276954
3	chr8:21432655:T:G	21432655	G,G	T,T	1,1	inf,inf	inf,inf	0.748044,1.4016	0.000130866	0.000286571
3	chr8:21852727:C:T	21852727	NA,T	NA,C	NA,1	NA,inf	NA,inf	NA,0.739266	0.000130802	0.000276446
3	chr8:22985684:C:T	22985684	NA,T	NA,C	NA,1	NA,inf	NA,inf	NA,0.73309	0.000130797	0.000277036
3	chr8:22994530:C:T	22994530	T,T	C,C	1,1	-inf,-inf	inf,inf	0.248848,1.47943	0.000130651	0.000275375
3	chr8:22890139:C:T	22890139	NA,T	NA,C	NA,1	NA,inf	NA,inf	NA,0.6862	0.000130585	0.000275548
3	chr8:21403801:TG:T	21403801	NA,T	NA,TG	NA,1	NA,-inf	NA,inf	NA,0.696366	0.000130427	0.000275223
3	chr8:22172265:C:A	22172265	A,A	C,C	1,1	-inf,-inf	inf,inf	0.0748099,1.61768	0.000130332	0.00027688
3	chr8:22867515:C:T	22867515	T,T	C,C	1,1	-inf,-inf	inf,inf	0.857221,1.17276	0.000130289	0.000281228
3	chr8:21796252:C:T	21796252	T,NA	C,NA	1,NA	-inf,NA	inf,NA	0.845772,NA	0.000130204	0.000274856
3	chr8:22276989:G:A	22276989	NA,A	NA,G	NA,1	NA,inf	NA,inf	NA,0.7505	0.000130173	0.000276156
3	chr8:21862237:TC:T	21862237	NA,T	NA,TC	NA,1	NA,-inf	NA,inf	NA,0.703205	0.000130161	0.000274206
3	chr8:21715674:C:A	21715674	NA,A	NA,C	NA,1	NA,-inf	NA,inf	NA,0.676841	0.000129976	0.000273771
3	chr8:21443260:T:C	21443260	NA,C	NA,T	NA,1	NA,-inf	NA,inf	NA,0.710271	0.000129975	0.000274707
3	chr8:21775059:G:A	21775059	NA,A	NA,G	NA,1	NA,inf	NA,inf	NA,0.733503	0.000129908	0.000275635
3	chr8:22853103:C:T	22853103	NA,T	NA,C	NA,1	NA,inf	NA,inf	NA,0.722124	0.000129847	0.000274986
3	chr8:22972966:A:G	22972966	G,G	A,A	1,1	inf,-inf	inf,inf	1.51941,0.492222	0.000129776	0.000275211
3	chr8:21774580:C:T	21774580	NA,T	NA,C	NA,1	NA,inf	NA,inf	NA,0.731548	0.000129518	0.000274806
3	chr8:21852765:A:G	21852765	G,G	A,A	1,1	inf,-inf	inf,inf	0.0425624,1.60282	0.000129311	0.000273231
3	chr8:21775222:C:T	21775222	NA,T	NA,C	NA,1	NA,inf	NA,inf	NA,0.729369	0.000129079	0.000273872
3	chr8:21422003:T:C	21422003	NA,C	NA,T	NA,1	NA,-inf	NA,inf	NA,0.694407	0.000129008	0.000272487
3	chr8:22648847:C:T	22648847	NA,T	NA,C	NA,1	NA,-inf	NA,inf	NA,0.887372	0.000128883	0.000278357
3	chr8:21512243:A:G	21512243	NA,G	NA,A	NA,1	NA,-inf	NA,inf	NA,0.686226	0.000128878	0.000271595
3	chr8:22714603:T:C	22714603	C,C	T,T	1,1	inf,inf	inf,inf	0.79059,1.06719	0.000128712	0.000271039
3	chr8:22295472:A:G	22295472	G,NA	A,NA	1,NA	inf,NA	inf,NA	1.04133,NA	0.000128691	0.000278411
3	chr8:22081587:G:A	22081587	NA,A	NA,G	NA,1	NA,-inf	NA,inf	NA,0.704989	0.000128686	0.000270961
3	chr8:22276391:C:G	22276391	NA,G	NA,C	NA,1	NA,inf	NA,inf	NA,0.727114	0.000128647	0.000272817
3	chr8:22871143:A:T	22871143	T,NA	A,NA	1,NA	inf,NA	inf,NA	0.84186,NA	0.000128616	0.000271508
3	chr8:22562046:T:TG	22562046	NA,TG	NA,T	NA,1	NA,-inf	NA,inf	NA,0.677537	0.000128428	0.000270877
3	chr8:21995122:G:A	21995122	A,NA	G,NA	1,NA	-inf,NA	inf,NA	0.879292,NA	0.000128153	0.000272569
3	chr8:21546744:C:T	21546744	T,T	C,C	1,1	inf,inf	inf,inf	0.535841,1.27938	0.000128036	0.000269602
3	chr8:21906772:G:A	21906772	NA,A	NA,G	NA,1	NA,inf	NA,inf	NA,0.710735	0.000128011	0.000271036
3	chr8:21402792:C:G	21402792	NA,G	NA,C	NA,1	NA,inf	NA,inf	NA,0.737497	0.000127983	0.000271574
3	chr8:22247442:A:G	22247442	NA,G	NA,A	NA,1	NA,inf	NA,inf	NA,0.741023	0.000127821	0.000271178
3	chr8:22338811:G:A	22338811	NA,A	NA,G	NA,1	NA,inf	NA,inf	NA,0.725658	0.000127812	0.000270766
3	chr8:22931850:C:T	22931850	NA,T	NA,C	NA,1	NA,inf	NA,inf	NA,0.726665	0.000127783	0.000270721
3	chr8:21774417:C:CAAG	21774417	NA,CAAG	NA,C	NA,1	NA,inf	NA,inf	NA,0.721681	0.000127557	0.00027064
3	chr8:23028248:G:A	23028248	NA,A	NA,G	NA,1	NA,-inf	NA,inf	NA,0.688055	0.000127496	0.000269087
3	chr8:21379685:T:C	21379685	NA,C	NA,T	NA,1	NA,-inf	NA,inf	NA,0.682536	0.000127281	0.000268578
3	chr8:21752369:A:G	21752369	G,G	A,A	1,1	-inf,inf	inf,inf	1.42222,0.0807744	0.000127237	0.00026578
3	chr8:22232750:T:G	22232750	G,G	T,T	1,1	inf,inf	inf,inf	1.56754,0.427207	0.000127206	0.000272316
3	chr8:21532578:C:A	21532578	NA,A	NA,C	NA,1	NA,inf	NA,inf	NA,0.704274	0.000127194	0.000269173
3	chr8:21651972:C:A	21651972	A,NA	C,NA	1,NA	inf,NA	inf,NA	0.847093,NA	0.00012706	0.000268944
3	chr8:23010024:C:T	23010024	T,NA	C,NA	1,NA	inf,NA	inf,NA	0.917514,NA	0.00012699	0.000268929
3	chr8:22429846:G:A	22429846	NA,A	NA,G	NA,1	NA,-inf	NA,inf	NA,0.683488	0.000126846	0.000267578
3	chr8:22859591:G:A	22859591	A,NA	G,NA	1,NA	inf,NA	inf,NA	0.832084,NA	0.000126786	0.000267615
3	chr8:21914484:T:C	21914484	NA,C	NA,T	NA,1	NA,-inf	NA,inf	NA,0.693208	0.000126773	0.000267309
3	chr8:21676645:G:A	21676645	NA,A	NA,G	NA,1	NA,inf	NA,inf	NA,0.717804	0.000126761	0.000268633
3	chr8:21663890:G:A	21663890	NA,A	NA,G	NA,1	NA,inf	NA,inf	NA,0.726064	0.000126757	0.000268921
3	chr8:21993590:G:A	21993590	NA,A	NA,G	NA,1	NA,inf	NA,inf	NA,0.719798	0.000126516	0.000268594
3	chr8:23045575:A:C	23045575	NA,C	NA,A	NA,1	NA,-inf	NA,inf	NA,0.687993	0.000126512	0.000267267
3	chr8:21673502:C:T	21673502	NA,T	NA,C	NA,1	NA,inf	NA,inf	NA,0.713921	0.000126216	0.000267461
3	chr8:21457745:A:G	21457745	G,NA	A,NA	1,NA	inf,NA	inf,NA	0.804099,NA	0.000126179	0.000265903
3	chr8:22436686:T:C	22436686	NA,C	NA,T	NA,1	NA,-inf	NA,inf	NA,0.684507	0.00012617	0.000266272
3	chr8:22295683:C:T	22295683	T,T	C,C	1,1	-inf,inf	inf,inf	1.15438,0.440678	0.000125767	0.000259315
3	chr8:22955785:A:G	22955785	NA,G	NA,A	NA,1	NA,-inf	NA,inf	NA,0.670041	0.000125659	0.000264848
3	chr8:22892744:G:A	22892744	NA,A	NA,G	NA,1	NA,inf	NA,inf	NA,0.701494	0.000125598	0.000266074
3	chr8:21890323:C:T	21890323	NA,T	NA,C	NA,1	NA,inf	NA,inf	NA,0.695086	0.000125443	0.00026549
3	chr8:22420389:A:G	22420389	NA,G	NA,A	NA,1	NA,-inf	NA,inf	NA,0.676236	0.000125382	0.000264673
3	chr8:21902463:T:C	21902463	NA,C	NA,T	NA,1	NA,inf	NA,inf	NA,0.693247	0.000125322	0.000265213
3	chr8:22786498:G:A	22786498	A,NA	G,NA	1,NA	inf,NA	inf,NA	0.829701,NA	0.000125267	0.000264637
3	chr8:21899738:C:G	21899738	NA,G	NA,C	NA,1	NA,-inf	NA,inf	NA,0.6767	0.000125222	0.000264445
3	chr8:21867685:G:A	21867685	NA,A	NA,G	NA,1	NA,-inf	NA,inf	NA,0.680354	0.000125186	0.000263823
3	chr8:21917425:A:T	21917425	NA,T	NA,A	NA,1	NA,-inf	NA,inf	NA,0.68471	0.000125183	0.000263606
3	chr8:22804788:T:A	22804788	A,A	T,T	1,1	inf,inf	inf,inf	1.29767,0.55607	0.000125107	0.000265413
3	chr8:22291788:A:G	22291788	G,G	A,A	1,1	-inf,inf	inf,inf	1.17451,0.403682	0.000125094	0.000257888
3	chr8:22293269:AC:A	22293269	NA,A	NA,AC	NA,1	NA,inf	NA,inf	NA,0.711571	0.000125089	0.000265402
3	chr8:22861652:G:A	22861652	NA,A	NA,G	NA,1	NA,inf	NA,inf	NA,0.7248	0.000125041	0.00026569
3	chr8:22508278:A:G	22508278	G,NA	A,NA	1,NA	inf,NA	inf,NA	0.948358,NA	0.000124948	0.000268046
3	chr8:23023124:G:A	23023124	NA,A	NA,G	NA,1	NA,inf	NA,inf	NA,0.706656	0.000124928	0.000264702
3	chr8:22609624:T:C	22609624	NA,C	NA,T	NA,1	NA,inf	NA,inf	NA,0.675607	0.000124683	0.000263445
3	chr8:21685751:C:G	21685751	NA,G	NA,C	NA,1	NA,-inf	NA,inf	NA,0.670996	0.000124627	0.000262972
3	chr8:22518526:C:T	22518526	NA,T	NA,C	NA,1	NA,inf	NA,inf	NA,0.69684	0.000124576	0.000263455
3	chr8:22818217:G:A	22818217	NA,A	NA,G	NA,1	NA,-inf	NA,inf	NA,0.675004	0.00012453	0.000262933
3	chr8:22892731:C:A	22892731	NA,A	NA,C	NA,1	NA,inf	NA,inf	NA,0.720522	0.000124515	0.000264236
3	chr8:22985606:C:T	22985606	NA,T	NA,C	NA,1	NA,inf	NA,inf	NA,0.701165	0.000124401	0.000263492
3	chr8:22154819:C:T	22154819	NA,T	NA,C	NA,1	NA,-inf	NA,inf	NA,0.666438	0.000124315	0.000261658
3	chr8:21589765:G:T	21589765	T,T	G,G	1,1	inf,inf	inf,inf	0.225867,1.41546	0.000124072	0.000259734
3	chr8:21889720:T:C	21889720	NA,C	NA,T	NA,1	NA,-inf	NA,inf	NA,0.662673	0.000123979	0.000261426
3	chr8:22110801:G:C	22110801	C,C	G,G	1,1	-inf,inf	inf,inf	1.31046,0.667887	0.000123892	0.000262932
3	chr8:23073746:A:C	23073746	NA,C	NA,A	NA,1	NA,-inf	NA,inf	NA,0.654578	0.000123731	0.000260788
3	chr8:21781092:T:TA	21781092	NA,TA	NA,T	NA,1	NA,inf	NA,inf	NA,0.688228	0.000123726	0.000261803
3	chr8:22516588:G:A	22516588	NA,A	NA,G	NA,1	NA,inf	NA,inf	NA,0.692019	0.000123692	0.000261584
3	chr8:22759799:C:T	22759799	T,T	C,C	1,1	-inf,inf	inf,inf	1.47358,0.0261603	0.000123632	0.000259608
3	chr8:21916270:C:T	21916270	NA,T	NA,C	NA,1	NA,-inf	NA,inf	NA,0.695588	0.000123562	0.000261397
3	chr8:22301403:C:T	22301403	T,T	C,C	1,1	-inf,inf	inf,inf	1.13326,0.45715	0.000123518	0.0002547
3	chr8:22036168:G:A	22036168	NA,A	NA,G	NA,1	NA,-inf	NA,inf	NA,0.674222	0.000123481	0.000260232
3	chr8:22390929:T:C	22390929	NA,C	NA,T	NA,1	NA,-inf	NA,inf	NA,0.691463	0.000123473	0.000261379
3	chr8:22244203:A:G	22244203	G,G	A,A	1,1	inf,inf	inf,inf	1.65726,0.0285389	0.000123084	0.000260369
3	chr8:21761766:A:G	21761766	NA,G	NA,A	NA,1	NA,inf	NA,inf	NA,0.699863	0.000123046	0.000260862
3	chr8:22846938:G:A	22846938	NA,A	NA,G	NA,1	NA,-inf	NA,inf	NA,0.655059	0.000123039	0.000259612
3	chr8:21676260:G:A	21676260	NA,A	NA,G	NA,1	NA,inf	NA,inf	NA,0.698092	0.000122965	0.000260584
3	chr8:22847892:C:G	22847892	NA,G	NA,C	NA,1	NA,-inf	NA,inf	NA,0.680247	0.000122863	0.000259989
3	chr8:21776584:C:T	21776584	NA,T	NA,C	NA,1	NA,-inf	NA,inf	NA,0.653939	0.000122644	0.000258791
3	chr8:21577108:G:A	21577108	NA,A	NA,G	NA,1	NA,inf	NA,inf	NA,0.668758	0.000122622	0.000259244
3	chr8:22746289:C:G	22746289	G,G	C,C	1,1	inf,inf	inf,inf	0.0685785,1.56849	0.000122512	0.000257934
3	chr8:21771001:G:A	21771001	NA,A	NA,G	NA,1	NA,inf	NA,inf	NA,0.694241	0.000122502	0.00025988
3	chr8:22539544:C:T	22539544	NA,T	NA,C	NA,1	NA,inf	NA,inf	NA,0.670222	0.000122461	0.00025892
3	chr8:22859343:A:G	22859343	G,NA	A,NA	1,NA	inf,NA	inf,NA	0.810104,NA	0.000122242	0.000258026
3	chr8:22106867:G:A	22106867	A,A	G,G	1,1	inf,-inf	inf,inf	1.18715,0.787562	0.000122218	0.000259195
3	chr8:22955327:T:C	22955327	NA,C	NA,T	NA,1	NA,-inf	NA,inf	NA,0.652057	0.00012217	0.000257511
3	chr8:22563507:A:G	22563507	G,G	A,A	1,1	-inf,-inf	inf,inf	0.936936,0.790034	0.00012216	0.000254999
3	chr8:22067267:T:G	22067267	NA,G	NA,T	NA,1	NA,inf	NA,inf	NA,0.661914	0.000122098	0.000257187
3	chr8:22882328:G:A	22882328	A,NA	G,NA	1,NA	inf,NA	inf,NA	0.733375,NA	0.000121974	0.000256327
3	chr8:22586114:T:C	22586114	NA,C	NA,T	NA,1	NA,-inf	NA,inf	NA,0.634721	0.000121829	0.000256801
3	chr8:23060734:T:C	23060734	NA,C	NA,T	NA,1	NA,inf	NA,inf	NA,0.682033	0.000121712	0.000257695
3	chr8:22421745:T:C	22421745	NA,C	NA,T	NA,1	NA,-inf	NA,inf	NA,0.669011	0.000121663	0.000255557
3	chr8:22397590:A:C	22397590	NA,C	NA,A	NA,1	NA,inf	NA,inf	NA,0.647606	0.000121663	0.000256861
3	chr8:22261638:G:A	22261638	NA,A	NA,G	NA,1	NA,inf	NA,inf	NA,0.693404	0.000121645	0.000258082
3	chr8:22995709:C:G	22995709	NA,G	NA,C	NA,1	NA,-inf	NA,inf	NA,0.64431	0.000121552	0.000256371
3	chr8:22332887:G:A	22332887	NA,A	NA,G	NA,1	NA,inf	NA,inf	NA,0.700434	0.000121479	0.000257883
3	chr8:22847248:G:T	22847248	NA,T	NA,G	NA,1	NA,-inf	NA,inf	NA,0.709479	0.000121406	0.000257729
3	chr8:21532104:T:C	21532104	NA,C	NA,T	NA,1	NA,inf	NA,inf	NA,0.676786	0.00012124	0.000256586
3	chr8:22612513:G:A	22612513	NA,A	NA,G	NA,1	NA,inf	NA,inf	NA,0.628354	0.000121134	0.000255371
3	chr8:23038611:A:C	23038611	C,NA	A,NA	1,NA	-inf,NA	inf,NA	0.78024,NA	0.000121035	0.000254643
3	chr8:21893118:G:C	21893118	NA,C	NA,G	NA,1	NA,inf	NA,inf	NA,0.671006	0.000120997	0.000256068
3	chr8:22338225:G:A	22338225	NA,A	NA,G	NA,1	NA,inf	NA,inf	NA,0.696827	0.000120865	0.000256554
3	chr8:22561543:G:A	22561543	NA,A	NA,G	NA,1	NA,-inf	NA,inf	NA,0.64229	0.000120808	0.000254905
3	chr8:22851220:G:A	22851220	NA,A	NA,G	NA,1	NA,-inf	NA,inf	NA,0.639492	0.000120775	0.000254131
3	chr8:22755305:C:T	22755305	NA,T	NA,C	NA,1	NA,inf	NA,inf	NA,0.684507	0.000120764	0.000255831
3	chr8:22416752:C:T	22416752	T,NA	C,NA	1,NA	inf,NA	inf,NA	0.837845,NA	0.000120649	0.000255991
3	chr8:22142413:T:G	22142413	NA,G	NA,T	NA,1	NA,-inf	NA,inf	NA,0.643232	0.000120583	0.000254738
3	chr8:21675106:A:C	21675106	NA,C	NA,A	NA,1	NA,inf	NA,inf	NA,0.684363	0.000120481	0.000255309
3	chr8:22174393:C:G	22174393	NA,G	NA,C	NA,1	NA,inf	NA,inf	NA,0.6716	0.000120368	0.000254423
3	chr8:22124439:T:C	22124439	C,C	T,T	1,1	-inf,-inf	inf,inf	1.19232,0.788935	0.000120325	0.000256448
3	chr8:21629804:C:T	21629804	NA,T	NA,C	NA,1	NA,-inf	NA,inf	NA,0.659066	0.000120263	0.00025416
3	chr8:22175897:G:A	22175897	NA,A	NA,G	NA,1	NA,inf	NA,inf	NA,0.670566	0.000120156	0.000253975
3	chr8:22474695:C:T	22474695	NA,T	NA,C	NA,1	NA,inf	NA,inf	NA,0.673695	0.000119992	0.000253767
3	chr8:21624281:G:T	21624281	NA,T	NA,G	NA,1	NA,-inf	NA,inf	NA,0.641203	0.000119699	0.000252671
3	chr8:22493737:A:T	22493737	NA,T	NA,A	NA,1	NA,inf	NA,inf	NA,0.709878	0.000119457	0.000253812
3	chr8:22398494:A:G	22398494	NA,G	NA,A	NA,1	NA,inf	NA,inf	NA,0.761745	0.000119343	0.000255576
3	chr8:21833281:G:A	21833281	NA,A	NA,G	NA,1	NA,inf	NA,inf	NA,0.691239	0.000119329	0.000253258
3	chr8:22208464:C:A	22208464	NA,A	NA,C	NA,1	NA,-inf	NA,inf	NA,0.664545	0.000119266	0.000252286
3	chr8:23081454:G:A	23081454	NA,A	NA,G	NA,1	NA,inf	NA,inf	NA,0.682004	0.000119238	0.000252834
3	chr8:21461565:C:T	21461565	NA,T	NA,C	NA,1	NA,inf	NA,inf	NA,0.668891	0.000119216	0.000252524
3	chr8:21531984:C:A	21531984	NA,A	NA,C	NA,1	NA,-inf	NA,inf	NA,0.632428	0.000119109	0.00025111
3	chr8:21735325:T:C	21735325	C,C	T,T	1,1	-inf,-inf	inf,inf	1.42175,0.0961825	0.000119087	0.00024939
3	chr8:23002733:G:T	23002733	NA,T	NA,G	NA,1	NA,inf	NA,inf	NA,0.653765	0.000119038	0.000251914
3	chr8:22507859:A:G	22507859	NA,G	NA,A	NA,1	NA,inf	NA,inf	NA,0.694628	0.00011902	0.000252313
3	chr8:22164421:G:A	22164421	A,A	G,G	1,1	-inf,-inf	inf,inf	0.0402276,1.62214	0.000118831	0.000253277
3	chr8:23011394:CCTTTT:C	23011394	NA,C	NA,CCTTTT	NA,1	NA,inf	NA,inf	NA,0.652242	0.000118746	0.000251313
3	chr8:22271865:C:T	22271865	NA,T	NA,C	NA,1	NA,-inf	NA,inf	NA,0.630042	0.000118737	0.000250498
3	chr8:21508889:A:C	21508889	C,NA	A,NA	1,NA	inf,NA	inf,NA	0.75889,NA	0.000118734	0.000249933
3	chr8:21559512:C:T	21559512	T,T	C,C	1,1	-inf,inf	inf,inf	0.407861,1.41082	0.000118433	0.000251151
3	chr8:21940526:G:A	21940526	NA,A	NA,G	NA,1	NA,-inf	NA,inf	NA,0.628548	0.000118375	0.00025016
3	chr8:22355104:A:C	22355104	NA,C	NA,A	NA,1	NA,inf	NA,inf	NA,0.685001	0.000118231	0.000250759
3	chr8:21806209:G:C	21806209	NA,C	NA,G	NA,1	NA,inf	NA,inf	NA,0.665722	0.00011808	0.000249992
3	chr8:21728436:G:A	21728436	NA,A	NA,G	NA,1	NA,inf	NA,inf	NA,0.663126	0.000117977	0.000249834
3	chr8:22769368:G:C	22769368	C,C	G,G	1,1	inf,-inf	inf,inf	1.42055,0.267067	0.000117968	0.00024887
3	chr8:21954488:G:A	21954488	NA,A	NA,G	NA,1	NA,inf	NA,inf	NA,0.653772	0.000117929	0.000249553
3	chr8:21701072:A:G	21701072	G,NA	A,NA	1,NA	-inf,NA	inf,NA	0.639373,NA	0.000117915	0.000246966
3	chr8:21915873:C:T	21915873	T,T	C,C	1,1	inf,-inf	inf,inf	1.41199,0.532571	0.000117895	0.000251784
3	chr8:22245782:C:G	22245782	NA,G	NA,C	NA,1	NA,inf	NA,inf	NA,0.670105	0.00011783	0.000249524
3	chr8:21749331:G:A	21749331	NA,A	NA,G	NA,1	NA,inf	NA,inf	NA,0.670626	0.000117823	0.000249495
3	chr8:21982486:A:G	21982486	G,NA	A,NA	1,NA	-inf,NA	inf,NA	0.828489,NA	0.000117793	0.00024912
3	chr8:21972525:A:C	21972525	NA,C	NA,A	NA,1	NA,-inf	NA,inf	NA,0.656745	0.000117767	0.000249122
3	chr8:22703801:G:T	22703801	T,T	G,G	1,1	inf,inf	inf,inf	1.66259,0.0318853	0.000117728	0.000253714
3	chr8:21703726:G:A	21703726	NA,A	NA,G	NA,1	NA,-inf	NA,inf	NA,0.611924	0.000117599	0.000247719
3	chr8:22190246:A:G	22190246	NA,G	NA,A	NA,1	NA,-inf	NA,inf	NA,0.605072	0.000117552	0.000247622
3	chr8:21865371:C:A	21865371	NA,A	NA,C	NA,1	NA,-inf	NA,inf	NA,0.639279	0.000117497	0.000248093
3	chr8:22812418:T:C	22812418	NA,C	NA,T	NA,1	NA,-inf	NA,inf	NA,0.641249	0.000117482	0.000248249
3	chr8:22152225:T:C	22152225	C,C	T,T	1,1	-inf,-inf	inf,inf	1.0054,0.791443	0.000117476	0.000247466
3	chr8:21934006:T:A	21934006	NA,A	NA,T	NA,1	NA,inf	NA,inf	NA,0.683309	0.000117043	0.000247721
3	chr8:21908100:G:A	21908100	NA,A	NA,G	NA,1	NA,-inf	NA,inf	NA,0.658481	0.000116962	0.000247329
3	chr8:21912186:G:A	21912186	A,NA	G,NA	1,NA	-inf,NA	inf,NA	0.826808,NA	0.000116901	0.000247735
3	chr8:22406161:C:T	22406161	NA,T	NA,C	NA,1	NA,-inf	NA,inf	NA,0.644861	0.000116786	0.000245638
3	chr8:21898255:C:T	21898255	NA,T	NA,C	NA,1	NA,-inf	NA,inf	NA,0.625416	0.000116577	0.000245958
3	chr8:22931664:G:A	22931664	NA,A	NA,G	NA,1	NA,inf	NA,inf	NA,0.666749	0.000116443	0.000247034
3	chr8:22169081:A:C	22169081	NA,C	NA,A	NA,1	NA,inf	NA,inf	NA,0.675893	0.000116306	0.00024665
3	chr8:22985042:T:C	22985042	NA,C	NA,T	NA,1	NA,inf	NA,inf	NA,0.656272	0.000116176	0.000246059
3	chr8:22898085:T:C	22898085	NA,C	NA,T	NA,1	NA,inf	NA,inf	NA,0.675157	0.000116022	0.000246237
3	chr8:22251271:C:T	22251271	T,NA	C,NA	1,NA	-inf,NA	inf,NA	0.700467,NA	0.000115898	0.000242837
3	chr8:23053457:G:A	23053457	A,A	G,G	1,1	inf,inf	inf,inf	1.50345,0.146567	0.00011578	0.000244685
3	chr8:22875838:T:C	22875838	NA,C	NA,T	NA,1	NA,-inf	NA,inf	NA,0.612525	0.000115737	0.00024414
3	chr8:22067433:A:G	22067433	NA,G	NA,A	NA,1	NA,inf	NA,inf	NA,0.626976	0.000115722	0.000243788
3	chr8:22590134:CTG:C	22590134	C,C	CTG,CTG	1,1	-inf,-inf	inf,inf	4.43035,0.300652	0.000115701	0.00650197
3	chr8:22383652:G:A	22383652	A,NA	G,NA	1,NA	-inf,NA	inf,NA	1.13547,NA	0.00011567	0.000256404
3	chr8:21823407:C:T	21823407	NA,T	NA,C	NA,1	NA,-inf	NA,inf	NA,0.61275	0.000115619	0.00024363
3	chr8:22612072:A:C	22612072	NA,C	NA,A	NA,1	NA,inf	NA,inf	NA,0.626762	0.000115602	0.000244277
3	chr8:21843262:C:T	21843262	NA,T	NA,C	NA,1	NA,-inf	NA,inf	NA,0.62803	0.000115527	0.000243238
3	chr8:23063120:G:A	23063120	A,NA	G,NA	1,NA	inf,NA	inf,NA	0.703664,NA	0.000115422	0.000242688
3	chr8:21764408:C:G	21764408	G,G	C,C	1,1	inf,-inf	inf,inf	1.21012,0.776217	0.000115383	0.000249259
3	chr8:21536630:T:C	21536630	NA,C	NA,T	NA,1	NA,-inf	NA,inf	NA,0.618002	0.000115353	0.00024342
3	chr8:21764226:G:C	21764226	C,C	G,G	1,1	-inf,-inf	inf,inf	1.42964,0.309447	0.000115286	0.000244563
3	chr8:21596672:TAAC:T	21596672	T,T	TAAC,TAAC	1,1	-inf,inf	inf,inf	0.0333972,1.45462	0.000115122	0.000240511
3	chr8:21859241:C:T	21859241	NA,T	NA,C	NA,1	NA,-inf	NA,inf	NA,0.625604	0.000115061	0.000242959
3	chr8:21772879:C:T	21772879	NA,T	NA,C	NA,1	NA,inf	NA,inf	NA,0.653139	0.000115058	0.000244069
3	chr8:21648432:C:T	21648432	NA,T	NA,C	NA,1	NA,inf	NA,inf	NA,0.643691	0.000114936	0.000243331
3	chr8:22869850:A:G	22869850	NA,G	NA,A	NA,1	NA,-inf	NA,inf	NA,0.620676	0.000114862	0.000242653
3	chr8:22906539:C:G	22906539	G,NA	C,NA	1,NA	-inf,NA	inf,NA	0.801501,NA	0.000114716	0.000243621
3	chr8:22437609:A:G	22437609	NA,G	NA,A	NA,1	NA,-inf	NA,inf	NA,0.618055	0.000114663	0.000241923
3	chr8:22622421:G:A	22622421	NA,A	NA,G	NA,1	NA,inf	NA,inf	NA,0.621204	0.000114547	0.000242048
3	chr8:22541263:T:C	22541263	NA,C	NA,T	NA,1	NA,inf	NA,inf	NA,0.672555	0.00011453	0.000243089
3	chr8:21536402:C:G	21536402	NA,G	NA,C	NA,1	NA,-inf	NA,inf	NA,0.612205	0.00011431	0.000241223
3	chr8:22298527:A:G	22298527	NA,G	NA,A	NA,1	NA,inf	NA,inf	NA,0.658931	0.000114298	0.000242575
3	chr8:22958384:C:T	22958384	NA,T	NA,C	NA,1	NA,-inf	NA,inf	NA,0.628776	0.000114176	0.000241425
3	chr8:22945004:C:T	22945004	NA,T	NA,C	NA,1	NA,-inf	NA,inf	NA,0.582975	0.000114166	0.000240334
3	chr8:22322834:C:T	22322834	T,NA	C,NA	1,NA	-inf,NA	inf,NA	0.706276,NA	0.000114037	0.000239253
3	chr8:22554487:C:T	22554487	NA,T	NA,C	NA,1	NA,inf	NA,inf	NA,0.668479	0.000114015	0.000242172
3	chr8:22196675:C:T	22196675	NA,T	NA,C	NA,1	NA,-inf	NA,inf	NA,0.59023	0.000113874	0.000239919
3	chr8:22136779:T:C	22136779	NA,C	NA,T	NA,1	NA,inf	NA,inf	NA,0.649229	0.000113858	0.000241076
3	chr8:21746857:G:A	21746857	NA,A	NA,G	NA,1	NA,-inf	NA,inf	NA,0.585537	0.000113819	0.000239692
3	chr8:22503512:T:C	22503512	NA,C	NA,T	NA,1	NA,inf	NA,inf	NA,0.539588	0.000113815	0.000238981
3	chr8:21707657:C:G	21707657	G,NA	C,NA	1,NA	inf,NA	inf,NA	0.779419,NA	0.000113793	0.000240825
3	chr8:22322252:C:T	22322252	NA,T	NA,C	NA,1	NA,inf	NA,inf	NA,0.645081	0.000113773	0.000241065
3	chr8:22941457:G:T	22941457	NA,T	NA,G	NA,1	NA,-inf	NA,inf	NA,0.601519	0.000113713	0.000239926
3	chr8:21951662:T:C	21951662	C,NA	T,NA	1,NA	-inf,NA	inf,NA	0.846393,NA	0.000113705	0.000241234
3	chr8:21748007:C:T	21748007	NA,T	NA,C	NA,1	NA,-inf	NA,inf	NA,0.580326	0.00011367	0.000239238
3	chr8:21497249:G:A	21497249	A,NA	G,NA	1,NA	-inf,NA	inf,NA	0.786889,NA	0.000113637	0.000240808
3	chr8:21844773:T:C	21844773	NA,C	NA,T	NA,1	NA,-inf	NA,inf	NA,0.598953	0.000113535	0.000238541
3	chr8:22356271:AT:A	22356271	NA,A	NA,AT	NA,1	NA,inf	NA,inf	NA,0.626898	0.00011348	0.000240204
3	chr8:22120501:A:G	22120501	NA,G	NA,A	NA,1	NA,-inf	NA,inf	NA,0.623065	0.000113435	0.000239264
3	chr8:23003432:T:G	23003432	NA,G	NA,T	NA,1	NA,inf	NA,inf	NA,0.621809	0.000113351	0.000239879
3	chr8:22187675:G:A	22187675	NA,A	NA,G	NA,1	NA,-inf	NA,inf	NA,0.612496	0.000113266	0.000239045
3	chr8:22886204:G:A	22886204	A,NA	G,NA	1,NA	-inf,NA	inf,NA	0.928708,NA	0.000113252	0.000243499
3	chr8:22880798:C:A	22880798	NA,A	NA,C	NA,1	NA,inf	NA,inf	NA,0.644898	0.000113166	0.000239919
3	chr8:22715237:G:C	22715237	C,C	G,G	1,1	-inf,inf	inf,inf	1.28548,0.489857	0.000113073	0.000239992
3	chr8:22292534:A:G	22292534	NA,G	NA,A	NA,1	NA,inf	NA,inf	NA,0.621872	0.000113032	0.0002391
3	chr8:22014904:A:T	22014904	NA,T	NA,A	NA,1	NA,inf	NA,inf	NA,0.657256	0.000112973	0.00023897
3	chr8:22342393:G:A	22342393	NA,A	NA,G	NA,1	NA,inf	NA,inf	NA,0.651068	0.000112886	0.00023958
3	chr8:22453055:G:A	22453055	NA,A	NA,G	NA,1	NA,-inf	NA,inf	NA,0.635042	0.000112763	0.000238754
3	chr8:21934656:G:A	21934656	A,NA	G,NA	1,NA	inf,NA	inf,NA	0.762925,NA	0.000112685	0.000237936
3	chr8:21501924:C:T	21501924	T,T	C,C	1,1	-inf,inf	inf,inf	0.335817,1.38836	0.000112671	0.00023792
3	chr8:22546711:C:T	22546711	NA,T	NA,C	NA,1	NA,inf	NA,inf	NA,0.630088	0.000112611	0.000238156
3	chr8:22909197:G:A	22909197	NA,A	NA,G	NA,1	NA,-inf	NA,inf	NA,0.582433	0.000112565	0.000237298
3	chr8:21760865:G:A	21760865	NA,A	NA,G	NA,1	NA,inf	NA,inf	NA,0.649167	0.000112405	0.000238713
3	chr8:22134707:A:G	22134707	NA,G	NA,A	NA,1	NA,inf	NA,inf	NA,0.648815	0.000112233	0.00023748
3	chr8:21822483:T:C	21822483	NA,C	NA,T	NA,1	NA,-inf	NA,inf	NA,0.598626	0.000112126	0.000236968
3	chr8:22540472:C:T	22540472	NA,T	NA,C	NA,1	NA,inf	NA,inf	NA,0.626003	0.000111922	0.0002367
3	chr8:22570169:G:A	22570169	NA,A	NA,G	NA,1	NA,-inf	NA,inf	NA,0.635125	0.000111913	0.00023702
3	chr8:22546537:A:G	22546537	NA,G	NA,A	NA,1	NA,-inf	NA,inf	NA,0.627866	0.000111779	0.000236668
3	chr8:22266283:C:T	22266283	NA,T	NA,C	NA,1	NA,inf	NA,inf	NA,0.636223	0.000111757	0.000237067
3	chr8:22514650:T:G	22514650	NA,G	NA,T	NA,1	NA,inf	NA,inf	NA,0.606055	0.000111319	0.000235362
3	chr8:22088476:A:G	22088476	NA,G	NA,A	NA,1	NA,inf	NA,inf	NA,0.632548	0.000111218	0.000235324
3	chr8:21466183:A:C	21466183	C,C	A,A	1,1	inf,inf	inf,inf	0.93163,0.954199	0.000111177	0.000237015
3	chr8:21807137:C:T	21807137	NA,T	NA,C	NA,1	NA,inf	NA,inf	NA,0.625722	0.000111174	0.000235286
3	chr8:22622517:C:T	22622517	NA,T	NA,C	NA,1	NA,-inf	NA,inf	NA,0.808326	0.000111137	0.000240492
3	chr8:22212972:G:A	22212972	NA,A	NA,G	NA,1	NA,-inf	NA,inf	NA,0.602501	0.000111083	0.000234198
3	chr8:22326661:A:G	22326661	NA,G	NA,A	NA,1	NA,inf	NA,inf	NA,0.637933	0.000110976	0.000235243
3	chr8:22291963:A:G	22291963	G,NA	A,NA	1,NA	-inf,NA	inf,NA	0.68969,NA	0.000110784	0.000232457
3	chr8:22136167:G:A	22136167	NA,A	NA,G	NA,1	NA,-inf	NA,inf	NA,0.585693	0.000110772	0.000234056
3	chr8:22117722:A:G	22117722	NA,G	NA,A	NA,1	NA,inf	NA,inf	NA,0.661901	0.000110759	0.000233922
3	chr8:23048337:A:G	23048337	NA,G	NA,A	NA,1	NA,-inf	NA,inf	NA,0.590159	0.000110727	0.000233684
3	chr8:22048760:G:C	22048760	NA,C	NA,G	NA,1	NA,-inf	NA,inf	NA,0.590114	0.000110617	0.000234094
3	chr8:22996640:C:T	22996640	NA,T	NA,C	NA,1	NA,-inf	NA,inf	NA,0.598025	0.000110614	0.000233612
3	chr8:22427659:A:G	22427659	NA,G	NA,A	NA,1	NA,-inf	NA,inf	NA,0.59084	0.000110536	0.000233471
3	chr8:23016402:A:T	23016402	T,NA	A,NA	1,NA	-inf,NA	inf,NA	0.792863,NA	0.000110519	0.000233919
3	chr8:22727401:G:C	22727401	C,C	G,G	1,1	-inf,-inf	inf,inf	0.667302,1.0504	0.000110374	0.000231769
3	chr8:22195301:G:C	22195301	NA,C	NA,G	NA,1	NA,-inf	NA,inf	NA,0.595282	0.0001103	0.000232999
3	chr8:22954052:C:T	22954052	NA,T	NA,C	NA,1	NA,inf	NA,inf	NA,0.614677	0.000110286	0.000233734
3	chr8:22437052:AAAGAAAAAGAAAAG:A	22437052	NA,A	NA,AAAGAAAAAGAAAAG	NA,1	NA,-inf	NA,inf	NA,0.591478	0.00011026	0.000232649
3	chr8:22041955:C:G	22041955	NA,G	NA,C	NA,1	NA,-inf	NA,inf	NA,0.57718	0.000110203	0.000232796
3	chr8:21602055:G:A	21602055	A,A	G,G	1,1	-inf,-inf	inf,inf	0.794969,0.987605	0.000110175	0.000232815
3	chr8:22016037:T:C	22016037	NA,C	NA,T	NA,1	NA,inf	NA,inf	NA,0.629439	0.000110065	0.000233597
3	chr8:22734515:T:C	22734515	C,C	T,T	1,1	-inf,inf	inf,inf	0.596701,1.14087	0.000110021	0.00023165
3	chr8:22912217:G:T	22912217	T,NA	G,NA	1,NA	-inf,NA	inf,NA	0.714949,NA	0.000109972	0.000231735
3	chr8:22267574:G:A	22267574	NA,A	NA,G	NA,1	NA,inf	NA,inf	NA,0.625015	0.000109969	0.000233253
3	chr8:22514124:G:A	22514124	NA,A	NA,G	NA,1	NA,inf	NA,inf	NA,0.596561	0.000109663	0.000231875
3	chr8:21838699:G:T	21838699	NA,T	NA,G	NA,1	NA,inf	NA,inf	NA,0.622116	0.0001096	0.000232023
3	chr8:22786244:T:C	22786244	NA,C	NA,T	NA,1	NA,-inf	NA,inf	NA,0.59065	0.000109415	0.000231258
3	chr8:22421292:C:T	22421292	NA,T	NA,C	NA,1	NA,-inf	NA,inf	NA,0.578582	0.000109404	0.000230998
3	chr8:22875216:A:G	22875216	G,NA	A,NA	1,NA	inf,NA	inf,NA	0.749914,NA	0.000109401	0.00023109
3	chr8:22663169:T:C	22663169	C,C	T,T	1,1	inf,inf	inf,inf	3.68583,0.680632	0.000109395	0.0024663
3	chr8:22236750:G:A	22236750	NA,A	NA,G	NA,1	NA,inf	NA,inf	NA,0.628153	0.000109264	0.000231635
3	chr8:22845029:G:C	22845029	NA,C	NA,G	NA,1	NA,-inf	NA,inf	NA,0.640611	0.000109251	0.00023192
3	chr8:21686459:G:T	21686459	NA,T	NA,G	NA,1	NA,-inf	NA,inf	NA,0.585693	0.000109185	0.000230548
3	chr8:21554155:G:T	21554155	NA,T	NA,G	NA,1	NA,inf	NA,inf	NA,0.623027	0.000109128	0.000231233
3	chr8:22965809:A:G	22965809	NA,G	NA,A	NA,1	NA,-inf	NA,inf	NA,0.583215	0.000109016	0.000230104
3	chr8:21618756:T:C	21618756	NA,C	NA,T	NA,1	NA,-inf	NA,inf	NA,0.573566	0.000108952	0.000229961
3	chr8:22319337:A:G	22319337	G,NA	A,NA	1,NA	-inf,NA	inf,NA	0.853348,NA	0.000108907	0.000232736
3	chr8:22518749:C:T	22518749	NA,T	NA,C	NA,1	NA,inf	NA,inf	NA,0.587125	0.000108828	0.000230015
3	chr8:22508902:A:G	22508902	NA,G	NA,A	NA,1	NA,-inf	NA,inf	NA,0.612585	0.000108778	0.00023039
3	chr8:21804994:A:G	21804994	NA,G	NA,A	NA,1	NA,inf	NA,inf	NA,0.607108	0.000108761	0.000230023
3	chr8:22785272:T:G	22785272	G,G	T,T	1,1	inf,inf	inf,inf	1.19441,0.510801	0.000108686	0.000229122
3	chr8:22077822:G:A	22077822	NA,A	NA,G	NA,1	NA,-inf	NA,inf	NA,0.55187	0.00010862	0.000229649
3	chr8:23005184:A:G	23005184	NA,G	NA,A	NA,1	NA,inf	NA,inf	NA,0.592596	0.00010852	0.00022965
3	chr8:22681862:G:A	22681862	NA,A	NA,G	NA,1	NA,inf	NA,inf	NA,0.575949	0.000108386	0.00022886
3	chr8:22229543:C:T	22229543	T,T	C,C	1,1	-inf,inf	inf,inf	1.07763,0.47524	0.000108379	0.000223974
3	chr8:21924355:T:C	21924355	NA,C	NA,T	NA,1	NA,-inf	NA,inf	NA,0.60723	0.000108289	0.000229097
3	chr8:22552590:A:ACGGGT	22552590	NA,ACGGGT	NA,A	NA,1	NA,inf	NA,inf	NA,0.567741	0.00010815	0.000228219
3	chr8:22106555:G:A	22106555	NA,A	NA,G	NA,1	NA,inf	NA,inf	NA,0.603841	0.00010803	0.000228846
3	chr8:22135718:T:A	22135718	NA,A	NA,T	NA,1	NA,inf	NA,inf	NA,0.618051	0.000108014	0.000228467
3	chr8:21676327:T:C	21676327	NA,C	NA,T	NA,1	NA,-inf	NA,inf	NA,0.576178	0.000107925	0.000227776
3	chr8:22135809:G:A	22135809	NA,A	NA,G	NA,1	NA,inf	NA,inf	NA,0.622143	0.000107873	0.000228376
3	chr8:21418860:C:T	21418860	NA,T	NA,C	NA,1	NA,inf	NA,inf	NA,0.603015	0.00010779	0.000228155
3	chr8:21737143:C:T	21737143	NA,T	NA,C	NA,1	NA,inf	NA,inf	NA,0.604806	0.000107779	0.000228474
3	chr8:22580546:G:A	22580546	NA,A	NA,G	NA,1	NA,-inf	NA,inf	NA,0.558513	0.00010773	0.000227282
3	chr8:22614311:G:A	22614311	A,A	G,G	1,1	-inf,-inf	inf,inf	3.77809,1.12816	0.000107683	0.00633978
3	chr8:22113376:G:A	22113376	A,NA	G,NA	1,NA	-inf,NA	inf,NA	0.795618,NA	0.000107672	0.000228002
3	chr8:21878883:G:A	21878883	NA,A	NA,G	NA,1	NA,inf	NA,inf	NA,0.613125	0.000107645	0.000228008
3	chr8:21683806:G:A	21683806	NA,A	NA,G	NA,1	NA,inf	NA,inf	NA,0.597737	0.000107614	0.000228077
3	chr8:21738054:CA:C	21738054	C,C	CA,CA	1,1	inf,-inf	inf,inf	0.629998,1.10189	0.000107603	0.00022678
3	chr8:22807380:T:C	22807380	NA,C	NA,T	NA,1	NA,-inf	NA,inf	NA,0.585939	0.000107537	0.000227466
3	chr8:22287428:T:C	22287428	NA,C	NA,T	NA,1	NA,inf	NA,inf	NA,0.607493	0.000107518	0.000227959
3	chr8:23060394:C:T	23060394	NA,T	NA,C	NA,1	NA,-inf	NA,inf	NA,0.574671	0.000107463	0.000226894
3	chr8:21952248:G:T	21952248	NA,T	NA,G	NA,1	NA,-inf	NA,inf	NA,0.570939	0.000107397	0.000226428
3	chr8:22648056:G:A	22648056	NA,A	NA,G	NA,1	NA,-inf	NA,inf	NA,0.761922	0.000107332	0.000231462
3	chr8:21794401:C:T	21794401	NA,T	NA,C	NA,1	NA,inf	NA,inf	NA,0.602809	0.000107279	0.000227171
3	chr8:23075097:G:T	23075097	NA,T	NA,G	NA,1	NA,-inf	NA,inf	NA,0.555918	0.000107239	0.000225858
3	chr8:22191863:G:C	22191863	NA,C	NA,G	NA,1	NA,-inf	NA,inf	NA,0.578037	0.000107187	0.000226487
3	chr8:22215422:C:T	22215422	NA,T	NA,C	NA,1	NA,-inf	NA,inf	NA,0.566663	0.00010716	0.00022624
3	chr8:21473121:T:C	21473121	C,NA	T,NA	1,NA	inf,NA	inf,NA	0.686787,NA	0.000107078	0.00022536
3	chr8:21777769:A:G	21777769	G,G	A,A	1,1	inf,inf	inf,inf	1.68273,0.313972	0.000107062	0.000234292
3	chr8:22996082:C:G	22996082	NA,G	NA,C	NA,1	NA,-inf	NA,inf	NA,0.57589	0.000106993	0.000225982
3	chr8:21612003:C:T	21612003	NA,T	NA,C	NA,1	NA,-inf	NA,inf	NA,0.575694	0.000106959	0.000225885
3	chr8:22569782:G:A	22569782	NA,A	NA,G	NA,1	NA,-inf	NA,inf	NA,0.601469	0.000106957	0.000226467
3	chr8:22087970:G:A	22087970	A,NA	G,NA	1,NA	-inf,NA	inf,NA	0.818237,NA	0.000106948	0.000226815
3	chr8:22888578:C:G	22888578	NA,G	NA,C	NA,1	NA,inf	NA,inf	NA,0.558606	0.000106771	0.000225409
3	chr8:21951504:A:G	21951504	G,G	A,A	1,1	-inf,-inf	inf,inf	0.0589629,1.53671	0.00010676	0.000224274
3	chr8:22528806:A:G	22528806	NA,G	NA,A	NA,1	NA,inf	NA,inf	NA,0.579042	0.000106724	0.000225686
3	chr8:22828181:T:C	22828181	C,C	T,T	1,1	inf,inf	inf,inf	0.699785,0.920794	0.000106621	0.000222944
3	chr8:22037506:G:T	22037506	T,T	G,G	1,1	-inf,-inf	inf,inf	1.52434,0.338066	0.000106612	0.000227824
3	chr8:21795370:TC:T	21795370	NA,T	NA,TC	NA,1	NA,inf	NA,inf	NA,0.608986	0.000106587	0.000225728
3	chr8:21702640:C:A	21702640	NA,A	NA,C	NA,1	NA,-inf	NA,inf	NA,0.547011	0.00010653	0.000224485
3	chr8:23017379:A:G	23017379	NA,G	NA,A	NA,1	NA,inf	NA,inf	NA,0.612942	0.000106313	0.000225802
3	chr8:21613432:G:T	21613432	NA,T	NA,G	NA,1	NA,-inf	NA,inf	NA,0.556019	0.000106284	0.00022432
3	chr8:21705350:C:T	21705350	T,NA	C,NA	1,NA	inf,NA	inf,NA	0.696948,NA	0.000106284	0.000224043
3	chr8:21578635:C:A	21578635	NA,A	NA,C	NA,1	NA,inf	NA,inf	NA,0.575073	0.000106278	0.000224733
3	chr8:22238557:C:G	22238557	NA,G	NA,C	NA,1	NA,-inf	NA,inf	NA,0.550606	0.000106249	0.000224516
3	chr8:21551886:A:G	21551886	G,G	A,A	1,1	-inf,-inf	inf,inf	0.767563,0.988742	0.000106231	0.000224104
3	chr8:22038327:A:G	22038327	G,G	A,A	1,1	inf,-inf	inf,inf	0.707651,1.18338	0.000106224	0.000225041
3	chr8:22038598:G:A	22038598	NA,A	NA,G	NA,1	NA,-inf	NA,inf	NA,0.576844	0.000106183	0.000224633
3	chr8:21884796:T:C	21884796	C,C	T,T	1,1	inf,-inf	inf,inf	0.596168,1.29505	0.000106053	0.000225089
3	chr8:21435694:A:G	21435694	NA,G	NA,A	NA,1	NA,inf	NA,inf	NA,0.597464	0.000106032	0.000224749
3	chr8:22595710:C:A	22595710	A,A	C,C	1,1	-inf,-inf	inf,inf	3.96623,0.922781	0.000105986	0.00636833
3	chr8:21895106:G:A	21895106	NA,A	NA,G	NA,1	NA,-inf	NA,inf	NA,0.578878	0.000105904	0.000222932
3	chr8:21409972:A:C	21409972	NA,C	NA,A	NA,1	NA,inf	NA,inf	NA,0.582079	0.000105899	0.000224122
3	chr8:22202830:G:A	22202830	NA,A	NA,G	NA,1	NA,inf	NA,inf	NA,0.59461	0.000105884	0.000224294
3	chr8:21524550:C:T	21524550	T,NA	C,NA	1,NA	inf,NA	inf,NA	0.686786,NA	0.000105782	0.000222731
3	chr8:22877020:G:C	22877020	C,NA	G,NA	1,NA	inf,NA	inf,NA	0.728293,NA	0.000105742	0.000223348
3	chr8:21721519:G:A	21721519	NA,A	NA,G	NA,1	NA,inf	NA,inf	NA,0.586871	0.000105637	0.000223742
3	chr8:21631653:A:G	21631653	NA,G	NA,A	NA,1	NA,-inf	NA,inf	NA,0.561883	0.000105579	0.000223146
3	chr8:22345490:A:G	22345490	G,NA	A,NA	1,NA	-inf,NA	inf,NA	0.664585,NA	0.000105545	0.000221594
3	chr8:22623611:C:T	22623611	NA,T	NA,C	NA,1	NA,inf	NA,inf	NA,0.613854	0.000105495	0.000223911
3	chr8:23036495:G:A	23036495	NA,A	NA,G	NA,1	NA,-inf	NA,inf	NA,0.567929	0.000105461	0.000222762
3	chr8:21826692:C:T	21826692	T,NA	C,NA	1,NA	-inf,NA	inf,NA	0.796276,NA	0.000105436	0.000223759
3	chr8:22821181:T:C	22821181	C,C	T,T	1,1	inf,-inf	inf,inf	0.619328,1.16274	0.000105392	0.00022356
3	chr8:21408919:C:T	21408919	NA,T	NA,C	NA,1	NA,inf	NA,inf	NA,0.586829	0.000105314	0.000222912
3	chr8:22120859:C:T	22120859	NA,T	NA,C	NA,1	NA,inf	NA,inf	NA,0.618953	0.000105314	0.000222517
3	chr8:22750780:G:A	22750780	NA,A	NA,G	NA,1	NA,-inf	NA,inf	NA,0.526864	0.000105296	0.000221879
3	chr8:22956821:C:T	22956821	T,T	C,C	1,1	-inf,-inf	inf,inf	1.38827,0.381757	0.000105266	0.000224148
3	chr8:21643349:A:C	21643349	NA,C	NA,A	NA,1	NA,inf	NA,inf	NA,0.582506	0.000105074	0.000222539
3	chr8:23044209:C:T	23044209	NA,T	NA,C	NA,1	NA,-inf	NA,inf	NA,0.556299	0.000105007	0.000221646
3	chr8:22365925:T:C	22365925	NA,C	NA,T	NA,1	NA,-inf	NA,inf	NA,0.537493	0.000104915	0.000221303
3	chr8:21691957:G:A	21691957	NA,A	NA,G	NA,1	NA,-inf	NA,inf	NA,0.558502	0.000104844	0.000221532
3	chr8:22200187:A:T	22200187	NA,T	NA,A	NA,1	NA,-inf	NA,inf	NA,0.554302	0.000104743	0.000220981
3	chr8:23044096:C:T	23044096	NA,T	NA,C	NA,1	NA,-inf	NA,inf	NA,0.554637	0.00010474	0.000221085
3	chr8:22113959:C:G	22113959	NA,G	NA,C	NA,1	NA,inf	NA,inf	NA,0.578253	0.000104715	0.000221802
3	chr8:22172093:A:G	22172093	NA,G	NA,A	NA,1	NA,inf	NA,inf	NA,0.585536	0.000104678	0.000221535
3	chr8:21934415:C:A	21934415	NA,A	NA,C	NA,1	NA,-inf	NA,inf	NA,0.583195	0.000104585	0.000221249
3	chr8:22481651:G:T	22481651	NA,T	NA,G	NA,1	NA,inf	NA,inf	NA,0.591987	0.000104509	0.000221522
3	chr8:21704037:G:A	21704037	NA,A	NA,G	NA,1	NA,inf	NA,inf	NA,0.570761	0.000104498	0.000221276
3	chr8:21503923:A:C	21503923	NA,C	NA,A	NA,1	NA,-inf	NA,inf	NA,0.563874	0.00010447	0.000220934
3	chr8:22897910:G:C	22897910	NA,C	NA,G	NA,1	NA,-inf	NA,inf	NA,0.56419	0.000104349	0.000220702
3	chr8:21432730:A:G	21432730	G,G	A,A	1,1	inf,inf	inf,inf	0.390577,1.45128	0.000104311	0.000224243
3	chr8:21738806:A:G	21738806	NA,G	NA,A	NA,1	NA,inf	NA,inf	NA,0.604541	0.0001043	0.000221585
3	chr8:22284685:G:A	22284685	A,A	G,G	1,1	-inf,inf	inf,inf	1.06884,0.446078	0.000104294	0.000215341
3	chr8:21570848:A:C	21570848	NA,C	NA,A	NA,1	NA,-inf	NA,inf	NA,0.567077	0.000104255	0.000220361
3	chr8:22185618:CA:C	22185618	NA,C	NA,CA	NA,1	NA,-inf	NA,inf	NA,0.527062	0.000104216	0.000219578
3	chr8:21652009:C:T	21652009	NA,T	NA,C	NA,1	NA,inf	NA,inf	NA,0.575696	0.000104215	0.000220693
3	chr8:22291172:A:G	22291172	NA,G	NA,A	NA,1	NA,inf	NA,inf	NA,0.588856	0.000104185	0.000220817
3	chr8:22219539:G:C	22219539	NA,C	NA,G	NA,1	NA,inf	NA,inf	NA,0.588757	0.00010414	0.000221183
3	chr8:21569151:G:A	21569151	NA,A	NA,G	NA,1	NA,inf	NA,inf	NA,0.55743	0.000104117	0.000220088
3	chr8:22723413:A:G	22723413	G,G	A,A	1,1	-inf,-inf	inf,inf	1.23697,0.332426	0.000104082	0.000217873
3	chr8:21826764:C:T	21826764	NA,T	NA,C	NA,1	NA,inf	NA,inf	NA,0.592499	0.000104031	0.000220191
3	chr8:22885294:C:T	22885294	T,NA	C,NA	1,NA	inf,NA	inf,NA	0.734006,NA	0.000104015	0.000220124
3	chr8:22025448:G:A	22025448	NA,A	NA,G	NA,1	NA,inf	NA,inf	NA,0.574355	0.00010398	0.000220514
3	chr8:22038262:G:A	22038262	A,A	G,G	1,1	inf,-inf	inf,inf	0.744608,1.13896	0.000103965	0.000220265
3	chr8:22079095:G:A	22079095	A,NA	G,NA	1,NA	-inf,NA	inf,NA	0.743127,NA	0.000103943	0.000219523
3	chr8:21603576:T:C	21603576	NA,C	NA,T	NA,1	NA,-inf	NA,inf	NA,0.557181	0.000103928	0.000219511
3	chr8:22489538:A:G	22489538	NA,G	NA,A	NA,1	NA,inf	NA,inf	NA,0.583025	0.000103878	0.00022007
3	chr8:22435224:T:A	22435224	NA,A	NA,T	NA,1	NA,inf	NA,inf	NA,0.578718	0.000103834	0.000219996
3	chr8:22438933:G:A	22438933	NA,A	NA,G	NA,1	NA,inf	NA,inf	NA,0.569722	0.000103806	0.000219577
3	chr8:22830299:T:TG	22830299	NA,TG	NA,T	NA,1	NA,-inf	NA,inf	NA,0.556467	0.000103796	0.000219366
3	chr8:21784862:C:T	21784862	NA,T	NA,C	NA,1	NA,-inf	NA,inf	NA,0.544903	0.000103695	0.000219127
3	chr8:22887704:G:A	22887704	NA,A	NA,G	NA,1	NA,inf	NA,inf	NA,0.555474	0.000103677	0.000219051
3	chr8:21632647:C:T	21632647	NA,T	NA,C	NA,1	NA,-inf	NA,inf	NA,0.558442	0.000103648	0.000219005
3	chr8:22532875:T:C	22532875	NA,C	NA,T	NA,1	NA,inf	NA,inf	NA,0.584427	0.000103536	0.000219337
3	chr8:22341377:C:T	22341377	NA,T	NA,C	NA,1	NA,-inf	NA,inf	NA,0.543531	0.000103535	0.000218544
3	chr8:22627782:A:T	22627782	T,T	A,A	1,1	-inf,-inf	inf,inf	3.55475,0.824792	0.000103531	0.00242836
3	chr8:22664580:T:C	22664580	NA,C	NA,T	NA,1	NA,inf	NA,inf	NA,0.585456	0.000103463	0.000219207
3	chr8:22035251:A:G	22035251	NA,G	NA,A	NA,1	NA,inf	NA,inf	NA,0.567759	0.000103443	0.000218933
3	chr8:22181935:T:C	22181935	NA,C	NA,T	NA,1	NA,inf	NA,inf	NA,0.572364	0.000103434	0.000218909
3	chr8:21680835:A:T	21680835	NA,T	NA,A	NA,1	NA,-inf	NA,inf	NA,0.545543	0.000103357	0.000218133
3	chr8:23046548:C:T	23046548	T,T	C,C	1,1	-inf,inf	inf,inf	0.344139,1.37367	0.000103298	0.000219051
3	chr8:22454914:G:A	22454914	A,A	G,G	1,1	inf,inf	inf,inf	0.505586,1.29567	0.000103273	0.000220357
3	chr8:22772596:G:A	22772596	A,A	G,G	1,1	-inf,inf	inf,inf	1.27427,0.252561	0.000103264	0.000216386
3	chr8:22355748:C:G	22355748	NA,G	NA,C	NA,1	NA,inf	NA,inf	NA,0.591834	0.00010323	0.000218883
3	chr8:22279812:C:G	22279812	NA,G	NA,C	NA,1	NA,inf	NA,inf	NA,0.580833	0.000103121	0.000218692
3	chr8:22387511:A:C	22387511	NA,C	NA,A	NA,1	NA,-inf	NA,inf	NA,0.515896	0.000103096	0.000217431
3	chr8:22191948:G:T	22191948	NA,T	NA,G	NA,1	NA,inf	NA,inf	NA,0.582773	0.000103074	0.000218436
3	chr8:21946591:A:AC	21946591	NA,AC	NA,A	NA,1	NA,-inf	NA,inf	NA,0.547067	0.000103065	0.00021746
3	chr8:21981327:C:T	21981327	NA,T	NA,C	NA,1	NA,-inf	NA,inf	NA,0.536714	0.000103064	0.000217823
3	chr8:21701664:C:T	21701664	NA,T	NA,C	NA,1	NA,-inf	NA,inf	NA,0.523792	0.000103055	0.000217269
3	chr8:22855029:CACACACACACACACAT:C	22855029	C,NA	CACACACACACACACAT,NA	1,NA	inf,NA	inf,NA	0.631909,NA	0.000103005	0.000216692
3	chr8:22335259:C:T	22335259	NA,T	NA,C	NA,1	NA,inf	NA,inf	NA,0.590384	0.000102973	0.000218346
3	chr8:22924343:G:A	22924343	NA,A	NA,G	NA,1	NA,-inf	NA,inf	NA,0.581259	0.000102729	0.000217848
3	chr8:22240400:C:T	22240400	NA,T	NA,C	NA,1	NA,inf	NA,inf	NA,0.579932	0.00010269	0.000217528
3	chr8:22281847:C:T	22281847	NA,T	NA,C	NA,1	NA,-inf	NA,inf	NA,0.561389	0.000102653	0.000216999
3	chr8:22094087:C:T	22094087	T,T	C,C	1,1	inf,-inf	inf,inf	1.15797,0.760936	0.000102619	0.000217811
3	chr8:21576366:C:T	21576366	NA,T	NA,C	NA,1	NA,-inf	NA,inf	NA,0.549633	0.000102579	0.000216723
3	chr8:21626070:A:G	21626070	NA,G	NA,A	NA,1	NA,inf	NA,inf	NA,0.549123	0.000102572	0.000216771
3	chr8:22683662:A:T	22683662	NA,T	NA,A	NA,1	NA,inf	NA,inf	NA,0.538258	0.00010257	0.00021672
3	chr8:23056300:A:G	23056300	NA,G	NA,A	NA,1	NA,-inf	NA,inf	NA,0.539796	0.000102549	0.000216464
3	chr8:21616085:A:G	21616085	NA,G	NA,A	NA,1	NA,-inf	NA,inf	NA,0.531112	0.000102394	0.000216144
3	chr8:22544110:T:C	22544110	NA,C	NA,T	NA,1	NA,inf	NA,inf	NA,0.594156	0.000102337	0.000217187
3	chr8:22297367:T:G	22297367	NA,G	NA,T	NA,1	NA,inf	NA,inf	NA,0.554072	0.000102268	0.000216329
3	chr8:22984589:A:C	22984589	NA,C	NA,A	NA,1	NA,-inf	NA,inf	NA,0.545981	0.000102132	0.00021577
3	chr8:21533122:C:A	21533122	NA,A	NA,C	NA,1	NA,-inf	NA,inf	NA,0.550419	0.000102128	0.000215721
3	chr8:22747759:C:T	22747759	NA,T	NA,C	NA,1	NA,-inf	NA,inf	NA,0.54174	0.00010195	0.00021534
3	chr8:21710811:G:A	21710811	NA,A	NA,G	NA,1	NA,inf	NA,inf	NA,0.568233	0.000101949	0.000216034
3	chr8:22569695:GT:G	22569695	NA,G	NA,GT	NA,1	NA,-inf	NA,inf	NA,0.568467	0.000101824	0.000215606
3	chr8:21626912:C:G	21626912	NA,G	NA,C	NA,1	NA,inf	NA,inf	NA,0.543429	0.000101683	0.000214888
3	chr8:21711047:TC:GC	21711047	NA,GC	NA,TC	NA,1	NA,inf	NA,inf	NA,0.56621	0.000101655	0.00021541
3	chr8:22673950:C:T	22673950	T,T	C,C	1,1	inf,inf	inf,inf	3.39161,0.717551	0.000101551	0.00157527
3	chr8:21687674:G:C	21687674	C,NA	G,NA	1,NA	inf,NA	inf,NA	0.684366,NA	0.000101495	0.000214172
3	chr8:21805894:C:T	21805894	T,NA	C,NA	1,NA	-inf,NA	inf,NA	0.727612,NA	0.00010137	0.000214545
3	chr8:22909158:C:G	22909158	G,NA	C,NA	1,NA	-inf,NA	inf,NA	0.811604,NA	0.000101321	0.000216582
3	chr8:22310105:A:G	22310105	NA,G	NA,A	NA,1	NA,-inf	NA,inf	NA,0.550615	0.000101084	0.000213673
3	chr8:22871000:T:C	22871000	NA,C	NA,T	NA,1	NA,-inf	NA,inf	NA,0.578382	0.000101018	0.000214252
3	chr8:22562887:C:T	22562887	NA,T	NA,C	NA,1	NA,inf	NA,inf	NA,0.590617	0.000100952	0.000214448
3	chr8:22445573:C:T	22445573	T,T	C,C	1,1	inf,inf	inf,inf	1.09389,0.436381	0.000100949	0.000209952
3	chr8:21623590:T:G	21623590	NA,G	NA,T	NA,1	NA,-inf	NA,inf	NA,0.535878	0.000100917	0.000213276
3	chr8:21742489:A:T	21742489	T,T	A,A	1,1	-inf,inf	inf,inf	1.30727,0.11224	0.00010081	0.00021092
3	chr8:23018587:G:A	23018587	NA,A	NA,G	NA,1	NA,inf	NA,inf	NA,0.551927	0.000100695	0.000213213
3	chr8:21592668:A:C	21592668	C,C	A,A	1,1	inf,inf	inf,inf	0.1775,1.2797	0.000100625	0.00020942
3	chr8:21433725:A:C	21433725	C,C	A,A	1,1	inf,inf	inf,inf	0.406772,1.41818	0.00010041	0.000215827
3	chr8:21508488:C:T	21508488	NA,T	NA,C	NA,1	NA,-inf	NA,inf	NA,0.524775	0.000100329	0.000211864
3	chr8:21764830:T:C	21764830	C,C	T,T	1,1	-inf,-inf	inf,inf	1.29293,0.402442	0.000100317	0.000212726
3	chr8:22112977:T:C	22112977	C,C	T,T	1,1	-inf,inf	inf,inf	1.15479,0.742209	0.00010022	0.000212477
3	chr8:21731107:C:T	21731107	NA,T	NA,C	NA,1	NA,-inf	NA,inf	NA,0.522367	0.000100212	0.000211578
3	chr8:22980239:T:C	22980239	C,C	T,T	1,1	inf,-inf	inf,inf	1.5665,0.0569315	0.000100185	0.000211184
3	chr8:23010120:C:T	23010120	NA,T	NA,C	NA,1	NA,inf	NA,inf	NA,0.549046	0.000100132	0.000212044
3	chr8:22456195:A:G	22456195	NA,G	NA,A	NA,1	NA,inf	NA,inf	NA,0.530353	0.000100122	0.000211651
3	chr8:22879547:T:A	22879547	A,NA	T,NA	1,NA	inf,NA	inf,NA	0.696891,NA	0.000100097	0.000211487
3	chr8:22029433:C:T	22029433	T,NA	C,NA	1,NA	-inf,NA	inf,NA	0.786161,NA	0.000100093	0.000212197
3	chr8:22669927:A:G	22669927	G,G	A,A	1,1	inf,inf	inf,inf	3.16786,1.02995	0.00010008	0.00158704
3	chr8:21629070:T:C	21629070	NA,C	NA,T	NA,1	NA,-inf	NA,inf	NA,0.520914	0.000100073	0.000211324
3	chr8:21531021:C:T	21531021	NA,T	NA,C	NA,1	NA,inf	NA,inf	NA,0.564689	0.000100072	0.000212111
3	chr8:23040264:TAA:T	23040264	NA,T	NA,TAA	NA,1	NA,-inf	NA,inf	NA,0.517024	9.99985e-05	0.00021109
3	chr8:22324079:T:A	22324079	NA,A	NA,T	NA,1	NA,inf	NA,inf	NA,0.568895	9.9931e-05	0.000211868
3	chr8:22036507:A:G	22036507	NA,G	NA,A	NA,1	NA,-inf	NA,inf	NA,0.55611	9.99293e-05	0.000210509
3	chr8:21763123:T:C	21763123	C,C	T,T	1,1	-inf,-inf	inf,inf	1.38063,0.264593	9.99172e-05	0.000212006
3	chr8:22178072:C:T	22178072	NA,T	NA,C	NA,1	NA,inf	NA,inf	NA,0.547267	9.98463e-05	0.000211297
3	chr8:22591343:C:T	22591343	NA,T	NA,C	NA,1	NA,inf	NA,inf	NA,0.501683	9.98075e-05	0.000210535
3	chr8:22872716:AC:A	22872716	A,NA	AC,NA	1,NA	inf,NA	inf,NA	0.720199,NA	9.97982e-05	0.000211371
3	chr8:22031506:C:T	22031506	T,T	C,C	1,1	-inf,inf	inf,inf	1.21844,0.618693	9.97868e-05	0.00021098
3	chr8:22752427:G:C	22752427	NA,C	NA,G	NA,1	NA,-inf	NA,inf	NA,0.519447	9.9755e-05	0.000210667
3	chr8:22815603:C:T	22815603	NA,T	NA,C	NA,1	NA,-inf	NA,inf	NA,0.525437	9.9737e-05	0.000210724
3	chr8:22654764:TG:T	22654764	NA,T	NA,TG	NA,1	NA,inf	NA,inf	NA,0.539268	9.96898e-05	0.000210893
3	chr8:21843863:A:G	21843863	G,G	A,A	1,1	inf,inf	inf,inf	0.282588,1.23345	9.96645e-05	0.000207289
3	chr8:22032574:G:A	22032574	NA,A	NA,G	NA,1	NA,inf	NA,inf	NA,0.582347	9.96585e-05	0.000211055
3	chr8:22789369:A:G	22789369	NA,G	NA,A	NA,1	NA,inf	NA,inf	NA,0.558518	9.96497e-05	0.000211255
3	chr8:22792073:G:A	22792073	A,NA	G,NA	1,NA	inf,NA	inf,NA	0.68822,NA	9.96061e-05	0.000210402
3	chr8:21496479:C:A	21496479	NA,A	NA,C	NA,1	NA,-inf	NA,inf	NA,0.523483	9.95837e-05	0.000210117
3	chr8:22319816:G:C	22319816	NA,C	NA,G	NA,1	NA,-inf	NA,inf	NA,0.51636	9.94985e-05	0.000210246
3	chr8:22915518:C:G	22915518	NA,G	NA,C	NA,1	NA,inf	NA,inf	NA,0.551973	9.94665e-05	0.000211004
3	chr8:21712295:C:T	21712295	NA,T	NA,C	NA,1	NA,inf	NA,inf	NA,0.55079	9.939e-05	0.000210614
3	chr8:22634181:A:G	22634181	NA,G	NA,A	NA,1	NA,inf	NA,inf	NA,0.563031	9.92832e-05	0.000210449
3	chr8:22883197:C:T	22883197	T,NA	C,NA	1,NA	-inf,NA	inf,NA	0.729182,NA	9.92576e-05	0.000210217
3	chr8:21524171:C:G	21524171	NA,G	NA,C	NA,1	NA,inf	NA,inf	NA,0.544766	9.92378e-05	0.000210162
3	chr8:22712258:T:C	22712258	C,NA	T,NA	1,NA	inf,NA	inf,NA	0.67987,NA	9.922e-05	0.000209751
3	chr8:22185433:G:A	22185433	NA,A	NA,G	NA,1	NA,-inf	NA,inf	NA,0.522867	9.91898e-05	0.000209386
3	chr8:22551487:C:T	22551487	NA,T	NA,C	NA,1	NA,inf	NA,inf	NA,0.543919	9.91853e-05	0.000209899
3	chr8:22638535:G:A	22638535	A,A	G,G	1,1	-inf,-inf	inf,inf	3.96171,0.916132	9.91115e-05	0.00644944
3	chr8:23002565:C:G	23002565	G,NA	C,NA	1,NA	inf,NA	inf,NA	0.858998,NA	9.91019e-05	0.000212586
3	chr8:22886067:A:G	22886067	G,NA	A,NA	1,NA	inf,NA	inf,NA	0.608145,NA	9.9088e-05	0.000208301
3	chr8:22892448:G:A	22892448	A,A	G,G	1,1	-inf,-inf	inf,inf	0.19085,1.51073	9.90746e-05	0.000212866
3	chr8:21838831:AC:A	21838831	NA,A	NA,AC	NA,1	NA,inf	NA,inf	NA,0.52651	9.90396e-05	0.00020935
3	chr8:22152351:C:A	22152351	NA,A	NA,C	NA,1	NA,-inf	NA,inf	NA,0.513553	9.90163e-05	0.000208539
3	chr8:22515094:G:A	22515094	NA,A	NA,G	NA,1	NA,inf	NA,inf	NA,0.526255	9.88999e-05	0.000209116
3	chr8:21675928:C:A	21675928	NA,A	NA,C	NA,1	NA,inf	NA,inf	NA,0.546709	9.87733e-05	0.000209215
3	chr8:21675125:G:A	21675125	NA,A	NA,G	NA,1	NA,-inf	NA,inf	NA,0.515607	9.8715e-05	0.00020838
3	chr8:21667150:G:C	21667150	NA,C	NA,G	NA,1	NA,-inf	NA,inf	NA,0.491256	9.86996e-05	0.000207975
3	chr8:21712875:T:C	21712875	C,C	T,T	1,1	inf,inf	inf,inf	0.456315,1.20999	9.8687e-05	0.000207592
3	chr8:21726898:G:A	21726898	NA,A	NA,G	NA,1	NA,-inf	NA,inf	NA,0.518075	9.86702e-05	0.000208181
3	chr8:21765910:T:C	21765910	C,C	T,T	1,1	-inf,-inf	inf,inf	1.27604,0.4134	9.86418e-05	0.000209167
3	chr8:21973033:A:AG	21973033	NA,AG	NA,A	NA,1	NA,inf	NA,inf	NA,0.588093	9.85526e-05	0.000208691
3	chr8:23055154:C:G	23055154	G,NA	C,NA	1,NA	inf,NA	inf,NA	0.606535,NA	9.85224e-05	0.000207199
3	chr8:22333648:T:C	22333648	NA,C	NA,T	NA,1	NA,-inf	NA,inf	NA,0.533428	9.8486e-05	0.00020833
3	chr8:21999420:TCTAA:T	21999420	NA,T	NA,TCTAA	NA,1	NA,inf	NA,inf	NA,0.519618	9.84805e-05	0.000208433
3	chr8:22792818:C:T	22792818	T,NA	C,NA	1,NA	inf,NA	inf,NA	0.680592,NA	9.84595e-05	0.000207976
3	chr8:21465398:T:C	21465398	NA,C	NA,T	NA,1	NA,inf	NA,inf	NA,0.541089	9.83477e-05	0.000208308
3	chr8:21518940:T:G	21518940	NA,G	NA,T	NA,1	NA,inf	NA,inf	NA,0.534605	9.83191e-05	0.000208217
3	chr8:21583968:C:T	21583968	NA,T	NA,C	NA,1	NA,inf	NA,inf	NA,0.533253	9.82754e-05	0.000207937
3	chr8:22484983:T:C	22484983	NA,C	NA,T	NA,1	NA,inf	NA,inf	NA,0.544641	9.82536e-05	0.000208197
3	chr8:21423640:A:C	21423640	NA,C	NA,A	NA,1	NA,inf	NA,inf	NA,0.550014	9.82416e-05	0.000208368
3	chr8:22542163:T:C	22542163	NA,C	NA,T	NA,1	NA,inf	NA,inf	NA,0.564211	9.81936e-05	0.000208362
3	chr8:23022660:G:A	23022660	NA,A	NA,G	NA,1	NA,-inf	NA,inf	NA,0.51364	9.81798e-05	0.000207299
3	chr8:22921993:T:C	22921993	NA,C	NA,T	NA,1	NA,-inf	NA,inf	NA,0.497383	9.81693e-05	0.000207066
3	chr8:23054012:T:C	23054012	NA,C	NA,T	NA,1	NA,inf	NA,inf	NA,0.546173	9.81218e-05	0.000207912
3	chr8:21626918:T:A	21626918	NA,A	NA,T	NA,1	NA,inf	NA,inf	NA,0.519987	9.81016e-05	0.000207328
3	chr8:21510319:G:A	21510319	NA,A	NA,G	NA,1	NA,-inf	NA,inf	NA,0.501967	9.80794e-05	0.000206995
3	chr8:22507887:A:G	22507887	NA,G	NA,A	NA,1	NA,inf	NA,inf	NA,0.446258	9.80576e-05	0.000206133
3	chr8:21486942:A:G	21486942	NA,G	NA,A	NA,1	NA,inf	NA,inf	NA,0.55977	9.78059e-05	0.000207904
3	chr8:21726900:G:A	21726900	NA,A	NA,G	NA,1	NA,-inf	NA,inf	NA,0.511171	9.77853e-05	0.000206733
3	chr8:21872332:C:G	21872332	G,NA	C,NA	1,NA	-inf,NA	inf,NA	0.747172,NA	9.77696e-05	0.000207213
3	chr8:21706291:A:C	21706291	NA,C	NA,A	NA,1	NA,inf	NA,inf	NA,0.5332	9.77462e-05	0.000207198
3	chr8:21575228:G:A	21575228	NA,A	NA,G	NA,1	NA,-inf	NA,inf	NA,0.516265	9.77384e-05	0.000206512
3	chr8:21916342:C:T	21916342	T,T	C,C	1,1	inf,-inf	inf,inf	1.28843,0.561736	9.77357e-05	0.000208878
3	chr8:22149780:A:G	22149780	G,G	A,A	1,1	-inf,-inf	inf,inf	1.29858,0.351367	9.77167e-05	0.000206717
3	chr8:22332217:A:G	22332217	NA,G	NA,A	NA,1	NA,-inf	NA,inf	NA,0.527696	9.76987e-05	0.00020666
3	chr8:22803199:C:A	22803199	A,NA	C,NA	1,NA	inf,NA	inf,NA	0.677918,NA	9.76339e-05	0.000206284
3	chr8:21709299:G:C	21709299	NA,C	NA,G	NA,1	NA,inf	NA,inf	NA,0.540977	9.7629e-05	0.000206924
3	chr8:22681231:A:T	22681231	NA,T	NA,A	NA,1	NA,inf	NA,inf	NA,0.504928	9.75638e-05	0.000206053
3	chr8:21727769:C:A	21727769	NA,A	NA,C	NA,1	NA,inf	NA,inf	NA,0.533013	9.75355e-05	0.000206519
3	chr8:22184803:G:A	22184803	NA,A	NA,G	NA,1	NA,-inf	NA,inf	NA,0.481814	9.73937e-05	0.000205247
3	chr8:21654270:T:C	21654270	NA,C	NA,T	NA,1	NA,inf	NA,inf	NA,0.529256	9.73461e-05	0.000206161
3	chr8:21411806:G:A	21411806	NA,A	NA,G	NA,1	NA,-inf	NA,inf	NA,0.505589	9.73339e-05	0.000205564
3	chr8:22687531:A:G	22687531	NA,G	NA,A	NA,1	NA,inf	NA,inf	NA,0.488899	9.72561e-05	0.000205241
3	chr8:21945580:A:G	21945580	NA,G	NA,A	NA,1	NA,-inf	NA,inf	NA,0.505205	9.72479e-05	0.000205175
3	chr8:21588473:G:A	21588473	NA,A	NA,G	NA,1	NA,inf	NA,inf	NA,0.538492	9.72206e-05	0.000205927
3	chr8:22965397:C:T	22965397	NA,T	NA,C	NA,1	NA,-inf	NA,inf	NA,0.516568	9.71382e-05	0.000205384
3	chr8:21969711:G:A	21969711	NA,A	NA,G	NA,1	NA,inf	NA,inf	NA,0.528951	9.71276e-05	0.000205556
3	chr8:22912769:G:A	22912769	NA,A	NA,G	NA,1	NA,inf	NA,inf	NA,0.546552	9.71115e-05	0.000206168
3	chr8:21669839:TG:T	21669839	T,T	TG,TG	1,1	-inf,-inf	inf,inf	0.617601,1.1254	9.70915e-05	0.000206441
3	chr8:21778581:A:G	21778581	NA,G	NA,A	NA,1	NA,inf	NA,inf	NA,0.524409	9.69988e-05	0.000205255
3	chr8:21776692:A:G	21776692	NA,G	NA,A	NA,1	NA,inf	NA,inf	NA,0.524288	9.69859e-05	0.000205227
3	chr8:23049873:T:G	23049873	NA,G	NA,T	NA,1	NA,-inf	NA,inf	NA,0.50153	9.6959e-05	0.000204693
3	chr8:22032442:C:A	22032442	NA,A	NA,C	NA,1	NA,-inf	NA,inf	NA,0.481237	9.69508e-05	0.000204652
3	chr8:22074137:C:T	22074137	NA,T	NA,C	NA,1	NA,-inf	NA,inf	NA,0.512509	9.69367e-05	0.000204348
3	chr8:22326123:A:C	22326123	NA,C	NA,A	NA,1	NA,inf	NA,inf	NA,0.535331	9.68852e-05	0.000205347
3	chr8:22523341:T:G	22523341	NA,G	NA,T	NA,1	NA,inf	NA,inf	NA,0.561036	9.68487e-05	0.000205622
3	chr8:21595437:T:C	21595437	NA,C	NA,T	NA,1	NA,inf	NA,inf	NA,0.536682	9.68451e-05	0.000205215
3	chr8:22558091:T:C	22558091	NA,C	NA,T	NA,1	NA,-inf	NA,inf	NA,0.476228	9.68334e-05	0.000203943
3	chr8:22506571:C:T	22506571	NA,T	NA,C	NA,1	NA,inf	NA,inf	NA,0.511557	9.6811e-05	0.000204717
3	chr8:22504556:C:T	22504556	NA,T	NA,C	NA,1	NA,inf	NA,inf	NA,0.511557	9.6811e-05	0.000204717
3	chr8:22798924:G:A	22798924	NA,A	NA,G	NA,1	NA,-inf	NA,inf	NA,0.502294	9.68095e-05	0.000204243
3	chr8:21738778:G:A	21738778	NA,A	NA,G	NA,1	NA,inf	NA,inf	NA,0.550877	9.67927e-05	0.000205571
3	chr8:21918230:G:C	21918230	NA,C	NA,G	NA,1	NA,inf	NA,inf	NA,0.520486	9.67654e-05	0.000205021
3	chr8:21887400:G:A	21887400	A,A	G,G	1,1	-inf,-inf	inf,inf	0.0305318,1.44048	9.6732e-05	0.000204509
3	chr8:22823789:T:C	22823789	C,C	T,T	1,1	inf,-inf	inf,inf	0.592358,1.13753	9.67281e-05	0.0002052
3	chr8:23003953:A:G	23003953	NA,G	NA,A	NA,1	NA,inf	NA,inf	NA,0.524001	9.66827e-05	0.000204733
3	chr8:21624048:G:A	21624048	NA,A	NA,G	NA,1	NA,inf	NA,inf	NA,0.508099	9.66398e-05	0.000204243
3	chr8:22680834:C:A	22680834	NA,A	NA,C	NA,1	NA,inf	NA,inf	NA,0.497966	9.66335e-05	0.000204084
3	chr8:22311199:G:A	22311199	NA,A	NA,G	NA,1	NA,inf	NA,inf	NA,0.544423	9.65989e-05	0.000204792
3	chr8:22887358:A:G	22887358	NA,G	NA,A	NA,1	NA,inf	NA,inf	NA,0.542545	9.65067e-05	0.000204593
3	chr8:21765205:G:A	21765205	A,A	G,G	1,1	-inf,-inf	inf,inf	1.26261,0.414428	9.6496e-05	0.000204599
3	chr8:21987066:G:A	21987066	NA,A	NA,G	NA,1	NA,inf	NA,inf	NA,0.508639	9.63998e-05	0.000204163
3	chr8:21601039:T:C	21601039	NA,C	NA,T	NA,1	NA,inf	NA,inf	NA,0.53295	9.6346e-05	0.000204164
3	chr8:22792728:G:A	22792728	NA,A	NA,G	NA,1	NA,-inf	NA,inf	NA,0.482341	9.63384e-05	0.000203025
3	chr8:21787394:C:T	21787394	NA,T	NA,C	NA,1	NA,-inf	NA,inf	NA,0.493689	9.6304e-05	0.000203032
3	chr8:22125752:G:A	22125752	A,NA	G,NA	1,NA	-inf,NA	inf,NA	0.702306,NA	9.62975e-05	0.00020366
3	chr8:21766942:CA:C	21766942	NA,C	NA,CA	NA,1	NA,inf	NA,inf	NA,0.54102	9.6281e-05	0.000204725
3	chr8:21682272:T:C	21682272	NA,C	NA,T	NA,1	NA,inf	NA,inf	NA,0.526483	9.62088e-05	0.000203704
3	chr8:21911254:G:A	21911254	A,A	G,G	1,1	inf,-inf	inf,inf	0.132502,1.51781	9.61924e-05	0.000205627
3	chr8:21618245:C:T	21618245	NA,T	NA,C	NA,1	NA,inf	NA,inf	NA,0.509003	9.61377e-05	0.000203287
3	chr8:21709344:A:G	21709344	NA,G	NA,A	NA,1	NA,inf	NA,inf	NA,0.53164	9.60729e-05	0.000203412
3	chr8:22229278:T:C	22229278	NA,C	NA,T	NA,1	NA,-inf	NA,inf	NA,0.500351	9.60073e-05	0.000202658
3	chr8:22240679:C:T	22240679	NA,T	NA,C	NA,1	NA,-inf	NA,inf	NA,0.491674	9.59864e-05	0.000202643
3	chr8:21618155:A:T	21618155	NA,T	NA,A	NA,1	NA,inf	NA,inf	NA,0.522667	9.59477e-05	0.00020326
3	chr8:22687345:T:C	22687345	NA,C	NA,T	NA,1	NA,-inf	NA,inf	NA,0.473207	9.59437e-05	0.000202197
3	chr8:22871175:C:T	22871175	NA,T	NA,C	NA,1	NA,-inf	NA,inf	NA,0.488335	9.59174e-05	0.000202401
3	chr8:22519788:G:A	22519788	NA,A	NA,G	NA,1	NA,-inf	NA,inf	NA,0.520878	9.58178e-05	0.000202854
3	chr8:22042196:G:T	22042196	T,T	G,G	1,1	inf,-inf	inf,inf	1.47324,0.279423	9.58045e-05	0.000203109
3	chr8:21397223:T:C	21397223	NA,C	NA,T	NA,1	NA,-inf	NA,inf	NA,0.490117	9.57893e-05	0.00020221
3	chr8:23016401:A:T	23016401	T,T	A,A	1,1	-inf,-inf	inf,inf	1.38569,0.0819917	9.57877e-05	0.000200688
3	chr8:21460694:C:T	21460694	NA,T	NA,C	NA,1	NA,-inf	NA,inf	NA,0.491526	9.57564e-05	0.000202302
3	chr8:22189001:C:T	22189001	NA,T	NA,C	NA,1	NA,-inf	NA,inf	NA,0.474277	9.57345e-05	0.000201968
3	chr8:21993280:T:C	21993280	NA,C	NA,T	NA,1	NA,-inf	NA,inf	NA,0.527042	9.57335e-05	0.000202585
3	chr8:21620309:A:G	21620309	NA,G	NA,A	NA,1	NA,-inf	NA,inf	NA,0.500925	9.57078e-05	0.000202179
3	chr8:22241509:G:C	22241509	C,NA	G,NA	1,NA	-inf,NA	inf,NA	0.562649,NA	9.57072e-05	0.000200425
3	chr8:22521911:C:T	22521911	NA,T	NA,C	NA,1	NA,-inf	NA,inf	NA,0.519997	9.57003e-05	0.000202605
3	chr8:22037635:A:G	22037635	G,G	A,A	1,1	-inf,-inf	inf,inf	1.55153,0.266112	9.56983e-05	0.0002037
3	chr8:22596021:C:T	22596021	NA,T	NA,C	NA,1	NA,inf	NA,inf	NA,0.472817	9.56661e-05	0.00020183
3	chr8:21899139:A:G	21899139	NA,G	NA,A	NA,1	NA,-inf	NA,inf	NA,0.494124	9.56344e-05	0.000201971
3	chr8:22519444:T:C	22519444	NA,C	NA,T	NA,1	NA,-inf	NA,inf	NA,0.519502	9.56336e-05	0.000202464
3	chr8:22917458:C:T	22917458	NA,T	NA,C	NA,1	NA,-inf	NA,inf	NA,0.507698	9.56206e-05	0.000202145
3	chr8:21930242:T:C	21930242	C,NA	T,NA	1,NA	inf,NA	inf,NA	0.661277,NA	9.55747e-05	0.000201838
3	chr8:22900584:G:A	22900584	NA,A	NA,G	NA,1	NA,inf	NA,inf	NA,0.508839	9.55197e-05	0.00020213
3	chr8:22644317:C:A	22644317	A,A	C,C	1,1	-inf,-inf	inf,inf	3.88849,0.985255	9.55001e-05	0.00623563
3	chr8:22996898:T:C	22996898	NA,C	NA,T	NA,1	NA,inf	NA,inf	NA,0.514656	9.54758e-05	0.000202165
3	chr8:22509961:G:A	22509961	NA,A	NA,G	NA,1	NA,inf	NA,inf	NA,0.542522	9.53473e-05	0.000202298
3	chr8:22596571:C:T	22596571	NA,T	NA,C	NA,1	NA,-inf	NA,inf	NA,0.512058	9.52778e-05	0.000201399
3	chr8:22471951:AC:A	22471951	NA,A	NA,AC	NA,1	NA,-inf	NA,inf	NA,0.516978	9.52704e-05	0.000201698
3	chr8:21702448:G:T	21702448	NA,T	NA,G	NA,1	NA,-inf	NA,inf	NA,0.469471	9.52586e-05	0.000200799
3	chr8:22308588:G:A	22308588	A,A	G,G	1,1	-inf,-inf	inf,inf	0.810603,0.763311	9.52449e-05	0.000199119
3	chr8:22598055:T:C	22598055	NA,C	NA,T	NA,1	NA,inf	NA,inf	NA,0.469509	9.52368e-05	0.000200925
3	chr8:22913047:T:C	22913047	NA,C	NA,T	NA,1	NA,inf	NA,inf	NA,0.533401	9.52154e-05	0.000202139
3	chr8:22591486:A:G	22591486	NA,G	NA,A	NA,1	NA,inf	NA,inf	NA,0.447585	9.51549e-05	0.000200434
3	chr8:22904811:A:G	22904811	G,G	A,A	1,1	inf,inf	inf,inf	0.789757,0.896701	9.50609e-05	0.000199608
3	chr8:22419300:C:G	22419300	NA,G	NA,C	NA,1	NA,-inf	NA,inf	NA,0.476666	9.5032e-05	0.000200605
3	chr8:21925626:T:C	21925626	NA,C	NA,T	NA,1	NA,-inf	NA,inf	NA,0.514917	9.50264e-05	0.00020102
3	chr8:22639036:G:A	22639036	NA,A	NA,G	NA,1	NA,inf	NA,inf	NA,0.517323	9.50118e-05	0.000201173
3	chr8:21512572:G:A	21512572	NA,A	NA,G	NA,1	NA,-inf	NA,inf	NA,0.472348	9.49198e-05	0.000200193
3	chr8:21714796:G:A	21714796	NA,A	NA,G	NA,1	NA,inf	NA,inf	NA,0.521098	9.47844e-05	0.000200925
3	chr8:22924758:G:A	22924758	A,NA	G,NA	1,NA	-inf,NA	inf,NA	0.660682,NA	9.47796e-05	0.000200037
3	chr8:21624354:A:C	21624354	NA,C	NA,A	NA,1	NA,inf	NA,inf	NA,0.523969	9.47774e-05	0.000200848
3	chr8:22598177:C:A	22598177	NA,A	NA,C	NA,1	NA,inf	NA,inf	NA,0.465736	9.47345e-05	0.000199868
3	chr8:22167277:C:T	22167277	NA,T	NA,C	NA,1	NA,inf	NA,inf	NA,0.513012	9.47266e-05	0.000200468
3	chr8:22886705:G:A	22886705	NA,A	NA,G	NA,1	NA,inf	NA,inf	NA,0.533981	9.46927e-05	0.000200852
3	chr8:21499027:G:GATT	21499027	GATT,NA	G,NA	1,NA	-inf,NA	inf,NA	0.663784,NA	9.4688e-05	0.000200343
3	chr8:22970463:G:A	22970463	A,A	G,G	1,1	-inf,inf	inf,inf	0.986687,0.706856	9.46417e-05	0.000200364
3	chr8:22956891:T:A	22956891	A,A	T,T	1,1	-inf,-inf	inf,inf	1.28676,0.441721	9.4548e-05	0.000201342
3	chr8:22457909:C:T	22457909	NA,T	NA,C	NA,1	NA,-inf	NA,inf	NA,0.470832	9.4545e-05	0.000199596
3	chr8:22118940:G:A	22118940	NA,A	NA,G	NA,1	NA,-inf	NA,inf	NA,0.50264	9.45312e-05	0.000199385
3	chr8:22082195:G:A	22082195	NA,A	NA,G	NA,1	NA,-inf	NA,inf	NA,0.468391	9.45206e-05	0.000199444
3	chr8:22371279:G:T	22371279	NA,T	NA,G	NA,1	NA,inf	NA,inf	NA,0.596178	9.45167e-05	0.000201981
3	chr8:23014471:T:C	23014471	NA,C	NA,T	NA,1	NA,inf	NA,inf	NA,0.506253	9.43916e-05	0.000199751
3	chr8:22635886:T:C	22635886	NA,C	NA,T	NA,1	NA,-inf	NA,inf	NA,0.485074	9.43879e-05	0.000199232
3	chr8:22817215:C:T	22817215	NA,T	NA,C	NA,1	NA,-inf	NA,inf	NA,0.486175	9.4335e-05	0.00019932
3	chr8:22629099:A:G	22629099	G,G	A,A	1,1	-inf,-inf	inf,inf	3.64443,0.664064	9.42916e-05	0.0022702
3	chr8:21426538:C:A	21426538	NA,A	NA,C	NA,1	NA,inf	NA,inf	NA,0.503638	9.42916e-05	0.000199385
3	chr8:22892042:C:T	22892042	NA,T	NA,C	NA,1	NA,inf	NA,inf	NA,0.505222	9.42641e-05	0.000199592
3	chr8:21889245:G:A	21889245	NA,A	NA,G	NA,1	NA,-inf	NA,inf	NA,0.483784	9.42595e-05	0.000199063
3	chr8:22716082:T:C	22716082	NA,C	NA,T	NA,1	NA,inf	NA,inf	NA,0.530155	9.42362e-05	0.000199834
3	chr8:21659387:A:T	21659387	NA,T	NA,A	NA,1	NA,-inf	NA,inf	NA,0.489205	9.41861e-05	0.000199007
3	chr8:21760325:G:T	21760325	NA,T	NA,G	NA,1	NA,-inf	NA,inf	NA,0.481367	9.41761e-05	0.000198857
3	chr8:21414640:G:A	21414640	NA,A	NA,G	NA,1	NA,inf	NA,inf	NA,0.500277	9.41636e-05	0.00019928
3	chr8:22401969:A:T	22401969	NA,T	NA,A	NA,1	NA,inf	NA,inf	NA,0.497492	9.41562e-05	0.000199144
3	chr8:22979384:G:A	22979384	NA,A	NA,G	NA,1	NA,inf	NA,inf	NA,0.512833	9.41154e-05	0.000199426
3	chr8:21572356:A:T	21572356	NA,T	NA,A	NA,1	NA,-inf	NA,inf	NA,0.489523	9.40705e-05	0.000198779
3	chr8:22356851:G:C	22356851	NA,C	NA,G	NA,1	NA,-inf	NA,inf	NA,0.480683	9.40695e-05	0.000198631
3	chr8:22786714:T:C	22786714	NA,C	NA,T	NA,1	NA,inf	NA,inf	NA,0.524043	9.40684e-05	0.000199466
3	chr8:22594535:C:T	22594535	NA,T	NA,C	NA,1	NA,inf	NA,inf	NA,0.485227	9.40637e-05	0.000198807
3	chr8:22118971:G:A	22118971	NA,A	NA,G	NA,1	NA,-inf	NA,inf	NA,0.497576	9.39966e-05	0.000198247
3	chr8:22664856:C:T	22664856	NA,T	NA,C	NA,1	NA,inf	NA,inf	NA,0.476787	9.39188e-05	0.000198363
3	chr8:22579871:T:C	22579871	NA,C	NA,T	NA,1	NA,-inf	NA,inf	NA,0.443972	9.39093e-05	0.000197955
3	chr8:22771845:C:T	22771845	NA,T	NA,C	NA,1	NA,-inf	NA,inf	NA,0.484179	9.38894e-05	0.00019837
3	chr8:22217542:A:G	22217542	NA,G	NA,A	NA,1	NA,inf	NA,inf	NA,0.520925	9.3811e-05	0.000198731
3	chr8:21695408:C:G	21695408	NA,G	NA,C	NA,1	NA,-inf	NA,inf	NA,0.476526	9.3793e-05	0.000198231
3	chr8:22598016:T:G	22598016	NA,G	NA,T	NA,1	NA,inf	NA,inf	NA,0.458705	9.37674e-05	0.000197839
3	chr8:22598682:G:A	22598682	NA,A	NA,G	NA,1	NA,inf	NA,inf	NA,0.458833	9.3748e-05	0.0001978
3	chr8:22913741:C:G	22913741	NA,G	NA,C	NA,1	NA,inf	NA,inf	NA,0.504723	9.37176e-05	0.000198375
3	chr8:21773339:G:A	21773339	NA,A	NA,G	NA,1	NA,inf	NA,inf	NA,0.499078	9.36822e-05	0.000198228
3	chr8:22771876:TA:T	22771876	NA,T	NA,TA	NA,1	NA,-inf	NA,inf	NA,0.482333	9.36477e-05	0.00019786
3	chr8:21828678:G:A	21828678	NA,A	NA,G	NA,1	NA,-inf	NA,inf	NA,0.475307	9.36169e-05	0.000197556
3	chr8:21629920:C:G	21629920	NA,G	NA,C	NA,1	NA,-inf	NA,inf	NA,0.486588	9.351e-05	0.00019758
3	chr8:21632270:T:C	21632270	NA,C	NA,T	NA,1	NA,inf	NA,inf	NA,0.502889	9.33653e-05	0.00019777
3	chr8:21796055:T:C	21796055	NA,C	NA,T	NA,1	NA,inf	NA,inf	NA,0.495004	9.33591e-05	0.000197647
3	chr8:22072702:T:C	22072702	C,C	T,T	1,1	inf,inf	inf,inf	0.863334,0.928158	9.33449e-05	0.000195628
3	chr8:22589237:C:T	22589237	NA,T	NA,C	NA,1	NA,-inf	NA,inf	NA,0.463835	9.33322e-05	0.000196908
3	chr8:21678176:C:A	21678176	NA,A	NA,C	NA,1	NA,-inf	NA,inf	NA,0.474071	9.32566e-05	0.000196869
3	chr8:22186219:C:T	22186219	NA,T	NA,C	NA,1	NA,inf	NA,inf	NA,0.496069	9.31935e-05	0.000197679
3	chr8:21467529:A:G	21467529	G,G	A,A	1,1	inf,inf	inf,inf	0.560422,1.37324	9.31868e-05	0.000204437
3	chr8:22073153:G:A	22073153	NA,A	NA,G	NA,1	NA,-inf	NA,inf	NA,0.446702	9.31642e-05	0.000196966
3	chr8:22157791:TATTTTGCTTTGTAAAATA:T	22157791	NA,T	NA,TATTTTGCTTTGTAAAATA	NA,1	NA,-inf	NA,inf	NA,0.482573	9.31272e-05	0.000196431
3	chr8:22277313:T:C	22277313	C,C	T,T	1,1	inf,inf	inf,inf	1.68543,0.33105	9.31189e-05	0.00020798
3	chr8:22602691:A:G	22602691	G,G	A,A	1,1	-inf,-inf	inf,inf	3.92503,0.721733	9.31147e-05	0.00429016
3	chr8:21762749:T:A	21762749	A,A	T,T	1,1	-inf,-inf	inf,inf	1.26967,0.378309	9.30923e-05	0.000197414
3	chr8:21586099:G:A	21586099	A,NA	G,NA	1,NA	-inf,NA	inf,NA	0.673841,NA	9.30902e-05	0.000197249
3	chr8:21548756:G:C	21548756	NA,C	NA,G	NA,1	NA,-inf	NA,inf	NA,0.480697	9.30684e-05	0.000196629
3	chr8:22483321:G:C	22483321	NA,C	NA,G	NA,1	NA,inf	NA,inf	NA,0.504713	9.29875e-05	0.000197016
3	chr8:22682037:T:C	22682037	NA,C	NA,T	NA,1	NA,inf	NA,inf	NA,0.470002	9.29706e-05	0.000196355
3	chr8:22651447:A:G	22651447	NA,G	NA,A	NA,1	NA,-inf	NA,inf	NA,0.450717	9.29405e-05	0.000196078
3	chr8:21574212:G:A	21574212	NA,A	NA,G	NA,1	NA,inf	NA,inf	NA,0.479689	9.29367e-05	0.000196498
3	chr8:21451842:G:C	21451842	NA,C	NA,G	NA,1	NA,-inf	NA,inf	NA,0.471749	9.2778e-05	0.000196132
3	chr8:22038586:A:G	22038586	G,G	A,A	1,1	inf,-inf	inf,inf	0.685666,1.12477	9.27671e-05	0.000196564
3	chr8:22308327:A:T	22308327	T,T	A,A	1,1	-inf,-inf	inf,inf	0.783446,0.777684	9.2755e-05	0.000193957
3	chr8:22738217:G:A	22738217	NA,A	NA,G	NA,1	NA,inf	NA,inf	NA,0.507042	9.27361e-05	0.000196544
3	chr8:22192920:G:T	22192920	NA,T	NA,G	NA,1	NA,inf	NA,inf	NA,0.506074	9.26998e-05	0.000196337
3	chr8:21508695:C:T	21508695	NA,T	NA,C	NA,1	NA,-inf	NA,inf	NA,0.461213	9.26746e-05	0.0001956
3	chr8:21525966:G:T	21525966	NA,T	NA,G	NA,1	NA,inf	NA,inf	NA,0.509743	9.26689e-05	0.000196433
3	chr8:21495252:G:A	21495252	NA,A	NA,G	NA,1	NA,-inf	NA,inf	NA,0.476514	9.26187e-05	0.000195636
3	chr8:22991211:C:T	22991211	NA,T	NA,C	NA,1	NA,-inf	NA,inf	NA,0.463493	9.2571e-05	0.000195475
3	chr8:21801412:C:G	21801412	G,G	C,C	1,1	inf,-inf	inf,inf	1.00401,0.642434	9.25474e-05	0.000195205
3	chr8:21463271:A:AG	21463271	NA,AG	NA,A	NA,1	NA,-inf	NA,inf	NA,0.467174	9.25429e-05	0.000195521
3	chr8:22302465:T:C	22302465	NA,C	NA,T	NA,1	NA,inf	NA,inf	NA,0.511449	9.25299e-05	0.000196124
3	chr8:21465698:G:A	21465698	NA,A	NA,G	NA,1	NA,-inf	NA,inf	NA,0.460178	9.25034e-05	0.0001953
3	chr8:21948737:G:A	21948737	NA,A	NA,G	NA,1	NA,inf	NA,inf	NA,0.47735	9.24951e-05	0.000195792
3	chr8:22972456:T:C	22972456	C,NA	T,NA	1,NA	inf,NA	inf,NA	0.561364,NA	9.24938e-05	0.000194532
3	chr8:22713953:A:G	22713953	G,G	A,A	1,1	inf,inf	inf,inf	0.827082,0.842359	9.24124e-05	0.000194832
3	chr8:22008624:T:G	22008624	G,NA	T,NA	1,NA	-inf,NA	inf,NA	0.632939,NA	9.23723e-05	0.000195225
3	chr8:23063297:G:A	23063297	A,A	G,G	1,1	inf,inf	inf,inf	1.36451,0.177375	9.23193e-05	0.000194984
3	chr8:22978328:A:G	22978328	G,G	A,A	1,1	inf,-inf	inf,inf	1.37248,0.35255	9.23099e-05	0.000195166
3	chr8:21615000:G:A	21615000	NA,A	NA,G	NA,1	NA,inf	NA,inf	NA,0.479842	9.22886e-05	0.000195157
3	chr8:21503184:G:A	21503184	A,A	G,G	1,1	-inf,inf	inf,inf	0.163978,1.42239	9.22707e-05	0.00019619
3	chr8:22107050:A:G	22107050	G,G	A,A	1,1	inf,-inf	inf,inf	1.02964,0.777215	9.22202e-05	0.000195515
3	chr8:22592401:A:G	22592401	NA,G	NA,A	NA,1	NA,-inf	NA,inf	NA,0.455155	9.22121e-05	0.000194551
3	chr8:22947046:G:A	22947046	NA,A	NA,G	NA,1	NA,inf	NA,inf	NA,0.497426	9.21962e-05	0.000195282
3	chr8:21764761:C:A	21764761	A,A	C,C	1,1	-inf,-inf	inf,inf	1.20635,0.519638	9.21699e-05	0.000196858
3	chr8:22587200:C:T	22587200	NA,T	NA,C	NA,1	NA,inf	NA,inf	NA,0.438116	9.21573e-05	0.000194384
3	chr8:23004602:C:T	23004602	NA,T	NA,C	NA,1	NA,inf	NA,inf	NA,0.488422	9.20366e-05	0.000194881
3	chr8:21575301:C:G	21575301	NA,G	NA,C	NA,1	NA,inf	NA,inf	NA,0.472322	9.20053e-05	0.000194532
3	chr8:21425093:G:A	21425093	NA,A	NA,G	NA,1	NA,-inf	NA,inf	NA,0.469996	9.19507e-05	0.000194341
3	chr8:22753031:T:C	22753031	NA,C	NA,T	NA,1	NA,-inf	NA,inf	NA,0.46375	9.18817e-05	0.000194106
3	chr8:21582814:G:A	21582814	NA,A	NA,G	NA,1	NA,inf	NA,inf	NA,0.493216	9.18553e-05	0.000194496
3	chr8:22196050:G:A	22196050	NA,A	NA,G	NA,1	NA,-inf	NA,inf	NA,0.443667	9.18367e-05	0.000193663
3	chr8:21615226:T:C	21615226	NA,C	NA,T	NA,1	NA,inf	NA,inf	NA,0.47625	9.1799e-05	0.000194126
3	chr8:22184237:A:G	22184237	NA,G	NA,A	NA,1	NA,inf	NA,inf	NA,0.498418	9.17917e-05	0.00019441
3	chr8:21462044:C:T	21462044	NA,T	NA,C	NA,1	NA,-inf	NA,inf	NA,0.461203	9.17562e-05	0.000193863
3	chr8:22980712:C:T	22980712	T,T	C,C	1,1	inf,-inf	inf,inf	1.50842,0.0782898	9.17219e-05	0.000193324
3	chr8:21888904:A:AC	21888904	NA,AC	NA,A	NA,1	NA,inf	NA,inf	NA,0.484693	9.16487e-05	0.000193916
3	chr8:23065759:G:A	23065759	NA,A	NA,G	NA,1	NA,-inf	NA,inf	NA,0.463227	9.16235e-05	0.000193482
3	chr8:22194629:C:T	22194629	NA,T	NA,C	NA,1	NA,inf	NA,inf	NA,0.483864	9.16145e-05	0.000193687
3	chr8:22962742:A:C	22962742	NA,C	NA,A	NA,1	NA,-inf	NA,inf	NA,0.463916	9.16102e-05	0.000193511
3	chr8:22671195:G:A	22671195	NA,A	NA,G	NA,1	NA,-inf	NA,inf	NA,0.446749	9.1562e-05	0.000193123
3	chr8:21578943:G:A	21578943	NA,A	NA,G	NA,1	NA,inf	NA,inf	NA,0.497604	9.1507e-05	0.000193845
3	chr8:22516001:C:T	22516001	T,NA	C,NA	1,NA	inf,NA	inf,NA	0.630791,NA	9.1467e-05	0.000193155
3	chr8:21568957:T:C	21568957	NA,C	NA,T	NA,1	NA,inf	NA,inf	NA,0.506971	9.14505e-05	0.000194041
3	chr8:21500471:C:T	21500471	NA,T	NA,C	NA,1	NA,-inf	NA,inf	NA,0.456569	9.14303e-05	0.00019292
3	chr8:22230797:T:G	22230797	G,G	T,T	1,1	-inf,inf	inf,inf	1.14352,0.167014	9.14126e-05	0.000188591
3	chr8:22478573:C:T	22478573	NA,T	NA,C	NA,1	NA,-inf	NA,inf	NA,0.486186	9.13024e-05	0.000193292
3	chr8:21766066:C:T	21766066	T,T	C,C	1,1	-inf,-inf	inf,inf	1.24812,0.392038	9.12942e-05	0.000193595
3	chr8:22605339:T:C	22605339	C,C	T,T	1,1	-inf,-inf	inf,inf	3.92957,0.797897	9.12487e-05	0.00490347
3	chr8:22911899:A:G	22911899	NA,G	NA,A	NA,1	NA,-inf	NA,inf	NA,0.431476	9.12436e-05	0.000192263
3	chr8:22068998:C:A	22068998	NA,A	NA,C	NA,1	NA,-inf	NA,inf	NA,0.431544	9.11911e-05	0.000192797
3	chr8:22166749:A:G	22166749	NA,G	NA,A	NA,1	NA,inf	NA,inf	NA,0.467774	9.11775e-05	0.000192649
3	chr8:21553042:G:A	21553042	NA,A	NA,G	NA,1	NA,-inf	NA,inf	NA,0.465479	9.10735e-05	0.000192427
3	chr8:22662302:A:C	22662302	C,C	A,A	1,1	inf,inf	inf,inf	3.99306,0.41042	9.10522e-05	0.00306105
3	chr8:22071767:A:T	22071767	NA,T	NA,A	NA,1	NA,-inf	NA,inf	NA,0.430203	9.09974e-05	0.000192388
3	chr8:21920109:C:T	21920109	NA,T	NA,C	NA,1	NA,-inf	NA,inf	NA,0.47241	9.09602e-05	0.000191891
3	chr8:22952537:A:C	22952537	NA,C	NA,A	NA,1	NA,-inf	NA,inf	NA,0.46697	9.09302e-05	0.000192163
3	chr8:22080117:C:T	22080117	NA,T	NA,C	NA,1	NA,-inf	NA,inf	NA,0.429665	9.09165e-05	0.000192222
3	chr8:21765157:A:G	21765157	G,G	A,A	1,1	-inf,-inf	inf,inf	1.24822,0.389565	9.09161e-05	0.000192796
3	chr8:22822491:G:T	22822491	NA,T	NA,G	NA,1	NA,-inf	NA,inf	NA,0.470393	9.0914e-05	0.000192282
3	chr8:22284098:T:C	22284098	NA,C	NA,T	NA,1	NA,inf	NA,inf	NA,0.493452	9.09091e-05	0.000192782
3	chr8:21643986:G:A	21643986	NA,A	NA,G	NA,1	NA,inf	NA,inf	NA,0.480024	9.08898e-05	0.000192485
3	chr8:23053785:A:G	23053785	G,G	A,A	1,1	inf,inf	inf,inf	1.37984,0.132398	9.0809e-05	0.000191965
3	chr8:21680733:A:G	21680733	NA,G	NA,A	NA,1	NA,inf	NA,inf	NA,0.486891	9.07928e-05	0.000192318
3	chr8:22152837:G:A	22152837	NA,A	NA,G	NA,1	NA,-inf	NA,inf	NA,0.448239	9.07709e-05	0.000191268
3	chr8:22043707:C:T	22043707	T,T	C,C	1,1	inf,inf	inf,inf	1.377,0.119644	9.07494e-05	0.000192772
3	chr8:23058775:G:A	23058775	A,A	G,G	1,1	-inf,inf	inf,inf	0.268664,1.34789	9.06716e-05	0.00019246
3	chr8:22490409:C:T	22490409	NA,T	NA,C	NA,1	NA,-inf	NA,inf	NA,0.480538	9.06216e-05	0.000191845
3	chr8:21483168:C:T	21483168	T,T	C,C	1,1	inf,inf	inf,inf	1.28267,0.157825	9.05889e-05	0.000190317
3	chr8:21750303:A:G	21750303	NA,G	NA,A	NA,1	NA,-inf	NA,inf	NA,0.454145	9.05761e-05	0.00019131
3	chr8:21430183:A:G	21430183	NA,G	NA,A	NA,1	NA,inf	NA,inf	NA,0.480122	9.05742e-05	0.00019184
3	chr8:22812566:C:T	22812566	NA,T	NA,C	NA,1	NA,inf	NA,inf	NA,0.491543	9.05127e-05	0.000191784
3	chr8:21944368:G:A	21944368	NA,A	NA,G	NA,1	NA,-inf	NA,inf	NA,0.455936	9.05003e-05	0.000190991
3	chr8:22887305:T:C	22887305	NA,C	NA,T	NA,1	NA,inf	NA,inf	NA,0.478694	9.04615e-05	0.000191816
3	chr8:22527548:T:C	22527548	C,C	T,T	1,1	inf,inf	inf,inf	0.977229,0.272092	9.04473e-05	0.000186112
3	chr8:22831345:C:T	22831345	NA,T	NA,C	NA,1	NA,-inf	NA,inf	NA,0.461479	9.04295e-05	0.000191185
3	chr8:21465627:T:C	21465627	NA,C	NA,T	NA,1	NA,inf	NA,inf	NA,0.475954	9.03858e-05	0.000191313
3	chr8:23058568:C:T	23058568	NA,T	NA,C	NA,1	NA,-inf	NA,inf	NA,0.451173	9.0378e-05	0.000190823
3	chr8:22753678:T:G	22753678	NA,G	NA,T	NA,1	NA,-inf	NA,inf	NA,0.450769	9.03688e-05	0.000190901
3	chr8:22200324:C:T	22200324	NA,T	NA,C	NA,1	NA,inf	NA,inf	NA,0.481761	9.02883e-05	0.000191254
3	chr8:21730970:A:G	21730970	NA,G	NA,A	NA,1	NA,-inf	NA,inf	NA,0.449536	9.02812e-05	0.000190664
3	chr8:21829027:C:A	21829027	NA,A	NA,C	NA,1	NA,-inf	NA,inf	NA,0.449266	9.02787e-05	0.000190531
3	chr8:22497541:T:C	22497541	NA,C	NA,T	NA,1	NA,inf	NA,inf	NA,0.495056	9.02557e-05	0.000191334
3	chr8:22117000:G:C	22117000	NA,C	NA,G	NA,1	NA,inf	NA,inf	NA,0.461444	9.01886e-05	0.000191013
3	chr8:22907354:A:T	22907354	T,NA	A,NA	1,NA	inf,NA	inf,NA	0.778637,NA	9.0138e-05	0.000193264
3	chr8:22117037:C:T	22117037	NA,T	NA,C	NA,1	NA,inf	NA,inf	NA,0.46085	9.0116e-05	0.000190859
3	chr8:22519837:G:A	22519837	NA,A	NA,G	NA,1	NA,inf	NA,inf	NA,0.459599	9.00983e-05	0.000190517
3	chr8:22116857:C:T	22116857	NA,T	NA,C	NA,1	NA,inf	NA,inf	NA,0.460488	9.00716e-05	0.000190765
3	chr8:23014438:T:C	23014438	NA,C	NA,T	NA,1	NA,inf	NA,inf	NA,0.473303	9.00487e-05	0.000190682
3	chr8:22745813:AC:A	22745813	A,NA	AC,NA	1,NA	-inf,NA	inf,NA	0.608718,NA	9.0037e-05	0.000189966
3	chr8:21916356:T:C	21916356	NA,C	NA,T	NA,1	NA,inf	NA,inf	NA,0.462031	9.00178e-05	0.000190582
3	chr8:21759364:C:T	21759364	T,T	C,C	1,1	-inf,-inf	inf,inf	1.36313,0.213303	8.99985e-05	0.000191334
3	chr8:21793068:A:G	21793068	NA,G	NA,A	NA,1	NA,-inf	NA,inf	NA,0.441851	8.99733e-05	0.000189921
3	chr8:21618538:C:T	21618538	NA,T	NA,C	NA,1	NA,inf	NA,inf	NA,0.482179	8.99717e-05	0.000190565
3	chr8:21400954:G:A	21400954	NA,A	NA,G	NA,1	NA,inf	NA,inf	NA,0.468759	8.99286e-05	0.000190321
3	chr8:22482613:C:A	22482613	NA,A	NA,C	NA,1	NA,-inf	NA,inf	NA,0.47465	8.98793e-05	0.000190278
3	chr8:21458161:A:G	21458161	NA,G	NA,A	NA,1	NA,inf	NA,inf	NA,0.470299	8.97464e-05	0.000189961
3	chr8:21618006:T:C	21618006	NA,C	NA,T	NA,1	NA,inf	NA,inf	NA,0.481278	8.97275e-05	0.000190072
3	chr8:21767034:C:G	21767034	NA,G	NA,C	NA,1	NA,inf	NA,inf	NA,0.488399	8.97058e-05	0.000190665
3	chr8:22202148:G:A	22202148	NA,A	NA,G	NA,1	NA,-inf	NA,inf	NA,0.444264	8.96412e-05	0.000189209
3	chr8:21724714:C:T	21724714	NA,T	NA,C	NA,1	NA,inf	NA,inf	NA,0.492659	8.9625e-05	0.000190036
3	chr8:22493639:C:T	22493639	NA,T	NA,C	NA,1	NA,-inf	NA,inf	NA,0.472372	8.96167e-05	0.000189717
3	chr8:22753706:A:G	22753706	NA,G	NA,A	NA,1	NA,-inf	NA,inf	NA,0.444305	8.95678e-05	0.000189212
3	chr8:21765560:T:C	21765560	NA,C	NA,T	NA,1	NA,inf	NA,inf	NA,0.487185	8.95607e-05	0.000190344
3	chr8:22105096:A:G	22105096	G,G	A,A	1,1	inf,-inf	inf,inf	1.02537,0.792745	8.95531e-05	0.000189612
3	chr8:21765532:G:A	21765532	A,A	G,G	1,1	-inf,-inf	inf,inf	1.241,0.386551	8.9513e-05	0.000189807
3	chr8:23011945:G:C	23011945	NA,C	NA,G	NA,1	NA,inf	NA,inf	NA,0.468929	8.95096e-05	0.00018954
3	chr8:22784085:G:A	22784085	NA,A	NA,G	NA,1	NA,inf	NA,inf	NA,0.481864	8.93782e-05	0.000189481
3	chr8:22226126:CA:C	22226126	NA,C	NA,CA	NA,1	NA,inf	NA,inf	NA,0.475194	8.93701e-05	0.000189357
3	chr8:22753024:A:G	22753024	NA,G	NA,A	NA,1	NA,-inf	NA,inf	NA,0.443799	8.93434e-05	0.000188756
3	chr8:22256726:G:C	22256726	NA,C	NA,G	NA,1	NA,inf	NA,inf	NA,0.476606	8.93211e-05	0.00018937
3	chr8:22597291:C:A	22597291	NA,A	NA,C	NA,1	NA,-inf	NA,inf	NA,0.463465	8.92927e-05	0.000188738
3	chr8:22109838:G:A	22109838	NA,A	NA,G	NA,1	NA,-inf	NA,inf	NA,0.439696	8.92821e-05	0.000188535
3	chr8:21631166:C:T	21631166	NA,T	NA,C	NA,1	NA,inf	NA,inf	NA,0.476777	8.92208e-05	0.00018903
3	chr8:22654853:C:G	22654853	NA,G	NA,C	NA,1	NA,inf	NA,inf	NA,0.458597	8.91345e-05	0.000188561
3	chr8:21556562:A:G	21556562	NA,G	NA,A	NA,1	NA,inf	NA,inf	NA,0.477637	8.91291e-05	0.000188983
3	chr8:21743588:C:T	21743588	NA,T	NA,C	NA,1	NA,inf	NA,inf	NA,0.487452	8.91157e-05	0.000189105
3	chr8:21583658:G:A	21583658	NA,A	NA,G	NA,1	NA,inf	NA,inf	NA,0.462809	8.90951e-05	0.000188516
3	chr8:22333139:T:C	22333139	NA,C	NA,T	NA,1	NA,inf	NA,inf	NA,0.484237	8.90945e-05	0.000188834
3	chr8:22351804:G:T	22351804	NA,T	NA,G	NA,1	NA,-inf	NA,inf	NA,0.460602	8.90703e-05	0.000188407
3	chr8:21765358:G:A	21765358	A,A	G,G	1,1	-inf,-inf	inf,inf	1.20784,0.425426	8.90698e-05	0.00018879
3	chr8:22214951:G:C	22214951	NA,C	NA,G	NA,1	NA,inf	NA,inf	NA,0.487182	8.90324e-05	0.000188652
3	chr8:22625131:T:G	22625131	NA,G	NA,T	NA,1	NA,inf	NA,inf	NA,0.444163	8.89854e-05	0.000188056
3	chr8:22921909:G:A	22921909	NA,A	NA,G	NA,1	NA,-inf	NA,inf	NA,0.449771	8.89737e-05	0.000188094
3	chr8:22193739:G:A	22193739	NA,A	NA,G	NA,1	NA,inf	NA,inf	NA,0.461342	8.89484e-05	0.000188526
3	chr8:22183804:G:A	22183804	NA,A	NA,G	NA,1	NA,-inf	NA,inf	NA,0.430305	8.89388e-05	0.000187645
3	chr8:21711907:C:T	21711907	T,NA	C,NA	1,NA	-inf,NA	inf,NA	0.495257,NA	8.89074e-05	0.000186528
3	chr8:22482496:C:G	22482496	G,G	C,C	1,1	inf,inf	inf,inf	0.659994,1.08529	8.89072e-05	0.000189914
3	chr8:21386934:C:T	21386934	NA,T	NA,C	NA,1	NA,-inf	NA,inf	NA,0.436791	8.88827e-05	0.000187755
3	chr8:22077200:G:A	22077200	NA,A	NA,G	NA,1	NA,-inf	NA,inf	NA,0.412999	8.88147e-05	0.000187782
3	chr8:22230420:G:A	22230420	NA,A	NA,G	NA,1	NA,-inf	NA,inf	NA,0.500727	8.88117e-05	0.000188475
3	chr8:22592461:G:A	22592461	NA,A	NA,G	NA,1	NA,inf	NA,inf	NA,0.42027	8.87878e-05	0.000187361
3	chr8:21888252:G:C	21888252	NA,C	NA,G	NA,1	NA,-inf	NA,inf	NA,0.443229	8.87668e-05	0.000187495
3	chr8:21498711:T:C	21498711	NA,C	NA,T	NA,1	NA,inf	NA,inf	NA,0.474149	8.87473e-05	0.000188005
3	chr8:22068981:C:G	22068981	NA,G	NA,C	NA,1	NA,inf	NA,inf	NA,0.472151	8.8738e-05	0.000187472
3	chr8:22511332:C:T	22511332	NA,T	NA,C	NA,1	NA,inf	NA,inf	NA,0.487876	8.86434e-05	0.000188028
3	chr8:22126811:C:T	22126811	NA,T	NA,C	NA,1	NA,-inf	NA,inf	NA,0.441783	8.86182e-05	0.000187392
3	chr8:22510096:A:T	22510096	NA,T	NA,A	NA,1	NA,inf	NA,inf	NA,0.488016	8.86163e-05	0.000187981
3	chr8:22072830:G:T	22072830	NA,T	NA,G	NA,1	NA,-inf	NA,inf	NA,0.410822	8.85688e-05	0.000187256
3	chr8:22205848:A:T	22205848	NA,T	NA,A	NA,1	NA,inf	NA,inf	NA,0.473676	8.84216e-05	0.00018746
3	chr8:21517225:G:C	21517225	C,C	G,G	1,1	inf,inf	inf,inf	0.356325,1.18604	8.82963e-05	0.000185502
3	chr8:21509402:A:G	21509402	G,NA	A,NA	1,NA	-inf,NA	inf,NA	0.655088,NA	8.82886e-05	0.000187299
3	chr8:22118352:G:T	22118352	T,NA	G,NA	1,NA	-inf,NA	inf,NA	0.652339,NA	8.82823e-05	0.000186752
3	chr8:22626323:T:C	22626323	C,C	T,T	1,1	-inf,-inf	inf,inf	3.36617,0.856091	8.82814e-05	0.00176754
3	chr8:21456540:G:T	21456540	NA,T	NA,G	NA,1	NA,inf	NA,inf	NA,0.457666	8.82641e-05	0.00018682
3	chr8:22189238:A:T	22189238	NA,T	NA,A	NA,1	NA,inf	NA,inf	NA,0.457934	8.82545e-05	0.000186798
3	chr8:22299755:G:A	22299755	NA,A	NA,G	NA,1	NA,inf	NA,inf	NA,0.476991	8.82527e-05	0.000187056
3	chr8:21390093:A:C	21390093	NA,C	NA,A	NA,1	NA,inf	NA,inf	NA,0.464439	8.82436e-05	0.000186983
3	chr8:22524426:T:TAAA	22524426	NA,TAAA	NA,T	NA,1	NA,-inf	NA,inf	NA,0.460271	8.82417e-05	0.000186799
3	chr8:21765125:T:A	21765125	NA,A	NA,T	NA,1	NA,inf	NA,inf	NA,0.453525	8.81814e-05	0.000186586
3	chr8:22189240:A:T	22189240	NA,T	NA,A	NA,1	NA,inf	NA,inf	NA,0.457303	8.81778e-05	0.000186636
3	chr8:21897220:C:A	21897220	NA,A	NA,C	NA,1	NA,-inf	NA,inf	NA,0.443571	8.81561e-05	0.000186131
3	chr8:22626336:T:C	22626336	C,C	T,T	1,1	-inf,-inf	inf,inf	3.65393,0.611975	8.8099e-05	0.0021404
3	chr8:21497678:G:A	21497678	A,NA	G,NA	1,NA	inf,NA	inf,NA	0.571792,NA	8.80626e-05	0.000185473
3	chr8:21847996:A:G	21847996	NA,G	NA,A	NA,1	NA,-inf	NA,inf	NA,0.426172	8.80546e-05	0.000185584
3	chr8:21614700:C:T	21614700	NA,T	NA,C	NA,1	NA,-inf	NA,inf	NA,0.448627	8.80363e-05	0.000186259
3	chr8:21619010:C:A	21619010	NA,A	NA,C	NA,1	NA,inf	NA,inf	NA,0.465487	8.80168e-05	0.000186411
3	chr8:21621136:C:T	21621136	NA,T	NA,C	NA,1	NA,inf	NA,inf	NA,0.465026	8.80131e-05	0.000186407
3	chr8:22596759:G:T	22596759	NA,T	NA,G	NA,1	NA,inf	NA,inf	NA,0.437086	8.79616e-05	0.00018593
3	chr8:21708036:T:C	21708036	NA,C	NA,T	NA,1	NA,inf	NA,inf	NA,0.460167	8.79455e-05	0.000186303
3	chr8:21747269:G:A	21747269	NA,A	NA,G	NA,1	NA,-inf	NA,inf	NA,0.42775	8.79268e-05	0.000185583
3	chr8:22630802:C:T	22630802	NA,T	NA,C	NA,1	NA,inf	NA,inf	NA,0.437233	8.79213e-05	0.000185841
3	chr8:22305763:A:G	22305763	NA,G	NA,A	NA,1	NA,inf	NA,inf	NA,0.461908	8.79029e-05	0.000186249
3	chr8:22516408:C:G	22516408	NA,G	NA,C	NA,1	NA,inf	NA,inf	NA,0.48416	8.78949e-05	0.000186481
3	chr8:22845897:G:A	22845897	A,NA	G,NA	1,NA	-inf,NA	inf,NA	0.66822,NA	8.7882e-05	0.000186696
3	chr8:22535927:T:G	22535927	NA,G	NA,T	NA,1	NA,inf	NA,inf	NA,0.483674	8.78708e-05	0.000186428
3	chr8:22014248:A:C	22014248	NA,C	NA,A	NA,1	NA,inf	NA,inf	NA,0.449098	8.78564e-05	0.000185937
3	chr8:21825202:C:A	21825202	A,NA	C,NA	1,NA	inf,NA	inf,NA	0.703578,NA	8.78545e-05	0.00018693
3	chr8:21552123:G:T	21552123	T,T	G,G	1,1	-inf,inf	inf,inf	0.438684,1.19676	8.78317e-05	0.000185968
3	chr8:22657700:T:C	22657700	NA,C	NA,T	NA,1	NA,inf	NA,inf	NA,0.486462	8.78007e-05	0.000186193
3	chr8:22582867:C:T	22582867	NA,T	NA,C	NA,1	NA,-inf	NA,inf	NA,0.398584	8.7777e-05	0.000184962
3	chr8:22222909:G:C	22222909	C,C	G,G	1,1	-inf,inf	inf,inf	0.632964,0.907176	8.77714e-05	0.000182865
3	chr8:22616600:G:A	22616600	NA,A	NA,G	NA,1	NA,-inf	NA,inf	NA,0.591631	8.77713e-05	0.000188352
3	chr8:22735121:C:A	22735121	NA,A	NA,C	NA,1	NA,inf	NA,inf	NA,0.478968	8.77666e-05	0.000186096
3	chr8:22188543:C:T	22188543	NA,T	NA,C	NA,1	NA,-inf	NA,inf	NA,0.429176	8.77376e-05	0.00018519
3	chr8:22317673:T:A	22317673	NA,A	NA,T	NA,1	NA,inf	NA,inf	NA,0.450125	8.77293e-05	0.000185741
3	chr8:22733609:G:A	22733609	NA,A	NA,G	NA,1	NA,-inf	NA,inf	NA,0.496386	8.76369e-05	0.000186267
3	chr8:22355100:AC:A	22355100	NA,A	NA,AC	NA,1	NA,inf	NA,inf	NA,0.46811	8.75973e-05	0.000185753
3	chr8:22509626:C:T	22509626	NA,T	NA,C	NA,1	NA,inf	NA,inf	NA,0.47865	8.7567e-05	0.000185744
3	chr8:22606877:T:C	22606877	C,C	T,T	1,1	-inf,-inf	inf,inf	3.86845,0.797653	8.75604e-05	0.00429823
3	chr8:22626755:G:C	22626755	C,C	G,G	1,1	-inf,-inf	inf,inf	3.62634,0.63177	8.74916e-05	0.00208691
3	chr8:21534086:T:A	21534086	NA,A	NA,T	NA,1	NA,-inf	NA,inf	NA,0.436359	8.74619e-05	0.000184816
3	chr8:22801509:AGGGGAAAGTAGTT:A	22801509	NA,A	NA,AGGGGAAAGTAGTT	NA,1	NA,inf	NA,inf	NA,0.465483	8.74039e-05	0.000185174
3	chr8:21424070:T:C	21424070	NA,C	NA,T	NA,1	NA,inf	NA,inf	NA,0.44973	8.73949e-05	0.00018499
3	chr8:22588769:C:T	22588769	NA,T	NA,C	NA,1	NA,-inf	NA,inf	NA,0.446081	8.73408e-05	0.000184597
3	chr8:21707426:G:A	21707426	NA,A	NA,G	NA,1	NA,inf	NA,inf	NA,0.456598	8.72865e-05	0.000184918
3	chr8:21417447:T:C	21417447	NA,C	NA,T	NA,1	NA,inf	NA,inf	NA,0.448922	8.72805e-05	0.000184748
3	chr8:21855189:TCCACC:T	21855189	NA,T	NA,TCCACC	NA,1	NA,inf	NA,inf	NA,0.450807	8.723e-05	0.000184621
3	chr8:22758341:G:A	22758341	NA,A	NA,G	NA,1	NA,inf	NA,inf	NA,0.456951	8.72091e-05	0.000184744
3	chr8:22870907:A:G	22870907	NA,G	NA,A	NA,1	NA,-inf	NA,inf	NA,0.434399	8.71629e-05	0.000184209
3	chr8:21848051:A:G	21848051	NA,G	NA,A	NA,1	NA,-inf	NA,inf	NA,0.418698	8.71568e-05	0.000183702
3	chr8:21916851:T:G	21916851	G,G	T,T	1,1	inf,-inf	inf,inf	1.40329,0.32572	8.71275e-05	0.000186391
3	chr8:21595505:A:G	21595505	G,G	A,A	1,1	-inf,inf	inf,inf	0.000412534,1.29853	8.70667e-05	0.000182253
3	chr8:22375336:G:A	22375336	NA,A	NA,G	NA,1	NA,-inf	NA,inf	NA,0.411153	8.70239e-05	0.000183699
3	chr8:22611042:A:G	22611042	NA,G	NA,A	NA,1	NA,inf	NA,inf	NA,0.474619	8.70155e-05	0.000184468
3	chr8:22352383:G:A	22352383	NA,A	NA,G	NA,1	NA,inf	NA,inf	NA,0.463238	8.69987e-05	0.000184481
3	chr8:21631043:C:A	21631043	NA,A	NA,C	NA,1	NA,-inf	NA,inf	NA,0.403765	8.6917e-05	0.000183427
3	chr8:21844917:G:A	21844917	NA,A	NA,G	NA,1	NA,-inf	NA,inf	NA,0.417665	8.68993e-05	0.000183161
3	chr8:22638222:G:C	22638222	NA,C	NA,G	NA,1	NA,inf	NA,inf	NA,0.446658	8.67984e-05	0.000183729
3	chr8:22271937:C:T	22271937	NA,T	NA,C	NA,1	NA,inf	NA,inf	NA,0.464161	8.67799e-05	0.000183901
3	chr8:21395398:G:C	21395398	NA,C	NA,G	NA,1	NA,inf	NA,inf	NA,0.441322	8.67056e-05	0.000183492
3	chr8:21673634:C:G	21673634	G,NA	C,NA	1,NA	-inf,NA	inf,NA	0.644005,NA	8.66775e-05	0.000184013
3	chr8:21387475:G:T	21387475	NA,T	NA,G	NA,1	NA,inf	NA,inf	NA,0.450119	8.66744e-05	0.00018364
3	chr8:21404162:G:T	21404162	T,T	G,G	1,1	-inf,-inf	inf,inf	1.2448,0.0565516	8.66437e-05	0.000181666
3	chr8:22753091:T:C	22753091	NA,C	NA,T	NA,1	NA,-inf	NA,inf	NA,0.420699	8.66361e-05	0.000183039
3	chr8:22669944:T:C	22669944	C,C	T,T	1,1	inf,inf	inf,inf	3.02347,1.05005	8.66103e-05	0.00125485
3	chr8:22487470:A:G	22487470	NA,G	NA,A	NA,1	NA,-inf	NA,inf	NA,0.503574	8.65868e-05	0.000184284
3	chr8:22754872:T:A	22754872	NA,A	NA,T	NA,1	NA,-inf	NA,inf	NA,0.419364	8.65344e-05	0.000182821
3	chr8:21385924:G:T	21385924	T,NA	G,NA	1,NA	inf,NA	inf,NA	0.570955,NA	8.65326e-05	0.000182443
3	chr8:22751112:G:A	22751112	NA,A	NA,G	NA,1	NA,inf	NA,inf	NA,0.455222	8.65058e-05	0.000183285
3	chr8:22978843:T:C	22978843	NA,C	NA,T	NA,1	NA,-inf	NA,inf	NA,0.409118	8.64616e-05	0.000182298
3	chr8:22927267:GTCTC:G	22927267	NA,G	NA,GTCTC	NA,1	NA,-inf	NA,inf	NA,0.43202	8.64591e-05	0.000182824
3	chr8:22550362:G:T	22550362	NA,T	NA,G	NA,1	NA,-inf	NA,inf	NA,0.403894	8.64538e-05	0.000182466
3	chr8:22150967:C:T	22150967	T,T	C,C	1,1	-inf,-inf	inf,inf	1.02205,0.629593	8.64245e-05	0.000183017
3	chr8:21482174:T:G	21482174	G,G	T,T	1,1	-inf,inf	inf,inf	0.410116,1.16936	8.64161e-05	0.000182305
3	chr8:21744325:T:C	21744325	NA,C	NA,T	NA,1	NA,inf	NA,inf	NA,0.439051	8.64065e-05	0.000183104
3	chr8:22753088:G:A	22753088	NA,A	NA,G	NA,1	NA,-inf	NA,inf	NA,0.418681	8.64031e-05	0.000182547
3	chr8:21640123:T:C	21640123	C,NA	T,NA	1,NA	inf,NA	inf,NA	0.584229,NA	8.63785e-05	0.000182481
3	chr8:22845940:C:A	22845940	NA,A	NA,C	NA,1	NA,inf	NA,inf	NA,0.456484	8.62429e-05	0.000182934
3	chr8:22326304:T:A	22326304	A,NA	T,NA	1,NA	-inf,NA	inf,NA	0.549744,NA	8.62116e-05	0.000181309
3	chr8:22355265:A:G	22355265	NA,G	NA,A	NA,1	NA,inf	NA,inf	NA,0.456308	8.6204e-05	0.00018279
3	chr8:21914219:A:AT	21914219	NA,AT	NA,A	NA,1	NA,inf	NA,inf	NA,0.453112	8.61877e-05	0.000182795
3	chr8:23016991:C:A	23016991	NA,A	NA,C	NA,1	NA,inf	NA,inf	NA,0.462034	8.61453e-05	0.00018284
3	chr8:23053368:G:T	23053368	T,T	G,G	1,1	-inf,inf	inf,inf	0.277437,1.31379	8.61361e-05	0.000182811
3	chr8:21845544:G:A	21845544	NA,A	NA,G	NA,1	NA,-inf	NA,inf	NA,0.410817	8.61218e-05	0.000181533
3	chr8:22985239:C:T	22985239	T,T	C,C	1,1	-inf,-inf	inf,inf	0.120314,1.28501	8.61157e-05	0.00017995
3	chr8:22250194:C:T	22250194	NA,T	NA,C	NA,1	NA,-inf	NA,inf	NA,0.415186	8.61121e-05	0.000181859
3	chr8:21433811:G:A	21433811	A,A	G,G	1,1	inf,inf	inf,inf	0.352955,1.36373	8.60994e-05	0.000184916
3	chr8:22549722:A:G	22549722	G,NA	A,NA	1,NA	inf,NA	inf,NA	0.699749,NA	8.60653e-05	0.000183786
3	chr8:22972211:C:T	22972211	T,T	C,C	1,1	-inf,inf	inf,inf	1.21467,0.349484	8.60053e-05	0.000182117
3	chr8:21382025:T:C	21382025	NA,C	NA,T	NA,1	NA,inf	NA,inf	NA,0.434648	8.59719e-05	0.00018194
3	chr8:21749049:C:T	21749049	NA,T	NA,C	NA,1	NA,-inf	NA,inf	NA,0.411857	8.59717e-05	0.000181686
3	chr8:21744397:G:T	21744397	NA,T	NA,G	NA,1	NA,-inf	NA,inf	NA,0.410137	8.59428e-05	0.000181624
3	chr8:22750856:A:C	22750856	NA,C	NA,A	NA,1	NA,inf	NA,inf	NA,0.446198	8.5916e-05	0.000182016
3	chr8:21513319:C:A	21513319	A,NA	C,NA	1,NA	inf,NA	inf,NA	0.558744,NA	8.588e-05	0.000180935
3	chr8:21900730:G:A	21900730	NA,A	NA,G	NA,1	NA,-inf	NA,inf	NA,0.41795	8.58748e-05	0.000181361
3	chr8:21793378:C:T	21793378	NA,T	NA,C	NA,1	NA,-inf	NA,inf	NA,0.419884	8.58004e-05	0.00018131
3	chr8:22778665:A:C	22778665	C,NA	A,NA	1,NA	inf,NA	inf,NA	0.747289,NA	8.57869e-05	0.000184084
3	chr8:22638722:GA:G	22638722	NA,G	NA,GA	NA,1	NA,-inf	NA,inf	NA,0.419618	8.57834e-05	0.000181164
3	chr8:22013455:T:C	22013455	NA,C	NA,T	NA,1	NA,inf	NA,inf	NA,0.436053	8.57583e-05	0.000181533
3	chr8:21751586:T:C	21751586	C,C	T,T	1,1	-inf,inf	inf,inf	1.19077,0.21631	8.57335e-05	0.0001797
3	chr8:21547938:T:C	21547938	NA,C	NA,T	NA,1	NA,inf	NA,inf	NA,0.436482	8.57117e-05	0.000181544
3	chr8:21555649:T:C	21555649	C,C	T,T	1,1	-inf,inf	inf,inf	0.501722,1.13704	8.56469e-05	0.000181367
3	chr8:22605962:G:T	22605962	NA,T	NA,G	NA,1	NA,-inf	NA,inf	NA,0.42706	8.56269e-05	0.000180941
3	chr8:22944243:A:G	22944243	NA,G	NA,A	NA,1	NA,-inf	NA,inf	NA,0.414564	8.56011e-05	0.000180815
3	chr8:21540910:T:C	21540910	NA,C	NA,T	NA,1	NA,inf	NA,inf	NA,0.430474	8.55895e-05	0.000181167
3	chr8:21757563:G:A	21757563	A,NA	G,NA	1,NA	inf,NA	inf,NA	0.553478,NA	8.55802e-05	0.000180682
3	chr8:21614363:C:T	21614363	NA,T	NA,C	NA,1	NA,-inf	NA,inf	NA,0.419005	8.55661e-05	0.000180796
3	chr8:22208339:C:T	22208339	T,NA	C,NA	1,NA	inf,NA	inf,NA	0.592999,NA	8.55334e-05	0.000180404
3	chr8:21805453:G:T	21805453	NA,T	NA,G	NA,1	NA,inf	NA,inf	NA,0.430017	8.55291e-05	0.000181047
3	chr8:21496793:T:C	21496793	NA,C	NA,T	NA,1	NA,-inf	NA,inf	NA,0.411087	8.54574e-05	0.00018037
3	chr8:21415960:T:C	21415960	C,NA	T,NA	1,NA	inf,NA	inf,NA	0.58867,NA	8.54251e-05	0.000180221
3	chr8:22143230:C:T	22143230	NA,T	NA,C	NA,1	NA,-inf	NA,inf	NA,0.405978	8.54223e-05	0.000180288
3	chr8:21913788:T:G	21913788	NA,G	NA,T	NA,1	NA,inf	NA,inf	NA,0.421778	8.53921e-05	0.000180761
3	chr8:21712684:G:A	21712684	NA,A	NA,G	NA,1	NA,-inf	NA,inf	NA,0.40936	8.53769e-05	0.000180463
3	chr8:21591775:A:G	21591775	G,G	A,A	1,1	inf,inf	inf,inf	0.219184,1.17588	8.5308e-05	0.000177718
3	chr8:23065799:A:C	23065799	NA,C	NA,A	NA,1	NA,-inf	NA,inf	NA,0.408823	8.52227e-05	0.000179934
3	chr8:21422825:T:C	21422825	NA,C	NA,T	NA,1	NA,-inf	NA,inf	NA,0.412225	8.52021e-05	0.000180072
3	chr8:22462625:C:T	22462625	NA,T	NA,C	NA,1	NA,-inf	NA,inf	NA,0.42718	8.51804e-05	0.000180277
3	chr8:22997625:T:G	22997625	G,G	T,T	1,1	-inf,-inf	inf,inf	0.602085,0.876692	8.51588e-05	0.000178505
3	chr8:21662562:C:T	21662562	NA,T	NA,C	NA,1	NA,-inf	NA,inf	NA,0.409527	8.51445e-05	0.000179808
3	chr8:22721523:G:T	22721523	NA,T	NA,G	NA,1	NA,inf	NA,inf	NA,0.426926	8.51175e-05	0.000180085
3	chr8:22162327:A:G	22162327	NA,G	NA,A	NA,1	NA,inf	NA,inf	NA,0.455492	8.51127e-05	0.000180278
3	chr8:22207391:T:C	22207391	NA,C	NA,T	NA,1	NA,-inf	NA,inf	NA,0.404858	8.51026e-05	0.000179548
3	chr8:21494647:G:T	21494647	T,NA	G,NA	1,NA	inf,NA	inf,NA	0.550969,NA	8.51013e-05	0.000179272
3	chr8:22187714:T:A	22187714	A,A	T,T	1,1	inf,-inf	inf,inf	0.0843766,1.3033	8.48995e-05	0.000178123
3	chr8:23082780:C:G	23082780	NA,G	NA,C	NA,1	NA,inf	NA,inf	NA,0.439672	8.48606e-05	0.000179796
3	chr8:22691403:G:A	22691403	NA,A	NA,G	NA,1	NA,inf	NA,inf	NA,0.432773	8.47445e-05	0.000179432
3	chr8:21507717:A:G	21507717	G,G	A,A	1,1	inf,inf	inf,inf	0.000834042,1.355	8.47249e-05	0.00017839
3	chr8:22195370:G:A	22195370	NA,A	NA,G	NA,1	NA,-inf	NA,inf	NA,0.398598	8.47097e-05	0.000178744
3	chr8:22381378:C:T	22381378	NA,T	NA,C	NA,1	NA,-inf	NA,inf	NA,0.418729	8.47052e-05	0.000179208
3	chr8:22553955:C:A	22553955	NA,A	NA,C	NA,1	NA,-inf	NA,inf	NA,0.403732	8.4702e-05	0.000178888
3	chr8:21770729:GGCCCAGT:G	21770729	NA,G	NA,GGCCCAGT	NA,1	NA,inf	NA,inf	NA,0.441686	8.46748e-05	0.000179773
3	chr8:22748600:G:A	22748600	A,A	G,G	1,1	-inf,inf	inf,inf	0.755799,0.906976	8.46535e-05	0.000178602
3	chr8:21596520:C:T	21596520	NA,T	NA,C	NA,1	NA,inf	NA,inf	NA,0.43501	8.46481e-05	0.000179258
3	chr8:21501670:G:A	21501670	A,NA	G,NA	1,NA	inf,NA	inf,NA	0.548666,NA	8.46453e-05	0.000178332
3	chr8:21675666:C:T	21675666	NA,T	NA,C	NA,1	NA,-inf	NA,inf	NA,0.403896	8.46332e-05	0.000178707
3	chr8:21489294:A:G	21489294	NA,G	NA,A	NA,1	NA,inf	NA,inf	NA,0.423139	8.45751e-05	0.000179027
3	chr8:22188981:G:A	22188981	NA,A	NA,G	NA,1	NA,-inf	NA,inf	NA,0.400299	8.45694e-05	0.000178478
3	chr8:21952074:T:G	21952074	NA,G	NA,T	NA,1	NA,inf	NA,inf	NA,0.439255	8.45528e-05	0.000179323
3	chr8:22745941:C:T	22745941	T,T	C,C	1,1	-inf,-inf	inf,inf	0.847013,0.856959	8.45472e-05	0.000180464
3	chr8:21942241:T:G	21942241	NA,G	NA,T	NA,1	NA,inf	NA,inf	NA,0.438661	8.4501e-05	0.00017921
3	chr8:21715583:T:C	21715583	C,C	T,T	1,1	inf,inf	inf,inf	0.408477,1.15108	8.44974e-05	0.000177681
3	chr8:22149432:AC:A	22149432	NA,A	NA,AC	NA,1	NA,-inf	NA,inf	NA,0.389217	8.44665e-05	0.000178251
3	chr8:21531333:G:A	21531333	NA,A	NA,G	NA,1	NA,inf	NA,inf	NA,0.439211	8.44442e-05	0.000178928
3	chr8:22591218:C:T	22591218	NA,T	NA,C	NA,1	NA,-inf	NA,inf	NA,0.422427	8.44226e-05	0.000178471
3	chr8:22348088:G:A	22348088	NA,A	NA,G	NA,1	NA,inf	NA,inf	NA,0.468471	8.43443e-05	0.000179638
3	chr8:21518835:G:A	21518835	A,NA	G,NA	1,NA	inf,NA	inf,NA	0.546586,NA	8.43272e-05	0.000177667
3	chr8:21463363:C:T	21463363	NA,T	NA,C	NA,1	NA,-inf	NA,inf	NA,0.41171	8.42782e-05	0.000178191
3	chr8:22849525:A:AAC	22849525	NA,AAC	NA,A	NA,1	NA,-inf	NA,inf	NA,0.408701	8.42162e-05	0.000178086
3	chr8:22270746:T:C	22270746	NA,C	NA,T	NA,1	NA,-inf	NA,inf	NA,0.418505	8.42029e-05	0.000178128
3	chr8:21762816:G:C	21762816	NA,C	NA,G	NA,1	NA,inf	NA,inf	NA,0.438759	8.41893e-05	0.000178806
3	chr8:22588597:C:T	22588597	NA,T	NA,C	NA,1	NA,-inf	NA,inf	NA,0.416175	8.41792e-05	0.000177896
3	chr8:22888959:G:A	22888959	A,NA	G,NA	1,NA	inf,NA	inf,NA	0.596169,NA	8.41319e-05	0.000178001
3	chr8:22103310:C:T	22103310	T,NA	C,NA	1,NA	-inf,NA	inf,NA	0.616688,NA	8.40932e-05	0.000177893
3	chr8:21900317:C:T	21900317	NA,T	NA,C	NA,1	NA,-inf	NA,inf	NA,0.401657	8.40591e-05	0.000177535
3	chr8:22269418:G:A	22269418	A,NA	G,NA	1,NA	inf,NA	inf,NA	0.693012,NA	8.40564e-05	0.000179571
3	chr8:22929017:T:TC	22929017	NA,TC	NA,T	NA,1	NA,inf	NA,inf	NA,0.425565	8.40015e-05	0.000177842
3	chr8:22610755:G:A	22610755	NA,A	NA,G	NA,1	NA,inf	NA,inf	NA,0.444256	8.39712e-05	0.000177957
3	chr8:22412718:T:C	22412718	NA,C	NA,T	NA,1	NA,-inf	NA,inf	NA,0.418512	8.39478e-05	0.000176996
3	chr8:22496185:C:A	22496185	NA,A	NA,C	NA,1	NA,inf	NA,inf	NA,0.405006	8.39325e-05	0.000177454
3	chr8:21420989:C:T	21420989	NA,T	NA,C	NA,1	NA,-inf	NA,inf	NA,0.391725	8.39014e-05	0.000177237
3	chr8:21977859:C:T	21977859	NA,T	NA,C	NA,1	NA,-inf	NA,inf	NA,0.41143	8.38936e-05	0.000177472
3	chr8:22555174:T:C	22555174	NA,C	NA,T	NA,1	NA,inf	NA,inf	NA,0.411206	8.38637e-05	0.000177445
3	chr8:22628641:C:T	22628641	NA,T	NA,C	NA,1	NA,inf	NA,inf	NA,0.401504	8.38361e-05	0.000177214
3	chr8:21597269:A:G	21597269	NA,G	NA,A	NA,1	NA,-inf	NA,inf	NA,0.405538	8.3825e-05	0.000177186
3	chr8:22305438:C:T	22305438	NA,T	NA,C	NA,1	NA,-inf	NA,inf	NA,0.414614	8.38157e-05	0.000177295
3	chr8:22076758:A:G	22076758	NA,G	NA,A	NA,1	NA,-inf	NA,inf	NA,0.403372	8.37955e-05	0.000176818
3	chr8:22499995:TTA:T	22499995	NA,T	NA,TTA	NA,1	NA,-inf	NA,inf	NA,0.420281	8.37744e-05	0.000177325
3	chr8:23082274:C:T	23082274	NA,T	NA,C	NA,1	NA,-inf	NA,inf	NA,0.40019	8.37548e-05	0.000176944
3	chr8:22804017:A:G	22804017	G,NA	A,NA	1,NA	-inf,NA	inf,NA	0.629119,NA	8.37533e-05	0.000178218
3	chr8:22593436:G:A	22593436	NA,A	NA,G	NA,1	NA,-inf	NA,inf	NA,0.375474	8.37385e-05	0.000176729
3	chr8:22149438:C:A	22149438	NA,A	NA,C	NA,1	NA,-inf	NA,inf	NA,0.382732	8.3738e-05	0.000176719
3	chr8:21476181:G:C	21476181	NA,C	NA,G	NA,1	NA,-inf	NA,inf	NA,0.395745	8.36921e-05	0.000176869
3	chr8:21752180:A:T	21752180	NA,T	NA,A	NA,1	NA,-inf	NA,inf	NA,0.400331	8.36395e-05	0.000176954
3	chr8:22815854:C:T	22815854	NA,T	NA,C	NA,1	NA,-inf	NA,inf	NA,0.400787	8.36177e-05	0.000176746
3	chr8:21890483:G:A	21890483	NA,A	NA,G	NA,1	NA,-inf	NA,inf	NA,0.396308	8.36082e-05	0.000176561
3	chr8:22821303:T:C	22821303	NA,C	NA,T	NA,1	NA,inf	NA,inf	NA,0.414234	8.35764e-05	0.000176932
3	chr8:21440512:C:T	21440512	NA,T	NA,C	NA,1	NA,inf	NA,inf	NA,0.415704	8.35031e-05	0.000176759
3	chr8:22972945:C:T	22972945	NA,T	NA,C	NA,1	NA,inf	NA,inf	NA,0.411834	8.34128e-05	0.000176572
3	chr8:21502549:A:C	21502549	NA,C	NA,A	NA,1	NA,-inf	NA,inf	NA,0.386064	8.3412e-05	0.000176122
3	chr8:22567480:T:C	22567480	NA,C	NA,T	NA,1	NA,inf	NA,inf	NA,0.448089	8.3392e-05	0.000177039
3	chr8:22851219:G:A	22851219	NA,A	NA,G	NA,1	NA,inf	NA,inf	NA,0.434038	8.33543e-05	0.000176656
3	chr8:22804711:A:G	22804711	NA,G	NA,A	NA,1	NA,inf	NA,inf	NA,0.411417	8.3349e-05	0.000176383
3	chr8:22609028:T:C	22609028	C,C	T,T	1,1	-inf,-inf	inf,inf	3.70904,0.874993	8.3332e-05	0.00353317
3	chr8:21618674:CT:C	21618674	NA,C	NA,CT	NA,1	NA,inf	NA,inf	NA,0.422043	8.3296e-05	0.000176393
3	chr8:21604558:A:G	21604558	NA,G	NA,A	NA,1	NA,-inf	NA,inf	NA,0.397738	8.31807e-05	0.00017577
3	chr8:21704396:T:G	21704396	NA,G	NA,T	NA,1	NA,-inf	NA,inf	NA,0.407656	8.31789e-05	0.000175994
3	chr8:21700727:T:C	21700727	NA,C	NA,T	NA,1	NA,-inf	NA,inf	NA,0.397021	8.31709e-05	0.000175929
3	chr8:21482567:T:C	21482567	C,C	T,T	1,1	inf,-inf	inf,inf	1.27365,0.0743411	8.31703e-05	0.000174913
3	chr8:22629172:G:A	22629172	NA,A	NA,G	NA,1	NA,inf	NA,inf	NA,0.452372	8.31353e-05	0.000176462
3	chr8:22559167:G:A	22559167	NA,A	NA,G	NA,1	NA,inf	NA,inf	NA,0.445027	8.31229e-05	0.000176439
3	chr8:22264439:T:TC	22264439	NA,TC	NA,T	NA,1	NA,-inf	NA,inf	NA,0.388186	8.31159e-05	0.000175545
3	chr8:22874302:A:G	22874302	G,G	A,A	1,1	-inf,-inf	inf,inf	1.19005,0.259653	8.31147e-05	0.000174889
3	chr8:22213127:G:A	22213127	NA,A	NA,G	NA,1	NA,-inf	NA,inf	NA,0.38794	8.30346e-05	0.00017535
3	chr8:22308215:A:T	22308215	NA,T	NA,A	NA,1	NA,-inf	NA,inf	NA,0.40718	8.3021e-05	0.000175616
3	chr8:22926320:C:T	22926320	NA,T	NA,C	NA,1	NA,inf	NA,inf	NA,0.377786	8.30192e-05	0.000175223
3	chr8:21844629:G:A	21844629	NA,A	NA,G	NA,1	NA,-inf	NA,inf	NA,0.382926	8.30054e-05	0.000174996
3	chr8:22577239:C:T	22577239	T,NA	C,NA	1,NA	inf,NA	inf,NA	0.712211,NA	8.2968e-05	0.000177799
3	chr8:22415239:G:C	22415239	NA,C	NA,G	NA,1	NA,-inf	NA,inf	NA,0.381688	8.29538e-05	0.000175231
3	chr8:21765311:A:G	21765311	NA,G	NA,A	NA,1	NA,inf	NA,inf	NA,0.418421	8.29525e-05	0.000175625
3	chr8:22551577:T:C	22551577	NA,C	NA,T	NA,1	NA,inf	NA,inf	NA,0.436189	8.29463e-05	0.000175922
3	chr8:21743036:A:G	21743036	NA,G	NA,A	NA,1	NA,-inf	NA,inf	NA,0.384006	8.29316e-05	0.000175072
3	chr8:21495547:G:C	21495547	NA,C	NA,G	NA,1	NA,inf	NA,inf	NA,0.407115	8.29225e-05	0.000175473
3	chr8:21413219:A:G	21413219	G,NA	A,NA	1,NA	inf,NA	inf,NA	0.552305,NA	8.29139e-05	0.000174946
3	chr8:22495045:T:C	22495045	NA,C	NA,T	NA,1	NA,-inf	NA,inf	NA,0.412142	8.28754e-05	0.000175429
3	chr8:21995206:A:T	21995206	NA,T	NA,A	NA,1	NA,-inf	NA,inf	NA,0.411419	8.28422e-05	0.000175005
3	chr8:22305689:C:T	22305689	NA,T	NA,C	NA,1	NA,-inf	NA,inf	NA,0.405542	8.2842e-05	0.000175239
3	chr8:22592230:C:T	22592230	NA,T	NA,C	NA,1	NA,-inf	NA,inf	NA,0.374379	8.28329e-05	0.000174789
3	chr8:21505147:T:C	21505147	NA,C	NA,T	NA,1	NA,inf	NA,inf	NA,0.423397	8.28098e-05	0.000175455
3	chr8:22592781:G:A	22592781	NA,A	NA,G	NA,1	NA,-inf	NA,inf	NA,0.407928	8.28028e-05	0.000175057
3	chr8:22286999:C:T	22286999	T,T	C,C	1,1	-inf,inf	inf,inf	0.969472,0.418525	8.27919e-05	0.000171142
3	chr8:22475829:A:T	22475829	T,T	A,A	1,1	inf,inf	inf,inf	0.475709,1.1852	8.27822e-05	0.000176405
3	chr8:22568072:G:A	22568072	NA,A	NA,G	NA,1	NA,-inf	NA,inf	NA,0.401475	8.27753e-05	0.000175066
3	chr8:22342717:G:T	22342717	NA,T	NA,G	NA,1	NA,inf	NA,inf	NA,0.423596	8.27749e-05	0.000175482
3	chr8:22909996:A:T	22909996	NA,T	NA,A	NA,1	NA,-inf	NA,inf	NA,0.366896	8.27678e-05	0.000174628
3	chr8:22265015:G:A	22265015	A,NA	G,NA	1,NA	inf,NA	inf,NA	0.685297,NA	8.27429e-05	0.000176556
3	chr8:22606110:C:T	22606110	T,T	C,C	1,1	-inf,-inf	inf,inf	4.05435,0.632884	8.27041e-05	0.00487404
3	chr8:21403012:T:C	21403012	NA,C	NA,T	NA,1	NA,inf	NA,inf	NA,0.404693	8.26997e-05	0.000175031
3	chr8:21746870:CA:C	21746870	NA,C	NA,CA	NA,1	NA,-inf	NA,inf	NA,0.381839	8.2658e-05	0.000174579
3	chr8:22318955:T:A	22318955	NA,A	NA,T	NA,1	NA,-inf	NA,inf	NA,0.403394	8.26136e-05	0.000174755
3	chr8:21990464:C:T	21990464	NA,T	NA,C	NA,1	NA,-inf	NA,inf	NA,0.398188	8.25847e-05	0.000174695
3	chr8:22957849:A:C	22957849	NA,C	NA,A	NA,1	NA,-inf	NA,inf	NA,0.387772	8.25692e-05	0.000174462
3	chr8:21685429:A:G	21685429	NA,G	NA,A	NA,1	NA,-inf	NA,inf	NA,0.383857	8.25612e-05	0.000174381
3	chr8:22636081:C:T	22636081	NA,T	NA,C	NA,1	NA,inf	NA,inf	NA,0.43138	8.25145e-05	0.000174884
3	chr8:21957693:C:T	21957693	NA,T	NA,C	NA,1	NA,inf	NA,inf	NA,0.391631	8.24851e-05	0.000174579
3	chr8:22679891:C:A	22679891	NA,A	NA,C	NA,1	NA,inf	NA,inf	NA,0.381215	8.2485e-05	0.000174245
3	chr8:22021583:G:C	22021583	C,NA	G,NA	1,NA	-inf,NA	inf,NA	0.586426,NA	8.24683e-05	0.000174533
3	chr8:22160702:G:C	22160702	NA,C	NA,G	NA,1	NA,-inf	NA,inf	NA,0.358941	8.24323e-05	0.000173801
3	chr8:22747658:G:T	22747658	NA,T	NA,G	NA,1	NA,-inf	NA,inf	NA,0.404005	8.24188e-05	0.000174401
3	chr8:22123705:C:T	22123705	T,NA	C,NA	1,NA	-inf,NA	inf,NA	0.617818,NA	8.23801e-05	0.000174376
3	chr8:21463366:G:A	21463366	NA,A	NA,G	NA,1	NA,-inf	NA,inf	NA,0.382006	8.23777e-05	0.000174087
3	chr8:22257463:C:T	22257463	NA,T	NA,C	NA,1	NA,-inf	NA,inf	NA,0.37646	8.23011e-05	0.000174047
3	chr8:22381224:G:A	22381224	NA,A	NA,G	NA,1	NA,-inf	NA,inf	NA,0.400343	8.22786e-05	0.000173414
3	chr8:22286217:C:T	22286217	NA,T	NA,C	NA,1	NA,-inf	NA,inf	NA,0.399167	8.22482e-05	0.000173901
3	chr8:22607616:C:T	22607616	NA,T	NA,C	NA,1	NA,-inf	NA,inf	NA,0.40002	8.22425e-05	0.000173845
3	chr8:21639683:T:C	21639683	NA,C	NA,T	NA,1	NA,inf	NA,inf	NA,0.413226	8.21905e-05	0.000174191
3	chr8:22911375:C:T	22911375	NA,T	NA,C	NA,1	NA,-inf	NA,inf	NA,0.345213	8.2166e-05	0.000173135
3	chr8:22265968:G:A	22265968	NA,A	NA,G	NA,1	NA,-inf	NA,inf	NA,0.381075	8.21318e-05	0.000173511
3	chr8:21946807:T:TTA	21946807	NA,TTA	NA,T	NA,1	NA,-inf	NA,inf	NA,0.382356	8.21104e-05	0.000173337
3	chr8:22974867:A:G	22974867	NA,G	NA,A	NA,1	NA,-inf	NA,inf	NA,0.376773	8.20871e-05	0.000173411
3	chr8:23044950:T:A	23044950	NA,A	NA,T	NA,1	NA,-inf	NA,inf	NA,0.382311	8.20296e-05	0.000173236
3	chr8:22590509:A:C	22590509	NA,C	NA,A	NA,1	NA,inf	NA,inf	NA,0.345777	8.20156e-05	0.000172938
3	chr8:21408992:A:G	21408992	NA,G	NA,A	NA,1	NA,inf	NA,inf	NA,0.425905	8.19981e-05	0.000173977
3	chr8:22714267:A:G	22714267	G,G	A,A	1,1	inf,inf	inf,inf	0.800925,0.757002	8.19527e-05	0.000172298
3	chr8:22684538:C:G	22684538	G,NA	C,NA	1,NA	inf,NA	inf,NA	0.93055,NA	8.19516e-05	0.000181463
3	chr8:22236336:C:G	22236336	NA,G	NA,C	NA,1	NA,inf	NA,inf	NA,0.415024	8.19194e-05	0.000173532
3	chr8:22002044:A:G	22002044	NA,G	NA,A	NA,1	NA,-inf	NA,inf	NA,0.381251	8.1885e-05	0.000172881
3	chr8:22304669:A:G	22304669	NA,G	NA,A	NA,1	NA,inf	NA,inf	NA,0.405839	8.18577e-05	0.000173409
3	chr8:22577765:T:C	22577765	NA,C	NA,T	NA,1	NA,-inf	NA,inf	NA,0.590802	8.18507e-05	0.000176564
3	chr8:22748010:G:T	22748010	NA,T	NA,G	NA,1	NA,-inf	NA,inf	NA,0.364548	8.18276e-05	0.00017272
3	chr8:22605322:A:G	22605322	NA,G	NA,A	NA,1	NA,-inf	NA,inf	NA,0.367963	8.18272e-05	0.000172719
3	chr8:22457349:T:A	22457349	NA,A	NA,T	NA,1	NA,inf	NA,inf	NA,0.39628	8.17967e-05	0.000173046
3	chr8:22193483:C:T	22193483	NA,T	NA,C	NA,1	NA,inf	NA,inf	NA,0.40575	8.17951e-05	0.00017319
3	chr8:22667587:CTGGGAAAGGGAA:C	22667587	NA,C	NA,CTGGGAAAGGGAA	NA,1	NA,inf	NA,inf	NA,0.410374	8.17871e-05	0.000173333
3	chr8:21911526:T:C	21911526	NA,C	NA,T	NA,1	NA,-inf	NA,inf	NA,0.382237	8.17495e-05	0.000172746
3	chr8:21445849:G:A	21445849	NA,A	NA,G	NA,1	NA,inf	NA,inf	NA,0.406672	8.17304e-05	0.000173095
3	chr8:21654776:G:A	21654776	NA,A	NA,G	NA,1	NA,-inf	NA,inf	NA,0.385598	8.1729e-05	0.000172778
3	chr8:21465569:C:T	21465569	NA,T	NA,C	NA,1	NA,inf	NA,inf	NA,0.399745	8.17189e-05	0.000172977
3	chr8:22143000:G:A	22143000	NA,A	NA,G	NA,1	NA,-inf	NA,inf	NA,0.373573	8.16951e-05	0.000172479
3	chr8:21539884:T:G	21539884	NA,G	NA,T	NA,1	NA,inf	NA,inf	NA,0.393766	8.16706e-05	0.000172864
3	chr8:22790370:G:A	22790370	A,A	G,G	1,1	inf,inf	inf,inf	1.22771,0.293409	8.16532e-05	0.000172751
3	chr8:21685731:G:A	21685731	NA,A	NA,G	NA,1	NA,-inf	NA,inf	NA,0.375264	8.16402e-05	0.00017244
3	chr8:22615645:C:T	22615645	T,T	C,C	1,1	-inf,-inf	inf,inf	3.85315,0.886223	8.1635e-05	0.00490748
3	chr8:21671515:T:C	21671515	NA,C	NA,T	NA,1	NA,inf	NA,inf	NA,0.402587	8.16333e-05	0.000172936
3	chr8:22146088:C:T	22146088	NA,T	NA,C	NA,1	NA,-inf	NA,inf	NA,0.389634	8.16307e-05	0.000172327
3	chr8:22290314:G:A	22290314	NA,A	NA,G	NA,1	NA,-inf	NA,inf	NA,0.394151	8.16087e-05	0.000172638
3	chr8:22162840:A:G	22162840	NA,G	NA,A	NA,1	NA,-inf	NA,inf	NA,0.385396	8.16068e-05	0.000172549
3	chr8:22330744:A:AT	22330744	AT,NA	A,NA	1,NA	inf,NA	inf,NA	0.75679,NA	8.16037e-05	0.000175834
3	chr8:22161737:C:G	22161737	G,NA	C,NA	1,NA	-inf,NA	inf,NA	0.573356,NA	8.15995e-05	0.0001726
3	chr8:21406792:G:C	21406792	NA,C	NA,G	NA,1	NA,inf	NA,inf	NA,0.39537	8.15591e-05	0.000172619
3	chr8:22590225:C:G	22590225	NA,G	NA,C	NA,1	NA,inf	NA,inf	NA,0.341287	8.1553e-05	0.000171967
3	chr8:22704839:G:T	22704839	T,T	G,G	1,1	-inf,inf	inf,inf	1.25094,0.369448	8.15455e-05	0.000173841
3	chr8:21844129:A:G	21844129	NA,G	NA,A	NA,1	NA,-inf	NA,inf	NA,0.368584	8.15038e-05	0.000171848
3	chr8:21567354:A:G	21567354	NA,G	NA,A	NA,1	NA,-inf	NA,inf	NA,0.353521	8.14547e-05	0.000171841
3	chr8:23065172:G:A	23065172	A,A	G,G	1,1	inf,inf	inf,inf	1.32026,0.13486	8.14529e-05	0.000172199
3	chr8:22626747:G:A	22626747	NA,A	NA,G	NA,1	NA,inf	NA,inf	NA,0.419799	8.14199e-05	0.000172563
3	chr8:21442959:G:A	21442959	NA,A	NA,G	NA,1	NA,inf	NA,inf	NA,0.395983	8.14119e-05	0.000172336
3	chr8:22172025:A:G	22172025	NA,G	NA,A	NA,1	NA,inf	NA,inf	NA,0.419083	8.14061e-05	0.000172487
3	chr8:21446131:G:C	21446131	NA,C	NA,G	NA,1	NA,inf	NA,inf	NA,0.395455	8.14037e-05	0.000172312
3	chr8:22371559:A:G	22371559	NA,G	NA,A	NA,1	NA,-inf	NA,inf	NA,0.360205	8.1401e-05	0.000171997
3	chr8:22152512:G:A	22152512	A,NA	G,NA	1,NA	inf,NA	inf,NA	0.556077,NA	8.13509e-05	0.0001722
3	chr8:22159052:A:G	22159052	NA,G	NA,A	NA,1	NA,inf	NA,inf	NA,0.399505	8.13417e-05	0.000172219
3	chr8:23026560:G:A	23026560	NA,A	NA,G	NA,1	NA,-inf	NA,inf	NA,0.376689	8.13209e-05	0.000171843
3	chr8:22590814:A:G	22590814	NA,G	NA,A	NA,1	NA,inf	NA,inf	NA,0.338878	8.13206e-05	0.00017149
3	chr8:22550132:G:C	22550132	NA,C	NA,G	NA,1	NA,inf	NA,inf	NA,0.405226	8.13111e-05	0.000172249
3	chr8:22854071:G:A	22854071	A,NA	G,NA	1,NA	-inf,NA	inf,NA	0.530841,NA	8.13063e-05	0.000171338
3	chr8:22247989:T:C	22247989	C,C	T,T	1,1	inf,-inf	inf,inf	1.56022,0.223329	8.12817e-05	0.00018019
3	chr8:22466442:C:G	22466442	NA,G	NA,C	NA,1	NA,inf	NA,inf	NA,0.37524	8.12751e-05	0.000171812
3	chr8:22693871:C:T	22693871	NA,T	NA,C	NA,1	NA,inf	NA,inf	NA,0.401867	8.12438e-05	0.000172089
3	chr8:21848180:C:CT	21848180	NA,CT	NA,C	NA,1	NA,-inf	NA,inf	NA,0.365531	8.12319e-05	0.000171277
3	chr8:21770389:C:T	21770389	NA,T	NA,C	NA,1	NA,inf	NA,inf	NA,0.407575	8.12122e-05	0.000172373
3	chr8:23082149:A:G	23082149	G,G	A,A	1,1	-inf,-inf	inf,inf	0.756394,0.665199	8.12049e-05	0.000169398
3	chr8:21449195:T:C	21449195	NA,C	NA,T	NA,1	NA,inf	NA,inf	NA,0.393267	8.11939e-05	0.000171838
3	chr8:21555618:C:T	21555618	NA,T	NA,C	NA,1	NA,-inf	NA,inf	NA,0.366324	8.11616e-05	0.00017147
3	chr8:21739746:T:TC	21739746	TC,TC	T,T	1,1	-inf,inf	inf,inf	1.19749,0.12325	8.1144e-05	0.000169948
3	chr8:21723610:C:T	21723610	NA,T	NA,C	NA,1	NA,inf	NA,inf	NA,0.400749	8.1129e-05	0.000171865
3	chr8:22939974:C:T	22939974	NA,T	NA,C	NA,1	NA,-inf	NA,inf	NA,0.373651	8.11251e-05	0.00017141
3	chr8:22574430:C:T	22574430	NA,T	NA,C	NA,1	NA,-inf	NA,inf	NA,0.346127	8.10822e-05	0.000171021
3	chr8:22307070:A:G	22307070	NA,G	NA,A	NA,1	NA,inf	NA,inf	NA,0.428583	8.10122e-05	0.0001724
3	chr8:22590302:T:A	22590302	NA,A	NA,T	NA,1	NA,inf	NA,inf	NA,0.336486	8.10059e-05	0.00017082
3	chr8:22092595:G:A	22092595	NA,A	NA,G	NA,1	NA,inf	NA,inf	NA,0.353309	8.09971e-05	0.000170998
3	chr8:22243782:G:C	22243782	NA,C	NA,G	NA,1	NA,inf	NA,inf	NA,0.39701	8.09847e-05	0.0001716
3	chr8:22556432:C:A	22556432	NA,A	NA,C	NA,1	NA,-inf	NA,inf	NA,0.370565	8.09302e-05	0.000171081
3	chr8:22146940:T:C	22146940	C,C	T,T	1,1	-inf,-inf	inf,inf	1.08853,0.523552	8.091e-05	0.000171181
3	chr8:22668916:G:A	22668916	NA,A	NA,G	NA,1	NA,inf	NA,inf	NA,0.380017	8.08927e-05	0.000171069
3	chr8:22430088:G:C	22430088	NA,C	NA,G	NA,1	NA,-inf	NA,inf	NA,0.373878	8.08888e-05	0.000171006
3	chr8:22591727:G:A	22591727	NA,A	NA,G	NA,1	NA,inf	NA,inf	NA,0.335297	8.08843e-05	0.000170565
3	chr8:22590528:T:C	22590528	NA,C	NA,T	NA,1	NA,inf	NA,inf	NA,0.335297	8.08843e-05	0.000170565
3	chr8:22635654:C:T	22635654	NA,T	NA,C	NA,1	NA,inf	NA,inf	NA,0.372245	8.08709e-05	0.00017094
3	chr8:21754338:A:C	21754338	C,C	A,A	1,1	-inf,inf	inf,inf	1.19788,0.0784418	8.08449e-05	0.000169136
3	chr8:22594745:G:C	22594745	NA,C	NA,G	NA,1	NA,inf	NA,inf	NA,0.33328	8.07666e-05	0.000170312
3	chr8:22587781:G:A	22587781	NA,A	NA,G	NA,1	NA,-inf	NA,inf	NA,0.37975	8.07446e-05	0.000170607
3	chr8:23049554:C:A	23049554	NA,A	NA,C	NA,1	NA,inf	NA,inf	NA,0.37408	8.07386e-05	0.000170703
3	chr8:22662406:G:T	22662406	NA,T	NA,G	NA,1	NA,-inf	NA,inf	NA,0.356736	8.06988e-05	0.000170335
3	chr8:22593366:T:C	22593366	NA,C	NA,T	NA,1	NA,inf	NA,inf	NA,0.343334	8.06904e-05	0.000170249
3	chr8:21739594:G:C	21739594	C,C	G,G	1,1	-inf,inf	inf,inf	1.16829,0.203897	8.06762e-05	0.000169142
3	chr8:21737382:G:C	21737382	NA,C	NA,G	NA,1	NA,-inf	NA,inf	NA,0.362756	8.06479e-05	0.000170343
3	chr8:22009951:A:C	22009951	NA,C	NA,A	NA,1	NA,inf	NA,inf	NA,0.379579	8.06441e-05	0.000170738
3	chr8:22065619:G:A	22065619	A,NA	G,NA	1,NA	inf,NA	inf,NA	0.608462,NA	8.06424e-05	0.000169897
3	chr8:22996615:G:C	22996615	NA,C	NA,G	NA,1	NA,inf	NA,inf	NA,0.390799	8.06334e-05	0.000170775
3	chr8:22157565:C:T	22157565	NA,T	NA,C	NA,1	NA,-inf	NA,inf	NA,0.384437	8.06314e-05	0.000170408
3	chr8:22798657:T:G	22798657	G,NA	T,NA	1,NA	inf,NA	inf,NA	0.552024,NA	8.06211e-05	0.000170327
3	chr8:22590767:G:A	22590767	NA,A	NA,G	NA,1	NA,inf	NA,inf	NA,0.332537	8.05995e-05	0.000169966
3	chr8:22594746:A:T	22594746	NA,T	NA,A	NA,1	NA,inf	NA,inf	NA,0.331377	8.05612e-05	0.000169882
3	chr8:22591428:T:C	22591428	NA,C	NA,T	NA,1	NA,inf	NA,inf	NA,0.332257	8.05556e-05	0.000169876
3	chr8:22950431:C:T	22950431	NA,T	NA,C	NA,1	NA,-inf	NA,inf	NA,0.379186	8.05504e-05	0.000170346
3	chr8:21402786:A:G	21402786	NA,G	NA,A	NA,1	NA,-inf	NA,inf	NA,0.374602	8.05223e-05	0.000170236
3	chr8:21913285:A:G	21913285	G,G	A,A	1,1	inf,-inf	inf,inf	1.32465,0.41275	8.04877e-05	0.000172197
3	chr8:21696690:C:T	21696690	NA,T	NA,C	NA,1	NA,-inf	NA,inf	NA,0.374829	8.04561e-05	0.000170203
3	chr8:23036530:C:T	23036530	NA,T	NA,C	NA,1	NA,-inf	NA,inf	NA,0.367442	8.03625e-05	0.000169822
3	chr8:22891773:G:A	22891773	NA,A	NA,G	NA,1	NA,inf	NA,inf	NA,0.364357	8.03621e-05	0.000169888
3	chr8:22591179:G:T	22591179	NA,T	NA,G	NA,1	NA,inf	NA,inf	NA,0.330151	8.03397e-05	0.000169423
3	chr8:22890868:C:A	22890868	NA,A	NA,C	NA,1	NA,inf	NA,inf	NA,0.364029	8.03274e-05	0.000169814
3	chr8:22378638:C:T	22378638	T,NA	C,NA	1,NA	inf,NA	inf,NA	0.612337,NA	8.0313e-05	0.000170782
3	chr8:23015491:G:A	23015491	A,A	G,G	1,1	-inf,-inf	inf,inf	1.19391,0.305721	8.02992e-05	0.000168544
3	chr8:23013549:A:G	23013549	NA,G	NA,A	NA,1	NA,inf	NA,inf	NA,0.378895	8.02926e-05	0.000169796
3	chr8:21521579:A:T	21521579	T,NA	A,NA	1,NA	-inf,NA	inf,NA	0.548577,NA	8.02633e-05	0.000169711
3	chr8:23010277:C:G	23010277	G,G	C,C	1,1	-inf,-inf	inf,inf	1.20909,0.265478	8.02536e-05	0.000168197
3	chr8:22819605:TTG:T	22819605	NA,T	NA,TTG	NA,1	NA,-inf	NA,inf	NA,0.366318	8.02516e-05	0.000169618
3	chr8:21867326:C:T	21867326	NA,T	NA,C	NA,1	NA,inf	NA,inf	NA,0.385975	8.02294e-05	0.000169824
3	chr8:22993305:G:A	22993305	NA,A	NA,G	NA,1	NA,inf	NA,inf	NA,0.373383	8.02164e-05	0.000169601
3	chr8:22581028:G:C	22581028	NA,C	NA,G	NA,1	NA,-inf	NA,inf	NA,0.330264	8.00895e-05	0.000168979
3	chr8:21684456:G:T	21684456	NA,T	NA,G	NA,1	NA,-inf	NA,inf	NA,0.360162	8.00806e-05	0.000169155
3	chr8:22591159:T:C	22591159	NA,C	NA,T	NA,1	NA,inf	NA,inf	NA,0.327806	8.0078e-05	0.000168881
3	chr8:22913525:A:G	22913525	NA,G	NA,A	NA,1	NA,-inf	NA,inf	NA,0.362686	8.00067e-05	0.000169106
3	chr8:22191334:G:A	22191334	NA,A	NA,G	NA,1	NA,-inf	NA,inf	NA,0.356647	8.00016e-05	0.000169099
3	chr8:21524141:A:T	21524141	NA,T	NA,A	NA,1	NA,-inf	NA,inf	NA,0.352365	7.99923e-05	0.000168923
3	chr8:22175741:C:T	22175741	NA,T	NA,C	NA,1	NA,inf	NA,inf	NA,0.393503	7.99678e-05	0.000169406
3	chr8:21660524:T:C	21660524	C,NA	T,NA	1,NA	-inf,NA	inf,NA	0.594568,NA	7.995e-05	0.000169557
3	chr8:22230846:C:A	22230846	NA,A	NA,C	NA,1	NA,inf	NA,inf	NA,0.412811	7.98881e-05	0.000169546
3	chr8:21627550:G:T	21627550	NA,T	NA,G	NA,1	NA,inf	NA,inf	NA,0.392489	7.98843e-05	0.000169194
3	chr8:23027100:G:A	23027100	NA,A	NA,G	NA,1	NA,-inf	NA,inf	NA,0.374694	7.98678e-05	0.00016901
3	chr8:22902413:A:G	22902413	NA,G	NA,A	NA,1	NA,-inf	NA,inf	NA,0.340249	7.98609e-05	0.000168553
3	chr8:21484877:G:A	21484877	NA,A	NA,G	NA,1	NA,-inf	NA,inf	NA,0.358495	7.98319e-05	0.000168727
3	chr8:23080365:A:G	23080365	NA,G	NA,A	NA,1	NA,inf	NA,inf	NA,0.37633	7.98113e-05	0.000169017
3	chr8:22690557:C:T	22690557	NA,T	NA,C	NA,1	NA,inf	NA,inf	NA,0.347587	7.98109e-05	0.000168534
3	chr8:22341429:C:T	22341429	NA,T	NA,C	NA,1	NA,-inf	NA,inf	NA,0.375796	7.97896e-05	0.000168783
3	chr8:22255917:A:G	22255917	G,G	A,A	1,1	inf,inf	inf,inf	1.46386,0.33483	7.97469e-05	0.000175411
3	chr8:21502879:G:C	21502879	NA,C	NA,G	NA,1	NA,-inf	NA,inf	NA,0.350683	7.97143e-05	0.00016833
3	chr8:21970784:C:T	21970784	NA,T	NA,C	NA,1	NA,-inf	NA,inf	NA,0.357666	7.97139e-05	0.000168278
3	chr8:22768308:A:G	22768308	NA,G	NA,A	NA,1	NA,inf	NA,inf	NA,0.402903	7.96884e-05	0.000169026
3	chr8:22285834:G:A	22285834	NA,A	NA,G	NA,1	NA,inf	NA,inf	NA,0.389168	7.9682e-05	0.000168895
3	chr8:22080526:G:T	22080526	NA,T	NA,G	NA,1	NA,inf	NA,inf	NA,0.418158	7.96565e-05	0.0001682
3	chr8:22989670:G:A	22989670	NA,A	NA,G	NA,1	NA,inf	NA,inf	NA,0.385301	7.96426e-05	0.000168662
3	chr8:22369668:G:A	22369668	NA,A	NA,G	NA,1	NA,-inf	NA,inf	NA,0.380837	7.96257e-05	0.000168584
3	chr8:22063799:C:T	22063799	NA,T	NA,C	NA,1	NA,-inf	NA,inf	NA,0.331179	7.96207e-05	0.00016834
3	chr8:21881620:T:G	21881620	NA,G	NA,T	NA,1	NA,inf	NA,inf	NA,0.37562	7.96185e-05	0.000168467
3	chr8:22432057:A:T	22432057	NA,T	NA,A	NA,1	NA,-inf	NA,inf	NA,0.360788	7.95752e-05	0.000168231
3	chr8:22893711:G:A	22893711	A,A	G,G	1,1	inf,-inf	inf,inf	0.270222,1.34211	7.95359e-05	0.000170071
3	chr8:22591266:A:G	22591266	NA,G	NA,A	NA,1	NA,inf	NA,inf	NA,0.32239	7.95203e-05	0.00016771
3	chr8:21686185:T:A	21686185	NA,A	NA,T	NA,1	NA,-inf	NA,inf	NA,0.354455	7.95073e-05	0.000167948
3	chr8:21683908:G:A	21683908	NA,A	NA,G	NA,1	NA,-inf	NA,inf	NA,0.354171	7.94922e-05	0.000167914
3	chr8:22743748:G:C	22743748	NA,C	NA,G	NA,1	NA,-inf	NA,inf	NA,0.374266	7.94631e-05	0.000168138
3	chr8:22655760:G:A	22655760	NA,A	NA,G	NA,1	NA,-inf	NA,inf	NA,0.33514	7.94496e-05	0.000167712
3	chr8:22395734:C:T	22395734	NA,T	NA,C	NA,1	NA,-inf	NA,inf	NA,0.342636	7.94295e-05	0.000167748
3	chr8:23048870:G:C	23048870	NA,C	NA,G	NA,1	NA,-inf	NA,inf	NA,0.357808	7.94088e-05	0.000167762
3	chr8:22205243:A:T	22205243	NA,T	NA,A	NA,1	NA,-inf	NA,inf	NA,0.346416	7.93964e-05	0.000167454
3	chr8:23028489:G:A	23028489	NA,A	NA,G	NA,1	NA,inf	NA,inf	NA,0.36377	7.93834e-05	0.000167981
3	chr8:22249725:G:A	22249725	NA,A	NA,G	NA,1	NA,-inf	NA,inf	NA,0.35074	7.93812e-05	0.000167644
3	chr8:23023478:GT:G	23023478	NA,G	NA,GT	NA,1	NA,-inf	NA,inf	NA,0.359492	7.93777e-05	0.000167739
3	chr8:22741671:G:A	22741671	NA,A	NA,G	NA,1	NA,inf	NA,inf	NA,0.398525	7.93449e-05	0.000168184
3	chr8:22641440:C:A	22641440	NA,A	NA,C	NA,1	NA,-inf	NA,inf	NA,0.340597	7.93415e-05	0.000167451
3	chr8:21558386:C:T	21558386	NA,T	NA,C	NA,1	NA,inf	NA,inf	NA,0.381656	7.93247e-05	0.000168077
3	chr8:22224927:T:C	22224927	NA,C	NA,T	NA,1	NA,-inf	NA,inf	NA,0.341989	7.93119e-05	0.000167631
3	chr8:21529094:A:T	21529094	NA,T	NA,A	NA,1	NA,inf	NA,inf	NA,0.385788	7.92768e-05	0.000167933
3	chr8:21685888:T:C	21685888	NA,C	NA,T	NA,1	NA,-inf	NA,inf	NA,0.351924	7.92539e-05	0.000167414
3	chr8:21765608:T:C	21765608	C,C	T,T	1,1	-inf,-inf	inf,inf	1.1425,0.491764	7.92453e-05	0.000169213
3	chr8:22604650:T:G	22604650	NA,G	NA,T	NA,1	NA,inf	NA,inf	NA,0.39698	7.924e-05	0.000167901
3	chr8:22266917:G:A	22266917	NA,A	NA,G	NA,1	NA,-inf	NA,inf	NA,0.370086	7.92373e-05	0.000167622
3	chr8:22009372:T:TAACA	22009372	NA,TAACA	NA,T	NA,1	NA,-inf	NA,inf	NA,0.357108	7.91949e-05	0.00016735
3	chr8:21695927:A:G	21695927	NA,G	NA,A	NA,1	NA,inf	NA,inf	NA,0.390351	7.9179e-05	0.000167822
3	chr8:23048982:A:G	23048982	NA,G	NA,A	NA,1	NA,-inf	NA,inf	NA,0.355098	7.91401e-05	0.000167195
3	chr8:22659466:C:T	22659466	NA,T	NA,C	NA,1	NA,-inf	NA,inf	NA,0.371889	7.9118e-05	0.000167288
3	chr8:22168515:G:A	22168515	NA,A	NA,G	NA,1	NA,inf	NA,inf	NA,0.375724	7.91044e-05	0.000167469
3	chr8:22226258:A:C	22226258	NA,C	NA,A	NA,1	NA,-inf	NA,inf	NA,0.349076	7.90925e-05	0.000167088
3	chr8:22456806:T:C	22456806	C,NA	T,NA	1,NA	-inf,NA	inf,NA	0.475943,NA	7.90795e-05	0.000166275
3	chr8:21721711:A:G	21721711	NA,G	NA,A	NA,1	NA,-inf	NA,inf	NA,0.347559	7.90497e-05	0.000167093
3	chr8:23066383:T:A	23066383	A,A	T,T	1,1	inf,inf	inf,inf	1.29031,0.162836	7.90192e-05	0.000167004
3	chr8:22284901:G:A	22284901	NA,A	NA,G	NA,1	NA,-inf	NA,inf	NA,0.36818	7.90062e-05	0.000167134
3	chr8:21606721:A:G	21606721	NA,G	NA,A	NA,1	NA,-inf	NA,inf	NA,0.348993	7.90032e-05	0.000166988
3	chr8:22583363:G:A	22583363	NA,A	NA,G	NA,1	NA,-inf	NA,inf	NA,0.333289	7.89905e-05	0.00016671
3	chr8:22557493:T:A	22557493	NA,A	NA,T	NA,1	NA,inf	NA,inf	NA,0.37829	7.89752e-05	0.000167234
3	chr8:22643866:C:G	22643866	NA,G	NA,C	NA,1	NA,inf	NA,inf	NA,0.395127	7.89593e-05	0.000167325
3	chr8:22967172:A:G	22967172	NA,G	NA,A	NA,1	NA,inf	NA,inf	NA,0.367626	7.89492e-05	0.000166994
3	chr8:22021552:C:T	22021552	T,NA	C,NA	1,NA	-inf,NA	inf,NA	0.461524,NA	7.89288e-05	0.000166089
3	chr8:22649994:A:G	22649994	NA,G	NA,A	NA,1	NA,inf	NA,inf	NA,0.408787	7.8901e-05	0.000167432
3	chr8:22971443:C:T	22971443	NA,T	NA,C	NA,1	NA,-inf	NA,inf	NA,0.353761	7.88593e-05	0.000166669
3	chr8:21689828:C:T	21689828	T,NA	C,NA	1,NA	inf,NA	inf,NA	0.526285,NA	7.88558e-05	0.000166404
3	chr8:21405155:T:G	21405155	NA,G	NA,T	NA,1	NA,inf	NA,inf	NA,0.368137	7.88398e-05	0.000166862
3	chr8:21964220:G:T	21964220	NA,T	NA,G	NA,1	NA,-inf	NA,inf	NA,0.353677	7.88393e-05	0.000166616
3	chr8:22584070:T:G	22584070	NA,G	NA,T	NA,1	NA,-inf	NA,inf	NA,0.418938	7.88253e-05	0.000167573
3	chr8:21611743:G:A	21611743	NA,A	NA,G	NA,1	NA,-inf	NA,inf	NA,0.341191	7.87842e-05	0.000166352
3	chr8:21935120:G:A	21935120	NA,A	NA,G	NA,1	NA,inf	NA,inf	NA,0.352158	7.8784e-05	0.000166729
3	chr8:21847249:T:A	21847249	NA,A	NA,T	NA,1	NA,-inf	NA,inf	NA,0.341274	7.87625e-05	0.000166102
3	chr8:21972686:A:G	21972686	NA,G	NA,A	NA,1	NA,-inf	NA,inf	NA,0.336	7.87561e-05	0.00016648
3	chr8:22675094:G:A	22675094	NA,A	NA,G	NA,1	NA,-inf	NA,inf	NA,0.337063	7.8718e-05	0.000166169
3	chr8:22161738:C:T	22161738	T,NA	C,NA	1,NA	-inf,NA	inf,NA	0.548971,NA	7.87075e-05	0.000166482
3	chr8:21736608:A:G	21736608	NA,G	NA,A	NA,1	NA,inf	NA,inf	NA,0.391461	7.86988e-05	0.000167011
3	chr8:22311765:AACTT:A	22311765	NA,A	NA,AACTT	NA,1	NA,-inf	NA,inf	NA,0.335143	7.86945e-05	0.000166318
3	chr8:22389059:C:T	22389059	NA,T	NA,C	NA,1	NA,inf	NA,inf	NA,0.344463	7.86731e-05	0.0001662
3	chr8:22063860:T:C	22063860	NA,C	NA,T	NA,1	NA,-inf	NA,inf	NA,0.358264	7.86708e-05	0.000166122
3	chr8:21733524:G:C	21733524	NA,C	NA,G	NA,1	NA,-inf	NA,inf	NA,0.343002	7.86508e-05	0.000166161
3	chr8:22448217:G:A	22448217	NA,A	NA,G	NA,1	NA,-inf	NA,inf	NA,0.345586	7.86237e-05	0.00016558
3	chr8:22580938:C:T	22580938	NA,T	NA,C	NA,1	NA,-inf	NA,inf	NA,0.462671	7.86103e-05	0.000167804
3	chr8:22483578:G:A	22483578	NA,A	NA,G	NA,1	NA,inf	NA,inf	NA,0.372459	7.858e-05	0.000166415
3	chr8:22311609:G:A	22311609	NA,A	NA,G	NA,1	NA,-inf	NA,inf	NA,0.333715	7.85654e-05	0.000166046
3	chr8:21502876:C:T	21502876	NA,T	NA,C	NA,1	NA,-inf	NA,inf	NA,0.339015	7.85637e-05	0.000165907
3	chr8:22604885:C:T	22604885	NA,T	NA,C	NA,1	NA,inf	NA,inf	NA,0.390024	7.85585e-05	0.000166457
3	chr8:21505917:G:A	21505917	A,NA	G,NA	1,NA	inf,NA	inf,NA	0.500932,NA	7.85528e-05	0.000165541
3	chr8:22976504:T:A	22976504	NA,A	NA,T	NA,1	NA,-inf	NA,inf	NA,0.33774	7.85443e-05	0.000165899
3	chr8:22588420:G:A	22588420	NA,A	NA,G	NA,1	NA,-inf	NA,inf	NA,0.361179	7.85127e-05	0.000165943
3	chr8:21839951:T:C	21839951	NA,C	NA,T	NA,1	NA,-inf	NA,inf	NA,0.345392	7.84784e-05	0.000165597
3	chr8:22976502:TG:T	22976502	NA,T	NA,TG	NA,1	NA,-inf	NA,inf	NA,0.337042	7.84761e-05	0.000165755
3	chr8:21404501:G:A	21404501	NA,A	NA,G	NA,1	NA,-inf	NA,inf	NA,0.352019	7.84716e-05	0.000165875
3	chr8:21824499:G:T	21824499	T,NA	G,NA	1,NA	-inf,NA	inf,NA	0.546972,NA	7.84652e-05	0.000166528
3	chr8:21688196:C:T	21688196	NA,T	NA,C	NA,1	NA,-inf	NA,inf	NA,0.343633	7.84146e-05	0.00016565
3	chr8:21571415:T:C	21571415	NA,C	NA,T	NA,1	NA,-inf	NA,inf	NA,0.352685	7.83073e-05	0.0001656
3	chr8:22228421:A:G	22228421	NA,G	NA,A	NA,1	NA,-inf	NA,inf	NA,0.338986	7.82925e-05	0.000165505
3	chr8:22673513:G:A	22673513	NA,A	NA,G	NA,1	NA,inf	NA,inf	NA,0.351799	7.82657e-05	0.000165493
3	chr8:22800508:T:C	22800508	NA,C	NA,T	NA,1	NA,inf	NA,inf	NA,0.369491	7.82346e-05	0.000165558
3	chr8:21649835:A:G	21649835	NA,G	NA,A	NA,1	NA,inf	NA,inf	NA,0.372497	7.81981e-05	0.000165631
3	chr8:21885605:T:G	21885605	NA,G	NA,T	NA,1	NA,inf	NA,inf	NA,0.360913	7.81919e-05	0.000165455
3	chr8:21596832:T:G	21596832	NA,G	NA,T	NA,1	NA,-inf	NA,inf	NA,0.350523	7.81688e-05	0.000165268
3	chr8:22745304:T:G	22745304	NA,G	NA,T	NA,1	NA,-inf	NA,inf	NA,0.360577	7.81528e-05	0.000165365
3	chr8:22608440:C:T	22608440	NA,T	NA,C	NA,1	NA,-inf	NA,inf	NA,0.354471	7.81385e-05	0.000165136
3	chr8:22346568:T:G	22346568	NA,G	NA,T	NA,1	NA,-inf	NA,inf	NA,0.359222	7.81328e-05	0.000165289
3	chr8:21721443:C:T	21721443	T,NA	C,NA	1,NA	inf,NA	inf,NA	0.503195,NA	7.80949e-05	0.000164886
3	chr8:22623189:G:C	22623189	NA,C	NA,G	NA,1	NA,inf	NA,inf	NA,0.381988	7.8067e-05	0.00016552
3	chr8:22710509:C:G	22710509	NA,G	NA,C	NA,1	NA,inf	NA,inf	NA,0.388266	7.80581e-05	0.000165481
3	chr8:21743187:T:C	21743187	NA,C	NA,T	NA,1	NA,inf	NA,inf	NA,0.37792	7.80519e-05	0.000165248
3	chr8:22705531:GT:G	22705531	NA,G	NA,GT	NA,1	NA,inf	NA,inf	NA,0.38874	7.80384e-05	0.000165444
3	chr8:21716447:C:T	21716447	T,T	C,C	1,1	inf,inf	inf,inf	0.390081,1.07927	7.80274e-05	0.000163375
3	chr8:21887234:T:C	21887234	NA,C	NA,T	NA,1	NA,inf	NA,inf	NA,0.358628	7.80073e-05	0.000165064
3	chr8:22669507:A:T	22669507	NA,T	NA,A	NA,1	NA,-inf	NA,inf	NA,0.326816	7.79828e-05	0.0001646
3	chr8:21892357:C:T	21892357	NA,T	NA,C	NA,1	NA,-inf	NA,inf	NA,0.342589	7.79677e-05	0.000164745
3	chr8:21525175:C:T	21525175	NA,T	NA,C	NA,1	NA,-inf	NA,inf	NA,0.333736	7.7947e-05	0.000164523
3	chr8:22921557:C:T	22921557	NA,T	NA,C	NA,1	NA,-inf	NA,inf	NA,0.317021	7.79381e-05	0.000164399
3	chr8:21673140:G:A	21673140	NA,A	NA,G	NA,1	NA,-inf	NA,inf	NA,0.343949	7.79131e-05	0.000164664
3	chr8:22821073:G:A	22821073	A,NA	G,NA	1,NA	inf,NA	inf,NA	0.573241,NA	7.79e-05	0.000165388
3	chr8:22286982:G:A	22286982	A,NA	G,NA	1,NA	inf,NA	inf,NA	0.597252,NA	7.78975e-05	0.000165553
3	chr8:22839152:G:A	22839152	A,NA	G,NA	1,NA	-inf,NA	inf,NA	0.519693,NA	7.78975e-05	0.000164458
3	chr8:22992350:C:T	22992350	NA,T	NA,C	NA,1	NA,inf	NA,inf	NA,0.349596	7.78739e-05	0.00016465
3	chr8:22249388:C:T	22249388	T,NA	C,NA	1,NA	inf,NA	inf,NA	0.604191,NA	7.7846e-05	0.000165569
3	chr8:22430498:G:A	22430498	NA,A	NA,G	NA,1	NA,inf	NA,inf	NA,0.352837	7.78167e-05	0.000164903
3	chr8:21469578:A:G	21469578	NA,G	NA,A	NA,1	NA,-inf	NA,inf	NA,0.338601	7.78127e-05	0.000164479
3	chr8:22763720:G:A	22763720	NA,A	NA,G	NA,1	NA,-inf	NA,inf	NA,0.340738	7.7809e-05	0.000164454
3	chr8:21802767:T:C	21802767	NA,C	NA,T	NA,1	NA,-inf	NA,inf	NA,0.34571	7.77972e-05	0.000164448
3	chr8:22955191:C:A	22955191	NA,A	NA,C	NA,1	NA,inf	NA,inf	NA,0.37556	7.77867e-05	0.00016486
3	chr8:22249610:A:C	22249610	NA,C	NA,A	NA,1	NA,inf	NA,inf	NA,0.376978	7.77701e-05	0.0001652
3	chr8:23047404:T:C	23047404	NA,C	NA,T	NA,1	NA,inf	NA,inf	NA,0.342563	7.77628e-05	0.000164395
3	chr8:22622884:C:T	22622884	NA,T	NA,C	NA,1	NA,inf	NA,inf	NA,0.319862	7.77531e-05	0.000164164
3	chr8:22685572:G:GCAAAGCCTCTA	22685572	NA,GCAAAGCCTCTA	NA,G	NA,1	NA,inf	NA,inf	NA,0.309484	7.77287e-05	0.000164008
3	chr8:22867215:C:T	22867215	T,NA	C,NA	1,NA	inf,NA	inf,NA	0.443351,NA	7.77254e-05	0.000163372
3	chr8:21849725:T:C	21849725	NA,C	NA,T	NA,1	NA,-inf	NA,inf	NA,0.342626	7.76862e-05	0.000164248
3	chr8:21382754:A:T	21382754	NA,T	NA,A	NA,1	NA,inf	NA,inf	NA,0.354106	7.76842e-05	0.000164405
3	chr8:22120258:C:T	22120258	NA,T	NA,C	NA,1	NA,inf	NA,inf	NA,0.360091	7.76831e-05	0.000164365
3	chr8:22190644:G:A	22190644	NA,A	NA,G	NA,1	NA,inf	NA,inf	NA,0.365421	7.76767e-05	0.000164565
3	chr8:22213025:G:C	22213025	NA,C	NA,G	NA,1	NA,-inf	NA,inf	NA,0.331663	7.76517e-05	0.000164061
3	chr8:22213282:G:T	22213282	NA,T	NA,G	NA,1	NA,-inf	NA,inf	NA,0.331663	7.76517e-05	0.000164061
3	chr8:22383105:T:C	22383105	NA,C	NA,T	NA,1	NA,-inf	NA,inf	NA,0.341754	7.76386e-05	0.000164133
3	chr8:21471115:A:C	21471115	C,C	A,A	1,1	inf,inf	inf,inf	0.275166,1.42531	7.76338e-05	0.000169012
3	chr8:22965299:A:C	22965299	NA,C	NA,A	NA,1	NA,-inf	NA,inf	NA,0.345158	7.76334e-05	0.000164127
3	chr8:22654765:G:C	22654765	NA,C	NA,G	NA,1	NA,inf	NA,inf	NA,0.382186	7.7591e-05	0.000164432
3	chr8:22444695:T:C	22444695	NA,C	NA,T	NA,1	NA,-inf	NA,inf	NA,0.412605	7.75469e-05	0.000164911
3	chr8:21381712:G:A	21381712	NA,A	NA,G	NA,1	NA,inf	NA,inf	NA,0.352007	7.75024e-05	0.000164001
3	chr8:21787350:C:T	21787350	NA,T	NA,C	NA,1	NA,inf	NA,inf	NA,0.357921	7.74634e-05	0.00016395
3	chr8:22804217:G:C	22804217	C,NA	G,NA	1,NA	-inf,NA	inf,NA	0.574807,NA	7.74595e-05	0.000164725
3	chr8:21380202:C:T	21380202	T,T	C,C	1,1	inf,inf	inf,inf	1.22453,0.154671	7.74278e-05	0.00016285
3	chr8:22346034:T:A	22346034	NA,A	NA,T	NA,1	NA,-inf	NA,inf	NA,0.330644	7.73442e-05	0.000163294
3	chr8:23017118:C:T	23017118	T,NA	C,NA	1,NA	-inf,NA	inf,NA	0.551616,NA	7.73113e-05	0.000163646
3	chr8:21922466:C:T	21922466	NA,T	NA,C	NA,1	NA,-inf	NA,inf	NA,0.329438	7.72841e-05	0.000163142
3	chr8:22113628:A:G	22113628	G,G	A,A	1,1	-inf,inf	inf,inf	1.0865,0.642969	7.72515e-05	0.000163796
3	chr8:23047148:G:A	23047148	NA,A	NA,G	NA,1	NA,inf	NA,inf	NA,0.352745	7.72352e-05	0.000163588
3	chr8:21608738:C:T	21608738	T,T	C,C	1,1	inf,inf	inf,inf	0.135602,1.2577	7.72318e-05	0.000162728
3	chr8:21848363:G:A	21848363	NA,A	NA,G	NA,1	NA,-inf	NA,inf	NA,0.325215	7.72157e-05	0.000162856
3	chr8:21612573:A:G	21612573	NA,G	NA,A	NA,1	NA,-inf	NA,inf	NA,0.338903	7.71692e-05	0.000163143
3	chr8:23065664:T:C	23065664	NA,C	NA,T	NA,1	NA,-inf	NA,inf	NA,0.331558	7.71417e-05	0.000162957
3	chr8:22941244:G:A	22941244	A,A	G,G	1,1	-inf,-inf	inf,inf	1.26184,0.307141	7.7127e-05	0.000164862
3	chr8:22695171:G:C	22695171	NA,C	NA,G	NA,1	NA,inf	NA,inf	NA,0.352203	7.71184e-05	0.000163575
3	chr8:22968104:A:G	22968104	G,G	A,A	1,1	-inf,-inf	inf,inf	1.24094,0.295656	7.71079e-05	0.000163494
3	chr8:21488145:T:C	21488145	NA,C	NA,T	NA,1	NA,inf	NA,inf	NA,0.352904	7.7087e-05	0.000163348
3	chr8:22109963:G:A	22109963	NA,A	NA,G	NA,1	NA,inf	NA,inf	NA,0.352687	7.70852e-05	0.000163183
3	chr8:22030271:C:G	22030271	G,NA	C,NA	1,NA	inf,NA	inf,NA	0.605029,NA	7.70649e-05	0.000163095
3	chr8:21415796:T:A	21415796	NA,A	NA,T	NA,1	NA,inf	NA,inf	NA,0.350544	7.7037e-05	0.000163055
3	chr8:22887296:C:A	22887296	NA,A	NA,C	NA,1	NA,-inf	NA,inf	NA,0.334392	7.70314e-05	0.000162875
3	chr8:22089408:C:T	22089408	NA,T	NA,C	NA,1	NA,-inf	NA,inf	NA,0.305974	7.70289e-05	0.000162842
3	chr8:22197034:G:A	22197034	NA,A	NA,G	NA,1	NA,inf	NA,inf	NA,0.348133	7.70252e-05	0.000162945
3	chr8:22825358:C:A	22825358	NA,A	NA,C	NA,1	NA,-inf	NA,inf	NA,0.326342	7.7007e-05	0.000162682
3	chr8:21561077:T:A	21561077	NA,A	NA,T	NA,1	NA,inf	NA,inf	NA,0.360398	7.69974e-05	0.000163045
3	chr8:21459287:A:C	21459287	NA,C	NA,A	NA,1	NA,-inf	NA,inf	NA,0.334923	7.69782e-05	0.000162732
3	chr8:22627862:C:T	22627862	T,T	C,C	1,1	-inf,-inf	inf,inf	3.7755,0.368645	7.69768e-05	0.00196778
3	chr8:22429298:C:G	22429298	NA,G	NA,C	NA,1	NA,-inf	NA,inf	NA,0.295628	7.69665e-05	0.000162342
3	chr8:22168531:T:A	22168531	NA,A	NA,T	NA,1	NA,inf	NA,inf	NA,0.359652	7.6921e-05	0.000162839
3	chr8:21568305:A:T	21568305	NA,T	NA,A	NA,1	NA,inf	NA,inf	NA,0.359605	7.69142e-05	0.000162867
3	chr8:22974602:C:T	22974602	T,T	C,C	1,1	inf,-inf	inf,inf	1.31024,0.288872	7.68964e-05	0.000162528
3	chr8:21909729:G:A	21909729	A,NA	G,NA	1,NA	-inf,NA	inf,NA	0.537338,NA	7.68894e-05	0.000162582
3	chr8:22768761:C:T	22768761	T,T	C,C	1,1	-inf,inf	inf,inf	1.23606,0.205265	7.68764e-05	0.00016272
3	chr8:21707576:A:C	21707576	C,C	A,A	1,1	inf,inf	inf,inf	0.461539,1.12436	7.6869e-05	0.000163559
3	chr8:22115482:A:G	22115482	NA,G	NA,A	NA,1	NA,-inf	NA,inf	NA,0.304974	7.68636e-05	0.000162501
3	chr8:21553010:C:A	21553010	NA,A	NA,C	NA,1	NA,-inf	NA,inf	NA,0.328443	7.67982e-05	0.000162336
3	chr8:22198922:C:T	22198922	T,NA	C,NA	1,NA	inf,NA	inf,NA	0.579962,NA	7.67708e-05	0.000163289
3	chr8:22580470:A:G	22580470	G,NA	A,NA	1,NA	inf,NA	inf,NA	0.698851,NA	7.67626e-05	0.000165471
3	chr8:23083087:A:G	23083087	NA,G	NA,A	NA,1	NA,-inf	NA,inf	NA,0.319738	7.67203e-05	0.000162016
3	chr8:21390479:C:T	21390479	NA,T	NA,C	NA,1	NA,inf	NA,inf	NA,0.352282	7.6718e-05	0.000162503
3	chr8:22623745:A:G	22623745	NA,G	NA,A	NA,1	NA,inf	NA,inf	NA,0.309979	7.67095e-05	0.00016199
3	chr8:22882539:A:G	22882539	NA,G	NA,A	NA,1	NA,inf	NA,inf	NA,0.381604	7.67002e-05	0.000162839
3	chr8:22193190:T:C	22193190	NA,C	NA,T	NA,1	NA,inf	NA,inf	NA,0.354811	7.66967e-05	0.000162487
3	chr8:22326535:A:G	22326535	NA,G	NA,A	NA,1	NA,-inf	NA,inf	NA,0.343796	7.6659e-05	0.000162172
3	chr8:22835862:G:A	22835862	NA,A	NA,G	NA,1	NA,inf	NA,inf	NA,0.355876	7.66082e-05	0.000162302
3	chr8:22883165:G:GATTA	22883165	NA,GATTA	NA,G	NA,1	NA,-inf	NA,inf	NA,0.342932	7.65949e-05	0.000162076
3	chr8:23013250:TA:T	23013250	NA,T	NA,TA	NA,1	NA,-inf	NA,inf	NA,0.329564	7.65809e-05	0.000161831
3	chr8:22609087:G:A	22609087	NA,A	NA,G	NA,1	NA,-inf	NA,inf	NA,0.321245	7.6558e-05	0.000161732
3	chr8:21468862:G:A	21468862	A,A	G,G	1,1	inf,inf	inf,inf	0.306637,1.41301	7.6525e-05	0.000166942
3	chr8:22166943:C:T	22166943	NA,T	NA,C	NA,1	NA,-inf	NA,inf	NA,0.324812	7.64998e-05	0.000161575
3	chr8:21710181:T:A	21710181	A,NA	T,NA	1,NA	inf,NA	inf,NA	0.474779,NA	7.64833e-05	0.000161184
3	chr8:21576626:G:A	21576626	NA,A	NA,G	NA,1	NA,inf	NA,inf	NA,0.35397	7.64592e-05	0.000161897
3	chr8:22995500:A:T	22995500	NA,T	NA,A	NA,1	NA,inf	NA,inf	NA,0.346652	7.64585e-05	0.000161914
3	chr8:22955080:G:A	22955080	NA,A	NA,G	NA,1	NA,-inf	NA,inf	NA,0.327023	7.64512e-05	0.00016165
3	chr8:21944041:T:C	21944041	C,C	T,T	1,1	-inf,-inf	inf,inf	0.999898,0.445942	7.64399e-05	0.000160196
3	chr8:21415000:C:T	21415000	NA,T	NA,C	NA,1	NA,inf	NA,inf	NA,0.343765	7.64276e-05	0.000161764
3	chr8:21536897:C:A	21536897	NA,A	NA,C	NA,1	NA,inf	NA,inf	NA,0.340948	7.63551e-05	0.00016169
3	chr8:22781125:CTCAGGTGTCCTGT:C	22781125	NA,C	NA,CTCAGGTGTCCTGT	NA,1	NA,-inf	NA,inf	NA,0.322511	7.63549e-05	0.000161366
3	chr8:22216655:GC:G	22216655	NA,G	NA,GC	NA,1	NA,inf	NA,inf	NA,0.367079	7.63524e-05	0.000162031
3	chr8:22433061:C:T	22433061	NA,T	NA,C	NA,1	NA,-inf	NA,inf	NA,0.327872	7.63399e-05	0.00016141
3	chr8:22207871:TA:T	22207871	NA,T	NA,TA	NA,1	NA,-inf	NA,inf	NA,0.313959	7.63391e-05	0.000161141
3	chr8:22152611:G:A	22152611	NA,A	NA,G	NA,1	NA,-inf	NA,inf	NA,0.315963	7.63349e-05	0.000161342
3	chr8:22111024:A:G	22111024	G,G	A,A	1,1	-inf,inf	inf,inf	1.12328,0.59566	7.63268e-05	0.000161854
3	chr8:23045355:G:A	23045355	A,NA	G,NA	1,NA	-inf,NA	inf,NA	0.394461,NA	7.63266e-05	0.000160279
3	chr8:21478352:G:A	21478352	NA,A	NA,G	NA,1	NA,-inf	NA,inf	NA,0.322261	7.63133e-05	0.000161304
3	chr8:22872667:G:A	22872667	NA,A	NA,G	NA,1	NA,-inf	NA,inf	NA,0.316285	7.63102e-05	0.000161173
3	chr8:22067785:G:A	22067785	NA,A	NA,G	NA,1	NA,inf	NA,inf	NA,0.381633	7.62952e-05	0.000161135
3	chr8:22351739:A:G	22351739	NA,G	NA,A	NA,1	NA,-inf	NA,inf	NA,0.338788	7.62673e-05	0.000161338
3	chr8:21753416:T:A	21753416	NA,A	NA,T	NA,1	NA,-inf	NA,inf	NA,0.327222	7.62345e-05	0.000161133
3	chr8:22223423:C:T	22223423	NA,T	NA,C	NA,1	NA,-inf	NA,inf	NA,0.346645	7.62266e-05	0.000161217
3	chr8:21763301:A:G	21763301	G,NA	A,NA	1,NA	inf,NA	inf,NA	0.500867,NA	7.61971e-05	0.000161014
3	chr8:21721181:C:T	21721181	NA,T	NA,C	NA,1	NA,-inf	NA,inf	NA,0.323111	7.61833e-05	0.000161113
3	chr8:21485039:G:A	21485039	NA,A	NA,G	NA,1	NA,inf	NA,inf	NA,0.364124	7.61402e-05	0.0001616
3	chr8:21780423:C:G	21780423	NA,G	NA,C	NA,1	NA,inf	NA,inf	NA,0.352863	7.6107e-05	0.000161452
3	chr8:21762079:C:T	21762079	NA,T	NA,C	NA,1	NA,inf	NA,inf	NA,0.335372	7.61029e-05	0.00016101
3	chr8:22752475:C:T	22752475	NA,T	NA,C	NA,1	NA,-inf	NA,inf	NA,0.312799	7.60759e-05	0.000160714
3	chr8:22648585:C:T	22648585	T,T	C,C	1,1	-inf,-inf	inf,inf	3.43303,1.12763	7.60414e-05	0.00321967
3	chr8:22738315:G:A	22738315	A,A	G,G	1,1	-inf,inf	inf,inf	0.466614,1.09132	7.60225e-05	0.000160798
3	chr8:22093248:G:C	22093248	C,C	G,G	1,1	-inf,-inf	inf,inf	0.78425,0.938568	7.60057e-05	0.000162856
3	chr8:21716963:G:A	21716963	NA,A	NA,G	NA,1	NA,inf	NA,inf	NA,0.347123	7.59929e-05	0.000160988
3	chr8:22241517:G:C	22241517	NA,C	NA,G	NA,1	NA,inf	NA,inf	NA,0.361553	7.59006e-05	0.000160908
3	chr8:21721282:C:T	21721282	T,NA	C,NA	1,NA	inf,NA	inf,NA	0.483438,NA	7.58355e-05	0.000160122
3	chr8:21480442:A:G	21480442	NA,G	NA,A	NA,1	NA,inf	NA,inf	NA,0.350898	7.58119e-05	0.000160811
3	chr8:21516066:C:T	21516066	T,T	C,C	1,1	-inf,inf	inf,inf	0.0925559,1.28546	7.57787e-05	0.000159814
3	chr8:21934490:G:A	21934490	NA,A	NA,G	NA,1	NA,-inf	NA,inf	NA,0.317986	7.57743e-05	0.000160007
3	chr8:22408305:T:C	22408305	NA,C	NA,T	NA,1	NA,-inf	NA,inf	NA,0.328106	7.5772e-05	0.00016022
3	chr8:21782895:C:G	21782895	NA,G	NA,C	NA,1	NA,inf	NA,inf	NA,0.348991	7.57626e-05	0.00016071
3	chr8:22665626:A:G	22665626	NA,G	NA,A	NA,1	NA,-inf	NA,inf	NA,0.30643	7.57529e-05	0.00015994
3	chr8:22631013:T:C	22631013	NA,C	NA,T	NA,1	NA,-inf	NA,inf	NA,0.309465	7.57367e-05	0.000159924
3	chr8:22147519:A:G	22147519	NA,G	NA,A	NA,1	NA,-inf	NA,inf	NA,0.316128	7.57363e-05	0.000159861
3	chr8:21610830:A:G	21610830	G,G	A,A	1,1	inf,inf	inf,inf	0.186426,1.13264	7.57124e-05	0.000157822
3	chr8:23062885:A:G	23062885	NA,G	NA,A	NA,1	NA,-inf	NA,inf	NA,0.317547	7.56753e-05	0.000159892
3	chr8:22598681:TGCTAGGGAGCGCCGGGTGCCCGCGTCCTGGTCAGC:T	22598681	T,NA	TGCTAGGGAGCGCCGGGTGCCCGCGTCCTGGTCAGC,NA	1,NA	inf,NA	inf,NA	0.656268,NA	7.56459e-05	0.000162167
3	chr8:22398333:A:G	22398333	G,G	A,A	1,1	inf,-inf	inf,inf	0.903656,0.758862	7.56027e-05	0.000160951
3	chr8:22452096:G:T	22452096	NA,T	NA,G	NA,1	NA,-inf	NA,inf	NA,0.318512	7.56006e-05	0.000159831
3	chr8:22750005:C:T	22750005	NA,T	NA,C	NA,1	NA,-inf	NA,inf	NA,0.307168	7.55948e-05	0.000159693
3	chr8:22388314:C:T	22388314	NA,T	NA,C	NA,1	NA,-inf	NA,inf	NA,0.303001	7.5576e-05	0.00015964
3	chr8:22529366:T:G	22529366	NA,G	NA,T	NA,1	NA,inf	NA,inf	NA,0.337984	7.55664e-05	0.000160024
3	chr8:22270901:A:G	22270901	NA,G	NA,A	NA,1	NA,-inf	NA,inf	NA,0.324296	7.55519e-05	0.000159689
3	chr8:22936177:A:G	22936177	NA,G	NA,A	NA,1	NA,-inf	NA,inf	NA,0.32015	7.5545e-05	0.000159721
3	chr8:22297621:C:T	22297621	NA,T	NA,C	NA,1	NA,-inf	NA,inf	NA,0.330735	7.55377e-05	0.000159795
3	chr8:22984119:T:A	22984119	NA,A	NA,T	NA,1	NA,-inf	NA,inf	NA,0.312309	7.55149e-05	0.000159441
3	chr8:21943463:A:G	21943463	NA,G	NA,A	NA,1	NA,-inf	NA,inf	NA,0.313105	7.54953e-05	0.000159401
3	chr8:22528980:T:C	22528980	NA,C	NA,T	NA,1	NA,-inf	NA,inf	NA,0.302513	7.54915e-05	0.000159318
3	chr8:22204123:C:T	22204123	NA,T	NA,C	NA,1	NA,inf	NA,inf	NA,0.327819	7.54742e-05	0.000159867
3	chr8:21534730:G:A	21534730	NA,A	NA,G	NA,1	NA,inf	NA,inf	NA,0.331033	7.54734e-05	0.000159817
3	chr8:23022056:C:T	23022056	NA,T	NA,C	NA,1	NA,inf	NA,inf	NA,0.330745	7.54669e-05	0.000159882
3	chr8:21897880:T:C	21897880	NA,C	NA,T	NA,1	NA,inf	NA,inf	NA,0.362857	7.5464e-05	0.000159778
3	chr8:22198046:G:A	22198046	A,A	G,G	1,1	inf,-inf	inf,inf	0.0163587,1.33684	7.54358e-05	0.000160296
3	chr8:22302081:C:A	22302081	NA,A	NA,C	NA,1	NA,-inf	NA,inf	NA,0.329347	7.54152e-05	0.000159536
3	chr8:22185562:A:G	22185562	NA,G	NA,A	NA,1	NA,inf	NA,inf	NA,0.339764	7.54148e-05	0.000159759
3	chr8:22189316:T:G	22189316	NA,G	NA,T	NA,1	NA,-inf	NA,inf	NA,0.306081	7.53948e-05	0.000159208
3	chr8:21694621:T:C	21694621	NA,C	NA,T	NA,1	NA,inf	NA,inf	NA,0.34933	7.53875e-05	0.000159775
3	chr8:22572725:G:C	22572725	C,C	G,G	1,1	inf,-inf	inf,inf	4.81116,0.348564	7.53539e-05	0.0156963
3	chr8:22217671:G:A	22217671	NA,A	NA,G	NA,1	NA,-inf	NA,inf	NA,0.306907	7.53443e-05	0.000159149
3	chr8:22819792:G:C	22819792	NA,C	NA,G	NA,1	NA,-inf	NA,inf	NA,0.318455	7.53128e-05	0.000159191
3	chr8:22181500:G:T	22181500	T,NA	G,NA	1,NA	inf,NA	inf,NA	0.519609,NA	7.529e-05	0.000159373
3	chr8:22164370:G:A	22164370	A,A	G,G	1,1	-inf,-inf	inf,inf	0.0551233,1.26927	7.52784e-05	0.000158566
3	chr8:21812665:C:T	21812665	NA,T	NA,C	NA,1	NA,-inf	NA,inf	NA,0.303065	7.52393e-05	0.000158985
3	chr8:21883450:G:A	21883450	NA,A	NA,G	NA,1	NA,-inf	NA,inf	NA,0.319619	7.52198e-05	0.000158595
3	chr8:21753048:A:G	21753048	NA,G	NA,A	NA,1	NA,-inf	NA,inf	NA,0.313998	7.51909e-05	0.000158916
3	chr8:22036457:C:G	22036457	NA,G	NA,C	NA,1	NA,inf	NA,inf	NA,0.327017	7.51723e-05	0.00015903
3	chr8:22235323:A:G	22235323	NA,G	NA,A	NA,1	NA,-inf	NA,inf	NA,0.326166	7.51399e-05	0.000158955
3	chr8:22395091:C:G	22395091	NA,G	NA,C	NA,1	NA,-inf	NA,inf	NA,0.297877	7.5139e-05	0.000158719
3	chr8:22578389:C:T	22578389	NA,T	NA,C	NA,1	NA,-inf	NA,inf	NA,0.418698	7.51006e-05	0.000160173
3	chr8:22449873:T:C	22449873	NA,C	NA,T	NA,1	NA,-inf	NA,inf	NA,0.38352	7.50747e-05	0.000159616
3	chr8:22613886:T:C	22613886	C,C	T,T	1,1	-inf,-inf	inf,inf	3.83088,0.723163	7.50394e-05	0.00356096
3	chr8:21695894:C:T	21695894	NA,T	NA,C	NA,1	NA,-inf	NA,inf	NA,0.306134	7.50339e-05	0.000158639
3	chr8:23005510:A:G	23005510	NA,G	NA,A	NA,1	NA,-inf	NA,inf	NA,0.305492	7.50299e-05	0.000158407
3	chr8:21615775:C:T	21615775	T,T	C,C	1,1	inf,inf	inf,inf	0.179572,1.26011	7.50279e-05	0.000158497
3	chr8:21786177:G:A	21786177	NA,A	NA,G	NA,1	NA,inf	NA,inf	NA,0.333212	7.50162e-05	0.000158653
3	chr8:21830907:A:C	21830907	NA,C	NA,A	NA,1	NA,-inf	NA,inf	NA,0.312343	7.50081e-05	0.000158368
3	chr8:22669046:G:A	22669046	A,A	G,G	1,1	inf,inf	inf,inf	1.67494,0.315884	7.49553e-05	0.000172889
3	chr8:22684497:G:T	22684497	NA,T	NA,G	NA,1	NA,inf	NA,inf	NA,0.286862	7.49432e-05	0.000158215
3	chr8:21776351:A:C	21776351	NA,C	NA,A	NA,1	NA,inf	NA,inf	NA,0.330035	7.49366e-05	0.000158777
3	chr8:22930556:G:A	22930556	NA,A	NA,G	NA,1	NA,-inf	NA,inf	NA,0.30952	7.49308e-05	0.000158379
3	chr8:23012659:C:T	23012659	NA,T	NA,C	NA,1	NA,-inf	NA,inf	NA,0.300969	7.49227e-05	0.000158117
3	chr8:22773663:C:A	22773663	NA,A	NA,C	NA,1	NA,-inf	NA,inf	NA,0.308825	7.49197e-05	0.000158323
3	chr8:22864025:A:G	22864025	G,G	A,A	1,1	inf,-inf	inf,inf	1.28716,0.0121299	7.48822e-05	0.000158277
3	chr8:22793413:T:C	22793413	NA,C	NA,T	NA,1	NA,-inf	NA,inf	NA,0.319301	7.48703e-05	0.000158235
3	chr8:22726606:G:A	22726606	NA,A	NA,G	NA,1	NA,inf	NA,inf	NA,0.316423	7.48153e-05	0.000158211
3	chr8:23035142:TA:T	23035142	NA,T	NA,TA	NA,1	NA,inf	NA,inf	NA,0.315453	7.47945e-05	0.000158276
3	chr8:21710383:C:T	21710383	NA,T	NA,C	NA,1	NA,inf	NA,inf	NA,0.323995	7.47926e-05	0.000158345
3	chr8:22001557:A:G	22001557	NA,G	NA,A	NA,1	NA,-inf	NA,inf	NA,0.308273	7.47624e-05	0.000157872
3	chr8:21766492:C:T	21766492	NA,T	NA,C	NA,1	NA,inf	NA,inf	NA,0.326253	7.47615e-05	0.000158258
3	chr8:21478340:A:G	21478340	G,G	A,A	1,1	inf,inf	inf,inf	1.13508,0.324068	7.47558e-05	0.000157984
3	chr8:22338915:C:G	22338915	NA,G	NA,C	NA,1	NA,-inf	NA,inf	NA,0.321022	7.46916e-05	0.000158008
3	chr8:22547910:C:T	22547910	NA,T	NA,C	NA,1	NA,inf	NA,inf	NA,0.348605	7.46337e-05	0.000158275
3	chr8:22001287:C:T	22001287	NA,T	NA,C	NA,1	NA,inf	NA,inf	NA,0.333831	7.46262e-05	0.000158202
3	chr8:21981357:T:G	21981357	NA,G	NA,T	NA,1	NA,inf	NA,inf	NA,0.356713	7.46138e-05	0.000157939
3	chr8:22771346:C:T	22771346	NA,T	NA,C	NA,1	NA,-inf	NA,inf	NA,0.305292	7.46008e-05	0.000157652
3	chr8:22316286:C:T	22316286	NA,T	NA,C	NA,1	NA,-inf	NA,inf	NA,0.319884	7.45941e-05	0.000157801
3	chr8:21832597:G:A	21832597	NA,A	NA,G	NA,1	NA,-inf	NA,inf	NA,0.29425	7.45808e-05	0.000157731
3	chr8:22649564:T:G	22649564	G,NA	T,NA	1,NA	inf,NA	inf,NA	0.694896,NA	7.4559e-05	0.000160801
3	chr8:22384495:C:T	22384495	NA,T	NA,C	NA,1	NA,-inf	NA,inf	NA,0.3152	7.45576e-05	0.000157736
3	chr8:22769188:C:T	22769188	NA,T	NA,C	NA,1	NA,-inf	NA,inf	NA,0.304652	7.4529e-05	0.000157531
3	chr8:23054596:A:G	23054596	NA,G	NA,A	NA,1	NA,inf	NA,inf	NA,0.321976	7.45071e-05	0.000157798
3	chr8:22536855:T:C	22536855	NA,C	NA,T	NA,1	NA,inf	NA,inf	NA,0.349375	7.44964e-05	0.000157991
3	chr8:21500864:G:A	21500864	NA,A	NA,G	NA,1	NA,-inf	NA,inf	NA,0.305503	7.43872e-05	0.000157201
3	chr8:22739478:C:T	22739478	NA,T	NA,C	NA,1	NA,inf	NA,inf	NA,0.33322	7.43794e-05	0.000157512
3	chr8:22848411:T:A	22848411	NA,A	NA,T	NA,1	NA,inf	NA,inf	NA,0.335762	7.43694e-05	0.000157664
3	chr8:21657563:C:T	21657563	NA,T	NA,C	NA,1	NA,inf	NA,inf	NA,0.325132	7.43433e-05	0.000157395
3	chr8:22554182:C:T	22554182	NA,T	NA,C	NA,1	NA,-inf	NA,inf	NA,0.294158	7.43352e-05	0.000157095
3	chr8:22458046:G:A	22458046	NA,A	NA,G	NA,1	NA,-inf	NA,inf	NA,0.374575	7.43306e-05	0.000158013
3	chr8:21657752:T:C	21657752	NA,C	NA,T	NA,1	NA,inf	NA,inf	NA,0.322223	7.43297e-05	0.000157445
3	chr8:21627712:G:A	21627712	NA,A	NA,G	NA,1	NA,inf	NA,inf	NA,0.327085	7.43207e-05	0.000157415
3	chr8:22384423:C:T	22384423	NA,T	NA,C	NA,1	NA,-inf	NA,inf	NA,0.312183	7.43072e-05	0.000157205
3	chr8:23029034:G:A	23029034	NA,A	NA,G	NA,1	NA,inf	NA,inf	NA,0.330828	7.4303e-05	0.000157446
3	chr8:22627652:A:AC	22627652	AC,AC	A,A	1,1	-inf,-inf	inf,inf	3.68083,0.468755	7.42988e-05	0.00185151
3	chr8:21764953:C:A	21764953	NA,A	NA,C	NA,1	NA,inf	NA,inf	NA,0.321882	7.4297e-05	0.000157286
3	chr8:22272151:T:C	22272151	NA,C	NA,T	NA,1	NA,-inf	NA,inf	NA,0.293415	7.42695e-05	0.000157064
3	chr8:21718177:G:T	21718177	NA,T	NA,G	NA,1	NA,inf	NA,inf	NA,0.347063	7.42694e-05	0.000157505
3	chr8:21506912:A:G	21506912	NA,G	NA,A	NA,1	NA,-inf	NA,inf	NA,0.304105	7.42631e-05	0.00015694
3	chr8:21544831:C:T	21544831	NA,T	NA,C	NA,1	NA,inf	NA,inf	NA,0.317151	7.42576e-05	0.000157229
3	chr8:21572426:G:A	21572426	NA,A	NA,G	NA,1	NA,-inf	NA,inf	NA,0.307755	7.42436e-05	0.000157016
3	chr8:22451539:C:CT	22451539	NA,CT	NA,C	NA,1	NA,-inf	NA,inf	NA,0.373117	7.42317e-05	0.000157794
3	chr8:22612795:A:G	22612795	G,G	A,A	1,1	-inf,-inf	inf,inf	3.68305,0.555132	7.42213e-05	0.00201764
3	chr8:22589788:C:T	22589788	NA,T	NA,C	NA,1	NA,-inf	NA,inf	NA,0.309631	7.42209e-05	0.000156844
3	chr8:21615021:G:A	21615021	NA,A	NA,G	NA,1	NA,inf	NA,inf	NA,0.315184	7.41979e-05	0.000156975
3	chr8:22185648:G:A	22185648	NA,A	NA,G	NA,1	NA,inf	NA,inf	NA,0.323093	7.41953e-05	0.000157064
3	chr8:22372985:C:T	22372985	NA,T	NA,C	NA,1	NA,inf	NA,inf	NA,0.304592	7.4181e-05	0.000156855
3	chr8:21464095:C:T	21464095	NA,T	NA,C	NA,1	NA,inf	NA,inf	NA,0.316313	7.41765e-05	0.000156982
3	chr8:22890655:G:A	22890655	NA,A	NA,G	NA,1	NA,inf	NA,inf	NA,0.313196	7.41728e-05	0.000157141
3	chr8:21571229:A:G	21571229	NA,G	NA,A	NA,1	NA,inf	NA,inf	NA,0.315756	7.41163e-05	0.000156838
3	chr8:22976068:C:T	22976068	T,T	C,C	1,1	inf,-inf	inf,inf	1.31233,0.253696	7.41029e-05	0.000156566
3	chr8:22207876:TTA:T	22207876	NA,T	NA,TTA	NA,1	NA,-inf	NA,inf	NA,0.328942	7.40935e-05	0.000156925
3	chr8:22673644:G:A	22673644	NA,A	NA,G	NA,1	NA,-inf	NA,inf	NA,0.344153	7.40695e-05	0.000156897
3	chr8:22849915:C:T	22849915	NA,T	NA,C	NA,1	NA,-inf	NA,inf	NA,0.306026	7.40444e-05	0.00015662
3	chr8:21720550:C:T	21720550	NA,T	NA,C	NA,1	NA,inf	NA,inf	NA,0.336495	7.40025e-05	0.000156938
3	chr8:22635255:A:G	22635255	NA,G	NA,A	NA,1	NA,-inf	NA,inf	NA,0.340207	7.39988e-05	0.000156801
3	chr8:21432001:A:C	21432001	C,C	A,A	1,1	inf,inf	inf,inf	0.734196,0.867261	7.3955e-05	0.000156817
3	chr8:22835734:T:C	22835734	NA,C	NA,T	NA,1	NA,-inf	NA,inf	NA,0.315734	7.3949e-05	0.000156471
3	chr8:21707116:C:T	21707116	NA,T	NA,C	NA,1	NA,inf	NA,inf	NA,0.304727	7.39406e-05	0.000156401
3	chr8:22677693:G:A	22677693	NA,A	NA,G	NA,1	NA,inf	NA,inf	NA,0.329742	7.39366e-05	0.000156588
3	chr8:21480031:C:A	21480031	NA,A	NA,C	NA,1	NA,inf	NA,inf	NA,0.32846	7.39209e-05	0.000156776
3	chr8:22218939:C:A	22218939	A,NA	C,NA	1,NA	inf,NA	inf,NA	0.583927,NA	7.39081e-05	0.000157435
3	chr8:22223920:G:C	22223920	NA,C	NA,G	NA,1	NA,inf	NA,inf	NA,0.343016	7.39068e-05	0.000156701
3	chr8:22824604:T:G	22824604	NA,G	NA,T	NA,1	NA,-inf	NA,inf	NA,0.301404	7.39023e-05	0.00015621
3	chr8:23028156:A:G	23028156	NA,G	NA,A	NA,1	NA,inf	NA,inf	NA,0.325494	7.38646e-05	0.000156513
3	chr8:22278259:AC:A	22278259	NA,A	NA,AC	NA,1	NA,-inf	NA,inf	NA,0.310528	7.38571e-05	0.000156234
3	chr8:22053457:G:A	22053457	NA,A	NA,G	NA,1	NA,-inf	NA,inf	NA,0.311858	7.38512e-05	0.000156141
3	chr8:22697667:C:T	22697667	NA,T	NA,C	NA,1	NA,inf	NA,inf	NA,0.320427	7.38314e-05	0.00015636
3	chr8:22450232:A:C	22450232	NA,C	NA,A	NA,1	NA,-inf	NA,inf	NA,0.368205	7.38302e-05	0.000156934
3	chr8:22239115:G:A	22239115	NA,A	NA,G	NA,1	NA,-inf	NA,inf	NA,0.311034	7.38285e-05	0.000156183
3	chr8:22871901:C:T	22871901	NA,T	NA,C	NA,1	NA,-inf	NA,inf	NA,0.336194	7.38221e-05	0.00015651
3	chr8:22774482:C:A	22774482	NA,A	NA,C	NA,1	NA,inf	NA,inf	NA,0.30233	7.3788e-05	0.000156026
3	chr8:21767215:CAA:C	21767215	C,C	CAA,CAA	1,1	inf,-inf	inf,inf	1.121,0.577064	7.37861e-05	0.000159254
3	chr8:22140395:G:A	22140395	NA,A	NA,G	NA,1	NA,inf	NA,inf	NA,0.325678	7.37852e-05	0.000156181
3	chr8:22694578:C:A	22694578	NA,A	NA,C	NA,1	NA,inf	NA,inf	NA,0.314171	7.37846e-05	0.000156469
3	chr8:21531623:ACAAATAATAGT:A	21531623	NA,A	NA,ACAAATAATAGT	NA,1	NA,-inf	NA,inf	NA,0.298122	7.37693e-05	0.000155897
3	chr8:22131697:T:C	22131697	NA,C	NA,T	NA,1	NA,-inf	NA,inf	NA,0.276792	7.37482e-05	0.000155718
3	chr8:22978663:AG:A	22978663	NA,A	NA,AG	NA,1	NA,-inf	NA,inf	NA,0.285185	7.37439e-05	0.000155788
3	chr8:22995099:T:A	22995099	A,A	T,T	1,1	-inf,-inf	inf,inf	1.17995,0.152539	7.37185e-05	0.000154051
3	chr8:22832713:A:G	22832713	NA,G	NA,A	NA,1	NA,-inf	NA,inf	NA,0.300636	7.36978e-05	0.000155802
3	chr8:21928787:G:A	21928787	NA,A	NA,G	NA,1	NA,-inf	NA,inf	NA,0.296497	7.36848e-05	0.000155733
3	chr8:21700005:G:A	21700005	NA,A	NA,G	NA,1	NA,inf	NA,inf	NA,0.314175	7.36603e-05	0.000155847
3	chr8:22391247:T:A	22391247	NA,A	NA,T	NA,1	NA,-inf	NA,inf	NA,0.280097	7.36036e-05	0.000155483
3	chr8:22528466:C:T	22528466	NA,T	NA,C	NA,1	NA,inf	NA,inf	NA,0.264637	7.35889e-05	0.000155283
3	chr8:21408721:C:T	21408721	NA,T	NA,C	NA,1	NA,inf	NA,inf	NA,0.310882	7.3587e-05	0.000155745
3	chr8:23072033:G:A	23072033	NA,A	NA,G	NA,1	NA,inf	NA,inf	NA,0.305637	7.35842e-05	0.000155718
3	chr8:22386175:C:T	22386175	NA,T	NA,C	NA,1	NA,-inf	NA,inf	NA,0.27935	7.3577e-05	0.000155417
3	chr8:22657632:G:A	22657632	NA,A	NA,G	NA,1	NA,inf	NA,inf	NA,0.333922	7.35703e-05	0.000155876
3	chr8:21666392:T:G	21666392	NA,G	NA,T	NA,1	NA,inf	NA,inf	NA,0.324243	7.35578e-05	0.000155837
3	chr8:21881891:A:C	21881891	NA,C	NA,A	NA,1	NA,inf	NA,inf	NA,0.309851	7.35564e-05	0.000155653
3	chr8:22179107:G:C	22179107	NA,C	NA,G	NA,1	NA,-inf	NA,inf	NA,0.286421	7.35442e-05	0.000155465
3	chr8:22447260:A:G	22447260	NA,G	NA,A	NA,1	NA,-inf	NA,inf	NA,0.297498	7.35023e-05	0.000155501
3	chr8:23003884:C:T	23003884	T,T	C,C	1,1	-inf,-inf	inf,inf	1.09131,0.37721	7.35018e-05	0.000154246
3	chr8:21560602:T:C	21560602	NA,C	NA,T	NA,1	NA,-inf	NA,inf	NA,0.284397	7.34468e-05	0.000155204
3	chr8:22891016:G:A	22891016	NA,A	NA,G	NA,1	NA,inf	NA,inf	NA,0.335122	7.3434e-05	0.000155735
3	chr8:22550200:G:A	22550200	NA,A	NA,G	NA,1	NA,inf	NA,inf	NA,0.326495	7.34327e-05	0.000155588
3	chr8:22390591:G:A	22390591	NA,A	NA,G	NA,1	NA,-inf	NA,inf	NA,0.278155	7.34215e-05	0.000155102
3	chr8:23076855:T:C	23076855	NA,C	NA,T	NA,1	NA,inf	NA,inf	NA,0.303154	7.3407e-05	0.00015534
3	chr8:22967527:G:A	22967527	NA,A	NA,G	NA,1	NA,-inf	NA,inf	NA,0.288081	7.33722e-05	0.000155003
3	chr8:21557027:C:A	21557027	A,A	C,C	1,1	-inf,inf	inf,inf	0.386303,1.13238	7.33633e-05	0.00015524
3	chr8:22214346:G:A	22214346	NA,A	NA,G	NA,1	NA,inf	NA,inf	NA,0.307788	7.33354e-05	0.000155258
3	chr8:22618294:T:C	22618294	C,NA	T,NA	1,NA	-inf,NA	inf,NA	0.368087,NA	7.33298e-05	0.000153643
3	chr8:21450926:C:T	21450926	NA,T	NA,C	NA,1	NA,inf	NA,inf	NA,0.308141	7.32885e-05	0.000155151
3	chr8:22192561:C:T	22192561	NA,T	NA,C	NA,1	NA,inf	NA,inf	NA,0.30522	7.32307e-05	0.000155139
3	chr8:22891283:C:A	22891283	NA,A	NA,C	NA,1	NA,inf	NA,inf	NA,0.33245	7.32147e-05	0.000155268
3	chr8:22867214:T:A	22867214	A,NA	T,NA	1,NA	inf,NA	inf,NA	0.405157,NA	7.32063e-05	0.000153932
3	chr8:21805301:G:A	21805301	NA,A	NA,G	NA,1	NA,-inf	NA,inf	NA,0.280042	7.31509e-05	0.000154531
3	chr8:21790111:G:A	21790111	NA,A	NA,G	NA,1	NA,-inf	NA,inf	NA,0.283647	7.31302e-05	0.000154376
3	chr8:22339637:A:G	22339637	NA,G	NA,A	NA,1	NA,-inf	NA,inf	NA,0.302087	7.30998e-05	0.000154639
3	chr8:21836931:C:T	21836931	NA,T	NA,C	NA,1	NA,-inf	NA,inf	NA,0.288779	7.30942e-05	0.000154329
3	chr8:22998862:A:G	22998862	NA,G	NA,A	NA,1	NA,-inf	NA,inf	NA,0.278704	7.30695e-05	0.000154239
3	chr8:21695534:T:C	21695534	NA,C	NA,T	NA,1	NA,-inf	NA,inf	NA,0.280915	7.30559e-05	0.000154425
3	chr8:21599748:G:A	21599748	A,NA	G,NA	1,NA	inf,NA	inf,NA	0.482977,NA	7.30447e-05	0.000154291
3	chr8:22379117:G:A	22379117	NA,A	NA,G	NA,1	NA,-inf	NA,inf	NA,0.267672	7.30294e-05	0.000154215
3	chr8:21929122:C:T	21929122	NA,T	NA,C	NA,1	NA,inf	NA,inf	NA,0.288301	7.30136e-05	0.000154511
3	chr8:21808547:C:T	21808547	NA,T	NA,C	NA,1	NA,inf	NA,inf	NA,0.300462	7.29555e-05	0.000154327
3	chr8:22244249:T:C	22244249	NA,C	NA,T	NA,1	NA,inf	NA,inf	NA,0.308879	7.29487e-05	0.000154534
3	chr8:22455461:G:GT	22455461	NA,GT	NA,G	NA,1	NA,-inf	NA,inf	NA,0.356604	7.29408e-05	0.000155026
3	chr8:22197861:G:A	22197861	NA,A	NA,G	NA,1	NA,inf	NA,inf	NA,0.279482	7.29341e-05	0.000154153
3	chr8:21867493:G:A	21867493	NA,A	NA,G	NA,1	NA,-inf	NA,inf	NA,0.288638	7.29327e-05	0.000154201
3	chr8:22424128:G:A	22424128	NA,A	NA,G	NA,1	NA,inf	NA,inf	NA,0.307811	7.29148e-05	0.000154418
3	chr8:22881637:T:C	22881637	NA,C	NA,T	NA,1	NA,-inf	NA,inf	NA,0.274545	7.29039e-05	0.000153996
3	chr8:22116460:A:C	22116460	NA,C	NA,A	NA,1	NA,inf	NA,inf	NA,0.303733	7.28969e-05	0.00015426
3	chr8:22170467:G:A	22170467	A,A	G,G	1,1	-inf,-inf	inf,inf	0.130629,1.33515	7.28895e-05	0.000155608
3	chr8:21981524:A:G	21981524	NA,G	NA,A	NA,1	NA,inf	NA,inf	NA,0.31238	7.28827e-05	0.00015444
3	chr8:21780334:T:C	21780334	NA,C	NA,T	NA,1	NA,inf	NA,inf	NA,0.309478	7.28769e-05	0.00015444
3	chr8:21984186:G:C	21984186	NA,C	NA,G	NA,1	NA,-inf	NA,inf	NA,0.286931	7.2864e-05	0.000154001
3	chr8:22166608:AG:A	22166608	NA,A	NA,AG	NA,1	NA,inf	NA,inf	NA,0.320803	7.28537e-05	0.000154394
3	chr8:22455469:A:C	22455469	NA,C	NA,A	NA,1	NA,-inf	NA,inf	NA,0.355263	7.28396e-05	0.000154808
3	chr8:22556118:G:A	22556118	NA,A	NA,G	NA,1	NA,-inf	NA,inf	NA,0.277142	7.2821e-05	0.000153905
3	chr8:21476089:A:G	21476089	NA,G	NA,A	NA,1	NA,-inf	NA,inf	NA,0.281437	7.28069e-05	0.000153898
3	chr8:22175345:G:A	22175345	NA,A	NA,G	NA,1	NA,-inf	NA,inf	NA,0.27698	7.27841e-05	0.000153849
3	chr8:22371272:G:A	22371272	NA,A	NA,G	NA,1	NA,-inf	NA,inf	NA,0.318701	7.27839e-05	0.000154227
3	chr8:22164599:G:A	22164599	A,NA	G,NA	1,NA	-inf,NA	inf,NA	0.539098,NA	7.27424e-05	0.000154361
3	chr8:22219105:A:G	22219105	NA,G	NA,A	NA,1	NA,inf	NA,inf	NA,0.330417	7.27246e-05	0.000154383
3	chr8:21484848:T:G	21484848	NA,G	NA,T	NA,1	NA,inf	NA,inf	NA,0.322174	7.27244e-05	0.000154295
3	chr8:22497942:T:C	22497942	NA,C	NA,T	NA,1	NA,inf	NA,inf	NA,0.32652	7.27104e-05	0.000154177
3	chr8:22694184:T:C	22694184	NA,C	NA,T	NA,1	NA,inf	NA,inf	NA,0.325468	7.27077e-05	0.000154083
3	chr8:22926009:T:G	22926009	NA,G	NA,T	NA,1	NA,-inf	NA,inf	NA,0.276269	7.26938e-05	0.000153622
3	chr8:22730489:T:C	22730489	NA,C	NA,T	NA,1	NA,inf	NA,inf	NA,0.291171	7.26663e-05	0.000153676
3	chr8:22190996:G:A	22190996	NA,A	NA,G	NA,1	NA,-inf	NA,inf	NA,0.278953	7.26405e-05	0.000153406
3	chr8:22485011:C:T	22485011	NA,T	NA,C	NA,1	NA,inf	NA,inf	NA,0.307898	7.2616e-05	0.000153838
3	chr8:22324139:G:A	22324139	A,A	G,G	1,1	-inf,-inf	inf,inf	0.9175,0.506429	7.26124e-05	0.000152153
3	chr8:21485908:G:A	21485908	NA,A	NA,G	NA,1	NA,-inf	NA,inf	NA,0.278745	7.26075e-05	0.000153479
3	chr8:21477139:C:T	21477139	NA,T	NA,C	NA,1	NA,inf	NA,inf	NA,0.306378	7.25343e-05	0.000153558
3	chr8:22925355:A:C	22925355	NA,C	NA,A	NA,1	NA,inf	NA,inf	NA,0.305623	7.25323e-05	0.000153585
3	chr8:22378154:G:A	22378154	NA,A	NA,G	NA,1	NA,inf	NA,inf	NA,0.301985	7.25272e-05	0.00015351
3	chr8:22812655:C:T	22812655	T,T	C,C	1,1	inf,-inf	inf,inf	0.508157,1.04882	7.25241e-05	0.000154027
3	chr8:22121590:G:A	22121590	NA,A	NA,G	NA,1	NA,inf	NA,inf	NA,0.301745	7.25033e-05	0.000153447
3	chr8:21963760:C:T	21963760	NA,T	NA,C	NA,1	NA,-inf	NA,inf	NA,0.278778	7.24917e-05	0.000153097
3	chr8:22797593:A:G	22797593	NA,G	NA,A	NA,1	NA,-inf	NA,inf	NA,0.272497	7.2473e-05	0.000153038
3	chr8:22917554:G:A	22917554	NA,A	NA,G	NA,1	NA,-inf	NA,inf	NA,0.278311	7.24699e-05	0.000153179
3	chr8:22558678:TCA:T	22558678	NA,T	NA,TCA	NA,1	NA,inf	NA,inf	NA,0.306863	7.24634e-05	0.000153437
3	chr8:21476076:G:C	21476076	NA,C	NA,G	NA,1	NA,-inf	NA,inf	NA,0.276936	7.24554e-05	0.000153151
3	chr8:23033898:C:G	23033898	NA,G	NA,C	NA,1	NA,inf	NA,inf	NA,0.308138	7.24233e-05	0.000153457
3	chr8:22016011:C:A	22016011	NA,A	NA,C	NA,1	NA,-inf	NA,inf	NA,0.276314	7.24105e-05	0.000152949
3	chr8:21629910:C:T	21629910	NA,T	NA,C	NA,1	NA,inf	NA,inf	NA,0.302165	7.24026e-05	0.000153285
3	chr8:23081336:T:C	23081336	NA,C	NA,T	NA,1	NA,inf	NA,inf	NA,0.296204	7.23998e-05	0.000153313
3	chr8:21480254:G:A	21480254	NA,A	NA,G	NA,1	NA,inf	NA,inf	NA,0.30905	7.2372e-05	0.000153467
3	chr8:21541547:C:G	21541547	NA,G	NA,C	NA,1	NA,-inf	NA,inf	NA,0.283733	7.23671e-05	0.000152986
3	chr8:22143667:T:C	22143667	NA,C	NA,T	NA,1	NA,-inf	NA,inf	NA,0.276042	7.23396e-05	0.000152725
3	chr8:21472745:A:G	21472745	G,NA	A,NA	1,NA	inf,NA	inf,NA	0.443208,NA	7.23361e-05	0.000152477
3	chr8:22397875:T:C	22397875	NA,C	NA,T	NA,1	NA,-inf	NA,inf	NA,0.289717	7.23185e-05	0.00015302
3	chr8:22818446:A:G	22818446	NA,G	NA,A	NA,1	NA,-inf	NA,inf	NA,0.313436	7.23058e-05	0.000153244
3	chr8:22317119:C:T	22317119	NA,T	NA,C	NA,1	NA,-inf	NA,inf	NA,0.263728	7.22753e-05	0.000152767
3	chr8:22889426:T:C	22889426	C,C	T,T	1,1	-inf,-inf	inf,inf	0.0306072,1.3771	7.22714e-05	0.000154813
3	chr8:21639049:G:A	21639049	NA,A	NA,G	NA,1	NA,-inf	NA,inf	NA,0.270228	7.22352e-05	0.000152611
3	chr8:22281657:A:G	22281657	NA,G	NA,A	NA,1	NA,-inf	NA,inf	NA,0.272543	7.22338e-05	0.000152773
3	chr8:22807154:T:C	22807154	NA,C	NA,T	NA,1	NA,-inf	NA,inf	NA,0.303696	7.22238e-05	0.000152836
3	chr8:22454520:T:C	22454520	NA,C	NA,T	NA,1	NA,inf	NA,inf	NA,0.280745	7.22165e-05	0.000152721
3	chr8:22427337:T:C	22427337	NA,C	NA,T	NA,1	NA,-inf	NA,inf	NA,0.299815	7.22119e-05	0.000152898
3	chr8:22181641:C:T	22181641	NA,T	NA,C	NA,1	NA,inf	NA,inf	NA,0.300039	7.22081e-05	0.000152937
3	chr8:22390694:G:A	22390694	NA,A	NA,G	NA,1	NA,-inf	NA,inf	NA,0.263269	7.21895e-05	0.000152507
3	chr8:22174684:A:G	22174684	NA,G	NA,A	NA,1	NA,-inf	NA,inf	NA,0.268419	7.21477e-05	0.000152501
3	chr8:21801331:T:G	21801331	NA,G	NA,T	NA,1	NA,inf	NA,inf	NA,0.300636	7.21445e-05	0.000152875
3	chr8:22713878:T:A	22713878	A,A	T,T	1,1	inf,inf	inf,inf	0.780714,0.689476	7.21007e-05	0.000151502
3	chr8:21945150:G:T	21945150	NA,T	NA,G	NA,1	NA,-inf	NA,inf	NA,0.27759	7.2096e-05	0.000152386
3	chr8:21943229:A:G	21943229	G,NA	A,NA	1,NA	inf,NA	inf,NA	0.521701,NA	7.20952e-05	0.000152191
3	chr8:22565410:G:A	22565410	A,A	G,G	1,1	-inf,-inf	inf,inf	3.42622,0.509504	7.20938e-05	0.00117543
3	chr8:22972381:C:T	22972381	NA,T	NA,C	NA,1	NA,-inf	NA,inf	NA,0.276639	7.20899e-05	0.000152378
3	chr8:23031584:G:A	23031584	NA,A	NA,G	NA,1	NA,inf	NA,inf	NA,0.293325	7.20738e-05	0.000152585
3	chr8:22168213:G:C	22168213	NA,C	NA,G	NA,1	NA,inf	NA,inf	NA,0.310882	7.20568e-05	0.000152701
3	chr8:22396323:C:T	22396323	T,T	C,C	1,1	inf,-inf	inf,inf	0.778082,0.84868	7.20435e-05	0.000153078
3	chr8:22216855:A:G	22216855	NA,G	NA,A	NA,1	NA,inf	NA,inf	NA,0.268518	7.20382e-05	0.000152182
3	chr8:22089153:C:T	22089153	NA,T	NA,C	NA,1	NA,inf	NA,inf	NA,0.273596	7.20362e-05	0.000152344
3	chr8:22709743:G:C	22709743	NA,C	NA,G	NA,1	NA,inf	NA,inf	NA,0.266321	7.20356e-05	0.000152191
3	chr8:22928043:T:C	22928043	NA,C	NA,T	NA,1	NA,-inf	NA,inf	NA,0.281184	7.20205e-05	0.000152311
3	chr8:22237648:T:C	22237648	NA,C	NA,T	NA,1	NA,-inf	NA,inf	NA,0.288693	7.20196e-05	0.000152358
3	chr8:23004882:G:A	23004882	A,NA	G,NA	1,NA	inf,NA	inf,NA	0.493649,NA	7.20083e-05	0.000152701
3	chr8:22172799:T:C	22172799	C,NA	T,NA	1,NA	inf,NA	inf,NA	0.596118,NA	7.19904e-05	0.000153528
3	chr8:21820283:T:A	21820283	NA,A	NA,T	NA,1	NA,inf	NA,inf	NA,0.2957	7.19766e-05	0.000152344
3	chr8:22885594:C:T	22885594	NA,T	NA,C	NA,1	NA,inf	NA,inf	NA,0.299084	7.19683e-05	0.000152378
3	chr8:22061858:A:G	22061858	NA,G	NA,A	NA,1	NA,inf	NA,inf	NA,0.294804	7.19629e-05	0.000152235
3	chr8:21438651:A:C	21438651	NA,C	NA,A	NA,1	NA,inf	NA,inf	NA,0.28899	7.1917e-05	0.000152201
3	chr8:22236292:G:A	22236292	NA,A	NA,G	NA,1	NA,inf	NA,inf	NA,0.298124	7.19087e-05	0.00015222
3	chr8:22556019:C:T	22556019	NA,T	NA,C	NA,1	NA,-inf	NA,inf	NA,0.266172	7.19058e-05	0.000151975
3	chr8:22561837:A:G	22561837	NA,G	NA,A	NA,1	NA,-inf	NA,inf	NA,0.258899	7.18894e-05	0.000151833
3	chr8:21484890:A:G	21484890	NA,G	NA,A	NA,1	NA,inf	NA,inf	NA,0.287623	7.18845e-05	0.000152124
3	chr8:22279558:A:G	22279558	NA,G	NA,A	NA,1	NA,-inf	NA,inf	NA,0.286736	7.18651e-05	0.000152028
3	chr8:22358804:C:CA	22358804	NA,CA	NA,C	NA,1	NA,inf	NA,inf	NA,0.294209	7.18574e-05	0.000152021
3	chr8:23048358:C:G	23048358	NA,G	NA,C	NA,1	NA,-inf	NA,inf	NA,0.276541	7.18523e-05	0.00015186
3	chr8:22256912:CCACCT:C	22256912	NA,C	NA,CCACCT	NA,1	NA,-inf	NA,inf	NA,0.268625	7.18493e-05	0.000151729
3	chr8:22361349:G:A	22361349	NA,A	NA,G	NA,1	NA,inf	NA,inf	NA,0.296556	7.18485e-05	0.000152134
3	chr8:21635790:A:G	21635790	NA,G	NA,A	NA,1	NA,inf	NA,inf	NA,0.296658	7.18154e-05	0.00015205
3	chr8:21881862:T:G	21881862	NA,G	NA,T	NA,1	NA,inf	NA,inf	NA,0.28785	7.18018e-05	0.000151937
3	chr8:22000805:A:C	22000805	NA,C	NA,A	NA,1	NA,inf	NA,inf	NA,0.290324	7.17879e-05	0.000152004
3	chr8:22046615:G:A	22046615	A,NA	G,NA	1,NA	-inf,NA	inf,NA	0.496936,NA	7.17837e-05	0.00015189
3	chr8:21755973:C:T	21755973	T,T	C,C	1,1	-inf,inf	inf,inf	1.1331,0.108623	7.17805e-05	0.000150322
3	chr8:21623497:C:T	21623497	T,NA	C,NA	1,NA	inf,NA	inf,NA	0.463743,NA	7.17546e-05	0.000151584
3	chr8:21855499:G:A	21855499	NA,A	NA,G	NA,1	NA,inf	NA,inf	NA,0.314586	7.1749e-05	0.000151846
```
