## Supplementary material for "Characterization of shared and ancestry-specific signals driving complex traits using multi-ancestry fine-mapping": susiex_nc3.cs80.snp

```
BP	SNP	PIP(CS1)	LogBF(CS1,Pop1)	LogBF(CS1,Pop2)	PIP(CS2)	LogBF(CS2,Pop1)	LogBF(CS2,Pop2)	PIP(CS3)	LogBF(CS3,Pop1)	LogBF(CS3,Pop2)
21379051	chr8:21379051:A:G	2.29183e-06	-1.2399	-1.26281	1.69801e-05	-1.25826	-1.28837	1.71925e-05	-1.25821	-1.28817
21379586	chr8:21379586:C:G	2.31462e-06	-1.2571	-1.23572	1.69743e-05	-1.27613	-1.27085	1.71889e-05	-1.27604	-1.27056
21379685	chr8:21379685:T:C	1.56148e-05	-1.11157e-10	-0.583844	0.000125702	-1.11157e-10	-0.544767	0.000127281	-1.11157e-10	-0.544457
21380202	chr8:21380202:C:T	8.97218e-06	0.103396	-1.24133	7.64568e-05	0.177059	-1.21901	7.74278e-05	0.177699	-1.21921
21381142	chr8:21381142:G:A	2.80216e-06	-1.02344	-1.27823	2.18479e-05	-1.042	-1.25257	2.2151e-05	-1.04006	-1.25292
21381184	chr8:21381184:C:T	8.82202e-06	-0.115855	-1.03896	6.71516e-05	-0.171528	-1.0002	6.8112e-05	-0.16902	-1.00068
21381244	chr8:21381244:G:A	3.13593e-06	-0.885404	-1.30373	2.3647e-05	-0.913218	-1.30222	2.39375e-05	-0.913125	-1.30229
21381374	chr8:21381374:T:C	6.99492e-05	1.58725	-0.671548	0.000679671	1.77988	-0.636953	0.000686678	1.77803	-0.637017
21381492	chr8:21381492:G:A	6.27421e-06	-1.49562	-3.15096e-10	5.42011e-05	-1.38598	-3.15096e-10	5.463e-05	-1.39027	-3.15096e-10
21381500	chr8:21381500:A:G	7.75066e-06	-1.11157e-10	-1.28429	5.9795e-05	-1.11157e-10	-1.28776	6.05321e-05	-1.11157e-10	-1.28768
21381712	chr8:21381712:G:A	9.95942e-06	-1.11157e-10	-1.03354	7.65462e-05	-1.11157e-10	-1.04078	7.75024e-05	-1.11157e-10	-1.04055
21382025	chr8:21382025:T:C	1.10689e-05	-1.11157e-10	-0.927925	8.4908e-05	-1.11157e-10	-0.93711	8.59719e-05	-1.11157e-10	-0.936837
21382140	chr8:21382140:C:A	7.66539e-06	-1.29535	-3.15096e-10	5.75674e-05	-1.32572	-3.15096e-10	5.82831e-05	-1.32555	-3.15096e-10
21382181	chr8:21382181:C:T	1.89949e-05	-1.11157e-10	-0.387894	0.000138444	-1.11157e-10	-0.44821	0.000140275	-1.11157e-10	-0.447251
21382544	chr8:21382544:G:A	7.46819e-06	-0.0874061	-1.234	6.30653e-05	-0.0246391	-1.20987	6.38641e-05	-0.0240217	-1.21008
21382754	chr8:21382754:A:T	9.99968e-06	-1.11157e-10	-1.02951	7.67286e-05	-1.11157e-10	-1.0384	7.76842e-05	-1.11157e-10	-1.03821
21382876	chr8:21382876:A:G	6.42129e-05	1.59581	-0.76567	0.00062275	1.78645	-0.730985	0.000629084	1.7844	-0.73099
21383035	chr8:21383035:C:T	4.79295e-06	-0.500834	-1.26408	3.79815e-05	-0.512026	-1.22955	3.85292e-05	-0.509455	-1.22999
21383194	chr8:21383194:C:T	4.51497e-06	-1.40314	-0.421523	2.74286e-05	-1.46093	-0.606159	2.78676e-05	-1.45912	-0.604276
21383272	chr8:21383272:T:C	2.62621e-05	-0.0639345	-3.15096e-10	0.000189122	-0.136284	-3.15096e-10	0.000191486	-0.136045	-3.15096e-10
21384196	chr8:21384196:G:A	7.67981e-06	-1.11157e-10	-1.29347	5.92671e-05	-1.11157e-10	-1.29662	5.99911e-05	-1.11157e-10	-1.29666
21384231	chr8:21384231:G:C	3.3245e-06	-0.855485	-1.27526	2.63949e-05	-0.857919	-1.24759	2.67658e-05	-0.855834	-1.2479
21384271	chr8:21384271:T:C	4.54015e-06	-1.39844	-0.420659	2.716e-05	-1.4646	-0.61233	2.7596e-05	-1.46277	-0.610418
21384611	chr8:21384611:T:G	7.60586e-06	-1.11157e-10	-1.30314	5.89527e-05	-1.11157e-10	-1.30194	5.96761e-05	-1.11157e-10	-1.30193
21384722	chr8:21384722:A:C	1.66339e-05	-1.11157e-10	-0.520619	0.0001335	-1.11157e-10	-0.484576	0.000135183	-1.11157e-10	-0.484229
21384765	chr8:21384765:T:C	4.00549e-06	-1.4167	-0.527702	2.43565e-05	-1.47865	-0.707231	2.47424e-05	-1.47695	-0.70539
21385160	chr8:21385160:T:C	6.27341e-06	-1.49574	-3.15096e-10	5.41991e-05	-1.38601	-3.15096e-10	5.46271e-05	-1.39033	-3.15096e-10
21385334	chr8:21385334:T:C	4.69055e-05	-1.11157e-10	0.516072	0.000371231	-1.11157e-10	0.538146	0.000375515	-1.11157e-10	0.537441
21385689	chr8:21385689:C:T	7.64065e-06	-0.274919	-1.02366	6.74819e-05	-0.155187	-1.01163	6.81316e-05	-0.15785	-1.01157
21385705	chr8:21385705:T:C	1.70389e-05	-1.11157e-10	-0.496562	0.000136744	-1.11157e-10	-0.460568	0.000138466	-1.11157e-10	-0.460233
21385924	chr8:21385924:G:T	1.0311e-05	-0.998852	-3.15096e-10	8.5609e-05	-0.928888	-3.15096e-10	8.65326e-05	-0.930336	-3.15096e-10
21386325	chr8:21386325:C:T	8.34227e-06	-1.11157e-10	-1.21073	6.39924e-05	-1.11157e-10	-1.21991	6.47837e-05	-1.11157e-10	-1.2198
21386891	chr8:21386891:G:A	6.1737e-06	-0.422549	-1.08922	5.53336e-05	-0.306159	-1.05914	5.58521e-05	-0.30874	-1.05941
21386934	chr8:21386934:C:T	1.10803e-05	-1.11157e-10	-0.926895	8.7802e-05	-1.11157e-10	-0.903595	8.88827e-05	-1.11157e-10	-0.90354
21387038	chr8:21387038:A:G	9.34666e-06	-1.56478	0.46774	6.20832e-05	-1.56625	0.316051	6.29575e-05	-1.56629	0.317888
21387431	chr8:21387431:G:A	7.59732e-06	-1.11157e-10	-1.30427	5.88228e-05	-1.11157e-10	-1.30415	5.95432e-05	-1.11157e-10	-1.30416
21387475	chr8:21387475:G:T	1.13663e-05	-1.11157e-10	-0.901409	8.56083e-05	-1.11157e-10	-0.928896	8.66744e-05	-1.11157e-10	-0.928699
21388090	chr8:21388090:C:T	8.50927e-06	-1.11157e-10	-1.19091	6.65703e-05	-1.11157e-10	-1.18042	6.7374e-05	-1.11157e-10	-1.1806
21388289	chr8:21388289:C:A	4.12235e-06	-1.04464	-0.870999	2.47775e-05	-1.16365	-1.00509	2.52049e-05	-1.16008	-1.00374
21388791	chr8:21388791:T:A	7.61795e-06	-1.11157e-10	-1.30156	5.90352e-05	-1.11157e-10	-1.30054	5.97577e-05	-1.11157e-10	-1.30056
21388863	chr8:21388863:G:C	4.29097e-06	-0.60961	-1.26594	3.14408e-05	-0.644652	-1.28592	3.18905e-05	-0.64283	-1.28572
21389354	chr8:21389354:AG:A	6.99042e-05	2.20102	-1.28596	0.000425912	1.962	-1.28645	0.000435326	1.9717	-1.28646
21389720	chr8:21389720:A:G	7.98727e-06	-1.11157e-10	-1.25421	6.13386e-05	-1.11157e-10	-1.26227	6.20895e-05	-1.11157e-10	-1.26228
21389787	chr8:21389787:A:G	5.20174e-06	-0.609099	-1.07397	4.62076e-05	-0.503893	-1.04164	4.6643e-05	-0.506406	-1.04193
21390000	chr8:21390000:C:T	3.5953e-05	1.20628	-0.956135	0.000336497	1.37114	-0.931226	0.000339929	1.36911	-0.931227
21390093	chr8:21390093:A:C	1.15897e-05	-1.11157e-10	-0.881947	8.71591e-05	-1.11157e-10	-0.910944	8.82436e-05	-1.11157e-10	-0.910757
21390479	chr8:21390479:C:T	1.00154e-05	-1.11157e-10	-1.02794	7.57771e-05	-1.11157e-10	-1.05088	7.6718e-05	-1.11157e-10	-1.05072
21390986	chr8:21390986:A:G	2.49355e-06	-1.11428	-1.30407	1.90529e-05	-1.13005	-1.30141	1.92859e-05	-1.13	-1.30149
21391152	chr8:21391152:G:C	3.44968e-06	-0.813383	-1.2804	2.75945e-05	-0.810126	-1.25094	2.79775e-05	-0.808128	-1.25133
21391610	chr8:21391610:G:A	4.35122e-06	-1.33872	-0.522889	2.58132e-05	-1.42109	-0.706702	2.6242e-05	-1.41886	-0.704633
21391703	chr8:21391703:T:A	1.79347e-05	-1.11157e-10	-0.445327	0.000130801	-1.11157e-10	-0.504999	0.00013253	-1.11157e-10	-0.504051
21391729	chr8:21391729:T:C	2.21105e-06	-1.41909	-1.1195	1.57627e-05	-1.43194	-1.18909	1.59648e-05	-1.43199	-1.18848
21391785	chr8:21391785:C:A	5.78682e-06	-0.288923	-1.28756	4.86067e-05	-0.22853	-1.26639	4.92198e-05	-0.227939	-1.26662
21391935	chr8:21391935:T:C	8.59787e-06	-1.11157e-10	-1.18055	6.7073e-05	-1.11157e-10	-1.1729	6.78902e-05	-1.11157e-10	-1.17297
21392253	chr8:21392253:G:T	4.5401e-06	-0.520455	-1.29866	3.76001e-05	-0.461234	-1.29044	3.80171e-05	-0.462271	-1.29055
21393503	chr8:21393503:CATTG:C	6.2481e-06	-1.12126	-0.378523	3.56666e-05	-1.23575	-0.568713	3.62974e-05	-1.23239	-0.566717
21393511	chr8:21393511:T:TGA	6.09962e-06	-1.11331	-0.410524	3.49058e-05	-1.22883	-0.597198	3.5523e-05	-1.22544	-0.595242
21393833	chr8:21393833:A:G	4.37532e-06	-1.3827	-0.473378	2.64908e-05	-1.45489	-0.64699	2.69179e-05	-1.4529	-0.645168
21394218	chr8:21394218:A:G	1.87573e-05	-1.11157e-10	-0.400481	0.000147128	-1.11157e-10	-0.387375	0.0001489	-1.11157e-10	-0.387584
21394383	chr8:21394383:C:T	1.78851e-05	-1.11157e-10	-0.448094	0.000134846	-1.11157e-10	-0.474543	0.000136531	-1.11157e-10	-0.474304
21394619	chr8:21394619:C:G	3.91971e-06	-0.707714	-1.25833	3.13507e-05	-0.704228	-1.22921	3.17955e-05	-0.70194	-1.22959
21394681	chr8:21394681:C:T	5.14568e-06	-1.3308	-0.363103	4.49726e-05	-1.14699	-0.425632	4.52748e-05	-1.15338	-0.424727
21394957	chr8:21394957:T:C	4.68481e-06	-1.50658	-0.281156	2.84972e-05	-1.54436	-0.484512	2.89374e-05	-1.54346	-0.482261
21394968	chr8:21394968:T:G	1.88074e-05	-1.11157e-10	-0.397813	0.000147523	-1.11157e-10	-0.384696	0.000149299	-1.11157e-10	-0.384905
21395026	chr8:21395026:G:T	5.79815e-06	-1.31655	-0.257971	3.3248e-05	-1.40097	-0.473712	3.3818e-05	-1.39856	-0.471306
21395398	chr8:21395398:G:C	1.11632e-05	-1.11157e-10	-0.919443	8.56325e-05	-1.11157e-10	-0.928614	8.67056e-05	-1.11157e-10	-0.928339
21395929	chr8:21395929:T:C	6.3118e-06	-1.48964	-3.15096e-10	4.96986e-05	-1.4727	-3.15096e-10	5.02838e-05	-1.47317	-3.15096e-10
21396104	chr8:21396104:T:G	2.57584e-05	-1.11157e-10	-0.0833018	0.000185944	-1.11157e-10	-0.153235	0.000188455	-1.11157e-10	-0.151998
21396620	chr8:21396620:T:C	2.52543e-05	-1.11157e-10	-0.103065	0.000182403	-1.11157e-10	-0.172459	0.000184864	-1.11157e-10	-0.171235
21397223	chr8:21397223:T:C	1.18231e-05	-1.11157e-10	-0.862004	9.46084e-05	-1.11157e-10	-0.828932	9.57893e-05	-1.11157e-10	-0.828706
21397270	chr8:21397270:T:C	1.68005e-05	-1.11157e-10	-0.510654	0.000131663	-1.11157e-10	-0.498434	0.00013325	-1.11157e-10	-0.498632
21397540	chr8:21397540:G:A	1.71479e-05	-0.490185	-3.15096e-10	0.000140319	-0.434757	-3.15096e-10	0.000142463	-0.431772	-3.15096e-10
21397972	chr8:21397972:T:C	2.30886e-05	-1.11157e-10	-0.192724	0.000167177	-1.11157e-10	-0.259623	0.000169427	-1.11157e-10	-0.258437
21398182	chr8:21398182:C:T	7.74319e-06	-1.11157e-10	-1.28525	6.01921e-05	-1.11157e-10	-1.28114	6.09271e-05	-1.11157e-10	-1.28118
21398207	chr8:21398207:T:C	8.25903e-06	-1.43052	0.209764	4.68385e-05	-1.492	-0.0399675	4.76196e-05	-1.49038	-0.0372278
21398406	chr8:21398406:C:A	5.98869e-06	-1.54219	-3.15096e-10	4.63087e-05	-1.54335	-3.15096e-10	4.68807e-05	-1.54325	-3.15096e-10
21399448	chr8:21399448:T:C	7.81898e-06	-1.11157e-10	-1.27551	6.08806e-05	-1.11157e-10	-1.26976	6.16202e-05	-1.11157e-10	-1.26987
21399684	chr8:21399684:A:G	5.70627e-06	-0.521563	-1.06893	4.10439e-05	-0.541784	-1.12225	4.16499e-05	-0.539977	-1.12158
21399970	chr8:21399970:T:C	7.85422e-06	-1.11157e-10	-1.27101	6.1176e-05	-1.11157e-10	-1.26492	6.19188e-05	-1.11157e-10	-1.26503
21400085	chr8:21400085:A:G	3.98035e-06	-1.33601	-0.61468	2.44476e-05	-1.41194	-0.770207	2.48449e-05	-1.40963	-0.768579
21400092	chr8:21400092:G:A	7.77525e-06	-1.11157e-10	-1.28112	6.04735e-05	-1.11157e-10	-1.27647	6.12119e-05	-1.11157e-10	-1.27652
21400425	chr8:21400425:T:C	6.14608e-06	-1.51625	-3.15096e-10	5.24302e-05	-1.4192	-3.15096e-10	5.28662e-05	-1.42309	-3.15096e-10
21400443	chr8:21400443:T:C	2.15063e-06	-1.27685	-1.28945	1.61492e-05	-1.29512	-1.30168	1.63508e-05	-1.29498	-1.3016
21400450	chr8:21400450:C:T	3.31491e-05	1.03232	-0.863365	0.000176143	0.683462	-0.890842	0.000180548	0.695694	-0.890555
21400690	chr8:21400690:G:A	1.86102e-05	-1.11157e-10	-0.408355	0.000145931	-1.11157e-10	-0.395542	0.000147687	-1.11157e-10	-0.395764
21400737	chr8:21400737:A:G	1.68288e-05	-1.11157e-10	-0.50897	0.000131775	-1.11157e-10	-0.497583	0.000133362	-1.11157e-10	-0.497789
21400954	chr8:21400954:G:A	1.15871e-05	-1.11157e-10	-0.882172	8.88154e-05	-1.11157e-10	-0.892118	8.99286e-05	-1.11157e-10	-0.891842
21401016	chr8:21401016:T:C	7.64849e-06	-1.11157e-10	-1.29756	5.9101e-05	-1.11157e-10	-1.29943	5.98275e-05	-1.11157e-10	-1.29939
21401245	chr8:21401245:T:C	2.13644e-06	-1.31564	-1.25728	1.58692e-05	-1.33215	-1.28215	1.60691e-05	-1.33203	-1.28193
21401747	chr8:21401747:G:A	6.29988e-06	-1.49153	-3.15096e-10	5.45831e-05	-1.37896	-3.15096e-10	5.50108e-05	-1.38333	-3.15096e-10
21402211	chr8:21402211:C:T	2.3853e-06	-1.15879	-1.30395	1.83856e-05	-1.16828	-1.29883	1.86363e-05	-1.16683	-1.29892
21402288	chr8:21402288:T:C	7.84275e-06	-1.11157e-10	-1.27247	6.14838e-05	-1.11157e-10	-1.2599	6.22389e-05	-1.11157e-10	-1.25988
21402677	chr8:21402677:G:C	2.42088e-05	-1.11157e-10	-0.145346	0.000178228	-1.11157e-10	-0.195615	0.000180472	-1.11157e-10	-0.195284
21402786	chr8:21402786:A:G	1.01743e-05	-1.11157e-10	-1.0122	7.95477e-05	-1.11157e-10	-1.00232	8.05223e-05	-1.11157e-10	-1.00232
21402792	chr8:21402792:C:G	1.72946e-05	-1.11157e-10	-0.481666	0.000126317	-1.11157e-10	-0.539886	0.000127983	-1.11157e-10	-0.538963
21402845	chr8:21402845:A:G	3.75899e-06	-0.726206	-1.28171	3.00901e-05	-0.722001	-1.25248	3.05051e-05	-0.720089	-1.25287
21403012	chr8:21403012:T:C	1.06577e-05	-1.11157e-10	-0.965784	8.16816e-05	-1.11157e-10	-0.975849	8.26997e-05	-1.11157e-10	-0.975641
21403269	chr8:21403269:A:G	1.84995e-06	-1.42503	-1.29187	1.43726e-05	-1.44275	-1.2706	1.45445e-05	-1.44277	-1.27088
21403750	chr8:21403750:C:T	3.12913e-05	-1.11157e-10	0.111278	0.000225074	-1.11157e-10	0.0377513	0.000228133	-1.11157e-10	0.0390736
21403801	chr8:21403801:TG:T	1.6016e-05	-1.11157e-10	-0.558477	0.0001288	-1.11157e-10	-0.520415	0.000130427	-1.11157e-10	-0.520041
21404064	chr8:21404064:C:T	7.7409e-06	-1.11157e-10	-1.28555	6.0317e-05	-1.11157e-10	-1.27907	6.10537e-05	-1.11157e-10	-1.2791
21404162	chr8:21404162:G:T	9.211e-06	0.18505	-1.29671	8.58204e-05	0.354103	-1.28053	8.66437e-05	0.351695	-1.28075
21404312	chr8:21404312:C:A	3.48897e-06	-0.793314	-1.28914	3.07116e-05	-0.684349	-1.26969	3.10603e-05	-0.68504	-1.26989
21404501	chr8:21404501:G:A	9.88212e-06	-1.11157e-10	-1.04134	7.75288e-05	-1.11157e-10	-1.02803	7.84716e-05	-1.11157e-10	-1.02812
21404526	chr8:21404526:T:A	7.63143e-06	-1.11157e-10	-1.29979	5.9251e-05	-1.11157e-10	-1.2969	5.9974e-05	-1.11157e-10	-1.29695
21405075	chr8:21405075:C:T	5.77926e-06	-0.274351	-1.30344	4.05594e-05	-0.375101	-1.30081	4.12683e-05	-0.369907	-1.30086
21405155	chr8:21405155:T:G	1.01613e-05	-1.11157e-10	-1.01348	7.78687e-05	-1.11157e-10	-1.02366	7.88398e-05	-1.11157e-10	-1.02344
21405414	chr8:21405414:G:C	2.52636e-05	-1.11157e-10	-0.102697	0.000186608	-1.11157e-10	-0.149666	0.000188958	-1.11157e-10	-0.149331
21405574	chr8:21405574:G:T	7.7037e-06	-1.11157e-10	-1.29036	5.99718e-05	-1.11157e-10	-1.2848	6.07057e-05	-1.11157e-10	-1.28482
21406467	chr8:21406467:G:A	1.04369e-05	-0.00928312	-0.977431	6.94298e-05	-0.118731	-1.01963	7.07178e-05	-0.113014	-1.01915
21406751	chr8:21406751:G:A	9.26228e-06	-1.11157e-10	-1.10611	7.01976e-05	-1.11157e-10	-1.12736	7.10869e-05	-1.11157e-10	-1.12695
21406792	chr8:21406792:G:C	1.05153e-05	-1.11157e-10	-0.979236	8.05533e-05	-1.11157e-10	-0.98976	8.15591e-05	-1.11157e-10	-0.98953
21406819	chr8:21406819:G:C	3.20115e-06	-1.00994	-1.15861	2.18113e-05	-1.14213	-1.15412	2.21849e-05	-1.13729	-1.15416
21406831	chr8:21406831:T:C	7.63315e-06	-1.11157e-10	-1.29956	5.92249e-05	-1.11157e-10	-1.29734	5.99478e-05	-1.11157e-10	-1.29738
21407135	chr8:21407135:A:G	8.26517e-06	-1.11157e-10	-1.22001	6.42502e-05	-1.11157e-10	-1.21589	6.50365e-05	-1.11157e-10	-1.21591
21407582	chr8:21407582:C:T	7.59832e-06	-1.11157e-10	-1.30414	5.88834e-05	-1.11157e-10	-1.30312	5.96045e-05	-1.11157e-10	-1.30313
21408231	chr8:21408231:G:A	7.59731e-06	-1.11157e-10	-1.30427	5.88281e-05	-1.11157e-10	-1.30406	5.95487e-05	-1.11157e-10	-1.30406
21408577	chr8:21408577:T:C	7.89714e-06	-1.11157e-10	-1.26556	6.16588e-05	-1.11157e-10	-1.25706	6.24095e-05	-1.11157e-10	-1.25714
21408721	chr8:21408721:C:T	9.48662e-06	-1.11157e-10	-1.08218	7.26784e-05	-1.11157e-10	-1.09263	7.3587e-05	-1.11157e-10	-1.09239
21408919	chr8:21408919:C:T	1.35894e-05	-1.11157e-10	-0.722774	0.000104022	-1.11157e-10	-0.734071	0.000105314	-1.11157e-10	-0.733907
21408984	chr8:21408984:A:C	7.10789e-06	-1.37086	-3.15096e-10	5.65453e-05	-1.34364	-3.15096e-10	5.71903e-05	-1.34447	-3.15096e-10
21408992	chr8:21408992:A:G	1.10185e-05	-1.11157e-10	-0.932485	8.09688e-05	-1.11157e-10	-0.984614	8.19981e-05	-1.11157e-10	-0.984162
21409022	chr8:21409022:G:A	6.24441e-06	-1.50038	-3.15096e-10	5.3831e-05	-1.39283	-3.15096e-10	5.42608e-05	-1.39705	-3.15096e-10
21409067	chr8:21409067:C:A	1.68446e-06	-1.56278	-1.24784	1.30155e-05	-1.55341	-1.25913	1.31745e-05	-1.55367	-1.2589
21409214	chr8:21409214:T:G	6.39518e-06	-1.47652	-3.15096e-10	5.59035e-05	-1.35505	-3.15096e-10	5.63237e-05	-1.35974	-3.15096e-10
21409666	chr8:21409666:T:C	7.62792e-06	-1.11157e-10	-1.30025	5.91756e-05	-1.11157e-10	-1.29817	5.98981e-05	-1.11157e-10	-1.29821
21409784	chr8:21409784:A:G	7.60046e-06	-1.11157e-10	-1.30385	5.88571e-05	-1.11157e-10	-1.30357	5.95771e-05	-1.11157e-10	-1.30359
21409785	chr8:21409785:T:C	6.18752e-06	-1.50953	-3.15096e-10	5.30529e-05	-1.40739	-3.15096e-10	5.34849e-05	-1.41146	-3.15096e-10
21409871	chr8:21409871:T:C	8.4558e-06	-1.11157e-10	-1.19721	6.52696e-05	-1.11157e-10	-1.20015	6.60794e-05	-1.11157e-10	-1.2
21409972	chr8:21409972:A:C	1.36595e-05	-1.11157e-10	-0.717628	0.000104577	-1.11157e-10	-0.728754	0.000105899	-1.11157e-10	-0.72837
21410106	chr8:21410106:C:T	3.37327e-06	-1.1613	-0.954884	2.16921e-05	-1.3427	-0.959026	2.20472e-05	-1.33828	-0.959393
21410641	chr8:21410641:G:A	7.60046e-06	-1.11157e-10	-1.30385	5.88559e-05	-1.11157e-10	-1.30359	5.95759e-05	-1.11157e-10	-1.30361
21410779	chr8:21410779:G:A	2.0308e-06	-1.31974	-1.30389	1.52874e-05	-1.34738	-1.30427	1.54879e-05	-1.34653	-1.30427
21410863	chr8:21410863:G:A	7.68479e-06	-1.11157e-10	-1.29282	5.96522e-05	-1.11157e-10	-1.29015	6.03793e-05	-1.11157e-10	-1.29021
21411436	chr8:21411436:A:C	7.19096e-06	-1.27304	-0.086203	4.67183e-05	-1.35573	-0.178812	4.74763e-05	-1.35301	-0.17762
21411806	chr8:21411806:G:A	1.20279e-05	-1.11157e-10	-0.844836	9.62137e-05	-1.11157e-10	-0.812107	9.73339e-05	-1.11157e-10	-0.81271
21412024	chr8:21412024:A:G	7.59772e-06	-1.11157e-10	-1.30421	5.88494e-05	-1.11157e-10	-1.3037	5.957e-05	-1.11157e-10	-1.30371
21412246	chr8:21412246:G:T	6.07156e-06	-1.52845	-3.15096e-10	5.12879e-05	-1.44122	-3.15096e-10	5.1731e-05	-1.4448	-3.15096e-10
21412491	chr8:21412491:G:A	6.04851e-06	-1.53225	-3.15096e-10	5.09436e-05	-1.44796	-3.15096e-10	5.13898e-05	-1.45142	-3.15096e-10
21412551	chr8:21412551:C:A	4.72757e-06	-0.708208	-1.07044	4.07082e-05	-0.625181	-1.04707	4.11639e-05	-0.626149	-1.04715
21412628	chr8:21412628:T:A	5.53042e-06	-0.40535	-1.21645	3.39195e-05	-0.639711	-1.21498	3.46295e-05	-0.63121	-1.21494
21413190	chr8:21413190:C:T	1.65814e-06	-1.53803	-1.28834	1.28983e-05	-1.53769	-1.28389	1.3059e-05	-1.53746	-1.28392
21413213	chr8:21413213:G:A	1.91801e-06	-1.42583	-1.25495	1.4529e-05	-1.451	-1.25153	1.4728e-05	-1.44965	-1.25145
21413219	chr8:21413219:A:G	1.00515e-05	-1.02434	-3.15096e-10	8.19887e-05	-0.972097	-3.15096e-10	8.29139e-05	-0.973054	-3.15096e-10
21413278	chr8:21413278:G:A	5.99624e-06	-1.54093	-3.15096e-10	5.01491e-05	-1.46368	-3.15096e-10	5.06006e-05	-1.46689	-3.15096e-10
21413357	chr8:21413357:T:C	8.21382e-06	-1.44312	0.216877	4.71618e-05	-1.51217	-0.0129213	4.79342e-05	-1.51049	-0.0105394
21413384	chr8:21413384:G:A	1.75444e-06	-1.48702	-1.28289	1.36396e-05	-1.48796	-1.27775	1.38127e-05	-1.48749	-1.27778
21413508	chr8:21413508:A:G	7.83497e-06	-1.39246	0.118996	4.33142e-05	-1.47841	-0.131784	4.40598e-05	-1.47626	-0.129047
21413570	chr8:21413570:C:A	8.35005e-06	-1.11157e-10	-1.2098	6.40855e-05	-1.11157e-10	-1.21846	6.48774e-05	-1.11157e-10	-1.21836
21413623	chr8:21413623:A:G	5.08638e-06	-0.517836	-1.18766	3.85582e-05	-0.496162	-1.23035	3.91462e-05	-0.493592	-1.22996
21414036	chr8:21414036:TTTG:T	1.88762e-05	-0.39416	-3.15096e-10	0.000155987	-0.328906	-3.15096e-10	0.000158028	-0.328088	-3.15096e-10
21414074	chr8:21414074:C:T	3.67991e-06	-1.09296	-0.936213	2.48734e-05	-1.25658	-0.908297	2.52898e-05	-1.25176	-0.9087
21414367	chr8:21414367:A:G	2.45882e-06	-1.14111	-1.29127	1.88e-05	-1.14489	-1.29994	1.90641e-05	-1.14319	-1.29987
21414526	chr8:21414526:T:C	8.28023e-06	-1.32397	0.105775	4.50124e-05	-1.4278	-0.143939	4.58122e-05	-1.4251	-0.141206
21414640	chr8:21414640:G:A	1.21336e-05	-1.11157e-10	-0.836084	9.29939e-05	-1.11157e-10	-0.846144	9.41636e-05	-1.11157e-10	-0.845824
21414785	chr8:21414785:T:C	8.60609e-06	-1.33728	0.157691	4.67108e-05	-1.43785	-0.0968527	4.75384e-05	-1.43525	-0.0940679
21414819	chr8:21414819:A:T	4.37013e-06	-0.748239	-1.10903	3.62442e-05	-0.700153	-1.08825	3.67135e-05	-0.699424	-1.08829
21415000	chr8:21415000:C:T	9.86085e-06	-1.11157e-10	-1.04349	7.54828e-05	-1.11157e-10	-1.05477	7.64276e-05	-1.11157e-10	-1.05451
21415108	chr8:21415108:C:T	8.42257e-06	-1.11157e-10	-1.20115	6.47676e-05	-1.11157e-10	-1.20787	6.55665e-05	-1.11157e-10	-1.20779
21415269	chr8:21415269:G:C	4.42989e-06	-0.673836	-1.16985	3.67057e-05	-0.624709	-1.15104	3.71829e-05	-0.623913	-1.1511
21415534	chr8:21415534:G:C	4.69025e-06	-0.65047	-1.13611	3.47616e-05	-0.642115	-1.18805	3.52929e-05	-0.639632	-1.18754
21415736	chr8:21415736:A:G	4.20054e-06	-0.712542	-1.18431	3.14618e-05	-0.701749	-1.22815	3.19345e-05	-0.69941	-1.22776
21415796	chr8:21415796:T:A	9.94109e-06	-1.11157e-10	-1.03539	7.60842e-05	-1.11157e-10	-1.04684	7.7037e-05	-1.11157e-10	-1.04657
21415960	chr8:21415960:T:C	1.04596e-05	-0.984541	-3.15096e-10	8.4345e-05	-0.943763	-3.15096e-10	8.54251e-05	-0.943217	-3.15096e-10
21415966	chr8:21415966:T:TGGA	3.92291e-06	-0.774125	-1.1911	2.93954e-05	-0.764826	-1.23301	2.98349e-05	-0.76256	-1.23262
21415992	chr8:21415992:G:A	3.79883e-06	-0.799891	-1.19748	2.84985e-05	-0.790787	-1.23804	2.8923e-05	-0.788562	-1.23766
21416126	chr8:21416126:A:G	5.28661e-06	-1.24302	-0.423868	3.02547e-05	-1.36515	-0.603875	3.07856e-05	-1.36189	-0.601915
21416265	chr8:21416265:G:A	4.35355e-06	-0.753678	-1.10739	3.60778e-05	-0.707885	-1.08512	3.65438e-05	-0.707135	-1.08521
21416447	chr8:21416447:G:A	5.86307e-06	-1.56339	-3.15096e-10	4.53073e-05	-1.56521	-3.15096e-10	4.58617e-05	-1.56523	-3.15096e-10
21416620	chr8:21416620:A:G	7.90266e-06	-1.11157e-10	-1.26486	6.14e-05	-1.11157e-10	-1.26127	6.21494e-05	-1.11157e-10	-1.26132
21416765	chr8:21416765:T:C	1.62686e-06	-1.5553	-1.29011	1.23989e-05	-1.55806	-1.30301	1.2554e-05	-1.55786	-1.30295
21416910	chr8:21416910:G:C	7.75077e-06	-1.11157e-10	-1.28427	5.97074e-05	-1.11157e-10	-1.28922	6.04423e-05	-1.11157e-10	-1.28917
21417108	chr8:21417108:C:G	6.57795e-06	-1.44834	-3.15096e-10	5.22205e-05	-1.4232	-3.15096e-10	5.28584e-05	-1.42324	-3.15096e-10
21417147	chr8:21417147:C:G	7.42432e-06	-0.0975048	-1.2298	4.40451e-05	-0.366075	-1.22739	4.50193e-05	-0.356386	-1.22738
21417424	chr8:21417424:A:T	5.16543e-06	-0.839252	-0.850822	4.36539e-05	-0.793445	-0.808941	4.42088e-05	-0.792724	-0.809209
21417445	chr8:21417445:G:T	5.70313e-06	-0.364864	-1.22618	3.47831e-05	-0.605612	-1.22393	3.55172e-05	-0.596918	-1.22392
21417447	chr8:21417447:T:C	1.12781e-05	-1.11157e-10	-0.9092	8.61988e-05	-1.11157e-10	-0.922022	8.72805e-05	-1.11157e-10	-0.92173
21417596	chr8:21417596:C:T	5.84974e-06	-1.56567	-3.15096e-10	4.6104e-05	-1.54778	-3.15096e-10	4.66061e-05	-1.54913	-3.15096e-10
21417786	chr8:21417786:C:T	5.47974e-06	-0.38419	-1.24681	3.34649e-05	-0.622912	-1.24527	3.41684e-05	-0.614298	-1.24526
21418094	chr8:21418094:T:C	5.1974e-06	-0.425963	-1.25794	3.18922e-05	-0.659735	-1.25658	3.2557e-05	-0.651291	-1.25657
21418364	chr8:21418364:A:T	5.49705e-06	-0.368174	-1.25968	3.35172e-05	-0.608323	-1.2583	3.42239e-05	-0.599647	-1.25829
21418380	chr8:21418380:G:A	8.72965e-06	-1.11157e-10	-1.16534	6.59041e-05	-1.11157e-10	-1.19048	6.67248e-05	-1.11157e-10	-1.19028
21418456	chr8:21418456:G:C	6.01792e-06	-0.345608	-1.19171	3.67897e-05	-0.587252	-1.18621	3.75659e-05	-0.578509	-1.18625
21418772	chr8:21418772:C:T	7.63348e-06	-1.11157e-10	-1.29952	5.89925e-05	-1.11157e-10	-1.30127	5.97163e-05	-1.11157e-10	-1.30125
21418860	chr8:21418860:C:T	1.39106e-05	-1.11157e-10	-0.699412	0.000106469	-1.11157e-10	-0.710822	0.00010779	-1.11157e-10	-0.710674
21418972	chr8:21418972:A:C	6.5355e-06	-0.253859	-1.20096	3.94993e-05	-0.5041	-1.1983	4.03515e-05	-0.494954	-1.19828
21418996	chr8:21418996:G:A	6.09737e-06	-0.290696	-1.23351	3.69254e-05	-0.53822	-1.23156	3.77174e-05	-0.529192	-1.23154
21419213	chr8:21419213:C:T	4.22222e-06	-0.725989	-1.16571	3.14198e-05	-0.718851	-1.21239	3.18933e-05	-0.716524	-1.21194
21419273	chr8:21419273:G:A	4.24603e-06	-0.735682	-1.1504	3.15265e-05	-0.72806	-1.19979	3.20022e-05	-0.725743	-1.19931
21419321	chr8:21419321:C:G	2.41613e-06	-1.2054	-1.2445	1.82102e-05	-1.21137	-1.26533	1.84662e-05	-1.20981	-1.26511
21419411	chr8:21419411:T:C	3.02867e-05	-1.11157e-10	0.0786462	0.000237922	-1.11157e-10	0.0932635	0.000240783	-1.11157e-10	0.0930393
21419607	chr8:21419607:C:T	4.09324e-06	-0.759995	-1.16273	3.04648e-05	-0.752193	-1.20991	3.09223e-05	-0.749924	-1.20946
21419705	chr8:21419705:A:G	4.26638e-06	-0.729828	-1.15147	3.16812e-05	-0.722225	-1.20073	3.21595e-05	-0.719899	-1.20025
21419856	chr8:21419856:T:C	5.84594e-06	-1.56632	-3.15096e-10	4.64214e-05	-1.54092	-3.15096e-10	4.69155e-05	-1.54251	-3.15096e-10
21419875	chr8:21419875:A:G	4.35566e-06	-0.707166	-1.15342	3.23504e-05	-0.699773	-1.20228	3.28395e-05	-0.697421	-1.2018
21419881	chr8:21419881:A:T	7.60975e-06	-1.11157e-10	-1.30263	5.88572e-05	-1.11157e-10	-1.30356	5.95789e-05	-1.11157e-10	-1.30356
21420042	chr8:21420042:C:T	4.36949e-06	-0.684002	-1.17341	3.25697e-05	-0.676261	-1.21904	3.30615e-05	-0.673883	-1.2186
21420279	chr8:21420279:A:G	8.48791e-06	-1.11157e-10	-1.19342	6.42486e-05	-1.11157e-10	-1.21592	6.50492e-05	-1.11157e-10	-1.21571
21420422	chr8:21420422:C:T	4.51986e-06	-0.65906	-1.16452	3.36497e-05	-0.651311	-1.21136	3.41596e-05	-0.648903	-1.21091
21420454	chr8:21420454:A:G	4.36668e-06	-0.659521	-1.19854	3.27215e-05	-0.651786	-1.23886	3.32143e-05	-0.649396	-1.23848
21420519	chr8:21420519:C:A	4.46588e-06	-0.995419	-0.840178	2.97458e-05	-1.17751	-0.808484	3.02603e-05	-1.17207	-0.808955
21420738	chr8:21420738:T:A	4.25353e-06	-0.716429	-1.16788	3.16617e-05	-0.707168	-1.2164	3.21388e-05	-0.704884	-1.21591
21420845	chr8:21420845:C:G	4.37556e-06	-0.683579	-1.17245	3.26055e-05	-0.674162	-1.22004	3.30978e-05	-0.671837	-1.21955
21420944	chr8:21420944:C:T	2.65827e-06	-1.56551	-0.788879	2.05236e-05	-1.56086	-0.796248	2.07606e-05	-1.56122	-0.796579
21420989	chr8:21420989:C:T	1.04622e-05	-1.11157e-10	-0.984292	8.28821e-05	-1.11157e-10	-0.96126	8.39014e-05	-1.11157e-10	-0.961215
21421042	chr8:21421042:C:CA	7.61648e-06	-1.11157e-10	-1.30175	5.88977e-05	-1.11157e-10	-1.30288	5.96207e-05	-1.11157e-10	-1.30285
21421690	chr8:21421690:G:A	3.94693e-06	-0.792464	-1.16666	2.93655e-05	-0.783446	-1.21541	2.98046e-05	-0.781272	-1.21492
21422003	chr8:21422003:T:C	1.59834e-05	-1.11157e-10	-0.560511	0.000127517	-1.11157e-10	-0.530431	0.000129008	-1.11157e-10	-0.530985
21422159	chr8:21422159:T:A	2.20757e-06	-1.25892	-1.28125	1.67889e-05	-1.26439	-1.29357	1.70212e-05	-1.26294	-1.29346
21422591	chr8:21422591:T:C	7.93184e-06	-1.11157e-10	-1.26118	6.09495e-05	-1.11157e-10	-1.26863	6.17045e-05	-1.11157e-10	-1.2685
21422776	chr8:21422776:C:T	5.92842e-06	-1.5523	-3.15096e-10	4.89634e-05	-1.4876	-3.15096e-10	4.94246e-05	-1.49041	-3.15096e-10
21422813	chr8:21422813:G:A	4.92349e-06	-0.93778	-0.800265	4.15662e-05	-0.897932	-0.75346	4.20873e-05	-0.897309	-0.753801
21422825	chr8:21422825:T:C	1.06767e-05	-1.11157e-10	-0.963997	8.42021e-05	-1.11157e-10	-0.945459	8.52021e-05	-1.11157e-10	-0.945831
21423576	chr8:21423576:A:G	8.69244e-05	1.13298	-3.15096e-10	0.00072493	1.2074	-3.15096e-10	0.000733778	1.20735	-3.15096e-10
21423640	chr8:21423640:A:C	1.31488e-05	-1.11157e-10	-0.755734	9.69901e-05	-1.11157e-10	-0.80407	9.82416e-05	-1.11157e-10	-0.803427
21424070	chr8:21424070:T:C	1.12922e-05	-1.11157e-10	-0.907955	8.63124e-05	-1.11157e-10	-0.920705	8.73949e-05	-1.11157e-10	-0.92042
21424735	chr8:21424735:T:C	8.8688e-06	-1.14952	-3.15096e-10	6.47116e-05	-1.20874	-3.15096e-10	6.5564e-05	-1.20783	-3.15096e-10
21424850	chr8:21424850:G:A	3.42224e-06	-0.933772	-1.16799	2.78508e-05	-0.898527	-1.15329	2.82093e-05	-0.897814	-1.15339
21424918	chr8:21424918:T:A	0.00170666	4.11023	-3.15096e-10	0.0151141	4.24471	-3.15096e-10	0.0154464	4.25428	-3.15096e-10
21425052	chr8:21425052:T:C	5.84652e-06	-1.56622	-3.15096e-10	4.53335e-05	-1.56463	-3.15096e-10	4.58861e-05	-1.56469	-3.15096e-10
21425093	chr8:21425093:G:A	1.15346e-05	-1.11157e-10	-0.886708	9.08665e-05	-1.11157e-10	-0.869287	9.19507e-05	-1.11157e-10	-0.869605
21425289	chr8:21425289:C:T	3.17094e-06	-1.03988	-1.13815	2.57082e-05	-1.00933	-1.12254	2.60369e-05	-1.00872	-1.12262
21425294	chr8:21425294:T:C	3.33449e-06	-0.995641	-1.1321	2.70776e-05	-0.963744	-1.11623	2.74243e-05	-0.963112	-1.11632
21425323	chr8:21425323:T:C	3.40237e-06	-1.01422	-1.09337	2.76724e-05	-0.982569	-1.07567	2.80264e-05	-0.981942	-1.07577
21426000	chr8:21426000:T:C	4.96586e-06	-0.989806	-0.73967	4.42389e-05	-0.919443	-0.669632	4.4721e-05	-0.92025	-0.670165
21426086	chr8:21426086:T:C	3.19747e-06	-1.20955	-0.960152	2.53946e-05	-1.19514	-0.949	2.57138e-05	-1.19458	-0.949255
21426301	chr8:21426301:G:A	8.77917e-06	-1.43576	0.276074	6.30586e-05	-1.44924	0.21463	6.39342e-05	-1.44823	0.21523
21426326	chr8:21426326:T:C	6.92174e-06	-1.42752	0.030128	4.99683e-05	-1.44128	-0.026012	5.06619e-05	-1.44023	-0.0254516
21426454	chr8:21426454:G:A	3.33168e-06	-1.03736	-1.09123	2.64484e-05	-1.01406	-1.08943	2.67876e-05	-1.01332	-1.0896
21426458	chr8:21426458:T:C	5.86623e-06	-1.56285	-3.15096e-10	4.7529e-05	-1.51734	-3.15096e-10	4.80047e-05	-1.51956	-3.15096e-10
21426489	chr8:21426489:C:T	3.47334e-06	-0.99714	-1.08981	2.75711e-05	-0.973957	-1.08795	2.7924e-05	-0.973241	-1.08813
21426538	chr8:21426538:C:A	1.19669e-05	-1.11157e-10	-0.849915	9.31372e-05	-1.11157e-10	-0.844604	9.42916e-05	-1.11157e-10	-0.844465
21426811	chr8:21426811:C:T	5.91779e-06	-1.5541	-3.15096e-10	4.84401e-05	-1.49835	-3.15096e-10	4.89088e-05	-1.5009	-3.15096e-10
21426816	chr8:21426816:T:C	3.60445e-06	-1.12861	-0.92128	2.8714e-05	-1.11098	-0.910315	2.90773e-05	-1.11032	-0.910578
21426828	chr8:21426828:C:T	5.97996e-06	-1.54365	-3.15096e-10	4.67174e-05	-1.53456	-3.15096e-10	4.72728e-05	-1.53492	-3.15096e-10
21427069	chr8:21427069:C:T	5.8521e-06	-1.56526	-3.15096e-10	4.70158e-05	-1.52819	-3.15096e-10	4.74986e-05	-1.53016	-3.15096e-10
21427260	chr8:21427260:C:A	4.57673e-06	-0.847079	-0.963999	3.81157e-05	-0.80718	-0.930872	3.8602e-05	-0.806521	-0.931033
21427597	chr8:21427597:A:G	4.56053e-06	-0.954239	-0.860386	3.92083e-05	-0.882176	-0.827615	3.96512e-05	-0.88299	-0.827745
21427734	chr8:21427734:T:G	2.36049e-06	-1.56563	-0.907557	1.82647e-05	-1.56095	-0.912761	1.84763e-05	-1.5613	-0.913066
21427742	chr8:21427742:T:C	4.13458e-06	-0.781535	-1.13114	3.39971e-05	-0.737558	-1.11485	3.44326e-05	-0.736907	-1.11495
21427760	chr8:21427760:C:T	7.62726e-06	-1.11157e-10	-1.30033	5.91802e-05	-1.11157e-10	-1.29809	5.9903e-05	-1.11157e-10	-1.29813
21427780	chr8:21427780:G:A	5.86812e-06	-1.56253	-3.15096e-10	4.75873e-05	-1.51611	-3.15096e-10	4.80623e-05	-1.51836	-3.15096e-10
21427935	chr8:21427935:C:A	2.45985e-06	-1.20007	-1.2319	1.98986e-05	-1.15562	-1.23241	2.01338e-05	-1.15614	-1.23231
21428199	chr8:21428199:T:C	2.42955e-06	-1.18952	-1.25484	1.90424e-05	-1.20063	-1.23138	1.93048e-05	-1.19884	-1.23167
21428567	chr8:21428567:A:T	2.17988e-05	-1.11157e-10	-0.250206	0.00016179	-1.11157e-10	-0.292377	0.000163819	-1.11157e-10	-0.292097
21429151	chr8:21429151:C:T	7.98677e-06	-1.11157e-10	-1.25428	6.24374e-05	-1.11157e-10	-1.24451	6.32048e-05	-1.11157e-10	-1.24448
21429594	chr8:21429594:G:A	8.13107e-06	-1.18398	-0.05239	6.41851e-05	-1.22325	0.00634238	6.50096e-05	-1.22175	0.00542398
21430183	chr8:21430183:A:G	1.18045e-05	-1.11157e-10	-0.863584	8.94712e-05	-1.11157e-10	-0.884762	9.05742e-05	-1.11157e-10	-0.884688
21430230	chr8:21430230:G:A	2.2627e-05	-1.11157e-10	-0.212921	0.000167809	-1.11157e-10	-0.255851	0.000169914	-1.11157e-10	-0.255567
21430447	chr8:21430447:C:T	5.85971e-06	-1.56396	-3.15096e-10	4.73279e-05	-1.52158	-3.15096e-10	4.78066e-05	-1.52369	-3.15096e-10
21430651	chr8:21430651:G:A	1.97623e-06	-1.34955	-1.30132	1.51652e-05	-1.35544	-1.30423	1.53702e-05	-1.3542	-1.30423
21430734	chr8:21430734:C:A	5.03806e-06	-1.01489	-0.700149	3.3798e-05	-1.19382	-0.664456	3.43767e-05	-1.18848	-0.664998
21430931	chr8:21430931:A:T	8.52863e-06	-1.09844	-0.0901979	4.64114e-05	-1.24297	-0.29816	4.72791e-05	-1.2389	-0.295891
21431071	chr8:21431071:G:A	2.55548e-06	-1.10867	-1.28515	2.03274e-05	-1.08991	-1.2768	2.0587e-05	-1.08924	-1.27696
21431114	chr8:21431114:C:G	6.41593e-05	-1.11157e-10	0.829306	0.000556032	-1.11157e-10	0.942147	0.000562096	-1.11157e-10	0.940816
21431764	chr8:21431764:G:A	7.04372e-06	-1.37993	-3.15096e-10	5.42162e-05	-1.3857	-3.15096e-10	5.48891e-05	-1.38554	-3.15096e-10
21431958	chr8:21431958:G:A	6.83834e-06	-1.40952	-3.15096e-10	4.81881e-05	-1.50357	-3.15096e-10	4.89002e-05	-1.50108	-3.15096e-10
21432001	chr8:21432001:A:C	1.0033e-05	-0.757151	-0.269034	7.28359e-05	-0.815174	-0.275296	7.3955e-05	-0.812254	-0.275146
21432376	chr8:21432376:T:C	7.66411e-06	-1.11157e-10	-1.29551	5.95204e-05	-1.11157e-10	-1.29236	6.02465e-05	-1.11157e-10	-1.29241
21432480	chr8:21432480:G:A	1.90119e-06	-1.48238	-1.2072	1.49029e-05	-1.48269	-1.19443	1.50911e-05	-1.48222	-1.19453
21432655	chr8:21432655:T:G	2.76081e-05	-0.735292	0.721337	0.00012812	-0.937838	0.412128	0.000130866	-0.932229	0.415548
21432730	chr8:21432730:A:G	1.73069e-05	-1.26319	0.782232	0.000102639	-1.34014	0.592677	0.000104311	-1.33812	0.594641
21432838	chr8:21432838:T:C	7.38796e-06	-1.00975	-0.322465	6.72762e-05	-0.940965	-0.228907	6.79977e-05	-0.941808	-0.229575
21432921	chr8:21432921:T:C	2.58702e-06	-1.10077	-1.28079	2.0524e-05	-1.08533	-1.27176	2.07841e-05	-1.08474	-1.27193
21433188	chr8:21433188:G:C	6.90093e-06	-1.5211	0.12069	4.99917e-05	-1.52832	0.0614948	5.06609e-05	-1.52775	0.0620419
21433491	chr8:21433491:C:T	7.88442e-06	-1.47894	0.211767	5.66396e-05	-1.489	0.147029	5.74134e-05	-1.48817	0.147593
21433725	chr8:21433725:A:C	1.6633e-05	-1.24252	0.721847	9.8797e-05	-1.32224	0.536626	0.00010041	-1.32013	0.538539
21433811	chr8:21433811:G:A	1.40876e-05	-1.30946	0.622688	8.47388e-05	-1.37842	0.439316	8.60994e-05	-1.37656	0.441202
21434152	chr8:21434152:C:T	7.86214e-06	-1.11157e-10	-1.27	6.1119e-05	-1.11157e-10	-1.26586	6.18649e-05	-1.11157e-10	-1.2659
21434722	chr8:21434722:G:A	3.13905e-06	-1.22735	-0.960789	2.46918e-05	-1.19148	-0.980722	2.49916e-05	-1.19194	-0.980375
21434902	chr8:21434902:C:T	3.54375e-05	-1.31553	1.55124	0.000281221	-1.26223	1.52269	0.000284468	-1.26275	1.52252
21434964	chr8:21434964:T:C	3.07132e-06	-1.23273	-0.977221	2.41966e-05	-1.19564	-0.996822	2.44896e-05	-1.19612	-0.996485
21435694	chr8:21435694:A:G	1.40104e-05	-1.11157e-10	-0.692264	0.000104721	-1.11157e-10	-0.727384	0.000106032	-1.11157e-10	-0.727117
21435703	chr8:21435703:G:A	5.94399e-06	-1.54968	-3.15096e-10	4.57175e-05	-1.5562	-3.15096e-10	4.62761e-05	-1.55623	-3.15096e-10
21436037	chr8:21436037:A:G	3.45895e-06	-1.06234	-1.02876	3.05149e-05	-1.00716	-0.953301	3.08509e-05	-1.00774	-0.953954
21436357	chr8:21436357:C:T	3.35888e-06	-0.830686	-1.28977	2.41518e-05	-0.898553	-1.29577	2.45204e-05	-0.895668	-1.29568
21436459	chr8:21436459:T:G	3.50752e-06	-0.775505	-1.30165	2.30079e-05	-0.939069	-1.30377	2.34204e-05	-0.933499	-1.30375
21436888	chr8:21436888:A:G	3.43133e-06	-0.809684	-1.28943	2.46471e-05	-0.87847	-1.29555	2.50246e-05	-0.875536	-1.29546
21437291	chr8:21437291:G:A	3.44031e-06	-0.832122	-1.26438	2.46209e-05	-0.900172	-1.27491	2.4999e-05	-0.897271	-1.27475
21437723	chr8:21437723:A:C	5.85869e-06	-1.56414	-3.15096e-10	4.58725e-05	-1.55281	-3.15096e-10	4.63807e-05	-1.55397	-3.15096e-10
21438129	chr8:21438129:G:A	4.01794e-06	-0.91953	-1.02176	2.61988e-05	-1.11662	-0.996343	2.66681e-05	-1.11068	-0.996712
21438282	chr8:21438282:C:A	2.03528e-06	-1.4968	-1.12463	1.60513e-05	-1.4964	-1.10649	1.62521e-05	-1.49596	-1.10667
21438651	chr8:21438651:A:C	9.25724e-06	-1.11157e-10	-1.10666	7.10337e-05	-1.11157e-10	-1.11552	7.1917e-05	-1.11157e-10	-1.11535
21439214	chr8:21439214:G:A	4.00119e-06	-0.787254	-1.15822	2.8667e-05	-0.841715	-1.18122	2.91073e-05	-0.838934	-1.18093
21439215	chr8:21439215:A:T	4.02954e-06	-0.777886	-1.16053	2.8868e-05	-0.832609	-1.18333	2.93119e-05	-0.82981	-1.18305
21439333	chr8:21439333:C:T	2.54659e-06	-1.56114	-0.836164	1.95338e-05	-1.56545	-0.841081	1.97638e-05	-1.56559	-0.841415
21440078	chr8:21440078:G:A	8.10191e-06	-1.11157e-10	-1.23996	6.31984e-05	-1.11157e-10	-1.2324	6.39655e-05	-1.11157e-10	-1.23251
21440134	chr8:21440134:T:C	3.88446e-06	-0.790545	-1.18453	2.7807e-05	-0.847195	-1.20619	2.82356e-05	-0.844394	-1.20588
21440512	chr8:21440512:C:T	1.07939e-05	-1.11157e-10	-0.95308	8.2471e-05	-1.11157e-10	-0.966232	8.35031e-05	-1.11157e-10	-0.965973
21440891	chr8:21440891:A:G	5.84589e-06	-1.56632	-3.15096e-10	4.64663e-05	-1.53995	-3.15096e-10	4.6959e-05	-1.54158	-3.15096e-10
21441024	chr8:21441024:T:C	2.63186e-06	-1.2542	-1.11017	2.1148e-05	-1.24371	-1.08342	2.1421e-05	-1.24284	-1.08364
21441316	chr8:21441316:G:A	4.15545e-06	-0.945519	-0.962122	2.55084e-05	-1.14222	-0.99745	2.59763e-05	-1.13648	-0.997196
21442285	chr8:21442285:T:C	3.27788e-06	-0.840741	-1.30413	2.57546e-05	-0.830376	-1.29969	2.61283e-05	-0.828063	-1.29978
21442316	chr8:21442316:A:G	3.09067e-06	-1.51387	-0.689809	2.5225e-05	-1.40643	-0.74441	2.54525e-05	-1.40997	-0.744076
21442369	chr8:21442369:G:A	2.55017e-06	-1.5608	-0.835097	1.95505e-05	-1.5656	-0.840075	1.9781e-05	-1.56573	-0.840409
21442504	chr8:21442504:T:C	6.37855e-06	-0.190535	-1.28859	4.69243e-05	-0.242871	-1.28727	4.7673e-05	-0.239179	-1.28731
21442606	chr8:21442606:G:C	5.89526e-06	-1.55791	-3.15096e-10	4.82971e-05	-1.50131	-3.15096e-10	4.87633e-05	-1.50388	-3.15096e-10
21442765	chr8:21442765:A:G	8.64833e-06	-1.54229	0.367593	4.99567e-05	-1.56572	0.0982008	5.074e-05	-1.56553	0.101387
21442959	chr8:21442959:G:A	1.05249e-05	-1.11157e-10	-0.978322	8.04075e-05	-1.11157e-10	-0.991571	8.14119e-05	-1.11157e-10	-0.991336
21443155	chr8:21443155:C:T	6.23406e-06	-1.50204	-3.15096e-10	4.74809e-05	-1.51835	-3.15096e-10	4.80768e-05	-1.51806	-3.15096e-10
21443248	chr8:21443248:A:C	7.87276e-06	-1.11157e-10	-1.26865	6.1445e-05	-1.11157e-10	-1.26054	6.21914e-05	-1.11157e-10	-1.26064
21443260	chr8:21443260:T:C	1.63255e-05	-1.11157e-10	-0.539332	0.000128428	-1.11157e-10	-0.523308	0.000129975	-1.11157e-10	-0.523519
21443559	chr8:21443559:G:A	8.19599e-06	-1.11157e-10	-1.22842	6.39703e-05	-1.11157e-10	-1.22026	6.4746e-05	-1.11157e-10	-1.22038
21443749	chr8:21443749:C:G	4.67095e-05	0.511885	-3.15096e-10	0.000395048	0.600328	-3.15096e-10	0.000401519	0.604396	-3.15096e-10
21444114	chr8:21444114:C:A	6.28174e-06	-0.193245	-1.30117	4.54738e-05	-0.259643	-1.3019	4.62132e-05	-0.255694	-1.3019
21444164	chr8:21444164:T:C	2.57918e-05	-0.0820051	-3.15096e-10	0.000225433	0.0393423	-3.15096e-10	0.00022789	0.038006	-3.15096e-10
21444392	chr8:21444392:G:A	7.86756e-06	-1.11157e-10	-1.26932	6.05248e-05	-1.11157e-10	-1.27563	6.12693e-05	-1.11157e-10	-1.27558
21445422	chr8:21445422:GA:G	2.39605e-06	-1.56557	-0.89267	1.85395e-05	-1.56091	-0.897865	1.87542e-05	-1.56127	-0.898174
21445505	chr8:21445505:A:G	8.22354e-06	-1.54221	0.317144	4.72458e-05	-1.56609	0.0427775	4.7981e-05	-1.56596	0.0459053
21445800	chr8:21445800:G:A	2.45414e-06	-1.47685	-0.957435	2.08865e-05	-1.34527	-0.994305	2.10563e-05	-1.34945	-0.994207
21445849	chr8:21445849:G:A	1.06602e-05	-1.11157e-10	-0.96555	8.07124e-05	-1.11157e-10	-0.987786	8.17304e-05	-1.11157e-10	-0.987431
21446131	chr8:21446131:G:C	1.0517e-05	-1.11157e-10	-0.97907	8.03992e-05	-1.11157e-10	-0.991674	8.14037e-05	-1.11157e-10	-0.991436
21446634	chr8:21446634:C:T	5.93013e-06	-1.55202	-3.15096e-10	4.90304e-05	-1.48624	-3.15096e-10	4.94896e-05	-1.4891	-3.15096e-10
21446763	chr8:21446763:T:G	7.59739e-06	-1.11157e-10	-1.30426	5.88384e-05	-1.11157e-10	-1.30388	5.95585e-05	-1.11157e-10	-1.3039
21446896	chr8:21446896:T:A	2.20988e-05	-0.236541	-3.15096e-10	0.000190198	-0.130612	-3.15096e-10	0.000192244	-0.132091	-3.15096e-10
21446966	chr8:21446966:CCTCTGCTG:C	5.92473e-06	-1.55293	-3.15096e-10	4.89201e-05	-1.48849	-3.15096e-10	4.93802e-05	-1.49131	-3.15096e-10
21447598	chr8:21447598:AC:A	8.27738e-06	-1.11157e-10	-1.21854	6.35093e-05	-1.11157e-10	-1.22749	6.42981e-05	-1.11157e-10	-1.22733
21447604	chr8:21447604:A:G	2.52833e-06	-1.55617	-0.848336	1.927e-05	-1.56632	-0.853805	1.94999e-05	-1.56632	-0.854125
21448106	chr8:21448106:G:A	3.6945e-06	-0.74897	-1.27625	3.60825e-05	-0.496533	-1.29634	3.63622e-05	-0.501118	-1.29621
21448118	chr8:21448118:T:C	2.35781e-06	-1.55943	-0.914899	1.6756e-05	-1.51633	-1.04359	1.6958e-05	-1.51781	-1.0423
21448453	chr8:21448453:T:C	7.5973e-06	-1.11157e-10	-1.30427	5.88285e-05	-1.11157e-10	-1.30405	5.95488e-05	-1.11157e-10	-1.30406
21448659	chr8:21448659:C:T	2.92173e-06	-1.18394	-1.07594	2.48718e-05	-1.01505	-1.1499	2.5113e-05	-1.0182	-1.14928
21449159	chr8:21449159:T:G	7.59732e-06	-1.11157e-10	-1.30427	5.88319e-05	-1.11157e-10	-1.30399	5.95521e-05	-1.11157e-10	-1.30401
21449195	chr8:21449195:T:C	1.04626e-05	-1.11157e-10	-0.984254	8.01901e-05	-1.11157e-10	-0.994279	8.11939e-05	-1.11157e-10	-0.994017
21449996	chr8:21449996:T:C	7.59828e-06	-1.11157e-10	-1.30414	5.88173e-05	-1.11157e-10	-1.30424	5.95379e-05	-1.11157e-10	-1.30424
21450389	chr8:21450389:G:A	2.16536e-06	-1.52573	-1.03375	1.46548e-05	-1.56243	-1.13148	1.48547e-05	-1.56201	-1.13053
21450454	chr8:21450454:T:C	2.95478e-05	0.0539476	-3.15096e-10	0.000207475	-0.0436656	-3.15096e-10	0.000210445	-0.0416351	-3.15096e-10
21450469	chr8:21450469:C:T	3.08139e-06	-0.914263	-1.29242	2.43662e-05	-0.907514	-1.27797	2.47135e-05	-0.905353	-1.27816
21450540	chr8:21450540:C:A	7.64465e-06	-1.11157e-10	-1.29806	5.93473e-05	-1.11157e-10	-1.29527	6.00713e-05	-1.11157e-10	-1.29532
21450565	chr8:21450565:G:A	7.66183e-06	-1.11157e-10	-1.29581	5.95063e-05	-1.11157e-10	-1.2926	6.02318e-05	-1.11157e-10	-1.29266
21450568	chr8:21450568:T:C	5.3048e-06	-0.676505	-0.986945	3.35147e-05	-0.906571	-0.960125	3.41546e-05	-0.899464	-0.960495
21450679	chr8:21450679:GC:G	3.34628e-06	-0.82143	-1.30278	2.63254e-05	-0.812301	-1.29584	2.67058e-05	-0.810026	-1.29595
21450775	chr8:21450775:T:C	2.22138e-06	-1.53349	-1.00044	1.50183e-05	-1.56452	-1.10489	1.52223e-05	-1.56423	-1.10387
21450791	chr8:21450791:G:A	7.69275e-06	-1.11157e-10	-1.29178	5.97838e-05	-1.11157e-10	-1.28794	6.05106e-05	-1.11157e-10	-1.28804
21450926	chr8:21450926:C:T	9.47178e-06	-1.11157e-10	-1.08375	7.2397e-05	-1.11157e-10	-1.09651	7.32885e-05	-1.11157e-10	-1.09645
21450938	chr8:21450938:A:G	1.61614e-06	-1.5662	-1.28582	1.23782e-05	-1.56567	-1.29707	1.25309e-05	-1.56569	-1.29697
21450978	chr8:21450978:G:T	1.65601e-06	-1.56098	-1.26667	1.25961e-05	-1.56303	-1.28226	1.2754e-05	-1.5629	-1.28211
21451146	chr8:21451146:G:C	1.64093e-06	-1.55984	-1.27696	1.24869e-05	-1.56398	-1.29001	1.26421e-05	-1.56393	-1.2899
21451604	chr8:21451604:A:G	1.6163e-06	-1.5635	-1.28842	1.23687e-05	-1.56559	-1.29792	1.25199e-05	-1.56569	-1.29784
21451637	chr8:21451637:C:T	8.19397e-06	-1.11157e-10	-1.22866	6.30533e-05	-1.11157e-10	-1.2347	6.38347e-05	-1.11157e-10	-1.23456
21451647	chr8:21451647:T:C	5.93037e-06	-1.55198	-3.15096e-10	4.90384e-05	-1.48608	-3.15096e-10	4.94978e-05	-1.48893	-3.15096e-10
21451721	chr8:21451721:G:A	1.89713e-06	-1.53363	-1.15809	1.39233e-05	-1.5556	-1.18952	1.41015e-05	-1.55537	-1.18921
21451842	chr8:21451842:G:C	1.17031e-05	-1.11157e-10	-0.872212	9.16621e-05	-1.11157e-10	-0.86057	9.2778e-05	-1.11157e-10	-0.860648
21452211	chr8:21452211:T:C	7.73985e-06	-1.11157e-10	-1.28568	6.01894e-05	-1.11157e-10	-1.28118	6.09202e-05	-1.11157e-10	-1.28129
21452834	chr8:21452834:A:G	8.05289e-06	-1.24603	-3.15096e-10	6.5898e-05	-1.19057	-3.15096e-10	6.66567e-05	-1.1913	-3.15096e-10
21452989	chr8:21452989:G:A	7.8271e-06	-1.11157e-10	-1.27447	6.03647e-05	-1.11157e-10	-1.27827	6.11093e-05	-1.11157e-10	-1.27819
21453167	chr8:21453167:G:C	1.96057e-06	-1.53911	-1.11972	1.36595e-05	-1.56563	-1.19862	1.38396e-05	-1.56544	-1.19788
21453208	chr8:21453208:T:C	1.8636e-06	-1.53925	-1.1703	1.3158e-05	-1.56567	-1.23599	1.33295e-05	-1.56549	-1.23539
21453262	chr8:21453262:T:C	2.26416e-06	-1.31615	-1.19871	1.7596e-05	-1.35408	-1.15693	1.78304e-05	-1.35256	-1.15739
21453804	chr8:21453804:C:A	1.73034e-06	-1.47974	-1.304	1.29288e-05	-1.5223	-1.29691	1.30968e-05	-1.52142	-1.29707
21453853	chr8:21453853:G:A	5.15446e-06	-0.8733	-0.818901	4.41002e-05	-0.82084	-0.771374	4.46146e-05	-0.820965	-0.77183
21454047	chr8:21454047:T:C	1.66568e-06	-1.56615	-1.25567	1.26205e-05	-1.56632	-1.27703	1.27781e-05	-1.56632	-1.2768
21454237	chr8:21454237:A:G	5.66574e-06	-0.375677	-1.22195	3.34899e-05	-0.638579	-1.22886	3.41902e-05	-0.630118	-1.2288
21454316	chr8:21454316:A:G	2.28695e-06	-1.20379	-1.30105	1.59769e-05	-1.30406	-1.30348	1.62082e-05	-1.3018	-1.30354
21454333	chr8:21454333:T:G	7.61294e-06	-1.11157e-10	-1.30221	5.88519e-05	-1.11157e-10	-1.30365	5.95737e-05	-1.11157e-10	-1.30364
21454337	chr8:21454337:A:G	3.35528e-06	-1.00386	-1.11766	2.2208e-05	-1.18449	-1.09373	2.2594e-05	-1.17911	-1.09406
21454404	chr8:21454404:G:A	2.08473e-05	-0.29484	-3.15096e-10	0.000171138	-0.236209	-3.15096e-10	0.000173123	-0.236857	-3.15096e-10
21454525	chr8:21454525:T:C	1.61966e-06	-1.55581	-1.29404	1.22832e-05	-1.56619	-1.30426	1.24342e-05	-1.56614	-1.30426
21454649	chr8:21454649:C:T	2.51249e-06	-1.56111	-0.849677	2.02408e-05	-1.55773	-0.813248	2.04595e-05	-1.55859	-0.813819
21454727	chr8:21454727:C:T	2.28e-06	-1.55947	-0.948413	1.74696e-05	-1.56599	-0.952224	1.76769e-05	-1.56608	-0.952519
21454876	chr8:21454876:C:T	2.47972e-05	-1.11157e-10	-0.121331	0.000188295	-1.11157e-10	-0.140671	0.000190745	-1.11157e-10	-0.139921
21454878	chr8:21454878:A:G	5.35371e-06	-0.362654	-1.29162	3.07948e-05	-0.664492	-1.28684	3.1458e-05	-0.65532	-1.28688
21454944	chr8:21454944:T:C	1.82646e-06	-1.54375	-1.18594	1.29589e-05	-1.56617	-1.25072	1.31266e-05	-1.56608	-1.25014
21455189	chr8:21455189:T:G	2.34252e-06	-1.24456	-1.23627	1.79166e-05	-1.29106	-1.20189	1.81617e-05	-1.28927	-1.20227
21455310	chr8:21455310:C:T	2.22931e-06	-1.565	-0.965376	1.72467e-05	-1.56217	-0.968893	1.74474e-05	-1.56249	-0.969177
21455340	chr8:21455340:G:A	1.95958e-06	-1.38434	-1.27499	1.43721e-05	-1.41652	-1.29687	1.45576e-05	-1.41606	-1.29668
21455518	chr8:21455518:G:A	4.74876e-05	0.528407	-3.15096e-10	0.00032953	0.41899	-3.15096e-10	0.000334345	0.421315	-3.15096e-10
21455721	chr8:21455721:T:C	2.44301e-05	-0.136249	-3.15096e-10	0.00020119	-0.074427	-3.15096e-10	0.000203586	-0.0747675	-3.15096e-10
21455735	chr8:21455735:C:T	2.67987e-06	-1.04405	-1.30224	2.08942e-05	-1.04324	-1.29596	2.11922e-05	-1.04115	-1.29608
21455766	chr8:21455766:G:C	5.90422e-06	-1.5564	-3.15096e-10	4.85202e-05	-1.4967	-3.15096e-10	4.89854e-05	-1.49934	-3.15096e-10
21455772	chr8:21455772:G:C	2.2288e-06	-1.56619	-0.964411	1.73293e-05	-1.55836	-0.967917	1.75286e-05	-1.55882	-0.968206
21455781	chr8:21455781:A:G	3.3782e-06	-0.813113	-1.30161	2.68574e-05	-0.785172	-1.30297	2.72474e-05	-0.782854	-1.30304
21456293	chr8:21456293:G:A	1.61439e-06	-1.56285	-1.29025	1.30784e-05	-1.51613	-1.29159	1.32113e-05	-1.51815	-1.29163
21456540	chr8:21456540:G:T	1.13927e-05	-1.11157e-10	-0.89909	8.71729e-05	-1.11157e-10	-0.910785	8.82641e-05	-1.11157e-10	-0.910524
21456823	chr8:21456823:C:A	1.60376e-06	-1.56578	-1.29393	1.28426e-05	-1.53077	-1.29514	1.29774e-05	-1.53246	-1.29519
21456864	chr8:21456864:T:C	1.60733e-06	-1.56011	-1.29738	1.31112e-05	-1.5068	-1.29841	1.32422e-05	-1.509	-1.29844
21456866	chr8:21456866:C:T	2.89246e-06	-0.97062	-1.29934	2.26491e-05	-0.968035	-1.29053	2.29744e-05	-0.965808	-1.29067
21457204	chr8:21457204:G:A	1.70808e-06	-1.51576	-1.28094	1.24211e-05	-1.55882	-1.30047	1.25823e-05	-1.55822	-1.30034
21457248	chr8:21457248:A:G	7.90766e-06	-1.11157e-10	-1.26423	6.01503e-05	-1.11157e-10	-1.28183	6.0898e-05	-1.11157e-10	-1.28166
21457392	chr8:21457392:A:C	4.79033e-06	-0.594269	-1.17119	3.57165e-05	-0.661836	-1.14123	3.62862e-05	-0.657783	-1.14164
21457411	chr8:21457411:G:A	1.75139e-06	-1.49698	-1.27467	1.25544e-05	-1.55084	-1.29777	1.27212e-05	-1.54999	-1.2976
21457471	chr8:21457471:T:C	8.40264e-06	-1.11157e-10	-1.20352	6.40886e-05	-1.11157e-10	-1.21841	6.48856e-05	-1.11157e-10	-1.21823
21457490	chr8:21457490:C:T	7.60096e-06	-1.11157e-10	-1.30379	5.89773e-05	-1.11157e-10	-1.30153	5.96985e-05	-1.11157e-10	-1.30155
21457505	chr8:21457505:G:C	0.00164228	4.07178	-3.15096e-10	0.0151151	4.24477	-3.15096e-10	0.0154524	4.25467	-3.15096e-10
21457745	chr8:21457745:A:G	1.49716e-05	-0.625909	-3.15096e-10	0.000124771	-0.552196	-3.15096e-10	0.000126179	-0.553155	-3.15096e-10
21458161	chr8:21458161:A:G	1.1588e-05	-1.11157e-10	-0.882097	8.86364e-05	-1.11157e-10	-0.894136	8.97464e-05	-1.11157e-10	-0.893869
21458298	chr8:21458298:G:A	3.16815e-06	-0.901836	-1.27708	1.96965e-05	-1.1206	-1.27764	2.00685e-05	-1.11403	-1.27768
21458511	chr8:21458511:G:A	6.15318e-06	-1.51509	-3.15096e-10	5.26885e-05	-1.41428	-3.15096e-10	5.31264e-05	-1.41818	-3.15096e-10
21458585	chr8:21458585:G:A	7.89143e-06	-1.11157e-10	-1.26629	6.15053e-05	-1.11157e-10	-1.25955	6.22508e-05	-1.11157e-10	-1.25969
21458737	chr8:21458737:C:T	4.09173e-06	-0.927498	-0.995598	3.48719e-05	-0.875945	-0.951052	3.52786e-05	-0.876066	-0.951513
21458998	chr8:21458998:T:C	5.8608e-06	-1.56378	-3.15096e-10	4.73926e-05	-1.52021	-3.15096e-10	4.78703e-05	-1.52236	-3.15096e-10
21459249	chr8:21459249:A:G	7.68896e-06	-1.11157e-10	-1.29228	5.96737e-05	-1.11157e-10	-1.28979	6.04003e-05	-1.11157e-10	-1.28986
21459287	chr8:21459287:A:C	9.7007e-06	-1.11157e-10	-1.05986	7.60601e-05	-1.11157e-10	-1.04715	7.69782e-05	-1.11157e-10	-1.04734
21460009	chr8:21460009:C:T	3.99773e-06	-0.919018	-1.02732	3.40291e-05	-0.866763	-0.984701	3.44256e-05	-0.866922	-0.985134
21460354	chr8:21460354:T:C	4.01682e-06	-1.56465	-0.376926	2.48869e-05	-1.53347	-0.630863	2.52263e-05	-1.53466	-0.628308
21460694	chr8:21460694:C:T	1.19157e-05	-1.11157e-10	-0.854209	9.46411e-05	-1.11157e-10	-0.828587	9.57564e-05	-1.11157e-10	-0.82905
21460876	chr8:21460876:C:T	2.51714e-06	-1.12059	-1.28835	1.82871e-05	-1.19688	-1.2756	1.85405e-05	-1.19516	-1.27574
21461565	chr8:21461565:C:T	1.55732e-05	-1.11157e-10	-0.586514	0.000117752	-1.11157e-10	-0.610097	0.000119216	-1.11157e-10	-0.60992
21461743	chr8:21461743:G:A	4.86579e-06	-1.55212	-0.19771	3.01387e-05	-1.4997	-0.473167	3.05432e-05	-1.50141	-0.470308
21462044	chr8:21462044:C:T	1.14318e-05	-1.11157e-10	-0.895662	9.06851e-05	-1.11157e-10	-0.871285	9.17562e-05	-1.11157e-10	-0.871722
21462448	chr8:21462448:G:A	1.99043e-05	-1.11157e-10	-0.341126	0.000167763	-1.11157e-10	-0.256127	0.000169613	-1.11157e-10	-0.257336
21462488	chr8:21462488:A:G	5.87995e-06	-1.56052	-3.15096e-10	4.54619e-05	-1.5618	-3.15096e-10	4.60204e-05	-1.56177	-3.15096e-10
21463003	chr8:21463003:A:C	3.59899e-06	-0.997538	-1.05387	3.28179e-05	-0.714002	-1.1737	3.30331e-05	-0.720727	-1.17262
21463271	chr8:21463271:A:AG	1.15249e-05	-1.11157e-10	-0.88755	9.14635e-05	-1.11157e-10	-0.862738	9.25429e-05	-1.11157e-10	-0.863185
21463289	chr8:21463289:C:G	7.63207e-06	-1.11157e-10	-1.2997	5.9177e-05	-1.11157e-10	-1.29815	5.98991e-05	-1.11157e-10	-1.2982
21463355	chr8:21463355:G:A	5.49331e-06	-0.755345	-0.873186	3.99147e-05	-0.73865	-0.953283	4.05309e-05	-0.736327	-0.952464
21463363	chr8:21463363:C:T	1.06558e-05	-1.11157e-10	-0.965961	8.3266e-05	-1.11157e-10	-0.956639	8.42782e-05	-1.11157e-10	-0.956735
21463366	chr8:21463366:G:A	1.03072e-05	-1.11157e-10	-0.999221	8.14104e-05	-1.11157e-10	-0.979176	8.23777e-05	-1.11157e-10	-0.979543
21463493	chr8:21463493:C:T	3.53947e-06	-0.944978	-1.12311	3.01973e-05	-0.883532	-1.08739	3.05513e-05	-0.883681	-1.08777
21464095	chr8:21464095:C:T	9.54751e-06	-1.11157e-10	-1.07578	7.32646e-05	-1.11157e-10	-1.0846	7.41765e-05	-1.11157e-10	-1.08441
21464338	chr8:21464338:A:G	7.70994e-06	-1.11157e-10	-1.28955	5.94302e-05	-1.11157e-10	-1.29388	6.01631e-05	-1.11157e-10	-1.2938
21465228	chr8:21465228:A:G	5.38588e-06	-1.42256	-0.225728	3.33652e-05	-1.50739	-0.363773	3.38886e-05	-1.50582	-0.361955
21465231	chr8:21465231:T:C	8.87664e-06	-1.11157e-10	-1.14864	6.83477e-05	-1.11157e-10	-1.15407	6.91856e-05	-1.11157e-10	-1.15407
21465398	chr8:21465398:T:C	1.28611e-05	-1.11157e-10	-0.777856	9.71112e-05	-1.11157e-10	-0.802822	9.83477e-05	-1.11157e-10	-0.802349
21465539	chr8:21465539:A:G	8.34541e-06	-1.11157e-10	-1.21035	6.59656e-05	-1.11157e-10	-1.18955	6.67557e-05	-1.11157e-10	-1.18982
21465569	chr8:21465569:C:T	1.05529e-05	-1.11157e-10	-0.975658	8.07136e-05	-1.11157e-10	-0.987772	8.17189e-05	-1.11157e-10	-0.987572
21465627	chr8:21465627:T:C	1.16706e-05	-1.11157e-10	-0.874988	8.92673e-05	-1.11157e-10	-0.887044	9.03858e-05	-1.11157e-10	-0.886771
21465698	chr8:21465698:G:A	1.13762e-05	-1.11157e-10	-0.900536	9.14307e-05	-1.11157e-10	-0.863097	9.25034e-05	-1.11157e-10	-0.863613
21466014	chr8:21466014:C:G	8.02413e-06	-1.11157e-10	-1.24961	6.17565e-05	-1.11157e-10	-1.25548	6.25202e-05	-1.11157e-10	-1.25537
21466183	chr8:21466183:A:C	1.64632e-05	-0.405757	-0.125179	0.00010939	-0.525841	-0.157916	0.000111177	-0.522129	-0.157602
21466504	chr8:21466504:A:C	8.26806e-06	-1.11157e-10	-1.21966	6.52872e-05	-1.11157e-10	-1.19988	6.607e-05	-1.11157e-10	-1.20014
21466575	chr8:21466575:C:T	5.95338e-06	-0.2905	-1.2576	5.06096e-05	-0.223489	-1.23105	5.12082e-05	-0.223662	-1.2313
21466611	chr8:21466611:T:C	8.223e-06	-1.11157e-10	-1.22513	6.48849e-05	-1.11157e-10	-1.20606	6.56634e-05	-1.11157e-10	-1.20632
21467248	chr8:21467248:G:A	7.69535e-06	-1.11157e-10	-1.29145	6.00154e-05	-1.11157e-10	-1.28408	6.0744e-05	-1.11157e-10	-1.28419
21467300	chr8:21467300:G:A	3.68787e-06	-0.77409	-1.25292	3.50142e-05	-0.55462	-1.2683	3.52813e-05	-0.559352	-1.26815
21467309	chr8:21467309:A:T	8.42028e-06	-1.11157e-10	-1.20142	6.64571e-05	-1.11157e-10	-1.18212	6.72508e-05	-1.11157e-10	-1.18243
21467351	chr8:21467351:G:C	8.62528e-06	-1.11157e-10	-1.17737	6.77969e-05	-1.11157e-10	-1.16216	6.86313e-05	-1.11157e-10	-1.16211
21467529	chr8:21467529:A:G	1.99129e-05	-1.01284	0.672143	9.13494e-05	-1.1843	0.320315	9.31868e-05	-1.18058	0.324333
21467690	chr8:21467690:G:A	3.00267e-06	-0.946892	-1.28567	2.31512e-05	-0.942169	-1.29446	2.34907e-05	-0.939879	-1.29437
21467752	chr8:21467752:G:A	1.89425e-05	-1.11157e-10	-0.390657	0.000141529	-1.11157e-10	-0.426171	0.00014326	-1.11157e-10	-0.426194
21467861	chr8:21467861:A:G	8.29735e-06	-1.11157e-10	-1.21613	6.53986e-05	-1.11157e-10	-1.19818	6.61811e-05	-1.11157e-10	-1.19846
21468083	chr8:21468083:G:A	7.83742e-06	-1.11157e-10	-1.27315	6.0448e-05	-1.11157e-10	-1.2769	6.11929e-05	-1.11157e-10	-1.27683
21468190	chr8:21468190:C:G	7.59773e-06	-1.11157e-10	-1.30421	5.88164e-05	-1.11157e-10	-1.30426	5.9537e-05	-1.11157e-10	-1.30426
21468777	chr8:21468777:G:A	3.01395e-06	-0.950427	-1.27839	2.9078e-05	-0.749385	-1.25931	2.93019e-05	-0.753648	-1.25956
21468862	chr8:21468862:G:A	1.52898e-05	-1.35193	0.747049	7.51352e-05	-1.44954	0.390147	7.6525e-05	-1.44746	0.394223
21468868	chr8:21468868:G:A	2.89443e-06	-0.967721	-1.30155	2.75828e-05	-0.768662	-1.29282	2.77999e-05	-0.772873	-1.29295
21468993	chr8:21468993:C:T	7.75346e-06	-1.11157e-10	-1.28392	6.03101e-05	-1.11157e-10	-1.27918	6.1043e-05	-1.11157e-10	-1.27928
21469178	chr8:21469178:A:T	7.3487e-06	-0.27319	-1.06435	6.16591e-05	-0.205525	-1.05153	6.24161e-05	-0.205595	-1.05144
21469226	chr8:21469226:G:A	3.20443e-06	-0.961269	-1.20626	2.43958e-05	-0.955842	-1.22842	2.47564e-05	-0.953588	-1.22818
21469367	chr8:21469367:C:T	3.0154e-06	-0.98037	-1.24796	2.30893e-05	-0.97463	-1.26468	2.34278e-05	-0.972428	-1.2645
21469578	chr8:21469578:A:G	9.78213e-06	-1.11157e-10	-1.05151	7.68917e-05	-1.11157e-10	-1.03628	7.78127e-05	-1.11157e-10	-1.03655
21469659	chr8:21469659:T:A	8.03179e-06	-1.11157e-10	-1.24866	6.28034e-05	-1.11157e-10	-1.23867	6.35754e-05	-1.11157e-10	-1.23863
21469836	chr8:21469836:T:A	8.1193e-06	-1.41755	0.179733	5.41529e-05	-1.45289	0.0660203	5.49246e-05	-1.45254	0.0676472
21469927	chr8:21469927:G:A	4.16108e-06	-0.773014	-1.13327	3.14482e-05	-0.767752	-1.16258	3.19269e-05	-0.765168	-1.16224
21470390	chr8:21470390:T:G	1.92828e-05	-1.51099	1.13814	0.000150529	-1.4993	1.13477	0.00015239	-1.49936	1.13494
21471115	chr8:21471115:A:C	1.51384e-05	-1.38642	0.771592	7.62484e-05	-1.47378	0.429094	7.76338e-05	-1.47192	0.433069
21471177	chr8:21471177:G:A	5.80935e-06	-1.52787	-0.0447259	3.36193e-05	-1.56305	-0.300531	3.41396e-05	-1.56266	-0.297735
21471452	chr8:21471452:C:A	7.62184e-06	-1.11157e-10	-1.30105	5.91144e-05	-1.11157e-10	-1.2992	5.98359e-05	-1.11157e-10	-1.29925
21471895	chr8:21471895:A:T	7.62984e-06	-1.11157e-10	-1.3	5.88636e-05	-1.11157e-10	-1.30346	5.95859e-05	-1.11157e-10	-1.30344
21472745	chr8:21472745:A:G	8.58739e-06	-1.18177	-3.15096e-10	7.15597e-05	-1.10815	-3.15096e-10	7.23361e-05	-1.10953	-3.15096e-10
21472820	chr8:21472820:G:A	7.87369e-06	-1.11157e-10	-1.26854	6.07665e-05	-1.11157e-10	-1.27164	6.15179e-05	-1.11157e-10	-1.27153
21473121	chr8:21473121:T:C	1.24123e-05	-0.813372	-3.15096e-10	0.000105884	-0.716335	-3.15096e-10	0.000107078	-0.717302	-3.15096e-10
21473136	chr8:21473136:G:C	6.24495e-06	-0.319368	-1.18092	5.4258e-05	-0.211559	-1.17337	5.48658e-05	-0.21274	-1.17323
21473199	chr8:21473199:A:T	2.12403e-06	-1.46024	-1.11851	1.69786e-05	-1.40934	-1.13739	1.71569e-05	-1.41119	-1.13727
21473787	chr8:21473787:G:A	7.60544e-06	-1.11157e-10	-1.3032	5.89793e-05	-1.11157e-10	-1.30149	5.97004e-05	-1.11157e-10	-1.30152
21474006	chr8:21474006:T:C	6.95126e-06	-0.212618	-1.18052	6.02677e-05	-0.105714	-1.17417	6.09405e-05	-0.106946	-1.17401
21474350	chr8:21474350:C:G	4.30117e-06	-1.25124	-0.621941	3.28521e-05	-1.27686	-0.609804	3.32693e-05	-1.27636	-0.609862
21474516	chr8:21474516:C:A	7.68031e-06	-1.11157e-10	-1.2934	5.96831e-05	-1.11157e-10	-1.28963	6.04102e-05	-1.11157e-10	-1.2897
21474691	chr8:21474691:A:T	9.01197e-06	-1.11157e-10	-1.13351	7.07487e-05	-1.11157e-10	-1.11954	7.16058e-05	-1.11157e-10	-1.11968
21474734	chr8:21474734:G:A	6.72546e-06	-1.42616	-3.15096e-10	5.12287e-05	-1.44238	-3.15096e-10	5.18386e-05	-1.44272	-3.15096e-10
21474760	chr8:21474760:C:T	5.8462e-06	-1.56627	-3.15096e-10	4.52993e-05	-1.56539	-3.15096e-10	4.58546e-05	-1.56538	-3.15096e-10
21474772	chr8:21474772:G:A	1.5205e-05	-0.61044	-3.15096e-10	0.000131146	-0.502365	-3.15096e-10	0.000132605	-0.503485	-3.15096e-10
21475567	chr8:21475567:G:A	7.42473e-06	-0.145881	-1.18137	6.45847e-05	-0.0354071	-1.17529	6.53052e-05	-0.0366493	-1.17514
21475948	chr8:21475948:G:A	9.17123e-06	-1.11157e-10	-1.11599	7.01146e-05	-1.11157e-10	-1.12855	7.09815e-05	-1.11157e-10	-1.12844
21475963	chr8:21475963:G:A	7.66554e-06	-1.11157e-10	-1.29533	5.95965e-05	-1.11157e-10	-1.29108	6.03249e-05	-1.11157e-10	-1.29111
21476076	chr8:21476076:G:C	9.11384e-06	-1.11157e-10	-1.12227	7.15883e-05	-1.11157e-10	-1.10775	7.24554e-05	-1.11157e-10	-1.10789
21476089	chr8:21476089:A:G	9.15467e-06	-1.11157e-10	-1.1178	7.19434e-05	-1.11157e-10	-1.1028	7.28069e-05	-1.11157e-10	-1.10305
21476181	chr8:21476181:G:C	1.04802e-05	-1.11157e-10	-0.982579	8.27056e-05	-1.11157e-10	-0.963392	8.36921e-05	-1.11157e-10	-0.963713
21476370	chr8:21476370:A:T	2.17736e-05	-0.251363	-3.15096e-10	0.000186942	-0.147883	-3.15096e-10	0.000189007	-0.149075	-3.15096e-10
21477139	chr8:21477139:C:T	9.39439e-06	-1.11157e-10	-1.09195	7.1636e-05	-1.11157e-10	-1.10708	7.25343e-05	-1.11157e-10	-1.1068
21477172	chr8:21477172:G:A	8.78245e-06	-1.11157e-10	-1.15931	6.86009e-05	-1.11157e-10	-1.15037	6.94216e-05	-1.11157e-10	-1.15066
21477371	chr8:21477371:T:C	8.57254e-06	-1.42324	0.239744	7.09481e-05	-1.44421	0.327477	7.17391e-05	-1.4438	0.325974
21477445	chr8:21477445:C:T	9.15228e-06	-1.11157e-10	-1.11806	7.04406e-05	-1.11157e-10	-1.12391	7.13177e-05	-1.11157e-10	-1.12371
21477687	chr8:21477687:G:A	6.40923e-06	-1.47432	-3.15096e-10	4.92039e-05	-1.48271	-3.15096e-10	4.98197e-05	-1.48245	-3.15096e-10
21477735	chr8:21477735:T:C	7.6524e-06	-1.11157e-10	-1.29704	5.95041e-05	-1.11157e-10	-1.29263	6.02281e-05	-1.11157e-10	-1.29272
21477916	chr8:21477916:T:C	7.60822e-06	-1.11157e-10	-1.30283	5.89365e-05	-1.11157e-10	-1.30222	5.96575e-05	-1.11157e-10	-1.30224
21478106	chr8:21478106:T:A	5.88728e-06	-1.5131	-0.0461692	4.25805e-05	-1.49716	-0.13012	4.31156e-05	-1.49753	-0.129442
21478340	chr8:21478340:A:G	9.3494e-06	-0.0445486	-1.0522	7.38855e-05	0.0138228	-1.08998	7.47558e-05	0.012914	-1.08954
21478352	chr8:21478352:G:A	9.58738e-06	-1.11157e-10	-1.07162	7.54103e-05	-1.11157e-10	-1.05574	7.63133e-05	-1.11157e-10	-1.05601
21478974	chr8:21478974:T:G	8.28183e-06	-1.11157e-10	-1.218	6.49961e-05	-1.11157e-10	-1.20435	6.57839e-05	-1.11157e-10	-1.20448
21479391	chr8:21479391:A:C	2.26697e-06	-1.55877	-0.954846	1.95258e-05	-1.54285	-0.864098	1.97351e-05	-1.54358	-0.864885
21479516	chr8:21479516:A:T	3.33997e-06	-1.19732	-0.928776	2.45887e-05	-1.22718	-0.949213	2.49103e-05	-1.22658	-0.948999
21480031	chr8:21480031:C:A	9.86378e-06	-1.11157e-10	-1.04319	7.2998e-05	-1.11157e-10	-1.08825	7.39209e-05	-1.11157e-10	-1.08786
21480040	chr8:21480040:C:A	8.09466e-06	-1.11157e-10	-1.24086	6.3368e-05	-1.11157e-10	-1.22972	6.41305e-05	-1.11157e-10	-1.22994
21480132	chr8:21480132:T:C	7.62068e-06	-1.11157e-10	-1.3012	5.88387e-05	-1.11157e-10	-1.30388	5.95603e-05	-1.11157e-10	-1.30387
21480254	chr8:21480254:G:A	9.6321e-06	-1.11157e-10	-1.06696	7.14697e-05	-1.11157e-10	-1.1094	7.2372e-05	-1.11157e-10	-1.10904
21480336	chr8:21480336:C:T	8.59139e-06	-1.11157e-10	-1.1813	6.70639e-05	-1.11157e-10	-1.17303	6.78679e-05	-1.11157e-10	-1.17329
21480419	chr8:21480419:T:C	7.81074e-06	-1.11157e-10	-1.27656	6.00776e-05	-1.11157e-10	-1.28304	6.08182e-05	-1.11157e-10	-1.28297
21480442	chr8:21480442:A:G	1.01426e-05	-1.11157e-10	-1.01532	7.48636e-05	-1.11157e-10	-1.06301	7.58119e-05	-1.11157e-10	-1.0626
21480824	chr8:21480824:C:A	1.70279e-06	-1.5362	-1.2636	1.31073e-05	-1.54268	-1.26283	1.32717e-05	-1.54237	-1.26285
21481112	chr8:21481112:T:A	7.80135e-06	-1.11157e-10	-1.27777	5.99822e-05	-1.11157e-10	-1.28463	6.07211e-05	-1.11157e-10	-1.28457
21481122	chr8:21481122:A:T	8.87725e-06	-1.11157e-10	-1.14857	6.60682e-05	-1.11157e-10	-1.18799	6.69004e-05	-1.11157e-10	-1.18765
21481132	chr8:21481132:A:C	7.83872e-06	-1.11157e-10	-1.27299	6.02501e-05	-1.11157e-10	-1.28018	6.0993e-05	-1.11157e-10	-1.2801
21481831	chr8:21481831:C:G	4.39179e-06	-1.27562	-0.576709	2.97371e-05	-1.34165	-0.644634	3.02129e-05	-1.33871	-0.643877
21482127	chr8:21482127:T:A	6.93281e-06	-0.113017	-1.28278	6.02047e-05	-0.000755607	-1.28017	6.08668e-05	-0.00205961	-1.28011
21482174	chr8:21482174:T:G	1.04465e-05	-1.20949	0.223693	8.54513e-05	-1.23849	0.307757	8.64161e-05	-1.23798	0.306301
21482183	chr8:21482183:A:G	6.05617e-06	-1.53099	-3.15096e-10	4.7524e-05	-1.51744	-3.15096e-10	4.80942e-05	-1.5177	-3.15096e-10
21482337	chr8:21482337:C:T	3.11881e-06	-1.19733	-0.997286	2.44138e-05	-1.23795	-0.945579	2.47042e-05	-1.23748	-0.946401
21482567	chr8:21482567:T:C	9.48829e-06	0.203258	-1.28526	8.22625e-05	0.315075	-1.28384	8.31703e-05	0.313971	-1.28394
21482703	chr8:21482703:AC:A	8.00629e-06	-1.11157e-10	-1.25184	6.12984e-05	-1.11157e-10	-1.26292	6.20522e-05	-1.11157e-10	-1.26288
21482708	chr8:21482708:G:A	7.61457e-06	-1.302	-3.15096e-10	5.77252e-05	-1.32298	-3.15096e-10	5.84651e-05	-1.32243	-3.15096e-10
21482789	chr8:21482789:G:C	7.59942e-06	-1.11157e-10	-1.30399	5.88523e-05	-1.11157e-10	-1.30365	5.95732e-05	-1.11157e-10	-1.30365
21483014	chr8:21483014:A:T	4.2743e-06	-1.26392	-0.615519	3.02075e-05	-1.25847	-0.71212	3.06162e-05	-1.25816	-0.711168
21483168	chr8:21483168:C:T	1.01374e-05	0.220411	-1.23624	8.96006e-05	0.348133	-1.23145	9.05889e-05	0.346818	-1.23134
21483223	chr8:21483223:C:G	7.79262e-06	-1.11157e-10	-1.27889	5.97536e-05	-1.11157e-10	-1.28845	6.04897e-05	-1.11157e-10	-1.28838
21483421	chr8:21483421:T:G	6.43545e-06	-1.47024	-3.15096e-10	4.93988e-05	-1.47875	-3.15096e-10	5.00174e-05	-1.47849	-3.15096e-10
21484233	chr8:21484233:T:C	5.06209e-06	-0.718197	-0.992086	4.31459e-05	-0.656237	-0.957855	4.37141e-05	-0.654871	-0.958315
21484244	chr8:21484244:T:C	8.67166e-06	-1.11157e-10	-1.172	6.74597e-05	-1.11157e-10	-1.16715	6.82751e-05	-1.11157e-10	-1.16731
21484356	chr8:21484356:C:T	7.09825e-06	-0.0877255	-1.28449	6.1867e-05	0.0282128	-1.2819	6.25444e-05	0.0268633	-1.28184
21484413	chr8:21484413:G:A	3.61874e-06	-1.33554	-0.710401	2.47464e-05	-1.3994	-0.770604	2.51345e-05	-1.3967	-0.769912
21484848	chr8:21484848:T:G	9.76353e-06	-1.11157e-10	-1.05341	7.18142e-05	-1.11157e-10	-1.1046	7.27244e-05	-1.11157e-10	-1.10418
21484877	chr8:21484877:G:A	1.00127e-05	-1.11157e-10	-1.02821	7.88903e-05	-1.11157e-10	-1.01062	7.98319e-05	-1.11157e-10	-1.01093
21484890	chr8:21484890:A:G	9.23594e-06	-1.11157e-10	-1.10896	7.10099e-05	-1.11157e-10	-1.11586	7.18845e-05	-1.11157e-10	-1.1158
21484978	chr8:21484978:G:A	7.66864e-06	-1.11157e-10	-1.29492	5.92469e-05	-1.11157e-10	-1.29697	5.99728e-05	-1.11157e-10	-1.29697
21485039	chr8:21485039:G:A	1.02865e-05	-1.11157e-10	-1.00123	7.51803e-05	-1.11157e-10	-1.05879	7.61402e-05	-1.11157e-10	-1.05828
21485908	chr8:21485908:G:A	9.13077e-06	-1.11157e-10	-1.12041	7.1747e-05	-1.11157e-10	-1.10553	7.26075e-05	-1.11157e-10	-1.10579
21486035	chr8:21486035:A:G	9.05944e-06	-1.11157e-10	-1.12826	6.98194e-05	-1.11157e-10	-1.13277	7.06829e-05	-1.11157e-10	-1.13265
21486108	chr8:21486108:G:C	8.54383e-06	-1.11157e-10	-1.18685	6.66607e-05	-1.11157e-10	-1.17906	6.74603e-05	-1.11157e-10	-1.17932
21486196	chr8:21486196:A:T	1.8599e-05	-0.408956	-3.15096e-10	0.000133261	-0.486371	-3.15096e-10	0.000135231	-0.483871	-3.15096e-10
21486435	chr8:21486435:T:C	5.86517e-06	-1.56303	-3.15096e-10	4.54292e-05	-1.56252	-3.15096e-10	4.5986e-05	-1.56252	-3.15096e-10
21486496	chr8:21486496:C:A	7.75316e-06	-1.11157e-10	-1.28396	6.03804e-05	-1.11157e-10	-1.27801	6.11179e-05	-1.11157e-10	-1.27805
21486527	chr8:21486527:A:G	5.11497e-06	-0.479704	-1.22019	4.19796e-05	-0.410757	-1.23074	4.24719e-05	-0.411527	-1.23049
21486837	chr8:21486837:G:A	7.6194e-06	-1.11157e-10	-1.30137	5.90382e-05	-1.11157e-10	-1.30049	5.976e-05	-1.11157e-10	-1.30052
21486942	chr8:21486942:A:G	1.35445e-05	-1.11157e-10	-0.726084	9.65658e-05	-1.11157e-10	-0.808454	9.78059e-05	-1.11157e-10	-0.807873
21487344	chr8:21487344:G:C	8.93855e-06	-1.11157e-10	-1.14169	6.71999e-05	-1.11157e-10	-1.17101	6.80369e-05	-1.11157e-10	-1.17081
21487442	chr8:21487442:T:TA	2.37394e-06	-1.54587	-0.921638	1.92721e-05	-1.53433	-0.885693	1.94978e-05	-1.53441	-0.886146
21487590	chr8:21487590:C:T	3.51582e-06	-1.04464	-1.03015	2.84992e-05	-0.934017	-1.09478	2.8858e-05	-0.934299	-1.09417
21487800	chr8:21487800:T:G	7.60207e-06	-1.11157e-10	-1.30364	5.89721e-05	-1.11157e-10	-1.30161	5.96917e-05	-1.11157e-10	-1.30166
21487900	chr8:21487900:G:A	4.12825e-06	-1.55602	-0.35819	3.42885e-05	-1.53862	-0.305252	3.46687e-05	-1.5394	-0.305619
21487922	chr8:21487922:G:C	8.55347e-06	-1.11157e-10	-1.18573	6.67422e-05	-1.11157e-10	-1.17784	6.75428e-05	-1.11157e-10	-1.1781
21487935	chr8:21487935:A:C	6.12598e-06	-1.51952	-3.15096e-10	4.74134e-05	-1.51977	-3.15096e-10	4.79915e-05	-1.51983	-3.15096e-10
21487939	chr8:21487939:T:A	8.55075e-06	-1.11157e-10	-1.18604	6.672e-05	-1.11157e-10	-1.17817	6.75204e-05	-1.11157e-10	-1.17843
21488145	chr8:21488145:T:C	1.0137e-05	-1.11157e-10	-1.01587	7.6131e-05	-1.11157e-10	-1.04622	7.7087e-05	-1.11157e-10	-1.04592
21488188	chr8:21488188:C:T	7.82874e-06	-1.11157e-10	-1.27426	6.08123e-05	-1.11157e-10	-1.27089	6.15556e-05	-1.11157e-10	-1.27092
21488536	chr8:21488536:G:A	8.55717e-06	-1.11157e-10	-1.18529	6.67874e-05	-1.11157e-10	-1.17716	6.75885e-05	-1.11157e-10	-1.17742
21489035	chr8:21489035:T:C	3.37847e-06	-0.971936	-1.14271	2.86685e-05	-0.910475	-1.11241	2.90008e-05	-0.910662	-1.11287
21489294	chr8:21489294:A:G	1.09163e-05	-1.11157e-10	-0.941809	8.35443e-05	-1.11157e-10	-0.953301	8.45751e-05	-1.11157e-10	-0.953217
21489416	chr8:21489416:C:T	3.48613e-05	-1.11157e-10	0.219315	0.000274622	-1.11157e-10	0.236717	0.000277961	-1.11157e-10	0.236622
21489654	chr8:21489654:C:T	8.01634e-06	-1.11157e-10	-1.25058	6.18554e-05	-1.11157e-10	-1.25388	6.26109e-05	-1.11157e-10	-1.25392
21489704	chr8:21489704:A:G	8.04889e-06	-1.11157e-10	-1.24653	6.18311e-05	-1.11157e-10	-1.25427	6.25933e-05	-1.11157e-10	-1.2542
21490482	chr8:21490482:A:T	2.80107e-06	-1.00222	-1.29984	2.30285e-05	-0.945432	-1.29651	2.33047e-05	-0.945644	-1.29656
21490613	chr8:21490613:A:G	7.7541e-06	-1.11157e-10	-1.28384	6.03274e-05	-1.11157e-10	-1.27889	6.10602e-05	-1.11157e-10	-1.279
21490646	chr8:21490646:T:C	8.86718e-06	-1.14971	-3.15096e-10	7.08914e-05	-1.11753	-3.15096e-10	7.16858e-05	-1.11856	-3.15096e-10
21490841	chr8:21490841:T:C	1.71253e-06	-1.56374	-1.23035	1.28506e-05	-1.56405	-1.26124	1.30082e-05	-1.5643	-1.26097
21490914	chr8:21490914:T:C	2.1388e-06	-1.53806	-1.03376	1.57423e-05	-1.55123	-1.07109	1.5945e-05	-1.551	-1.07071
21491000	chr8:21491000:T:C	4.38737e-06	-1.56488	-0.28845	3.21928e-05	-1.56457	-0.342369	3.26131e-05	-1.5646	-0.341543
21491567	chr8:21491567:T:C	7.7363e-06	-1.11157e-10	-1.28614	6.0216e-05	-1.11157e-10	-1.28074	6.09486e-05	-1.11157e-10	-1.28083
21491582	chr8:21491582:GC:G	2.04999e-06	-1.36498	-1.24925	1.75733e-05	-1.29847	-1.21382	1.77417e-05	-1.30076	-1.21418
21491589	chr8:21491589:C:T	4.90853e-06	-1.56583	-0.175257	3.07217e-05	-1.56552	-0.388193	3.1166e-05	-1.56553	-0.385997
21491620	chr8:21491620:T:C	1.59412e-06	-1.56592	-1.29982	1.23937e-05	-1.56583	-1.29566	1.25453e-05	-1.56582	-1.29569
21491711	chr8:21491711:C:T	3.04067e-06	-1.11391	-1.10608	2.38296e-05	-1.13053	-1.07722	2.41543e-05	-1.12886	-1.07754
21491855	chr8:21491855:A:T	9.03036e-06	-1.11157e-10	-1.13147	6.95161e-05	-1.11157e-10	-1.13712	7.03726e-05	-1.11157e-10	-1.13705
21491937	chr8:21491937:G:A	7.8076e-06	-1.11157e-10	-1.27697	6.06878e-05	-1.11157e-10	-1.27294	6.14287e-05	-1.11157e-10	-1.27298
21492810	chr8:21492810:T:C	8.13913e-06	-1.11157e-10	-1.23538	6.1903e-05	-1.11157e-10	-1.25311	6.2665e-05	-1.11157e-10	-1.25305
21492850	chr8:21492850:C:A	2.18728e-06	-1.48425	-1.06515	1.8076e-05	-1.44189	-1.04221	1.82659e-05	-1.44345	-1.04237
21493146	chr8:21493146:T:A	2.58263e-06	-1.43838	-0.944875	2.00762e-05	-1.38964	-0.989506	2.02983e-05	-1.39152	-0.988801
21493707	chr8:21493707:T:C	7.67117e-06	-1.11157e-10	-1.29459	5.92516e-05	-1.11157e-10	-1.29689	5.99793e-05	-1.11157e-10	-1.29686
21494266	chr8:21494266:T:C	7.65238e-06	-1.11157e-10	-1.29705	5.94233e-05	-1.11157e-10	-1.29399	6.0146e-05	-1.11157e-10	-1.29408
21494441	chr8:21494441:T:C	9.16729e-06	-1.11157e-10	-1.11642	7.03963e-05	-1.11157e-10	-1.12454	7.1271e-05	-1.11157e-10	-1.12437
21494527	chr8:21494527:C:T	2.43573e-06	-1.56539	-0.876424	1.84902e-05	-1.56628	-0.895165	1.87151e-05	-1.56627	-0.895257
21494647	chr8:21494647:G:T	9.98776e-06	-1.0307	-3.15096e-10	8.41914e-05	-0.945586	-3.15096e-10	8.51013e-05	-0.947015	-3.15096e-10
21494687	chr8:21494687:A:G	2.30034e-06	-1.5663	-0.932704	1.69131e-05	-1.56628	-0.984314	1.7127e-05	-1.56627	-0.983934
21494779	chr8:21494779:C:T	1.82389e-05	-1.11157e-10	-0.428507	0.000145025	-1.11157e-10	-0.401772	0.000146807	-1.11157e-10	-0.401736
21494791	chr8:21494791:G:A	2.705e-06	-1.56631	-0.770654	1.8946e-05	-1.56158	-0.875506	1.91912e-05	-1.56201	-0.874396
21495252	chr8:21495252:G:A	1.15016e-05	-1.11157e-10	-0.889578	9.15268e-05	-1.11157e-10	-0.862047	9.26187e-05	-1.11157e-10	-0.862367
21495358	chr8:21495358:C:G	2.99362e-06	-1.56576	-0.669822	2.17747e-05	-1.55645	-0.741476	2.20455e-05	-1.55704	-0.740704
21495547	chr8:21495547:G:C	1.06495e-05	-1.11157e-10	-0.966554	8.19098e-05	-1.11157e-10	-0.97306	8.29225e-05	-1.11157e-10	-0.972951
21495965	chr8:21495965:C:T	2.8655e-06	-1.55168	-0.727644	2.24519e-05	-1.53593	-0.731374	2.27146e-05	-1.5366	-0.731253
21496000	chr8:21496000:T:C	5.06567e-06	-1.56453	-0.14505	3.95184e-05	-1.56529	-0.13662	3.99882e-05	-1.56531	-0.13696
21496479	chr8:21496479:C:A	1.21325e-05	-1.11157e-10	-0.836175	9.84125e-05	-1.11157e-10	-0.78951	9.95837e-05	-1.11157e-10	-0.789859
21496584	chr8:21496584:G:A	2.09829e-06	-1.47555	-1.11539	1.77833e-05	-1.43608	-1.06433	1.79583e-05	-1.43779	-1.06501
21496793	chr8:21496793:T:C	1.04717e-05	-1.11157e-10	-0.98339	8.445e-05	-1.11157e-10	-0.942519	8.54574e-05	-1.11157e-10	-0.94284
21497106	chr8:21497106:T:C	2.57424e-06	-1.52501	-0.861501	2.04757e-05	-1.52528	-0.834159	2.0727e-05	-1.52509	-0.834331
21497249	chr8:21497249:G:A	1.50489e-05	-0.62076	-3.15096e-10	0.000112139	-0.658942	-3.15096e-10	0.000113637	-0.657848	-3.15096e-10
21497678	chr8:21497678:G:A	1.02838e-05	-1.00149	-3.15096e-10	8.7136e-05	-0.911208	-3.15096e-10	8.80626e-05	-0.912809	-3.15096e-10
21498286	chr8:21498286:C:A	7.6931e-06	-1.11157e-10	-1.29174	5.94011e-05	-1.11157e-10	-1.29437	6.01308e-05	-1.11157e-10	-1.29433
21498311	chr8:21498311:G:A	7.93375e-06	-1.11157e-10	-1.26094	6.18435e-05	-1.11157e-10	-1.25407	6.25891e-05	-1.11157e-10	-1.25427
21498711	chr8:21498711:T:C	1.16617e-05	-1.11157e-10	-0.875753	8.76061e-05	-1.11157e-10	-0.905828	8.87473e-05	-1.11157e-10	-0.905065
21499027	chr8:21499027:G:GATT	1.22577e-05	-0.825912	-3.15096e-10	9.3409e-05	-0.841691	-3.15096e-10	9.4688e-05	-0.84027	-3.15096e-10
21499089	chr8:21499089:T:C	1.76063e-06	-1.56498	-1.20141	1.33201e-05	-1.56541	-1.22399	1.3484e-05	-1.56557	-1.22378
21499115	chr8:21499115:G:C	8.54439e-06	-1.11157e-10	-1.18679	6.56971e-05	-1.11157e-10	-1.19362	6.6511e-05	-1.11157e-10	-1.19349
21499990	chr8:21499990:T:C	2.0156e-05	-1.11157e-10	-0.328562	0.000154818	-1.11157e-10	-0.336431	0.000156742	-1.11157e-10	-0.336258
21500382	chr8:21500382:G:A	6.56296e-06	-1.46897	0.0183523	4.84253e-05	-1.46711	-0.0315512	4.9031e-05	-1.46741	-0.0309896
21500446	chr8:21500446:A:T	7.81546e-06	-1.11157e-10	-1.27596	6.01543e-05	-1.11157e-10	-1.28177	6.08995e-05	-1.11157e-10	-1.28163
21500471	chr8:21500471:C:T	1.11415e-05	-1.11157e-10	-0.921387	9.03588e-05	-1.11157e-10	-0.874891	9.14303e-05	-1.11157e-10	-0.87528
21500557	chr8:21500557:A:G	3.42955e-05	-1.55756	1.76051	0.000309779	-1.54185	1.89903	0.000312931	-1.54247	1.89759
21500684	chr8:21500684:G:T	1.71164e-06	-1.50051	-1.2941	1.29699e-05	-1.51514	-1.30091	1.31313e-05	-1.51501	-1.30085
21500703	chr8:21500703:G:C	1.85987e-05	-1.11157e-10	-0.408973	0.000154895	-1.11157e-10	-0.335931	0.000156711	-1.11157e-10	-0.336456
21500864	chr8:21500864:G:A	9.31315e-06	-1.11157e-10	-1.10064	7.35071e-05	-1.11157e-10	-1.0813	7.43872e-05	-1.11157e-10	-1.08157
21501302	chr8:21501302:G:T	7.86506e-06	-1.11157e-10	-1.26963	6.06061e-05	-1.11157e-10	-1.27428	6.13519e-05	-1.11157e-10	-1.27423
21501670	chr8:21501670:G:A	9.95276e-06	-1.03421	-3.15096e-10	8.37424e-05	-0.950933	-3.15096e-10	8.46453e-05	-0.952388	-3.15096e-10
21501924	chr8:21501924:C:T	1.39654e-05	-1.30188	0.6064	0.0001113	-1.3193	0.652844	0.000112671	-1.31847	0.65209
21502005	chr8:21502005:A:G	7.65324e-06	-1.11157e-10	-1.29693	5.95343e-05	-1.11157e-10	-1.29213	6.02581e-05	-1.11157e-10	-1.29222
21502549	chr8:21502549:A:C	1.02704e-05	-1.11157e-10	-1.0028	8.24482e-05	-1.11157e-10	-0.966509	8.3412e-05	-1.11157e-10	-0.967065
21502876	chr8:21502876:C:T	9.70004e-06	-1.11157e-10	-1.05993	7.76513e-05	-1.11157e-10	-1.02645	7.85637e-05	-1.11157e-10	-1.02695
21502879	chr8:21502879:G:C	9.83411e-06	-1.11157e-10	-1.04621	7.87897e-05	-1.11157e-10	-1.0119	7.97143e-05	-1.11157e-10	-1.01241
21503095	chr8:21503095:C:G	7.91934e-06	-1.11157e-10	-1.26275	6.09933e-05	-1.11157e-10	-1.26791	6.17442e-05	-1.11157e-10	-1.26786
21503184	chr8:21503184:G:A	1.28812e-05	-1.48048	0.704186	9.1049e-05	-1.4868	0.619523	9.22707e-05	-1.48676	0.620626
21503681	chr8:21503681:G:A	8.7964e-06	-1.11157e-10	-1.15772	6.95078e-05	-1.11157e-10	-1.13724	7.03349e-05	-1.11157e-10	-1.13759
21503698	chr8:21503698:A:G	8.52249e-06	-1.11157e-10	-1.18935	6.53264e-05	-1.11157e-10	-1.19928	6.61448e-05	-1.11157e-10	-1.19901
21503923	chr8:21503923:A:C	1.32432e-05	-1.11157e-10	-0.748582	0.000103234	-1.11157e-10	-0.741679	0.00010447	-1.11157e-10	-0.74196
21505008	chr8:21505008:C:T	8.03539e-06	-1.11157e-10	-1.24821	6.19804e-05	-1.11157e-10	-1.25186	6.27425e-05	-1.11157e-10	-1.25182
21505122	chr8:21505122:T:A	2.20465e-06	-1.55593	-0.985563	1.69661e-05	-1.56073	-0.986734	1.71712e-05	-1.56064	-0.986985
21505147	chr8:21505147:T:C	1.08919e-05	-1.11157e-10	-0.944043	8.17615e-05	-1.11157e-10	-0.974872	8.28098e-05	-1.11157e-10	-0.974311
21505487	chr8:21505487:T:C	7.84298e-06	-1.11157e-10	-1.27244	6.04351e-05	-1.11157e-10	-1.27711	6.11788e-05	-1.11157e-10	-1.27706
21505610	chr8:21505610:A:G	2.49203e-05	-1.48851	1.37213	0.000233533	-1.43331	1.50796	0.00023563	-1.43524	1.50665
21505917	chr8:21505917:G:A	9.28954e-06	-1.10317	-3.15096e-10	7.77063e-05	-1.02574	-3.15096e-10	7.85528e-05	-1.02709	-3.15096e-10
21505995	chr8:21505995:G:A	2.52354e-05	-1.51692	1.41311	0.000233626	-1.47157	1.54661	0.000235802	-1.47318	1.54532
21506326	chr8:21506326:G:A	7.70479e-06	-1.29022	-3.15096e-10	5.66623e-05	-1.34157	-3.15096e-10	5.74012e-05	-1.34079	-3.15096e-10
21506787	chr8:21506787:C:T	3.37659e-06	-1.56243	-0.552765	2.30986e-05	-1.5663	-0.672605	2.34109e-05	-1.56627	-0.67139
21506912	chr8:21506912:A:G	9.29907e-06	-1.11157e-10	-1.10215	7.33844e-05	-1.11157e-10	-1.08297	7.42631e-05	-1.11157e-10	-1.08324
21506946	chr8:21506946:C:A	6.08177e-06	-1.44048	-0.0862862	4.33546e-05	-1.44704	-0.162221	4.39371e-05	-1.44695	-0.161153
21507491	chr8:21507491:A:G	7.98409e-06	-1.11157e-10	-1.25461	6.19649e-05	-1.11157e-10	-1.25211	6.27244e-05	-1.11157e-10	-1.25211
21507717	chr8:21507717:A:G	9.87332e-06	-1.56624	0.524018	8.38001e-05	-1.56627	0.616029	8.47249e-05	-1.56627	0.614821
21508482	chr8:21508482:C:T	2.70328e-06	-1.51041	-0.82719	1.89946e-05	-1.54038	-0.894144	1.92599e-05	-1.53942	-0.893412
21508488	chr8:21508488:C:T	1.23511e-05	-1.11157e-10	-0.818314	9.91962e-05	-1.11157e-10	-0.781579	0.000100329	-1.11157e-10	-0.782398
21508695	chr8:21508695:C:T	1.13193e-05	-1.11157e-10	-0.905554	9.16165e-05	-1.11157e-10	-0.861068	9.26746e-05	-1.11157e-10	-0.861763
21508889	chr8:21508889:A:C	1.3675e-05	-0.716494	-3.15096e-10	0.000117542	-0.611886	-3.15096e-10	0.000118734	-0.613973	-3.15096e-10
21508948	chr8:21508948:G:A	7.70428e-06	-1.11157e-10	-1.29029	6.00004e-05	-1.11157e-10	-1.28433	6.0728e-05	-1.11157e-10	-1.28445
21509291	chr8:21509291:T:C	8.69168e-06	-1.11157e-10	-1.1697	6.76053e-05	-1.11157e-10	-1.16499	6.84264e-05	-1.11157e-10	-1.1651
21509402	chr8:21509402:A:G	1.17757e-05	-0.866028	-3.15096e-10	8.72446e-05	-0.909963	-3.15096e-10	8.82886e-05	-0.910246	-3.15096e-10
21509888	chr8:21509888:A:C	2.58225e-06	-1.56021	-0.823192	1.85777e-05	-1.56627	-0.890446	1.88197e-05	-1.56622	-0.889731
21510319	chr8:21510319:G:A	1.19628e-05	-1.11157e-10	-0.850265	9.69651e-05	-1.11157e-10	-0.804327	9.80794e-05	-1.11157e-10	-0.80508
21510889	chr8:21510889:G:A	4.94078e-06	-1.54285	-0.191685	3.68936e-05	-1.53693	-0.233711	3.73456e-05	-1.53697	-0.233671
21511135	chr8:21511135:C:T	7.89413e-06	-1.11157e-10	-1.26594	6.06906e-05	-1.11157e-10	-1.27289	6.14437e-05	-1.11157e-10	-1.27274
21511268	chr8:21511268:G:A	2.3003e-06	-1.51878	-0.980239	1.77121e-05	-1.52918	-0.975253	1.79263e-05	-1.52907	-0.975516
21511688	chr8:21511688:C:T	2.13583e-06	-1.55936	-1.01385	1.56226e-05	-1.56632	-1.06364	1.58223e-05	-1.56631	-1.06312
21511885	chr8:21511885:G:A	5.66172e-06	-1.48681	-0.111527	3.60835e-05	-1.52215	-0.270691	3.66349e-05	-1.52091	-0.26895
21512125	chr8:21512125:G:A	1.04914e-05	-1.55962	0.578114	7.07459e-05	-1.55512	0.435538	7.16693e-05	-1.55559	0.4368
21512243	chr8:21512243:A:G	1.5357e-05	-1.11157e-10	-0.60049	0.000127381	-1.11157e-10	-0.5315	0.000128878	-1.11157e-10	-0.531989
21512248	chr8:21512248:G:A	2.00868e-06	-1.55906	-1.07552	1.47755e-05	-1.56632	-1.11939	1.49637e-05	-1.56629	-1.11894
21512572	chr8:21512572:G:A	1.14226e-05	-1.11157e-10	-0.896471	9.38617e-05	-1.11157e-10	-0.836856	9.49198e-05	-1.11157e-10	-0.837825
21512875	chr8:21512875:T:C	1.737e-06	-1.53053	-1.24938	1.37488e-05	-1.49341	-1.26431	1.38952e-05	-1.49513	-1.26418
21512937	chr8:21512937:C:T	7.6242e-06	-1.11157e-10	-1.30074	5.89362e-05	-1.11157e-10	-1.30222	5.96586e-05	-1.11157e-10	-1.30222
21513066	chr8:21513066:G:A	8.19675e-06	-1.11157e-10	-1.22832	6.32032e-05	-1.11157e-10	-1.23232	6.39801e-05	-1.11157e-10	-1.23229
21513319	chr8:21513319:C:A	1.0101e-05	-1.01943	-3.15096e-10	8.49629e-05	-0.936464	-3.15096e-10	8.588e-05	-0.937907	-3.15096e-10
21513377	chr8:21513377:T:C	2.76599e-05	-1.47211	1.46003	0.000245674	-1.42976	1.55509	0.000248083	-1.43121	1.55412
21513513	chr8:21513513:C:T	2.01257e-05	-1.54047	1.2104	0.000183369	-1.50465	1.33748	0.000185169	-1.50594	1.33635
21513777	chr8:21513777:TCAG:T	5.90186e-06	-1.5568	-3.15096e-10	4.5345e-05	-1.56438	-3.15096e-10	4.5904e-05	-1.56431	-3.15096e-10
21514026	chr8:21514026:A:T	1.72233e-06	-1.5556	-1.23278	1.29648e-05	-1.56557	-1.25088	1.31282e-05	-1.5654	-1.2507
21514228	chr8:21514228:G:T	2.38091e-06	-1.52769	-0.936896	1.69737e-05	-1.55161	-0.995403	1.72049e-05	-1.55089	-0.994775
21514268	chr8:21514268:T:C	1.6952e-06	-1.562	-1.24226	1.28514e-05	-1.56622	-1.25901	1.30102e-05	-1.56627	-1.25885
21515750	chr8:21515750:C:T	4.79965e-06	-1.55151	-0.212005	3.15161e-05	-1.56385	-0.364333	3.19643e-05	-1.56355	-0.36269
21515759	chr8:21515759:G:A	7.64303e-06	-1.11157e-10	-1.29827	5.94394e-05	-1.11157e-10	-1.29372	6.01622e-05	-1.11157e-10	-1.29381
21516039	chr8:21516039:A:G	2.67138e-06	-1.56494	-0.784525	1.92849e-05	-1.56491	-0.85445	1.95319e-05	-1.56512	-0.853691
21516066	chr8:21516066:C:T	9.15031e-06	-1.53081	0.412534	7.48916e-05	-1.55154	0.488906	7.57787e-05	-1.55097	0.487928
21516259	chr8:21516259:T:C	2.49022e-06	-1.56579	-0.853904	1.80975e-05	-1.56367	-0.919234	1.83267e-05	-1.56396	-0.918533
21516546	chr8:21516546:A:G	2.16489e-05	-1.11157e-10	-0.257108	0.000164629	-1.11157e-10	-0.274983	0.000166651	-1.11157e-10	-0.274958
21516675	chr8:21516675:A:C	2.73375e-06	-1.54931	-0.777083	1.9438e-05	-1.56317	-0.848276	1.96978e-05	-1.56283	-0.847515
21516676	chr8:21516676:G:A	2.73921e-06	-1.54731	-0.777083	1.94553e-05	-1.56228	-0.848276	1.97162e-05	-1.5619	-0.847515
21516687	chr8:21516687:C:T	2.74102e-06	-1.54665	-0.777083	1.94611e-05	-1.56198	-0.848276	1.97224e-05	-1.56159	-0.847515
21516818	chr8:21516818:T:C	1.71372e-06	-1.56589	-1.22751	1.31371e-05	-1.55697	-1.24627	1.32929e-05	-1.55753	-1.24609
21516874	chr8:21516874:T:C	6.06728e-06	-1.52915	-3.15096e-10	4.68032e-05	-1.53273	-3.15096e-10	4.73828e-05	-1.5326	-3.15096e-10
21516901	chr8:21516901:G:T	7.73889e-06	-1.11157e-10	-1.2858	6.02312e-05	-1.11157e-10	-1.28049	6.09621e-05	-1.11157e-10	-1.2806
21517012	chr8:21517012:C:T	3.00781e-06	-1.49409	-0.736759	2.191e-05	-1.46283	-0.828911	2.21869e-05	-1.46324	-0.828117
21517225	chr8:21517225:G:C	9.86432e-06	-1.29549	0.252349	8.73507e-05	-1.23963	0.330882	8.82963e-05	-1.24065	0.330488
21517374	chr8:21517374:G:A	8.05992e-06	-1.11157e-10	-1.24516	6.31594e-05	-1.11157e-10	-1.23302	6.39186e-05	-1.11157e-10	-1.23325
21517484	chr8:21517484:G:C	8.26327e-06	-1.11157e-10	-1.22024	6.46328e-05	-1.11157e-10	-1.20996	6.54095e-05	-1.11157e-10	-1.21019
21517652	chr8:21517652:G:A	2.69647e-06	-1.51584	-0.824278	1.89696e-05	-1.5434	-0.892441	1.92333e-05	-1.54249	-0.891719
21518279	chr8:21518279:C:T	2.50087e-06	-1.49164	-0.923786	1.76324e-05	-1.52572	-0.983214	1.78816e-05	-1.52452	-0.982567
21518390	chr8:21518390:G:A	3.83839e-05	-1.11157e-10	0.315576	0.00031335	-1.11157e-10	0.368642	0.000316754	-1.11157e-10	0.367267
21518835	chr8:21518835:G:A	9.92478e-06	-1.03703	-3.15096e-10	8.34235e-05	-0.954748	-3.15096e-10	8.43272e-05	-0.956152	-3.15096e-10
21518922	chr8:21518922:G:A	2.93983e-06	-1.56516	-0.688553	2.21228e-05	-1.56477	-0.717299	2.23924e-05	-1.56499	-0.717145
21518940	chr8:21518940:T:G	1.2797e-05	-1.11157e-10	-0.782852	9.71129e-05	-1.11157e-10	-0.802805	9.83191e-05	-1.11157e-10	-0.802639
21519061	chr8:21519061:C:T	1.90806e-05	-1.11157e-10	-0.38339	0.0001471	-1.11157e-10	-0.387566	0.000148952	-1.11157e-10	-0.387235
21519777	chr8:21519777:T:C	2.12986e-06	-1.56629	-1.00972	1.60312e-05	-1.56204	-1.0421	1.62275e-05	-1.56241	-1.04174
21520475	chr8:21520475:T:C	6.17562e-06	-1.3998	-0.111658	4.38533e-05	-1.40919	-0.188639	4.44484e-05	-1.40903	-0.187496
21520826	chr8:21520826:C:T	6.08202e-06	-1.52673	-3.15096e-10	4.66118e-05	-1.53683	-3.15096e-10	4.71922e-05	-1.53663	-3.15096e-10
21520914	chr8:21520914:T:C	5.8762e-06	-1.56115	-3.15096e-10	4.53961e-05	-1.56325	-3.15096e-10	4.59549e-05	-1.5632	-3.15096e-10
21521295	chr8:21521295:G:A	3.54067e-06	-1.56547	-0.502281	2.4323e-05	-1.56382	-0.623433	2.46445e-05	-1.56414	-0.622161
21521579	chr8:21521579:A:T	1.00378e-05	-1.02571	-3.15096e-10	7.94178e-05	-1.00396	-3.15096e-10	8.02633e-05	-1.00554	-3.15096e-10
21521597	chr8:21521597:T:C	9.05213e-06	-1.11157e-10	-1.12906	6.92593e-05	-1.11157e-10	-1.14082	7.01137e-05	-1.11157e-10	-1.14074
21521907	chr8:21521907:G:C	5.89596e-06	-1.5578	-3.15096e-10	4.52735e-05	-1.56596	-3.15096e-10	4.58344e-05	-1.56582	-3.15096e-10
21521909	chr8:21521909:G:C	7.78981e-06	-1.11157e-10	-1.27925	6.00497e-05	-1.11157e-10	-1.28351	6.07872e-05	-1.11157e-10	-1.28348
21522365	chr8:21522365:A:C	1.89108e-06	-1.50091	-1.194	1.51423e-05	-1.47093	-1.19025	1.53118e-05	-1.47204	-1.19019
21522712	chr8:21522712:T:C	2.90631e-06	-1.53866	-0.72652	2.14083e-05	-1.5581	-0.756801	2.16867e-05	-1.55757	-0.756592
21522756	chr8:21522756:G:A	7.67895e-06	-1.11157e-10	-1.29358	5.92561e-05	-1.11157e-10	-1.29681	5.99842e-05	-1.11157e-10	-1.29678
21522968	chr8:21522968:T:G	7.64344e-06	-1.11157e-10	-1.29822	5.94236e-05	-1.11157e-10	-1.29399	6.01465e-05	-1.11157e-10	-1.29407
21523452	chr8:21523452:G:A	7.89471e-06	-1.11157e-10	-1.26587	6.17929e-05	-1.11157e-10	-1.25489	6.25382e-05	-1.11157e-10	-1.25508
21523785	chr8:21523785:A:G	2.22869e-06	-1.2273	-1.30335	1.85991e-05	-1.15146	-1.3041	1.87808e-05	-1.15393	-1.30409
21524141	chr8:21524141:A:T	9.86797e-06	-1.11157e-10	-1.04277	7.90703e-05	-1.11157e-10	-1.00834	7.99923e-05	-1.11157e-10	-1.00893
21524171	chr8:21524171:C:G	1.2925e-05	-1.11157e-10	-0.772899	9.80119e-05	-1.11157e-10	-0.793589	9.92378e-05	-1.11157e-10	-0.793338
21524550	chr8:21524550:C:T	1.22908e-05	-0.823213	-3.15096e-10	0.000104672	-0.727847	-3.15096e-10	0.000105782	-0.729476	-3.15096e-10
21525175	chr8:21525175:C:T	9.55758e-06	-1.11157e-10	-1.07473	7.70259e-05	-1.11157e-10	-1.03454	7.7947e-05	-1.11157e-10	-1.03483
21525187	chr8:21525187:A:G	8.13416e-06	-1.11157e-10	-1.23599	6.25006e-05	-1.11157e-10	-1.2435	6.32695e-05	-1.11157e-10	-1.24345
21525351	chr8:21525351:C:G	3.11397e-06	-1.54211	-0.654058	2.28742e-05	-1.55917	-0.689494	2.31712e-05	-1.55868	-0.689262
21525694	chr8:21525694:C:T	3.73884e-06	-1.47406	-0.539229	2.86366e-05	-1.48019	-0.543802	2.89828e-05	-1.48001	-0.544141
21525910	chr8:21525910:C:T	8.26607e-06	-1.11157e-10	-1.2199	6.498e-05	-1.11157e-10	-1.2046	6.57595e-05	-1.11157e-10	-1.20485
21525965	chr8:21525965:T:C	5.7079e-05	0.712374	-3.15096e-10	0.00040855	0.633937	-3.15096e-10	0.000414567	0.636376	-3.15096e-10
21525966	chr8:21525966:G:T	1.22811e-05	-1.11157e-10	-0.824005	9.14936e-05	-1.11157e-10	-0.86241	9.26689e-05	-1.11157e-10	-0.861824
21526934	chr8:21526934:A:G	3.05404e-06	-1.53042	-0.685182	2.23668e-05	-1.55112	-0.719983	2.26633e-05	-1.55044	-0.719673
21526959	chr8:21526959:T:G	2.69263e-06	-1.48389	-0.857656	1.95513e-05	-1.51903	-0.886601	1.982e-05	-1.51781	-0.886359
21527160	chr8:21527160:T:C	8.91402e-06	-1.11157e-10	-1.14444	7.04907e-05	-1.11157e-10	-1.1232	7.13328e-05	-1.11157e-10	-1.1235
21527445	chr8:21527445:G:A	8.90201e-06	-1.11157e-10	-1.14579	7.03412e-05	-1.11157e-10	-1.12532	7.11806e-05	-1.11157e-10	-1.12564
21527691	chr8:21527691:T:C	8.51006e-06	-1.11157e-10	-1.19081	6.53146e-05	-1.11157e-10	-1.19946	6.6122e-05	-1.11157e-10	-1.19936
21528007	chr8:21528007:G:A	1.60549e-06	-1.56631	-1.29233	1.25331e-05	-1.55858	-1.29173	1.26788e-05	-1.55915	-1.29178
21528296	chr8:21528296:T:C	2.80145e-06	-1.29393	-1.008	2.12284e-05	-1.31751	-1.00583	2.14893e-05	-1.3172	-1.0061
21528847	chr8:21528847:T:A	7.78128e-06	-1.11157e-10	-1.28034	6.05655e-05	-1.11157e-10	-1.27495	6.13073e-05	-1.11157e-10	-1.27496
21529090	chr8:21529090:G:A	1.67882e-06	-1.54787	-1.2661	1.2795e-05	-1.56334	-1.26628	1.29549e-05	-1.56302	-1.26636
21529094	chr8:21529094:A:T	1.03828e-05	-1.11157e-10	-0.991908	7.82808e-05	-1.11157e-10	-1.01838	7.92768e-05	-1.11157e-10	-1.01791
21529658	chr8:21529658:C:G	5.79726e-06	-1.55442	-0.0202553	3.78552e-05	-1.56487	-0.180041	3.83952e-05	-1.56464	-0.178284
21530097	chr8:21530097:G:A	1.77133e-05	-1.11157e-10	-0.457747	0.000146994	-1.11157e-10	-0.388283	0.000148727	-1.11157e-10	-0.388743
21530169	chr8:21530169:G:A	1.74287e-06	-1.5659	-1.21063	1.35421e-05	-1.56255	-1.21033	1.37017e-05	-1.56289	-1.21044
21530330	chr8:21530330:T:A	7.6052e-06	-1.11157e-10	-1.30323	5.89907e-05	-1.11157e-10	-1.3013	5.9711e-05	-1.11157e-10	-1.30134
21531021	chr8:21531021:C:T	1.32565e-05	-1.11157e-10	-0.747576	9.87958e-05	-1.11157e-10	-0.785624	0.000100072	-1.11157e-10	-0.784971
21531333	chr8:21531333:G:A	1.11128e-05	-1.11157e-10	-0.92397	8.33795e-05	-1.11157e-10	-0.955276	8.44442e-05	-1.11157e-10	-0.954766
21531487	chr8:21531487:G:A	6.50948e-06	-1.55034	0.0915386	4.21798e-05	-1.56374	-0.0729972	4.27872e-05	-1.56342	-0.071198
21531623	chr8:21531623:ACAAATAATAGT:A	9.24034e-06	-1.11157e-10	-1.10848	7.28938e-05	-1.11157e-10	-1.08968	7.37693e-05	-1.11157e-10	-1.08991
21531984	chr8:21531984:C:A	1.42856e-05	-1.11157e-10	-0.672814	0.000117733	-1.11157e-10	-0.610255	0.000119109	-1.11157e-10	-0.61082
21532006	chr8:21532006:G:A	7.79969e-06	-1.11157e-10	-1.27798	6.08329e-05	-1.11157e-10	-1.27055	6.15795e-05	-1.11157e-10	-1.27053
21532104	chr8:21532104:T:C	1.56156e-05	-1.11157e-10	-0.583792	0.000119748	-1.11157e-10	-0.593287	0.00012124	-1.11157e-10	-0.593083
21532265	chr8:21532265:G:A	4.25374e-05	-1.11157e-10	0.418321	0.000320253	-1.11157e-10	0.390434	0.000324198	-1.11157e-10	0.390497
21532403	chr8:21532403:T:C	7.96687e-06	-1.11157e-10	-1.25677	6.13745e-05	-1.11157e-10	-1.26168	6.21304e-05	-1.11157e-10	-1.26162
21532422	chr8:21532422:C:G	1.65796e-05	-1.11157e-10	-0.523889	0.000135385	-1.11157e-10	-0.470558	0.000136957	-1.11157e-10	-0.471192
21532578	chr8:21532578:C:A	1.63646e-05	-1.11157e-10	-0.536943	0.000125634	-1.11157e-10	-0.545308	0.000127194	-1.11157e-10	-0.545141
21533027	chr8:21533027:A:G	1.765e-06	-1.4916	-1.27231	1.3865e-05	-1.48401	-1.2653	1.40357e-05	-1.48397	-1.26528
21533122	chr8:21533122:C:A	1.27169e-05	-1.11157e-10	-0.78913	0.000100889	-1.11157e-10	-0.764658	0.000102128	-1.11157e-10	-0.764632
21534086	chr8:21534086:T:A	1.09563e-05	-1.11157e-10	-0.938149	8.64068e-05	-1.11157e-10	-0.919612	8.74619e-05	-1.11157e-10	-0.919654
21534333	chr8:21534333:G:T	4.14934e-06	-0.984224	-0.92489	3.16237e-05	-1.02637	-0.898407	3.2031e-05	-1.02568	-0.898471
21534453	chr8:21534453:C:T	4.36889e-06	-1.05389	-0.80366	3.35401e-05	-1.09332	-0.772614	3.39705e-05	-1.09268	-0.772681
21534730	chr8:21534730:G:A	9.80221e-06	-1.11157e-10	-1.04946	7.45487e-05	-1.11157e-10	-1.06723	7.54734e-05	-1.11157e-10	-1.06708
21535124	chr8:21535124:T:G	2.02597e-05	-1.11157e-10	-0.323427	0.00016145	-1.11157e-10	-0.294482	0.000163425	-1.11157e-10	-0.294505
21535408	chr8:21535408:G:C	2.7728e-06	-1.33475	-0.977453	2.05662e-05	-1.33282	-1.02221	2.08481e-05	-1.33161	-1.02198
21536118	chr8:21536118:A:G	8.55734e-06	-1.11157e-10	-1.18527	6.69059e-05	-1.11157e-10	-1.17539	6.77207e-05	-1.11157e-10	-1.17547
21536179	chr8:21536179:A:G	2.59345e-06	-1.43124	-0.947832	2.0624e-05	-1.3898	-0.962428	2.08535e-05	-1.39082	-0.962521
21536353	chr8:21536353:C:T	7.65526e-06	-1.11157e-10	-1.29667	5.91491e-05	-1.11157e-10	-1.29862	5.98751e-05	-1.11157e-10	-1.2986
21536402	chr8:21536402:C:G	1.39386e-05	-1.11157e-10	-0.697404	0.00011299	-1.11157e-10	-0.65138	0.00011431	-1.11157e-10	-0.651941
21536592	chr8:21536592:T:G	1.85744e-06	-1.56322	-1.14964	1.46579e-05	-1.55556	-1.13814	1.48296e-05	-1.55598	-1.13826
21536615	chr8:21536615:G:A	8.69166e-06	-1.11157e-10	-1.1697	6.79508e-05	-1.11157e-10	-1.15989	6.87805e-05	-1.11157e-10	-1.15994
21536630	chr8:21536630:T:C	1.40616e-05	-1.11157e-10	-0.688617	0.000114022	-1.11157e-10	-0.64229	0.000115353	-1.11157e-10	-0.642862
21536841	chr8:21536841:C:T	7.9742e-06	-1.11157e-10	-1.25585	6.14923e-05	-1.11157e-10	-1.25977	6.22476e-05	-1.11157e-10	-1.25974
21536897	chr8:21536897:C:A	9.92365e-06	-1.11157e-10	-1.03714	7.54188e-05	-1.11157e-10	-1.05562	7.63551e-05	-1.11157e-10	-1.05546
21537100	chr8:21537100:G:C	7.60536e-06	-1.11157e-10	-1.30321	5.88472e-05	-1.11157e-10	-1.30373	5.95695e-05	-1.11157e-10	-1.30371
21537263	chr8:21537263:C:T	8.30474e-06	-1.11157e-10	-1.21524	6.39399e-05	-1.11157e-10	-1.22074	6.4726e-05	-1.11157e-10	-1.22069
21538097	chr8:21538097:G:A	1.60715e-06	-1.5565	-1.3011	1.23204e-05	-1.56463	-1.30279	1.24725e-05	-1.56457	-1.30276
21538117	chr8:21538117:C:G	1.79535e-06	-1.48431	-1.26255	1.37098e-05	-1.51003	-1.25054	1.38829e-05	-1.50959	-1.25061
21538134	chr8:21538134:T:C	7.87493e-06	-1.11157e-10	-1.26838	6.07497e-05	-1.11157e-10	-1.27192	6.14957e-05	-1.11157e-10	-1.27189
21538488	chr8:21538488:C:T	8.26967e-06	-1.11157e-10	-1.21947	6.4555e-05	-1.11157e-10	-1.21116	6.53445e-05	-1.11157e-10	-1.21118
21538857	chr8:21538857:A:G	1.82709e-06	-1.51813	-1.21121	1.44713e-05	-1.50788	-1.19862	1.46494e-05	-1.5079	-1.19856
21539024	chr8:21539024:T:C	7.98328e-06	-1.25471	-3.15096e-10	6.44774e-05	-1.21236	-3.15096e-10	6.53048e-05	-1.21179	-3.15096e-10
21539624	chr8:21539624:A:G	6.93681e-06	-1.39522	-3.15096e-10	5.38447e-05	-1.39258	-3.15096e-10	5.4497e-05	-1.39271	-3.15096e-10
21539884	chr8:21539884:T:G	1.05398e-05	-1.11157e-10	-0.9769	8.06618e-05	-1.11157e-10	-0.988414	8.16706e-05	-1.11157e-10	-0.988164
21539931	chr8:21539931:C:T	8.14562e-06	-1.11157e-10	-1.23458	6.38612e-05	-1.11157e-10	-1.22197	6.46295e-05	-1.11157e-10	-1.22219
21540256	chr8:21540256:A:T	7.59898e-06	-1.11157e-10	-1.30405	5.88755e-05	-1.11157e-10	-1.30325	5.95967e-05	-1.11157e-10	-1.30326
21540910	chr8:21540910:T:C	1.10563e-05	-1.11157e-10	-0.929067	8.45302e-05	-1.11157e-10	-0.94157	8.55895e-05	-1.11157e-10	-0.941295
21541078	chr8:21541078:T:C	8.2023e-06	-1.11157e-10	-1.22765	6.31667e-05	-1.11157e-10	-1.2329	6.39431e-05	-1.11157e-10	-1.23286
21541547	chr8:21541547:C:G	9.1304e-06	-1.11157e-10	-1.12045	7.14946e-05	-1.11157e-10	-1.10906	7.23671e-05	-1.11157e-10	-1.10911
21541562	chr8:21541562:G:A	1.68493e-06	-1.56544	-1.2449	1.30444e-05	-1.56537	-1.24495	1.32047e-05	-1.56542	-1.24486
21541713	chr8:21541713:T:C	1.77307e-05	-1.11157e-10	-0.456764	0.000141808	-1.11157e-10	-0.424204	0.000143568	-1.11157e-10	-0.42405
21542638	chr8:21542638:G:A	8.84088e-06	-1.11157e-10	-1.15268	6.73597e-05	-1.11157e-10	-1.16863	6.82052e-05	-1.11157e-10	-1.16834
21542688	chr8:21542688:C:G	3.62173e-06	-1.4483	-0.596816	2.81736e-05	-1.4086	-0.631694	2.84933e-05	-1.4095	-0.631686
21543991	chr8:21543991:A:G	2.76749e-06	-1.52446	-0.789658	2.1041e-05	-1.53867	-0.793534	2.13194e-05	-1.53801	-0.793228
21544395	chr8:21544395:G:C	9.19086e-06	-1.11157e-10	-1.11385	7.00841e-05	-1.11157e-10	-1.12898	7.09521e-05	-1.11157e-10	-1.12885
21544465	chr8:21544465:G:A	1.9065e-06	-1.49552	-1.19127	1.47158e-05	-1.51791	-1.17184	1.48999e-05	-1.51754	-1.17196
21544485	chr8:21544485:A:G	1.64235e-06	-1.56536	-1.27058	1.2816e-05	-1.56571	-1.26227	1.29703e-05	-1.56575	-1.26245
21544568	chr8:21544568:A:G	3.14927e-06	-1.56617	-0.618719	2.48457e-05	-1.56498	-0.601013	2.51396e-05	-1.56513	-0.601287
21544616	chr8:21544616:C:T	2.8729e-05	-1.11157e-10	0.0258431	0.000233149	-1.11157e-10	0.0729995	0.000235691	-1.11157e-10	0.0716653
21544831	chr8:21544831:C:T	9.63173e-06	-1.11157e-10	-1.067	7.33466e-05	-1.11157e-10	-1.08348	7.42576e-05	-1.11157e-10	-1.08332
21544875	chr8:21544875:C:T	8.40211e-06	-1.11157e-10	-1.20358	6.56394e-05	-1.11157e-10	-1.1945	6.64416e-05	-1.11157e-10	-1.19453
21545508	chr8:21545508:G:A	0.000107384	-0.835851	2.1802	0.000976183	-0.746524	2.2515	0.000986083	-0.748033	2.25092
21545730	chr8:21545730:T:G	1.65565e-05	-1.11157e-10	-0.525281	0.000131529	-1.11157e-10	-0.499454	0.000133136	-1.11157e-10	-0.499489
21546636	chr8:21546636:T:C	7.76669e-06	-1.11157e-10	-1.28222	6.03064e-05	-1.11157e-10	-1.27924	6.10435e-05	-1.11157e-10	-1.27927
21546744	chr8:21546744:C:T	1.49317e-05	-1.05044	0.421867	0.000126654	-0.97808	0.440864	0.000128036	-0.979338	0.440789
21546870	chr8:21546870:G:A	2.31871e-06	-1.47494	-1.01611	1.66503e-05	-1.51197	-1.05428	1.68772e-05	-1.51102	-1.05388
21546942	chr8:21546942:A:G	2.19292e-06	-1.56108	-0.985751	1.73411e-05	-1.55133	-0.974271	1.75425e-05	-1.55181	-0.974423
21547938	chr8:21547938:T:C	1.11877e-05	-1.11157e-10	-0.917248	8.46539e-05	-1.11157e-10	-0.940107	8.57117e-05	-1.11157e-10	-0.939868
21548415	chr8:21548415:G:A	3.28034e-05	0.158468	-3.15096e-10	0.000260255	0.182983	-3.15096e-10	0.000263642	0.183734	-3.15096e-10
21548453	chr8:21548453:C:T	7.73207e-06	-1.11157e-10	-1.28669	5.97546e-05	-1.11157e-10	-1.28843	6.04918e-05	-1.11157e-10	-1.28835
21548502	chr8:21548502:G:A	0.00012475	1.49425	-3.15096e-10	0.000857663	1.37553	-3.15096e-10	0.000869782	1.37739	-3.15096e-10
21548689	chr8:21548689:C:G	1.61714e-06	-1.56624	-1.28516	1.25056e-05	-1.56426	-1.28825	1.26578e-05	-1.56436	-1.28823
21548756	chr8:21548756:G:C	1.16235e-05	-1.11157e-10	-0.879037	9.19482e-05	-1.11157e-10	-0.857453	9.30684e-05	-1.11157e-10	-0.857523
21549881	chr8:21549881:T:C	1.80924e-06	-1.56415	-1.175	1.36644e-05	-1.55436	-1.20953	1.38317e-05	-1.5546	-1.20929
21550296	chr8:21550296:C:T	7.61752e-06	-1.11157e-10	-1.30161	5.90156e-05	-1.11157e-10	-1.30088	5.97365e-05	-1.11157e-10	-1.30091
21550393	chr8:21550393:C:T	3.27496e-05	-1.11157e-10	0.156828	0.000244162	-1.11157e-10	0.119152	0.000247366	-1.11157e-10	0.120012
21550558	chr8:21550558:C:T	7.80835e-06	-1.11157e-10	-1.27687	6.06451e-05	-1.11157e-10	-1.27364	6.13813e-05	-1.11157e-10	-1.27375
21550694	chr8:21550694:G:T	2.08923e-06	-1.44688	-1.14839	1.61353e-05	-1.45972	-1.13794	1.63447e-05	-1.45925	-1.13771
21550707	chr8:21550707:A:G	2.29925e-06	-1.25783	-1.24165	1.91089e-05	-1.17469	-1.25384	1.93288e-05	-1.17561	-1.25365
21551830	chr8:21551830:C:T	3.22128e-06	-1.44115	-0.721136	2.37756e-05	-1.45015	-0.759871	2.40966e-05	-1.4497	-0.759089
21551886	chr8:21551886:A:G	1.28568e-05	-0.712641	-0.0655522	0.000105031	-0.612904	-0.11152	0.000106231	-0.614308	-0.110938
21551930	chr8:21551930:T:A	3.21295e-06	-1.41848	-0.746394	2.37677e-05	-1.42783	-0.78252	2.40896e-05	-1.42734	-0.781736
21552123	chr8:21552123:G:T	1.14368e-05	-1.20028	0.305051	8.67087e-05	-1.09859	0.182468	8.78317e-05	-1.09966	0.184228
21553010	chr8:21553010:C:A	9.65615e-06	-1.11157e-10	-1.06447	7.58886e-05	-1.11157e-10	-1.04941	7.67982e-05	-1.11157e-10	-1.04968
21553042	chr8:21553042:G:A	1.13868e-05	-1.11157e-10	-0.899605	8.99773e-05	-1.11157e-10	-0.879121	9.10735e-05	-1.11157e-10	-0.87919
21554068	chr8:21554068:A:T	2.71095e-06	-1.55959	-0.775174	1.98153e-05	-1.56564	-0.826582	2.00647e-05	-1.56559	-0.82631
21554155	chr8:21554155:G:T	1.44006e-05	-1.11157e-10	-0.66479	0.00010772	-1.11157e-10	-0.699146	0.000109128	-1.11157e-10	-0.698338
21555247	chr8:21555247:A:G	8.52033e-06	-1.11157e-10	-1.18961	6.52871e-05	-1.11157e-10	-1.19988	6.60874e-05	-1.11157e-10	-1.19988
21555354	chr8:21555354:A:C	8.50912e-06	-1.11157e-10	-1.19092	6.51947e-05	-1.11157e-10	-1.2013	6.59941e-05	-1.11157e-10	-1.20129
21555461	chr8:21555461:T:C	1.65029e-06	-1.54084	-1.29027	1.24115e-05	-1.55896	-1.30109	1.25663e-05	-1.5588	-1.30104
21555618	chr8:21555618:C:T	1.01215e-05	-1.11157e-10	-1.0174	8.01952e-05	-1.11157e-10	-0.994214	8.11616e-05	-1.11157e-10	-0.994415
21555649	chr8:21555649:T:C	1.11774e-05	-1.11271	0.194541	8.45516e-05	-1.00137	0.0600567	8.56469e-05	-1.00254	0.061912
21555965	chr8:21555965:G:A	8.49485e-06	-1.11157e-10	-1.1926	6.6581e-05	-1.11157e-10	-1.18026	6.73899e-05	-1.11157e-10	-1.18036
21556475	chr8:21556475:T:C	5.06434e-06	-1.01349	-0.696355	3.1516e-05	-1.13451	-0.793678	3.1932e-05	-1.13424	-0.793009
21556562	chr8:21556562:A:G	1.18489e-05	-1.11157e-10	-0.85983	8.80151e-05	-1.11157e-10	-0.901171	8.91291e-05	-1.11157e-10	-0.900772
21556999	chr8:21556999:C:T	5.24745e-05	-1.11157e-10	0.628265	0.000353421	-1.11157e-10	0.488981	0.000358346	-1.11157e-10	0.490642
21557027	chr8:21557027:C:A	9.42313e-06	-1.26717	0.178272	7.24598e-05	-1.1837	0.088055	7.33633e-05	-1.1846	0.0891704
21558059	chr8:21558059:G:A	8.89281e-06	-1.11157e-10	-1.14682	6.97206e-05	-1.11157e-10	-1.13418	7.05677e-05	-1.11157e-10	-1.13428
21558076	chr8:21558076:A:G	1.67459e-06	-1.55457	-1.26192	1.26263e-05	-1.56386	-1.27903	1.27834e-05	-1.56377	-1.27894
21558115	chr8:21558115:G:A	6.87866e-06	-1.40364	-3.15096e-10	5.15606e-05	-1.43592	-3.15096e-10	5.21994e-05	-1.43579	-3.15096e-10
21558386	chr8:21558386:C:T	1.04157e-05	-1.11157e-10	-0.988749	7.83446e-05	-1.11157e-10	-1.01756	7.93247e-05	-1.11157e-10	-1.01731
21558519	chr8:21558519:G:T	3.55914e-06	-1.26202	-0.800521	2.47694e-05	-1.27047	-0.898605	2.5123e-05	-1.26975	-0.897327
21559343	chr8:21559343:G:A	7.67456e-06	-1.11157e-10	-1.29415	5.939e-05	-1.11157e-10	-1.29455	6.01167e-05	-1.11157e-10	-1.29457
21559460	chr8:21559460:A:G	1.81577e-06	-1.52381	-1.21174	1.32708e-05	-1.54813	-1.24499	1.34403e-05	-1.54787	-1.24473
21559512	chr8:21559512:C:T	1.58579e-05	-1.23956	0.671171	0.000116878	-1.15081	0.533259	0.000118433	-1.15182	0.535312
21560431	chr8:21560431:G:C	8.49956e-06	-1.11157e-10	-1.19205	6.50316e-05	-1.11157e-10	-1.20381	6.58526e-05	-1.11157e-10	-1.20344
21560602	chr8:21560602:T:C	9.19453e-06	-1.11157e-10	-1.11345	7.25694e-05	-1.11157e-10	-1.09414	7.34468e-05	-1.11157e-10	-1.0943
21560787	chr8:21560787:G:A	7.80471e-06	-1.27734	-3.15096e-10	6.20555e-05	-1.25065	-3.15096e-10	6.27663e-05	-1.25144	-3.15096e-10
21561077	chr8:21561077:T:A	1.00343e-05	-1.11157e-10	-1.02605	7.6021e-05	-1.11157e-10	-1.04767	7.69974e-05	-1.11157e-10	-1.04709
21561279	chr8:21561279:G:A	7.20538e-06	-0.446518	-0.910717	6.7607e-05	-0.329629	-0.835338	6.82804e-05	-0.330894	-0.83634
21561590	chr8:21561590:G:A	0.00174403	-1.11157e-10	4.13189	0.0161817	-1.11157e-10	4.31296	0.016436	-1.11157e-10	4.31637
21562347	chr8:21562347:T:C	5.04596e-06	-0.804521	-0.908955	4.2156e-05	-0.704858	-0.932445	4.26205e-05	-0.706229	-0.932292
21562774	chr8:21562774:C:T	3.30344e-06	-0.845464	-1.29164	2.84593e-05	-0.73219	-1.29802	2.87678e-05	-0.733626	-1.29797
21562979	chr8:21562979:C:T	7.70803e-06	-1.11157e-10	-1.2898	5.95684e-05	-1.11157e-10	-1.29155	6.03019e-05	-1.11157e-10	-1.29149
21563051	chr8:21563051:A:G	1.90978e-05	0.343371	-0.72586	0.000156121	0.39212	-0.720167	0.000158237	0.393351	-0.720116
21563364	chr8:21563364:AC:A	7.59731e-06	-1.11157e-10	-1.30427	5.88157e-05	-1.11157e-10	-1.30427	5.95364e-05	-1.11157e-10	-1.30427
21563737	chr8:21563737:C:T	7.63096e-05	-1.11157e-10	1.00274	0.000662561	-1.11157e-10	1.11743	0.000672175	-1.11157e-10	1.11966
21564105	chr8:21564105:C:T	2.59496e-05	-0.0759056	-3.15096e-10	0.000189375	-0.134952	-3.15096e-10	0.000192807	-0.129165	-3.15096e-10
21564622	chr8:21564622:C:G	7.97862e-06	-1.11157e-10	-1.2553	6.22878e-05	-1.11157e-10	-1.24691	6.3043e-05	-1.11157e-10	-1.24704
21565089	chr8:21565089:C:T	3.77649e-06	-1.20486	-0.798409	2.76767e-05	-1.22217	-0.835922	2.80601e-05	-1.22139	-0.835118
21565650	chr8:21565650:G:A	3.15862e-05	-1.11157e-10	0.120658	0.000232528	-1.11157e-10	0.070332	0.000235525	-1.11157e-10	0.0709586
21566037	chr8:21566037:G:A	8.28812e-06	-1.11157e-10	-1.21724	6.46949e-05	-1.11157e-10	-1.209	6.54771e-05	-1.11157e-10	-1.20916
21567354	chr8:21567354:A:G	9.90238e-06	-1.11157e-10	-1.03929	8.04916e-05	-1.11157e-10	-0.990526	8.14547e-05	-1.11157e-10	-0.99081
21568305	chr8:21568305:A:T	1.00223e-05	-1.11157e-10	-1.02725	7.59382e-05	-1.11157e-10	-1.04876	7.69142e-05	-1.11157e-10	-1.04817
21568429	chr8:21568429:T:C	1.72678e-06	-1.56627	-1.21954	1.35656e-05	-1.56295	-1.20819	1.37294e-05	-1.56306	-1.20825
21568957	chr8:21568957:T:C	1.23179e-05	-1.11157e-10	-0.821007	9.02834e-05	-1.11157e-10	-0.875725	9.14505e-05	-1.11157e-10	-0.87506
21569010	chr8:21569010:T:C	1.68234e-06	-1.56051	-1.25137	1.31612e-05	-1.55155	-1.24986	1.33187e-05	-1.55179	-1.24991
21569151	chr8:21569151:G:A	1.31662e-05	-1.11157e-10	-0.754409	0.000102818	-1.11157e-10	-0.745715	0.000104117	-1.11157e-10	-0.745342
21570160	chr8:21570160:A:G	1.78309e-06	-1.5656	-1.18812	1.39926e-05	-1.56574	-1.17441	1.41626e-05	-1.56579	-1.17446
21570263	chr8:21570263:GACTGGT:G	3.51278e-06	-1.20556	-0.870098	2.63658e-05	-1.22036	-0.886253	2.67159e-05	-1.21969	-0.885909
21570541	chr8:21570541:T:A	7.41425e-06	-0.578245	-0.750414	6.28537e-05	-0.452767	-0.785101	6.35665e-05	-0.454355	-0.784416
21570753	chr8:21570753:C:T	3.57517e-06	-0.798157	-1.25989	3.14428e-05	-0.697554	-1.23295	3.17849e-05	-0.698519	-1.23335
21570848	chr8:21570848:A:C	1.31215e-05	-1.11157e-10	-0.757809	0.000102997	-1.11157e-10	-0.743974	0.000104255	-1.11157e-10	-0.744014
21571229	chr8:21571229:A:G	9.53422e-06	-1.11157e-10	-1.07718	7.31941e-05	-1.11157e-10	-1.08556	7.41163e-05	-1.11157e-10	-1.08522
21571415	chr8:21571415:T:C	9.93874e-06	-1.11157e-10	-1.03562	7.73612e-05	-1.11157e-10	-1.03019	7.83073e-05	-1.11157e-10	-1.03022
21572356	chr8:21572356:A:T	1.17825e-05	-1.11157e-10	-0.865446	9.29372e-05	-1.11157e-10	-0.846755	9.40705e-05	-1.11157e-10	-0.846812
21572426	chr8:21572426:G:A	9.43424e-06	-1.11157e-10	-1.08772	7.33454e-05	-1.11157e-10	-1.0835	7.42436e-05	-1.11157e-10	-1.08351
21574212	chr8:21574212:G:A	1.17938e-05	-1.11157e-10	-0.864493	9.17779e-05	-1.11157e-10	-0.859308	9.29367e-05	-1.11157e-10	-0.858939
21574676	chr8:21574676:T:G	2.31935e-05	-1.11157e-10	-0.188191	0.000165413	-1.11157e-10	-0.270232	0.000167619	-1.11157e-10	-0.269166
21575139	chr8:21575139:C:G	3.15856e-05	-1.11157e-10	0.120639	0.000234066	-1.11157e-10	0.0769229	0.000236943	-1.11157e-10	0.0769632
21575162	chr8:21575162:C:T	2.78958e-05	-1.11157e-10	-0.00358738	0.000231659	-1.11157e-10	0.0665874	0.000234634	-1.11157e-10	0.0671698
21575215	chr8:21575215:T:G	2.21536e-05	-1.11157e-10	-0.234061	0.000157381	-1.11157e-10	-0.320006	0.000159493	-1.11157e-10	-0.31886
21575228	chr8:21575228:G:A	1.22253e-05	-1.11157e-10	-0.828556	9.65599e-05	-1.11157e-10	-0.808515	9.77384e-05	-1.11157e-10	-0.808562
21575301	chr8:21575301:C:G	1.16773e-05	-1.11157e-10	-0.874415	9.08598e-05	-1.11157e-10	-0.869361	9.20053e-05	-1.11157e-10	-0.869011
21576062	chr8:21576062:C:T	2.72364e-05	-1.11157e-10	-0.0275079	0.000225833	-1.11157e-10	0.0411187	0.000228737	-1.11157e-10	0.0417154
21576366	chr8:21576366:C:T	1.28142e-05	-1.11157e-10	-0.781513	0.000101343	-1.11157e-10	-0.760172	0.000102579	-1.11157e-10	-0.760221
21576438	chr8:21576438:G:A	7.61939e-06	-1.11157e-10	-1.30137	5.89541e-05	-1.11157e-10	-1.30192	5.96782e-05	-1.11157e-10	-1.30189
21576626	chr8:21576626:G:A	9.95554e-06	-1.11157e-10	-1.03393	7.54896e-05	-1.11157e-10	-1.05468	7.64592e-05	-1.11157e-10	-1.0541
21576875	chr8:21576875:G:A	2.69259e-05	-1.11157e-10	-0.0389728	0.000198754	-1.11157e-10	-0.0866132	0.00020133	-1.11157e-10	-0.0859135
21576879	chr8:21576879:G:C	2.60602e-05	-1.11157e-10	-0.0716545	0.000192486	-1.11157e-10	-0.118657	0.000194979	-1.11157e-10	-0.117967
21577003	chr8:21577003:C:T	2.79789e-05	-1.11157e-10	-0.000613738	0.000232368	-1.11157e-10	0.0696418	0.000235359	-1.11157e-10	0.0702554
21577066	chr8:21577066:T:C	4.13994e-06	-1.36428	-0.547105	3.16297e-05	-1.38114	-0.543438	3.20541e-05	-1.38057	-0.54286
21577108	chr8:21577108:G:A	1.5564e-05	-1.11157e-10	-0.5871	0.000121076	-1.11157e-10	-0.582259	0.000122622	-1.11157e-10	-0.581749
21577221	chr8:21577221:G:A	8.09719e-06	-1.11157e-10	-1.24055	6.3389e-05	-1.11157e-10	-1.22939	6.41524e-05	-1.11157e-10	-1.2296
21577558	chr8:21577558:G:A	3.65917e-06	-0.835467	-1.19936	3.10517e-05	-0.727507	-1.21552	3.13993e-05	-0.72882	-1.21525
21577857	chr8:21577857:T:C	7.85952e-06	-1.11157e-10	-1.27034	6.08009e-05	-1.11157e-10	-1.27107	6.15444e-05	-1.11157e-10	-1.2711
21577870	chr8:21577870:G:A	7.81681e-06	-1.11157e-10	-1.27579	6.04737e-05	-1.11157e-10	-1.27647	6.12134e-05	-1.11157e-10	-1.27649
21577962	chr8:21577962:G:T	3.49727e-06	-0.823928	-1.25615	2.984e-05	-0.730387	-1.25244	3.01625e-05	-0.731659	-1.2526
21578257	chr8:21578257:G:A	8.82955e-06	-1.11157e-10	-1.15396	6.91614e-05	-1.11157e-10	-1.14223	6.9994e-05	-1.11157e-10	-1.14245
21578635	chr8:21578635:C:A	1.35249e-05	-1.11157e-10	-0.727534	0.000104944	-1.11157e-10	-0.725256	0.000106278	-1.11157e-10	-0.724797
21578714	chr8:21578714:A:G	1.91375e-05	-1.11157e-10	-0.380414	0.000157565	-1.11157e-10	-0.31884	0.000159573	-1.11157e-10	-0.318355
21578943	chr8:21578943:G:A	1.20104e-05	-1.11157e-10	-0.846287	9.03378e-05	-1.11157e-10	-0.875123	9.1507e-05	-1.11157e-10	-0.874441
21579482	chr8:21579482:G:A	2.85684e-06	-1.36117	-0.921175	2.10758e-05	-1.37769	-0.952866	2.13607e-05	-1.37716	-0.95215
21579778	chr8:21579778:T:C	6.20671e-06	-1.50643	-3.15096e-10	4.88188e-05	-1.49056	-3.15096e-10	4.93917e-05	-1.49107	-3.15096e-10
21579843	chr8:21579843:T:C	3.15591e-05	-1.11157e-10	0.119801	0.000230799	-1.11157e-10	0.0628682	0.000233732	-1.11157e-10	0.0633175
21580341	chr8:21580341:ATC:A	1.70579e-06	-1.49458	-1.30345	1.33437e-05	-1.51688	-1.27076	1.35001e-05	-1.51686	-1.2713
21580900	chr8:21580900:T:C	2.08851e-06	-1.49875	-1.09686	1.72437e-05	-1.49578	-1.03546	1.74497e-05	-1.49527	-1.03626
21581016	chr8:21581016:C:T	1.70714e-06	-1.50576	-1.29149	1.3068e-05	-1.51783	-1.29068	1.32315e-05	-1.51752	-1.29074
21581272	chr8:21581272:G:A	2.60275e-06	-1.43112	-0.944372	1.91777e-05	-1.44923	-0.9757	1.94346e-05	-1.44879	-0.975015
21582293	chr8:21582293:C:A	8.08433e-06	-1.11157e-10	-1.24213	6.25236e-05	-1.11157e-10	-1.24313	6.3289e-05	-1.11157e-10	-1.24315
21582773	chr8:21582773:G:A	2.56178e-06	-1.49792	-0.893446	2.55208e-05	-1.45705	-0.682133	2.57704e-05	-1.4573	-0.684336
21582814	chr8:21582814:G:A	1.19353e-05	-1.11157e-10	-0.852559	9.07161e-05	-1.11157e-10	-0.870943	9.18553e-05	-1.11157e-10	-0.870643
21583524	chr8:21583524:G:A	2.31081e-06	-1.47753	-1.01693	1.72102e-05	-1.4892	-1.04398	1.74378e-05	-1.48882	-1.0434
21583599	chr8:21583599:C:T	7.57873e-06	-1.30672	-3.15096e-10	5.66182e-05	-1.34235	-3.15096e-10	5.73376e-05	-1.3419	-3.15096e-10
21583658	chr8:21583658:G:A	1.14489e-05	-1.11157e-10	-0.894171	8.79818e-05	-1.11157e-10	-0.901548	8.90951e-05	-1.11157e-10	-0.901153
21583762	chr8:21583762:G:T	3.17733e-05	-1.11157e-10	0.126565	0.000257458	-1.11157e-10	0.172176	0.000260558	-1.11157e-10	0.171967
21583968	chr8:21583968:C:T	1.26303e-05	-1.11157e-10	-0.795966	9.70432e-05	-1.11157e-10	-0.803522	9.82754e-05	-1.11157e-10	-0.803083
21584002	chr8:21584002:G:A	3.80729e-05	-1.11157e-10	0.30744	0.000277966	-1.11157e-10	0.248819	0.000281492	-1.11157e-10	0.249246
21584144	chr8:21584144:C:A	3.46343e-06	-1.56522	-0.524579	3.11384e-05	-1.56632	-0.373913	3.14874e-05	-1.56632	-0.374945
21584185	chr8:21584185:C:T	1.83385e-05	-1.11157e-10	-0.42306	0.000142836	-1.11157e-10	-0.41698	0.000144671	-1.11157e-10	-0.416397
21585106	chr8:21585106:C:T	2.06766e-06	-1.53849	-1.06716	1.75429e-05	-1.54922	-0.964814	1.77426e-05	-1.54921	-0.965681
21585119	chr8:21585119:C:T	1.84559e-05	-1.11157e-10	-0.41668	0.000143677	-1.11157e-10	-0.41111	0.000145525	-1.11157e-10	-0.410513
21585185	chr8:21585185:C:G	7.64709e-06	-1.11157e-10	-1.29774	5.94409e-05	-1.11157e-10	-1.2937	6.01734e-05	-1.11157e-10	-1.29363
21586045	chr8:21586045:C:T	1.79275e-06	-1.51052	-1.2378	1.3515e-05	-1.5191	-1.25578	1.36883e-05	-1.51881	-1.2555
21586099	chr8:21586099:G:A	1.21543e-05	-0.834377	-3.15096e-10	9.20153e-05	-0.856723	-3.15096e-10	9.30902e-05	-0.857289	-3.15096e-10
21586754	chr8:21586754:G:A	8.40535e-06	-1.11157e-10	-1.20319	6.57455e-05	-1.11157e-10	-1.19289	6.65417e-05	-1.11157e-10	-1.19303
21586832	chr8:21586832:T:A	5.12251e-06	-1.47221	-0.226207	5.19008e-05	-1.42966	0.000319331	5.24138e-05	-1.42992	-0.00176632
21587071	chr8:21587071:C:G	1.97649e-05	-1.11157e-10	-0.348153	0.000149718	-1.11157e-10	-0.369926	0.000151609	-1.11157e-10	-0.369554
21588367	chr8:21588367:C:T	1.81012e-06	-1.53642	-1.20225	1.39573e-05	-1.54484	-1.19784	1.4128e-05	-1.54461	-1.19809
21588473	chr8:21588473:G:A	1.27495e-05	-1.11157e-10	-0.786567	9.59689e-05	-1.11157e-10	-0.814654	9.72206e-05	-1.11157e-10	-0.813875
21588481	chr8:21588481:C:T	2.15417e-06	-1.50587	-1.05879	2.04362e-05	-1.46928	-0.892094	2.06452e-05	-1.46953	-0.893846
21588641	chr8:21588641:AG:A	1.83827e-06	-1.52956	-1.19368	1.41622e-05	-1.53902	-1.18909	1.43357e-05	-1.53876	-1.18934
21589065	chr8:21589065:TC:T	1.74419e-06	-1.52979	-1.24598	1.31792e-05	-1.53705	-1.26299	1.33473e-05	-1.53681	-1.26273
21589141	chr8:21589141:C:T	6.01792e-06	-1.53732	-3.15096e-10	4.72687e-05	-1.52283	-3.15096e-10	4.7824e-05	-1.52333	-3.15096e-10
21589698	chr8:21589698:A:G	2.90451e-06	-1.56601	-0.699786	2.40816e-05	-1.56436	-0.632865	2.43677e-05	-1.56437	-0.633232
21589765	chr8:21589765:G:T	1.29132e-05	-1.421	0.647187	0.000122768	-1.41377	0.845385	0.000124072	-1.41296	0.842958
21590346	chr8:21590346:C:T	6.83833e-05	-1.11157e-10	0.893065	0.000564796	-1.11157e-10	0.957785	0.000571653	-1.11157e-10	0.957674
21590569	chr8:21590569:C:G	3.20168e-06	-1.56622	-0.602172	2.83608e-05	-1.56587	-0.467801	2.86757e-05	-1.56587	-0.468935
21590626	chr8:21590626:G:C	2.51973e-06	-1.46417	-0.943739	2.50027e-05	-1.4156	-0.744096	2.52488e-05	-1.4159	-0.746184
21590693	chr8:21590693:G:A	6.4944e-05	-1.11157e-10	0.841462	0.000535909	-1.11157e-10	0.905285	0.000542405	-1.11157e-10	0.905155
21590752	chr8:21590752:T:C	3.10784e-06	-1.56445	-0.633685	2.73923e-05	-1.56618	-0.502232	2.76972e-05	-1.56618	-0.503342
21590926	chr8:21590926:A:G	4.80312e-05	-1.11157e-10	0.539787	0.000357927	-1.11157e-10	0.50165	0.000362578	-1.11157e-10	0.502382
21591071	chr8:21591071:G:A	3.29867e-06	-1.56532	-0.573219	2.925e-05	-1.56632	-0.436474	2.9574e-05	-1.56632	-0.437637
21591124	chr8:21591124:T:C	3.30945e-06	-1.56438	-0.570903	2.93284e-05	-1.56617	-0.433951	2.96533e-05	-1.56617	-0.435115
21591147	chr8:21591147:A:G	3.27939e-06	-1.56573	-0.578679	2.9078e-05	-1.56627	-0.442423	2.94002e-05	-1.56627	-0.443582
21591152	chr8:21591152:T:C	3.27933e-06	-1.56575	-0.578679	2.90782e-05	-1.56627	-0.442423	2.94004e-05	-1.56627	-0.443582
21591171	chr8:21591171:C:T	8.06816e-06	-1.11157e-10	-1.24414	6.19817e-05	-1.11157e-10	-1.25184	6.27448e-05	-1.11157e-10	-1.25178
21591257	chr8:21591257:A:G	8.08569e-06	-1.24197	-3.15096e-10	6.14402e-05	-1.26061	-3.15096e-10	6.21616e-05	-1.26112	-3.15096e-10
21591286	chr8:21591286:A:C	2.53613e-06	-1.48553	-0.915891	1.94522e-05	-1.49991	-0.910807	1.96896e-05	-1.49952	-0.911249
21591482	chr8:21591482:G:A	2.79839e-06	-1.48764	-0.815376	2.15134e-05	-1.5016	-0.808403	2.17753e-05	-1.50121	-0.80887
21591531	chr8:21591531:G:A	3.30953e-06	-1.56626	-0.569	2.94005e-05	-1.56576	-0.431912	2.9726e-05	-1.56576	-0.433079
21591653	chr8:21591653:G:A	3.40904e-06	-1.56471	-0.540918	3.0299e-05	-1.56625	-0.401315	3.06339e-05	-1.56625	-0.402502
21591669	chr8:21591669:A:C	4.7952e-05	-1.11157e-10	0.538137	0.000357366	-1.11157e-10	0.500081	0.000362008	-1.11157e-10	0.50081
21591766	chr8:21591766:C:T	3.11594e-06	-1.56578	-0.629752	2.74077e-05	-1.56626	-0.501594	2.77137e-05	-1.56626	-0.502671
21591775	chr8:21591775:A:G	7.9094e-06	-1.44735	0.183336	8.45093e-05	-1.39988	0.458061	8.5308e-05	-1.40018	0.455589
21592041	chr8:21592041:A:G	3.09622e-06	-1.56604	-0.635845	2.73909e-05	-1.56402	-0.504448	2.76955e-05	-1.56403	-0.505564
21592052	chr8:21592052:AACAGGGGAAG:A	7.352e-05	-0.385373	1.35087	0.000560887	-0.273171	1.22401	0.000567589	-0.274826	1.22537
21592103	chr8:21592103:A:G	3.30975e-06	-1.56509	-0.570096	2.93508e-05	-1.56631	-0.433047	2.96758e-05	-1.56631	-0.434214
21592335	chr8:21592335:G:T	3.67663e-05	-1.11157e-10	0.272518	0.000272221	-1.11157e-10	0.227935	0.000275568	-1.11157e-10	0.227979
21592668	chr8:21592668:A:C	9.10948e-06	-1.48449	0.361738	9.96973e-05	-1.44428	0.667741	0.000100625	-1.44452	0.66507
21592671	chr8:21592671:A:C	6.04608e-06	-1.53265	-3.15096e-10	4.66558e-05	-1.53588	-3.15096e-10	4.72425e-05	-1.53556	-3.15096e-10
21592836	chr8:21592836:C:T	2.24724e-05	-1.11157e-10	-0.219774	0.000165364	-1.11157e-10	-0.270529	0.000167434	-1.11157e-10	-0.270268
21593040	chr8:21593040:G:A	4.78431e-05	-1.11157e-10	0.535865	0.000352661	-1.11157e-10	0.486828	0.000357004	-1.11157e-10	0.48689
21593304	chr8:21593304:G:A	4.12138e-06	-1.56605	-0.34983	3.74291e-05	-1.56608	-0.190148	3.7838e-05	-1.56608	-0.191462
21593437	chr8:21593437:G:A	3.67861e-06	-1.56632	-0.463204	3.3143e-05	-1.56522	-0.312633	3.35073e-05	-1.56522	-0.313876
21593541	chr8:21593541:G:A	6.18837e-06	-1.50939	-3.15096e-10	4.68912e-05	-1.53085	-3.15096e-10	4.7474e-05	-1.53068	-3.15096e-10
21593549	chr8:21593549:G:A	3.72526e-06	-1.56592	-0.451011	3.36375e-05	-1.56358	-0.299454	3.40069e-05	-1.56359	-0.300706
21593562	chr8:21593562:A:G	3.58302e-06	-1.56628	-0.489579	3.20619e-05	-1.56571	-0.345295	3.24156e-05	-1.56572	-0.346503
21593675	chr8:21593675:C:T	3.73225e-06	-1.56553	-0.449526	3.34598e-05	-1.56631	-0.30202	3.38279e-05	-1.56631	-0.303258
21593921	chr8:21593921:T:C	4.56312e-06	-1.56632	-0.247734	4.15627e-05	-1.56541	-0.0860693	4.20164e-05	-1.56541	-0.0873875
21594121	chr8:21594121:A:G	3.1921e-06	-1.56452	-0.606864	2.65297e-05	-1.56607	-0.534341	2.68437e-05	-1.56607	-0.534758
21594128	chr8:21594128:A:G	1.83024e-06	-1.51827	-1.20935	1.37519e-05	-1.52669	-1.23081	1.3929e-05	-1.52642	-1.23046
21594208	chr8:21594208:G:A	3.74828e-06	-1.56571	-0.44505	3.363e-05	-1.56628	-0.296984	3.39999e-05	-1.56628	-0.298222
21594383	chr8:21594383:C:T	3.63723e-06	-1.56295	-0.477889	3.23668e-05	-1.56563	-0.335919	3.27246e-05	-1.56563	-0.337104
21594737	chr8:21594737:A:G	4.39204e-06	-1.56599	-0.286275	4.01238e-05	-1.56613	-0.120576	4.05611e-05	-1.56613	-0.121914
21594863	chr8:21594863:C:T	4.24413e-06	-1.56624	-0.320281	3.86947e-05	-1.5658	-0.157182	3.91171e-05	-1.5658	-0.158503
21594878	chr8:21594878:T:C	7.64366e-06	-1.11157e-10	-1.29819	5.91555e-05	-1.11157e-10	-1.29851	5.98801e-05	-1.11157e-10	-1.29851
21594914	chr8:21594914:G:A	4.54276e-06	-1.56622	-0.252313	4.16819e-05	-1.56452	-0.0840917	4.21351e-05	-1.56452	-0.0854552
21594955	chr8:21594955:T:C	4.45383e-06	-1.56471	-0.273587	4.06693e-05	-1.56626	-0.106945	4.11123e-05	-1.56626	-0.108291
21595281	chr8:21595281:T:C	4.20259e-06	-1.56619	-0.330171	3.83276e-05	-1.5659	-0.166607	3.87458e-05	-1.5659	-0.167932
21595350	chr8:21595350:A:G	4.23536e-06	-1.56631	-0.322285	3.86582e-05	-1.56504	-0.158877	3.90804e-05	-1.56504	-0.160191
21595437	chr8:21595437:T:C	1.27221e-05	-1.11157e-10	-0.788726	9.56594e-05	-1.11157e-10	-0.817885	9.68451e-05	-1.11157e-10	-0.817745
21595505	chr8:21595505:A:G	9.04304e-06	-1.5663	0.436233	8.61519e-05	-1.56561	0.643042	8.70667e-05	-1.56561	0.641426
21595787	chr8:21595787:A:C	1.96109e-05	-1.11157e-10	-0.355979	0.000148644	-1.11157e-10	-0.377123	0.000150514	-1.11157e-10	-0.376804
21596057	chr8:21596057:A:T	5.01625e-06	-1.56622	-0.153163	4.63934e-05	-1.56586	0.0243431	4.6898e-05	-1.56586	0.0229815
21596229	chr8:21596229:T:C	8.21678e-06	-1.22588	-3.15096e-10	6.32175e-05	-1.2321	-3.15096e-10	6.39753e-05	-1.23236	-3.15096e-10
21596271	chr8:21596271:G:A	5.57654e-06	-1.56617	-0.0473266	5.19124e-05	-1.56595	0.136829	5.24742e-05	-1.56595	0.135414
21596353	chr8:21596353:T:G	5.27725e-06	-1.56627	-0.102384	4.89317e-05	-1.5657	0.0774507	4.94623e-05	-1.5657	0.0760559
21596423	chr8:21596423:A:C	6.57886e-06	-1.4482	-3.15096e-10	4.97767e-05	-1.47113	-3.15096e-10	5.03922e-05	-1.47102	-3.15096e-10
21596516	chr8:21596516:A:G	9.01169e-06	-0.920866	-0.212674	6.83538e-05	-0.848761	-0.30522	6.91797e-05	-0.849977	-0.304174
21596520	chr8:21596520:C:T	1.10489e-05	-1.11157e-10	-0.929731	8.35694e-05	-1.11157e-10	-0.953001	8.46481e-05	-1.11157e-10	-0.952354
21596640	chr8:21596640:C:T	6.50086e-06	-1.46013	-3.15096e-10	5.0796e-05	-1.45086	-3.15096e-10	5.13918e-05	-1.45138	-3.15096e-10
21596672	chr8:21596672:TAAC:T	1.15059e-05	-1.56167	0.672465	0.000113898	-1.5651	0.921732	0.000115122	-1.5651	0.92024
21596747	chr8:21596747:C:T	4.94777e-06	-1.56631	-0.166819	4.56892e-05	-1.56503	0.00820959	4.61864e-05	-1.56503	0.0068546
21596832	chr8:21596832:T:G	9.87088e-06	-1.11157e-10	-1.04247	7.72363e-05	-1.11157e-10	-1.03181	7.81688e-05	-1.11157e-10	-1.03199
21596874	chr8:21596874:T:C	7.78745e-06	-1.11157e-10	-1.27955	6.01312e-05	-1.11157e-10	-1.28215	6.08735e-05	-1.11157e-10	-1.28206
21596893	chr8:21596893:T:G	3.00089e-05	-1.11157e-10	0.0694307	0.000222455	-1.11157e-10	0.0260478	0.0002252	-1.11157e-10	0.0261327
21597007	chr8:21597007:T:C	4.5497e-06	-1.56309	-0.253917	4.13769e-05	-1.56566	-0.0902916	4.18293e-05	-1.56566	-0.0915966
21597124	chr8:21597124:A:G	4.53433e-06	-1.55994	-0.260448	3.83272e-05	-1.56351	-0.169012	3.87794e-05	-1.5635	-0.169463
21597166	chr8:21597166:G:A	5.25427e-06	-1.56604	-0.106981	4.86787e-05	-1.5661	0.0726619	4.92069e-05	-1.5661	0.0712748
21597269	chr8:21597269:A:G	1.05469e-05	-1.11157e-10	-0.976227	8.28227e-05	-1.11157e-10	-0.961976	8.3825e-05	-1.11157e-10	-0.962126
21597375	chr8:21597375:C:T	1.57709e-05	-1.53931	0.965412	0.000157525	-1.55059	1.23149	0.000159204	-1.55059	1.22992
21597703	chr8:21597703:A:C	4.85556e-05	-1.11157e-10	0.550647	0.000362557	-1.11157e-10	0.514503	0.000367269	-1.11157e-10	0.515236
21597780	chr8:21597780:G:T	2.0872e-06	-1.54611	-1.05013	1.76283e-05	-1.55389	-0.955282	1.78287e-05	-1.55393	-0.956123
21597813	chr8:21597813:C:T	1.90605e-06	-1.55075	-1.13628	1.58749e-05	-1.55828	-1.05566	1.60579e-05	-1.55827	-1.05638
21597895	chr8:21597895:A:G	4.85873e-05	-1.11157e-10	0.551299	0.000362606	-1.11157e-10	0.514637	0.000367302	-1.11157e-10	0.515327
21598605	chr8:21598605:G:A	1.83363e-06	-1.54873	-1.17703	1.51329e-05	-1.55671	-1.1051	1.53082e-05	-1.55671	-1.10576
21598606	chr8:21598606:C:T	4.94989e-05	-1.11157e-10	0.569887	0.000369018	-1.11157e-10	0.532167	0.000373786	-1.11157e-10	0.532826
21598764	chr8:21598764:C:T	2.54733e-06	-1.52358	-0.873439	1.96035e-05	-1.53325	-0.869723	1.98408e-05	-1.53299	-0.870127
21598825	chr8:21598825:C:T	1.85012e-06	-1.54894	-1.16787	1.53046e-05	-1.55683	-1.0937	1.54816e-05	-1.55682	-1.09438
21599104	chr8:21599104:G:A	1.92708e-06	-1.55124	-1.12482	1.61103e-05	-1.55859	-1.04063	1.62954e-05	-1.55859	-1.04139
21599155	chr8:21599155:C:T	7.60923e-06	-1.11157e-10	-1.3027	5.88751e-05	-1.11157e-10	-1.30326	5.95976e-05	-1.11157e-10	-1.30324
21599210	chr8:21599210:C:T	2.35973e-06	-1.50256	-0.970951	1.81202e-05	-1.51466	-0.966987	1.83418e-05	-1.51434	-0.967334
21599263	chr8:21599263:A:G	3.21302e-06	-1.50319	-0.661662	2.8402e-05	-1.49543	-0.536793	2.8722e-05	-1.4949	-0.538295
21599504	chr8:21599504:A:G	2.33048e-06	-1.50919	-0.976798	1.79063e-05	-1.52063	-0.972893	1.8125e-05	-1.52033	-0.973238
21599725	chr8:21599725:T:A	2.40593e-06	-1.50265	-0.951479	1.84745e-05	-1.51493	-0.94736	1.87004e-05	-1.5146	-0.947717
21599747	chr8:21599747:C:T	2.33996e-06	-1.5114	-0.970527	1.79851e-05	-1.5227	-0.966438	1.82046e-05	-1.52239	-0.966786
21599748	chr8:21599748:G:A	9.13681e-06	-1.11975	-3.15096e-10	7.21158e-05	-1.10041	-3.15096e-10	7.30447e-05	-1.09979	-3.15096e-10
21599801	chr8:21599801:G:A	2.53903e-06	-1.47235	-0.927936	1.94463e-05	-1.48752	-0.923501	1.96854e-05	-1.48711	-0.923873
21599825	chr8:21599825:AGGAGGAAG:A	4.57791e-06	-1.36542	-0.445397	3.51364e-05	-1.38747	-0.431968	3.55677e-05	-1.38684	-0.432577
21601039	chr8:21601039:T:C	1.26631e-05	-1.11157e-10	-0.793371	9.51662e-05	-1.11157e-10	-0.823054	9.6346e-05	-1.11157e-10	-0.822912
21601661	chr8:21601661:C:T	2.05444e-06	-1.40184	-1.21022	1.55062e-05	-1.40512	-1.23232	1.5702e-05	-1.40507	-1.232
21601999	chr8:21601999:G:C	1.89195e-05	-1.11157e-10	-0.391868	0.000147431	-1.11157e-10	-0.385318	0.00014932	-1.11157e-10	-0.384765
21602055	chr8:21602055:G:A	1.37298e-05	-0.664207	-0.0482871	0.000108925	-0.563743	-0.124279	0.000110175	-0.565243	-0.123544
21602782	chr8:21602782:C:T	2.60696e-06	-1.44145	-0.93243	2.04263e-05	-1.44722	-0.914631	2.06702e-05	-1.44715	-0.915016
21602801	chr8:21602801:G:T	1.73663e-06	-1.49102	-1.28909	1.3508e-05	-1.49443	-1.28097	1.36723e-05	-1.49439	-1.28109
21602883	chr8:21602883:A:G	5.93231e-06	-1.55165	-3.15096e-10	4.55463e-05	-1.55995	-3.15096e-10	4.61095e-05	-1.55984	-3.15096e-10
21603480	chr8:21603480:C:A	2.35735e-05	-1.11157e-10	-0.171939	0.000173473	-1.11157e-10	-0.222656	0.000175811	-1.11157e-10	-0.221449
21603576	chr8:21603576:T:C	1.29048e-05	-1.11157e-10	-0.774466	0.000102692	-1.11157e-10	-0.746944	0.000103928	-1.11157e-10	-0.747162
21603978	chr8:21603978:G:A	2.3979e-05	-0.154883	-3.15096e-10	0.000199645	-0.0821378	-3.15096e-10	0.00020173	-0.0839295	-3.15096e-10
21604069	chr8:21604069:G:A	1.80658e-06	-1.53477	-1.20586	1.52119e-05	-1.54698	-1.10961	1.53833e-05	-1.54696	-1.11061
21604364	chr8:21604364:G:A	3.60333e-06	-1.07722	-0.972985	3.24148e-05	-1.00157	-0.898489	3.27478e-05	-1.00263	-0.899388
21604471	chr8:21604471:A:G	7.75515e-06	-1.11157e-10	-1.28371	5.99844e-05	-1.11157e-10	-1.28459	6.07236e-05	-1.11157e-10	-1.28452
21604558	chr8:21604558:A:G	1.04125e-05	-1.11157e-10	-0.989058	8.21851e-05	-1.11157e-10	-0.969704	8.31807e-05	-1.11157e-10	-0.969842
21604584	chr8:21604584:C:T	7.64119e-06	-1.11157e-10	-1.29851	5.91349e-05	-1.11157e-10	-1.29886	5.98593e-05	-1.11157e-10	-1.29886
21604834	chr8:21604834:C:A	3.41746e-06	-1.05341	-1.04976	3.0409e-05	-0.9799	-0.984039	3.07233e-05	-0.981008	-0.98483
21604945	chr8:21604945:G:A	4.68416e-06	-1.48151	-0.306364	3.67852e-05	-1.49473	-0.278849	3.72258e-05	-1.49433	-0.279526
21604981	chr8:21604981:G:A	7.84145e-06	-1.11157e-10	-1.27264	6.05267e-05	-1.11157e-10	-1.27559	6.12662e-05	-1.11157e-10	-1.27563
21605014	chr8:21605014:G:A	3.86865e-05	-1.11157e-10	0.323427	0.000289196	-1.11157e-10	0.288427	0.000292909	-1.11157e-10	0.289006
21605017	chr8:21605017:G:A	2.48208e-05	-1.11157e-10	-0.120381	0.000182642	-1.11157e-10	-0.171152	0.000185109	-1.11157e-10	-0.169912
21605086	chr8:21605086:G:A	2.80088e-05	-1.11157e-10	0.000455133	0.000205842	-1.11157e-10	-0.0515681	0.000208629	-1.11157e-10	-0.050302
21605340	chr8:21605340:C:T	2.1671e-06	-1.48495	-1.07372	1.63769e-05	-1.50052	-1.08229	1.65828e-05	-1.50012	-1.08237
21605422	chr8:21605422:G:C	0.000160253	-1.11157e-10	1.74469	0.00138107	-1.11157e-10	1.85194	0.00139841	-1.11157e-10	1.85223
21605555	chr8:21605555:T:C	6.54799e-05	-1.11157e-10	0.84968	0.000482594	-1.11157e-10	0.800497	0.000488549	-1.11157e-10	0.800582
21606220	chr8:21606220:T:C	2.79879e-06	-1.50018	-0.802696	2.09991e-05	-1.51461	-0.819588	2.12623e-05	-1.51427	-0.819655
21606443	chr8:21606443:T:G	8.29131e-06	-1.11157e-10	-1.21685	6.40984e-05	-1.11157e-10	-1.21826	6.48822e-05	-1.11157e-10	-1.21828
21606721	chr8:21606721:A:G	9.93179e-06	-1.11157e-10	-1.03632	7.80607e-05	-1.11157e-10	-1.02119	7.90032e-05	-1.11157e-10	-1.02137
21607037	chr8:21607037:T:C	2.40074e-05	-1.11157e-10	-0.1537	0.000175989	-1.11157e-10	-0.208258	0.000178372	-1.11157e-10	-0.206985
21607176	chr8:21607176:G:A	2.21017e-06	-1.49211	-1.04689	1.70043e-05	-1.50513	-1.04008	1.72135e-05	-1.50476	-1.0404
21607455	chr8:21607455:GC:G	6.02224e-06	-1.5366	-3.15096e-10	4.66305e-05	-1.53642	-3.15096e-10	4.71911e-05	-1.53665	-3.15096e-10
21607464	chr8:21607464:G:A	1.99021e-06	-1.5548	-1.08902	1.66477e-05	-1.53808	-1.02833	1.68415e-05	-1.53822	-1.02879
21607958	chr8:21607958:C:T	4.87098e-06	-1.5338	-0.214968	3.68791e-05	-1.54296	-0.228072	3.73418e-05	-1.54273	-0.228016
21608569	chr8:21608569:A:G	2.26485e-05	-1.11157e-10	-0.211971	0.000166494	-1.11157e-10	-0.263721	0.000168743	-1.11157e-10	-0.262481
21608600	chr8:21608600:C:CT	3.80955e-05	-1.11157e-10	0.308032	0.000284647	-1.11157e-10	0.272571	0.00028832	-1.11157e-10	0.273213
21608602	chr8:21608602:C:T	3.81229e-05	-1.11157e-10	0.308752	0.000284856	-1.11157e-10	0.273304	0.000288531	-1.11157e-10	0.273947
21608738	chr8:21608738:C:T	9.17182e-06	-1.50323	0.387305	7.63313e-05	-1.51223	0.468635	7.72318e-05	-1.51162	0.46757
21608755	chr8:21608755:T:C	1.72211e-06	-1.56216	-1.22635	1.39047e-05	-1.5508	-1.19565	1.40706e-05	-1.55083	-1.19594
21608834	chr8:21608834:G:A	6.48588e-06	-1.46243	-3.15096e-10	4.87658e-05	-1.49165	-3.15096e-10	4.93757e-05	-1.4914	-3.15096e-10
21608852	chr8:21608852:T:A	2.21371e-05	-1.11157e-10	-0.23481	0.00016282	-1.11157e-10	-0.286035	0.000165017	-1.11157e-10	-0.284807
21609289	chr8:21609289:A:G	2.36353e-05	-1.11157e-10	-0.16932	0.000173703	-1.11157e-10	-0.22133	0.000176051	-1.11157e-10	-0.220081
21609470	chr8:21609470:G:A	1.74414e-06	-1.51762	-1.25818	1.3186e-05	-1.52728	-1.27225	1.33488e-05	-1.52735	-1.27208
21609661	chr8:21609661:G:A	1.68327e-06	-1.50718	-1.30414	1.2918e-05	-1.51844	-1.30161	1.30749e-05	-1.51852	-1.30165
21609667	chr8:21609667:A:T	2.34164e-05	-1.11157e-10	-0.178625	0.000172117	-1.11157e-10	-0.230502	0.000174444	-1.11157e-10	-0.229256
21609705	chr8:21609705:G:A	2.62496e-05	-1.11157e-10	-0.0644111	0.000192651	-1.11157e-10	-0.117797	0.000195268	-1.11157e-10	-0.116486
21610410	chr8:21610410:G:C	1.97947e-05	-0.34665	-3.15096e-10	0.000153412	-0.345551	-3.15096e-10	0.000155338	-0.345255	-3.15096e-10
21610661	chr8:21610661:C:T	2.55585e-05	-1.11157e-10	-0.0910912	0.000187866	-1.11157e-10	-0.142952	0.000190411	-1.11157e-10	-0.141674
21610736	chr8:21610736:C:T	2.54252e-05	-1.11157e-10	-0.0963212	0.00018699	-1.11157e-10	-0.147623	0.000189523	-1.11157e-10	-0.146348
21610756	chr8:21610756:G:C	2.28888e-06	-1.52671	-0.97729	1.82813e-05	-1.53534	-0.937457	1.84975e-05	-1.5354	-0.937819
21610830	chr8:21610830:A:G	7.12452e-06	-1.47719	0.108672	7.49917e-05	-1.44077	0.379467	7.57124e-05	-1.44094	0.377022
21610985	chr8:21610985:T:C	1.62141e-06	-1.54847	-1.3003	1.24645e-05	-1.55323	-1.30257	1.2617e-05	-1.55327	-1.30254
21611238	chr8:21611238:G:C	5.92633e-06	-1.55266	-3.15096e-10	4.55149e-05	-1.56064	-3.15096e-10	4.60728e-05	-1.56064	-3.15096e-10
21611281	chr8:21611281:G:A	2.52035e-05	-1.11157e-10	-0.105079	0.000204869	-1.11157e-10	-0.0563102	0.00020735	-1.11157e-10	-0.0564495
21611312	chr8:21611312:T:C	7.36322e-06	-0.607519	-0.728046	5.84775e-05	-0.523522	-0.786515	5.91373e-05	-0.525112	-0.785883
21611536	chr8:21611536:A:G	1.70857e-05	-1.11157e-10	-0.493824	0.000130263	-1.11157e-10	-0.509122	0.000131976	-1.11157e-10	-0.508234
21611708	chr8:21611708:C:T	1.99923e-05	-1.11157e-10	-0.336717	0.000155598	-1.11157e-10	-0.331405	0.0001576	-1.11157e-10	-0.330799
21611743	chr8:21611743:G:A	9.73382e-06	-1.11157e-10	-1.05646	7.78417e-05	-1.11157e-10	-1.024	7.87842e-05	-1.11157e-10	-1.02414
21611838	chr8:21611838:A:G	6.40896e-06	-1.47437	-3.15096e-10	4.88724e-05	-1.48947	-3.15096e-10	4.9483e-05	-1.48923	-3.15096e-10
21612003	chr8:21612003:C:T	1.32539e-05	-1.11157e-10	-0.747774	0.000105687	-1.11157e-10	-0.718197	0.000106959	-1.11157e-10	-0.718416
21612573	chr8:21612573:A:G	9.73067e-06	-1.11157e-10	-1.05678	7.62504e-05	-1.11157e-10	-1.04466	7.71692e-05	-1.11157e-10	-1.04486
21612725	chr8:21612725:C:T	5.9171e-06	-1.55422	-3.15096e-10	4.62782e-05	-1.54401	-3.15096e-10	4.68319e-05	-1.54429	-3.15096e-10
21613154	chr8:21613154:C:T	2.08385e-05	-1.11157e-10	-0.295259	0.000153813	-1.11157e-10	-0.342942	0.00015587	-1.11157e-10	-0.341833
21613168	chr8:21613168:G:T	7.44872e-05	-1.11157e-10	0.978564	0.000643588	-1.11157e-10	1.08838	0.000651817	-1.11157e-10	1.08891
21613363	chr8:21613363:A:C	2.03225e-05	-1.11157e-10	-0.320336	0.000150742	-1.11157e-10	-0.363108	0.000152761	-1.11157e-10	-0.361984
21613370	chr8:21613370:C:T	3.95632e-06	-1.54826	-0.408484	3.20027e-05	-1.55329	-0.359567	3.23781e-05	-1.55298	-0.360395
21613376	chr8:21613376:T:C	3.7516e-06	-1.52345	-0.486431	3.01982e-05	-1.53127	-0.439631	3.05591e-05	-1.53077	-0.440427
21613432	chr8:21613432:G:T	1.30323e-05	-1.11157e-10	-0.764635	0.000105018	-1.11157e-10	-0.724548	0.000106284	-1.11157e-10	-0.724743
21613497	chr8:21613497:T:C	1.71767e-06	-1.50455	-1.28654	1.34942e-05	-1.49781	-1.27861	1.36635e-05	-1.4974	-1.27873
21613900	chr8:21613900:C:T	1.78984e-06	-1.48341	-1.26652	1.3682e-05	-1.49466	-1.26793	1.38497e-05	-1.49468	-1.26791
21614079	chr8:21614079:A:C	1.74965e-06	-1.51136	-1.26128	1.34353e-05	-1.51833	-1.26246	1.36001e-05	-1.51834	-1.26244
21614156	chr8:21614156:T:G	8.96195e-06	-1.13908	-3.15096e-10	6.79184e-05	-1.16037	-3.15096e-10	6.87092e-05	-1.16097	-3.15096e-10
21614334	chr8:21614334:T:A	1.83936e-06	-1.47313	-1.24951	1.39802e-05	-1.48746	-1.25358	1.41514e-05	-1.4875	-1.25355
21614363	chr8:21614363:C:T	1.06957e-05	-1.11157e-10	-0.962218	8.45429e-05	-1.11157e-10	-0.94142	8.55661e-05	-1.11157e-10	-0.941568
21614430	chr8:21614430:C:T	2.49763e-06	-1.49491	-0.921814	1.8643e-05	-1.50874	-0.944474	1.88783e-05	-1.50875	-0.944096
21614517	chr8:21614517:C:T	1.86848e-06	-1.4635	-1.24344	1.41858e-05	-1.47887	-1.24757	1.43595e-05	-1.47891	-1.24753
21614537	chr8:21614537:T:C	7.64116e-06	-1.11157e-10	-1.29851	5.89173e-05	-1.11157e-10	-1.30254	5.96413e-05	-1.11157e-10	-1.30251
21614700	chr8:21614700:C:T	1.12555e-05	-1.11157e-10	-0.911204	8.69767e-05	-1.11157e-10	-0.913038	8.80363e-05	-1.11157e-10	-0.913108
21615000	chr8:21615000:G:A	1.17538e-05	-1.11157e-10	-0.867887	9.11254e-05	-1.11157e-10	-0.866442	9.22886e-05	-1.11157e-10	-0.865937
21615021	chr8:21615021:G:A	9.50653e-06	-1.11157e-10	-1.08008	7.32778e-05	-1.11157e-10	-1.08442	7.41979e-05	-1.11157e-10	-1.08412
21615226	chr8:21615226:T:C	1.16939e-05	-1.11157e-10	-0.872998	9.06436e-05	-1.11157e-10	-0.871743	9.1799e-05	-1.11157e-10	-0.871256
21615384	chr8:21615384:AC:A	3.81739e-06	-1.40172	-0.590779	3.05668e-05	-1.42511	-0.533649	3.09287e-05	-1.42453	-0.534639
21615416	chr8:21615416:CCT:C	8.90999e-06	-1.14489	-3.15096e-10	6.76672e-05	-1.16408	-3.15096e-10	6.84536e-05	-1.1647	-3.15096e-10
21615574	chr8:21615574:C:G	3.73305e-06	-1.38694	-0.6279	2.98196e-05	-1.41123	-0.572277	3.01739e-05	-1.41062	-0.573256
21615626	chr8:21615626:C:T	8.82781e-06	-1.11157e-10	-1.15416	6.68853e-05	-1.11157e-10	-1.1757	6.7718e-05	-1.11157e-10	-1.17551
21615642	chr8:21615642:T:G	6.03181e-06	-1.53502	-3.15096e-10	4.70513e-05	-1.52744	-3.15096e-10	4.76048e-05	-1.52792	-3.15096e-10
21615775	chr8:21615775:C:T	9.3541e-06	-1.46612	0.369873	7.41221e-05	-1.48575	0.412783	7.50279e-05	-1.48531	0.412312
21615798	chr8:21615798:G:A	2.24822e-05	-1.11157e-10	-0.219338	0.000165853	-1.11157e-10	-0.267577	0.000168077	-1.11157e-10	-0.266434
21616044	chr8:21616044:A:G	2.22722e-05	-1.11157e-10	-0.228722	0.000164465	-1.11157e-10	-0.275978	0.000166673	-1.11157e-10	-0.274825
21616085	chr8:21616085:A:G	1.2587e-05	-1.11157e-10	-0.799395	0.000101176	-1.11157e-10	-0.761815	0.000102394	-1.11157e-10	-0.76203
21616129	chr8:21616129:A:G	2.78708e-06	-1.48093	-0.82614	2.06977e-05	-1.49543	-0.85322	2.09603e-05	-1.49546	-0.852764
21616176	chr8:21616176:G:A	7.64811e-06	-1.11157e-10	-1.2976	5.90363e-05	-1.11157e-10	-1.30053	5.97616e-05	-1.11157e-10	-1.30049
21616294	chr8:21616294:C:T	1.9854e-06	-1.34884	-1.2974	1.50382e-05	-1.3695	-1.29859	1.52222e-05	-1.36952	-1.29858
21616577	chr8:21616577:G:A	1.99697e-06	-1.33673	-1.3037	1.51359e-05	-1.35761	-1.304	1.53212e-05	-1.35762	-1.304
21616838	chr8:21616838:C:T	5.88808e-06	-1.55913	-3.15096e-10	4.53051e-05	-1.56526	-3.15096e-10	4.58618e-05	-1.56522	-3.15096e-10
21617124	chr8:21617124:G:A	1.79872e-06	-1.4471	-1.29789	1.37137e-05	-1.46123	-1.29905	1.3881e-05	-1.46129	-1.29904
21618006	chr8:21618006:T:C	1.17661e-05	-1.11157e-10	-0.866837	8.85884e-05	-1.11157e-10	-0.894677	8.97275e-05	-1.11157e-10	-0.89408
21618155	chr8:21618155:A:T	1.25467e-05	-1.11157e-10	-0.802607	9.47773e-05	-1.11157e-10	-0.827149	9.59477e-05	-1.11157e-10	-0.827054
21618192	chr8:21618192:G:A	1.95014e-06	-1.51401	-1.15015	1.47462e-05	-1.52402	-1.16367	1.49295e-05	-1.52406	-1.16346
21618245	chr8:21618245:C:T	1.22369e-05	-1.11157e-10	-0.827605	9.49238e-05	-1.11157e-10	-0.825604	9.61377e-05	-1.11157e-10	-0.825076
21618442	chr8:21618442:A:G	2.23025e-06	-1.30071	-1.22924	1.88801e-05	-1.25116	-1.18941	1.90825e-05	-1.2522	-1.18989
21618538	chr8:21618538:C:T	1.17833e-05	-1.11157e-10	-0.865382	8.88203e-05	-1.11157e-10	-0.892063	8.99717e-05	-1.11157e-10	-0.891362
21618674	chr8:21618674:CT:C	1.08697e-05	-1.11157e-10	-0.946087	8.22361e-05	-1.11157e-10	-0.969084	8.3296e-05	-1.11157e-10	-0.968457
21618735	chr8:21618735:G:A	9.20359e-06	-1.11157e-10	-1.11247	6.9434e-05	-1.11157e-10	-1.1383	7.03038e-05	-1.11157e-10	-1.13803
21618756	chr8:21618756:T:C	1.33674e-05	-1.11157e-10	-0.739245	0.000107656	-1.11157e-10	-0.699737	0.000108952	-1.11157e-10	-0.699948
21619010	chr8:21619010:C:A	1.15124e-05	-1.11157e-10	-0.888641	8.68917e-05	-1.11157e-10	-0.914016	8.80168e-05	-1.11157e-10	-0.91333
21619163	chr8:21619163:A:G	6.34936e-06	-1.48371	-3.15096e-10	4.97246e-05	-1.47218	-3.15096e-10	5.03167e-05	-1.47252	-3.15096e-10
21619239	chr8:21619239:C:T	2.06484e-06	-1.53307	-1.07394	1.55565e-05	-1.54126	-1.09294	1.5751e-05	-1.54128	-1.09267
21619357	chr8:21619357:C:T	2.33154e-05	-1.11157e-10	-0.182948	0.000171897	-1.11157e-10	-0.231781	0.000174206	-1.11157e-10	-0.23062
21619370	chr8:21619370:C:T	8.5634e-06	-1.11157e-10	-1.18457	6.73351e-05	-1.11157e-10	-1.169	6.81441e-05	-1.11157e-10	-1.16923
21619852	chr8:21619852:G:C	1.67811e-06	-1.5304	-1.28399	1.28972e-05	-1.53569	-1.28598	1.30551e-05	-1.53571	-1.28597
21620241	chr8:21620241:T:C	1.92996e-05	-1.11157e-10	-0.371978	0.000141985	-1.11157e-10	-0.422956	0.000143865	-1.11157e-10	-0.421981
21620309	chr8:21620309:A:G	1.19156e-05	-1.11157e-10	-0.854216	9.45668e-05	-1.11157e-10	-0.829372	9.57078e-05	-1.11157e-10	-0.829557
21620383	chr8:21620383:G:A	2.69469e-05	-1.11157e-10	-0.0381956	0.000200517	-1.11157e-10	-0.0777776	0.000202978	-1.11157e-10	-0.0777583
21620989	chr8:21620989:T:C	8.24092e-06	-1.11157e-10	-1.22295	6.26647e-05	-1.11157e-10	-1.24088	6.34459e-05	-1.11157e-10	-1.24067
21621136	chr8:21621136:C:T	1.15132e-05	-1.11157e-10	-0.888572	8.68901e-05	-1.11157e-10	-0.914034	8.80131e-05	-1.11157e-10	-0.913371
21621525	chr8:21621525:C:T	3.61361e-05	-1.11157e-10	0.25523	0.000295236	-1.11157e-10	0.309096	0.000298826	-1.11157e-10	0.309004
21621967	chr8:21621967:G:A	8.4323e-06	-1.11157e-10	-1.19999	6.62098e-05	-1.11157e-10	-1.18585	6.70245e-05	-1.11157e-10	-1.1858
21622214	chr8:21622214:C:T	3.09983e-06	-1.54306	-0.657653	2.54993e-05	-1.54749	-0.592536	2.57922e-05	-1.54751	-0.593274
21622335	chr8:21622335:G:A	2.30631e-06	-1.44119	-1.05522	2.16282e-05	-1.38955	-0.915132	2.18522e-05	-1.38993	-0.916624
21622988	chr8:21622988:G:A	7.72468e-06	-1.11157e-10	-1.28764	5.95267e-05	-1.11157e-10	-1.29225	6.02597e-05	-1.11157e-10	-1.29219
21623497	chr8:21623497:C:T	8.78511e-06	-1.15901	-3.15096e-10	7.10511e-05	-1.11528	-3.15096e-10	7.17546e-05	-1.11761	-3.15096e-10
21623590	chr8:21623590:T:G	1.26959e-05	-1.11157e-10	-0.790783	9.96761e-05	-1.11157e-10	-0.776752	0.000100917	-1.11157e-10	-0.776561
21623757	chr8:21623757:GT:G	1.65328e-06	-1.52547	-1.30383	1.27906e-05	-1.53024	-1.29973	1.29492e-05	-1.53002	-1.29981
21623819	chr8:21623819:T:C	1.644e-06	-1.532	-1.30293	1.26554e-05	-1.53641	-1.30418	1.28131e-05	-1.5362	-1.30419
21624048	chr8:21624048:G:A	1.21997e-05	-1.11157e-10	-0.830654	9.54152e-05	-1.11157e-10	-0.820441	9.66398e-05	-1.11157e-10	-0.819867
21624281	chr8:21624281:G:T	1.47416e-05	-1.11157e-10	-0.641391	0.000118248	-1.11157e-10	-0.605894	0.000119699	-1.11157e-10	-0.605873
21624354	chr8:21624354:A:C	1.24963e-05	-1.11157e-10	-0.806627	9.3585e-05	-1.11157e-10	-0.839808	9.47774e-05	-1.11157e-10	-0.839326
21624444	chr8:21624444:G:A	7.6304e-06	-1.11157e-10	-1.29992	5.92523e-05	-1.11157e-10	-1.29687	5.99794e-05	-1.11157e-10	-1.29686
21624877	chr8:21624877:T:C	1.84497e-06	-1.5185	-1.2011	1.45514e-05	-1.53604	-1.16495	1.47283e-05	-1.53582	-1.16527
21625282	chr8:21625282:A:G	7.46423e-05	-1.11157e-10	0.980644	0.000623169	-1.11157e-10	1.05614	0.000631176	-1.11157e-10	1.05673
21625519	chr8:21625519:A:T	3.67943e-05	-1.11157e-10	0.273281	0.00030399	-1.11157e-10	0.338315	0.000307743	-1.11157e-10	0.338408
21625757	chr8:21625757:A:G	5.85101e-06	-1.56545	-3.15096e-10	4.52626e-05	-1.5662	-3.15096e-10	4.5817e-05	-1.5662	-3.15096e-10
21626070	chr8:21626070:A:G	1.29435e-05	-1.11157e-10	-0.771466	0.000101269	-1.11157e-10	-0.760903	0.000102572	-1.11157e-10	-0.760293
21626369	chr8:21626369:C:T	5.90036e-06	-1.55705	-3.15096e-10	4.59523e-05	-1.55108	-3.15096e-10	4.65053e-05	-1.55129	-3.15096e-10
21626427	chr8:21626427:G:A	7.87487e-06	-1.11157e-10	-1.26839	6.0852e-05	-1.11157e-10	-1.27023	6.16052e-05	-1.11157e-10	-1.27011
21626678	chr8:21626678:T:C	8.1436e-06	-1.11157e-10	-1.23483	6.28715e-05	-1.11157e-10	-1.23759	6.36527e-05	-1.11157e-10	-1.23742
21626912	chr8:21626912:C:G	1.28247e-05	-1.11157e-10	-0.780688	0.000100393	-1.11157e-10	-0.769589	0.000101683	-1.11157e-10	-0.768997
21626918	chr8:21626918:T:A	1.23841e-05	-1.11157e-10	-0.815647	9.68546e-05	-1.11157e-10	-0.805467	9.81016e-05	-1.11157e-10	-0.804853
21627550	chr8:21627550:G:T	1.04401e-05	-1.11157e-10	-0.986413	7.88776e-05	-1.11157e-10	-1.01078	7.98843e-05	-1.11157e-10	-1.01028
21627631	chr8:21627631:G:A	2.94725e-06	-0.946924	-1.30426	2.4008e-05	-0.896071	-1.30422	2.42976e-05	-0.896258	-1.30422
21627709	chr8:21627709:T:A	8.15838e-06	-1.11157e-10	-1.23302	6.29372e-05	-1.11157e-10	-1.23654	6.37046e-05	-1.11157e-10	-1.2366
21627712	chr8:21627712:G:A	9.6975e-06	-1.11157e-10	-1.06019	7.34037e-05	-1.11157e-10	-1.0827	7.43207e-05	-1.11157e-10	-1.08247
21627810	chr8:21627810:G:A	3.74669e-05	-1.11157e-10	0.291395	0.000289135	-1.11157e-10	0.288215	0.000292807	-1.11157e-10	0.288655
21628106	chr8:21628106:C:T	7.64163e-06	-1.11157e-10	-1.29845	5.88832e-05	-1.11157e-10	-1.30312	5.96067e-05	-1.11157e-10	-1.30309
21628243	chr8:21628243:A:G	2.4551e-05	1.15363	-1.28494	0.000268488	1.45557	-1.24144	0.000271043	1.45343	-1.24201
21628329	chr8:21628329:C:T	1.91656e-06	-1.3824	-1.29913	1.50519e-05	-1.36428	-1.30289	1.52398e-05	-1.36409	-1.30286
21628626	chr8:21628626:AG:A	7.60719e-06	-1.11157e-10	-1.30297	5.90568e-05	-1.11157e-10	-1.30018	5.97778e-05	-1.11157e-10	-1.30022
21628936	chr8:21628936:T:G	3.27228e-05	-1.11157e-10	0.15601	0.000265235	-1.11157e-10	0.201938	0.000268404	-1.11157e-10	0.201637
21629070	chr8:21629070:T:C	1.23845e-05	-1.11157e-10	-0.815614	9.88796e-05	-1.11157e-10	-0.784776	0.000100073	-1.11157e-10	-0.784961
21629151	chr8:21629151:G:T	0.000198993	-1.11157e-10	1.9612	0.00152952	-1.11157e-10	1.95403	0.00154958	-1.11157e-10	1.95488
21629638	chr8:21629638:G:A	8.9988e-06	-1.11157e-10	-1.13497	7.03877e-05	-1.11157e-10	-1.12466	7.12489e-05	-1.11157e-10	-1.12468
21629728	chr8:21629728:C:T	1.40083e-05	0.573721	-1.26613	0.000137308	0.833365	-1.28982	0.000138707	0.831133	-1.28963
21629804	chr8:21629804:C:T	1.50778e-05	-1.11157e-10	-0.618842	0.000118837	-1.11157e-10	-0.600924	0.000120263	-1.11157e-10	-0.601178
21629910	chr8:21629910:C:T	9.39355e-06	-1.11157e-10	-1.09204	7.14956e-05	-1.11157e-10	-1.10904	7.24026e-05	-1.11157e-10	-1.10862
21629920	chr8:21629920:C:G	1.16718e-05	-1.11157e-10	-0.874885	9.2409e-05	-1.11157e-10	-0.852455	9.351e-05	-1.11157e-10	-0.852789
21630086	chr8:21630086:G:A	8.3008e-06	-0.24209	-0.973621	6.17273e-05	-0.124985	-1.13097	6.26445e-05	-0.123684	-1.1297
21630732	chr8:21630732:G:A	9.02024e-06	-1.11157e-10	-1.13259	6.8349e-05	-1.11157e-10	-1.15405	6.91969e-05	-1.11157e-10	-1.1539
21631043	chr8:21631043:C:A	1.0607e-05	-1.11157e-10	-0.970549	8.59128e-05	-1.11157e-10	-0.925346	8.6917e-05	-1.11157e-10	-0.925904
21631119	chr8:21631119:G:A	3.96728e-05	-1.11157e-10	0.348603	0.000316112	-1.11157e-10	0.377419	0.000319664	-1.11157e-10	0.376414
21631166	chr8:21631166:C:T	1.17306e-05	-1.11157e-10	-0.86986	8.80889e-05	-1.11157e-10	-0.900332	8.92208e-05	-1.11157e-10	-0.899743
21631331	chr8:21631331:C:G	2.34794e-05	-1.11157e-10	-0.175941	0.000187479	-1.11157e-10	-0.145013	0.000189631	-1.11157e-10	-0.145778
21631445	chr8:21631445:T:C	7.69302e-06	-1.11157e-10	-1.29175	5.93674e-05	-1.11157e-10	-1.29493	6.00954e-05	-1.11157e-10	-1.29492
21631518	chr8:21631518:T:G	7.61329e-06	-1.11157e-10	-1.30217	5.9141e-05	-1.11157e-10	-1.29875	5.98609e-05	-1.11157e-10	-1.29883
21631653	chr8:21631653:A:G	1.32223e-05	-1.11157e-10	-0.750155	0.000104359	-1.11157e-10	-0.730844	0.000105579	-1.11157e-10	-0.731396
21632270	chr8:21632270:T:C	1.2199e-05	-1.11157e-10	-0.830709	9.22164e-05	-1.11157e-10	-0.854541	9.33653e-05	-1.11157e-10	-0.854338
21632426	chr8:21632426:A:T	3.61266e-06	-1.29476	-0.752863	2.6648e-05	-1.26471	-0.831252	2.70297e-05	-1.26369	-0.830235
21632647	chr8:21632647:C:T	1.29331e-05	-1.11157e-10	-0.772276	0.000102437	-1.11157e-10	-0.749432	0.000103648	-1.11157e-10	-0.749858
21633142	chr8:21633142:A:C	1.8993e-05	-1.11157e-10	-0.387992	0.000142354	-1.11157e-10	-0.420363	0.000144136	-1.11157e-10	-0.420103
21633478	chr8:21633478:T:G	6.59925e-05	2.0211	-1.16362	0.000624141	2.20198	-1.14428	0.000630571	2.20022	-1.14446
21633986	chr8:21633986:T:C	7.90278e-06	-1.11157e-10	-1.26485	6.04097e-05	-1.11157e-10	-1.27753	6.11565e-05	-1.11157e-10	-1.27742
21634011	chr8:21634011:C:T	8.98901e-06	-1.11157e-10	-1.13606	7.03876e-05	-1.11157e-10	-1.12466	7.12479e-05	-1.11157e-10	-1.12469
21634086	chr8:21634086:T:A	8.68267e-06	-1.11157e-10	-1.17073	6.86429e-05	-1.11157e-10	-1.14976	6.94699e-05	-1.11157e-10	-1.14996
21634233	chr8:21634233:T:C	3.56945e-05	-1.11157e-10	0.242935	0.000289314	-1.11157e-10	0.288836	0.000292596	-1.11157e-10	0.287935
21634253	chr8:21634253:C:T	3.45102e-05	1.50522	-1.29603	0.000321073	1.69636	-1.30337	0.000324743	1.6955	-1.30333
21634415	chr8:21634415:C:G	0.000101583	-1.11157e-10	1.28882	0.000785202	-1.11157e-10	1.28726	0.000795418	-1.11157e-10	1.28801
21635439	chr8:21635439:T:C	4.60007e-05	-1.11157e-10	0.496593	0.000349135	-1.11157e-10	0.47678	0.000353563	-1.11157e-10	0.477203
21635464	chr8:21635464:A:G	1.96926e-06	-1.5029	-1.1515	1.51933e-05	-1.48867	-1.16915	1.53828e-05	-1.48857	-1.16904
21635615	chr8:21635615:T:G	7.50394e-05	0.98595	-3.15096e-10	0.000363708	0.517674	-3.15096e-10	0.000373776	0.532799	-3.15096e-10
21635652	chr8:21635652:G:A	5.61261e-06	-0.821412	-0.785635	4.43853e-05	-0.727747	-0.858024	4.49845e-05	-0.727502	-0.857037
21635790	chr8:21635790:A:G	9.32591e-06	-1.11157e-10	-1.09927	7.09154e-05	-1.11157e-10	-1.11719	7.18154e-05	-1.11157e-10	-1.11676
21636370	chr8:21636370:T:C	3.17285e-06	-1.04259	-1.13485	2.67117e-05	-1.00844	-1.08514	2.70225e-05	-1.00854	-1.08565
21636542	chr8:21636542:T:C	2.59262e-05	-1.11157e-10	-0.0768078	0.00019373	-1.11157e-10	-0.112215	0.000196173	-1.11157e-10	-0.111859
21637269	chr8:21637269:T:C	4.24173e-06	-0.754926	-1.13217	4.27533e-05	-0.573296	-1.04994	4.32002e-05	-0.573991	-1.05102
21637937	chr8:21637937:T:C	7.8712e-06	-1.11157e-10	-1.26885	6.08354e-05	-1.11157e-10	-1.27051	6.15818e-05	-1.11157e-10	-1.27049
21638215	chr8:21638215:A:T	3.67011e-05	-1.47816	1.74891	0.000287076	-1.41219	1.69326	0.000290477	-1.4137	1.69437
21638459	chr8:21638459:A:G	5.84868e-06	-1.56585	-3.15096e-10	4.54537e-05	-1.56198	-3.15096e-10	4.60063e-05	-1.56208	-3.15096e-10
21638611	chr8:21638611:A:G	8.88276e-06	-1.11157e-10	-1.14795	6.97285e-05	-1.11157e-10	-1.13407	7.05671e-05	-1.11157e-10	-1.13429
21639037	chr8:21639037:C:A	7.66106e-06	-1.11157e-10	-1.29591	5.94708e-05	-1.11157e-10	-1.29319	6.01992e-05	-1.11157e-10	-1.2932
21639049	chr8:21639049:G:A	9.02501e-06	-1.11157e-10	-1.13206	7.1357e-05	-1.11157e-10	-1.11098	7.22352e-05	-1.11157e-10	-1.11093
21639617	chr8:21639617:A:T	1.6588e-06	-1.53621	-1.28976	1.31322e-05	-1.51572	-1.28789	1.32812e-05	-1.51658	-1.28793
21639638	chr8:21639638:T:C	4.90734e-06	-1.38789	-0.353439	4.19333e-05	-1.37223	-0.27037	4.23703e-05	-1.37341	-0.270998
21639639	chr8:21639639:G:A	1.68034e-06	-1.53333	-1.27974	1.33844e-05	-1.512	-1.27258	1.35347e-05	-1.51289	-1.27271
21639683	chr8:21639683:T:C	1.08509e-05	-1.11157e-10	-0.947815	8.11584e-05	-1.11157e-10	-0.982276	8.21905e-05	-1.11157e-10	-0.981818
21639886	chr8:21639886:C:G	1.65232e-06	-1.53395	-1.29593	1.30783e-05	-1.51306	-1.29466	1.32267e-05	-1.51393	-1.29469
21640123	chr8:21640123:T:C	1.06684e-05	-0.964779	-3.15096e-10	8.54435e-05	-0.930824	-3.15096e-10	8.63785e-05	-0.932119	-3.15096e-10
21641187	chr8:21641187:G:A	1.89951e-06	-1.40764	-1.28282	1.54113e-05	-1.41668	-1.2269	1.56023e-05	-1.4158	-1.22764
21641596	chr8:21641596:G:T	2.95772e-06	-1.34958	-0.898067	2.44527e-05	-1.33553	-0.846411	2.47085e-05	-1.33684	-0.846868
21641616	chr8:21641616:A:T	2.01512e-06	-1.38736	-1.24402	1.66797e-05	-1.40142	-1.16307	1.68829e-05	-1.4005	-1.16406
21642858	chr8:21642858:T:G	7.98354e-06	-1.11157e-10	-1.25468	6.13881e-05	-1.11157e-10	-1.26146	6.21426e-05	-1.11157e-10	-1.26142
21643217	chr8:21643217:T:G	4.61512e-06	-1.545	-0.25772	3.6825e-05	-1.52911	-0.243386	3.72548e-05	-1.52956	-0.243522
21643250	chr8:21643250:C:T	3.5554e-05	-1.11157e-10	0.238989	0.000303067	-1.11157e-10	0.335275	0.000306535	-1.11157e-10	0.334475
21643349	chr8:21643349:A:C	1.36819e-05	-1.11157e-10	-0.715988	0.000103797	-1.11157e-10	-0.736241	0.000105074	-1.11157e-10	-0.736194
21643425	chr8:21643425:A:G	1.40514e-05	-1.24837	0.559028	0.000134383	-1.19242	0.714432	0.0001358	-1.19262	0.712946
21643728	chr8:21643728:A:C	5.88559e-06	-1.55956	-3.15096e-10	4.60992e-05	-1.54788	-3.15096e-10	4.6658e-05	-1.54801	-3.15096e-10
21643953	chr8:21643953:T:C	1.8613e-06	-1.51741	-1.19337	1.49296e-05	-1.49405	-1.18128	1.5101e-05	-1.49468	-1.18141
21643986	chr8:21643986:G:A	1.18206e-05	-1.11157e-10	-0.862219	8.97849e-05	-1.11157e-10	-0.881262	9.08898e-05	-1.11157e-10	-0.88121
21644400	chr8:21644400:C:A	8.4498e-06	-1.11157e-10	-1.19792	6.49734e-05	-1.11157e-10	-1.2047	6.57748e-05	-1.11157e-10	-1.20462
21644598	chr8:21644598:A:G	7.62912e-06	-1.11157e-10	-1.30009	5.89376e-05	-1.11157e-10	-1.3022	5.96607e-05	-1.11157e-10	-1.30218
21644916	chr8:21644916:G:A	7.60534e-06	-1.11157e-10	-1.30321	5.89538e-05	-1.11157e-10	-1.30192	5.96757e-05	-1.11157e-10	-1.30193
21645034	chr8:21645034:G:T	1.98351e-06	-1.5258	-1.1214	1.51155e-05	-1.54614	-1.11682	1.53076e-05	-1.54571	-1.11679
21645663	chr8:21645663:T:G	6.1354e-06	-1.51799	-3.15096e-10	4.69867e-05	-1.52881	-3.15096e-10	4.7573e-05	-1.52859	-3.15096e-10
21646507	chr8:21646507:G:T	3.80592e-05	-1.11157e-10	0.30708	0.000274959	-1.11157e-10	0.237944	0.000278579	-1.11157e-10	0.238845
21647308	chr8:21647308:C:T	8.5214e-06	-1.18948	-3.15096e-10	6.80513e-05	-1.15842	-3.15096e-10	6.87885e-05	-1.15982	-3.15096e-10
21647747	chr8:21647747:T:A	1.66863e-06	-1.52831	-1.29175	1.32164e-05	-1.51118	-1.28604	1.33703e-05	-1.51172	-1.2861
21647875	chr8:21647875:C:T	5.89597e-06	-1.55779	-3.15096e-10	4.57742e-05	-1.55496	-3.15096e-10	4.63337e-05	-1.55499	-3.15096e-10
21648432	chr8:21648432:C:T	1.48929e-05	-1.11157e-10	-0.631177	0.000113518	-1.11157e-10	-0.646714	0.000114936	-1.11157e-10	-0.646479
21648553	chr8:21648553:G:A	6.46456e-05	-1.11157e-10	0.836857	0.000562042	-1.11157e-10	0.952898	0.000568396	-1.11157e-10	0.95196
21648686	chr8:21648686:A:T	1.70309e-06	-1.54783	-1.25179	1.28975e-05	-1.54053	-1.28111	1.30541e-05	-1.54087	-1.28089
21649835	chr8:21649835:A:G	1.02118e-05	-1.11157e-10	-1.00852	7.72284e-05	-1.11157e-10	-1.03191	7.81981e-05	-1.11157e-10	-1.03161
21650010	chr8:21650010:A:C	6.5931e-06	-1.44604	-3.15096e-10	5.02947e-05	-1.46078	-3.15096e-10	5.09727e-05	-1.45957	-3.15096e-10
21651219	chr8:21651219:G:A	2.56133e-05	-1.52322	1.43426	0.000227269	-1.5401	1.58755	0.000229851	-1.53883	1.5854
21651972	chr8:21651972:C:A	1.63651e-05	-0.53691	-3.15096e-10	0.000125539	-0.546064	-3.15096e-10	0.00012706	-0.5462	-3.15096e-10
21652009	chr8:21652009:C:T	1.35449e-05	-1.11157e-10	-0.726051	0.000102946	-1.11157e-10	-0.744473	0.000104215	-1.11157e-10	-0.744399
21652218	chr8:21652218:C:G	7.86113e-06	-1.11157e-10	-1.27013	6.05294e-05	-1.11157e-10	-1.27555	6.12777e-05	-1.11157e-10	-1.27544
21652576	chr8:21652576:A:T	3.45559e-06	-0.94667	-1.1454	3.01865e-05	-0.845262	-1.12602	3.04588e-05	-0.848245	-1.12624
21653048	chr8:21653048:T:C	6.86453e-06	-1.4057	-3.15096e-10	5.37839e-05	-1.3937	-3.15096e-10	5.44006e-05	-1.39448	-3.15096e-10
21653188	chr8:21653188:T:A	6.5357e-06	-0.974168	-0.480616	5.63618e-05	-0.88497	-0.461917	5.68788e-05	-0.88785	-0.462084
21653948	chr8:21653948:A:G	8.06951e-06	-1.11157e-10	-1.24397	6.25065e-05	-1.11157e-10	-1.24341	6.32696e-05	-1.11157e-10	-1.24345
21653966	chr8:21653966:ATTAAG:A	1.74804e-05	-1.11157e-10	-0.470985	0.000131598	-1.11157e-10	-0.498929	0.000133293	-1.11157e-10	-0.498309
21654270	chr8:21654270:T:C	1.26658e-05	-1.11157e-10	-0.79316	9.61608e-05	-1.11157e-10	-0.812657	9.73461e-05	-1.11157e-10	-0.812585
21654776	chr8:21654776:G:A	1.0318e-05	-1.11157e-10	-0.99817	8.0739e-05	-1.11157e-10	-0.987456	8.1729e-05	-1.11157e-10	-0.987449
21654915	chr8:21654915:G:A	1.91425e-06	-1.53078	-1.15196	1.50049e-05	-1.53213	-1.13817	1.51903e-05	-1.53196	-1.13825
21655197	chr8:21655197:C:T	6.83153e-06	-1.41051	-3.15096e-10	5.19177e-05	-1.42902	-3.15096e-10	5.26133e-05	-1.42789	-3.15096e-10
21656000	chr8:21656000:T:G	7.6807e-06	-1.11157e-10	-1.29335	5.9183e-05	-1.11157e-10	-1.29804	5.99117e-05	-1.11157e-10	-1.29799
21656236	chr8:21656236:T:A	7.5979e-06	-1.11157e-10	-1.30419	5.88284e-05	-1.11157e-10	-1.30405	5.9549e-05	-1.11157e-10	-1.30406
21656401	chr8:21656401:G:A	1.71201e-06	-1.56593	-1.22846	1.40909e-05	-1.56474	-1.1684	1.42531e-05	-1.56478	-1.1691
21656666	chr8:21656666:T:C	1.10105e-05	0.270773	-1.20399	6.32087e-05	0.000284748	-1.23252	6.42656e-05	0.00439746	-1.23223
21656935	chr8:21656935:G:A	7.649e-06	-1.11157e-10	-1.29749	5.90126e-05	-1.11157e-10	-1.30093	5.97368e-05	-1.11157e-10	-1.30091
21657095	chr8:21657095:A:G	7.70394e-06	-1.11157e-10	-1.29033	6.0135e-05	-1.11157e-10	-1.28209	6.08669e-05	-1.11157e-10	-1.28217
21657563	chr8:21657563:C:T	9.64541e-06	-1.11157e-10	-1.06558	7.34137e-05	-1.11157e-10	-1.08257	7.43433e-05	-1.11157e-10	-1.08216
21657592	chr8:21657592:T:C	1.69094e-06	-1.50948	-1.2973	1.32679e-05	-1.49616	-1.29717	1.34228e-05	-1.49677	-1.29713
21657752	chr8:21657752:T:C	9.67699e-06	-1.11157e-10	-1.06231	7.34452e-05	-1.11157e-10	-1.08214	7.43297e-05	-1.11157e-10	-1.08235
21657953	chr8:21657953:T:C	7.85529e-06	-1.11157e-10	-1.27088	6.02568e-05	-1.11157e-10	-1.28006	6.10023e-05	-1.11157e-10	-1.27995
21658001	chr8:21658001:T:C	7.67401e-06	-1.11157e-10	-1.29422	5.94689e-05	-1.11157e-10	-1.29323	6.01973e-05	-1.11157e-10	-1.29323
21658338	chr8:21658338:C:T	7.59739e-06	-1.11157e-10	-1.30426	5.8848e-05	-1.11157e-10	-1.30372	5.95688e-05	-1.11157e-10	-1.30373
21658481	chr8:21658481:C:T	8.46354e-06	-1.11157e-10	-1.1963	6.47373e-05	-1.11157e-10	-1.20834	6.55469e-05	-1.11157e-10	-1.20809
21658534	chr8:21658534:A:T	1.95527e-06	-1.35751	-1.30403	1.65705e-05	-1.2697	-1.30135	1.67579e-05	-1.27054	-1.30145
21658974	chr8:21658974:T:C	2.22048e-06	-1.30261	-1.23173	1.70418e-05	-1.31738	-1.22562	1.72473e-05	-1.31757	-1.22563
21659387	chr8:21659387:A:T	1.17455e-05	-1.11157e-10	-0.86859	9.30863e-05	-1.11157e-10	-0.845152	9.41861e-05	-1.11157e-10	-0.845584
21659882	chr8:21659882:G:A	7.88448e-06	-1.11157e-10	-1.26717	6.04436e-05	-1.11157e-10	-1.27697	6.11917e-05	-1.11157e-10	-1.27685
21660051	chr8:21660051:A:C	1.74541e-06	-1.5656	-1.20948	1.28095e-05	-1.56494	-1.26355	1.29728e-05	-1.56498	-1.26302
21660524	chr8:21660524:T:C	1.07668e-05	-0.955592	-3.15096e-10	7.88483e-05	-1.01115	-3.15096e-10	7.995e-05	-1.00946	-3.15096e-10
21661090	chr8:21661090:G:T	8.18274e-06	-1.11157e-10	-1.23004	6.36365e-05	-1.11157e-10	-1.22549	6.44049e-05	-1.11157e-10	-1.22567
21661454	chr8:21661454:C:G	2.12262e-06	-1.27829	-1.30112	1.63734e-05	-1.2876	-1.29542	1.65694e-05	-1.28781	-1.2955
21661770	chr8:21661770:T:G	8.47007e-06	-1.11157e-10	-1.19552	6.70035e-05	-1.11157e-10	-1.17393	6.78012e-05	-1.11157e-10	-1.17428
21661903	chr8:21661903:C:T	2.20483e-06	-1.28095	-1.26046	1.922e-05	-1.18909	-1.23364	1.9429e-05	-1.19007	-1.23402
21662562	chr8:21662562:C:T	1.05135e-05	-1.11157e-10	-0.979407	8.4159e-05	-1.11157e-10	-0.945971	8.51445e-05	-1.11157e-10	-0.946507
21662740	chr8:21662740:G:A	7.855e-06	-1.11157e-10	-1.27091	6.11652e-05	-1.11157e-10	-1.2651	6.19095e-05	-1.11157e-10	-1.26518
21662801	chr8:21662801:C:G	9.15393e-06	-1.11157e-10	-1.11788	6.96605e-05	-1.11157e-10	-1.13504	7.05007e-05	-1.11157e-10	-1.13523
21663138	chr8:21663138:T:A	6.21614e-06	-1.50491	-3.15096e-10	4.76685e-05	-1.51441	-3.15096e-10	4.82518e-05	-1.51442	-3.15096e-10
21663202	chr8:21663202:A:G	7.60245e-06	-1.11157e-10	-1.30359	5.90144e-05	-1.11157e-10	-1.3009	5.97349e-05	-1.11157e-10	-1.30094
21663890	chr8:21663890:G:A	1.70074e-05	-1.11157e-10	-0.498415	0.000125176	-1.11157e-10	-0.548955	0.000126757	-1.11157e-10	-0.548586
21664387	chr8:21664387:A:T	1.9879e-06	-1.37497	-1.27001	1.5005e-05	-1.37203	-1.29827	1.51775e-05	-1.37299	-1.29806
21664537	chr8:21664537:G:A	2.21489e-05	-1.11157e-10	-0.234274	0.000167066	-1.11157e-10	-0.260289	0.000169158	-1.11157e-10	-0.260025
21664688	chr8:21664688:G:A	8.61632e-06	-1.11157e-10	-1.1784	6.57154e-05	-1.11157e-10	-1.19335	6.65085e-05	-1.11157e-10	-1.19353
21665387	chr8:21665387:C:T	1.69569e-06	-1.50325	-1.30072	1.29889e-05	-1.52324	-1.29134	1.31456e-05	-1.52326	-1.29151
21665853	chr8:21665853:C:A	5.85286e-06	-1.56513	-3.15096e-10	4.54556e-05	-1.56194	-3.15096e-10	4.60057e-05	-1.56209	-3.15096e-10
21666392	chr8:21666392:T:G	9.63582e-06	-1.11157e-10	-1.06658	7.26502e-05	-1.11157e-10	-1.09302	7.35578e-05	-1.11157e-10	-1.09279
21666559	chr8:21666559:G:C	5.93085e-06	-1.5519	-3.15096e-10	4.63662e-05	-1.54211	-3.15096e-10	4.69176e-05	-1.54246	-3.15096e-10
21666672	chr8:21666672:C:G	5.92807e-06	-1.55236	-3.15096e-10	4.62917e-05	-1.54372	-3.15096e-10	4.68428e-05	-1.54406	-3.15096e-10
21666853	chr8:21666853:A:G	2.21493e-05	-0.234257	-3.15096e-10	0.000153577	-0.344474	-3.15096e-10	0.000156043	-0.340725	-3.15096e-10
21667088	chr8:21667088:G:A	6.11896e-06	-1.52067	-3.15096e-10	4.77109e-05	-1.51352	-3.15096e-10	4.82569e-05	-1.51432	-3.15096e-10
21667095	chr8:21667095:G:A	5.91983e-06	-1.55376	-3.15096e-10	4.62008e-05	-1.54568	-3.15096e-10	4.67516e-05	-1.54601	-3.15096e-10
21667150	chr8:21667150:G:C	1.16687e-05	-1.11157e-10	-0.875153	9.76189e-05	-1.11157e-10	-0.797608	9.86996e-05	-1.11157e-10	-0.798777
21667735	chr8:21667735:C:G	8.16857e-06	-1.11157e-10	-1.23177	6.39487e-05	-1.11157e-10	-1.2206	6.47288e-05	-1.11157e-10	-1.22065
21668346	chr8:21668346:C:G	2.47839e-06	-1.29971	-1.12475	2.11903e-05	-1.17026	-1.15487	2.13903e-05	-1.17319	-1.15473
21668427	chr8:21668427:G:A	3.44655e-06	-1.13868	-0.956012	2.81655e-05	-1.07136	-0.969218	2.84311e-05	-1.07414	-0.96923
21669391	chr8:21669391:C:T	7.86912e-06	-1.11157e-10	-1.26912	6.19916e-05	-1.11157e-10	-1.25168	6.27333e-05	-1.11157e-10	-1.25196
21669557	chr8:21669557:T:C	5.85376e-06	-1.56498	-3.15096e-10	4.5356e-05	-1.56414	-3.15096e-10	4.59154e-05	-1.56406	-3.15096e-10
21669784	chr8:21669784:A:G	2.29047e-06	-1.24332	-1.25999	1.8797e-05	-1.23361	-1.21137	1.89871e-05	-1.2349	-1.2122
21669839	chr8:21669839:TG:T	1.35807e-05	-0.896149	0.172734	9.57806e-05	-0.970936	0.154317	9.70915e-05	-0.969638	0.154434
21670122	chr8:21670122:T:C	7.60206e-06	-1.11157e-10	-1.30364	5.88224e-05	-1.11157e-10	-1.30416	5.95434e-05	-1.11157e-10	-1.30415
21670265	chr8:21670265:A:G	7.93065e-06	-1.11157e-10	-1.26133	6.201e-05	-1.11157e-10	-1.25138	6.27669e-05	-1.11157e-10	-1.25143
21670326	chr8:21670326:C:T	1.68688e-06	-1.50833	-1.30085	1.37027e-05	-1.45818	-1.3029	1.38509e-05	-1.45961	-1.30289
21670469	chr8:21670469:T:C	6.01459e-06	-1.53787	-3.15096e-10	4.71462e-05	-1.52543	-3.15096e-10	4.77017e-05	-1.52589	-3.15096e-10
21670647	chr8:21670647:T:C	1.644e-05	-1.11157e-10	-0.532348	0.000131983	-1.11157e-10	-0.496009	0.000133548	-1.11157e-10	-0.496394
21671515	chr8:21671515:T:C	1.07111e-05	-1.11157e-10	-0.960786	8.06004e-05	-1.11157e-10	-0.989175	8.16333e-05	-1.11157e-10	-0.98862
21671686	chr8:21671686:T:G	1.70123e-06	-1.56585	-1.23486	1.27373e-05	-1.56281	-1.27133	1.28984e-05	-1.56284	-1.27092
21672193	chr8:21672193:C:G	7.64342e-06	-1.11157e-10	-1.29822	5.94624e-05	-1.11157e-10	-1.29333	6.01873e-05	-1.11157e-10	-1.2934
21672640	chr8:21672640:C:T	8.53182e-06	-1.11157e-10	-1.18826	6.68851e-05	-1.11157e-10	-1.1757	6.76999e-05	-1.11157e-10	-1.17577
21672806	chr8:21672806:C:T	7.69797e-06	-1.11157e-10	-1.29111	5.93754e-05	-1.11157e-10	-1.2948	6.0103e-05	-1.11157e-10	-1.2948
21673140	chr8:21673140:G:A	9.76663e-06	-1.11157e-10	-1.05309	7.69913e-05	-1.11157e-10	-1.03499	7.79131e-05	-1.11157e-10	-1.03526
21673150	chr8:21673150:T:C	2.03415e-06	-1.50186	-1.12013	1.69928e-05	-1.48606	-1.05983	1.71914e-05	-1.48558	-1.06087
21673230	chr8:21673230:T:C	8.48476e-06	-1.11157e-10	-1.19379	6.26804e-05	-1.11157e-10	-1.24063	6.34843e-05	-1.11157e-10	-1.24006
21673417	chr8:21673417:T:C	8.85498e-06	-1.11157e-10	-1.15108	6.99031e-05	-1.11157e-10	-1.13157	7.07348e-05	-1.11157e-10	-1.13192
21673502	chr8:21673502:C:T	1.66983e-05	-1.11157e-10	-0.516756	0.000124566	-1.11157e-10	-0.55384	0.000126216	-1.11157e-10	-0.552859
21673634	chr8:21673634:C:G	1.18024e-05	-0.863761	-3.15096e-10	8.55426e-05	-0.929665	-3.15096e-10	8.66775e-05	-0.928664	-3.15096e-10
21673703	chr8:21673703:T:C	7.91558e-06	-1.11157e-10	-1.26323	6.18362e-05	-1.11157e-10	-1.25419	6.25981e-05	-1.11157e-10	-1.25412
21673753	chr8:21673753:T:C	1.73505e-06	-1.52061	-1.26042	1.41609e-05	-1.47579	-1.25241	1.43145e-05	-1.47713	-1.25246
21673919	chr8:21673919:T:C	1.69507e-06	-1.53106	-1.27328	1.37527e-05	-1.49094	-1.2665	1.39036e-05	-1.49216	-1.26655
21674197	chr8:21674197:G:A	6.03456e-06	-1.53456	-3.15096e-10	4.73013e-05	-1.52214	-3.15096e-10	4.78579e-05	-1.52262	-3.15096e-10
21674337	chr8:21674337:T:A	1.85087e-06	-1.52617	-1.19024	1.51277e-05	-1.48384	-1.17832	1.52922e-05	-1.48513	-1.17838
21674528	chr8:21674528:C:T	8.05943e-06	-1.11157e-10	-1.24522	6.17392e-05	-1.11157e-10	-1.25576	6.25006e-05	-1.11157e-10	-1.25568
21674549	chr8:21674549:C:T	7.96575e-06	-1.11157e-10	-1.25691	6.23201e-05	-1.11157e-10	-1.24639	6.30806e-05	-1.11157e-10	-1.24644
21674777	chr8:21674777:A:G	8.08606e-06	-1.11157e-10	-1.24192	6.28349e-05	-1.11157e-10	-1.23817	6.35941e-05	-1.11157e-10	-1.23834
21675106	chr8:21675106:A:C	1.59357e-05	-1.11157e-10	-0.563499	0.00011891	-1.11157e-10	-0.600308	0.000120481	-1.11157e-10	-0.599368
21675125	chr8:21675125:G:A	1.20938e-05	-1.11157e-10	-0.839371	9.75829e-05	-1.11157e-10	-0.797976	9.8715e-05	-1.11157e-10	-0.79862
21675415	chr8:21675415:C:T	1.6829e-06	-1.51597	-1.29557	1.37057e-05	-1.4691	-1.29177	1.38536e-05	-1.47051	-1.2918
21675666	chr8:21675666:C:T	1.04309e-05	-1.11157e-10	-0.987289	8.36515e-05	-1.11157e-10	-0.952019	8.46332e-05	-1.11157e-10	-0.95253
21675928	chr8:21675928:C:A	1.29505e-05	-1.11157e-10	-0.770929	9.75033e-05	-1.11157e-10	-0.798792	9.87733e-05	-1.11157e-10	-0.798031
21676260	chr8:21676260:G:A	1.62774e-05	-1.11157e-10	-0.542285	0.00012136	-1.11157e-10	-0.579916	0.000122965	-1.11157e-10	-0.578955
21676302	chr8:21676302:C:T	2.32479e-06	-1.18479	-1.30365	2.06466e-05	-1.04904	-1.30209	2.08293e-05	-1.0524	-1.3021
21676327	chr8:21676327:T:C	1.31728e-05	-1.11157e-10	-0.753913	0.000106693	-1.11157e-10	-0.708725	0.000107925	-1.11157e-10	-0.709425
21676436	chr8:21676436:C:T	3.36095e-06	-1.30138	-0.818464	3.06157e-05	-1.2959	-0.661263	3.08945e-05	-1.297	-0.663281
21676645	chr8:21676645:G:A	1.67878e-05	-1.11157e-10	-0.511409	0.000125104	-1.11157e-10	-0.549533	0.000126761	-1.11157e-10	-0.548555
21677330	chr8:21677330:A:AT	7.84846e-06	-1.11157e-10	-1.27175	6.18118e-05	-1.11157e-10	-1.25458	6.25519e-05	-1.11157e-10	-1.25486
21677651	chr8:21677651:A:C	5.21985e-06	-0.600541	-1.07905	3.64791e-05	-0.65942	-1.12252	3.70312e-05	-0.657041	-1.12206
21677787	chr8:21677787:C:T	2.35526e-06	-1.23874	-1.23667	1.89907e-05	-1.18266	-1.25206	1.91866e-05	-1.18474	-1.25191
21677807	chr8:21677807:A:T	2.34138e-06	-1.24849	-1.23283	1.88533e-05	-1.19332	-1.24868	1.90482e-05	-1.19537	-1.24852
21677818	chr8:21677818:C:T	2.4899e-06	-1.14344	-1.27638	2.01021e-05	-1.12957	-1.24829	2.03116e-05	-1.13099	-1.24867
21678176	chr8:21678176:C:A	1.14362e-05	-1.11157e-10	-0.895283	9.21869e-05	-1.11157e-10	-0.854861	9.32566e-05	-1.11157e-10	-0.855503
21678364	chr8:21678364:A:G	8.33951e-06	-1.11157e-10	-1.21106	6.53948e-05	-1.11157e-10	-1.19824	6.61892e-05	-1.11157e-10	-1.19834
21678398	chr8:21678398:A:G	5.72769e-06	-1.07097	-0.515786	4.01459e-05	-1.10407	-0.582087	4.07333e-05	-1.10228	-0.581533
21678798	chr8:21678798:C:T	2.45713e-06	-1.24524	-1.18783	1.963e-05	-1.19309	-1.20853	1.98356e-05	-1.19506	-1.20832
21679348	chr8:21679348:G:A	2.44518e-06	-1.13549	-1.30245	2.19958e-05	-0.988163	-1.29966	2.21865e-05	-0.991683	-1.29969
21679436	chr8:21679436:G:A	2.14086e-06	-1.29573	-1.27513	1.73654e-05	-1.29034	-1.23386	1.75477e-05	-1.2914	-1.23454
21680025	chr8:21680025:A:C	1.97946e-06	-1.44087	-1.20836	1.42972e-05	-1.46474	-1.25388	1.44821e-05	-1.4646	-1.25334
21680097	chr8:21680097:G:A	7.6468e-06	-1.11157e-10	-1.29778	5.94353e-05	-1.11157e-10	-1.29379	6.01624e-05	-1.11157e-10	-1.29381
21680279	chr8:21680279:C:T	7.79471e-06	-1.11157e-10	-1.27862	6.12968e-05	-1.11157e-10	-1.26295	6.20317e-05	-1.11157e-10	-1.26321
21680716	chr8:21680716:CTCTT:C	7.5973e-06	-1.11157e-10	-1.30427	5.88705e-05	-1.11157e-10	-1.30334	5.95901e-05	-1.11157e-10	-1.30337
21680733	chr8:21680733:A:G	1.19062e-05	-1.11157e-10	-0.855006	8.96298e-05	-1.11157e-10	-0.882991	9.07928e-05	-1.11157e-10	-0.882278
21680827	chr8:21680827:C:G	2.60306e-06	-1.21912	-1.15626	1.99631e-05	-1.20008	-1.18471	2.01902e-05	-1.20131	-1.18435
21680835	chr8:21680835:A:T	1.26085e-05	-1.11157e-10	-0.79769	0.00010218	-1.11157e-10	-0.75194	0.000103357	-1.11157e-10	-0.752665
21681042	chr8:21681042:C:T	8.62009e-06	-1.11157e-10	-1.17797	6.70898e-05	-1.11157e-10	-1.17265	6.78866e-05	-1.11157e-10	-1.17302
21681156	chr8:21681156:C:T	5.86578e-06	-1.56293	-3.15096e-10	4.56258e-05	-1.55821	-3.15096e-10	4.61752e-05	-1.55841	-3.15096e-10
21681946	chr8:21681946:G:A	5.88273e-06	-1.56004	-3.15096e-10	4.58279e-05	-1.55379	-3.15096e-10	4.63774e-05	-1.55405	-3.15096e-10
21682079	chr8:21682079:G:A	7.95452e-06	-1.11157e-10	-1.25832	6.21564e-05	-1.11157e-10	-1.24903	6.29157e-05	-1.11157e-10	-1.24906
21682162	chr8:21682162:T:G	5.91872e-06	-1.55394	-3.15096e-10	4.62045e-05	-1.5456	-3.15096e-10	4.67549e-05	-1.54594	-3.15096e-10
21682272	chr8:21682272:T:C	1.25487e-05	-1.11157e-10	-0.802444	9.49582e-05	-1.11157e-10	-0.825241	9.62088e-05	-1.11157e-10	-0.824337
21683054	chr8:21683054:G:A	1.86305e-06	-1.55947	-1.15037	1.51715e-05	-1.55664	-1.10262	1.53511e-05	-1.55647	-1.1032
21683209	chr8:21683209:G:T	2.12248e-06	-1.31579	-1.26369	1.67702e-05	-1.2868	-1.27227	1.69557e-05	-1.28808	-1.27217
21683326	chr8:21683326:G:A	7.60001e-06	-1.11157e-10	-1.30391	5.88158e-05	-1.11157e-10	-1.30427	5.95365e-05	-1.11157e-10	-1.30427
21683363	chr8:21683363:C:T	2.61643e-06	-1.08945	-1.2808	2.18106e-05	-1.02514	-1.27114	2.20189e-05	-1.02763	-1.27133
21683572	chr8:21683572:A:G	4.32709e-06	-0.897577	-0.969591	3.78155e-05	-0.886906	-0.859053	3.81694e-05	-0.88854	-0.860284
21683767	chr8:21683767:T:C	5.84702e-06	-1.56613	-3.15096e-10	4.53572e-05	-1.56411	-3.15096e-10	4.59081e-05	-1.56422	-3.15096e-10
21683806	chr8:21683806:G:A	1.41794e-05	-1.11157e-10	-0.680274	0.000106298	-1.11157e-10	-0.712427	0.000107614	-1.11157e-10	-0.712309
21683908	chr8:21683908:G:A	9.88752e-06	-1.11157e-10	-1.04079	7.85424e-05	-1.11157e-10	-1.01504	7.94922e-05	-1.11157e-10	-1.0152
21684022	chr8:21684022:C:T	7.67633e-06	-1.11157e-10	-1.29392	5.99981e-05	-1.11157e-10	-1.28437	6.0721e-05	-1.11157e-10	-1.28457
21684023	chr8:21684023:G:A	2.43386e-06	-1.14031	-1.30227	2.01302e-05	-1.07869	-1.29777	2.03271e-05	-1.08107	-1.29783
21684218	chr8:21684218:C:T	1.93972e-06	-1.55493	-1.11459	1.5553e-05	-1.53642	-1.098	1.57325e-05	-1.53703	-1.0981
21684270	chr8:21684270:G:A	1.88953e-06	-1.55459	-1.14114	1.51349e-05	-1.53592	-1.12575	1.53096e-05	-1.53654	-1.12584
21684408	chr8:21684408:C:T	6.40383e-06	-1.47517	-3.15096e-10	5.0512e-05	-1.45647	-3.15096e-10	5.10828e-05	-1.45741	-3.15096e-10
21684449	chr8:21684449:A:G	7.35659e-06	-0.39449	-0.941976	4.93706e-05	-0.482634	-0.996688	5.01298e-05	-0.479972	-0.99627
21684456	chr8:21684456:G:T	9.95842e-06	-1.11157e-10	-1.03364	7.91237e-05	-1.11157e-10	-1.00767	8.00806e-05	-1.11157e-10	-1.00782
21684693	chr8:21684693:C:A	1.84286e-06	-1.56235	-1.15839	1.46647e-05	-1.54945	-1.14379	1.48364e-05	-1.54991	-1.14387
21685002	chr8:21685002:T:C	8.08613e-06	-1.11157e-10	-1.24191	6.32252e-05	-1.11157e-10	-1.23198	6.39922e-05	-1.11157e-10	-1.2321
21685429	chr8:21685429:A:G	1.02525e-05	-1.11157e-10	-1.00455	8.15757e-05	-1.11157e-10	-0.977147	8.25612e-05	-1.11157e-10	-0.977318
21685731	chr8:21685731:G:A	1.01432e-05	-1.11157e-10	-1.01526	8.06651e-05	-1.11157e-10	-0.988372	8.16402e-05	-1.11157e-10	-0.988536
21685751	chr8:21685751:C:G	1.51511e-05	-1.11157e-10	-0.613989	0.000123212	-1.11157e-10	-0.56477	0.000124627	-1.11157e-10	-0.56553
21685888	chr8:21685888:T:C	9.86144e-06	-1.11157e-10	-1.04343	7.83067e-05	-1.11157e-10	-1.01805	7.92539e-05	-1.11157e-10	-1.0182
21686185	chr8:21686185:T:A	9.89134e-06	-1.11157e-10	-1.0404	7.85571e-05	-1.11157e-10	-1.01485	7.95073e-05	-1.11157e-10	-1.01501
21686459	chr8:21686459:G:T	1.34738e-05	-1.11157e-10	-0.731313	0.000107904	-1.11157e-10	-0.697432	0.000109185	-1.11157e-10	-0.697818
21686518	chr8:21686518:C:T	7.77089e-06	-1.11157e-10	-1.28168	5.97227e-05	-1.11157e-10	-1.28897	6.046e-05	-1.11157e-10	-1.28888
21687011	chr8:21687011:G:A	1.84208e-05	-1.11157e-10	-0.418581	0.000138082	-1.11157e-10	-0.450829	0.000139757	-1.11157e-10	-0.450953
21687161	chr8:21687161:T:G	8.48597e-06	-1.11157e-10	-1.19365	6.67287e-05	-1.11157e-10	-1.17804	6.75393e-05	-1.11157e-10	-1.17815
21687497	chr8:21687497:T:C	2.24729e-06	-1.2233	-1.29904	1.83365e-05	-1.16689	-1.3029	1.85194e-05	-1.16917	-1.30287
21687659	chr8:21687659:A:G	3.13636e-06	-0.987467	-1.20153	2.62901e-05	-0.979461	-1.13002	2.65462e-05	-0.981144	-1.13083
21687674	chr8:21687674:G:C	1.26423e-05	-0.795017	-3.15096e-10	0.000100047	-0.77304	-3.15096e-10	0.000101495	-0.770846	-3.15096e-10
21687891	chr8:21687891:G:A	2.05593e-06	-1.56517	-1.04616	1.63879e-05	-1.55636	-1.02577	1.65815e-05	-1.55671	-1.02587
21687952	chr8:21687952:G:C	4.41417e-06	-1.0787	-0.76854	3.79316e-05	-1.06939	-0.673501	3.8301e-05	-1.07095	-0.674435
21688196	chr8:21688196:C:T	9.76558e-06	-1.11157e-10	-1.0532	7.74774e-05	-1.11157e-10	-1.02869	7.84146e-05	-1.11157e-10	-1.02885
21688512	chr8:21688512:A:G	7.73029e-06	-1.11157e-10	-1.28692	5.9354e-05	-1.11157e-10	-1.29516	6.00852e-05	-1.11157e-10	-1.29509
21689178	chr8:21689178:A:G	7.74079e-06	-1.11157e-10	-1.28556	5.95332e-05	-1.11157e-10	-1.29214	6.02665e-05	-1.11157e-10	-1.29208
21689191	chr8:21689191:C:G	7.75146e-06	-1.11157e-10	-1.28418	5.96046e-05	-1.11157e-10	-1.29095	6.03386e-05	-1.11157e-10	-1.29088
21689561	chr8:21689561:G:A	7.7145e-06	-1.11157e-10	-1.28896	6.01756e-05	-1.11157e-10	-1.28141	6.09127e-05	-1.11157e-10	-1.28142
21689828	chr8:21689828:C:T	9.43308e-06	-1.08784	-3.15096e-10	7.81231e-05	-1.02039	-3.15096e-10	7.88558e-05	-1.02324	-3.15096e-10
21689973	chr8:21689973:G:A	7.62666e-06	-1.11157e-10	-1.30041	5.92515e-05	-1.11157e-10	-1.29689	5.99791e-05	-1.11157e-10	-1.29686
21689982	chr8:21689982:G:A	2.91971e-06	-1.25416	-1.00642	2.32631e-05	-1.29532	-0.936486	2.35521e-05	-1.29413	-0.937507
21690030	chr8:21690030:G:A	7.71866e-06	-1.11157e-10	-1.28842	5.98187e-05	-1.11157e-10	-1.28736	6.05513e-05	-1.11157e-10	-1.28737
21690042	chr8:21690042:G:A	7.06814e-06	-1.37647	-3.15096e-10	5.44197e-05	-1.38195	-3.15096e-10	5.51635e-05	-1.38056	-3.15096e-10
21690180	chr8:21690180:C:T	7.66282e-06	-1.11157e-10	-1.29568	5.92601e-05	-1.11157e-10	-1.29674	5.99855e-05	-1.11157e-10	-1.29675
21690358	chr8:21690358:T:C	2.78373e-05	-1.11157e-10	-0.00568627	0.000207732	-1.11157e-10	-0.0424305	0.000210441	-1.11157e-10	-0.0416501
21690801	chr8:21690801:C:T	2.97628e-06	-0.938359	-1.30303	2.37559e-05	-0.9073	-1.30355	2.40052e-05	-0.909004	-1.30358
21690832	chr8:21690832:C:T	3.01462e-06	-0.954707	-1.27388	2.559e-05	-0.875301	-1.26117	2.58152e-05	-0.878605	-1.26129
21691153	chr8:21691153:G:A	2.72429e-06	-1.04152	-1.28833	2.29488e-05	-0.966768	-1.27865	2.31563e-05	-0.969847	-1.27874
21691185	chr8:21691185:A:G	1.82582e-06	-1.51463	-1.2154	1.41009e-05	-1.50628	-1.22616	1.42673e-05	-1.50684	-1.22605
21691506	chr8:21691506:G:C	3.41561e-06	-0.825461	-1.27825	2.86844e-05	-0.8101	-1.21222	2.89415e-05	-0.812338	-1.21324
21691553	chr8:21691553:A:T	8.38122e-06	-1.11157e-10	-1.20607	6.52745e-05	-1.11157e-10	-1.20008	6.6065e-05	-1.11157e-10	-1.20022
21691957	chr8:21691957:G:A	1.30673e-05	-1.11157e-10	-0.761951	0.000103634	-1.11157e-10	-0.737811	0.000104844	-1.11157e-10	-0.738386
21692295	chr8:21692295:G:A	5.84613e-06	-1.56628	-3.15096e-10	4.52989e-05	-1.5654	-3.15096e-10	4.58508e-05	-1.56546	-3.15096e-10
21692739	chr8:21692739:G:A	7.65972e-06	-1.11157e-10	-1.29609	5.90971e-05	-1.11157e-10	-1.2995	5.98191e-05	-1.11157e-10	-1.29953
21692854	chr8:21692854:G:A	7.64868e-06	-1.11157e-10	-1.29753	5.9033e-05	-1.11157e-10	-1.30058	5.97545e-05	-1.11157e-10	-1.30061
21693188	chr8:21693188:T:G	6.78646e-06	-1.41713	-3.15096e-10	5.20036e-05	-1.42736	-3.15096e-10	5.27184e-05	-1.42589	-3.15096e-10
21693995	chr8:21693995:G:A	5.8466e-06	-1.5662	-3.15096e-10	4.54131e-05	-1.56288	-3.15096e-10	4.59635e-05	-1.56301	-3.15096e-10
21694310	chr8:21694310:C:G	8.0921e-06	-1.11157e-10	-1.24117	6.29622e-05	-1.11157e-10	-1.23614	6.37296e-05	-1.11157e-10	-1.23621
21694621	chr8:21694621:T:C	9.93885e-06	-1.11157e-10	-1.03561	7.44561e-05	-1.11157e-10	-1.06847	7.53875e-05	-1.11157e-10	-1.06822
21694767	chr8:21694767:G:A	8.54547e-06	-1.11157e-10	-1.18666	6.44918e-05	-1.11157e-10	-1.21214	6.5299e-05	-1.11157e-10	-1.21188
21695057	chr8:21695057:A:C	8.87325e-06	-1.11157e-10	-1.14902	6.954e-05	-1.11157e-10	-1.13678	7.03795e-05	-1.11157e-10	-1.13696
21695228	chr8:21695228:G:A	2.12012e-06	-1.27657	-1.30402	1.57985e-05	-1.31642	-1.30234	1.60113e-05	-1.31518	-1.30239
21695299	chr8:21695299:G:T	3.57322e-06	-0.779881	-1.27871	2.68713e-05	-0.796878	-1.29074	2.72596e-05	-0.794854	-1.2906
21695408	chr8:21695408:C:G	1.17765e-05	-1.11157e-10	-0.865953	9.26727e-05	-1.11157e-10	-0.849605	9.3793e-05	-1.11157e-10	-0.849767
21695534	chr8:21695534:T:C	9.18252e-06	-1.11157e-10	-1.11476	7.21937e-05	-1.11157e-10	-1.09933	7.30559e-05	-1.11157e-10	-1.09963
21695894	chr8:21695894:C:T	9.4753e-06	-1.11157e-10	-1.08337	7.41368e-05	-1.11157e-10	-1.07277	7.50339e-05	-1.11157e-10	-1.07292
21695927	chr8:21695927:A:G	1.04485e-05	-1.11157e-10	-0.985609	7.82023e-05	-1.11157e-10	-1.01938	7.9179e-05	-1.11157e-10	-1.01915
21696673	chr8:21696673:C:T	8.04412e-06	-1.11157e-10	-1.24712	6.3086e-05	-1.11157e-10	-1.23418	6.38565e-05	-1.11157e-10	-1.23422
21696690	chr8:21696690:C:T	1.02347e-05	-1.11157e-10	-1.00628	7.95205e-05	-1.11157e-10	-1.00266	8.04561e-05	-1.11157e-10	-1.00315
21696909	chr8:21696909:GA:G	3.85949e-06	-0.724759	-1.25677	2.78207e-05	-0.831092	-1.22181	2.82549e-05	-0.827422	-1.22217
21698569	chr8:21698569:T:C	2.21716e-05	-1.11157e-10	-0.233251	0.000188941	-1.11157e-10	-0.137244	0.000191008	-1.11157e-10	-0.138544
21698691	chr8:21698691:A:G	8.79737e-06	-1.11157e-10	-1.15761	6.84561e-05	-1.11157e-10	-1.15249	6.92663e-05	-1.11157e-10	-1.1529
21699111	chr8:21699111:C:T	8.60908e-06	-1.11157e-10	-1.17925	6.60108e-05	-1.11157e-10	-1.18886	6.68164e-05	-1.11157e-10	-1.18891
21699220	chr8:21699220:T:C	1.90261e-06	-1.46324	-1.2256	1.35457e-05	-1.48604	-1.28657	1.3723e-05	-1.48564	-1.28615
21699422	chr8:21699422:G:C	9.03746e-06	-1.11157e-10	-1.13068	7.03025e-05	-1.11157e-10	-1.12587	7.11577e-05	-1.11157e-10	-1.12596
21699773	chr8:21699773:C:T	2.2718e-06	-1.30782	-1.20368	1.7639e-05	-1.31282	-1.19575	1.78532e-05	-1.31272	-1.19595
21699926	chr8:21699926:G:A	4.30278e-05	0.429783	-3.15096e-10	0.000350178	0.479763	-3.15096e-10	0.000353894	0.478141	-3.15096e-10
21700005	chr8:21700005:G:A	9.42754e-06	-1.11157e-10	-1.08843	7.27658e-05	-1.11157e-10	-1.09143	7.36603e-05	-1.11157e-10	-1.09139
21700556	chr8:21700556:G:C	3.75345e-06	-1.33743	-0.671959	2.56175e-05	-1.36009	-0.775317	2.59726e-05	-1.3595	-0.774316
21700727	chr8:21700727:T:C	1.05507e-05	-1.11157e-10	-0.975872	8.2216e-05	-1.11157e-10	-0.969328	8.31709e-05	-1.11157e-10	-0.96996
21701072	chr8:21701072:A:G	1.1267e-05	-0.910186	-3.15096e-10	0.000117801	-0.609683	-3.15096e-10	0.000117915	-0.620895	-3.15096e-10
21701654	chr8:21701654:A:G	7.88865e-06	-1.11157e-10	-1.26664	6.1242e-05	-1.11157e-10	-1.26384	6.19916e-05	-1.11157e-10	-1.26386
21701664	chr8:21701664:C:T	1.23517e-05	-1.11157e-10	-0.818269	0.000101875	-1.11157e-10	-0.754931	0.000103055	-1.11157e-10	-0.755593
21702225	chr8:21702225:G:A	8.51243e-06	-1.11157e-10	-1.19054	6.50462e-05	-1.11157e-10	-1.20358	6.58374e-05	-1.11157e-10	-1.20367
21702448	chr8:21702448:G:T	1.1352e-05	-1.11157e-10	-0.902669	9.41996e-05	-1.11157e-10	-0.833262	9.52586e-05	-1.11157e-10	-0.834262
21702640	chr8:21702640:C:A	1.26537e-05	-1.11157e-10	-0.794112	0.000105315	-1.11157e-10	-0.721718	0.00010653	-1.11157e-10	-0.722433
21702702	chr8:21702702:G:A	8.63826e-06	-1.11157e-10	-1.17586	6.59493e-05	-1.11157e-10	-1.18979	6.67508e-05	-1.11157e-10	-1.18989
21702943	chr8:21702943:G:A	2.14154e-06	-1.39953	-1.17101	1.84376e-05	-1.34392	-1.12036	1.86461e-05	-1.34425	-1.12097
21703024	chr8:21703024:C:T	9.31768e-06	-1.11157e-10	-1.10015	7.07085e-05	-1.11157e-10	-1.12011	7.16037e-05	-1.11157e-10	-1.11971
21703164	chr8:21703164:G:A	8.52471e-06	-1.11157e-10	-1.18909	6.67545e-05	-1.11157e-10	-1.17766	6.75696e-05	-1.11157e-10	-1.1777
21703241	chr8:21703241:G:T	7.60328e-06	-1.11157e-10	-1.30348	5.88166e-05	-1.11157e-10	-1.30425	5.95373e-05	-1.11157e-10	-1.30425
21703447	chr8:21703447:G:A	8.28262e-06	-1.11157e-10	-1.2179	6.49425e-05	-1.11157e-10	-1.20518	6.57341e-05	-1.11157e-10	-1.20524
21703726	chr8:21703726:G:A	1.38758e-05	-1.11157e-10	-0.701918	0.000116262	-1.11157e-10	-0.622834	0.000117599	-1.11157e-10	-0.62358
21704037	chr8:21704037:G:A	1.3603e-05	-1.11157e-10	-0.721771	0.000103189	-1.11157e-10	-0.742116	0.000104498	-1.11157e-10	-0.741693
21704396	chr8:21704396:T:G	1.06296e-05	-1.11157e-10	-0.968422	8.21945e-05	-1.11157e-10	-0.96959	8.31789e-05	-1.11157e-10	-0.969864
21704533	chr8:21704533:T:C	7.61248e-06	-1.11157e-10	-1.30227	5.89799e-05	-1.11157e-10	-1.30148	5.97017e-05	-1.11157e-10	-1.3015
21704607	chr8:21704607:T:C	1.73754e-06	-1.50987	-1.26972	1.31493e-05	-1.52314	-1.27917	1.33128e-05	-1.52311	-1.27902
21704643	chr8:21704643:A:G	1.92594e-06	-1.53123	-1.14541	1.51759e-05	-1.53209	-1.12688	1.53582e-05	-1.532	-1.1272
21704738	chr8:21704738:A:G	7.64441e-06	-1.11157e-10	-1.29809	5.92941e-05	-1.11157e-10	-1.29617	6.00178e-05	-1.11157e-10	-1.29622
21705169	chr8:21705169:G:A	8.88131e-06	-1.14811	-3.15096e-10	6.76766e-05	-1.16394	-3.15096e-10	6.86571e-05	-1.16173	-3.15096e-10
21705350	chr8:21705350:C:T	1.30204e-05	-0.765545	-3.15096e-10	0.000104753	-0.727077	-3.15096e-10	0.000106284	-0.724746	-3.15096e-10
21705480	chr8:21705480:A:G	1.65049e-06	-1.52865	-1.30235	1.27333e-05	-1.54006	-1.2944	1.28884e-05	-1.53985	-1.29468
21705501	chr8:21705501:T:C	1.65583e-06	-1.52451	-1.30325	1.27026e-05	-1.53301	-1.30386	1.28585e-05	-1.533	-1.30386
21705624	chr8:21705624:G:A	1.83692e-06	-1.43164	-1.29233	1.37145e-05	-1.45705	-1.30317	1.38842e-05	-1.45684	-1.30327
21706291	chr8:21706291:A:C	1.28652e-05	-1.11157e-10	-0.777533	9.65982e-05	-1.11157e-10	-0.808119	9.77462e-05	-1.11157e-10	-0.808483
21706772	chr8:21706772:T:C	7.60283e-06	-1.11157e-10	-1.30354	5.91496e-05	-1.11157e-10	-1.29861	5.98696e-05	-1.11157e-10	-1.29869
21706780	chr8:21706780:A:T	2.47287e-06	-1.52619	-0.900495	1.91601e-05	-1.50428	-0.921572	1.93825e-05	-1.50524	-0.921248
21706810	chr8:21706810:G:A	8.59066e-06	-1.11157e-10	-1.18139	6.56383e-05	-1.11157e-10	-1.19452	6.64352e-05	-1.11157e-10	-1.19463
21706818	chr8:21706818:G:A	8.82427e-06	-1.11157e-10	-1.15456	6.88704e-05	-1.11157e-10	-1.14645	6.9701e-05	-1.11157e-10	-1.14664
21706975	chr8:21706975:G:A	7.77577e-06	-1.11157e-10	-1.28105	5.97063e-05	-1.11157e-10	-1.28924	6.04448e-05	-1.11157e-10	-1.28913
21707116	chr8:21707116:C:T	9.42772e-06	-1.11157e-10	-1.08841	7.30399e-05	-1.11157e-10	-1.08767	7.39406e-05	-1.11157e-10	-1.0876
21707426	chr8:21707426:G:A	1.14178e-05	-1.11157e-10	-0.896894	8.62232e-05	-1.11157e-10	-0.921739	8.72865e-05	-1.11157e-10	-0.921662
21707576	chr8:21707576:A:C	1.09797e-05	-1.11887	0.182853	7.57181e-05	-1.16289	0.111225	7.6869e-05	-1.16092	0.112165
21707653	chr8:21707653:T:C	1.79524e-06	-1.55868	-1.18825	1.35224e-05	-1.55193	-1.2224	1.36854e-05	-1.55249	-1.22203
21707657	chr8:21707657:C:G	1.45259e-05	-0.656131	-3.15096e-10	0.000112523	-0.655525	-3.15096e-10	0.000113793	-0.656477	-3.15096e-10
21707770	chr8:21707770:G:C	5.97128e-06	-1.5451	-3.15096e-10	4.58993e-05	-1.55223	-3.15096e-10	4.64773e-05	-1.55189	-3.15096e-10
21708036	chr8:21708036:T:C	1.14655e-05	-1.11157e-10	-0.892722	8.69019e-05	-1.11157e-10	-0.913899	8.79455e-05	-1.11157e-10	-0.91414
21708048	chr8:21708048:G:A	7.75278e-06	-1.11157e-10	-1.28401	5.99688e-05	-1.11157e-10	-1.28485	6.07058e-05	-1.11157e-10	-1.28482
21708079	chr8:21708079:A:G	7.21617e-06	-1.12372	-0.232014	5.01405e-05	-1.17802	-0.285828	5.09062e-05	-1.17581	-0.285067
21708234	chr8:21708234:A:G	7.91435e-06	-1.11157e-10	-1.26339	6.14755e-05	-1.11157e-10	-1.26004	6.22335e-05	-1.11157e-10	-1.25996
21708455	chr8:21708455:T:G	7.73485e-06	-1.11157e-10	-1.28633	6.0252e-05	-1.11157e-10	-1.28014	6.09889e-05	-1.11157e-10	-1.28017
21708535	chr8:21708535:A:T	5.97828e-06	-1.54393	-3.15096e-10	4.67731e-05	-1.53337	-3.15096e-10	4.7342e-05	-1.53346	-3.15096e-10
21708540	chr8:21708540:C:T	8.2184e-06	-1.11157e-10	-1.22569	6.25252e-05	-1.11157e-10	-1.24311	6.32972e-05	-1.11157e-10	-1.24302
21708576	chr8:21708576:T:C	7.77427e-06	-1.11157e-10	-1.28124	6.01316e-05	-1.11157e-10	-1.28214	6.08707e-05	-1.11157e-10	-1.28211
21708871	chr8:21708871:A:G	8.91312e-06	-1.11157e-10	-1.14454	6.69873e-05	-1.11157e-10	-1.17418	6.78189e-05	-1.11157e-10	-1.17402
21708899	chr8:21708899:C:T	7.93096e-06	-1.11157e-10	-1.26129	6.16072e-05	-1.11157e-10	-1.2579	6.23671e-05	-1.11157e-10	-1.25782
21709285	chr8:21709285:G:A	8.8794e-06	-1.11157e-10	-1.14833	6.73866e-05	-1.11157e-10	-1.16823	6.82241e-05	-1.11157e-10	-1.16806
21709299	chr8:21709299:G:C	1.28633e-05	-1.11157e-10	-0.777688	9.6444e-05	-1.11157e-10	-0.809716	9.7629e-05	-1.11157e-10	-0.809683
21709344	chr8:21709344:A:G	1.24891e-05	-1.11157e-10	-0.807205	9.48617e-05	-1.11157e-10	-0.826258	9.60729e-05	-1.11157e-10	-0.82575
21709596	chr8:21709596:TG:T	5.93655e-06	-1.55094	-3.15096e-10	4.56478e-05	-1.55772	-3.15096e-10	4.62201e-05	-1.55744	-3.15096e-10
21709628	chr8:21709628:T:C	8.35819e-06	-1.11157e-10	-1.20882	6.5023e-05	-1.11157e-10	-1.20394	6.58273e-05	-1.11157e-10	-1.20382
21709682	chr8:21709682:C:T	6.59436e-06	-1.44585	-3.15096e-10	5.19422e-05	-1.42855	-3.15096e-10	5.24942e-05	-1.43015	-3.15096e-10
21710181	chr8:21710181:T:A	9.16929e-06	-1.1162	-3.15096e-10	7.55383e-05	-1.05404	-3.15096e-10	7.64833e-05	-1.05378	-3.15096e-10
21710271	chr8:21710271:C:T	7.73002e-06	-1.11157e-10	-1.28695	5.9962e-05	-1.11157e-10	-1.28497	6.06999e-05	-1.11157e-10	-1.28492
21710287	chr8:21710287:C:T	7.94068e-06	-1.11157e-10	-1.26006	6.16886e-05	-1.11157e-10	-1.25658	6.24496e-05	-1.11157e-10	-1.2565
21710383	chr8:21710383:C:T	9.68017e-06	-1.11157e-10	-1.06198	7.38791e-05	-1.11157e-10	-1.07625	7.47926e-05	-1.11157e-10	-1.07614
21710539	chr8:21710539:C:T	7.60866e-06	-1.11157e-10	-1.30278	5.8944e-05	-1.11157e-10	-1.30209	5.96662e-05	-1.11157e-10	-1.30209
21710565	chr8:21710565:C:T	8.07516e-06	-1.11157e-10	-1.24327	6.31719e-05	-1.11157e-10	-1.23282	6.39467e-05	-1.11157e-10	-1.23281
21710811	chr8:21710811:G:A	1.33548e-05	-1.11157e-10	-0.74019	0.000100743	-1.11157e-10	-0.766105	0.000101949	-1.11157e-10	-0.766388
21710958	chr8:21710958:G:A	7.69335e-06	-1.11157e-10	-1.29171	5.96644e-05	-1.11157e-10	-1.28994	6.03998e-05	-1.11157e-10	-1.28987
21711025	chr8:21711025:G:C	3.13059e-05	-0.984909	1.09665	0.00021204	-1.037	1.01509	0.000214759	-1.03754	1.0162
21711047	chr8:21711047:TC:GC	1.33154e-05	-1.11157e-10	-0.74314	0.000100453	-1.11157e-10	-0.76899	0.000101655	-1.11157e-10	-0.769272
21711085	chr8:21711085:T:C	4.49622e-05	-0.973814	1.44757	0.000305997	-1.02454	1.36943	0.000309942	-1.02512	1.37065
21711673	chr8:21711673:C:T	2.59236e-05	-0.731105	0.654197	0.000204661	-0.771818	0.714493	0.000206896	-0.772558	0.713919
21711751	chr8:21711751:A:G	2.0137e-06	-1.54073	-1.09136	1.50586e-05	-1.54481	-1.12192	1.52462e-05	-1.54485	-1.12167
21711907	chr8:21711907:C:T	9.27945e-06	-1.10426	-3.15096e-10	8.8351e-05	-0.897362	-3.15096e-10	8.89074e-05	-0.903262	-3.15096e-10
21712295	chr8:21712295:C:T	1.30222e-05	-1.11157e-10	-0.765405	9.82138e-05	-1.11157e-10	-0.791532	9.939e-05	-1.11157e-10	-0.791805
21712300	chr8:21712300:G:A	7.6758e-06	-1.11157e-10	-1.29399	5.92231e-05	-1.11157e-10	-1.29737	5.99482e-05	-1.11157e-10	-1.29738
21712357	chr8:21712357:A:G	8.20648e-06	-1.11157e-10	-1.22714	6.37001e-05	-1.11157e-10	-1.22449	6.44646e-05	-1.11157e-10	-1.22474
21712412	chr8:21712412:G:A	6.60081e-06	-1.44487	-3.15096e-10	5.22738e-05	-1.42218	-3.15096e-10	5.2906e-05	-1.42234	-3.15096e-10
21712684	chr8:21712684:G:A	1.06868e-05	-1.11157e-10	-0.96305	8.44086e-05	-1.11157e-10	-0.94301	8.53769e-05	-1.11157e-10	-0.943782
21712789	chr8:21712789:G:A	8.72271e-06	-1.11157e-10	-1.16613	6.78031e-05	-1.11157e-10	-1.16207	6.86408e-05	-1.11157e-10	-1.16197
21712875	chr8:21712875:T:C	1.11937e-05	-1.17437	0.257653	9.77235e-05	-1.1908	0.39426	9.8687e-05	-1.19158	0.392675
21713113	chr8:21713113:T:C	8.94836e-06	-1.11157e-10	-1.14059	6.96967e-05	-1.11157e-10	-1.13453	7.05584e-05	-1.11157e-10	-1.13442
21713215	chr8:21713215:G:T	9.00164e-06	-1.11157e-10	-1.13466	6.96444e-05	-1.11157e-10	-1.13528	7.05055e-05	-1.11157e-10	-1.13517
21713364	chr8:21713364:T:G	6.17031e-06	-1.51231	-3.15096e-10	4.85233e-05	-1.49663	-3.15096e-10	4.91119e-05	-1.49676	-3.15096e-10
21713947	chr8:21713947:C:T	3.38583e-05	-1.11157e-10	0.19012	0.000273474	-1.11157e-10	0.232529	0.000276788	-1.11157e-10	0.232395
21713957	chr8:21713957:A:G	0.000112884	-0.880009	2.27431	0.000892012	-0.919475	2.33428	0.000902262	-0.920183	2.33423
21714057	chr8:21714057:CTTCCCAGCACT:C	8.64321e-06	-1.11157e-10	-1.17529	6.73007e-05	-1.11157e-10	-1.16951	6.81318e-05	-1.11157e-10	-1.16941
21714133	chr8:21714133:C:G	7.75367e-06	-1.11157e-10	-1.2839	6.03227e-05	-1.11157e-10	-1.27897	6.10627e-05	-1.11157e-10	-1.27896
21714668	chr8:21714668:C:T	1.79469e-06	-1.4619	-1.28534	1.35555e-05	-1.47608	-1.29581	1.37277e-05	-1.47575	-1.29569
21714703	chr8:21714703:C:T	6.01653e-06	-1.53755	-3.15096e-10	4.7062e-05	-1.52721	-3.15096e-10	4.76041e-05	-1.52794	-3.15096e-10
21714720	chr8:21714720:C:T	3.64756e-05	-0.911963	1.17654	0.000290182	-0.948335	1.24017	0.00029334	-0.949308	1.23978
21714796	chr8:21714796:G:A	1.25225e-05	-1.11157e-10	-0.804535	9.36288e-05	-1.11157e-10	-0.83934	9.47844e-05	-1.11157e-10	-0.839252
21715365	chr8:21715365:A:G	8.51701e-06	-1.11157e-10	-1.19	6.62906e-05	-1.11157e-10	-1.18463	6.71089e-05	-1.11157e-10	-1.18454
21715529	chr8:21715529:T:C	6.78417e-06	-1.41747	-3.15096e-10	5.45259e-05	-1.38	-3.15096e-10	5.51191e-05	-1.38136	-3.15096e-10
21715583	chr8:21715583:T:C	9.51168e-06	-1.23813	0.158587	8.36809e-05	-1.25001	0.29834	8.44974e-05	-1.25078	0.296644
21715620	chr8:21715620:A:G	4.82955e-06	-1.29929	-0.458018	4.74753e-05	-1.2997	-0.21877	4.7913e-05	-1.30039	-0.221083
21715674	chr8:21715674:C:A	1.5316e-05	-1.11157e-10	-0.603166	0.0001285	-1.11157e-10	-0.522751	0.000129976	-1.11157e-10	-0.523508
21716426	chr8:21716426:G:A	4.41022e-06	-1.26899	-0.579151	4.11693e-05	-1.28227	-0.378714	4.15702e-05	-1.2829	-0.380575
21716447	chr8:21716447:C:T	8.03583e-06	-1.26552	0.0173627	7.7319e-05	-1.27941	0.24867	7.80274e-05	-1.27998	0.246184
21716651	chr8:21716651:T:C	6.18022e-06	-1.51071	-3.15096e-10	4.85779e-05	-1.49551	-3.15096e-10	4.91675e-05	-1.49563	-3.15096e-10
21716963	chr8:21716963:G:A	9.93192e-06	-1.11157e-10	-1.03631	7.50702e-05	-1.11157e-10	-1.06025	7.59929e-05	-1.11157e-10	-1.06022
21717266	chr8:21717266:G:A	7.64153e-06	-1.11157e-10	-1.29847	5.94409e-05	-1.11157e-10	-1.2937	6.01652e-05	-1.11157e-10	-1.29376
21717334	chr8:21717334:A:G	6.38681e-06	-1.47783	-3.15096e-10	5.03482e-05	-1.45972	-3.15096e-10	5.09575e-05	-1.45986	-3.15096e-10
21717929	chr8:21717929:A:G	1.51959e-05	-1.071	0.45996	0.000133415	-1.1017	0.616488	0.000134725	-1.10244	0.614822
21718177	chr8:21718177:G:T	9.90469e-06	-1.11157e-10	-1.03905	7.3338e-05	-1.11157e-10	-1.0836	7.42694e-05	-1.11157e-10	-1.08316
21718968	chr8:21718968:T:C	3.57629e-06	-1.50949	-0.548247	2.86774e-05	-1.49914	-0.523429	2.90238e-05	-1.49928	-0.523463
21719010	chr8:21719010:C:T	1.73088e-06	-1.54884	-1.23459	1.3026e-05	-1.55381	-1.25793	1.31887e-05	-1.5537	-1.25779
21719456	chr8:21719456:A:AAT	2.33974e-06	-1.20788	-1.27414	1.89662e-05	-1.15681	-1.27921	1.9148e-05	-1.1594	-1.27926
21719531	chr8:21719531:G:A	7.36e-06	-1.336	-3.15096e-10	5.82307e-05	-1.31427	-3.15096e-10	5.89228e-05	-1.31463	-3.15096e-10
21719673	chr8:21719673:T:C	2.1917e-06	-1.35496	-1.19242	1.94094e-05	-1.30615	-1.10677	1.95943e-05	-1.30787	-1.10775
21720155	chr8:21720155:A:AT	2.77912e-06	-1.56522	-0.744712	2.02392e-05	-1.5595	-0.811561	2.04943e-05	-1.55955	-0.811161
21720277	chr8:21720277:C:T	9.36631e-06	-1.11157e-10	-1.09494	7.02521e-05	-1.11157e-10	-1.12659	7.11243e-05	-1.11157e-10	-1.12643
21720550	chr8:21720550:C:T	9.84714e-06	-1.11157e-10	-1.04488	7.30957e-05	-1.11157e-10	-1.08691	7.40025e-05	-1.11157e-10	-1.08676
21720745	chr8:21720745:C:G	7.64047e-06	-1.11157e-10	-1.2986	5.89647e-05	-1.11157e-10	-1.30174	5.96866e-05	-1.11157e-10	-1.30175
21720749	chr8:21720749:T:A	7.75025e-06	-1.28434	-3.15096e-10	6.19724e-05	-1.25199	-3.15096e-10	6.26598e-05	-1.25314	-3.15096e-10
21720875	chr8:21720875:T:C	2.73256e-06	-1.56379	-0.763033	1.99398e-05	-1.55609	-0.829869	2.01906e-05	-1.55617	-0.829472
21721001	chr8:21721001:A:G	2.1476e-06	-1.49199	-1.07573	1.50663e-05	-1.51354	-1.15268	1.52622e-05	-1.51347	-1.15201
21721127	chr8:21721127:A:AAC	8.13167e-06	-1.11157e-10	-1.2363	6.32408e-05	-1.11157e-10	-1.23173	6.40072e-05	-1.11157e-10	-1.23186
21721181	chr8:21721181:C:T	9.63601e-06	-1.11157e-10	-1.06656	7.53013e-05	-1.11157e-10	-1.05718	7.61833e-05	-1.11157e-10	-1.05772
21721282	chr8:21721282:C:T	9.36292e-06	-1.09531	-3.15096e-10	7.4931e-05	-1.06211	-3.15096e-10	7.58355e-05	-1.06229	-3.15096e-10
21721413	chr8:21721413:T:C	1.98145e-06	-1.36239	-1.28584	1.64106e-05	-1.31982	-1.26093	1.65783e-05	-1.3214	-1.26136
21721443	chr8:21721443:C:T	9.63391e-06	-1.06677	-3.15096e-10	7.71649e-05	-1.03273	-3.15096e-10	7.80949e-05	-1.03293	-3.15096e-10
21721519	chr8:21721519:G:A	1.3793e-05	-1.11157e-10	-0.707901	0.000104326	-1.11157e-10	-0.73116	0.000105637	-1.11157e-10	-0.730849
21721652	chr8:21721652:C:T	8.63024e-06	-1.11157e-10	-1.17679	6.40039e-05	-1.11157e-10	-1.21974	6.48211e-05	-1.11157e-10	-1.21923
21721711	chr8:21721711:A:G	9.94403e-06	-1.11157e-10	-1.03509	7.81069e-05	-1.11157e-10	-1.0206	7.90497e-05	-1.11157e-10	-1.02078
21722498	chr8:21722498:G:A	1.84537e-06	-1.41513	-1.30425	1.42528e-05	-1.42022	-1.30151	1.4445e-05	-1.41896	-1.30155
21722661	chr8:21722661:C:T	2.17221e-06	-1.29213	-1.26419	1.81743e-05	-1.24757	-1.2311	1.83471e-05	-1.25003	-1.23136
21722670	chr8:21722670:C:T	2.16167e-06	-1.3241	-1.23708	1.86773e-05	-1.26465	-1.18672	1.88554e-05	-1.26651	-1.18755
21723118	chr8:21723118:C:T	9.01123e-06	-1.11157e-10	-1.13359	7.03658e-05	-1.11157e-10	-1.12497	7.12242e-05	-1.11157e-10	-1.12502
21723580	chr8:21723580:G:C	5.8839e-06	-1.42464	-0.135199	4.22162e-05	-1.41586	-0.220018	4.28553e-05	-1.41432	-0.218707
21723610	chr8:21723610:C:T	1.06333e-05	-1.11157e-10	-0.968068	8.01107e-05	-1.11157e-10	-0.995269	8.1129e-05	-1.11157e-10	-0.994816
21723901	chr8:21723901:C:A	2.42578e-06	-1.18221	-1.2637	1.97154e-05	-1.13841	-1.25887	1.98997e-05	-1.14111	-1.25904
21723960	chr8:21723960:A:G	4.95221e-05	-1.11157e-10	0.570357	0.000358739	-1.11157e-10	0.503916	0.000363546	-1.11157e-10	0.505049
21724464	chr8:21724464:G:A	1.74358e-06	-1.47363	-1.3025	1.3102e-05	-1.50456	-1.30136	1.32777e-05	-1.50344	-1.30133
21724614	chr8:21724614:G:A	2.11691e-06	-1.28765	-1.29445	1.79482e-05	-1.21603	-1.27516	1.81292e-05	-1.21782	-1.27552
21724714	chr8:21724714:C:T	1.1946e-05	-1.11157e-10	-0.851666	8.84748e-05	-1.11157e-10	-0.89596	8.9625e-05	-1.11157e-10	-0.895223
21724743	chr8:21724743:C:T	9.14589e-06	-1.11157e-10	-1.11876	6.91241e-05	-1.11157e-10	-1.14278	6.99998e-05	-1.11157e-10	-1.14237
21724779	chr8:21724779:T:C	1.95269e-06	-1.4639	-1.19895	1.49147e-05	-1.42534	-1.25099	1.50703e-05	-1.42776	-1.25037
21725409	chr8:21725409:G:A	2.66626e-06	-1.04735	-1.30404	2.21741e-05	-0.977737	-1.30202	2.2359e-05	-0.981575	-1.30205
21725435	chr8:21725435:C:T	1.59379e-06	-1.56231	-1.30364	1.22865e-05	-1.56619	-1.30398	1.24376e-05	-1.56614	-1.304
21725538	chr8:21725538:T:A	8.55638e-06	-1.11157e-10	-1.18539	6.68049e-05	-1.11157e-10	-1.1769	6.76067e-05	-1.11157e-10	-1.17715
21725975	chr8:21725975:T:C	7.50876e-06	-1.31599	-3.15096e-10	5.96268e-05	-1.29057	-3.15096e-10	6.03524e-05	-1.29066	-3.15096e-10
21726289	chr8:21726289:T:C	3.60911e-05	-1.11157e-10	0.253983	0.000288233	-1.11157e-10	0.28509	0.000291655	-1.11157e-10	0.284713
21726514	chr8:21726514:G:T	3.67914e-06	-1.4118	-0.617588	2.588e-05	-1.43505	-0.690164	2.62641e-05	-1.43386	-0.68879
21726581	chr8:21726581:G:A	1.7273e-06	-1.48858	-1.29693	1.34118e-05	-1.48427	-1.29828	1.35884e-05	-1.48331	-1.29833
21726735	chr8:21726735:A:G	8.35705e-06	-1.11157e-10	-1.20896	6.54036e-05	-1.11157e-10	-1.1981	6.6195e-05	-1.11157e-10	-1.19825
21726898	chr8:21726898:G:A	1.20267e-05	-1.11157e-10	-0.844932	9.74961e-05	-1.11157e-10	-0.798866	9.86702e-05	-1.11157e-10	-0.799074
21726900	chr8:21726900:G:A	1.23262e-05	-1.11157e-10	-0.820333	9.66331e-05	-1.11157e-10	-0.807758	9.77853e-05	-1.11157e-10	-0.808083
21727111	chr8:21727111:G:A	1.74746e-06	-1.54254	-1.23136	1.33596e-05	-1.55579	-1.23065	1.35331e-05	-1.55532	-1.2304
21727536	chr8:21727536:C:T	8.02701e-06	-1.24925	-3.15096e-10	6.39427e-05	-1.22069	-3.15096e-10	6.47215e-05	-1.22076	-3.15096e-10
21727548	chr8:21727548:G:A	3.83196e-06	-1.34781	-0.640881	2.78144e-05	-1.32522	-0.727904	2.81696e-05	-1.32579	-0.726827
21727621	chr8:21727621:T:C	6.0179e-06	-1.53732	-3.15096e-10	4.65451e-05	-1.53826	-3.15096e-10	4.71434e-05	-1.53766	-3.15096e-10
21727628	chr8:21727628:G:A	3.0485e-05	-1.11157e-10	0.0851734	0.000243492	-1.11157e-10	0.116404	0.000246385	-1.11157e-10	0.116039
21727769	chr8:21727769:C:A	1.26885e-05	-1.11157e-10	-0.791365	9.63067e-05	-1.11157e-10	-0.811141	9.75355e-05	-1.11157e-10	-0.810641
21727806	chr8:21727806:C:T	1.63816e-06	-1.53727	-1.30122	1.25002e-05	-1.55244	-1.30049	1.26608e-05	-1.5519	-1.30045
21727872	chr8:21727872:T:A	1.62557e-06	-1.54313	-1.30307	1.24251e-05	-1.55633	-1.30263	1.25835e-05	-1.55587	-1.3026
21728002	chr8:21728002:G:C	2.2018e-06	-1.30993	-1.23285	1.94202e-05	-1.25473	-1.15764	1.96014e-05	-1.25662	-1.15863
21728436	chr8:21728436:G:A	1.53935e-05	-1.11157e-10	-0.59812	0.00011648	-1.11157e-10	-0.620956	0.000117977	-1.11157e-10	-0.620367
21728662	chr8:21728662:C:A	1.72049e-06	-1.5061	-1.28335	1.31877e-05	-1.50845	-1.29094	1.33613e-05	-1.50764	-1.29086
21729516	chr8:21729516:G:A	2.34731e-06	-1.1747	-1.3041	1.96258e-05	-1.11255	-1.28928	1.98212e-05	-1.11455	-1.28956
21729595	chr8:21729595:C:T	2.83346e-06	-0.988668	-1.30189	2.19302e-05	-0.989838	-1.30098	2.21693e-05	-0.991169	-1.30098
21730027	chr8:21730027:G:C	2.10506e-06	-1.55325	-1.03447	1.71276e-05	-1.55167	-0.986322	1.73338e-05	-1.55117	-0.987029
21730054	chr8:21730054:C:G	3.04675e-05	-1.11157e-10	0.0845973	0.000232054	-1.11157e-10	0.0682931	0.000235299	-1.11157e-10	0.0699989
21730251	chr8:21730251:G:A	4.06903e-05	-1.11157e-10	0.373928	0.000306917	-1.11157e-10	0.347899	0.000311272	-1.11157e-10	0.349809
21730820	chr8:21730820:T:G	7.77313e-06	-1.11157e-10	-1.28139	6.06165e-05	-1.11157e-10	-1.27411	6.13543e-05	-1.11157e-10	-1.27419
21730970	chr8:21730970:A:G	1.12499e-05	-1.11157e-10	-0.911704	8.91426e-05	-1.11157e-10	-0.888442	9.02812e-05	-1.11157e-10	-0.887928
21731013	chr8:21731013:C:G	7.15317e-05	-1.11157e-10	0.938078	0.000548963	-1.11157e-10	0.929352	0.000557093	-1.11157e-10	0.931876
21731069	chr8:21731069:C:T	7.6219e-06	-1.11157e-10	-1.30104	5.91841e-05	-1.11157e-10	-1.29803	5.9907e-05	-1.11157e-10	-1.29806
21731107	chr8:21731107:C:T	1.2437e-05	-1.11157e-10	-0.811387	9.89414e-05	-1.11157e-10	-0.784151	0.000100212	-1.11157e-10	-0.783574
21731140	chr8:21731140:C:T	1.64634e-06	-1.56087	-1.27264	1.25012e-05	-1.56584	-1.28701	1.26559e-05	-1.56589	-1.28684
21731162	chr8:21731162:G:A	1.57237e-05	-0.645259	0.0683671	0.000130285	-0.550111	0.0411556	0.000130966	-0.557508	0.0415915
21731163	chr8:21731163:T:C	1.88807e-06	-1.42	-1.27651	1.44306e-05	-1.44278	-1.26655	1.4592e-05	-1.44371	-1.26667
21731191	chr8:21731191:C:G	5.38061e-06	-0.993041	-0.656221	4.06918e-05	-0.8934	-0.779251	4.10133e-05	-0.899664	-0.777296
21731450	chr8:21731450:T:C	5.05948e-05	-1.44215	2.03393	0.000405996	-1.43142	2.05909	0.000410696	-1.4337	2.0607
21731862	chr8:21731862:T:C	7.12038e-05	-1.11157e-10	0.933483	0.000546216	-1.11157e-10	0.924337	0.000554319	-1.11157e-10	0.926882
21731897	chr8:21731897:T:C	7.70443e-06	-1.11157e-10	-1.29027	5.99949e-05	-1.11157e-10	-1.28442	6.07261e-05	-1.11157e-10	-1.28448
21732045	chr8:21732045:G:A	6.5756e-06	-0.30587	-1.14283	5.75402e-05	-0.183464	-1.14273	5.75783e-05	-0.195276	-1.14243
21732070	chr8:21732070:C:T	7.81829e-06	-1.11157e-10	-1.2756	6.00806e-05	-1.11157e-10	-1.28299	6.08164e-05	-1.11157e-10	-1.283
21733178	chr8:21733178:A:G	8.56344e-06	-1.11157e-10	-1.18456	6.80709e-05	-1.11157e-10	-1.15813	6.88927e-05	-1.11157e-10	-1.15831
21733524	chr8:21733524:G:C	9.81304e-06	-1.11157e-10	-1.04835	7.77047e-05	-1.11157e-10	-1.02576	7.86508e-05	-1.11157e-10	-1.02584
21733839	chr8:21733839:C:G	6.03983e-06	-1.53369	-3.15096e-10	4.66534e-05	-1.53593	-3.15096e-10	4.71986e-05	-1.53649	-3.15096e-10
21733951	chr8:21733951:C:T	8.6008e-06	-1.52648	0.346275	6.61164e-05	-1.52047	0.333205	6.69249e-05	-1.52155	0.334264
21734128	chr8:21734128:G:A	2.12269e-05	-0.276796	-3.15096e-10	0.000160029	-0.303326	-3.15096e-10	0.000161431	-0.306782	-3.15096e-10
21734203	chr8:21734203:G:A	6.65757e-06	-1.43631	-3.15096e-10	5.10597e-05	-1.44568	-3.15096e-10	5.1751e-05	-1.44441	-3.15096e-10
21734205	chr8:21734205:A:G	1.82602e-05	-0.427337	-3.15096e-10	0.000139379	-0.441484	-3.15096e-10	0.000141118	-0.441259	-3.15096e-10
21734500	chr8:21734500:T:C	6.18767e-06	-1.5095	-3.15096e-10	4.74668e-05	-1.51865	-3.15096e-10	4.79838e-05	-1.51999	-3.15096e-10
21734533	chr8:21734533:AT:A	3.05803e-06	-1.1003	-1.11399	2.1724e-05	-1.15721	-1.14305	2.19526e-05	-1.15939	-1.14258
21734655	chr8:21734655:G:A	2.16785e-06	-1.31114	-1.24719	1.67715e-05	-1.32305	-1.23595	1.69914e-05	-1.32207	-1.23608
21735009	chr8:21735009:C:T	2.45659e-06	-1.32083	-1.11246	1.91673e-05	-1.25126	-1.17421	1.93346e-05	-1.25569	-1.17327
21735080	chr8:21735080:A:G	2.26252e-06	-1.27848	-1.23711	1.61034e-05	-1.32658	-1.27307	1.62763e-05	-1.32837	-1.27278
21735249	chr8:21735249:A:G	1.96612e-05	0.927914	-1.28133	0.000167916	1.02248	-1.27769	0.000167052	1.00516	-1.27772
21735325	chr8:21735325:T:C	1.23753e-05	0.466282	-1.28264	0.000117945	0.655507	-1.26397	0.000119087	0.653227	-1.26423
21735724	chr8:21735724:G:A	4.64744e-06	-0.492024	-1.30372	3.48542e-05	-0.526404	-1.3011	3.51587e-05	-0.529845	-1.30114
21735830	chr8:21735830:A:C	4.4096e-05	1.74488	-1.29058	0.000434869	1.99704	-1.30068	0.000438888	1.99398	-1.3006
21735858	chr8:21735858:G:A	7.70814e-05	-1.11157e-10	1.0128	0.000586393	-1.11157e-10	0.995312	0.000594809	-1.11157e-10	0.997383
21735908	chr8:21735908:T:TC	5.85728e-06	-1.56438	-3.15096e-10	4.52748e-05	-1.56593	-3.15096e-10	4.58311e-05	-1.56589	-3.15096e-10
21736482	chr8:21736482:T:C	8.37342e-06	-1.11157e-10	-1.207	6.3989e-05	-1.11157e-10	-1.21997	6.4761e-05	-1.11157e-10	-1.22015
21736608	chr8:21736608:A:G	1.06103e-05	-1.11157e-10	-0.97024	7.771e-05	-1.11157e-10	-1.02569	7.86988e-05	-1.11157e-10	-1.02523
21736639	chr8:21736639:G:C	3.57247e-06	-0.755321	-1.30349	3.12268e-05	-0.633922	-1.30348	3.12735e-05	-0.644612	-1.30347
21737143	chr8:21737143:C:T	1.42534e-05	-1.11157e-10	-0.675068	0.000106457	-1.11157e-10	-0.710942	0.000107779	-1.11157e-10	-0.710778
21737173	chr8:21737173:A:G	6.56021e-06	-1.2101	-0.240944	4.10703e-05	-1.15406	-0.509331	4.14893e-05	-1.1594	-0.506019
21737246	chr8:21737246:A:G	2.36284e-06	-1.20947	-1.26273	1.78376e-05	-1.22898	-1.26838	1.80543e-05	-1.22916	-1.26832
21737382	chr8:21737382:G:C	1.00705e-05	-1.11157e-10	-1.02245	7.96328e-05	-1.11157e-10	-1.00125	8.06479e-05	-1.11157e-10	-1.00076
21738054	chr8:21738054:CA:C	1.26344e-05	-0.898654	0.103016	0.000106557	-0.844679	0.13468	0.000107603	-0.847085	0.134674
21738698	chr8:21738698:T:C	8.36493e-06	-1.11157e-10	-1.20801	6.38715e-05	-1.11157e-10	-1.22181	6.46639e-05	-1.11157e-10	-1.22165
21738778	chr8:21738778:G:A	1.3232e-05	-1.11157e-10	-0.749427	9.55581e-05	-1.11157e-10	-0.818944	9.67927e-05	-1.11157e-10	-0.818286
21738806	chr8:21738806:A:G	1.43334e-05	-1.11157e-10	-0.669472	0.000102965	-1.11157e-10	-0.744291	0.0001043	-1.11157e-10	-0.743582
21738917	chr8:21738917:A:G	2.13296e-06	-1.47884	-1.09571	1.5814e-05	-1.4932	-1.12458	1.5993e-05	-1.49437	-1.12434
21738985	chr8:21738985:C:T	8.36138e-06	-1.11157e-10	-1.20844	6.38475e-05	-1.11157e-10	-1.22218	6.46396e-05	-1.11157e-10	-1.22203
21739263	chr8:21739263:A:C	5.63233e-06	-1.36697	-0.236567	4.03647e-05	-1.32404	-0.356687	4.08184e-05	-1.32594	-0.355784
21739594	chr8:21739594:G:C	8.72815e-06	0.0160334	-1.18154	7.97457e-05	0.229805	-1.22964	8.06762e-05	0.228884	-1.2293
21739656	chr8:21739656:TC:T	7.63274e-06	-1.11157e-10	-1.29962	5.92731e-05	-1.11157e-10	-1.29652	5.99974e-05	-1.11157e-10	-1.29656
21739746	chr8:21739746:T:TC	8.58999e-06	0.0688976	-1.25036	8.0222e-05	0.286301	-1.28018	8.1144e-05	0.285359	-1.27999
21740006	chr8:21740006:A:G	7.77608e-06	-1.11157e-10	-1.28101	6.05985e-05	-1.11157e-10	-1.27441	6.13367e-05	-1.11157e-10	-1.27448
21740365	chr8:21740365:C:A	8.06979e-06	-1.11157e-10	-1.24394	6.19806e-05	-1.11157e-10	-1.25186	6.27605e-05	-1.11157e-10	-1.25153
21740565	chr8:21740565:A:G	4.99364e-06	-1.24202	-0.481881	3.35926e-05	-1.17466	-0.689712	3.39087e-05	-1.17999	-0.687197
21740735	chr8:21740735:T:C	7.59808e-06	-1.11157e-10	-1.30417	5.88216e-05	-1.11157e-10	-1.30417	5.95422e-05	-1.11157e-10	-1.30417
21741005	chr8:21741005:T:G	8.53111e-06	-1.11157e-10	-1.18834	6.73357e-05	-1.11157e-10	-1.16899	6.81408e-05	-1.11157e-10	-1.16928
21741219	chr8:21741219:C:G	8.01166e-06	-1.11157e-10	-1.25116	6.15535e-05	-1.11157e-10	-1.25877	6.23255e-05	-1.11157e-10	-1.25849
21741307	chr8:21741307:C:T	2.3368e-06	-1.41964	-1.06364	1.86217e-05	-1.40806	-1.04629	1.88064e-05	-1.41035	-1.04631
21741334	chr8:21741334:T:C	8.06622e-06	-1.11157e-10	-1.24438	6.27068e-05	-1.11157e-10	-1.24021	6.34713e-05	-1.11157e-10	-1.24027
21741725	chr8:21741725:C:T	2.36399e-06	-1.27547	-1.19625	1.74863e-05	-1.29704	-1.22022	1.76603e-05	-1.29972	-1.21982
21742160	chr8:21742160:T:C	5.90072e-06	-1.55699	-3.15096e-10	4.5284e-05	-1.56573	-3.15096e-10	4.58295e-05	-1.56593	-3.15096e-10
21742489	chr8:21742489:A:T	1.04495e-05	0.27151	-1.25702	9.96731e-05	0.507941	-1.28472	0.00010081	0.506956	-1.28458
21742957	chr8:21742957:T:C	5.71726e-06	-1.19839	-0.390187	3.72304e-05	-1.14593	-0.615622	3.75861e-05	-1.15125	-0.612977
21743036	chr8:21743036:A:G	1.02126e-05	-1.11157e-10	-1.00844	8.19367e-05	-1.11157e-10	-0.972732	8.29316e-05	-1.11157e-10	-0.972842
21743076	chr8:21743076:C:T	6.8766e-06	-1.40394	-3.15096e-10	5.17862e-05	-1.43156	-3.15096e-10	5.24743e-05	-1.43053	-3.15096e-10
21743156	chr8:21743156:C:A	7.79532e-06	-1.11157e-10	-1.27854	6.0449e-05	-1.11157e-10	-1.27688	6.1192e-05	-1.11157e-10	-1.27684
21743187	chr8:21743187:T:C	1.01309e-05	-1.11157e-10	-1.01647	7.70723e-05	-1.11157e-10	-1.03394	7.80519e-05	-1.11157e-10	-1.03348
21743588	chr8:21743588:C:T	1.20061e-05	-1.11157e-10	-0.846645	8.79932e-05	-1.11157e-10	-0.901419	8.91157e-05	-1.11157e-10	-0.900922
21743660	chr8:21743660:C:T	8.63332e-06	-1.11157e-10	-1.17643	6.72757e-05	-1.11157e-10	-1.16988	6.80917e-05	-1.11157e-10	-1.17
21743761	chr8:21743761:G:A	1.57618e-05	0.729047	-1.30352	0.000162318	1.01183	-1.30095	0.000164158	1.01099	-1.30102
21743822	chr8:21743822:G:A	4.1666e-05	-1.11157e-10	0.397622	0.000339932	-1.11157e-10	0.450066	0.000343903	-1.11157e-10	0.449501
21743969	chr8:21743969:G:T	7.79741e-06	-1.11157e-10	-1.27827	6.01943e-05	-1.11157e-10	-1.2811	6.09316e-05	-1.11157e-10	-1.28111
21744325	chr8:21744325:T:C	1.13997e-05	-1.11157e-10	-0.898479	8.53067e-05	-1.11157e-10	-0.932426	8.64065e-05	-1.11157e-10	-0.931794
21744397	chr8:21744397:G:T	1.07481e-05	-1.11157e-10	-0.957338	8.49425e-05	-1.11157e-10	-0.936704	8.59428e-05	-1.11157e-10	-0.937176
21744680	chr8:21744680:C:T	1.7202e-06	-1.4933	-1.29632	1.34182e-05	-1.47799	-1.30407	1.36024e-05	-1.47656	-1.30405
21744770	chr8:21744770:G:A	8.88213e-06	-1.11157e-10	-1.14802	6.75238e-05	-1.11157e-10	-1.1662	6.83654e-05	-1.11157e-10	-1.16599
21745024	chr8:21745024:A:T	6.43367e-05	-1.11157e-10	0.832068	0.000477909	-1.11157e-10	0.790741	0.000485034	-1.11157e-10	0.793362
21745166	chr8:21745166:A:G	7.685e-06	-1.11157e-10	-1.29279	5.97715e-05	-1.11157e-10	-1.28815	6.04995e-05	-1.11157e-10	-1.28822
21745327	chr8:21745327:G:A	1.61493e-05	0.726409	-1.27659	0.000159537	0.990116	-1.29652	0.000161333	0.989041	-1.29643
21745731	chr8:21745731:C:A	8.88466e-06	-1.11157e-10	-1.14774	6.75405e-05	-1.11157e-10	-1.16595	6.83824e-05	-1.11157e-10	-1.16574
21746286	chr8:21746286:C:T	2.13285e-06	-1.32375	-1.25085	1.70399e-05	-1.30852	-1.2346	1.71991e-05	-1.31137	-1.23463
21746724	chr8:21746724:G:A	6.13885e-06	-1.51743	-3.15096e-10	4.66296e-05	-1.53644	-3.15096e-10	4.72248e-05	-1.53594	-3.15096e-10
21746857	chr8:21746857:G:A	1.34301e-05	-1.11157e-10	-0.734567	0.000112459	-1.11157e-10	-0.656088	0.000113819	-1.11157e-10	-0.656249
21746870	chr8:21746870:CA:C	1.0313e-05	-1.11157e-10	-0.998658	8.16166e-05	-1.11157e-10	-0.976646	8.2658e-05	-1.11157e-10	-0.976146
21746892	chr8:21746892:C:T	7.60302e-06	-1.11157e-10	-1.30352	5.88183e-05	-1.11157e-10	-1.30423	5.95385e-05	-1.11157e-10	-1.30423
21747224	chr8:21747224:A:C	7.58413e-06	-0.507517	-0.798488	6.6162e-05	-0.382148	-0.804424	6.61627e-05	-0.394055	-0.804685
21747246	chr8:21747246:G:A	2.03795e-06	-1.36914	-1.25098	1.62572e-05	-1.35504	-1.2351	1.64137e-05	-1.35761	-1.23513
21747269	chr8:21747269:G:A	1.07929e-05	-1.11157e-10	-0.953171	8.68732e-05	-1.11157e-10	-0.914229	8.79268e-05	-1.11157e-10	-0.914353
21748007	chr8:21748007:C:T	1.32471e-05	-1.11157e-10	-0.748285	0.000112336	-1.11157e-10	-0.657182	0.00011367	-1.11157e-10	-0.657556
21748520	chr8:21748520:A:G	7.65384e-06	-1.11157e-10	-1.29686	5.92808e-05	-1.11157e-10	-1.29639	6.00062e-05	-1.11157e-10	-1.29641
21748839	chr8:21748839:G:A	7.67268e-06	-1.11157e-10	-1.2944	5.94331e-05	-1.11157e-10	-1.29383	6.01602e-05	-1.11157e-10	-1.29385
21749000	chr8:21749000:A:T	3.45795e-06	-1.39092	-0.700467	2.44359e-05	-1.43069	-0.751941	2.47596e-05	-1.42993	-0.751718
21749049	chr8:21749049:C:T	1.07413e-05	-1.11157e-10	-0.957964	8.49822e-05	-1.11157e-10	-0.936236	8.59717e-05	-1.11157e-10	-0.93684
21749171	chr8:21749171:T:C	1.75981e-06	-1.47296	-1.2939	1.3399e-05	-1.48266	-1.30084	1.3565e-05	-1.48256	-1.30081
21749204	chr8:21749204:G:A	7.91339e-06	-1.11157e-10	-1.26351	6.08295e-05	-1.11157e-10	-1.2706	6.15753e-05	-1.11157e-10	-1.2706
21749313	chr8:21749313:G:A	8.41337e-06	-1.11157e-10	-1.20224	6.42127e-05	-1.11157e-10	-1.21648	6.50062e-05	-1.11157e-10	-1.21637
21749331	chr8:21749331:G:A	1.53605e-05	-1.11157e-10	-0.600263	0.000116328	-1.11157e-10	-0.622262	0.000117823	-1.11157e-10	-0.621672
21749655	chr8:21749655:G:C	7.91267e-05	-1.11157e-10	1.03899	0.000607376	-1.11157e-10	1.03047	0.000615892	-1.11157e-10	1.03221
21749719	chr8:21749719:G:A	4.4659e-06	-0.6402	-1.19539	3.39208e-05	-0.625816	-1.22883	3.41842e-05	-0.630358	-1.22874
21749807	chr8:21749807:A:T	7.76223e-06	-1.11157e-10	-1.28279	6.05377e-05	-1.11157e-10	-1.27541	6.1276e-05	-1.11157e-10	-1.27547
21749844	chr8:21749844:A:G	0.000128382	-1.11157e-10	1.52295	0.000985407	-1.11157e-10	1.51438	0.00099934	-1.11157e-10	1.51624
21749881	chr8:21749881:G:A	7.7015e-06	-1.11157e-10	-1.29065	5.99769e-05	-1.11157e-10	-1.28472	6.0709e-05	-1.11157e-10	-1.28477
21750002	chr8:21750002:G:A	2.59757e-05	-1.11157e-10	-0.0749006	0.000215636	-1.11157e-10	-0.0050875	0.000218334	-1.11157e-10	-0.00483214
21750303	chr8:21750303:A:G	1.12422e-05	-1.11157e-10	-0.912388	8.9502e-05	-1.11157e-10	-0.884418	9.05761e-05	-1.11157e-10	-0.884667
21750401	chr8:21750401:T:C	7.87641e-06	-1.11157e-10	-1.26819	6.1316e-05	-1.11157e-10	-1.26264	6.20531e-05	-1.11157e-10	-1.26287
21751215	chr8:21751215:G:A	3.42894e-06	-1.41928	-0.680534	2.86951e-05	-1.40561	-0.616341	2.89722e-05	-1.40785	-0.616667
21751533	chr8:21751533:C:CA	2.41112e-05	-1.11157e-10	-0.149386	0.000171087	-1.11157e-10	-0.236507	0.000173296	-1.11157e-10	-0.235855
21751586	chr8:21751586:T:C	9.23452e-06	0.0586278	-1.16774	8.47406e-05	0.279757	-1.21884	8.57335e-05	0.278992	-1.21861
21751722	chr8:21751722:G:A	6.00435e-06	-1.53958	-3.15096e-10	4.66176e-05	-1.5367	-3.15096e-10	4.72003e-05	-1.53646	-3.15096e-10
21752180	chr8:21752180:A:T	1.06651e-05	-1.11157e-10	-0.965089	8.26579e-05	-1.11157e-10	-0.963968	8.36395e-05	-1.11157e-10	-0.964341
21752340	chr8:21752340:A:G	1.48965e-05	0.641217	-1.27215	0.000148213	0.914582	-1.29461	0.000149868	0.913411	-1.29452
21752369	chr8:21752369:A:G	1.27328e-05	0.489583	-1.27747	0.000125829	0.753684	-1.29744	0.000127237	0.752553	-1.29736
21752830	chr8:21752830:G:A	2.20084e-06	-1.47664	-1.06658	1.77293e-05	-1.46758	-1.03588	1.79136e-05	-1.46933	-1.03597
21753048	chr8:21753048:A:G	9.45757e-06	-1.11157e-10	-1.08525	7.42748e-05	-1.11157e-10	-1.07091	7.51909e-05	-1.11157e-10	-1.07083
21753212	chr8:21753212:G:A	6.14483e-06	-0.329691	-1.18676	5.47697e-05	-0.182727	-1.19281	5.47169e-05	-0.195879	-1.19281
21753416	chr8:21753416:T:A	9.59899e-06	-1.11157e-10	-1.0704	7.53063e-05	-1.11157e-10	-1.05711	7.62345e-05	-1.11157e-10	-1.05704
21753509	chr8:21753509:C:T	8.19379e-06	-1.11157e-10	-1.22869	6.33916e-05	-1.11157e-10	-1.22935	6.41593e-05	-1.11157e-10	-1.22949
21753885	chr8:21753885:C:T	3.09041e-06	-1.3425	-0.86126	2.19382e-05	-1.38687	-0.903577	2.22304e-05	-1.386	-0.903391
21754338	chr8:21754338:A:C	8.37732e-06	0.0721298	-1.27866	7.99218e-05	0.30003	-1.29766	8.08449e-05	0.299268	-1.29759
21754637	chr8:21754637:T:C	2.88509e-06	-1.34246	-0.930051	2.04906e-05	-1.38926	-0.969453	2.0763e-05	-1.3884	-0.969284
21754756	chr8:21754756:G:A	3.33308e-06	-1.33421	-0.793962	2.70147e-05	-1.26944	-0.812859	2.72379e-05	-1.27304	-0.813204
21754843	chr8:21754843:G:A	8.76132e-06	-1.11157e-10	-1.16172	6.85859e-05	-1.11157e-10	-1.15059	6.94299e-05	-1.11157e-10	-1.15054
21755602	chr8:21755602:G:A	3.55164e-06	-1.33966	-0.724991	2.86148e-05	-1.27876	-0.745994	2.8854e-05	-1.28225	-0.746357
21755709	chr8:21755709:A:C	8.84713e-06	-1.11157e-10	-1.15197	6.75725e-05	-1.11157e-10	-1.16548	6.84283e-05	-1.11157e-10	-1.16507
21755801	chr8:21755801:C:A	0.000121953	-1.11157e-10	1.47157	0.00101403	-1.11157e-10	1.54301	0.00102572	-1.11157e-10	1.54229
21755973	chr8:21755973:C:T	7.59151e-06	-0.0446441	-1.26039	7.09564e-05	0.170415	-1.28703	7.17805e-05	0.169674	-1.28692
21756356	chr8:21756356:G:A	6.24629e-06	-0.263545	-1.23653	5.69713e-05	-0.0648031	-1.27133	5.76392e-05	-0.0654851	-1.27117
21756558	chr8:21756558:T:C	2.70123e-06	-1.45874	-0.879613	1.94402e-05	-1.44354	-0.967798	1.97269e-05	-1.44179	-0.967086
21756644	chr8:21756644:A:G	2.90617e-06	-1.41195	-0.853276	2.0922e-05	-1.39366	-0.944214	2.12381e-05	-1.39159	-0.943469
21757227	chr8:21757227:C:T	6.42209e-06	-1.47232	-3.15096e-10	4.83116e-05	-1.50101	-3.15096e-10	4.89403e-05	-1.50026	-3.15096e-10
21757356	chr8:21757356:G:A	8.83724e-06	-1.11157e-10	-1.15309	6.75565e-05	-1.11157e-10	-1.16571	6.84114e-05	-1.11157e-10	-1.16532
21757563	chr8:21757563:G:A	1.07652e-05	-0.95574	-3.15096e-10	8.43452e-05	-0.94376	-3.15096e-10	8.55802e-05	-0.941404	-3.15096e-10
21757620	chr8:21757620:A:G	7.37939e-06	-1.50983	0.176463	5.48607e-05	-1.51045	0.136568	5.5634e-05	-1.50914	0.137072
21757642	chr8:21757642:C:T	7.87465e-06	-1.11157e-10	-1.26841	6.12876e-05	-1.11157e-10	-1.2631	6.20332e-05	-1.11157e-10	-1.26319
21757837	chr8:21757837:A:T	2.3595e-06	-1.30135	-1.17227	1.81336e-05	-1.33641	-1.1445	1.83754e-05	-1.3351	-1.14474
21758226	chr8:21758226:CA:C	2.02224e-06	-1.51126	-1.11659	1.62905e-05	-1.53064	-1.05745	1.64853e-05	-1.52997	-1.05842
21758305	chr8:21758305:C:T	3.95458e-06	-1.25932	-0.697873	3.05037e-05	-1.21923	-0.741606	3.08771e-05	-1.2202	-0.740644
21758551	chr8:21758551:T:C	2.16456e-06	-1.56003	-0.999817	1.47756e-05	-1.55416	-1.13155	1.4981e-05	-1.55375	-1.13033
21758565	chr8:21758565:C:T	8.14476e-06	-1.11157e-10	-1.23469	6.39879e-05	-1.11157e-10	-1.21999	6.47497e-05	-1.11157e-10	-1.22033
21759032	chr8:21759032:G:T	2.078e-06	-1.32439	-1.27627	1.76763e-05	-1.22496	-1.2815	1.78231e-05	-1.22903	-1.28133
21759205	chr8:21759205:G:A	7.59745e-06	-1.11157e-10	-1.30425	5.8933e-05	-1.11157e-10	-1.30228	5.9651e-05	-1.11157e-10	-1.30235
21759268	chr8:21759268:C:T	4.22783e-06	-0.644909	-1.24547	2.67522e-05	-0.86097	-1.23109	2.72042e-05	-0.856381	-1.23111
21759341	chr8:21759341:G:A	1.76694e-05	0.783489	-1.24372	0.000149873	0.865951	-1.23484	0.000150172	0.855963	-1.23504
21759364	chr8:21759364:C:T	1.19805e-05	0.333654	-1.18243	8.93652e-05	0.294752	-1.1807	8.99985e-05	0.289634	-1.1807
21759765	chr8:21759765:T:A	1.98368e-06	-1.43007	-1.21704	1.61167e-05	-1.37198	-1.22684	1.62633e-05	-1.37544	-1.2265
21760045	chr8:21760045:C:T	6.93418e-06	-1.3956	-3.15096e-10	5.33092e-05	-1.40257	-3.15096e-10	5.40189e-05	-1.40152	-3.15096e-10
21760272	chr8:21760272:T:G	2.54937e-06	-1.10643	-1.28978	1.78849e-05	-1.192	-1.30272	1.80254e-05	-1.19641	-1.30267
21760325	chr8:21760325:G:T	1.16243e-05	-1.11157e-10	-0.878966	9.30674e-05	-1.11157e-10	-0.845354	9.41761e-05	-1.11157e-10	-0.84569
21760549	chr8:21760549:G:A	3.19946e-05	-1.11157e-10	0.133506	0.000257166	-1.11157e-10	0.171045	0.000260394	-1.11157e-10	0.171339
21760751	chr8:21760751:C:T	2.15958e-06	-1.33944	-1.22271	1.68293e-05	-1.27191	-1.28365	1.70493e-05	-1.27154	-1.28321
21760817	chr8:21760817:A:C	1.63302e-06	-1.56566	-1.27598	1.26981e-05	-1.55971	-1.27751	1.28385e-05	-1.56089	-1.27751
21760865	chr8:21760865:G:A	1.52048e-05	-1.11157e-10	-0.610449	0.000111119	-1.11157e-10	-0.668081	0.000112405	-1.11157e-10	-0.668747
21760902	chr8:21760902:A:T	4.71052e-06	-0.638397	-1.14387	2.98819e-05	-0.850506	-1.13092	3.03764e-05	-0.845824	-1.13137
21761241	chr8:21761241:T:C	2.16487e-05	-1.11157e-10	-0.257115	0.000171529	-1.11157e-10	-0.233926	0.000173322	-1.11157e-10	-0.235704
21761448	chr8:21761448:C:T	7.03953e-06	-1.38052	-3.15096e-10	4.89648e-05	-1.48758	-3.15096e-10	4.96551e-05	-1.48576	-3.15096e-10
21761766	chr8:21761766:A:G	1.63912e-05	-1.11157e-10	-0.535317	0.000121444	-1.11157e-10	-0.579226	0.000123046	-1.11157e-10	-0.5783
21761880	chr8:21761880:G:A	9.28317e-06	-1.10386	-3.15096e-10	7.01908e-05	-1.12746	-3.15096e-10	7.08819e-05	-1.12984	-3.15096e-10
21762079	chr8:21762079:C:T	9.71763e-06	-1.11157e-10	-1.05812	7.51965e-05	-1.11157e-10	-1.05857	7.61029e-05	-1.11157e-10	-1.05877
21762375	chr8:21762375:C:T	7.00614e-06	-1.38528	-3.15096e-10	5.13261e-05	-1.44048	-3.15096e-10	5.21189e-05	-1.43733	-3.15096e-10
21762749	chr8:21762749:T:A	1.21974e-05	0.202631	-1.03347	9.21353e-05	0.121728	-0.977149	9.30923e-05	0.120742	-0.978008
21762770	chr8:21762770:A:G	7.63703e-06	-1.11157e-10	-1.29905	5.88953e-05	-1.11157e-10	-1.30292	5.96185e-05	-1.11157e-10	-1.30289
21762816	chr8:21762816:G:C	1.15253e-05	-1.11157e-10	-0.88752	8.31002e-05	-1.11157e-10	-0.958631	8.41893e-05	-1.11157e-10	-0.957789
21762856	chr8:21762856:C:A	2.31497e-06	-1.26696	-1.22571	1.82277e-05	-1.19723	-1.27851	1.84739e-05	-1.19627	-1.27823
21763123	chr8:21763123:T:C	1.32384e-05	0.407041	-1.15598	9.88627e-05	0.32677	-1.11172	9.99172e-05	0.325674	-1.11219
21763301	chr8:21763301:A:G	9.90362e-06	-1.03916	-3.15096e-10	7.49202e-05	-1.06225	-3.15096e-10	7.61971e-05	-1.05753	-3.15096e-10
21763312	chr8:21763312:G:A	7.85254e-06	-1.11157e-10	-1.27123	6.13234e-05	-1.11157e-10	-1.26252	6.20671e-05	-1.11157e-10	-1.26264
21763534	chr8:21763534:A:G	4.71521e-05	0.521315	-3.15096e-10	0.00039643	0.60382	-3.15096e-10	0.000391166	0.578274	-3.15096e-10
21763714	chr8:21763714:A:G	8.84579e-06	-1.11157e-10	-1.15212	6.8056e-05	-1.11157e-10	-1.15835	6.88594e-05	-1.11157e-10	-1.15879
21763752	chr8:21763752:C:A	3.34054e-05	0.176656	-3.15096e-10	0.000171047	-0.236742	-3.15096e-10	0.000175284	-0.224449	-3.15096e-10
21764226	chr8:21764226:G:C	1.52098e-05	0.498325	-1.10845	0.000114085	0.416453	-1.05819	0.000115286	0.415299	-1.05874
21764408	chr8:21764408:C:G	2.1147e-05	0.148507	-0.429073	0.000112747	-0.271549	-0.381983	0.000115383	-0.25962	-0.382985
21764735	chr8:21764735:T:C	7.80524e-06	-1.11157e-10	-1.27727	6.08955e-05	-1.11157e-10	-1.26952	6.16344e-05	-1.11157e-10	-1.26964
21764761	chr8:21764761:C:A	1.34935e-05	0.0862875	-0.816143	9.12053e-05	-0.0489466	-0.816619	9.21699e-05	-0.0501974	-0.817026
21764830	chr8:21764830:T:C	1.31238e-05	0.245376	-1.00301	9.92971e-05	0.163767	-0.94433	0.000100317	0.162739	-0.945258
21764953	chr8:21764953:C:A	9.5584e-06	-1.11157e-10	-1.07464	7.34374e-05	-1.11157e-10	-1.08225	7.4297e-05	-1.11157e-10	-1.08279
21765125	chr8:21765125:T:A	1.12828e-05	-1.11157e-10	-0.908787	8.71316e-05	-1.11157e-10	-0.911259	8.81814e-05	-1.11157e-10	-0.911462
21765157	chr8:21765157:A:G	1.19045e-05	0.163397	-1.01854	8.99862e-05	0.0823412	-0.961363	9.09161e-05	0.0813535	-0.962274
21765205	chr8:21765205:G:A	1.26004e-05	0.189862	-0.9882	9.55139e-05	0.108616	-0.928022	9.6496e-05	0.107616	-0.928971
21765311	chr8:21765311:A:G	1.07244e-05	-1.11157e-10	-0.959539	8.19562e-05	-1.11157e-10	-0.972494	8.29525e-05	-1.11157e-10	-0.972589
21765358	chr8:21765358:G:A	1.15537e-05	0.089526	-0.974587	8.81768e-05	0.0138087	-0.913143	8.90698e-05	0.0126794	-0.914117
21765532	chr8:21765532:G:A	1.17074e-05	0.150429	-1.02227	8.85965e-05	0.0706622	-0.965248	8.9513e-05	0.0696765	-0.96615
21765560	chr8:21765560:T:C	1.23899e-05	-1.11157e-10	-0.815183	8.8404e-05	-1.11157e-10	-0.896761	8.95607e-05	-1.11157e-10	-0.895941
21765608	chr8:21765608:T:C	1.15664e-05	-0.0289522	-0.85501	7.84091e-05	-0.161031	-0.855708	7.92453e-05	-0.162216	-0.856093
21765613	chr8:21765613:T:G	3.03434e-05	-1.11157e-10	0.0805164	0.000244706	-1.11157e-10	0.12138	0.000247262	-1.11157e-10	0.119593
21765791	chr8:21765791:TCTC:T	2.21754e-06	-1.37846	-1.1572	1.68025e-05	-1.32261	-1.23454	1.703e-05	-1.32179	-1.23409
21765882	chr8:21765882:C:T	4.16853e-05	0.182662	0.215422	0.000210591	-0.230948	0.202186	0.000215915	-0.218696	0.202726
21765910	chr8:21765910:T:C	1.28983e-05	0.214426	-0.989397	9.76388e-05	0.132335	-0.929739	9.86418e-05	0.131327	-0.930688
21766052	chr8:21766052:C:G	7.22483e-06	-1.35454	-3.15096e-10	5.58473e-05	-1.35606	-3.15096e-10	5.65688e-05	-1.3554	-3.15096e-10
21766061	chr8:21766061:C:T	2.15869e-06	-1.41874	-1.14382	1.61973e-05	-1.36839	-1.22544	1.64164e-05	-1.36765	-1.22493
21766066	chr8:21766066:C:T	1.19535e-05	0.164606	-1.01564	9.03577e-05	0.0830715	-0.957973	9.12942e-05	0.0821147	-0.958885
21766472	chr8:21766472:G:T	3.07123e-06	-1.46954	-0.740444	2.65127e-05	-1.43104	-0.670012	2.67982e-05	-1.43195	-0.670578
21766492	chr8:21766492:C:T	9.60508e-06	-1.11157e-10	-1.06977	7.38988e-05	-1.11157e-10	-1.07598	7.47615e-05	-1.11157e-10	-1.07655
21766857	chr8:21766857:CCT:C	2.06025e-05	-1.11157e-10	-0.306652	0.00016573	-1.11157e-10	-0.268317	0.000167778	-1.11157e-10	-0.268217
21766942	chr8:21766942:CA:C	1.34218e-05	-1.11157e-10	-0.735184	9.50343e-05	-1.11157e-10	-0.824441	9.6281e-05	-1.11157e-10	-0.823586
21767034	chr8:21767034:C:G	1.24194e-05	-1.11157e-10	-0.812805	8.85497e-05	-1.11157e-10	-0.895114	8.97058e-05	-1.11157e-10	-0.894322
21767215	chr8:21767215:CAA:C	1.33427e-05	-0.014313	-0.726784	7.21322e-05	-0.413664	-0.686514	7.37861e-05	-0.402431	-0.687256
21767255	chr8:21767255:ACAC:A	7.5979e-06	-1.11157e-10	-1.30419	5.88714e-05	-1.11157e-10	-1.30332	5.95916e-05	-1.11157e-10	-1.30334
21767553	chr8:21767553:G:A	8.86262e-06	-1.11157e-10	-1.15022	6.81711e-05	-1.11157e-10	-1.15666	6.89756e-05	-1.11157e-10	-1.1571
21767639	chr8:21767639:A:T	7.96819e-06	-1.11157e-10	-1.25661	6.22851e-05	-1.11157e-10	-1.24696	6.30391e-05	-1.11157e-10	-1.2471
21768505	chr8:21768505:G:A	0.00011488	2.71577	-1.30395	0.000536866	2.20728	-1.30021	0.000541474	2.20363	-1.30019
21768987	chr8:21768987:C:T	7.59735e-06	-1.11157e-10	-1.30426	5.88631e-05	-1.11157e-10	-1.30346	5.95846e-05	-1.11157e-10	-1.30346
21769162	chr8:21769162:G:C	2.07398e-06	-1.37173	-1.23086	1.77077e-05	-1.28622	-1.21846	1.78984e-05	-1.28749	-1.21865
21769265	chr8:21769265:C:A	2.64838e-05	-0.0555303	-3.15096e-10	0.00013632	-0.46367	-3.15096e-10	0.000139748	-0.451018	-3.15096e-10
21769327	chr8:21769327:C:T	3.52498e-05	-1.11157e-10	0.230397	0.000284652	-1.11157e-10	0.27259	0.00028815	-1.11157e-10	0.272624
21769571	chr8:21769571:G:T	4.9748e-05	1.46098	-0.886068	0.000256265	1.05429	-0.886754	0.000258794	1.05236	-0.887183
21769662	chr8:21769662:G:A	2.10984e-06	-1.37072	-1.21473	1.47323e-05	-1.4447	-1.24393	1.49338e-05	-1.44338	-1.24384
21769724	chr8:21769724:G:A	7.85479e-06	-1.11157e-10	-1.27094	6.13253e-05	-1.11157e-10	-1.26249	6.20704e-05	-1.11157e-10	-1.26259
21769736	chr8:21769736:T:C	1.7177e-06	-1.54499	-1.24609	1.31421e-05	-1.51172	-1.29113	1.33042e-05	-1.51185	-1.29092
21769740	chr8:21769740:T:C	2.44094e-06	-1.48161	-0.958066	1.70674e-05	-1.41937	-1.12214	1.72968e-05	-1.4196	-1.12074
21769742	chr8:21769742:C:T	3.38426e-05	1.34335	-1.1537	0.000176248	0.946906	-1.1537	0.000178016	0.944916	-1.1539
21769858	chr8:21769858:T:G	1.92896e-06	-1.41998	-1.2551	1.47709e-05	-1.44188	-1.24415	1.4946e-05	-1.44232	-1.24409
21769941	chr8:21769941:A:G	3.62111e-05	1.4149	-1.15759	0.000186628	1.00901	-1.15857	0.000188512	1.00702	-1.15872
21770127	chr8:21770127:A:G	1.61946e-06	-1.54724	-1.30273	1.24715e-05	-1.555	-1.30023	1.26241e-05	-1.55502	-1.30023
21770178	chr8:21770178:A:G	1.61334e-06	-1.54984	-1.30391	1.24194e-05	-1.55702	-1.3024	1.25714e-05	-1.55704	-1.3024
21770389	chr8:21770389:C:T	1.10026e-05	-1.11157e-10	-0.933934	8.0167e-05	-1.11157e-10	-0.994567	8.12122e-05	-1.11157e-10	-0.993792
21770472	chr8:21770472:A:G	1.60849e-06	-1.55368	-1.30309	1.24045e-05	-1.55982	-1.3008	1.25564e-05	-1.55984	-1.3008
21770709	chr8:21770709:T:C	2.09942e-06	-1.53239	-1.05801	1.55568e-05	-1.54384	-1.09034	1.57458e-05	-1.54387	-1.09041
21770729	chr8:21770729:GGCCCAGT:G	1.15287e-05	-1.11157e-10	-0.887223	8.35786e-05	-1.11157e-10	-0.952891	8.46748e-05	-1.11157e-10	-0.952039
21770773	chr8:21770773:T:C	4.58072e-05	1.43202	-0.939638	0.000235176	1.02309	-0.941432	0.00023753	1.02121	-0.941776
21771001	chr8:21771001:G:A	1.63662e-05	-1.11157e-10	-0.536843	0.000121031	-1.11157e-10	-0.582631	0.000122502	-1.11157e-10	-0.582734
21771008	chr8:21771008:A:C	2.02542e-06	-1.56286	-1.06342	1.51087e-05	-1.56629	-1.09712	1.52938e-05	-1.5663	-1.09711
21771066	chr8:21771066:G:A	8.00255e-05	1.84532	-0.795035	0.000397043	1.4023	-0.796931	0.000400856	1.40015	-0.79741
21771291	chr8:21771291:T:C	3.13505e-06	-0.890129	-1.29929	2.48754e-05	-0.865137	-1.29966	2.5038e-05	-0.870775	-1.29969
21771473	chr8:21771473:T:C	3.79654e-05	1.23346	-0.92885	0.000197425	0.838065	-0.931385	0.000199416	0.836261	-0.931726
21772196	chr8:21772196:C:T	2.59373e-06	-1.41703	-0.961938	2.22657e-05	-1.33971	-0.935923	2.25062e-05	-1.34084	-0.936225
21772341	chr8:21772341:T:C	4.10671e-05	1.17559	-0.792451	0.000214039	0.784324	-0.796846	0.000216213	0.782544	-0.797138
21772876	chr8:21772876:T:A	2.83689e-06	-1.08048	-1.20888	2.1868e-05	-1.09968	-1.19398	2.21058e-05	-1.10102	-1.194
21772879	chr8:21772879:C:T	1.53523e-05	-1.11157e-10	-0.600796	0.000113676	-1.11157e-10	-0.645327	0.000115058	-1.11157e-10	-0.645424
21773224	chr8:21773224:G:A	3.62623e-05	1.46018	-1.20147	0.000185547	1.04504	-1.20042	0.000187405	1.04302	-1.20061
21773339	chr8:21773339:G:A	1.19799e-05	-1.11157e-10	-0.84883	9.25772e-05	-1.11157e-10	-0.850635	9.36822e-05	-1.11157e-10	-0.850949
21773428	chr8:21773428:T:A	7.71676e-06	-1.11157e-10	-1.28867	6.00765e-05	-1.11157e-10	-1.28306	6.08085e-05	-1.11157e-10	-1.28313
21773446	chr8:21773446:C:T	5.90763e-05	-1.11157e-10	0.746766	0.000454502	-1.11157e-10	0.740524	0.00046016	-1.11157e-10	0.740717
21773459	chr8:21773459:C:T	1.73734e-06	-1.48489	-1.29482	1.29429e-05	-1.51587	-1.30226	1.31193e-05	-1.51454	-1.30223
21773672	chr8:21773672:T:G	1.79077e-05	-1.11157e-10	-0.44683	0.000146997	-1.11157e-10	-0.388268	0.000148603	-1.11157e-10	-0.389577
21774049	chr8:21774049:C:A	8.4739e-06	-1.11157e-10	-1.19507	6.41365e-05	-1.11157e-10	-1.21767	6.49364e-05	-1.11157e-10	-1.21745
21774330	chr8:21774330:G:C	1.93411e-05	-1.11157e-10	-0.369833	0.000142131	-1.11157e-10	-0.42193	0.000143863	-1.11157e-10	-0.421996
21774344	chr8:21774344:T:C	3.43044e-06	-1.51902	-0.580356	2.20821e-05	-1.45383	-0.83008	2.23821e-05	-1.45479	-0.827803
21774349	chr8:21774349:A:G	2.76014e-06	-1.47037	-0.846409	2.0019e-05	-1.51749	-0.864502	2.02803e-05	-1.51628	-0.864927
21774417	chr8:21774417:C:CAAG	1.70769e-05	-1.11157e-10	-0.494338	0.000126026	-1.11157e-10	-0.542191	0.000127557	-1.11157e-10	-0.542291
21774528	chr8:21774528:C:A	7.96885e-05	-1.11157e-10	1.04606	0.000646571	-1.11157e-10	1.093	0.000654688	-1.11157e-10	1.0933
21774580	chr8:21774580:C:T	1.73456e-05	-1.11157e-10	-0.478722	0.000127963	-1.11157e-10	-0.526936	0.000129518	-1.11157e-10	-0.527034
21774636	chr8:21774636:G:C	5.58882e-05	1.62035	-0.929057	0.000282756	1.19563	-0.929729	0.000285564	1.19374	-0.930129
21774688	chr8:21774688:G:C	7.539e-06	-0.101065	-1.21091	6.43142e-05	-0.0339397	-1.18096	6.47798e-05	-0.0386943	-1.18117
21774736	chr8:21774736:G:A	4.23606e-05	1.40513	-0.990977	0.000217178	0.992428	-0.990391	0.000219334	0.990535	-0.990796
21775059	chr8:21775059:G:A	1.73996e-05	-1.11157e-10	-0.475617	0.000128349	-1.11157e-10	-0.523929	0.000129908	-1.11157e-10	-0.524027
21775085	chr8:21775085:G:C	4.56962e-06	-0.972946	-0.839687	4.37104e-05	-0.812529	-0.788563	4.41165e-05	-0.814534	-0.789489
21775109	chr8:21775109:G:A	2.95423e-05	0.0537589	-3.15096e-10	0.00018756	-0.144578	-3.15096e-10	0.00019125	-0.137275	-3.15096e-10
21775222	chr8:21775222:C:T	1.72854e-05	-1.11157e-10	-0.482199	0.000127529	-1.11157e-10	-0.530335	0.000129079	-1.11157e-10	-0.530434
21775795	chr8:21775795:A:T	1.87799e-05	-1.11157e-10	-0.399276	0.000138348	-1.11157e-10	-0.448903	0.000140029	-1.11157e-10	-0.449011
21775967	chr8:21775967:T:C	2.57451e-05	0.975229	-1.05905	0.000136462	0.596902	-1.05954	0.000137859	0.595161	-1.05979
21776324	chr8:21776324:A:G	0.000139892	-1.11157e-10	1.60881	0.00106662	-1.11157e-10	1.59357	0.00107993	-1.11157e-10	1.59379
21776351	chr8:21776351:A:C	9.81564e-06	-1.11157e-10	-1.04809	7.40322e-05	-1.11157e-10	-1.07418	7.49366e-05	-1.11157e-10	-1.07421
21776385	chr8:21776385:A:G	2.96634e-05	1.30223	-1.24438	0.000153362	0.898141	-1.24402	0.000154944	0.896305	-1.2441
21776460	chr8:21776460:G:A	7.89309e-06	-1.11157e-10	-1.26608	5.99131e-05	-1.11157e-10	-1.28578	6.06616e-05	-1.11157e-10	-1.28555
21776584	chr8:21776584:C:T	1.48659e-05	-1.11157e-10	-0.632996	0.0001213	-1.11157e-10	-0.58041	0.000122644	-1.11157e-10	-0.581574
21776692	chr8:21776692:A:G	1.2409e-05	-1.11157e-10	-0.813638	9.58439e-05	-1.11157e-10	-0.815957	9.69859e-05	-1.11157e-10	-0.816292
21776848	chr8:21776848:C:G	1.77946e-06	-1.46549	-1.29026	1.57273e-05	-1.34758	-1.2757	1.58326e-05	-1.35287	-1.27592
21777551	chr8:21777551:G:C	2.01708e-06	-1.56484	-1.06558	1.48046e-05	-1.56158	-1.12216	1.49877e-05	-1.56174	-1.12189
21777616	chr8:21777616:G:A	1.87332e-06	-1.49184	-1.21251	1.41223e-05	-1.51642	-1.2145	1.43119e-05	-1.5151	-1.21467
21777769	chr8:21777769:A:G	2.1357e-05	0.790336	-1.06102	0.000105889	0.392053	-1.10834	0.000107062	0.390352	-1.1078
21777778	chr8:21777778:C:T	1.93675e-06	-1.4653	-1.20575	1.45353e-05	-1.49438	-1.20772	1.47341e-05	-1.4928	-1.20789
21777844	chr8:21777844:C:A	2.33023e-06	-1.18232	-1.30377	1.84284e-05	-1.16154	-1.30325	1.85783e-05	-1.16562	-1.30325
21778017	chr8:21778017:G:A	7.12307e-05	-1.11157e-10	0.933861	0.000546418	-1.11157e-10	0.924705	0.000553111	-1.11157e-10	0.924701
21778143	chr8:21778143:G:A	4.53165e-05	-0.102556	0.584164	0.000234041	-0.492378	0.569194	0.000240041	-0.480339	0.570291
21778172	chr8:21778172:C:A	1.92293e-06	-1.39692	-1.2813	1.62162e-05	-1.31723	-1.27544	1.63942e-05	-1.31845	-1.27547
21778213	chr8:21778213:A:G	1.84859e-06	-1.52427	-1.19337	1.40168e-05	-1.54126	-1.19716	1.41994e-05	-1.54032	-1.19733
21778547	chr8:21778547:G:T	2.23718e-06	-1.22259	-1.30426	1.77013e-05	-1.20094	-1.3041	1.78479e-05	-1.20487	-1.3041
21778581	chr8:21778581:A:G	1.24112e-05	-1.11157e-10	-0.813464	9.58568e-05	-1.11157e-10	-0.815824	9.69988e-05	-1.11157e-10	-0.816159
21778631	chr8:21778631:A:G	1.81494e-06	-1.46284	-1.27318	1.33582e-05	-1.49795	-1.2886	1.3544e-05	-1.49639	-1.28853
21778764	chr8:21778764:G:A	2.19326e-05	-1.11157e-10	-0.244088	0.000175382	-1.11157e-10	-0.211713	0.000177556	-1.11157e-10	-0.21157
21778806	chr8:21778806:C:G	1.76088e-06	-1.47069	-1.29556	1.46674e-05	-1.3888	-1.30425	1.48293e-05	-1.39	-1.30426
21778908	chr8:21778908:A:AT	8.53604e-06	-1.11157e-10	-1.18777	6.45539e-05	-1.11157e-10	-1.21118	6.53596e-05	-1.11157e-10	-1.21095
21779037	chr8:21779037:C:CT	8.67811e-06	-1.11157e-10	-1.17126	6.79706e-05	-1.11157e-10	-1.1596	6.88112e-05	-1.11157e-10	-1.15949
21779040	chr8:21779040:A:T	2.70488e-06	-1.03285	-1.30415	2.57013e-05	-0.835565	-1.29657	2.57997e-05	-0.843713	-1.29678
21779191	chr8:21779191:C:A	7.86521e-06	-1.11157e-10	-1.26961	6.16315e-05	-1.11157e-10	-1.25751	6.23692e-05	-1.11157e-10	-1.25779
21779206	chr8:21779206:C:T	3.42103e-06	-0.800552	-1.30157	2.72845e-05	-0.770705	-1.30165	2.74315e-05	-0.777489	-1.30168
21779252	chr8:21779252:C:G	2.29242e-05	-1.11157e-10	-0.199868	0.000183349	-1.11157e-10	-0.167286	0.000185621	-1.11157e-10	-0.167152
21779563	chr8:21779563:T:C	2.54778e-06	-1.21874	-1.1781	2.13522e-05	-1.10748	-1.21004	2.15033e-05	-1.11299	-1.20966
21779616	chr8:21779616:G:A	4.48542e-06	-0.624136	-1.2071	3.64205e-05	-0.583852	-1.1997	3.65913e-05	-0.591427	-1.19962
21779628	chr8:21779628:G:A	1.85809e-06	-1.44591	-1.2666	1.36071e-05	-1.48393	-1.28416	1.37987e-05	-1.48222	-1.28407
21779716	chr8:21779716:G:A	7.59777e-06	-1.11157e-10	-1.30421	5.88301e-05	-1.11157e-10	-1.30403	5.95506e-05	-1.11157e-10	-1.30403
21779742	chr8:21779742:A:G	1.83789e-06	-1.46689	-1.25655	1.3476e-05	-1.50114	-1.27664	1.36633e-05	-1.49961	-1.27653
21779825	chr8:21779825:C:T	4.41868e-06	-0.560715	-1.28551	3.60251e-05	-0.512234	-1.28223	3.61903e-05	-0.51989	-1.28218
21779968	chr8:21779968:C:T	2.18703e-05	-1.11157e-10	-0.246933	0.000174846	-1.11157e-10	-0.214771	0.000177014	-1.11157e-10	-0.214629
21780182	chr8:21780182:C:T	4.92876e-06	-0.530132	-1.20684	2.77858e-05	-0.829923	-1.22423	2.84378e-05	-0.81939	-1.22375
21780211	chr8:21780211:G:A	1.85083e-06	-1.42872	-1.28771	1.36073e-05	-1.46961	-1.29847	1.38001e-05	-1.46776	-1.29842
21780334	chr8:21780334:T:C	9.56595e-06	-1.11157e-10	-1.07385	7.20039e-05	-1.11157e-10	-1.10196	7.28769e-05	-1.11157e-10	-1.10209
21780423	chr8:21780423:C:G	1.02257e-05	-1.11157e-10	-1.00716	7.51268e-05	-1.11157e-10	-1.0595	7.6107e-05	-1.11157e-10	-1.05872
21780480	chr8:21780480:G:A	2.95875e-05	0.0552874	-3.15096e-10	0.000247666	0.133401	-3.15096e-10	0.000245056	0.110629	-3.15096e-10
21780593	chr8:21780593:G:A	6.0454e-06	-1.20299	-0.329772	4.41268e-05	-1.25007	-0.341541	4.48291e-05	-1.24666	-0.341342
21780606	chr8:21780606:C:T	8.49386e-06	-1.11157e-10	-1.19272	6.50515e-05	-1.11157e-10	-1.2035	6.58785e-05	-1.11157e-10	-1.20305
21780912	chr8:21780912:G:A	2.12218e-06	-1.3377	-1.24192	1.5268e-05	-1.39413	-1.25879	1.53927e-05	-1.39824	-1.25873
21780968	chr8:21780968:A:T	4.94679e-06	-0.433568	-1.29976	2.69551e-05	-0.78026	-1.30425	2.75693e-05	-0.769918	-1.30424
21781051	chr8:21781051:A:G	6.56309e-06	-0.579428	-0.871173	3.8074e-05	-0.876887	-0.86226	3.89453e-05	-0.866727	-0.861972
21781079	chr8:21781079:A:C	8.74799e-06	-1.11157e-10	-1.16324	6.88014e-05	-1.11157e-10	-1.14745	6.96316e-05	-1.11157e-10	-1.14764
21781092	chr8:21781092:T:TA	1.58291e-05	-1.11157e-10	-0.570213	0.000122267	-1.11157e-10	-0.572475	0.000123726	-1.11157e-10	-0.572786
21781113	chr8:21781113:T:A	4.72539e-06	-0.511955	-1.26716	2.60599e-05	-0.835356	-1.28292	2.66531e-05	-0.825204	-1.28275
21781632	chr8:21781632:C:T	1.91132e-06	-1.41618	-1.26809	1.3946e-05	-1.4585	-1.28498	1.41457e-05	-1.45655	-1.2849
21781807	chr8:21781807:A:G	2.05133e-05	-1.11157e-10	-0.310989	0.000164356	-1.11157e-10	-0.276644	0.000166386	-1.11157e-10	-0.276548
21782049	chr8:21782049:AG:A	7.60379e-06	-1.11157e-10	-1.30342	5.88177e-05	-1.11157e-10	-1.30424	5.95385e-05	-1.11157e-10	-1.30423
21782095	chr8:21782095:T:C	6.57405e-06	-0.181223	-1.26771	3.39873e-05	-0.566112	-1.28658	3.48181e-05	-0.554387	-1.28633
21782862	chr8:21782862:C:A	3.91307e-05	-0.172352	0.507197	0.000204871	-0.551825	0.495528	0.000209999	-0.540313	0.496557
21782895	chr8:21782895:C:G	1.01634e-05	-1.11157e-10	-1.01327	7.47913e-05	-1.11157e-10	-1.06398	7.57626e-05	-1.11157e-10	-1.06325
21783113	chr8:21783113:C:T	8.99637e-06	-1.11157e-10	-1.13524	7.05474e-05	-1.11157e-10	-1.12239	7.13462e-05	-1.11157e-10	-1.12331
21783159	chr8:21783159:A:G	2.03237e-06	-1.52097	-1.10189	1.57392e-05	-1.48434	-1.13819	1.5917e-05	-1.48574	-1.13773
21783249	chr8:21783249:C:T	8.01637e-06	-1.11157e-10	-1.25058	6.24842e-05	-1.11157e-10	-1.24377	6.32151e-05	-1.11157e-10	-1.24431
21783624	chr8:21783624:CT:C	1.86046e-06	-1.42522	-1.28602	1.39708e-05	-1.46556	-1.27615	1.41671e-05	-1.46373	-1.27621
21783689	chr8:21783689:C:T	6.09671e-06	-1.33136	-0.192958	4.47859e-05	-1.36689	-0.20989	4.5436e-05	-1.36425	-0.210306
21783769	chr8:21783769:C:T	8.50412e-06	-1.11157e-10	-1.19151	6.47876e-05	-1.11157e-10	-1.20757	6.55788e-05	-1.11157e-10	-1.20761
21783810	chr8:21783810:A:G	3.72745e-06	-0.730293	-1.28605	3.00708e-05	-0.70764	-1.26748	3.02727e-05	-0.712937	-1.26767
21784057	chr8:21784057:T:C	7.62472e-06	-1.11157e-10	-1.30067	5.88187e-05	-1.11157e-10	-1.30422	5.95401e-05	-1.11157e-10	-1.30421
21784307	chr8:21784307:G:A	2.87979e-05	-1.11157e-10	0.0282388	0.000219485	-1.11157e-10	0.0126075	0.000222188	-1.11157e-10	0.0126671
21784714	chr8:21784714:A:G	8.81334e-06	-1.11157e-10	-1.1558	6.71535e-05	-1.11157e-10	-1.1717	6.7944e-05	-1.11157e-10	-1.17217
21784862	chr8:21784862:C:T	1.29103e-05	-1.11157e-10	-0.774035	0.000102535	-1.11157e-10	-0.748479	0.000103695	-1.11157e-10	-0.749403
21784956	chr8:21784956:G:A	3.34188e-05	-1.11157e-10	0.177056	0.000268487	-1.11157e-10	0.214124	0.000271858	-1.11157e-10	0.214422
21785056	chr8:21785056:T:C	4.16202e-06	-1.24512	-0.660938	3.36267e-05	-1.15785	-0.705509	3.37847e-05	-1.16484	-0.706004
21785102	chr8:21785102:T:A	8.40798e-06	-1.11157e-10	-1.20288	6.55372e-05	-1.11157e-10	-1.19606	6.63734e-05	-1.11157e-10	-1.19556
21785266	chr8:21785266:G:A	4.35366e-05	-1.11157e-10	0.441539	0.000348911	-1.11157e-10	0.476139	0.000354016	-1.11157e-10	0.478485
21785784	chr8:21785784:G:T	3.29121e-05	-1.11157e-10	0.161776	0.000250891	-1.11157e-10	0.146338	0.000254028	-1.11157e-10	0.146589
21786177	chr8:21786177:G:A	9.51942e-06	-1.11157e-10	-1.07873	7.41248e-05	-1.11157e-10	-1.07293	7.50162e-05	-1.11157e-10	-1.07315
21786313	chr8:21786313:A:G	2.05852e-06	-1.39481	-1.21526	1.79262e-05	-1.25812	-1.2343	1.80164e-05	-1.26567	-1.23391
21786436	chr8:21786436:C:T	8.34746e-06	-1.11157e-10	-1.21011	6.36782e-05	-1.11157e-10	-1.22484	6.44566e-05	-1.11157e-10	-1.22486
21786530	chr8:21786530:T:C	8.48597e-06	-1.11157e-10	-1.19365	6.43881e-05	-1.11157e-10	-1.21375	6.51826e-05	-1.11157e-10	-1.21366
21786920	chr8:21786920:A:G	7.99586e-06	-1.11157e-10	-1.25314	6.27817e-05	-1.11157e-10	-1.23902	6.35377e-05	-1.11157e-10	-1.23922
21787009	chr8:21787009:CAT:C	8.24839e-06	-1.11157e-10	-1.22204	6.30494e-05	-1.11157e-10	-1.23476	6.38234e-05	-1.11157e-10	-1.23474
21787175	chr8:21787175:G:C	2.31901e-05	-1.11157e-10	-0.188339	0.000186892	-1.11157e-10	-0.148147	0.000189191	-1.11157e-10	-0.148099
21787350	chr8:21787350:C:T	1.00033e-05	-1.11157e-10	-1.02915	7.64911e-05	-1.11157e-10	-1.0415	7.74634e-05	-1.11157e-10	-1.04105
21787394	chr8:21787394:C:T	1.15447e-05	-1.11157e-10	-0.885833	9.51946e-05	-1.11157e-10	-0.822755	9.6304e-05	-1.11157e-10	-0.823347
21787647	chr8:21787647:C:T	7.67023e-06	-1.11157e-10	-1.29472	5.97749e-05	-1.11157e-10	-1.28809	6.05036e-05	-1.11157e-10	-1.28816
21787673	chr8:21787673:G:A	3.27119e-06	-1.18497	-0.961937	2.7192e-05	-1.03898	-1.03677	2.72594e-05	-1.04932	-1.03614
21787777	chr8:21787777:T:C	8.70942e-06	-1.11157e-10	-1.16766	6.5912e-05	-1.11157e-10	-1.19036	6.67232e-05	-1.11157e-10	-1.1903
21788735	chr8:21788735:T:G	1.82415e-06	-1.52031	-1.21064	1.33849e-05	-1.54356	-1.24099	1.35634e-05	-1.54263	-1.24085
21789092	chr8:21789092:CAAGGCG:C	5.48459e-06	-0.388539	-1.24158	4.75153e-05	-0.282836	-1.23479	4.77605e-05	-0.289766	-1.23489
21789216	chr8:21789216:G:A	3.30331e-06	-1.31504	-0.822099	2.4463e-05	-1.28986	-0.891657	2.4657e-05	-1.29443	-0.891369
21790111	chr8:21790111:G:A	8.97486e-06	-1.11157e-10	-1.13764	7.22777e-05	-1.11157e-10	-1.09816	7.31302e-05	-1.11157e-10	-1.09862
21790587	chr8:21790587:G:T	8.88883e-06	-1.11157e-10	-1.14727	7.05895e-05	-1.11157e-10	-1.1218	7.1424e-05	-1.11157e-10	-1.12222
21790876	chr8:21790876:A:G	8.04221e-06	-1.11157e-10	-1.24736	6.38359e-05	-1.11157e-10	-1.22236	6.45921e-05	-1.11157e-10	-1.22277
21791461	chr8:21791461:C:T	2.24014e-06	-1.22131	-1.30421	1.81804e-05	-1.17406	-1.30427	1.8296e-05	-1.17991	-1.30427
21792099	chr8:21792099:G:A	8.32057e-06	-1.11157e-10	-1.21333	6.40303e-05	-1.11157e-10	-1.21932	6.48131e-05	-1.11157e-10	-1.21935
21792182	chr8:21792182:A:G	2.76392e-06	-1.02427	-1.29115	2.25855e-05	-0.979926	-1.28144	2.2718e-05	-0.986318	-1.28138
21792508	chr8:21792508:G:A	0.000155045	1.7899	-0.0782494	0.000764545	1.3007	-0.0400953	0.000773407	1.30113	-0.0411804
21792735	chr8:21792735:T:C	3.61952e-06	-1.18398	-0.861742	2.32409e-05	-1.27878	-0.953985	2.35261e-05	-1.27958	-0.953164
21792841	chr8:21792841:G:C	3.88283e-06	-1.44991	-0.525584	3.00219e-05	-1.42691	-0.549842	3.04271e-05	-1.42649	-0.549035
21792930	chr8:21792930:G:A	1.8912e-06	-1.39398	-1.30087	1.36802e-05	-1.45887	-1.30386	1.38416e-05	-1.45931	-1.30388
21793068	chr8:21793068:A:G	1.10418e-05	-1.11157e-10	-0.930375	8.89154e-05	-1.11157e-10	-0.890993	8.99733e-05	-1.11157e-10	-0.891345
21793119	chr8:21793119:G:A	2.51793e-06	-1.13912	-1.26951	1.9825e-05	-1.10638	-1.28535	1.99613e-05	-1.11177	-1.28529
21793243	chr8:21793243:T:C	8.93445e-06	-1.11157e-10	-1.14215	6.86788e-05	-1.11157e-10	-1.14924	6.95166e-05	-1.11157e-10	-1.14929
21793378	chr8:21793378:C:T	1.07665e-05	-1.11157e-10	-0.955621	8.47524e-05	-1.11157e-10	-0.938945	8.58004e-05	-1.11157e-10	-0.938833
21794401	chr8:21794401:C:T	1.3972e-05	-1.11157e-10	-0.695011	0.000105934	-1.11157e-10	-0.715862	0.000107279	-1.11157e-10	-0.715426
21794498	chr8:21794498:G:A	6.6166e-06	-1.44248	-3.15096e-10	5.6099e-05	-1.35156	-3.15096e-10	5.66353e-05	-1.35422	-3.15096e-10
21794750	chr8:21794750:C:T	7.71818e-06	-1.11157e-10	-1.28848	5.95633e-05	-1.11157e-10	-1.29164	6.02918e-05	-1.11157e-10	-1.29166
21795088	chr8:21795088:T:C	2.67983e-06	-1.04342	-1.30289	2.12497e-05	-1.02576	-1.29658	2.13787e-05	-1.0319	-1.29656
21795228	chr8:21795228:A:T	8.6811e-06	-1.11157e-10	-1.17091	6.67925e-05	-1.11157e-10	-1.17709	6.76076e-05	-1.11157e-10	-1.17714
21795370	chr8:21795370:TC:T	1.393e-05	-1.11157e-10	-0.698019	0.000105226	-1.11157e-10	-0.722571	0.000106587	-1.11157e-10	-0.721897
21795801	chr8:21795801:C:T	7.82755e-06	-1.11157e-10	-1.27441	6.15237e-05	-1.11157e-10	-1.25926	6.22523e-05	-1.11157e-10	-1.25966
21795804	chr8:21795804:G:A	0.000113556	1.95039	-0.550157	0.000531185	1.44189	-0.545456	0.000537707	1.44247	-0.546011
21795807	chr8:21795807:C:T	3.66917e-06	-0.856265	-1.17583	2.18338e-05	-1.05463	-1.24059	2.21357e-05	-1.05348	-1.24018
21795954	chr8:21795954:G:A	9.09811e-06	-1.11157e-10	-1.124	6.89505e-05	-1.11157e-10	-1.14529	6.97951e-05	-1.11157e-10	-1.14529
21796055	chr8:21796055:T:C	1.20648e-05	-1.11157e-10	-0.84177	9.22342e-05	-1.11157e-10	-0.854348	9.33591e-05	-1.11157e-10	-0.854404
21796056	chr8:21796056:A:G	2.6311e-06	-1.06047	-1.30419	1.87392e-05	-1.14608	-1.30199	1.90591e-05	-1.14131	-1.30201
21796252	chr8:21796252:C:T	1.62879e-05	-0.541638	-3.15096e-10	0.000128385	-0.523641	-3.15096e-10	0.000130204	-0.521756	-3.15096e-10
21796297	chr8:21796297:G:A	2.73092e-06	-1.22026	-1.10716	1.87946e-05	-1.3472	-1.09791	1.90869e-05	-1.34408	-1.09777
21796500	chr8:21796500:C:T	7.63882e-06	-1.11157e-10	-1.29882	5.93485e-05	-1.11157e-10	-1.29525	6.00694e-05	-1.11157e-10	-1.29536
21796626	chr8:21796626:CTG:C	5.88029e-05	-1.11157e-10	0.742128	0.000502211	-1.11157e-10	0.840342	0.000507915	-1.11157e-10	0.839456
21796769	chr8:21796769:G:T	1.91775e-06	-1.49892	-1.18199	1.54474e-05	-1.41898	-1.22226	1.56207e-05	-1.42059	-1.22167
21796895	chr8:21796895:T:C	1.64738e-05	-0.53029	-3.15096e-10	0.000129958	-0.511468	-3.15096e-10	0.0001318	-0.509574	-3.15096e-10
21796954	chr8:21796954:T:C	1.64209e-05	-0.533507	-3.15096e-10	0.000129547	-0.514635	-3.15096e-10	0.000131383	-0.512744	-3.15096e-10
21797047	chr8:21797047:C:T	1.66358e-05	-0.520507	-3.15096e-10	0.000131151	-0.502326	-3.15096e-10	0.000133011	-0.500422	-3.15096e-10
21797156	chr8:21797156:T:C	2.29429e-05	-1.11157e-10	-0.199054	0.000190232	-1.11157e-10	-0.130435	0.0001925	-1.11157e-10	-0.130764
21797180	chr8:21797180:A:T	2.1885e-06	-1.2529	-1.29595	1.5307e-05	-1.34611	-1.30426	1.54771e-05	-1.34723	-1.30426
21797278	chr8:21797278:C:G	1.75798e-06	-1.4769	-1.291	1.48201e-05	-1.38059	-1.3021	1.49748e-05	-1.38249	-1.302
21797382	chr8:21797382:C:T	6.21842e-06	-1.50455	-3.15096e-10	4.72034e-05	-1.52421	-3.15096e-10	4.78379e-05	-1.52304	-3.15096e-10
21797607	chr8:21797607:C:T	6.6702e-06	-0.311696	-1.12272	4.36011e-05	-0.506292	-1.09731	4.42191e-05	-0.504731	-1.09697
21797733	chr8:21797733:G:A	8.49217e-06	-1.11157e-10	-1.19292	6.53515e-05	-1.11157e-10	-1.1989	6.61493e-05	-1.11157e-10	-1.19894
21798540	chr8:21798540:A:G	1.65882e-05	-0.523372	-3.15096e-10	0.000130976	-0.503666	-3.15096e-10	0.000132795	-0.502052	-3.15096e-10
21799231	chr8:21799231:T:TG	8.62843e-06	-1.11157e-10	-1.177	6.64713e-05	-1.11157e-10	-1.18191	6.72883e-05	-1.11157e-10	-1.18187
21799366	chr8:21799366:C:T	7.8272e-05	-1.11157e-10	1.02813	0.000667978	-1.11157e-10	1.12558	0.000678209	-1.11157e-10	1.1286
21799453	chr8:21799453:A:G	2.29289e-06	-1.50781	-0.994445	1.77152e-05	-1.48866	-1.01559	1.79466e-05	-1.48832	-1.01513
21799704	chr8:21799704:A:G	2.03503e-06	-1.52567	-1.09589	1.47398e-05	-1.55015	-1.13798	1.49366e-05	-1.54922	-1.13782
21800652	chr8:21800652:T:C	1.90337e-05	-0.385852	-3.15096e-10	0.000150631	-0.363842	-3.15096e-10	0.00015274	-0.362123	-3.15096e-10
21801084	chr8:21801084:C:G	4.82978e-06	-1.50612	-0.251142	3.67111e-05	-1.48495	-0.290645	3.72086e-05	-1.48462	-0.289699
21801319	chr8:21801319:A:G	1.86574e-06	-1.41574	-1.29266	1.3412e-05	-1.47842	-1.30411	1.3569e-05	-1.47898	-1.30409
21801321	chr8:21801321:A:G	1.93991e-06	-1.43815	-1.23127	1.35884e-05	-1.49559	-1.27388	1.37523e-05	-1.49609	-1.27356
21801331	chr8:21801331:T:G	9.46529e-06	-1.11157e-10	-1.08443	7.12713e-05	-1.11157e-10	-1.11218	7.21445e-05	-1.11157e-10	-1.11219
21801412	chr8:21801412:C:G	1.05077e-05	-0.338819	-0.641133	9.21604e-05	-0.255983	-0.599165	9.25474e-05	-0.264941	-0.598196
21802204	chr8:21802204:G:C	8.09326e-06	-1.11157e-10	-1.24103	6.23439e-05	-1.11157e-10	-1.24601	6.31062e-05	-1.11157e-10	-1.24604
21802767	chr8:21802767:T:C	9.79312e-06	-1.11157e-10	-1.05038	7.6865e-05	-1.11157e-10	-1.03663	7.77972e-05	-1.11157e-10	-1.03675
21802866	chr8:21802866:G:A	1.67367e-05	-0.514458	-3.15096e-10	0.000132547	-0.491742	-3.15096e-10	0.000134396	-0.490068	-3.15096e-10
21802880	chr8:21802880:A:C	8.62598e-06	-1.17728	-3.15096e-10	6.71958e-05	-1.17107	-3.15096e-10	6.80593e-05	-1.17048	-3.15096e-10
21802932	chr8:21802932:T:C	6.60182e-06	-1.44472	-3.15096e-10	4.95574e-05	-1.47555	-3.15096e-10	5.02703e-05	-1.47344	-3.15096e-10
21802988	chr8:21802988:G:A	2.11117e-06	-1.29338	-1.29144	1.46296e-05	-1.40483	-1.2908	1.48502e-05	-1.40215	-1.29069
21803174	chr8:21803174:G:A	2.28255e-06	-1.21984	-1.28693	1.51812e-05	-1.35508	-1.30354	1.53802e-05	-1.35428	-1.30349
21803387	chr8:21803387:C:G	8.20347e-06	-1.11157e-10	-1.22751	6.25015e-05	-1.11157e-10	-1.24349	6.32904e-05	-1.11157e-10	-1.24312
21804045	chr8:21804045:A:G	8.09346e-06	-1.11157e-10	-1.24101	6.23454e-05	-1.11157e-10	-1.24599	6.31077e-05	-1.11157e-10	-1.24601
21804100	chr8:21804100:T:A	2.03299e-06	-1.52084	-1.10172	1.51717e-05	-1.51105	-1.14819	1.53351e-05	-1.51282	-1.14789
21804714	chr8:21804714:G:A	7.61365e-06	-1.11157e-10	-1.30212	5.88216e-05	-1.11157e-10	-1.30417	5.95422e-05	-1.11157e-10	-1.30417
21804731	chr8:21804731:T:C	8.08009e-06	-1.11157e-10	-1.24266	6.22402e-05	-1.11157e-10	-1.24768	6.30014e-05	-1.11157e-10	-1.2477
21804794	chr8:21804794:T:C	6.31662e-05	2.04937	-1.23566	0.00035931	1.72425	-1.21874	0.000359441	1.7121	-1.21841
21804933	chr8:21804933:C:A	2.90774e-06	-1.03872	-1.22596	2.01658e-05	-1.16183	-1.21286	2.04075e-05	-1.16213	-1.21282
21804994	chr8:21804994:A:G	1.39401e-05	-1.11157e-10	-0.697295	0.000107336	-1.11157e-10	-0.702715	0.000108761	-1.11157e-10	-0.701701
21805160	chr8:21805160:T:C	7.69753e-06	-1.11157e-10	-1.29116	5.99947e-05	-1.11157e-10	-1.28442	6.07302e-05	-1.11157e-10	-1.28442
21805301	chr8:21805301:G:A	9.05727e-06	-1.11157e-10	-1.1285	7.23296e-05	-1.11157e-10	-1.09745	7.31509e-05	-1.11157e-10	-1.09833
21805336	chr8:21805336:A:G	2.05913e-06	-1.30593	-1.30385	1.71495e-05	-1.2363	-1.3004	1.73433e-05	-1.2371	-1.30055
21805453	chr8:21805453:G:T	1.10403e-05	-1.11157e-10	-0.930512	8.44868e-05	-1.11157e-10	-0.942083	8.55291e-05	-1.11157e-10	-0.942001
21805894	chr8:21805894:C:T	1.24607e-05	-0.809486	-3.15096e-10	0.000100726	-0.76627	-3.15096e-10	0.00010137	-0.772078	-3.15096e-10
21805917	chr8:21805917:T:C	2.17036e-05	-1.11157e-10	-0.254584	0.000174489	-1.11157e-10	-0.216816	0.000176385	-1.11157e-10	-0.218189
21805930	chr8:21805930:GA:G	1.99448e-05	-1.11157e-10	-0.339095	0.000156231	-1.11157e-10	-0.327342	0.000158084	-1.11157e-10	-0.327734
21805946	chr8:21805946:G:C	2.1157e-05	-1.11157e-10	-0.280092	0.00016996	-1.11157e-10	-0.243114	0.000171808	-1.11157e-10	-0.244479
21805979	chr8:21805979:T:C	5.3337e-05	0.644568	-3.15096e-10	0.000399715	0.612074	-3.15096e-10	0.000401874	0.605281	-3.15096e-10
21806209	chr8:21806209:G:C	1.52772e-05	-1.11157e-10	-0.605702	0.000116652	-1.11157e-10	-0.619481	0.00011808	-1.11157e-10	-0.619497
21806343	chr8:21806343:C:T	1.86117e-06	-1.43314	-1.27771	1.41422e-05	-1.44448	-1.28503	1.43287e-05	-1.4437	-1.28489
21806694	chr8:21806694:T:A	7.57565e-06	-1.30712	-3.15096e-10	5.72564e-05	-1.33114	-3.15096e-10	5.8017e-05	-1.33012	-3.15096e-10
21806799	chr8:21806799:T:G	1.88776e-05	-1.11157e-10	-0.394088	0.000151305	-1.11157e-10	-0.359378	0.000152972	-1.11157e-10	-0.360604
21807137	chr8:21807137:C:T	1.44291e-05	-1.11157e-10	-0.662814	0.000109698	-1.11157e-10	-0.680946	0.000111174	-1.11157e-10	-0.679763
21807495	chr8:21807495:G:A	2.32844e-06	-1.43554	-1.05132	1.65875e-05	-1.48723	-1.08279	1.68307e-05	-1.48526	-1.08239
21808522	chr8:21808522:A:G	6.02475e-06	-1.53619	-3.15096e-10	4.67998e-05	-1.5328	-3.15096e-10	4.73407e-05	-1.53349	-3.15096e-10
21808547	chr8:21808547:C:T	9.33252e-06	-1.11157e-10	-1.09856	7.20454e-05	-1.11157e-10	-1.10138	7.29555e-05	-1.11157e-10	-1.10101
21809868	chr8:21809868:T:C	7.60286e-06	-1.11157e-10	-1.30354	5.89532e-05	-1.11157e-10	-1.30194	5.96696e-05	-1.11157e-10	-1.30203
21809989	chr8:21809989:C:T	7.9975e-06	-1.11157e-10	-1.25293	6.1546e-05	-1.11157e-10	-1.25889	6.23056e-05	-1.11157e-10	-1.25881
21809999	chr8:21809999:T:G	8.47191e-06	-1.11157e-10	-1.19531	6.68677e-05	-1.11157e-10	-1.17596	6.76501e-05	-1.11157e-10	-1.17651
21810382	chr8:21810382:A:G	1.80209e-06	-1.52796	-1.21516	1.59099e-05	-1.47913	-1.13261	1.61035e-05	-1.47835	-1.13347
21810540	chr8:21810540:G:A	8.15625e-06	-1.11157e-10	-1.23328	6.30238e-05	-1.11157e-10	-1.23517	6.38098e-05	-1.11157e-10	-1.23495
21810729	chr8:21810729:A:G	1.88695e-06	-1.41506	-1.28204	1.67495e-05	-1.32636	-1.23395	1.6964e-05	-1.32525	-1.23451
21811126	chr8:21811126:G:A	0.000472336	-1.11157e-10	2.82563	0.00370021	-1.11157e-10	2.83747	0.00374578	-1.11157e-10	2.83753
21811389	chr8:21811389:A:G	5.06513e-06	-1.30528	-0.404406	4.09545e-05	-1.28683	-0.379391	4.13233e-05	-1.2912	-0.378228
21811397	chr8:21811397:C:T	8.81058e-06	-1.15611	-3.15096e-10	6.61034e-05	-1.18746	-3.15096e-10	6.69984e-05	-1.18619	-3.15096e-10
21811406	chr8:21811406:T:A	7.79192e-06	-1.11157e-10	-1.27898	6.09463e-05	-1.11157e-10	-1.26868	6.16756e-05	-1.11157e-10	-1.26897
21811554	chr8:21811554:G:C	7.69853e-06	-1.11157e-10	-1.29103	5.941e-05	-1.11157e-10	-1.29422	6.01405e-05	-1.11157e-10	-1.29417
21811974	chr8:21811974:G:GA	7.59731e-06	-1.11157e-10	-1.30427	5.88597e-05	-1.11157e-10	-1.30352	5.95811e-05	-1.11157e-10	-1.30352
21812015	chr8:21812015:C:T	8.58439e-05	-1.11157e-10	1.12047	0.000637699	-1.11157e-10	1.07919	0.000645648	-1.11157e-10	1.0794
21812325	chr8:21812325:C:G	7.68672e-06	-1.11157e-10	-1.29257	6.0054e-05	-1.11157e-10	-1.28343	6.07799e-05	-1.11157e-10	-1.2836
21812665	chr8:21812665:C:T	9.47778e-06	-1.11157e-10	-1.08311	7.42746e-05	-1.11157e-10	-1.07091	7.52393e-05	-1.11157e-10	-1.07018
21812871	chr8:21812871:G:A	7.6259e-06	-1.11157e-10	-1.30051	5.92299e-05	-1.11157e-10	-1.29725	5.99534e-05	-1.11157e-10	-1.29729
21813025	chr8:21813025:C:G	9.5842e-05	-1.11157e-10	1.23064	0.000740499	-1.11157e-10	1.22865	0.000751297	-1.11157e-10	1.23094
21813320	chr8:21813320:T:A	3.45258e-06	-1.03729	-1.05565	2.72567e-05	-1.0102	-1.06318	2.74479e-05	-1.01589	-1.06268
21813986	chr8:21813986:C:T	7.82214e-06	-1.11157e-10	-1.27511	6.12986e-05	-1.11157e-10	-1.26292	6.20305e-05	-1.11157e-10	-1.26323
21814184	chr8:21814184:C:A	0.000117499	-1.11157e-10	1.43437	0.000899603	-1.11157e-10	1.42327	0.00091031	-1.11157e-10	1.42293
21814443	chr8:21814443:A:G	2.95655e-05	-1.11157e-10	0.0545466	0.00023765	-1.11157e-10	0.0921225	0.000240459	-1.11157e-10	0.0916925
21814458	chr8:21814458:AT:A	8.70708e-06	-1.16793	-3.15096e-10	5.83825e-05	-1.31166	-3.15096e-10	5.92762e-05	-1.30865	-3.15096e-10
21814792	chr8:21814792:C:T	3.16599e-06	-0.973341	-1.20626	2.36108e-05	-0.97136	-1.24561	2.38008e-05	-0.9758	-1.24534
21814880	chr8:21814880:C:T	1.71837e-05	-1.11157e-10	-0.488103	0.000144267	-1.11157e-10	-0.407013	0.000146086	-1.11157e-10	-0.406663
21814891	chr8:21814891:C:T	3.49243e-05	-1.11157e-10	0.221119	0.000284696	-1.11157e-10	0.272743	0.000288176	-1.11157e-10	0.272713
21816183	chr8:21816183:C:T	4.6309e-06	-1.08606	-0.713256	3.86128e-05	-1.14055	-0.584541	3.91476e-05	-1.13594	-0.587575
21816250	chr8:21816250:A:G	3.25035e-06	-0.851503	-1.3018	2.28664e-05	-0.948332	-1.30068	2.3175e-05	-0.947097	-1.30069
21816789	chr8:21816789:A:G	4.14238e-06	-1.05113	-0.859664	3.3502e-05	-1.00636	-0.860708	3.37376e-05	-1.01258	-0.859661
21817083	chr8:21817083:T:A	7.61722e-06	-1.11157e-10	-1.30165	5.88696e-05	-1.11157e-10	-1.30335	5.95915e-05	-1.11157e-10	-1.30334
21817225	chr8:21817225:T:C	2.46718e-06	-1.27034	-1.15865	1.673e-05	-1.41237	-1.1491	1.69541e-05	-1.41092	-1.14943
21817363	chr8:21817363:C:T	2.34915e-06	-1.29076	-1.18725	1.96615e-05	-1.2567	-1.14331	1.99004e-05	-1.25569	-1.14442
21817430	chr8:21817430:C:G	2.67277e-05	-1.11157e-10	-0.0463616	0.000230748	-1.11157e-10	0.0626464	0.000233466	-1.11157e-10	0.0621782
21817556	chr8:21817556:A:G	2.62134e-05	-1.11157e-10	-0.065794	0.000212049	-1.11157e-10	-0.0218609	0.000214628	-1.11157e-10	-0.0219491
21817746	chr8:21817746:C:T	1.94919e-06	-1.5663	-1.09834	1.55794e-05	-1.56219	-1.07054	1.57834e-05	-1.56203	-1.06986
21818156	chr8:21818156:C:T	6.38656e-06	-1.47787	-3.15096e-10	5.22894e-05	-1.42188	-3.15096e-10	5.27364e-05	-1.42555	-3.15096e-10
21818663	chr8:21818663:G:A	2.45101e-05	-1.11157e-10	-0.132978	0.000198865	-1.11157e-10	-0.0860511	0.000201297	-1.11157e-10	-0.0860748
21818801	chr8:21818801:C:T	8.5678e-06	-1.11157e-10	-1.18405	6.63107e-05	-1.11157e-10	-1.18433	6.71234e-05	-1.11157e-10	-1.18432
21818867	chr8:21818867:G:C	1.91344e-05	-1.11157e-10	-0.380574	0.000142313	-1.11157e-10	-0.420647	0.000144339	-1.11157e-10	-0.418693
21819390	chr8:21819390:C:T	4.43729e-06	-1.45038	-0.39164	3.17824e-05	-1.49347	-0.426293	3.2209e-05	-1.4927	-0.425916
21820047	chr8:21820047:C:G	4.60508e-06	-1.39307	-0.41183	3.26191e-05	-1.44672	-0.447061	3.30631e-05	-1.44573	-0.446709
21820146	chr8:21820146:G:C	1.82866e-06	-1.51515	-1.21333	1.53423e-05	-1.46493	-1.18314	1.55184e-05	-1.46553	-1.1833
21820283	chr8:21820283:T:A	9.26346e-06	-1.11157e-10	-1.10599	7.11103e-05	-1.11157e-10	-1.11445	7.19766e-05	-1.11157e-10	-1.11452
21820323	chr8:21820323:C:T	7.95218e-06	-1.11157e-10	-1.25862	6.24087e-05	-1.11157e-10	-1.24497	6.31573e-05	-1.11157e-10	-1.24523
21820355	chr8:21820355:T:C	2.45743e-06	-1.12884	-1.30411	1.98049e-05	-1.08863	-1.30412	1.99285e-05	-1.09457	-1.30413
21820479	chr8:21820479:C:A	2.52621e-06	-1.11032	-1.29502	1.99638e-05	-1.08398	-1.30078	2.00848e-05	-1.09014	-1.30076
21820591	chr8:21820591:A:G	1.67179e-06	-1.52035	-1.29782	1.35133e-05	-1.47238	-1.30263	1.36709e-05	-1.47298	-1.30261
21820858	chr8:21820858:T:C	2.3626e-06	-1.16851	-1.30379	1.90071e-05	-1.13005	-1.30381	1.91306e-05	-1.13573	-1.30384
21821751	chr8:21821751:C:T	5.90949e-06	-1.5555	-3.15096e-10	4.54253e-05	-1.56261	-3.15096e-10	4.59798e-05	-1.56265	-3.15096e-10
21821902	chr8:21821902:C:A	2.42155e-06	-1.14389	-1.30376	1.95093e-05	-1.10399	-1.3038	1.96329e-05	-1.10983	-1.30383
21822187	chr8:21822187:T:C	8.44326e-06	-1.11157e-10	-1.19869	6.44337e-05	-1.11157e-10	-1.21304	6.52747e-05	-1.11157e-10	-1.21225
21822226	chr8:21822226:G:C	4.45821e-06	-1.42702	-0.410297	3.17343e-05	-1.47427	-0.44701	3.21554e-05	-1.47341	-0.446863
21822338	chr8:21822338:G:A	2.05974e-06	-1.51466	-1.09483	1.78501e-05	-1.46	-1.03667	1.80361e-05	-1.46067	-1.03781
21822483	chr8:21822483:T:C	1.39e-05	-1.11157e-10	-0.700173	0.000110958	-1.11157e-10	-0.669529	0.000112126	-1.11157e-10	-0.671238
21822505	chr8:21822505:G:A	1.65817e-06	-1.53772	-1.28863	1.34478e-05	-1.49892	-1.28095	1.36051e-05	-1.49939	-1.28102
21822837	chr8:21822837:G:A	2.49725e-06	-1.54867	-0.868207	2.04204e-05	-1.51776	-0.844382	2.06551e-05	-1.51818	-0.844719
21822994	chr8:21822994:T:C	1.75029e-06	-1.4963	-1.27598	1.38431e-05	-1.46114	-1.28976	1.39627e-05	-1.46487	-1.2896
21823407	chr8:21823407:C:T	1.37686e-05	-1.11157e-10	-0.709674	0.000114259	-1.11157e-10	-0.640209	0.000115619	-1.11157e-10	-0.640557
21823577	chr8:21823577:G:A	1.73665e-06	-1.53865	-1.24146	1.43165e-05	-1.49857	-1.2187	1.44799e-05	-1.49904	-1.21905
21823675	chr8:21823675:T:A	8.35325e-06	-1.11157e-10	-1.20941	6.6232e-05	-1.11157e-10	-1.18552	6.70217e-05	-1.11157e-10	-1.18584
21823758	chr8:21823758:G:A	3.23659e-06	-1.06567	-1.09187	2.62304e-05	-1.02078	-1.09098	2.63994e-05	-1.02717	-1.09034
21823861	chr8:21823861:G:A	8.48435e-06	-1.11157e-10	-1.19384	6.7395e-05	-1.11157e-10	-1.16811	6.81971e-05	-1.11157e-10	-1.16846
21824012	chr8:21824012:AG:A	8.48193e-06	-1.11157e-10	-1.19413	6.73741e-05	-1.11157e-10	-1.16842	6.8176e-05	-1.11157e-10	-1.16877
21824128	chr8:21824128:A:T	2.86504e-06	-1.05179	-1.22769	2.33677e-05	-1.03345	-1.19388	2.34957e-05	-1.03969	-1.19435
21824129	chr8:21824129:T:TC	2.8825e-06	-1.05056	-1.22284	2.35372e-05	-1.03204	-1.18805	2.36657e-05	-1.03829	-1.18854
21824135	chr8:21824135:A:G	2.80355e-06	-1.07576	-1.22542	2.28677e-05	-1.05775	-1.1912	2.29964e-05	-1.06384	-1.19168
21824499	chr8:21824499:G:T	1.01203e-05	-1.01752	-3.15096e-10	7.79504e-05	-1.02261	-3.15096e-10	7.84652e-05	-1.0282	-3.15096e-10
21824532	chr8:21824532:C:T	1.93735e-06	-1.44724	-1.2235	1.54427e-05	-1.49495	-1.14659	1.56017e-05	-1.49595	-1.14753
21824722	chr8:21824722:C:T	2.9332e-06	-1.15505	-1.10091	2.46432e-05	-1.10977	-1.06441	2.4764e-05	-1.11633	-1.06514
21825202	chr8:21825202:C:A	1.2702e-05	-0.790303	-3.15096e-10	8.63837e-05	-0.91988	-3.15096e-10	8.78545e-05	-0.915176	-3.15096e-10
21825231	chr8:21825231:C:T	7.66887e-06	-1.11157e-10	-1.29489	5.90442e-05	-1.11157e-10	-1.30039	5.97736e-05	-1.11157e-10	-1.30029
21825521	chr8:21825521:G:A	7.78592e-06	-1.11157e-10	-1.27975	5.96979e-05	-1.11157e-10	-1.28938	6.04409e-05	-1.11157e-10	-1.28919
21825653	chr8:21825653:C:T	2.41401e-06	-1.38936	-1.06142	1.75045e-05	-1.48911	-1.02711	1.77236e-05	-1.48825	-1.0277
21826107	chr8:21826107:C:G	8.70769e-06	-1.11157e-10	-1.16786	6.95826e-05	-1.11157e-10	-1.13616	7.04037e-05	-1.11157e-10	-1.13661
21826122	chr8:21826122:T:C	3.02235e-05	-1.11157e-10	0.0765571	0.000244796	-1.11157e-10	0.121746	0.000247759	-1.11157e-10	0.121601
21826135	chr8:21826135:C:T	1.92311e-06	-1.50185	-1.17627	1.59055e-05	-1.45765	-1.15436	1.60914e-05	-1.45806	-1.15451
21826252	chr8:21826252:C:T	2.48693e-06	-1.53546	-0.88555	2.28602e-05	-1.55746	-0.691825	2.30642e-05	-1.55782	-0.694753
21826259	chr8:21826259:G:A	7.68571e-06	-1.11157e-10	-1.2927	5.91273e-05	-1.11157e-10	-1.29899	5.98586e-05	-1.11157e-10	-1.29887
21826298	chr8:21826298:T:C	8.56182e-06	-1.11157e-10	-1.18475	6.80822e-05	-1.11157e-10	-1.15796	6.88915e-05	-1.11157e-10	-1.15832
21826367	chr8:21826367:A:G	8.46196e-06	-1.11157e-10	-1.19648	6.71997e-05	-1.11157e-10	-1.17101	6.79996e-05	-1.11157e-10	-1.17136
21826628	chr8:21826628:A:G	7.59783e-06	-1.11157e-10	-1.3042	5.88161e-05	-1.11157e-10	-1.30426	5.9537e-05	-1.11157e-10	-1.30426
21826692	chr8:21826692:C:T	1.37757e-05	-0.70916	-3.15096e-10	0.000104561	-0.728908	-3.15096e-10	0.000105436	-0.732753	-3.15096e-10
21826764	chr8:21826764:C:T	1.36164e-05	-1.11157e-10	-0.72079	0.000102557	-1.11157e-10	-0.748262	0.000104031	-1.11157e-10	-0.746168
21826786	chr8:21826786:G:A	3.00973e-06	-1.09763	-1.13258	2.20639e-05	-1.15802	-1.12671	2.23433e-05	-1.15702	-1.12731
21826795	chr8:21826795:T:C	3.31989e-05	-1.11157e-10	0.170455	0.000270138	-1.11157e-10	0.220253	0.000273437	-1.11157e-10	0.220213
21827562	chr8:21827562:G:C	8.7162e-06	-1.11157e-10	-1.16688	6.58401e-05	-1.11157e-10	-1.19145	6.66513e-05	-1.11157e-10	-1.19138
21828000	chr8:21828000:A:G	4.3003e-06	-1.46252	-0.410863	3.10205e-05	-1.5011	-0.44293	3.1429e-05	-1.50038	-0.442747
21828050	chr8:21828050:A:C	2.89246e-06	-1.05948	-1.21048	2.35457e-05	-1.04617	-1.17357	2.36812e-05	-1.0521	-1.17407
21828064	chr8:21828064:C:G	2.42275e-06	-1.38346	-1.0637	1.75156e-05	-1.48624	-1.02934	1.77385e-05	-1.48521	-1.02991
21828218	chr8:21828218:A:C	5.86197e-06	-1.56358	-3.15096e-10	4.53667e-05	-1.5639	-3.15096e-10	4.59114e-05	-1.56414	-3.15096e-10
21828437	chr8:21828437:A:G	2.11509e-06	-1.3496	-1.23337	1.5673e-05	-1.35786	-1.26888	1.58295e-05	-1.36031	-1.26867
21828553	chr8:21828553:C:T	2.65646e-06	-1.06942	-1.28565	1.9251e-05	-1.14862	-1.2725	1.95051e-05	-1.14765	-1.27254
21828678	chr8:21828678:G:A	1.14048e-05	-1.11157e-10	-0.898027	9.25447e-05	-1.11157e-10	-0.850987	9.36169e-05	-1.11157e-10	-0.851646
21829027	chr8:21829027:C:A	1.10198e-05	-1.11157e-10	-0.932372	8.92425e-05	-1.11157e-10	-0.887322	9.02787e-05	-1.11157e-10	-0.887955
21829298	chr8:21829298:T:C	1.65225e-06	-1.56621	-1.26371	1.27019e-05	-1.56013	-1.2768	1.2857e-05	-1.56026	-1.27671
21829588	chr8:21829588:T:A	9.22242e-06	-1.11157e-10	-1.11043	6.93348e-05	-1.11157e-10	-1.13973	7.01897e-05	-1.11157e-10	-1.13966
21830097	chr8:21830097:AGAACATTC:A	6.66856e-06	-1.43466	-3.15096e-10	5.508e-05	-1.36989	-3.15096e-10	5.54817e-05	-1.3748	-3.15096e-10
21830245	chr8:21830245:G:C	7.61955e-06	-1.11157e-10	-1.30135	5.91553e-05	-1.11157e-10	-1.29851	5.9881e-05	-1.11157e-10	-1.2985
21830266	chr8:21830266:G:A	1.65437e-06	-1.52577	-1.30288	1.34471e-05	-1.47947	-1.30044	1.36044e-05	-1.48	-1.30047
21830907	chr8:21830907:A:C	9.2268e-06	-1.11157e-10	-1.10995	7.41403e-05	-1.11157e-10	-1.07272	7.50081e-05	-1.11157e-10	-1.07326
21831244	chr8:21831244:A:G	3.00759e-06	-0.934233	-1.29669	2.34082e-05	-0.92228	-1.30331	2.35406e-05	-0.928861	-1.30327
21831369	chr8:21831369:G:C	9.27835e-05	-1.11157e-10	1.19821	0.000675061	-1.11157e-10	1.13612	0.000686052	-1.11157e-10	1.1401
21831500	chr8:21831500:T:C	8.93269e-06	-1.11157e-10	-1.14234	6.73269e-05	-1.11157e-10	-1.16912	6.81568e-05	-1.11157e-10	-1.16905
21832327	chr8:21832327:A:G	2.29522e-06	-1.40798	-1.09325	1.67285e-05	-1.5018	-1.05976	1.69395e-05	-1.50087	-1.06034
21832591	chr8:21832591:T:C	4.04834e-05	-1.11157e-10	0.368829	0.000299583	-1.11157e-10	0.323711	0.000303316	-1.11157e-10	0.323919
21832597	chr8:21832597:G:A	9.42458e-06	-1.11157e-10	-1.08874	7.3733e-05	-1.11157e-10	-1.07823	7.45808e-05	-1.11157e-10	-1.07897
21832897	chr8:21832897:A:G	8.17179e-06	-1.11157e-10	-1.23137	6.21934e-05	-1.11157e-10	-1.24843	6.29562e-05	-1.11157e-10	-1.24842
21833118	chr8:21833118:G:A	2.4399e-06	-1.55787	-0.882236	1.71092e-05	-1.56554	-0.973522	1.73461e-05	-1.56555	-0.971934
21833156	chr8:21833156:G:A	8.21227e-06	-1.11157e-10	-1.22643	6.52378e-05	-1.11157e-10	-1.20064	6.60112e-05	-1.11157e-10	-1.20103
21833281	chr8:21833281:G:A	1.63041e-05	-1.11157e-10	-0.540645	0.000117642	-1.11157e-10	-0.611028	0.000119329	-1.11157e-10	-0.608974
21833352	chr8:21833352:T:C	2.22363e-06	-1.53185	-1.00108	1.58337e-05	-1.54997	-1.06656	1.60488e-05	-1.55007	-1.06515
21833435	chr8:21833435:C:T	9.23597e-06	-1.11157e-10	-1.10896	6.99018e-05	-1.11157e-10	-1.13159	7.07475e-05	-1.11157e-10	-1.13174
21833536	chr8:21833536:A:G	2.04459e-06	-1.46272	-1.15414	1.52003e-05	-1.53205	-1.12531	1.53885e-05	-1.53143	-1.12581
21833544	chr8:21833544:A:T	8.06925e-06	-1.11157e-10	-1.244	6.15052e-05	-1.11157e-10	-1.25956	6.22594e-05	-1.11157e-10	-1.25955
21834300	chr8:21834300:G:A	4.95488e-05	-1.11157e-10	0.570894	0.00035777	-1.11157e-10	0.501212	0.000363226	-1.11157e-10	0.504168
21834371	chr8:21834371:C:T	2.06278e-06	-1.31663	-1.29138	1.57879e-05	-1.31735	-1.30208	1.59177e-05	-1.3214	-1.30202
21834379	chr8:21834379:G:T	4.99322e-06	-1.08532	-0.638661	4.14423e-05	-1.06416	-0.590213	4.17203e-05	-1.07011	-0.589759
21834534	chr8:21834534:G:A	2.21835e-06	-1.30785	-1.22745	1.66114e-05	-1.30856	-1.26003	1.6751e-05	-1.31268	-1.25972
21834541	chr8:21834541:C:T	3.03588e-05	-1.11157e-10	0.081023	0.000221448	-1.11157e-10	0.021509	0.000224735	-1.11157e-10	0.0240623
21834717	chr8:21834717:T:C	2.03801e-06	-1.37639	-1.2437	1.53254e-05	-1.3773	-1.27187	1.54625e-05	-1.38083	-1.27161
21834942	chr8:21834942:A:G	1.83118e-06	-1.51131	-1.21579	1.31783e-05	-1.54081	-1.2593	1.33374e-05	-1.54154	-1.25875
21834986	chr8:21834986:C:T	2.09998e-06	-1.34158	-1.24855	1.58117e-05	-1.34246	-1.27547	1.5948e-05	-1.3463	-1.27522
21835122	chr8:21835122:T:G	1.72729e-06	-1.48814	-1.29737	1.33652e-05	-1.48878	-1.29725	1.35059e-05	-1.49061	-1.29712
21835125	chr8:21835125:T:G	9.12917e-05	-1.11157e-10	1.182	0.000665252	-1.11157e-10	1.12149	0.000676083	-1.11157e-10	1.12546
21835171	chr8:21835171:T:C	8.60243e-06	-1.11157e-10	-1.18002	6.50637e-05	-1.11157e-10	-1.20331	6.58647e-05	-1.11157e-10	-1.20326
21835466	chr8:21835466:T:C	2.20959e-06	-1.27367	-1.26559	1.67261e-05	-1.27438	-1.28733	1.68599e-05	-1.27878	-1.28714
21835608	chr8:21835608:G:A	8.42612e-06	-1.11157e-10	-1.20073	6.38506e-05	-1.11157e-10	-1.22213	6.46362e-05	-1.11157e-10	-1.22208
21836486	chr8:21836486:G:A	2.16451e-06	-1.28604	-1.27383	1.64656e-05	-1.2845	-1.29291	1.6595e-05	-1.28898	-1.29277
21836496	chr8:21836496:A:C	1.60286e-06	-1.56238	-1.2979	1.28541e-05	-1.56603	-1.25898	1.30032e-05	-1.56595	-1.25972
21836931	chr8:21836931:C:T	8.99981e-06	-1.11157e-10	-1.13486	7.2242e-05	-1.11157e-10	-1.09866	7.30942e-05	-1.11157e-10	-1.09911
21837270	chr8:21837270:T:C	2.60846e-06	-1.46107	-0.912232	1.90024e-05	-1.4984	-0.935715	1.92456e-05	-1.49792	-0.935657
21837823	chr8:21837823:G:A	7.63219e-06	-1.11157e-10	-1.29969	5.88798e-05	-1.11157e-10	-1.30318	5.96043e-05	-1.11157e-10	-1.30313
21838446	chr8:21838446:G:A	4.90138e-06	-1.54079	-0.201757	3.98631e-05	-1.53273	-0.160493	4.03561e-05	-1.53134	-0.161777
21838699	chr8:21838699:G:T	1.41102e-05	-1.11157e-10	-0.685166	0.000108327	-1.11157e-10	-0.693525	0.0001096	-1.11157e-10	-0.694017
21838831	chr8:21838831:AC:A	1.25578e-05	-1.11157e-10	-0.80172	9.7765e-05	-1.11157e-10	-0.796112	9.90396e-05	-1.11157e-10	-0.795338
21838883	chr8:21838883:T:G	2.08878e-06	-1.41965	-1.17584	1.56304e-05	-1.44498	-1.18449	1.58992e-05	-1.43948	-1.1851
21838929	chr8:21838929:G:A	1.95273e-06	-1.48966	-1.17318	1.49198e-05	-1.51127	-1.16472	1.51736e-05	-1.50748	-1.16382
21838999	chr8:21838999:A:G	8.36035e-06	-1.11157e-10	-1.20856	6.59565e-05	-1.11157e-10	-1.18968	6.67846e-05	-1.11157e-10	-1.18938
21839143	chr8:21839143:C:G	2.79472e-06	-1.16782	-1.13652	2.04853e-05	-1.11869	-1.24028	2.05336e-05	-1.12971	-1.23909
21839539	chr8:21839539:C:T	7.95076e-06	-1.11157e-10	-1.25879	6.18629e-05	-1.11157e-10	-1.25376	6.26383e-05	-1.11157e-10	-1.25348
21839612	chr8:21839612:T:G	2.27638e-06	-1.42236	-1.08712	1.63335e-05	-1.46827	-1.11719	1.66124e-05	-1.46338	-1.11733
21839613	chr8:21839613:C:G	2.28641e-06	-1.42234	-1.08274	1.64005e-05	-1.46823	-1.11313	1.66806e-05	-1.46334	-1.11327
21839716	chr8:21839716:T:C	1.72275e-06	-1.49862	-1.28953	1.28304e-05	-1.52962	-1.29724	1.30268e-05	-1.52657	-1.29728
21839932	chr8:21839932:C:T	1.92499e-06	-1.49393	-1.18321	1.41289e-05	-1.52597	-1.20449	1.43453e-05	-1.52279	-1.20465
21839951	chr8:21839951:T:C	9.56459e-06	-1.11157e-10	-1.074	7.75617e-05	-1.11157e-10	-1.02761	7.84784e-05	-1.11157e-10	-1.02803
21840758	chr8:21840758:C:T	2.0901e-06	-1.42851	-1.16634	1.51866e-05	-1.48086	-1.17741	1.54359e-05	-1.47612	-1.17804
21841221	chr8:21841221:C:T	4.34322e-06	-1.2451	-0.618346	2.8201e-05	-1.31926	-0.720064	2.86748e-05	-1.31496	-0.719876
21841965	chr8:21841965:A:G	3.30641e-06	-1.24717	-0.889024	2.30703e-05	-1.32524	-0.914897	2.35205e-05	-1.3174	-0.915587
21842448	chr8:21842448:T:C	2.28478e-06	-1.39166	-1.11414	1.64164e-05	-1.44847	-1.13193	1.67014e-05	-1.44291	-1.13246
21843262	chr8:21843262:C:T	1.34471e-05	-1.11157e-10	-0.7333	0.000114281	-1.11157e-10	-0.640021	0.000115527	-1.11157e-10	-0.641355
21843863	chr8:21843863:A:G	9.30265e-06	-1.35245	0.250683	9.83334e-05	-1.31971	0.529393	9.96645e-05	-1.31573	0.526685
21843996	chr8:21843996:G:T	1.61553e-06	-1.56618	-1.28622	1.26566e-05	-1.55766	-1.28284	1.28117e-05	-1.55731	-1.28319
21844016	chr8:21844016:T:C	2.41195e-05	-1.11157e-10	-0.149043	0.000227798	-1.11157e-10	0.0497807	0.00023006	-1.11157e-10	0.0474846
21844129	chr8:21844129:A:G	9.7956e-06	-1.11157e-10	-1.05013	8.05572e-05	-1.11157e-10	-0.989711	8.15038e-05	-1.11157e-10	-0.990208
21844629	chr8:21844629:G:A	9.95801e-06	-1.11157e-10	-1.03369	8.20411e-05	-1.11157e-10	-0.971459	8.30054e-05	-1.11157e-10	-0.971952
21844639	chr8:21844639:C:T	2.09197e-05	-1.11157e-10	-0.291371	0.000179224	-1.11157e-10	-0.190041	0.000181214	-1.11157e-10	-0.191179
21844692	chr8:21844692:T:C	3.00996e-06	-1.54707	-0.683069	2.65356e-05	-1.55943	-0.54076	2.68196e-05	-1.55924	-0.542482
21844773	chr8:21844773:T:C	1.26762e-05	-1.11157e-10	-0.792339	0.000112346	-1.11157e-10	-0.657099	0.000113535	-1.11157e-10	-0.658747
21844791	chr8:21844791:C:T	2.32389e-06	-1.48653	-1.00229	1.76261e-05	-1.51252	-0.996775	1.78889e-05	-1.51079	-0.99589
21844867	chr8:21844867:T:G	3.25838e-05	-1.11157e-10	0.151754	0.00027033	-1.11157e-10	0.220966	0.000273561	-1.11157e-10	0.220667
21844917	chr8:21844917:G:A	1.03761e-05	-1.11157e-10	-0.992554	8.58945e-05	-1.11157e-10	-0.925558	8.68993e-05	-1.11157e-10	-0.926108
21844949	chr8:21844949:A:G	3.82837e-06	-1.13313	-0.856492	3.09814e-05	-1.21602	-0.72927	3.13104e-05	-1.21604	-0.730867
21845534	chr8:21845534:T:A	2.1989e-06	-1.49986	-1.04425	1.67214e-05	-1.52347	-1.03852	1.6967e-05	-1.52192	-1.03767
21845544	chr8:21845544:G:A	1.02963e-05	-1.11157e-10	-1.00028	8.5124e-05	-1.11157e-10	-0.934569	8.61218e-05	-1.11157e-10	-0.935095
21845877	chr8:21845877:A:T	8.25169e-06	-1.11157e-10	-1.22164	6.61554e-05	-1.11157e-10	-1.18667	6.69408e-05	-1.11157e-10	-1.18705
21846036	chr8:21846036:A:C	2.22952e-06	-1.52171	-1.00857	1.86909e-05	-1.54587	-0.904771	1.88928e-05	-1.54587	-0.906206
21846567	chr8:21846567:A:T	7.93466e-06	-1.11157e-10	-1.26082	6.30647e-05	-1.11157e-10	-1.23452	6.38178e-05	-1.11157e-10	-1.23482
21846658	chr8:21846658:T:A	2.46548e-06	-1.45505	-0.97463	1.96602e-05	-1.47875	-0.921328	1.9951e-05	-1.47657	-0.921011
21846845	chr8:21846845:A:G	7.85032e-06	-1.11157e-10	-1.27151	6.22095e-05	-1.11157e-10	-1.24817	6.29544e-05	-1.11157e-10	-1.24845
21846948	chr8:21846948:T:C	8.59104e-06	-1.11157e-10	-1.18134	6.86522e-05	-1.11157e-10	-1.14963	6.9485e-05	-1.11157e-10	-1.14975
21847009	chr8:21847009:C:T	2.98245e-05	-1.11157e-10	0.0632678	0.000259595	-1.11157e-10	0.180443	0.00026244	-1.11157e-10	0.179166
21847249	chr8:21847249:T:A	9.49819e-06	-1.11157e-10	-1.08096	7.78484e-05	-1.11157e-10	-1.02392	7.87625e-05	-1.11157e-10	-1.02442
21847250	chr8:21847250:G:T	8.20757e-06	-1.11157e-10	-1.22701	6.30533e-05	-1.11157e-10	-1.2347	6.38168e-05	-1.11157e-10	-1.23484
21847261	chr8:21847261:G:A	5.84805e-06	-1.56595	-3.15096e-10	4.52584e-05	-1.56629	-3.15096e-10	4.58115e-05	-1.56632	-3.15096e-10
21847749	chr8:21847749:G:A	7.60174e-06	-1.11157e-10	-1.30369	5.9105e-05	-1.11157e-10	-1.29936	5.98249e-05	-1.11157e-10	-1.29944
21847996	chr8:21847996:A:G	1.04995e-05	-1.11157e-10	-0.980738	8.7039e-05	-1.11157e-10	-0.912322	8.80546e-05	-1.11157e-10	-0.9129
21848051	chr8:21848051:A:G	1.04034e-05	-1.11157e-10	-0.989933	8.61508e-05	-1.11157e-10	-0.922579	8.71568e-05	-1.11157e-10	-0.923149
21848180	chr8:21848180:C:CT	9.7636e-06	-1.11157e-10	-1.0534	8.02901e-05	-1.11157e-10	-0.993032	8.12319e-05	-1.11157e-10	-0.993549
21848323	chr8:21848323:C:G	4.46314e-06	-1.51558	-0.320634	3.58446e-05	-1.48735	-0.312131	3.61134e-05	-1.49166	-0.312535
21848363	chr8:21848363:G:A	9.33088e-06	-1.11157e-10	-1.09873	7.63168e-05	-1.11157e-10	-1.04379	7.72157e-05	-1.11157e-10	-1.04425
21848469	chr8:21848469:C:T	2.09342e-05	-1.11157e-10	-0.290676	0.000161936	-1.11157e-10	-0.29148	0.00016366	-1.11157e-10	-0.293064
21848491	chr8:21848491:C:T	1.9443e-05	-1.11157e-10	-0.364574	0.000143065	-1.11157e-10	-0.415379	0.000144816	-1.11157e-10	-0.415394
21848563	chr8:21848563:A:G	3.93678e-06	-1.20458	-0.75712	3.44407e-05	-1.22796	-0.611478	3.50002e-05	-1.22399	-0.611509
21848695	chr8:21848695:T:C	7.6284e-06	-1.11157e-10	-1.30018	5.91023e-05	-1.11157e-10	-1.29941	5.98252e-05	-1.11157e-10	-1.29943
21848786	chr8:21848786:A:C	1.73795e-06	-1.50906	-1.2703	1.30928e-05	-1.54068	-1.26593	1.324e-05	-1.54123	-1.26639
21848788	chr8:21848788:T:G	2.03772e-06	-1.46592	-1.15431	1.52918e-05	-1.49649	-1.15487	1.55185e-05	-1.4945	-1.15432
21849474	chr8:21849474:G:A	3.02684e-06	-1.13195	-1.0926	2.71157e-05	-0.883958	-1.19461	2.67775e-05	-0.910378	-1.19292
21849481	chr8:21849481:G:A	6.92709e-06	-1.39662	-3.15096e-10	5.51872e-05	-1.36795	-3.15096e-10	5.57967e-05	-1.36914	-3.15096e-10
21849647	chr8:21849647:A:C	6.30517e-05	-1.11157e-10	0.811892	0.000560866	-1.11157e-10	0.950803	0.000566974	-1.11157e-10	0.949457
21849678	chr8:21849678:A:C	2.2455e-06	-1.39736	-1.12578	2.22797e-05	-1.22653	-1.04847	2.21673e-05	-1.24328	-1.04896
21849725	chr8:21849725:T:C	9.74351e-06	-1.11157e-10	-1.05546	7.68261e-05	-1.11157e-10	-1.03713	7.76862e-05	-1.11157e-10	-1.03818
21849846	chr8:21849846:C:G	9.49689e-06	-1.43285	0.351752	6.82629e-05	-1.46661	0.311302	6.9229e-05	-1.46428	0.310845
21850019	chr8:21850019:A:G	7.14195e-05	-1.56444	2.50095	0.00057118	-1.52666	2.49569	0.000576642	-1.53323	2.4996
21850202	chr8:21850202:C:G	1.78819e-06	-1.49325	-1.25761	1.58789e-05	-1.40525	-1.20843	1.58842e-05	-1.41668	-1.20885
21850368	chr8:21850368:A:G	8.29898e-06	-1.11157e-10	-1.21593	6.49475e-05	-1.11157e-10	-1.2051	6.57562e-05	-1.11157e-10	-1.2049
21850774	chr8:21850774:C:G	2.27843e-06	-1.48332	-1.02526	1.71761e-05	-1.5123	-1.02286	1.73985e-05	-1.51057	-1.02391
21850797	chr8:21850797:C:T	2.28683e-06	-1.37806	-1.12684	2.30976e-05	-1.19542	-1.04353	2.2961e-05	-1.21304	-1.04402
21850813	chr8:21850813:A:G	2.3796e-06	-1.46171	-1.00342	1.78781e-05	-1.49359	-1.00151	1.81137e-05	-1.49158	-1.0026
21850860	chr8:21850860:G:A	2.23463e-06	-1.48559	-1.0424	1.68522e-05	-1.51331	-1.04089	1.70716e-05	-1.51159	-1.04185
21851159	chr8:21851159:G:C	6.12993e-05	-1.11157e-10	0.783706	0.000540641	-1.11157e-10	0.914077	0.000545831	-1.11157e-10	0.911451
21851169	chr8:21851169:A:G	1.59338e-06	-1.5646	-1.30161	1.23629e-05	-1.56075	-1.30323	1.25067e-05	-1.56144	-1.30315
21851335	chr8:21851335:G:A	8.67665e-06	-1.11157e-10	-1.17143	6.55769e-05	-1.11157e-10	-1.19546	6.6425e-05	-1.11157e-10	-1.19478
21851406	chr8:21851406:T:C	6.89201e-06	-1.4017	-3.15096e-10	5.34562e-05	-1.39982	-3.15096e-10	5.4003e-05	-1.40182	-3.15096e-10
21851546	chr8:21851546:CAT:C	2.7698e-05	-1.11157e-10	-0.0107032	0.000208264	-1.11157e-10	-0.03987	0.000211027	-1.11157e-10	-0.0388732
21851574	chr8:21851574:G:C	2.45565e-06	-1.39045	-1.04322	1.68606e-05	-1.4471	-1.1066	1.712e-05	-1.44409	-1.10652
21851836	chr8:21851836:T:C	2.77818e-06	-1.4316	-0.87867	2.35498e-05	-1.29902	-0.920539	2.3443e-05	-1.31542	-0.920869
21851934	chr8:21851934:C:T	6.85274e-06	-1.40741	-3.15096e-10	5.346e-05	-1.39974	-3.15096e-10	5.41098e-05	-1.39984	-3.15096e-10
21852001	chr8:21852001:A:G	3.39797e-06	-1.46683	-0.642055	2.90602e-05	-1.35594	-0.653368	2.89532e-05	-1.37045	-0.654727
21852246	chr8:21852246:CT:C	2.36579e-06	-1.46654	-1.00441	1.77726e-05	-1.49898	-1.00204	1.80055e-05	-1.49705	-1.00313
21852570	chr8:21852570:A:C	1.82527e-06	-1.50043	-1.2299	1.59196e-05	-1.3917	-1.21943	1.59309e-05	-1.4036	-1.21899
21852635	chr8:21852635:T:C	1.65942e-06	-1.52444	-1.30115	1.37616e-05	-1.45417	-1.30262	1.37965e-05	-1.46377	-1.30268
21852727	chr8:21852727:C:T	1.64045e-05	-1.11157e-10	-0.53451	0.000129261	-1.11157e-10	-0.516847	0.000130802	-1.11157e-10	-0.517171
21852765	chr8:21852765:A:G	1.63006e-05	-1.55887	1.01801	0.00012764	-1.56376	1.0343	0.000129311	-1.56331	1.03466
21852972	chr8:21852972:A:G	8.9119e-06	-1.11157e-10	-1.14468	6.72031e-05	-1.11157e-10	-1.17096	6.80773e-05	-1.11157e-10	-1.17021
21853116	chr8:21853116:A:G	8.87522e-06	-1.11157e-10	-1.1488	6.69422e-05	-1.11157e-10	-1.17485	6.78122e-05	-1.11157e-10	-1.17411
21853230	chr8:21853230:T:G	6.40697e-05	0.827909	-3.15096e-10	0.000602443	1.02232	-3.15096e-10	0.000590055	0.989359	-3.15096e-10
21853725	chr8:21853725:G:A	1.59005e-06	-1.56412	-1.30418	1.23638e-05	-1.55973	-1.30418	1.25056e-05	-1.56048	-1.3042
21853906	chr8:21853906:T:A	8.77115e-06	-1.11157e-10	-1.1606	6.62032e-05	-1.11157e-10	-1.18595	6.70624e-05	-1.11157e-10	-1.18523
21853920	chr8:21853920:T:C	2.90222e-06	-1.46808	-0.79851	2.366e-05	-1.3744	-0.840495	2.36386e-05	-1.38701	-0.840971
21854140	chr8:21854140:A:C	2.84654e-06	-1.50013	-0.785825	2.28632e-05	-1.42143	-0.827722	2.28819e-05	-1.43234	-0.828176
21854782	chr8:21854782:C:T	1.64123e-06	-1.54533	-1.29129	1.25509e-05	-1.55349	-1.2954	1.27212e-05	-1.5524	-1.29518
21854890	chr8:21854890:G:A	1.68244e-06	-1.51733	-1.29449	1.38899e-05	-1.44325	-1.30426	1.39193e-05	-1.45333	-1.30426
21855079	chr8:21855079:C:T	2.24932e-06	-1.50083	-1.0206	1.88181e-05	-1.41443	-1.02943	1.87927e-05	-1.42676	-1.03063
21855148	chr8:21855148:C:T	7.34995e-06	-1.33737	-3.15096e-10	5.8889e-05	-1.30302	-3.15096e-10	5.94273e-05	-1.3061	-3.15096e-10
21855189	chr8:21855189:TCCACC:T	1.1301e-05	-1.11157e-10	-0.907175	8.60994e-05	-1.11157e-10	-0.923176	8.723e-05	-1.11157e-10	-0.922309
21855499	chr8:21855499:G:A	9.30567e-06	-1.11157e-10	-1.10144	7.07981e-05	-1.11157e-10	-1.11885	7.1749e-05	-1.11157e-10	-1.11768
21855536	chr8:21855536:G:A	2.48768e-06	-1.27305	-1.14766	2.1702e-05	-1.06778	-1.23349	2.14944e-05	-1.09095	-1.23211
21855608	chr8:21855608:C:T	2.33518e-06	-1.38193	-1.10204	1.74745e-05	-1.47732	-1.04061	1.78536e-05	-1.46775	-1.0409
21856079	chr8:21856079:G:A	0.000112803	-1.11157e-10	1.39358	0.00099376	-1.11157e-10	1.52282	0.00100464	-1.11157e-10	1.52153
21856408	chr8:21856408:G:T	2.17411e-06	-1.56133	-0.994112	1.72299e-05	-1.55876	-0.97327	1.73984e-05	-1.56099	-0.973485
21856693	chr8:21856693:T:C	7.73674e-06	-1.11157e-10	-1.28608	6.12726e-05	-1.11157e-10	-1.26335	6.20119e-05	-1.11157e-10	-1.26353
21857187	chr8:21857187:G:A	1.58763e-06	-1.56573	-1.30409	1.24368e-05	-1.55803	-1.29999	1.25776e-05	-1.5589	-1.30004
21857519	chr8:21857519:G:A	7.81807e-06	-1.11157e-10	-1.27563	6.02219e-05	-1.11157e-10	-1.28064	6.09716e-05	-1.11157e-10	-1.28045
21857662	chr8:21857662:C:T	6.04532e-05	-1.11157e-10	0.769807	0.000530437	-1.11157e-10	0.895023	0.0005364	-1.11157e-10	0.894023
21858389	chr8:21858389:T:A	7.65158e-06	-1.11157e-10	-1.29715	6.01837e-05	-1.11157e-10	-1.28128	6.09129e-05	-1.11157e-10	-1.28141
21858760	chr8:21858760:T:C	7.9159e-06	-1.11157e-10	-1.26319	6.29678e-05	-1.11157e-10	-1.23606	6.37211e-05	-1.11157e-10	-1.23634
21859095	chr8:21859095:G:A	2.38112e-06	-1.49135	-0.973143	2.1281e-05	-1.41551	-0.905354	2.12958e-05	-1.4262	-0.906147
21859241	chr8:21859241:C:T	1.42003e-05	-1.11157e-10	-0.678801	0.000113714	-1.11157e-10	-0.644995	0.000115061	-1.11157e-10	-0.645392
21859350	chr8:21859350:C:A	1.96897e-06	-1.41018	-1.24437	1.66728e-05	-1.37813	-1.18678	1.68977e-05	-1.37626	-1.18742
21859595	chr8:21859595:C:T	4.42435e-05	-1.11157e-10	0.457645	0.000323971	-1.11157e-10	0.401975	0.000329009	-1.11157e-10	0.405229
21860018	chr8:21860018:G:A	2.24165e-06	-1.52257	-1.00228	1.97713e-05	-1.45854	-0.935903	1.98191e-05	-1.46766	-0.936552
21860150	chr8:21860150:T:C	8.21842e-06	-1.11157e-10	-1.22569	6.15329e-05	-1.11157e-10	-1.25911	6.23249e-05	-1.11157e-10	-1.2585
21860330	chr8:21860330:G:T	2.89471e-06	-1.05154	-1.21763	2.84903e-05	-0.771375	-1.25774	2.80947e-05	-0.797685	-1.25759
21860506	chr8:21860506:C:T	5.10522e-05	-1.11157e-10	0.600786	0.000450588	-1.11157e-10	0.731874	0.000454837	-1.11157e-10	0.729083
21860638	chr8:21860638:G:A	1.65043e-06	-1.56276	-1.26827	1.28864e-05	-1.55158	-1.27093	1.30487e-05	-1.55105	-1.27112
21860646	chr8:21860646:G:A	4.894e-05	-1.11157e-10	0.558531	0.000431523	-1.11157e-10	0.688641	0.000435604	-1.11157e-10	0.685876
21860803	chr8:21860803:C:T	5.01012e-05	-1.11157e-10	0.581983	0.000442068	-1.11157e-10	0.712785	0.000446245	-1.11157e-10	0.710011
21860867	chr8:21860867:A:T	7.90853e-06	-1.11157e-10	-1.26412	6.2922e-05	-1.11157e-10	-1.23678	6.36749e-05	-1.11157e-10	-1.23707
21860910	chr8:21860910:G:A	5.86047e-06	-1.56383	-3.15096e-10	4.63908e-05	-1.54158	-3.15096e-10	4.68763e-05	-1.54335	-3.15096e-10
21861308	chr8:21861308:G:A	2.58326e-06	-1.42849	-0.954517	2.40162e-05	-1.31064	-0.889314	2.39218e-05	-1.32641	-0.889656
21861650	chr8:21861650:G:A	1.77253e-06	-1.49261	-1.26705	1.538e-05	-1.40245	-1.24316	1.53676e-05	-1.41521	-1.24338
21861685	chr8:21861685:G:A	2.10929e-06	-1.30303	-1.28268	1.97725e-05	-1.09373	-1.30065	1.96054e-05	-1.11444	-1.30061
21861687	chr8:21861687:G:A	0.000100243	-1.11157e-10	1.27553	0.000890629	-1.11157e-10	1.41325	0.000900634	-1.11157e-10	1.41224
21861692	chr8:21861692:A:C	1.84878e-06	-1.48183	-1.23571	1.62375e-05	-1.38688	-1.20448	1.62136e-05	-1.40024	-1.20476
21861875	chr8:21861875:C:T	1.72171e-06	-1.51159	-1.27715	1.4727e-05	-1.43274	-1.25625	1.47345e-05	-1.44422	-1.25645
21861879	chr8:21861879:T:C	7.59766e-06	-1.11157e-10	-1.30422	5.88157e-05	-1.11157e-10	-1.30427	5.95364e-05	-1.11157e-10	-1.30427
21862237	chr8:21862237:TC:T	1.53405e-05	-1.11157e-10	-0.601566	0.000128725	-1.11157e-10	-0.520998	0.000130161	-1.11157e-10	-0.522083
21862309	chr8:21862309:G:A	1.60634e-05	-1.11157e-10	-0.555522	0.000135096	-1.11157e-10	-0.472693	0.000136599	-1.11157e-10	-0.473808
21863463	chr8:21863463:C:T	6.10862e-06	-1.52236	-3.15096e-10	4.80811e-05	-1.50579	-3.15096e-10	4.85554e-05	-1.50815	-3.15096e-10
21864170	chr8:21864170:T:C	4.52414e-05	-1.11157e-10	0.479951	0.000397646	-1.11157e-10	0.606884	0.000401428	-1.11157e-10	0.60417
21864233	chr8:21864233:G:T	1.93749e-05	-1.11157e-10	-0.368083	0.000156173	-1.11157e-10	-0.327713	0.000158071	-1.11157e-10	-0.327816
21864753	chr8:21864753:T:C	2.08752e-06	-1.47133	-1.12476	1.94674e-05	-1.34029	-1.06964	1.94126e-05	-1.3549	-1.07004
21864842	chr8:21864842:G:A	2.36495e-06	-1.56027	-0.911033	1.75326e-05	-1.56607	-0.948549	1.77537e-05	-1.56613	-0.948128
21864963	chr8:21864963:G:A	2.02342e-06	-1.32368	-1.30359	1.9305e-05	-1.11855	-1.29977	1.91498e-05	-1.13874	-1.29983
21865371	chr8:21865371:C:A	1.44907e-05	-1.11157e-10	-0.658557	0.000116122	-1.11157e-10	-0.624035	0.000117497	-1.11157e-10	-0.624446
21865395	chr8:21865395:G:A	1.55215e-05	-1.11157e-10	-0.58984	0.000129828	-1.11157e-10	-0.512471	0.000131281	-1.11157e-10	-0.513517
21866402	chr8:21866402:T:C	7.63512e-06	-1.11157e-10	-1.2993	5.89736e-05	-1.11157e-10	-1.30159	5.97026e-05	-1.11157e-10	-1.30148
21866854	chr8:21866854:G:A	2.32755e-06	-1.20522	-1.28203	2.25237e-05	-0.965489	-1.29862	2.22731e-05	-0.988885	-1.29859
21867119	chr8:21867119:C:A	8.09424e-06	-1.11157e-10	-1.24091	6.22874e-05	-1.11157e-10	-1.24692	6.30717e-05	-1.11157e-10	-1.24659
21867326	chr8:21867326:C:T	1.03947e-05	-1.11157e-10	-0.990766	7.9208e-05	-1.11157e-10	-1.0066	8.02294e-05	-1.11157e-10	-1.00597
21867493	chr8:21867493:G:A	9.22356e-06	-1.11157e-10	-1.1103	7.20514e-05	-1.11157e-10	-1.1013	7.29327e-05	-1.11157e-10	-1.10132
21867598	chr8:21867598:C:T	7.68808e-06	-1.11157e-10	-1.29239	5.96381e-05	-1.11157e-10	-1.29038	6.0395e-05	-1.11157e-10	-1.28995
21867685	chr8:21867685:G:A	1.48332e-05	-1.11157e-10	-0.635195	0.000123822	-1.11157e-10	-0.55983	0.000125186	-1.11157e-10	-0.561056
21868140	chr8:21868140:C:T	7.61489e-06	-1.50176	0.199799	6.19552e-05	-1.477	0.224732	6.25018e-05	-1.4794	0.223738
21869096	chr8:21869096:C:T	1.9498e-05	-1.11157e-10	-0.361752	0.000157141	-1.11157e-10	-0.321532	0.000159055	-1.11157e-10	-0.321609
21869396	chr8:21869396:A:G	1.77902e-06	-1.5215	-1.23451	1.43067e-05	-1.5327	-1.18525	1.45007e-05	-1.53135	-1.18531
21869502	chr8:21869502:C:G	8.08789e-06	-1.11157e-10	-1.2417	6.287e-05	-1.11157e-10	-1.23761	6.37016e-05	-1.11157e-10	-1.23665
21869723	chr8:21869723:C:T	3.62566e-06	-0.919077	-1.12495	3.48016e-05	-0.637027	-1.19199	3.41104e-05	-0.669361	-1.19189
21869779	chr8:21869779:C:T	1.90849e-06	-1.54919	-1.13656	1.42627e-05	-1.56134	-1.15969	1.44368e-05	-1.56164	-1.15944
21869812	chr8:21869812:G:A	8.00912e-06	-1.11157e-10	-1.25148	6.42451e-05	-1.11157e-10	-1.21597	6.50144e-05	-1.11157e-10	-1.21625
21869849	chr8:21869849:C:T	8.04588e-06	-1.11157e-10	-1.2469	6.1933e-05	-1.11157e-10	-1.25263	6.27122e-05	-1.11157e-10	-1.2523
21869912	chr8:21869912:G:A	3.19066e-06	-1.45806	-0.713771	3.18626e-05	-1.33074	-0.586511	3.16616e-05	-1.34769	-0.588065
21869948	chr8:21869948:A:C	1.77109e-06	-1.52984	-1.23063	1.42824e-05	-1.5393	-1.18035	1.44739e-05	-1.53811	-1.1804
21870373	chr8:21870373:G:C	1.85326e-06	-1.50313	-1.21199	1.40126e-05	-1.52724	-1.21148	1.41863e-05	-1.52582	-1.21276
21870407	chr8:21870407:A:T	2.96401e-06	-0.991349	-1.25417	3.13303e-05	-0.649866	-1.28423	3.07183e-05	-0.681774	-1.28423
21871277	chr8:21871277:T:G	1.93753e-06	-1.47439	-1.19626	1.45722e-05	-1.50406	-1.1955	1.47567e-05	-1.50227	-1.19689
21871415	chr8:21871415:C:T	7.82027e-06	-1.11157e-10	-1.27534	6.22144e-05	-1.11157e-10	-1.24809	6.29629e-05	-1.11157e-10	-1.24831
21872050	chr8:21872050:G:A	8.89881e-06	-1.11157e-10	-1.14615	6.76062e-05	-1.11157e-10	-1.16498	6.85073e-05	-1.11157e-10	-1.16392
21872332	chr8:21872332:C:G	1.18787e-05	-0.857316	-3.15096e-10	9.75767e-05	-0.79804	-3.15096e-10	9.77696e-05	-0.808244	-3.15096e-10
21872955	chr8:21872955:C:T	4.76254e-06	-1.10564	-0.665645	4.02421e-05	-0.905994	-0.777771	3.97757e-05	-0.929659	-0.777942
21873381	chr8:21873381:T:A	2.58773e-06	-1.08617	-1.29511	2.70982e-05	-0.775119	-1.30409	2.66333e-05	-0.804603	-1.30409
21873906	chr8:21873906:A:G	6.73022e-06	-1.35049	-0.0749618	5.75201e-05	-1.21942	-0.107129	5.71423e-05	-1.23644	-0.108873
21874038	chr8:21874038:C:T	2.19867e-05	-1.35395	1.11232	0.000184364	-1.22226	1.06049	0.000183142	-1.23923	1.05863
21874161	chr8:21874161:C:G	5.51598e-05	-1.11157e-10	0.678172	0.00047103	-1.11157e-10	0.776243	0.000476226	-1.11157e-10	0.775034
21874315	chr8:21874315:G:A	7.18385e-06	-1.36023	-3.15096e-10	5.7224e-05	-1.33171	-3.15096e-10	5.76554e-05	-1.33637	-3.15096e-10
21874421	chr8:21874421:A:G	9.23977e-06	-1.11157e-10	-1.10855	7.06281e-05	-1.11157e-10	-1.12125	7.1554e-05	-1.11157e-10	-1.1204
21874433	chr8:21874433:G:A	9.10768e-06	-1.11157e-10	-1.12294	6.96739e-05	-1.11157e-10	-1.13485	7.05859e-05	-1.11157e-10	-1.13403
21874947	chr8:21874947:T:G	2.55352e-06	-1.10039	-1.29421	2.49929e-05	-0.855922	-1.30417	2.46017e-05	-0.883835	-1.30421
21875185	chr8:21875185:A:G	6.98693e-06	-1.301	-0.0870165	6.05209e-05	-1.15681	-0.118877	6.00349e-05	-1.17533	-0.120606
21875220	chr8:21875220:G:A	2.49755e-06	-1.53996	-0.876791	1.87804e-05	-1.55723	-0.888632	1.9018e-05	-1.55762	-0.88785
21875727	chr8:21875727:G:A	3.45042e-05	-1.11157e-10	0.209018	0.000282943	-1.11157e-10	0.266567	0.000286306	-1.11157e-10	0.266202
21875728	chr8:21875728:G:T	6.91101e-05	-1.11157e-10	0.903638	0.00061549	-1.11157e-10	1.04374	0.00062118	-1.11157e-10	1.04076
21875940	chr8:21875940:TG:T	8.49518e-06	-1.11157e-10	-1.19256	6.76553e-05	-1.11157e-10	-1.16425	6.84459e-05	-1.11157e-10	-1.16481
21876181	chr8:21876181:C:T	1.64244e-06	-1.53449	-1.30139	1.24705e-05	-1.55327	-1.30204	1.26165e-05	-1.55379	-1.30206
21876465	chr8:21876465:C:T	2.70008e-05	-1.11157e-10	-0.036197	0.000220552	-1.11157e-10	0.0174548	0.000223178	-1.11157e-10	0.0171104
21876904	chr8:21876904:C:T	2.05376e-06	-1.53596	-1.07643	1.51203e-05	-1.55336	-1.10928	1.53048e-05	-1.55384	-1.10885
21876950	chr8:21876950:C:T	0.000325957	-1.11157e-10	2.4547	0.00247767	-1.11157e-10	2.43639	0.00251547	-1.11157e-10	2.43936
21877049	chr8:21877049:G:A	7.38615e-06	-1.33168	-0.000772559	6.18648e-05	-1.14499	-0.108736	6.14386e-05	-1.16342	-0.109399
21877658	chr8:21877658:C:T	3.25922e-05	-1.11157e-10	0.15201	0.000282271	-1.11157e-10	0.264189	0.000284885	-1.11157e-10	0.261228
21877760	chr8:21877760:T:C	1.61327e-06	-1.54953	-1.30427	1.27962e-05	-1.52827	-1.30127	1.2928e-05	-1.53016	-1.30131
21877790	chr8:21877790:A:T	2.72945e-05	-1.11157e-10	-0.0253795	0.000222987	-1.11157e-10	0.0284327	0.000225641	-1.11157e-10	0.0280891
21877959	chr8:21877959:T:G	8.05129e-06	-1.11157e-10	-1.24623	6.06162e-05	-1.11157e-10	-1.27412	6.13898e-05	-1.11157e-10	-1.27361
21877989	chr8:21877989:T:G	4.19602e-05	-1.11157e-10	0.404659	0.000355895	-1.11157e-10	0.495956	0.000359846	-1.11157e-10	0.494819
21878277	chr8:21878277:T:G	3.73938e-06	-0.843966	-1.16918	2.90491e-05	-0.803937	-1.20575	2.91111e-05	-0.814703	-1.20503
21878427	chr8:21878427:T:G	7.69169e-06	-1.11157e-10	-1.29192	5.90587e-05	-1.11157e-10	-1.30015	5.97921e-05	-1.11157e-10	-1.29998
21878513	chr8:21878513:T:C	6.36412e-05	-1.11157e-10	0.821199	0.000470435	-1.11157e-10	0.774978	0.000477487	-1.11157e-10	0.77768
21878690	chr8:21878690:G:A	7.72172e-06	-1.11157e-10	-1.28803	6.02051e-05	-1.11157e-10	-1.28092	6.09282e-05	-1.11157e-10	-1.28116
21878763	chr8:21878763:T:A	3.37283e-06	-1.54888	-0.567434	2.66239e-05	-1.49964	-0.59723	2.67109e-05	-1.50668	-0.599106
21878883	chr8:21878883:G:A	1.41188e-05	-1.11157e-10	-0.684554	0.000106259	-1.11157e-10	-0.712796	0.000107645	-1.11157e-10	-0.712023
21878887	chr8:21878887:G:A	3.19448e-06	-1.53646	-0.634179	3.13781e-05	-1.47317	-0.459402	3.13756e-05	-1.48263	-0.462192
21879412	chr8:21879412:G:A	6.48423e-06	-1.46269	-3.15096e-10	5.63956e-05	-1.34629	-3.15096e-10	5.63709e-05	-1.3589	-3.15096e-10
21879468	chr8:21879468:G:C	6.27972e-05	-1.11157e-10	0.807848	0.000462988	-1.11157e-10	0.759023	0.000469918	-1.11157e-10	0.761701
21880053	chr8:21880053:G:A	1.58822e-06	-1.56603	-1.30342	1.24618e-05	-1.55871	-1.2973	1.26028e-05	-1.55958	-1.29736
21880207	chr8:21880207:T:C	3.97244e-05	-1.11157e-10	0.349902	0.00034665	-1.11157e-10	0.469638	0.00035001	-1.11157e-10	0.467105
21880219	chr8:21880219:C:T	9.54486e-05	-1.31675	2.54328	0.000777946	-1.19848	2.47646	0.00077308	-1.21485	2.47438
21880935	chr8:21880935:C:T	0.000115368	-1.11157e-10	1.41606	0.000865448	-1.11157e-10	1.38457	0.000878064	-1.11157e-10	1.38686
21880967	chr8:21880967:T:G	3.6903e-05	-1.11157e-10	0.276231	0.000321609	-1.11157e-10	0.394657	0.000324733	-1.11157e-10	0.392145
21881086	chr8:21881086:C:T	5.46773e-06	-1.55234	-0.0808603	3.95443e-05	-1.56268	-0.138581	4.00292e-05	-1.56293	-0.138314
21881522	chr8:21881522:T:C	7.67259e-06	-1.11157e-10	-1.29441	5.95068e-05	-1.11157e-10	-1.29259	6.02605e-05	-1.11157e-10	-1.29218
21881620	chr8:21881620:T:G	1.02875e-05	-1.11157e-10	-1.00113	7.85684e-05	-1.11157e-10	-1.01471	7.96185e-05	-1.11157e-10	-1.01361
21881827	chr8:21881827:A:G	9.0213e-06	-1.13247	-3.15096e-10	6.67588e-05	-1.17759	-3.15096e-10	6.79941e-05	-1.17144	-3.15096e-10
21881862	chr8:21881862:T:G	9.27074e-06	-1.11157e-10	-1.1052	7.08714e-05	-1.11157e-10	-1.11781	7.18018e-05	-1.11157e-10	-1.11695
21881891	chr8:21881891:A:C	9.5043e-06	-1.11157e-10	-1.08032	7.25993e-05	-1.11157e-10	-1.09372	7.35564e-05	-1.11157e-10	-1.0928
21882321	chr8:21882321:T:C	2.12689e-06	-1.44627	-1.13113	1.59285e-05	-1.47854	-1.13203	1.61292e-05	-1.4764	-1.13383
21882442	chr8:21882442:T:C	8.87046e-06	-1.11157e-10	-1.14934	6.79784e-05	-1.11157e-10	-1.15949	6.88632e-05	-1.11157e-10	-1.15874
21883003	chr8:21883003:T:C	3.56034e-06	-1.12834	-0.933863	3.42131e-05	-0.905601	-0.940467	3.37571e-05	-0.930588	-0.94108
21883030	chr8:21883030:C:T	7.60255e-06	-1.11157e-10	-1.30358	5.88158e-05	-1.11157e-10	-1.30427	5.95365e-05	-1.11157e-10	-1.30427
21883083	chr8:21883083:G:C	6.40119e-06	-1.56556	0.0899848	5.03268e-05	-1.5638	0.103663	5.08668e-05	-1.56389	0.10224
21883324	chr8:21883324:A:T	6.28616e-06	-1.49371	-3.15096e-10	4.96154e-05	-1.47438	-3.15096e-10	5.01395e-05	-1.47605	-3.15096e-10
21883450	chr8:21883450:G:A	9.04027e-06	-1.11157e-10	-1.13037	7.43418e-05	-1.11157e-10	-1.07	7.52198e-05	-1.11157e-10	-1.07044
21883859	chr8:21883859:G:A	0.00012131	-1.11157e-10	1.46629	0.00107932	-1.11157e-10	1.60541	0.00109072	-1.11157e-10	1.60373
21883919	chr8:21883919:C:T	2.03724e-05	-1.19918	0.881304	0.000179629	-1.09314	0.905357	0.000178137	-1.11096	0.902656
21884020	chr8:21884020:T:C	7.71775e-06	-1.54246	0.25392	5.94399e-05	-1.5607	0.266986	6.00782e-05	-1.56057	0.265355
21884796	chr8:21884796:T:C	1.21487e-05	-1.23135	0.396502	0.000106901	-1.13133	0.424551	0.000106053	-1.14837	0.421451
21885256	chr8:21885256:G:A	2.88936e-05	-1.11157e-10	0.0315567	0.000249471	-1.11157e-10	0.140666	0.000251944	-1.11157e-10	0.138351
21885493	chr8:21885493:C:G	2.19109e-05	-1.22977	0.984688	0.000191924	-1.12839	1.00681	0.000190432	-1.14552	1.00396
21885605	chr8:21885605:T:G	1.0106e-05	-1.11157e-10	-1.01894	7.71651e-05	-1.11157e-10	-1.03273	7.81919e-05	-1.11157e-10	-1.03169
21885867	chr8:21885867:A:G	1.776e-05	-1.11157e-10	-0.455116	0.000150551	-1.11157e-10	-0.364379	0.000152028	-1.11157e-10	-0.366789
21886250	chr8:21886250:G:C	9.95735e-05	-1.11157e-10	1.26883	0.000750643	-1.11157e-10	1.24225	0.000761582	-1.11157e-10	1.24454
21886615	chr8:21886615:T:C	8.76236e-05	-1.11157e-10	1.14099	0.000664857	-1.11157e-10	1.12089	0.000674802	-1.11157e-10	1.12356
21886850	chr8:21886850:C:A	0.00021067	-1.11157e-10	2.01823	0.00155619	-1.11157e-10	1.97131	0.00158162	-1.11157e-10	1.97535
21887057	chr8:21887057:A:G	8.77795e-06	-1.11157e-10	-1.15982	6.89123e-05	-1.11157e-10	-1.14584	6.96828e-05	-1.11157e-10	-1.1469
21887234	chr8:21887234:T:C	1.00812e-05	-1.11157e-10	-1.02139	7.69835e-05	-1.11157e-10	-1.03509	7.80073e-05	-1.11157e-10	-1.03406
21887400	chr8:21887400:G:A	1.19704e-05	-1.55953	0.709907	9.58183e-05	-1.54156	0.725338	9.6732e-05	-1.5418	0.72289
21888252	chr8:21888252:G:C	1.10047e-05	-1.11157e-10	-0.933745	8.77335e-05	-1.11157e-10	-0.904375	8.87668e-05	-1.11157e-10	-0.904845
21888336	chr8:21888336:T:C	3.72624e-06	-1.50738	-0.509278	3.80805e-05	-1.45738	-0.281598	3.8059e-05	-1.46667	-0.285049
21888431	chr8:21888431:T:G	2.11722e-06	-1.35662	-1.22534	1.49093e-05	-1.41984	-1.25685	1.5146e-05	-1.4163	-1.25683
21888504	chr8:21888504:T:G	1.87748e-05	-1.43961	1.04006	0.000153414	-1.40785	1.06231	0.000154437	-1.41111	1.06004
21888539	chr8:21888539:G:A	4.16443e-06	-1.02158	-0.883906	3.45176e-05	-0.797116	-1.04009	3.41393e-05	-0.82296	-1.03745
21888904	chr8:21888904:A:AC	1.18651e-05	-1.11157e-10	-0.858459	9.04131e-05	-1.11157e-10	-0.874289	9.16487e-05	-1.11157e-10	-0.872895
21889195	chr8:21889195:G:T	2.66539e-06	-1.04873	-1.30298	2.22504e-05	-0.974553	-1.30177	2.24099e-05	-0.979484	-1.30187
21889245	chr8:21889245:G:A	1.16501e-05	-1.11157e-10	-0.876752	9.31645e-05	-1.11157e-10	-0.844312	9.42595e-05	-1.11157e-10	-0.844806
21889394	chr8:21889394:C:A	7.93668e-06	-1.11157e-10	-1.26057	6.19747e-05	-1.11157e-10	-1.25195	6.27666e-05	-1.11157e-10	-1.25143
21889720	chr8:21889720:T:C	1.4899e-05	-1.11157e-10	-0.630771	0.000122566	-1.11157e-10	-0.570026	0.000123979	-1.11157e-10	-0.570742
21890323	chr8:21890323:C:T	1.62787e-05	-1.11157e-10	-0.542205	0.000123787	-1.11157e-10	-0.560113	0.000125443	-1.11157e-10	-0.559004
21890364	chr8:21890364:G:C	2.07116e-06	-1.3135	-1.29046	1.92357e-05	-1.13435	-1.28756	1.90842e-05	-1.15435	-1.28765
21890406	chr8:21890406:T:C	2.08192e-06	-1.32246	-1.27632	1.93188e-05	-1.14558	-1.27202	1.91708e-05	-1.16533	-1.27214
21890483	chr8:21890483:G:A	1.03486e-05	-1.11157e-10	-0.995213	8.26125e-05	-1.11157e-10	-0.964517	8.36082e-05	-1.11157e-10	-0.964715
21891174	chr8:21891174:T:G	7.59742e-06	-1.11157e-10	-1.30425	5.90799e-05	-1.11157e-10	-1.29979	5.97939e-05	-1.11157e-10	-1.29995
21891286	chr8:21891286:T:C	2.48156e-06	-1.53806	-0.88511	2.07345e-05	-1.51881	-0.828067	2.0941e-05	-1.52001	-0.82914
21891366	chr8:21891366:C:G	3.31251e-06	-1.36724	-0.76712	2.87512e-05	-1.31731	-0.702689	2.89857e-05	-1.32013	-0.703925
21891453	chr8:21891453:T:C	2.05175e-06	-1.31105	-1.30232	1.90721e-05	-1.12978	-1.30067	1.89195e-05	-1.14992	-1.30075
21891918	chr8:21891918:G:A	2.24234e-06	-1.22173	-1.30281	2.13543e-05	-1.01593	-1.3015	2.11305e-05	-1.03857	-1.30157
21892182	chr8:21892182:A:G	2.03893e-06	-1.56632	-1.05332	1.79922e-05	-1.5495	-0.939244	1.81235e-05	-1.55281	-0.940841
21892357	chr8:21892357:C:T	9.73801e-06	-1.11157e-10	-1.05603	7.7047e-05	-1.11157e-10	-1.03426	7.79677e-05	-1.11157e-10	-1.03456
21892820	chr8:21892820:T:G	2.4867e-06	-1.56057	-0.860537	2.27269e-05	-1.5633	-0.691825	2.29202e-05	-1.56464	-0.694201
21893118	chr8:21893118:G:C	1.5685e-05	-1.11157e-10	-0.579357	0.000119405	-1.11157e-10	-0.596159	0.000120997	-1.11157e-10	-0.595093
21893323	chr8:21893323:G:A	2.29675e-06	-1.19843	-1.30213	2.18946e-05	-0.991866	-1.30057	2.1659e-05	-1.01479	-1.30065
21893495	chr8:21893495:T:G	2.28686e-06	-1.22034	-1.28454	2.15556e-05	-1.02338	-1.28466	2.13339e-05	-1.04584	-1.28472
21893631	chr8:21893631:C:T	7.39726e-06	-1.19683	-0.134119	6.43467e-05	-1.13416	-0.0802317	6.47575e-05	-1.13811	-0.0821001
21893714	chr8:21893714:C:T	4.38941e-06	-1.346	-0.506866	3.59487e-05	-1.30815	-0.488435	3.6219e-05	-1.31133	-0.489941
21893733	chr8:21893733:T:C	2.23851e-06	-1.22487	-1.30138	2.12661e-05	-1.02196	-1.29961	2.1046e-05	-1.04445	-1.2997
21893867	chr8:21893867:C:T	2.52839e-06	-1.25099	-1.1535	2.39471e-05	-1.05739	-1.14545	2.37116e-05	-1.07914	-1.14575
21894259	chr8:21894259:G:A	2.66348e-06	-1.22513	-1.1273	2.54269e-05	-1.02444	-1.11843	2.51585e-05	-1.0469	-1.11876
21894520	chr8:21894520:T:A	8.98225e-06	-1.11157e-10	-1.13681	6.81454e-05	-1.11157e-10	-1.15703	6.90495e-05	-1.11157e-10	-1.15603
21894780	chr8:21894780:A:G	2.48125e-06	-1.26674	-1.15656	2.34042e-05	-1.07723	-1.14854	2.3184e-05	-1.09855	-1.14884
21894802	chr8:21894802:A:T	2.07382e-05	-1.11157e-10	-0.300088	0.000157306	-1.11157e-10	-0.320486	0.000159439	-1.11157e-10	-0.319197
21895002	chr8:21895002:A:G	8.65798e-06	-1.11157e-10	-1.17358	6.64026e-05	-1.11157e-10	-1.18294	6.72681e-05	-1.11157e-10	-1.18217
21895080	chr8:21895080:G:A	2.50223e-06	-1.2643	-1.15058	2.36199e-05	-1.07414	-1.14245	2.3396e-05	-1.09553	-1.14276
21895106	chr8:21895106:G:A	1.23433e-05	-1.11157e-10	-0.818951	0.000104698	-1.11157e-10	-0.727594	0.000105904	-1.11157e-10	-0.728326
21895231	chr8:21895231:A:G	2.03497e-06	-1.35772	-1.26386	1.59462e-05	-1.38731	-1.22215	1.61751e-05	-1.38458	-1.2228
21895759	chr8:21895759:C:T	2.57116e-06	-1.26704	-1.12067	2.42715e-05	-1.07757	-1.11181	2.40425e-05	-1.09889	-1.11215
21895954	chr8:21895954:T:C	2.46345e-06	-1.28972	-1.14078	2.30905e-05	-1.10684	-1.13242	2.2888e-05	-1.12751	-1.13273
21896175	chr8:21896175:C:T	5.9764e-06	-1.24455	-0.299694	4.9429e-05	-1.20126	-0.276881	4.97636e-05	-1.20501	-0.278561
21896246	chr8:21896246:T:G	2.56905e-06	-1.25369	-1.13484	2.43306e-05	-1.06057	-1.12638	2.40925e-05	-1.08226	-1.1267
21896353	chr8:21896353:C:A	8.89538e-05	-1.11157e-10	1.15605	0.000689338	-1.11157e-10	1.15705	0.000698829	-1.11157e-10	1.15855
21896358	chr8:21896358:C:A	1.60815e-06	-1.56418	-1.2928	1.24205e-05	-1.55577	-1.30357	1.25392e-05	-1.55848	-1.30352
21896422	chr8:21896422:T:C	2.57093e-06	-1.25415	-1.13365	2.43273e-05	-1.06184	-1.12524	2.40901e-05	-1.0835	-1.12556
21897069	chr8:21897069:C:T	2.46518e-06	-1.21706	-1.21274	2.35277e-05	-1.01416	-1.20634	2.32751e-05	-1.03684	-1.20664
21897220	chr8:21897220:C:A	1.0805e-05	-1.11157e-10	-0.95205	8.71793e-05	-1.11157e-10	-0.910712	8.81561e-05	-1.11157e-10	-0.911748
21897507	chr8:21897507:G:T	6.23353e-06	-1.50212	-3.15096e-10	4.82885e-05	-1.50149	-3.15096e-10	4.87671e-05	-1.5038	-3.15096e-10
21897611	chr8:21897611:T:G	1.92168e-06	-1.56341	-1.11546	1.64821e-05	-1.56007	-1.01633	1.66259e-05	-1.56208	-1.01781
21897644	chr8:21897644:T:A	1.71078e-06	-1.53471	-1.2604	1.30138e-05	-1.55642	-1.25625	1.31769e-05	-1.55551	-1.25689
21897880	chr8:21897880:T:C	9.86465e-06	-1.11157e-10	-1.04311	7.44565e-05	-1.11157e-10	-1.06846	7.5464e-05	-1.11157e-10	-1.0672
21898178	chr8:21898178:G:A	9.03667e-06	-1.11157e-10	-1.13077	6.962e-05	-1.11157e-10	-1.13563	7.05057e-05	-1.11157e-10	-1.13516
21898255	chr8:21898255:C:T	1.42774e-05	-1.11157e-10	-0.673388	0.000115121	-1.11157e-10	-0.632699	0.000116577	-1.11157e-10	-0.632305
21899139	chr8:21899139:A:G	1.18222e-05	-1.11157e-10	-0.862084	9.45253e-05	-1.11157e-10	-0.829811	9.56344e-05	-1.11157e-10	-0.830324
21899418	chr8:21899418:G:C	3.24319e-06	-1.43587	-0.719634	2.79993e-05	-1.39549	-0.651007	2.82382e-05	-1.39783	-0.652349
21899432	chr8:21899432:G:A	2.13428e-06	-1.27044	-1.30349	1.99961e-05	-1.07905	-1.30409	1.98154e-05	-1.10033	-1.30407
21899738	chr8:21899738:C:G	1.53265e-05	-1.11157e-10	-0.60248	0.000123916	-1.11157e-10	-0.559077	0.000125222	-1.11157e-10	-0.560767
21900317	chr8:21900317:C:T	1.04286e-05	-1.11157e-10	-0.987512	8.30556e-05	-1.11157e-10	-0.959168	8.40591e-05	-1.11157e-10	-0.959337
21900608	chr8:21900608:T:C	5.05133e-06	-1.2944	-0.418009	4.15937e-05	-1.25238	-0.398354	4.18928e-05	-1.25584	-0.399902
21900621	chr8:21900621:G:C	3.47345e-05	-1.11157e-10	0.21567	0.000256805	-1.11157e-10	0.16964	0.000260761	-1.11157e-10	0.172745
21900730	chr8:21900730:G:A	1.06452e-05	-1.11157e-10	-0.966952	8.48503e-05	-1.11157e-10	-0.93779	8.58748e-05	-1.11157e-10	-0.937967
21900965	chr8:21900965:C:A	2.21548e-06	-1.23534	-1.30125	2.09421e-05	-1.03428	-1.30264	2.07333e-05	-1.05653	-1.30259
21902463	chr8:21902463:T:C	1.62411e-05	-1.11157e-10	-0.544516	0.000123669	-1.11157e-10	-0.561066	0.000125322	-1.11157e-10	-0.559972
21902515	chr8:21902515:A:G	2.62454e-06	-1.06772	-1.29943	1.85992e-05	-1.15741	-1.29815	1.89019e-05	-1.15357	-1.29803
21903122	chr8:21903122:T:A	2.5219e-06	-1.10293	-1.30412	2.4647e-05	-0.869754	-1.30427	2.43211e-05	-0.895242	-1.30427
21903533	chr8:21903533:C:T	2.51468e-06	-1.10649	-1.30343	2.45277e-05	-0.87489	-1.30398	2.42062e-05	-0.900288	-1.30396
21903538	chr8:21903538:T:C	8.11251e-06	-1.11157e-10	-1.23866	6.35015e-05	-1.11157e-10	-1.22761	6.4264e-05	-1.11157e-10	-1.22786
21903684	chr8:21903684:TTGA:T	7.92496e-06	-1.11157e-10	-1.26205	6.23243e-05	-1.11157e-10	-1.24633	6.30486e-05	-1.11157e-10	-1.24695
21903822	chr8:21903822:G:T	5.87265e-06	-1.56176	-3.15096e-10	4.55058e-05	-1.56084	-3.15096e-10	4.60294e-05	-1.56158	-3.15096e-10
21903919	chr8:21903919:G:A	7.59667e-06	-1.30435	-3.15096e-10	5.7644e-05	-1.32439	-3.15096e-10	5.8526e-05	-1.32139	-3.15096e-10
21903932	chr8:21903932:T:C	1.65347e-06	-1.5655	-1.26369	1.323e-05	-1.52275	-1.27344	1.33063e-05	-1.52912	-1.2735
21904022	chr8:21904022:C:G	2.94005e-06	-1.43008	-0.823557	2.64765e-05	-1.37312	-0.729299	2.66742e-05	-1.37527	-0.731891
21904092	chr8:21904092:C:T	1.81273e-06	-1.45406	-1.28316	1.32212e-05	-1.50653	-1.29033	1.34211e-05	-1.50366	-1.29037
21904170	chr8:21904170:G:T	4.54455e-06	-1.26756	-0.550579	3.74098e-05	-1.22491	-0.531839	3.76727e-05	-1.22864	-0.533282
21904352	chr8:21904352:A:C	2.54824e-06	-1.09676	-1.2999	2.48626e-05	-0.863933	-1.30138	2.45317e-05	-0.889576	-1.30132
21904754	chr8:21904754:A:G	1.79997e-06	-1.47337	-1.27093	1.31736e-05	-1.52028	-1.28018	1.33679e-05	-1.51776	-1.28024
21904806	chr8:21904806:G:A	2.10936e-06	-1.33562	-1.25006	1.63499e-05	-1.31873	-1.26573	1.64727e-05	-1.32393	-1.26522
21905401	chr8:21905401:AGT:A	1.78616e-06	-1.54869	-1.2033	1.47474e-05	-1.46872	-1.21889	1.47835e-05	-1.47835	-1.21899
21905851	chr8:21905851:T:C	1.71076e-06	-1.56362	-1.2315	1.37462e-05	-1.51223	-1.24569	1.38146e-05	-1.51935	-1.24578
21906300	chr8:21906300:C:T	8.10314e-06	-1.11157e-10	-1.23981	6.42385e-05	-1.11157e-10	-1.21608	6.49738e-05	-1.11157e-10	-1.21687
21906496	chr8:21906496:C:T	1.66193e-06	-1.5648	-1.25929	1.3569e-05	-1.55134	-1.21956	1.36788e-05	-1.55479	-1.22021
21906772	chr8:21906772:G:A	1.67497e-05	-1.11157e-10	-0.51368	0.000126296	-1.11157e-10	-0.540051	0.000128011	-1.11157e-10	-0.538741
21907020	chr8:21907020:T:C	2.35448e-06	-1.21163	-1.26411	1.66276e-05	-1.29067	-1.27695	1.69116e-05	-1.28601	-1.27685
21907229	chr8:21907229:C:G	3.18378e-06	-1.28162	-0.892371	2.56161e-05	-1.34808	-0.787376	2.60077e-05	-1.34365	-0.788817
21907232	chr8:21907232:G:C	2.39761e-06	-1.55338	-0.904205	2.11404e-05	-1.56455	-0.762942	2.13312e-05	-1.56559	-0.765096
21907443	chr8:21907443:G:T	7.73076e-06	-1.11157e-10	-1.28686	5.94109e-05	-1.11157e-10	-1.2942	6.0137e-05	-1.11157e-10	-1.29423
21907533	chr8:21907533:G:A	3.47821e-06	-1.30151	-0.784039	2.82225e-05	-1.27024	-0.768316	2.84445e-05	-1.27329	-0.769609
21907611	chr8:21907611:C:T	5.00231e-06	-1.20744	-0.514724	3.92504e-05	-1.16279	-0.545924	3.96652e-05	-1.16618	-0.544202
21907700	chr8:21907700:A:C	2.58349e-06	-1.54436	-0.838567	2.40578e-05	-1.50149	-0.69673	2.41223e-05	-1.50752	-0.700203
21907763	chr8:21907763:TCC:T	7.60646e-06	-1.11157e-10	-1.30307	5.88165e-05	-1.11157e-10	-1.30426	5.95372e-05	-1.11157e-10	-1.30426
21908013	chr8:21908013:A:G	3.6612e-05	-0.763397	1.03171	0.000339952	-0.717384	1.16751	0.000344512	-0.716275	1.16755
21908100	chr8:21908100:G:A	1.47421e-05	-1.11157e-10	-0.641358	0.000115642	-1.11157e-10	-0.628181	0.000116962	-1.11157e-10	-0.629011
21908272	chr8:21908272:C:G	7.95047e-06	-1.11157e-10	-1.25883	6.11121e-05	-1.11157e-10	-1.26597	6.18549e-05	-1.11157e-10	-1.26607
21909370	chr8:21909370:A:C	2.73621e-05	-0.0229025	-3.15096e-10	0.000319854	0.389186	-3.15096e-10	0.000319497	0.375892	-3.15096e-10
21909449	chr8:21909449:T:C	0.000124293	-1.11157e-10	1.49057	0.000957697	-1.11157e-10	1.48585	0.000970323	-1.11157e-10	1.48677
21909729	chr8:21909729:G:A	1.01074e-05	-1.01879	-3.15096e-10	7.55924e-05	-1.05332	-3.15096e-10	7.68894e-05	-1.04849	-3.15096e-10
21910139	chr8:21910139:G:A	8.63476e-06	-1.11157e-10	-1.17627	6.98008e-05	-1.11157e-10	-1.13303	7.05555e-05	-1.11157e-10	-1.13446
21910454	chr8:21910454:G:C	3.80336e-05	-1.11157e-10	0.306408	0.000276021	-1.11157e-10	0.241797	0.000279908	-1.11157e-10	0.243604
21910909	chr8:21910909:C:G	8.93783e-06	-1.11157e-10	-1.14177	6.86159e-05	-1.11157e-10	-1.15015	6.94793e-05	-1.11157e-10	-1.14983
21911254	chr8:21911254:G:A	1.40239e-05	-1.54685	0.855548	9.54226e-05	-1.50657	0.686202	9.61924e-05	-1.51069	0.686178
21911526	chr8:21911526:T:C	1.01847e-05	-1.11157e-10	-1.01118	8.08203e-05	-1.11157e-10	-0.98645	8.17495e-05	-1.11157e-10	-0.987198
21911921	chr8:21911921:A:G	0.000313877	2.41694	-3.15096e-10	0.00309933	2.66026	-3.15096e-10	0.0029987	2.61508	-3.15096e-10
21912186	chr8:21912186:G:A	1.43679e-05	-0.667068	-3.15096e-10	0.000116484	-0.620928	-3.15096e-10	0.000116901	-0.629533	-3.15096e-10
21913252	chr8:21913252:T:C	4.85458e-06	-0.464879	-1.28726	6.88473e-05	0.110423	-1.25721	6.46329e-05	0.0375927	-1.25973
21913285	chr8:21913285:A:G	5.75328e-06	-0.524681	-1.05761	8.59635e-05	0.0424043	-0.96716	8.04877e-05	-0.0289103	-0.973842
21913527	chr8:21913527:C:A	7.9465e-06	-1.25933	-3.15096e-10	7.14511e-05	-1.10966	-3.15096e-10	7.1712e-05	-1.1182	-3.15096e-10
21913788	chr8:21913788:T:G	1.10514e-05	-1.11157e-10	-0.929508	8.4327e-05	-1.11157e-10	-0.943976	8.53921e-05	-1.11157e-10	-0.943604
21913936	chr8:21913936:G:A	8.28917e-06	-1.11157e-10	-1.21711	6.52134e-05	-1.11157e-10	-1.20101	6.59962e-05	-1.11157e-10	-1.20126
21914219	chr8:21914219:A:AT	1.15289e-05	-1.11157e-10	-0.887203	8.50877e-05	-1.11157e-10	-0.934996	8.61877e-05	-1.11157e-10	-0.93433
21914484	chr8:21914484:T:C	1.5331e-05	-1.11157e-10	-0.602185	0.000125225	-1.11157e-10	-0.548566	0.000126773	-1.11157e-10	-0.548461
21915072	chr8:21915072:C:T	2.07914e-05	-1.11157e-10	-0.297523	0.000163491	-1.11157e-10	-0.281922	0.00016519	-1.11157e-10	-0.283764
21915873	chr8:21915873:C:T	7.64257e-06	-0.382617	-0.915712	0.000126263	0.256166	-0.796477	0.000117895	0.183615	-0.804678
21916066	chr8:21916066:A:G	6.09822e-06	-1.52407	-3.15096e-10	4.73418e-05	-1.52128	-3.15096e-10	4.7945e-05	-1.5208	-3.15096e-10
21916270	chr8:21916270:C:T	1.55985e-05	-1.11157e-10	-0.584891	0.000122255	-1.11157e-10	-0.572568	0.000123562	-1.11157e-10	-0.574113
21916342	chr8:21916342:C:T	6.55209e-06	-0.575179	-0.8771	0.000104602	0.0395494	-0.768069	9.77357e-05	-0.0323456	-0.776245
21916356	chr8:21916356:T:C	1.16828e-05	-1.11157e-10	-0.873948	8.88911e-05	-1.11157e-10	-0.891266	9.00178e-05	-1.11157e-10	-0.89085
21916851	chr8:21916851:T:G	5.84948e-06	-0.415575	-1.15014	9.34237e-05	0.233452	-1.07499	8.71275e-05	0.157114	-1.0806
21917375	chr8:21917375:G:A	6.15352e-06	-1.51504	-3.15096e-10	4.72051e-05	-1.52418	-3.15096e-10	4.78841e-05	-1.52207	-3.15096e-10
21917425	chr8:21917425:A:T	1.42767e-05	-1.11157e-10	-0.673435	0.000124166	-1.11157e-10	-0.557063	0.000125183	-1.11157e-10	-0.56108
21917803	chr8:21917803:G:A	1.36928e-05	0.0706677	-0.785857	0.00025983	0.836927	-0.65558	0.000237926	0.745945	-0.664843
21917967	chr8:21917967:T:C	9.11863e-06	-1.11157e-10	-1.12174	6.96233e-05	-1.11157e-10	-1.13558	7.04941e-05	-1.11157e-10	-1.13533
21918230	chr8:21918230:G:C	1.27217e-05	-1.11157e-10	-0.78875	9.55459e-05	-1.11157e-10	-0.819072	9.67654e-05	-1.11157e-10	-0.818568
21919070	chr8:21919070:A:G	8.73746e-06	-1.11157e-10	-1.16444	6.58523e-05	-1.11157e-10	-1.19126	6.67027e-05	-1.11157e-10	-1.19061
21919170	chr8:21919170:T:A	2.37935e-06	-1.46529	-0.999947	2.10708e-05	-1.44022	-0.890567	2.11516e-05	-1.44391	-0.89523
21919384	chr8:21919384:A:G	6.38246e-06	-1.47851	-3.15096e-10	4.8623e-05	-1.49458	-3.15096e-10	4.93463e-05	-1.49199	-3.15096e-10
21919844	chr8:21919844:G:C	2.56434e-05	-1.11157e-10	-0.0877758	0.000227536	-1.11157e-10	0.0486295	0.00022981	-1.11157e-10	0.0463973
21920084	chr8:21920084:C:G	6.16526e-05	1.97156	-1.1821	0.00174647	3.21724	-1.13057	0.00152685	3.07498	-1.13487
21920109	chr8:21920109:C:T	1.10337e-05	-1.11157e-10	-0.93111	8.99071e-05	-1.11157e-10	-0.879902	9.09602e-05	-1.11157e-10	-0.880435
21920571	chr8:21920571:T:C	7.52596e-05	2.19448	-1.2056	0.00220426	3.47836	-1.1589	0.00191988	3.33199	-1.16283
21922309	chr8:21922309:CTT:C	1.86163e-06	-1.44079	-1.26982	1.49747e-05	-1.38241	-1.2899	1.50879e-05	-1.387	-1.28996
21922426	chr8:21922426:C:G	4.87409e-06	-1.5383	-0.209832	3.24049e-05	-1.55755	-0.342814	3.28669e-05	-1.55566	-0.342731
21922442	chr8:21922442:C:G	1.62458e-06	-1.54548	-1.30133	1.25813e-05	-1.54393	-1.30254	1.27406e-05	-1.5436	-1.30246
21922466	chr8:21922466:C:T	9.41053e-06	-1.11157e-10	-1.09023	7.64544e-05	-1.11157e-10	-1.04198	7.72841e-05	-1.11157e-10	-1.04337
21922585	chr8:21922585:T:C	6.18904e-06	-1.50928	-3.15096e-10	4.78846e-05	-1.50988	-3.15096e-10	4.84958e-05	-1.50938	-3.15096e-10
21922886	chr8:21922886:A:G	6.12865e-06	-1.51909	-3.15096e-10	4.74201e-05	-1.51963	-3.15096e-10	4.80232e-05	-1.51917	-3.15096e-10
21923233	chr8:21923233:A:G	3.19838e-05	1.4171	-1.28394	0.000664956	2.39434	-1.27329	0.0006	2.27888	-1.27281
21924355	chr8:21924355:T:C	1.36934e-05	-1.11157e-10	-0.715148	0.00010713	-1.11157e-10	-0.704639	0.000108289	-1.11157e-10	-0.706055
21925169	chr8:21925169:A:G	8.6348e-06	-1.11157e-10	-1.17626	6.77964e-05	-1.11157e-10	-1.16217	6.85822e-05	-1.11157e-10	-1.16282
21925626	chr8:21925626:T:C	1.2012e-05	-1.11157e-10	-0.846153	9.39929e-05	-1.11157e-10	-0.835459	9.50264e-05	-1.11157e-10	-0.836702
21926357	chr8:21926357:G:A	4.89466e-05	-1.11157e-10	0.558667	0.000389617	-1.11157e-10	0.586485	0.000392926	-1.11157e-10	0.582765
21927049	chr8:21927049:T:G	2.79043e-06	-1.48876	-0.817109	2.4525e-05	-1.50675	-0.672235	2.47261e-05	-1.50476	-0.678239
21927478	chr8:21927478:A:G	2.49415e-05	0.858412	-0.973943	0.000549019	1.80737	-0.877911	0.000491771	1.69239	-0.885232
21927928	chr8:21927928:G:C	7.65734e-06	-1.11157e-10	-1.2964	5.89913e-05	-1.11157e-10	-1.30129	5.97149e-05	-1.11157e-10	-1.30128
21928236	chr8:21928236:T:C	2.2136e-05	-1.11157e-10	-0.234856	0.000158573	-1.11157e-10	-0.312466	0.000160658	-1.11157e-10	-0.311577
21928787	chr8:21928787:G:A	9.21704e-06	-1.11157e-10	-1.11101	7.28383e-05	-1.11157e-10	-1.09044	7.36848e-05	-1.11157e-10	-1.09106
21928929	chr8:21928929:A:T	7.75316e-06	-1.51192	0.227957	6.4506e-05	-1.53516	0.323238	6.50146e-05	-1.53376	0.317514
21929122	chr8:21929122:C:T	9.38933e-06	-1.11157e-10	-1.09249	7.2115e-05	-1.11157e-10	-1.10042	7.30136e-05	-1.11157e-10	-1.10021
21929478	chr8:21929478:C:T	1.95394e-05	0.904459	-1.26409	0.000441233	1.94685	-1.23595	0.000395577	1.82795	-1.23846
21929668	chr8:21929668:A:G	9.27937e-06	-1.11157e-10	-1.10427	7.04221e-05	-1.11157e-10	-1.12417	7.13756e-05	-1.11157e-10	-1.1229
21930242	chr8:21930242:T:C	1.26052e-05	-0.797951	-3.15096e-10	9.36692e-05	-0.83891	-3.15096e-10	9.55747e-05	-0.830949	-3.15096e-10
21930267	chr8:21930267:A:G	8.87609e-06	-1.11157e-10	-1.1487	6.79916e-05	-1.11157e-10	-1.15929	6.88151e-05	-1.11157e-10	-1.15943
21931214	chr8:21931214:G:A	4.80845e-05	-1.11157e-10	0.540898	0.000436524	-1.11157e-10	0.700166	0.000440274	-1.11157e-10	0.696539
21931423	chr8:21931423:T:G	3.96318e-05	1.55683	-1.20927	0.00104675	2.73806	-1.1633	0.000922116	2.60299	-1.16718
21931473	chr8:21931473:C:T	4.55413e-05	1.68794	-1.20138	0.00123106	2.89073	-1.15378	0.00108171	2.75323	-1.15779
21932593	chr8:21932593:G:GC	5.08238e-06	-0.910129	-0.796154	4.03307e-05	-0.828084	-0.853482	4.03598e-05	-0.841348	-0.851676
21932646	chr8:21932646:T:TA	3.10181e-06	-1.48277	-0.717313	2.03759e-05	-1.52564	-0.838682	2.07145e-05	-1.52168	-0.838344
21932968	chr8:21932968:T:G	2.58725e-05	1.22487	-1.30375	0.000458981	2.05452	-1.30419	0.000424821	1.965	-1.30419
21933139	chr8:21933139:C:T	3.00327e-05	-1.11157e-10	0.0702239	0.000272443	-1.11157e-10	0.228752	0.000274704	-1.11157e-10	0.224837
21933625	chr8:21933625:T:G	2.44757e-05	-1.11157e-10	-0.134383	0.000216364	-1.11157e-10	-0.00171772	0.000218563	-1.11157e-10	-0.00378522
21934006	chr8:21934006:T:A	1.49225e-05	-1.11157e-10	-0.629194	0.000115773	-1.11157e-10	-0.627044	0.000117043	-1.11157e-10	-0.62832
21934021	chr8:21934021:C:T	9.29709e-06	-1.11157e-10	-1.10236	6.94842e-05	-1.11157e-10	-1.13758	7.03735e-05	-1.11157e-10	-1.13704
21934046	chr8:21934046:C:T	1.90428e-05	0.644044	-1.02942	0.000429797	1.64356	-0.958929	0.000385888	1.52984	-0.965151
21934261	chr8:21934261:C:T	6.92841e-06	-1.47395	0.0775186	4.36867e-05	-1.52709	-0.0745453	4.44086e-05	-1.52289	-0.0745293
21934372	chr8:21934372:A:G	7.18847e-06	-1.35958	-3.15096e-10	5.66821e-05	-1.34122	-3.15096e-10	5.71529e-05	-1.34513	-3.15096e-10
21934415	chr8:21934415:C:A	1.32173e-05	-1.11157e-10	-0.750535	0.00010346	-1.11157e-10	-0.739492	0.000104585	-1.11157e-10	-0.740854
21934490	chr8:21934490:G:A	9.28361e-06	-1.11157e-10	-1.10381	7.49563e-05	-1.11157e-10	-1.06177	7.57743e-05	-1.11157e-10	-1.0631
21934656	chr8:21934656:G:A	1.49212e-05	-0.629278	-3.15096e-10	0.000110346	-0.675062	-3.15096e-10	0.000112685	-0.666261	-3.15096e-10
21934839	chr8:21934839:A:G	7.61442e-06	-1.11157e-10	-1.30202	5.90529e-05	-1.11157e-10	-1.30025	5.97627e-05	-1.11157e-10	-1.30047
21935120	chr8:21935120:G:A	1.01405e-05	-1.11157e-10	-1.01553	7.78123e-05	-1.11157e-10	-1.02438	7.8784e-05	-1.11157e-10	-1.02415
21935822	chr8:21935822:T:TG	1.894e-05	0.908107	-1.2989	0.00042399	1.95653	-1.2855	0.000380504	1.83752	-1.28688
21936097	chr8:21936097:A:G	2.09347e-06	-1.51501	-1.07823	1.74312e-05	-1.53104	-0.989373	1.76022e-05	-1.52948	-0.993352
21936252	chr8:21936252:T:TTG	7.6595e-06	-1.11157e-10	-1.29612	5.94626e-05	-1.11157e-10	-1.29333	6.018e-05	-1.11157e-10	-1.29352
21936798	chr8:21936798:C:CCTTT	5.9359e-06	-1.55104	-3.15096e-10	4.7884e-05	-1.5099	-3.15096e-10	4.83527e-05	-1.51234	-3.15096e-10
21936868	chr8:21936868:T:C	3.0437e-05	1.38717	-1.30358	0.000692167	2.46535	-1.3042	0.0006222	2.34658	-1.30417
21938496	chr8:21938496:A:G	5.85773e-06	-1.5643	-3.15096e-10	4.64878e-05	-1.53949	-3.15096e-10	4.6979e-05	-1.54116	-3.15096e-10
21938575	chr8:21938575:G:A	8.43268e-06	-1.11157e-10	-1.19995	6.66845e-05	-1.11157e-10	-1.17871	6.74642e-05	-1.11157e-10	-1.17926
21940526	chr8:21940526:G:A	1.45709e-05	-1.11157e-10	-0.653037	0.000117232	-1.11157e-10	-0.614525	0.000118375	-1.11157e-10	-0.617003
21940805	chr8:21940805:C:T	5.87384e-05	1.68069	-0.939655	0.00165991	2.89337	-0.857532	0.00145383	2.75569	-0.864595
21940918	chr8:21940918:C:T	8.48354e-05	2.05541	-0.946758	0.00252854	3.31976	-0.863046	0.00220071	3.17586	-0.870188
21941734	chr8:21941734:G:A	2.60395e-06	-1.52546	-0.849574	2.34174e-05	-1.50688	-0.718316	2.35041e-05	-1.50955	-0.724139
21942182	chr8:21942182:A:G	6.17605e-06	-1.51138	-3.15096e-10	4.77681e-05	-1.51232	-3.15096e-10	4.83773e-05	-1.51183	-3.15096e-10
21942226	chr8:21942226:C:A	3.17403e-05	1.36945	-1.24393	0.000729193	2.44005	-1.22679	0.000656285	2.32175	-1.22601
21942241	chr8:21942241:T:G	1.13369e-05	-1.11157e-10	-0.903997	8.33811e-05	-1.11157e-10	-0.955257	8.4501e-05	-1.11157e-10	-0.954094
21942348	chr8:21942348:A:G	2.00955e-05	-1.11157e-10	-0.331568	0.000143846	-1.11157e-10	-0.409937	0.000145881	-1.11157e-10	-0.408069
21942430	chr8:21942430:A:C	1.64252e-06	-1.5343	-1.30152	1.2638e-05	-1.55364	-1.28832	1.28039e-05	-1.55277	-1.28834
21943229	chr8:21943229:A:G	8.59043e-06	-1.18141	-3.15096e-10	7.15121e-05	-1.10881	-3.15096e-10	7.20952e-05	-1.11287	-3.15096e-10
21943282	chr8:21943282:C:T	3.96276e-05	-1.11157e-10	0.347464	0.000315664	-1.11157e-10	0.376	0.000318413	-1.11157e-10	0.37249
21943289	chr8:21943289:T:C	2.6212e-05	-0.0658474	-3.15096e-10	0.000212224	-0.021037	-3.15096e-10	0.000211955	-0.034482	-3.15096e-10
21943341	chr8:21943341:G:C	5.89334e-06	-1.55824	-3.15096e-10	4.5409e-05	-1.56297	-3.15096e-10	4.59824e-05	-1.5626	-3.15096e-10
21943463	chr8:21943463:A:G	9.32785e-06	-1.11157e-10	-1.09906	7.45849e-05	-1.11157e-10	-1.06674	7.54953e-05	-1.11157e-10	-1.06679
21943580	chr8:21943580:C:T	2.83985e-05	1.2581	-1.24383	0.000640937	2.31069	-1.22643	0.000577958	2.19432	-1.22567
21944041	chr8:21944041:T:C	7.73416e-06	-0.37935	-0.907067	7.60285e-05	-0.158502	-0.889069	7.64399e-05	-0.168551	-0.885801
21944121	chr8:21944121:G:A	6.04735e-06	-1.53244	-3.15096e-10	4.6545e-05	-1.53826	-3.15096e-10	4.72219e-05	-1.536	-3.15096e-10
21944368	chr8:21944368:G:A	1.09438e-05	-1.11157e-10	-0.939287	8.95573e-05	-1.11157e-10	-0.8838	9.05003e-05	-1.11157e-10	-0.885505
21944607	chr8:21944607:C:T	2.77901e-05	-1.11157e-10	-0.00738379	0.000218071	-1.11157e-10	0.00614174	0.000220317	-1.11157e-10	0.00420902
21944921	chr8:21944921:G:A	3.73356e-06	-1.56356	-0.451137	3.56781e-05	-1.55825	-0.245888	3.5758e-05	-1.55921	-0.254877
21945063	chr8:21945063:C:T	2.79055e-05	-1.11157e-10	-0.00323848	0.000218982	-1.11157e-10	0.0103106	0.000221236	-1.11157e-10	0.00837479
21945150	chr8:21945150:G:T	9.03175e-06	-1.11157e-10	-1.13132	7.12648e-05	-1.11157e-10	-1.11228	7.2096e-05	-1.11157e-10	-1.11286
21945326	chr8:21945326:A:G	3.35053e-06	-1.5606	-0.56234	3.16893e-05	-1.55362	-0.369077	3.17685e-05	-1.55483	-0.377556
21945349	chr8:21945349:TAGAC:T	1.42457e-05	-1.55037	0.874761	0.000142439	-1.53446	1.1147	0.000142396	-1.53637	1.10412
21945580	chr8:21945580:A:G	1.16936e-05	-1.11157e-10	-0.873017	9.62451e-05	-1.11157e-10	-0.811781	9.72479e-05	-1.11157e-10	-0.813594
21946214	chr8:21946214:C:T	6.0267e-06	-1.53586	-3.15096e-10	4.66525e-05	-1.53595	-3.15096e-10	4.72413e-05	-1.53559	-3.15096e-10
21946224	chr8:21946224:C:A	3.62433e-06	-1.56497	-0.479421	3.43459e-05	-1.56035	-0.281843	3.44379e-05	-1.56118	-0.29052
21946591	chr8:21946591:A:AC	1.25396e-05	-1.11157e-10	-0.803171	0.000101869	-1.11157e-10	-0.754989	0.000103065	-1.11157e-10	-0.755502
21946807	chr8:21946807:T:TTA	9.99374e-06	-1.11157e-10	-1.0301	8.12409e-05	-1.11157e-10	-0.98126	8.21104e-05	-1.11157e-10	-0.982792
21947478	chr8:21947478:A:G	4.0017e-05	1.60337	-1.24613	0.000953112	2.71074	-1.22969	0.000854374	2.58845	-1.22894
21947754	chr8:21947754:T:C	3.20703e-06	-1.55487	-0.61185	3.02692e-05	-1.54477	-0.423781	3.03397e-05	-1.54637	-0.432026
21948109	chr8:21948109:C:G	1.6411e-06	-1.53306	-1.30363	1.25655e-05	-1.55315	-1.29457	1.27306e-05	-1.55227	-1.29458
21948652	chr8:21948652:A:G	7.66784e-06	-1.11157e-10	-1.29503	5.96259e-05	-1.11157e-10	-1.29059	6.03434e-05	-1.11157e-10	-1.29081
21948737	chr8:21948737:G:A	1.19704e-05	-1.11157e-10	-0.849628	9.13373e-05	-1.11157e-10	-0.864119	9.24951e-05	-1.11157e-10	-0.863702
21950246	chr8:21950246:A:G	9.43395e-06	-1.56532	0.477569	6.09617e-05	-1.56506	0.296629	6.1713e-05	-1.56563	0.297263
21951205	chr8:21951205:C:T	8.85771e-06	-1.11157e-10	-1.15077	6.74115e-05	-1.11157e-10	-1.16786	6.8313e-05	-1.11157e-10	-1.16676
21951504	chr8:21951504:A:G	1.16616e-05	-1.55396	0.678199	0.000105866	-1.55028	0.833774	0.00010676	-1.54995	0.829681
21951587	chr8:21951587:C:G	0.000707949	3.58366	-0.353354	0.0101835	4.11826	-0.268414	0.00962199	4.05033	-0.269376
21951662	chr8:21951662:T:C	1.40237e-05	-0.691317	-3.15096e-10	0.000113522	-0.646683	-3.15096e-10	0.000113705	-0.657251	-3.15096e-10
21952074	chr8:21952074:T:G	1.13466e-05	-1.11157e-10	-0.903146	8.34323e-05	-1.11157e-10	-0.954643	8.45528e-05	-1.11157e-10	-0.953481
21952248	chr8:21952248:G:T	1.2766e-05	-1.11157e-10	-0.785275	0.000106279	-1.11157e-10	-0.71261	0.000107397	-1.11157e-10	-0.714322
21952486	chr8:21952486:C:G	2.83624e-05	0.0130031	-3.15096e-10	0.000230083	0.0597594	-3.15096e-10	0.000229723	0.0460171	-3.15096e-10
21952866	chr8:21952866:C:T	4.22268e-05	1.01539	-0.604392	0.00111959	2.0958	-0.45376	0.000989215	1.97116	-0.465103
21953576	chr8:21953576:G:C	7.50035e-06	-1.31711	-3.15096e-10	5.91784e-05	-1.29812	-3.15096e-10	5.96504e-05	-1.30236	-3.15096e-10
21953844	chr8:21953844:T:A	7.61527e-06	-1.11157e-10	-1.30191	5.9099e-05	-1.11157e-10	-1.29946	5.98143e-05	-1.11157e-10	-1.29961
21954019	chr8:21954019:C:G	3.12686e-05	1.41045	-1.29989	0.000654275	2.3989	-1.29405	0.000589408	2.28205	-1.29378
21954482	chr8:21954482:A:C	2.86345e-06	-1.566	-0.71404	2.62996e-05	-1.56583	-0.543291	2.64148e-05	-1.56605	-0.550885
21954488	chr8:21954488:G:A	1.5207e-05	-1.11157e-10	-0.610307	0.000116434	-1.11157e-10	-0.621357	0.000117929	-1.11157e-10	-0.620771
21954489	chr8:21954489:C:T	8.31253e-06	-1.11157e-10	-1.2143	6.34049e-05	-1.11157e-10	-1.22914	6.42153e-05	-1.11157e-10	-1.22862
21955507	chr8:21955507:A:G	3.93497e-05	1.64054	-1.30011	0.000933767	2.75471	-1.29416	0.000835999	2.63167	-1.2939
21956451	chr8:21956451:A:G	3.67397e-05	1.50351	-1.23171	0.000863165	2.59559	-1.21367	0.000774894	2.47473	-1.21286
21956493	chr8:21956493:A:G	3.32243e-05	1.0595	-0.88828	0.000857422	2.14651	-0.771255	0.000758772	2.02109	-0.780242
21957214	chr8:21957214:T:G	7.63088e-06	-1.11157e-10	-1.29986	5.9459e-05	-1.11157e-10	-1.29339	6.01671e-05	-1.11157e-10	-1.29373
21957228	chr8:21957228:C:T	3.29937e-05	1.44527	-1.28101	0.000770331	2.5372	-1.26906	0.000691966	2.41727	-1.26859
21957233	chr8:21957233:G:A	8.33969e-06	-1.11157e-10	-1.21104	6.41072e-05	-1.11157e-10	-1.21812	6.49336e-05	-1.11157e-10	-1.21749
21957498	chr8:21957498:C:T	1.84047e-06	-1.54797	-1.17407	1.50762e-05	-1.52899	-1.13657	1.51929e-05	-1.53103	-1.139
21957693	chr8:21957693:C:T	1.06445e-05	-1.11157e-10	-0.967017	8.14574e-05	-1.11157e-10	-0.978598	8.24851e-05	-1.11157e-10	-0.97824
21957867	chr8:21957867:G:A	3.16107e-06	-1.55321	-0.627941	2.95031e-05	-1.54167	-0.452511	2.95932e-05	-1.54339	-0.459923
21957914	chr8:21957914:T:G	3.36183e-05	1.48135	-1.29834	0.000709671	2.47769	-1.29157	0.000638629	2.35974	-1.29127
21958174	chr8:21958174:T:A	1.85316e-05	-0.412587	-3.15096e-10	0.000167665	-0.256714	-3.15096e-10	0.000166878	-0.273595	-3.15096e-10
21958289	chr8:21958289:A:G	8.02578e-06	-1.11157e-10	-1.2494	6.2523e-05	-1.11157e-10	-1.24314	6.32967e-05	-1.11157e-10	-1.24302
21958776	chr8:21958776:A:G	1.68542e-05	-1.11157e-10	-0.507466	0.000132313	-1.11157e-10	-0.49351	0.000133716	-1.11157e-10	-0.495141
21959734	chr8:21959734:C:T	5.54421e-05	1.31318	-0.629907	0.00154741	2.44911	-0.483449	0.00135925	2.31844	-0.494604
21960296	chr8:21960296:T:G	6.55117e-06	-1.45242	-3.15096e-10	4.99994e-05	-1.46667	-3.15096e-10	5.07789e-05	-1.46338	-3.15096e-10
21960549	chr8:21960549:A:G	3.91535e-05	1.6265	-1.29107	0.000923959	2.7331	-1.28311	0.000827608	2.61038	-1.2827
21960699	chr8:21960699:G:A	2.0848e-05	-0.294804	-3.15096e-10	0.000168066	-0.254323	-3.15096e-10	0.000168037	-0.266672	-3.15096e-10
21961774	chr8:21961774:G:A	1.78495e-06	-1.46698	-1.2857	1.43448e-05	-1.41588	-1.29941	1.44604e-05	-1.42	-1.29944
21963760	chr8:21963760:C:T	8.91227e-06	-1.11157e-10	-1.14463	7.16995e-05	-1.11157e-10	-1.10619	7.24917e-05	-1.11157e-10	-1.10739
21964220	chr8:21964220:G:T	9.84265e-06	-1.11157e-10	-1.04534	7.79413e-05	-1.11157e-10	-1.02272	7.88393e-05	-1.11157e-10	-1.02345
21964338	chr8:21964338:C:T	8.01732e-06	-1.11157e-10	-1.25046	6.31371e-05	-1.11157e-10	-1.23337	6.39085e-05	-1.11157e-10	-1.2334
21964539	chr8:21964539:A:T	7.34767e-06	-1.33768	-3.15096e-10	6.46835e-05	-1.20917	-3.15096e-10	6.49822e-05	-1.21674	-3.15096e-10
21965514	chr8:21965514:G:A	3.40043e-05	1.49104	-1.29662	0.000786778	2.57866	-1.28939	0.000706245	2.45817	-1.28907
21965662	chr8:21965662:G:C	3.6224e-06	-1.56562	-0.479307	3.39819e-05	-1.56148	-0.291366	3.40881e-05	-1.56222	-0.29969
21965663	chr8:21965663:T:C	7.60659e-06	-1.11157e-10	-1.30305	5.88323e-05	-1.11157e-10	-1.30399	5.95544e-05	-1.11157e-10	-1.30397
21965673	chr8:21965673:A:G	4.42097e-05	1.7474	-1.29052	0.000971299	2.78106	-1.28111	0.000870273	2.65866	-1.28071
21965976	chr8:21965976:C:T	4.93738e-05	-1.11157e-10	0.567356	0.000514165	-1.11157e-10	0.863865	0.000512528	-1.11157e-10	0.848499
21966590	chr8:21966590:G:A	7.70098e-06	-1.11157e-10	-1.29072	6.07123e-05	-1.11157e-10	-1.27253	6.14233e-05	-1.11157e-10	-1.27307
21966637	chr8:21966637:GT:G	2.28426e-05	1.05793	-1.26137	0.00051898	2.15449	-1.2813	0.000464123	2.02897	-1.27967
21967036	chr8:21967036:A:G	5.45157e-05	1.41791	-0.751485	0.00151967	2.56504	-0.617467	0.0013337	2.43257	-0.627719
21967368	chr8:21967368:T:C	8.19937e-06	-1.11157e-10	-1.22801	6.31312e-05	-1.11157e-10	-1.23346	6.3897e-05	-1.11157e-10	-1.23359
21968124	chr8:21968124:T:TTG	4.52171e-05	-1.11157e-10	0.479411	0.000338673	-1.11157e-10	0.446356	0.000343329	-1.11157e-10	0.447832
21968380	chr8:21968380:G:A	8.2286e-06	-1.11157e-10	-1.22445	6.54774e-05	-1.11157e-10	-1.19697	6.62207e-05	-1.11157e-10	-1.19786
21968424	chr8:21968424:A:C	8.07965e-06	-1.11157e-10	-1.24271	6.22447e-05	-1.11157e-10	-1.2476	6.30005e-05	-1.11157e-10	-1.24771
21968910	chr8:21968910:C:T	3.24545e-05	1.10651	-0.958738	0.000839895	2.20244	-0.847843	0.000743022	2.07604	-0.856176
21969598	chr8:21969598:C:T	7.63123e-06	-1.11157e-10	-1.29981	5.94132e-05	-1.11157e-10	-1.29416	6.01193e-05	-1.11157e-10	-1.29453
21969711	chr8:21969711:G:A	1.25807e-05	-1.11157e-10	-0.799902	9.58595e-05	-1.11157e-10	-0.815795	9.71276e-05	-1.11157e-10	-0.814832
21969734	chr8:21969734:A:G	8.5042e-06	-1.11157e-10	-1.1915	6.64564e-05	-1.11157e-10	-1.18213	6.72253e-05	-1.11157e-10	-1.18281
21969880	chr8:21969880:G:A	2.93312e-06	-1.56299	-0.693009	2.7141e-05	-1.55687	-0.520767	2.72371e-05	-1.55791	-0.528368
21970322	chr8:21970322:A:G	4.32164e-05	1.73843	-1.30427	0.000945535	2.77592	-1.30285	0.000847017	2.65361	-1.30275
21970498	chr8:21970498:T:C	4.34593e-05	-1.11157e-10	0.439762	0.000325943	-1.11157e-10	0.408043	0.000330425	-1.11157e-10	0.409522
21970661	chr8:21970661:C:T	7.92864e-06	-1.11157e-10	-1.26158	6.11605e-05	-1.11157e-10	-1.26518	6.19036e-05	-1.11157e-10	-1.26528
21970784	chr8:21970784:C:T	9.7118e-06	-1.11157e-10	-1.05872	7.88602e-05	-1.11157e-10	-1.011	7.97139e-05	-1.11157e-10	-1.01241
21971036	chr8:21971036:A:T	7.60346e-06	-1.11157e-10	-1.30346	5.88196e-05	-1.11157e-10	-1.3042	5.95408e-05	-1.11157e-10	-1.3042
21971111	chr8:21971111:T:C	7.82996e-06	-1.11157e-10	-1.27411	6.05736e-05	-1.11157e-10	-1.27482	6.1295e-05	-1.11157e-10	-1.27516
21971133	chr8:21971133:G:A	8.08741e-06	-1.11157e-10	-1.24175	6.23365e-05	-1.11157e-10	-1.24613	6.30924e-05	-1.11157e-10	-1.24626
21972360	chr8:21972360:TC:T	8.08741e-06	-1.11157e-10	-1.24175	6.23365e-05	-1.11157e-10	-1.24613	6.30924e-05	-1.11157e-10	-1.24626
21972525	chr8:21972525:A:C	1.48246e-05	-1.11157e-10	-0.635776	0.000116548	-1.11157e-10	-0.620375	0.000117767	-1.11157e-10	-0.622153
21972686	chr8:21972686:A:G	9.84945e-06	-1.11157e-10	-1.04465	7.78819e-05	-1.11157e-10	-1.02348	7.87561e-05	-1.11157e-10	-1.0245
21972784	chr8:21972784:A:G	3.34035e-06	-1.5663	-0.559684	3.1303e-05	-1.5644	-0.370561	3.14098e-05	-1.56486	-0.378877
21973027	chr8:21973027:C:A	2.42021e-06	-1.50466	-0.943545	2.19598e-05	-1.42276	-0.866707	2.20043e-05	-1.43309	-0.866534
21973033	chr8:21973033:A:AG	1.25426e-05	-1.11157e-10	-0.802933	9.76076e-05	-1.11157e-10	-0.797723	9.85526e-05	-1.11157e-10	-0.800267
21973634	chr8:21973634:T:G	7.88976e-06	-1.11157e-10	-1.2665	6.0847e-05	-1.11157e-10	-1.27032	6.15873e-05	-1.11157e-10	-1.2704
21973865	chr8:21973865:G:A	1.6756e-06	-1.56283	-1.25306	1.34215e-05	-1.55247	-1.22935	1.35476e-05	-1.55369	-1.23096
21973874	chr8:21973874:A:G	3.3139e-05	1.45702	-1.28837	0.000759711	2.55081	-1.29656	0.000681784	2.43065	-1.2968
21974554	chr8:21974554:G:T	8.13639e-06	-1.23572	-3.15096e-10	6.83379e-05	-1.15421	-3.15096e-10	6.86647e-05	-1.16162	-3.15096e-10
21974983	chr8:21974983:A:C	4.25295e-05	1.20872	-0.79059	0.00103355	2.22895	-0.666875	0.000917068	2.10694	-0.676613
21975729	chr8:21975729:C:G	7.84726e-06	-1.11157e-10	-1.2719	6.16118e-05	-1.11157e-10	-1.25783	6.23082e-05	-1.11157e-10	-1.25876
21975863	chr8:21975863:G:C	3.17937e-06	-1.56488	-0.610499	2.94696e-05	-1.55977	-0.435551	2.95723e-05	-1.56063	-0.443386
21976454	chr8:21976454:C:T	6.28771e-05	2.10847	-1.29935	0.00159811	3.29082	-1.29292	0.00142061	3.16059	-1.29261
21977056	chr8:21977056:A:G	4.41014e-05	1.74799	-1.29356	0.00107299	2.88406	-1.28453	0.000958931	2.75909	-1.28413
21977303	chr8:21977303:G:A	2.0288e-06	-1.5227	-1.10192	1.63299e-05	-1.48779	-1.09789	1.64687e-05	-1.49077	-1.09862
21977567	chr8:21977567:A:C	7.7688e-06	-1.11157e-10	-1.28195	5.95719e-05	-1.11157e-10	-1.2915	6.03027e-05	-1.11157e-10	-1.29148
21977859	chr8:21977859:C:T	1.06337e-05	-1.11157e-10	-0.968031	8.29534e-05	-1.11157e-10	-0.960399	8.38936e-05	-1.11157e-10	-0.961308
21977954	chr8:21977954:A:G	4.35208e-05	1.73315	-1.29198	0.00105649	2.86625	-1.28222	0.000944467	2.74156	-1.2818
21978074	chr8:21978074:C:CT	2.68159e-06	-1.56585	-0.779801	2.44813e-05	-1.56276	-0.618003	2.45917e-05	-1.56339	-0.625058
21978117	chr8:21978117:A:G	4.67029e-05	1.80109	-1.28934	0.00114551	2.94365	-1.27872	0.00102294	2.81784	-1.27826
21978396	chr8:21978396:G:A	4.46284e-06	-1.56632	-0.269954	4.31497e-05	-1.56409	-0.0499125	4.32321e-05	-1.5646	-0.0596716
21978509	chr8:21978509:A:G	3.50905e-06	-1.45992	-0.6168	2.28027e-05	-1.51003	-0.741776	2.31982e-05	-1.50535	-0.741432
21978838	chr8:21978838:G:A	8.57349e-06	-1.11157e-10	-1.18339	6.51854e-05	-1.11157e-10	-1.20144	6.6033e-05	-1.11157e-10	-1.2007
21978873	chr8:21978873:C:G	3.35915e-05	1.48405	-1.30184	0.000750845	2.53872	-1.2962	0.000676615	2.4222	-1.29596
21980161	chr8:21980161:T:C	6.59146e-06	-1.44629	-3.15096e-10	5.25169e-05	-1.41754	-3.15096e-10	5.29376e-05	-1.42174	-3.15096e-10
21980290	chr8:21980290:G:A	8.57349e-06	-1.11157e-10	-1.18339	6.51854e-05	-1.11157e-10	-1.20144	6.6033e-05	-1.11157e-10	-1.2007
21980367	chr8:21980367:A:C	7.83789e-06	-1.11157e-10	-1.27309	6.17405e-05	-1.11157e-10	-1.25574	6.24658e-05	-1.11157e-10	-1.25624
21980870	chr8:21980870:G:A	8.95852e-06	-1.11157e-10	-1.13946	7.04773e-05	-1.11157e-10	-1.12339	7.12823e-05	-1.11157e-10	-1.12421
21981159	chr8:21981159:T:A	8.04982e-05	2.07413	-1.01796	0.00222555	3.248	-0.918918	0.00193801	3.10508	-0.926517
21981220	chr8:21981220:T:C	7.62285e-06	-1.11157e-10	-1.30091	5.89371e-05	-1.11157e-10	-1.30221	5.96608e-05	-1.11157e-10	-1.30218
21981278	chr8:21981278:T:C	2.27287e-06	-1.56475	-0.946269	2.01137e-05	-1.56632	-0.810955	2.02397e-05	-1.56628	-0.816925
21981327	chr8:21981327:C:T	1.27313e-05	-1.11157e-10	-0.787996	0.000102041	-1.11157e-10	-0.753299	0.000103064	-1.11157e-10	-0.755511
21981357	chr8:21981357:T:G	9.72684e-06	-1.11157e-10	-1.05717	7.36056e-05	-1.11157e-10	-1.07996	7.46138e-05	-1.11157e-10	-1.07853
21981509	chr8:21981509:T:C	2.28703e-06	-1.56204	-0.94277	2.02109e-05	-1.5656	-0.806854	2.03429e-05	-1.56528	-0.812849
21981524	chr8:21981524:A:G	9.62541e-06	-1.11157e-10	-1.06766	7.19381e-05	-1.11157e-10	-1.10287	7.28827e-05	-1.11157e-10	-1.10201
21981589	chr8:21981589:G:A	7.6237e-06	-1.11157e-10	-1.3008	5.89422e-05	-1.11157e-10	-1.30212	5.9666e-05	-1.11157e-10	-1.3021
21981603	chr8:21981603:C:T	7.85891e-06	-1.11157e-10	-1.27041	6.1508e-05	-1.11157e-10	-1.25951	6.22545e-05	-1.11157e-10	-1.25963
21982157	chr8:21982157:G:A	3.42687e-06	-1.55892	-0.541495	3.15951e-05	-1.56441	-0.361272	3.17503e-05	-1.5639	-0.369059
21982213	chr8:21982213:T:C	7.72973e-06	-1.11157e-10	-1.28699	5.98097e-05	-1.11157e-10	-1.28751	6.05272e-05	-1.11157e-10	-1.28777
21982400	chr8:21982400:T:C	8.32547e-06	-1.11157e-10	-1.21274	6.38871e-05	-1.11157e-10	-1.22156	6.47286e-05	-1.11157e-10	-1.22065
21982486	chr8:21982486:A:G	1.44576e-05	-0.660842	-3.15096e-10	0.000116886	-0.617477	-3.15096e-10	0.000117793	-0.62193	-3.15096e-10
21983023	chr8:21983023:A:G	8.3911e-05	2.315	-1.2173	0.00198809	3.41906	-1.20281	0.00176643	3.28763	-1.20178
21983397	chr8:21983397:A:G	1.71851e-05	-1.11157e-10	-0.488023	0.000134981	-1.11157e-10	-0.473542	0.00013641	-1.11157e-10	-0.475192
21983522	chr8:21983522:T:C	2.0856e-05	-0.29442	-3.15096e-10	0.000167342	-0.258642	-3.15096e-10	0.000167325	-0.270919	-3.15096e-10
21983885	chr8:21983885:T:C	4.06039e-05	1.41966	-1.04786	0.00100624	2.48906	-0.95376	0.000887151	2.35824	-0.961083
21984037	chr8:21984037:A:G	7.59864e-06	-1.11157e-10	-1.30409	5.89037e-05	-1.11157e-10	-1.30277	5.96212e-05	-1.11157e-10	-1.30285
21984065	chr8:21984065:C:T	8.65147e-06	-1.11157e-10	-1.17433	6.94668e-05	-1.11157e-10	-1.13783	7.02889e-05	-1.11157e-10	-1.13824
21984186	chr8:21984186:G:C	9.11873e-06	-1.11157e-10	-1.12173	7.20252e-05	-1.11157e-10	-1.10166	7.2864e-05	-1.11157e-10	-1.10226
21984352	chr8:21984352:C:G	5.65658e-05	1.43406	-0.730716	0.00159529	2.5912	-0.595067	0.00139898	2.45814	-0.605498
21985074	chr8:21985074:G:GC	6.55191e-05	1.89293	-1.04265	0.00176109	3.04276	-0.94775	0.00153887	2.90301	-0.955058
21985079	chr8:21985079:G:A	2.2742e-05	-0.207851	-3.15096e-10	0.000144213	-0.407389	-3.15096e-10	0.000148019	-0.393517	-3.15096e-10
21985240	chr8:21985240:G:C	7.50357e-05	2.10453	-1.11863	0.00204428	3.28347	-1.03934	0.00178159	3.14	-1.0456
21986224	chr8:21986224:G:A	2.60924e-05	-0.0704187	-3.15096e-10	0.000242573	0.112626	-3.15096e-10	0.000241772	0.0971385	-3.15096e-10
21986585	chr8:21986585:T:C	2.69528e-05	1.26566	-1.30363	0.000483175	2.10593	-1.30423	0.000446873	2.01565	-1.30423
21986754	chr8:21986754:A:G	5.82412e-05	1.69667	-0.964142	0.00165969	2.89295	-0.857241	0.00145207	2.75531	-0.865429
21987066	chr8:21987066:G:A	1.25524e-05	-1.11157e-10	-0.802154	9.52224e-05	-1.11157e-10	-0.822464	9.63998e-05	-1.11157e-10	-0.822354
21987353	chr8:21987353:G:C	7.65791e-06	-1.11157e-10	-1.29632	5.91056e-05	-1.11157e-10	-1.29935	5.98349e-05	-1.11157e-10	-1.29927
21987917	chr8:21987917:T:C	4.84379e-05	1.5623	-1.01408	0.00123526	2.66324	-0.922885	0.00108595	2.52948	-0.930125
21988344	chr8:21988344:G:A	1.87208e-06	-1.46617	-1.23884	1.45388e-05	-1.46346	-1.2384	1.47231e-05	-1.46277	-1.23867
21989075	chr8:21989075:G:C	4.91867e-05	1.66645	-1.10289	0.00125655	2.7755	-1.01806	0.00110355	2.64	-1.02457
21989932	chr8:21989932:C:T	7.68103e-06	-1.11157e-10	-1.29331	6.00564e-05	-1.11157e-10	-1.28339	6.07733e-05	-1.11157e-10	-1.28371
21990368	chr8:21990368:G:T	8.86915e-06	-1.11157e-10	-1.14948	6.78865e-05	-1.11157e-10	-1.16084	6.87557e-05	-1.11157e-10	-1.1603
21990464	chr8:21990464:C:T	1.04607e-05	-1.11157e-10	-0.984436	8.16582e-05	-1.11157e-10	-0.976136	8.25847e-05	-1.11157e-10	-0.977034
21990538	chr8:21990538:A:G	8.98468e-06	-1.11157e-10	-1.13654	7.09171e-05	-1.11157e-10	-1.11717	7.17448e-05	-1.11157e-10	-1.11774
21990621	chr8:21990621:C:T	7.74239e-06	-1.11157e-10	-1.28535	5.97347e-05	-1.11157e-10	-1.28877	6.04709e-05	-1.11157e-10	-1.2887
21991009	chr8:21991009:C:G	7.60537e-06	-1.11157e-10	-1.30321	5.91607e-05	-1.11157e-10	-1.29842	5.98752e-05	-1.11157e-10	-1.29859
21991321	chr8:21991321:T:A	7.70846e-05	1.75907	-0.746227	0.00210513	2.88428	-0.610822	0.00183861	2.74705	-0.621142
21991372	chr8:21991372:A:T	8.93878e-06	-1.11157e-10	-1.14166	7.00417e-05	-1.11157e-10	-1.12959	7.08423e-05	-1.11157e-10	-1.1304
21991689	chr8:21991689:T:G	7.68611e-06	-1.11157e-10	-1.29265	5.93976e-05	-1.11157e-10	-1.29442	6.01226e-05	-1.11157e-10	-1.29447
21992055	chr8:21992055:C:T	5.21558e-06	-1.56367	-0.116747	3.51237e-05	-1.56589	-0.253918	3.55457e-05	-1.5662	-0.25384
21992205	chr8:21992205:T:C	7.10289e-06	-1.37156	-3.15096e-10	5.42887e-05	-1.38436	-3.15096e-10	5.51706e-05	-1.38043	-3.15096e-10
21992386	chr8:21992386:T:A	8.31091e-06	-1.11157e-10	-1.21449	6.39841e-05	-1.11157e-10	-1.22004	6.47582e-05	-1.11157e-10	-1.2202
21992605	chr8:21992605:A:G	6.75011e-05	1.75752	-0.877434	0.00181288	2.88067	-0.756678	0.00158537	2.74356	-0.765846
21993145	chr8:21993145:A:G	4.94845e-06	-1.55376	-0.179227	4.89802e-05	-1.5428	0.0555346	4.89941e-05	-1.54446	0.0453029
21993147	chr8:21993147:CTT:C	1.82838e-06	-1.47052	-1.25811	1.457e-05	-1.41771	-1.282	1.46869e-05	-1.42182	-1.28208
21993176	chr8:21993176:G:A	4.56922e-05	1.77004	-1.28017	0.00102394	2.81997	-1.26724	0.000916872	2.69681	-1.2667
21993194	chr8:21993194:G:T	7.01885e-06	-1.38346	-3.15096e-10	5.592e-05	-1.35476	-3.15096e-10	5.6497e-05	-1.35667	-3.15096e-10
21993280	chr8:21993280:T:C	1.22206e-05	-1.11157e-10	-0.828937	9.4642e-05	-1.11157e-10	-0.828577	9.57335e-05	-1.11157e-10	-0.829289
21993590	chr8:21993590:G:A	1.72589e-05	-1.11157e-10	-0.483736	0.000124839	-1.11157e-10	-0.551652	0.000126516	-1.11157e-10	-0.550488
21995122	chr8:21995122:G:A	1.94611e-05	-0.363645	-3.15096e-10	0.000124975	-0.550562	-3.15096e-10	0.000128153	-0.53763	-3.15096e-10
21995176	chr8:21995176:T:C	8.186e-06	-1.11157e-10	-1.22964	6.24794e-05	-1.11157e-10	-1.24384	6.32756e-05	-1.11157e-10	-1.24336
21995206	chr8:21995206:A:T	1.02956e-05	-1.11157e-10	-1.00034	8.18758e-05	-1.11157e-10	-0.973475	8.28422e-05	-1.11157e-10	-0.97392
21996222	chr8:21996222:T:C	4.46258e-05	1.71681	-1.25056	0.00109357	2.84954	-1.23102	0.00097861	2.72549	-1.23021
21996966	chr8:21996966:G:A	3.15574e-05	1.41189	-1.29214	0.000729698	2.49638	-1.28243	0.000655851	2.37707	-1.282
21997149	chr8:21997149:T:C	8.45154e-06	-1.11157e-10	-1.19771	6.6628e-05	-1.11157e-10	-1.17955	6.74318e-05	-1.11157e-10	-1.17974
21997514	chr8:21997514:G:A	6.03297e-06	-1.53482	-3.15096e-10	4.55543e-05	-1.55977	-3.15096e-10	4.6187e-05	-1.55816	-3.15096e-10
21997613	chr8:21997613:C:G	9.22758e-06	-1.11157e-10	-1.10987	7.04968e-05	-1.11157e-10	-1.12311	7.14046e-05	-1.11157e-10	-1.1225
21998269	chr8:21998269:A:G	9.13109e-05	2.29114	-1.10893	0.0025192	3.47725	-1.02423	0.00218916	3.3311	-1.03068
21998310	chr8:21998310:G:A	1.86999e-05	-1.11157e-10	-0.403544	0.0001452	-1.11157e-10	-0.40057	0.000146766	-1.11157e-10	-0.402016
21998866	chr8:21998866:G:T	7.83235e-06	-1.11157e-10	-1.2738	5.99973e-05	-1.11157e-10	-1.28438	6.07342e-05	-1.11157e-10	-1.28435
21998894	chr8:21998894:T:C	7.79673e-06	-1.11157e-10	-1.27836	5.99208e-05	-1.11157e-10	-1.28566	6.06668e-05	-1.11157e-10	-1.28546
21999420	chr8:21999420:TCTAA:T	1.27188e-05	-1.11157e-10	-0.788981	9.72454e-05	-1.11157e-10	-0.801441	9.84805e-05	-1.11157e-10	-0.800999
21999725	chr8:21999725:TAACTA:T	8.6777e-06	-1.11157e-10	-1.17131	6.70617e-05	-1.11157e-10	-1.17307	6.79353e-05	-1.11157e-10	-1.1723
22000068	chr8:22000068:A:G	8.36129e-06	-1.11157e-10	-1.20845	6.41809e-05	-1.11157e-10	-1.21697	6.49968e-05	-1.11157e-10	-1.21652
22000104	chr8:22000104:A:G	8.58374e-06	-1.11157e-10	-1.18219	6.82244e-05	-1.11157e-10	-1.15588	6.90558e-05	-1.11157e-10	-1.15594
22000276	chr8:22000276:G:A	3.52321e-05	1.49293	-1.26304	0.000756677	2.49622	-1.24596	0.000680886	2.37779	-1.24525
22000805	chr8:22000805:A:C	9.35949e-06	-1.11157e-10	-1.09567	7.08633e-05	-1.11157e-10	-1.11793	7.17879e-05	-1.11157e-10	-1.11714
22001108	chr8:22001108:C:T	6.40958e-05	1.79196	-0.963641	0.00171277	2.92153	-0.854338	0.00149823	2.78373	-0.862548
22001287	chr8:22001287:C:T	9.90527e-06	-1.11157e-10	-1.039	7.36778e-05	-1.11157e-10	-1.07898	7.46262e-05	-1.11157e-10	-1.07837
22001343	chr8:22001343:G:A	8.25876e-06	-1.11157e-10	-1.22079	6.3555e-05	-1.11157e-10	-1.22677	6.43252e-05	-1.11157e-10	-1.22691
22001378	chr8:22001378:A:G	8.60434e-06	-1.11157e-10	-1.1798	6.61252e-05	-1.11157e-10	-1.18713	6.69245e-05	-1.11157e-10	-1.18729
22001455	chr8:22001455:G:A	2.40605e-05	-1.11157e-10	-0.15149	0.000189366	-1.11157e-10	-0.134997	0.000191307	-1.11157e-10	-0.13698
22001557	chr8:22001557:A:G	9.27914e-06	-1.11157e-10	-1.10429	7.38378e-05	-1.11157e-10	-1.07681	7.47624e-05	-1.11157e-10	-1.07654
22001573	chr8:22001573:G:A	6.90859e-05	1.70404	-0.800752	0.00186355	2.82443	-0.672875	0.00162986	2.68809	-0.682695
22001583	chr8:22001583:A:T	7.59927e-06	-1.11157e-10	-1.30401	5.88163e-05	-1.11157e-10	-1.30426	5.95368e-05	-1.11157e-10	-1.30426
22001695	chr8:22001695:T:C	2.48007e-05	-1.11157e-10	-0.12119	0.000195406	-1.11157e-10	-0.103599	0.0001974	-1.11157e-10	-0.105627
22001804	chr8:22001804:C:T	5.97975e-05	1.47197	-0.713073	0.00156575	2.5496	-0.572154	0.00137464	2.41785	-0.582761
22001934	chr8:22001934:A:T	3.16712e-05	0.123343	-3.15096e-10	0.000321382	0.393951	-3.15096e-10	0.000317592	0.369911	-3.15096e-10
22001974	chr8:22001974:G:A	4.75631e-05	1.77107	-1.24107	0.00106909	2.81727	-1.22138	0.000957893	2.69441	-1.22053
22002044	chr8:22002044:A:G	9.99112e-06	-1.11157e-10	-1.03037	8.10131e-05	-1.11157e-10	-0.984068	8.1885e-05	-1.11157e-10	-0.985542
22002396	chr8:22002396:G:A	1.41379e-05	-0.683205	-3.15096e-10	0.000135781	-0.467634	-3.15096e-10	0.000136193	-0.476785	-3.15096e-10
22002480	chr8:22002480:C:T	4.91214e-05	1.83803	-1.27579	0.00110732	2.89316	-1.26214	0.000990839	2.76925	-1.26156
22002488	chr8:22002488:C:T	8.32351e-06	-1.11157e-10	-1.21298	6.40838e-05	-1.11157e-10	-1.21849	6.4859e-05	-1.11157e-10	-1.21864
22002496	chr8:22002496:T:C	5.93473e-05	1.81383	-1.06248	0.00156495	2.94629	-0.969355	0.00136984	2.80804	-0.976446
22002631	chr8:22002631:GGAA:G	7.94474e-06	-1.11157e-10	-1.25955	6.10103e-05	-1.11157e-10	-1.26764	6.17962e-05	-1.11157e-10	-1.26702
22002914	chr8:22002914:T:A	5.77083e-05	2.00915	-1.28581	0.0013196	3.08102	-1.27461	0.0011776	2.9545	-1.27413
22003160	chr8:22003160:T:G	8.40731e-06	-1.11157e-10	-1.20296	6.46891e-05	-1.11157e-10	-1.20909	6.54723e-05	-1.11157e-10	-1.20923
22004152	chr8:22004152:G:C	9.26978e-05	2.03382	-0.836538	0.00260599	3.20186	-0.714973	0.00226717	3.05974	-0.724313
22004511	chr8:22004511:A:C	2.23671e-05	-1.11157e-10	-0.22447	0.000176471	-1.11157e-10	-0.205521	0.000178293	-1.11157e-10	-0.207428
22004640	chr8:22004640:G:C	1.83312e-05	-1.11157e-10	-0.423458	0.000131573	-1.11157e-10	-0.499115	0.000133429	-1.11157e-10	-0.49729
22005040	chr8:22005040:A:G	0.00010257	2.17297	-0.874488	0.00291715	3.35234	-0.752651	0.00253281	3.20796	-0.761734
22005779	chr8:22005779:G:A	8.11754e-05	1.79013	-0.725583	0.0022397	2.92075	-0.58533	0.00195448	2.78288	-0.595856
22006419	chr8:22006419:T:G	6.05065e-06	-1.5319	-3.15096e-10	4.65566e-05	-1.53801	-3.15096e-10	4.72348e-05	-1.53573	-3.15096e-10
22006814	chr8:22006814:A:G	7.74344e-06	-1.11157e-10	-1.28522	5.98111e-05	-1.11157e-10	-1.28749	6.05402e-05	-1.11157e-10	-1.28755
22006850	chr8:22006850:C:G	7.8527e-06	-1.11157e-10	-1.27121	6.12968e-05	-1.11157e-10	-1.26295	6.20204e-05	-1.11157e-10	-1.26339
22007579	chr8:22007579:G:A	7.59764e-06	-1.11157e-10	-1.30423	5.88191e-05	-1.11157e-10	-1.30421	5.9539e-05	-1.11157e-10	-1.30423
22008430	chr8:22008430:C:T	5.98688e-06	-1.54249	-3.15096e-10	4.63295e-05	-1.5429	-3.15096e-10	4.69492e-05	-1.54179	-3.15096e-10
22008518	chr8:22008518:ATATAGT:A	7.74823e-06	-1.11157e-10	-1.2846	5.94605e-05	-1.11157e-10	-1.29337	6.02026e-05	-1.11157e-10	-1.29314
22008573	chr8:22008573:A:C	0.00020868	2.52186	-0.513127	0.00462458	3.56254	-0.502074	0.00419503	3.45024	-0.499442
22008597	chr8:22008597:A:G	6.3329e-06	-1.4863	-3.15096e-10	4.90803e-05	-1.48522	-3.15096e-10	4.9712e-05	-1.48461	-3.15096e-10
22008624	chr8:22008624:T:G	1.2485e-05	-0.807533	-3.15096e-10	9.03784e-05	-0.874674	-3.15096e-10	9.23723e-05	-0.865031	-3.15096e-10
22008764	chr8:22008764:C:T	2.73382e-05	-1.11157e-10	-0.0237762	0.000242702	-1.11157e-10	0.113157	0.000245133	-1.11157e-10	0.110943
22008880	chr8:22008880:C:T	1.81099e-05	-1.11157e-10	-0.435604	0.000130506	-1.11157e-10	-0.507256	0.000132258	-1.11157e-10	-0.506099
22008994	chr8:22008994:C:G	4.60459e-05	-1.11157e-10	0.497576	0.000419133	-1.11157e-10	0.659509	0.000422956	-1.11157e-10	0.656411
22009067	chr8:22009067:A:G	8.38214e-06	-1.11157e-10	-1.20596	6.4502e-05	-1.11157e-10	-1.21198	6.52832e-05	-1.11157e-10	-1.21212
22009151	chr8:22009151:T:C	9.08563e-06	-1.54926	0.423891	6.07841e-05	-1.52477	0.25342	6.12801e-05	-1.52897	0.253569
22009372	chr8:22009372:T:TAACA	9.87233e-06	-1.11157e-10	-1.04233	7.82906e-05	-1.11157e-10	-1.01825	7.91949e-05	-1.11157e-10	-1.01895
22009422	chr8:22009422:T:C	2.38642e-06	-1.52212	-0.940153	2.14661e-05	-1.51063	-0.801575	2.15471e-05	-1.51305	-0.807564
22009951	chr8:22009951:A:C	1.0413e-05	-1.11157e-10	-0.989007	7.96885e-05	-1.11157e-10	-1.00055	8.06441e-05	-1.11157e-10	-1.00081
22010292	chr8:22010292:G:A	6.55329e-06	-1.4521	-3.15096e-10	5.08974e-05	-1.44887	-3.15096e-10	5.15589e-05	-1.44813	-3.15096e-10
22010323	chr8:22010323:A:G	4.2237e-05	1.29618	-0.884947	0.000961265	2.24123	-0.751657	0.000856466	2.12083	-0.758873
22010557	chr8:22010557:C:T	8.47833e-06	-1.11157e-10	-1.19455	6.42005e-05	-1.11157e-10	-1.21667	6.50113e-05	-1.11157e-10	-1.2163
22010847	chr8:22010847:A:C	0.000105977	2.23802	-0.906857	0.00287603	3.38599	-0.800501	0.00250153	3.24291	-0.809111
22010877	chr8:22010877:T:C	7.7171e-06	-1.11157e-10	-1.28862	5.92808e-05	-1.11157e-10	-1.29639	6.00079e-05	-1.11157e-10	-1.29638
22011230	chr8:22011230:A:ATGG	7.76163e-06	-1.11157e-10	-1.28287	5.95826e-05	-1.11157e-10	-1.29132	6.03143e-05	-1.11157e-10	-1.29129
22011513	chr8:22011513:G:C	6.33608e-05	1.64225	-0.825464	0.00160178	2.70345	-0.703259	0.00140625	2.57069	-0.712868
22011852	chr8:22011852:T:C	2.11444e-05	-1.11157e-10	-0.280688	0.00015094	-1.11157e-10	-0.361794	0.000153083	-1.11157e-10	-0.359878
22012216	chr8:22012216:G:A	4.04234e-05	1.63208	-1.26474	0.000848068	2.61562	-1.25134	0.000762484	2.49644	-1.25072
22013017	chr8:22013017:A:G	3.77496e-06	-1.55393	-0.44974	3.31488e-05	-1.53645	-0.341219	3.33157e-05	-1.53831	-0.346521
22013455	chr8:22013455:T:C	1.11385e-05	-1.11157e-10	-0.921652	8.46452e-05	-1.11157e-10	-0.94021	8.57583e-05	-1.11157e-10	-0.939324
22013456	chr8:22013456:C:A	4.89001e-06	-1.51655	-0.228324	4.73866e-05	-1.49724	-0.0230993	4.73794e-05	-1.50008	-0.032586
22013554	chr8:22013554:A:G	9.0094e-06	-1.11157e-10	-1.13379	6.90027e-05	-1.11157e-10	-1.14453	6.98861e-05	-1.11157e-10	-1.14399
22013725	chr8:22013725:A:G	7.72411e-06	-1.11157e-10	-1.28772	5.932e-05	-1.11157e-10	-1.29573	6.00475e-05	-1.11157e-10	-1.29572
22013848	chr8:22013848:C:G	7.5978e-06	-1.11157e-10	-1.3042	5.88234e-05	-1.11157e-10	-1.30414	5.95434e-05	-1.11157e-10	-1.30415
22014173	chr8:22014173:T:C	7.61242e-06	-1.11157e-10	-1.30228	5.89808e-05	-1.11157e-10	-1.30147	5.97184e-05	-1.11157e-10	-1.30122
22014248	chr8:22014248:A:C	1.13364e-05	-1.11157e-10	-0.904048	8.67541e-05	-1.11157e-10	-0.915601	8.78564e-05	-1.11157e-10	-0.915154
22014713	chr8:22014713:C:T	7.66179e-06	-1.29582	-3.15096e-10	5.97587e-05	-1.28836	-3.15096e-10	6.02431e-05	-1.29247	-3.15096e-10
22014817	chr8:22014817:A:G	9.52917e-05	2.10386	-0.87898	0.00257982	3.23972	-0.762922	0.00224619	3.0982	-0.772069
22014904	chr8:22014904:A:T	1.46164e-05	-1.11157e-10	-0.649921	0.000111397	-1.11157e-10	-0.665578	0.000112973	-1.11157e-10	-0.663711
22015342	chr8:22015342:T:C	0.000111436	2.20702	-0.825629	0.00308388	3.35654	-0.701279	0.00267951	3.21343	-0.710903
22015628	chr8:22015628:C:G	7.34661e-06	-1.33782	-3.15096e-10	5.80407e-05	-1.31753	-3.15096e-10	5.85036e-05	-1.32177	-3.15096e-10
22016011	chr8:22016011:C:A	8.91842e-06	-1.11157e-10	-1.14394	7.16268e-05	-1.11157e-10	-1.10721	7.24105e-05	-1.11157e-10	-1.10851
22016037	chr8:22016037:T:C	1.49783e-05	-1.11157e-10	-0.625458	0.000108569	-1.11157e-10	-0.691294	0.000110065	-1.11157e-10	-0.689784
22016347	chr8:22016347:A:C	2.77913e-05	-1.11157e-10	-0.00733881	0.000218238	-1.11157e-10	0.00690691	0.000220485	-1.11157e-10	0.00497193
22017509	chr8:22017509:T:C	8.42973e-06	-1.11157e-10	-1.2003	6.52407e-05	-1.11157e-10	-1.2006	6.60004e-05	-1.11157e-10	-1.2012
22017573	chr8:22017573:G:A	3.78503e-06	-0.87755	-1.12346	3.1077e-05	-0.796732	-1.14548	3.11261e-05	-0.80781	-1.145
22017814	chr8:22017814:G:A	8.76822e-06	-1.11157e-10	-1.16093	6.72048e-05	-1.11157e-10	-1.17093	6.80717e-05	-1.11157e-10	-1.1703
22018253	chr8:22018253:A:G	0.000115497	-1.11157e-10	1.41718	0.00117351	-1.11157e-10	1.68908	0.00117787	-1.11157e-10	1.6806
22018271	chr8:22018271:T:A	5.98571e-06	-1.10173	-0.440962	5.94372e-05	-1.00102	-0.292734	5.9808e-05	-1.00153	-0.298191
22018638	chr8:22018638:C:T	4.15479e-05	-1.11157e-10	0.394785	0.00029793	-1.11157e-10	0.318178	0.000302744	-1.11157e-10	0.322029
22018870	chr8:22018870:G:A	1.61949e-06	-1.54645	-1.3035	1.24421e-05	-1.55353	-1.30406	1.25796e-05	-1.55471	-1.30408
22018958	chr8:22018958:T:C	4.27855e-05	-1.11157e-10	0.424137	0.000404961	-1.11157e-10	0.625112	0.000407636	-1.11157e-10	0.619518
22018992	chr8:22018992:C:G	7.87182e-06	-1.11157e-10	-1.26877	6.05482e-05	-1.11157e-10	-1.27524	6.13034e-05	-1.11157e-10	-1.27502
22019162	chr8:22019162:G:T	4.04134e-06	-0.843029	-1.09246	3.31964e-05	-0.759695	-1.11654	3.32417e-05	-0.771054	-1.116
22019428	chr8:22019428:T:C	6.4077e-06	-1.33983	-0.134734	4.9925e-05	-1.26857	-0.199582	5.06845e-05	-1.26905	-0.196193
22019466	chr8:22019466:G:A	4.44238e-05	-1.11157e-10	0.461712	0.000332383	-1.11157e-10	0.42761	0.000336899	-1.11157e-10	0.428926
22019871	chr8:22019871:C:G	8.5488e-06	-1.52341	0.337142	5.88124e-05	-1.54023	0.235903	5.97036e-05	-1.54191	0.24045
22020431	chr8:22020431:G:A	3.6064e-06	-0.920977	-1.12838	2.9557e-05	-0.84222	-1.15014	2.96136e-05	-0.852954	-1.14967
22020537	chr8:22020537:C:T	5.87802e-06	-1.56084	-3.15096e-10	4.52921e-05	-1.56555	-3.15096e-10	4.58552e-05	-1.56537	-3.15096e-10
22020538	chr8:22020538:G:A	6.01829e-06	-1.53726	-3.15096e-10	4.6022e-05	-1.54956	-3.15096e-10	4.66326e-05	-1.54856	-3.15096e-10
22020739	chr8:22020739:G:A	8.17487e-06	-1.11157e-10	-1.231	6.40888e-05	-1.11157e-10	-1.21841	6.48462e-05	-1.11157e-10	-1.21884
22020983	chr8:22020983:A:G	7.94471e-06	-1.11157e-10	-1.25956	6.11041e-05	-1.11157e-10	-1.2661	6.18911e-05	-1.11157e-10	-1.26548
22021096	chr8:22021096:C:T	0.000255686	2.56732	-0.355433	0.0065617	3.69254	-0.28221	0.00589956	3.57929	-0.287516
22021552	chr8:22021552:C:T	9.12524e-06	-1.12102	-3.15096e-10	7.80428e-05	-1.02142	-3.15096e-10	7.89288e-05	-1.02231	-3.15096e-10
22021576	chr8:22021576:A:G	2.67327e-05	1.24481	-1.29099	0.000414088	1.90629	-1.25889	0.000383962	1.82086	-1.26117
22021583	chr8:22021583:G:C	9.82502e-06	-1.04713	-3.15096e-10	8.22477e-05	-0.968943	-3.15096e-10	8.24683e-05	-0.978444	-3.15096e-10
22021752	chr8:22021752:A:G	3.39582e-06	-0.956838	-1.15268	2.77992e-05	-0.880833	-1.17284	2.78591e-05	-0.891294	-1.1724
22021791	chr8:22021791:G:A	7.72647e-06	-1.11157e-10	-1.28741	5.98572e-05	-1.11157e-10	-1.28672	6.05699e-05	-1.11157e-10	-1.28706
22022177	chr8:22022177:C:A	7.9924e-06	-1.11157e-10	-1.25357	6.31882e-05	-1.11157e-10	-1.23256	6.39039e-05	-1.11157e-10	-1.23348
22023104	chr8:22023104:G:C	5.85382e-05	-1.11157e-10	0.737616	0.000413703	-1.11157e-10	0.646471	0.000420512	-1.11157e-10	0.650616
22023131	chr8:22023131:G:C	3.35822e-06	-0.937328	-1.18332	2.76169e-05	-0.859239	-1.20101	2.76684e-05	-0.869933	-1.20063
22023459	chr8:22023459:C:G	3.48384e-06	-0.954033	-1.1299	2.84982e-05	-0.87754	-1.1513	2.85605e-05	-0.888006	-1.15083
22024367	chr8:22024367:C:T	3.60054e-06	-0.87325	-1.17773	2.96989e-05	-0.791499	-1.19607	2.97423e-05	-0.802608	-1.19568
22025013	chr8:22025013:G:T	2.91965e-06	-1.06753	-1.19307	2.38592e-05	-0.996171	-1.21034	2.39305e-05	-1.00573	-1.20997
22025448	chr8:22025448:G:A	1.39349e-05	-1.11157e-10	-0.697667	0.000102612	-1.11157e-10	-0.747721	0.00010398	-1.11157e-10	-0.746657
22025627	chr8:22025627:C:T	7.62191e-06	-1.11157e-10	-1.30104	5.93522e-05	-1.11157e-10	-1.29519	6.00636e-05	-1.11157e-10	-1.29545
22025778	chr8:22025778:C:T	7.55773e-06	-1.30949	-3.15096e-10	5.69153e-05	-1.33711	-3.15096e-10	5.77029e-05	-1.33555	-3.15096e-10
22026042	chr8:22026042:C:A	2.48745e-05	-1.11157e-10	-0.118221	0.000212844	-1.11157e-10	-0.0181178	0.000214846	-1.11157e-10	-0.0209367
22026210	chr8:22026210:A:G	7.8416e-06	-1.11157e-10	-1.27262	6.16187e-05	-1.11157e-10	-1.25771	6.23306e-05	-1.11157e-10	-1.25841
22026779	chr8:22026779:A:T	4.02141e-05	-1.11157e-10	0.362154	0.000288178	-1.11157e-10	0.284899	0.000292788	-1.11157e-10	0.28859
22027033	chr8:22027033:A:G	0.000251539	3.36158	-1.16605	0.00712249	4.63126	-1.13893	0.00638747	4.50946	-1.13823
22027709	chr8:22027709:T:C	0.00011841	-1.11157e-10	1.44209	0.000941415	-1.11157e-10	1.46871	0.000951008	-1.11157e-10	1.46666
22027924	chr8:22027924:A:G	2.96645e-06	-1.02172	-1.22298	2.44868e-05	-0.942767	-1.23778	2.45535e-05	-0.952542	-1.23746
22027981	chr8:22027981:A:G	7.75283e-06	-1.11157e-10	-1.28401	6.07409e-05	-1.11157e-10	-1.27206	6.14547e-05	-1.11157e-10	-1.27256
22028079	chr8:22028079:C:T	3.99013e-05	-1.11157e-10	0.354347	0.000286087	-1.11157e-10	0.277618	0.000290662	-1.11157e-10	0.281304
22028320	chr8:22028320:C:T	3.74303e-05	-1.11157e-10	0.290419	0.000268767	-1.11157e-10	0.215165	0.000273048	-1.11157e-10	0.218791
22028452	chr8:22028452:G:A	2.58416e-06	-1.1062	-1.27646	2.13267e-05	-1.03402	-1.28469	2.13978e-05	-1.04305	-1.28452
22028469	chr8:22028469:C:T	2.63091e-06	-1.06584	-1.2989	2.13604e-05	-1.0132	-1.30394	2.13904e-05	-1.02402	-1.30389
22028544	chr8:22028544:G:A	8.28738e-06	-1.11157e-10	-1.21733	6.38163e-05	-1.11157e-10	-1.22267	6.46223e-05	-1.11157e-10	-1.2223
22028804	chr8:22028804:C:G	7.71432e-06	-1.11157e-10	-1.28899	5.92515e-05	-1.11157e-10	-1.29689	5.99809e-05	-1.11157e-10	-1.29683
22028920	chr8:22028920:T:C	3.70125e-05	-1.11157e-10	0.279192	0.000265896	-1.11157e-10	0.204425	0.000270123	-1.11157e-10	0.208021
22029236	chr8:22029236:G:A	8.30107e-06	-1.11157e-10	-1.21568	6.58453e-05	-1.11157e-10	-1.19137	6.65808e-05	-1.11157e-10	-1.19244
22029286	chr8:22029286:G:T	1.62808e-06	-1.54095	-1.30371	1.25177e-05	-1.5474	-1.30413	1.26532e-05	-1.54881	-1.30414
22029390	chr8:22029390:T:G	5.85982e-06	-1.56394	-3.15096e-10	4.54278e-05	-1.56255	-3.15096e-10	4.59577e-05	-1.56314	-3.15096e-10
22029433	chr8:22029433:C:T	1.23244e-05	-0.820481	-3.15096e-10	9.97917e-05	-0.775594	-3.15096e-10	0.000100093	-0.784754	-3.15096e-10
22030271	chr8:22030271:C:G	1.00902e-05	-1.0205	-3.15096e-10	7.59471e-05	-1.04864	-3.15096e-10	7.70649e-05	-1.04621	-3.15096e-10
22030864	chr8:22030864:G:C	7.59736e-06	-1.11157e-10	-1.30426	5.88999e-05	-1.11157e-10	-1.30284	5.96213e-05	-1.11157e-10	-1.30284
22031009	chr8:22031009:C:T	8.05301e-06	-1.11157e-10	-1.24602	6.23456e-05	-1.11157e-10	-1.24598	6.31309e-05	-1.11157e-10	-1.24565
22031059	chr8:22031059:C:T	2.24127e-06	-1.55925	-0.965767	1.64598e-05	-1.56576	-1.01199	1.66607e-05	-1.56531	-1.0125
22031395	chr8:22031395:C:T	2.06452e-06	-1.54343	-1.06374	1.51489e-05	-1.55788	-1.10287	1.53521e-05	-1.55631	-1.1033
22031506	chr8:22031506:C:T	7.96254e-06	-0.482028	-0.775287	0.000103243	-0.148231	-0.593364	9.97868e-05	-0.186954	-0.600868
22031688	chr8:22031688:C:T	8.54323e-06	-1.11157e-10	-1.18692	6.83777e-05	-1.11157e-10	-1.15363	6.91012e-05	-1.11157e-10	-1.15528
22032021	chr8:22032021:T:C	7.28365e-05	-1.11157e-10	0.956154	0.00058426	-1.11157e-10	0.991667	0.000590335	-1.11157e-10	0.989834
22032442	chr8:22032442:C:A	1.17092e-05	-1.11157e-10	-0.871686	9.60033e-05	-1.11157e-10	-0.814296	9.69508e-05	-1.11157e-10	-0.816654
22032574	chr8:22032574:G:A	1.31126e-05	-1.11157e-10	-0.758487	9.82965e-05	-1.11157e-10	-0.79069	9.96585e-05	-1.11157e-10	-0.789108
22032665	chr8:22032665:G:A	3.89633e-06	-1.54907	-0.422959	3.04289e-05	-1.53197	-0.43132	3.06665e-05	-1.53486	-0.432825
22032935	chr8:22032935:C:G	2.40651e-05	-1.11157e-10	-0.1513	0.000171407	-1.11157e-10	-0.234637	0.000173664	-1.11157e-10	-0.233737
22033070	chr8:22033070:T:C	3.48154e-05	-1.11157e-10	0.217997	0.000315133	-1.11157e-10	0.374315	0.000317734	-1.11157e-10	0.370357
22033078	chr8:22033078:G:A	1.73702e-06	-1.56293	-1.21696	1.35187e-05	-1.55723	-1.21738	1.36862e-05	-1.55829	-1.21618
22034113	chr8:22034113:A:C	7.59736e-06	-1.11157e-10	-1.30426	5.88796e-05	-1.11157e-10	-1.30318	5.96008e-05	-1.11157e-10	-1.30319
22034377	chr8:22034377:T:C	2.84062e-06	-1.48355	-0.804486	2.20812e-05	-1.52086	-0.763091	2.22827e-05	-1.52221	-0.764833
22034428	chr8:22034428:G:A	0.000651537	3.98333	-0.836056	0.0136833	4.87823	-0.732974	0.0125545	4.78486	-0.737884
22034457	chr8:22034457:C:G	1.66184e-06	-1.52885	-1.29529	1.3021e-05	-1.5126	-1.29952	1.31679e-05	-1.51383	-1.29924
22034752	chr8:22034752:C:T	5.63686e-06	-0.380168	-1.22257	4.82669e-05	-0.320565	-1.18137	4.90076e-05	-0.316959	-1.18192
22035141	chr8:22035141:T:C	2.69734e-06	-1.03994	-1.29986	1.88802e-05	-1.13645	-1.30411	1.92047e-05	-1.13152	-1.30418
22035251	chr8:22035251:A:G	1.33744e-05	-1.11157e-10	-0.738717	0.000102129	-1.11157e-10	-0.752441	0.000103443	-1.11157e-10	-0.751835
22035255	chr8:22035255:G:A	0.000336712	3.70299	-1.21582	0.0076079	4.79003	-1.23176	0.00691187	4.68243	-1.23229
22036168	chr8:22036168:G:A	1.46681e-05	-1.11157e-10	-0.646389	0.000122101	-1.11157e-10	-0.573827	0.000123481	-1.11157e-10	-0.574768
22036457	chr8:22036457:C:G	9.6811e-06	-1.11157e-10	-1.06189	7.41837e-05	-1.11157e-10	-1.07213	7.51723e-05	-1.11157e-10	-1.07107
22036507	chr8:22036507:A:G	1.17669e-05	-1.11157e-10	-0.866774	9.8825e-05	-1.11157e-10	-0.785328	9.99293e-05	-1.11157e-10	-0.786394
22037506	chr8:22037506:G:T	1.62299e-05	0.553095	-1.0983	0.000104996	0.369736	-1.09449	0.000106612	0.372936	-1.0946
22037525	chr8:22037525:A:G	7.63666e-06	-0.14527	-1.15383	4.99772e-05	-0.301782	-1.16533	5.08352e-05	-0.295506	-1.16676
22037559	chr8:22037559:G:A	2.78429e-06	-1.03321	-1.27486	1.93572e-05	-1.12669	-1.28893	1.97369e-05	-1.11945	-1.28892
22037635	chr8:22037635:A:G	8.58444e-06	-0.041329	-1.14078	9.94281e-05	0.394164	-1.17341	9.56983e-05	0.342437	-1.17209
22037711	chr8:22037711:G:A	9.03333e-06	-1.11157e-10	-1.13114	7.04634e-05	-1.11157e-10	-1.12359	7.12943e-05	-1.11157e-10	-1.12404
22038173	chr8:22038173:A:G	2.4079e-05	-1.11157e-10	-0.150722	0.000185151	-1.11157e-10	-0.157506	0.000187951	-1.11157e-10	-0.154675
22038219	chr8:22038219:A:G	2.10083e-05	0.993298	-1.28044	0.000133829	0.797367	-1.27948	0.000135786	0.799799	-1.27958
22038262	chr8:22038262:G:A	1.00025e-05	-1.0967	0.0674687	0.000106311	-0.846389	0.134081	0.000103965	-0.875315	0.128509
22038327	chr8:22038327:A:G	1.03148e-05	-1.14061	0.142132	0.000108516	-0.901604	0.209823	0.000106224	-0.929385	0.204083
22038520	chr8:22038520:G:A	1.74793e-05	0.740778	-1.21182	0.000147984	0.838246	-1.21982	0.000147753	0.82539	-1.22071
22038586	chr8:22038586:A:G	9.11168e-06	-1.16639	0.0438844	9.46959e-05	-0.937432	0.109425	9.27671e-05	-0.964643	0.103878
22038598	chr8:22038598:G:A	1.35187e-05	-1.11157e-10	-0.727989	0.000104945	-1.11157e-10	-0.725241	0.000106183	-1.11157e-10	-0.725695
22039004	chr8:22039004:C:T	2.03854e-05	-0.317242	-3.15096e-10	0.000165843	-0.267638	-3.15096e-10	0.000165978	-0.279004	-3.15096e-10
22039457	chr8:22039457:A:G	2.74298e-06	-1.19133	-1.13169	2.65489e-05	-0.970081	-1.12961	2.61576e-05	-0.995745	-1.13097
22039478	chr8:22039478:C:G	8.21661e-05	2.01609	-0.939406	0.000620035	2.00905	-0.957948	0.000618389	1.9963	-0.960038
22039527	chr8:22039527:GA:G	0.000192746	3.07789	-1.14858	0.00275731	3.66397	-1.12064	0.0025522	3.57619	-1.12234
22040962	chr8:22040962:G:A	3.62704e-06	-0.936	-1.10765	3.78762e-05	-0.641602	-1.10275	3.70541e-05	-0.674262	-1.10422
22041102	chr8:22041102:C:T	3.27116e-06	-1.01043	-1.13649	3.35978e-05	-0.732285	-1.13193	3.29261e-05	-0.763304	-1.13329
22041286	chr8:22041286:G:A	4.30681e-06	-1.01716	-0.854709	3.1152e-05	-1.05746	-0.882339	3.16481e-05	-1.05487	-0.881311
22041848	chr8:22041848:G:T	8.74149e-06	-1.11157e-10	-1.16398	7.03549e-05	-1.11157e-10	-1.12513	7.11895e-05	-1.11157e-10	-1.12551
22041955	chr8:22041955:C:G	1.35005e-05	-1.11157e-10	-0.729339	0.000109107	-1.11157e-10	-0.686346	0.000110203	-1.11157e-10	-0.688534
22042196	chr8:22042196:G:T	8.70588e-06	-0.054502	-1.11356	9.86101e-05	0.378884	-1.16639	9.58045e-05	0.338314	-1.16686
22042640	chr8:22042640:T:A	8.33704e-06	-1.11157e-10	-1.21136	6.65938e-05	-1.11157e-10	-1.18007	6.73711e-05	-1.11157e-10	-1.18064
22042891	chr8:22042891:G:A	8.46656e-06	-1.19594	-3.15096e-10	6.66107e-05	-1.17981	-3.15096e-10	6.72891e-05	-1.18186	-3.15096e-10
22043238	chr8:22043238:C:T	7.59826e-06	-1.11157e-10	-1.30414	5.882e-05	-1.11157e-10	-1.3042	5.95434e-05	-1.11157e-10	-1.30415
22043246	chr8:22043246:A:G	2.08758e-06	-1.29977	-1.29629	1.90064e-05	-1.15783	-1.27607	1.88088e-05	-1.17905	-1.27748
22043572	chr8:22043572:T:C	2.50282e-06	-1.16476	-1.24988	2.05405e-05	-1.17869	-1.17759	2.05306e-05	-1.18903	-1.17991
22043573	chr8:22043573:C:T	2.80423e-06	-1.06354	-1.2374	2.11904e-05	-1.07294	-1.25219	2.14286e-05	-1.07437	-1.25176
22043707	chr8:22043707:C:T	1.19592e-05	0.410644	-1.2612	9.00733e-05	0.390273	-1.26833	9.07494e-05	0.386414	-1.26917
22043708	chr8:22043708:G:A	8.16462e-06	-1.11157e-10	-1.23225	6.26164e-05	-1.11157e-10	-1.24165	6.34283e-05	-1.11157e-10	-1.24095
22044062	chr8:22044062:C:T	7.87061e-06	-1.26893	-3.15096e-10	6.34504e-05	-1.22842	-3.15096e-10	6.40422e-05	-1.23131	-3.15096e-10
22044775	chr8:22044775:G:A	5.84766e-06	-1.56602	-3.15096e-10	4.52623e-05	-1.5662	-3.15096e-10	4.58152e-05	-1.56624	-3.15096e-10
22045054	chr8:22045054:G:C	7.81275e-06	-1.11157e-10	-1.27631	6.02112e-05	-1.11157e-10	-1.28082	6.09578e-05	-1.11157e-10	-1.28068
22045318	chr8:22045318:C:T	7.62052e-06	-1.11157e-10	-1.30122	5.89277e-05	-1.11157e-10	-1.30237	5.96587e-05	-1.11157e-10	-1.30222
22045444	chr8:22045444:G:A	4.9646e-06	-0.475778	-1.25395	4.23728e-05	-0.373105	-1.25907	4.29874e-05	-0.37153	-1.25842
22045805	chr8:22045805:G:A	6.05504e-05	-0.0173418	0.788755	0.000658967	0.214776	0.89722	0.000666562	0.210322	0.900954
22046615	chr8:22046615:G:A	9.61592e-06	-1.06864	-3.15096e-10	7.04964e-05	-1.12312	-3.15096e-10	7.17837e-05	-1.1172	-3.15096e-10
22046701	chr8:22046701:T:C	2.72987e-05	-0.0137071	-0.0115154	0.000256509	0.106201	0.0622854	0.000261892	0.112627	0.0644469
22047234	chr8:22047234:G:A	6.15311e-06	-1.51511	-3.15096e-10	4.89916e-05	-1.48703	-3.15096e-10	4.95708e-05	-1.48746	-3.15096e-10
22047474	chr8:22047474:T:C	5.85282e-06	-1.56514	-3.15096e-10	4.53455e-05	-1.56437	-3.15096e-10	4.58735e-05	-1.56497	-3.15096e-10
22047476	chr8:22047476:A:G	5.85417e-06	-1.56491	-3.15096e-10	4.53329e-05	-1.56465	-3.15096e-10	4.58629e-05	-1.5652	-3.15096e-10
22048261	chr8:22048261:G:C	3.09805e-05	1.36807	-1.26677	0.000287949	1.53078	-1.24667	0.000294548	1.54184	-1.24725
22048760	chr8:22048760:G:C	1.40501e-05	-1.11157e-10	-0.68943	0.000109442	-1.11157e-10	-0.683282	0.000110617	-1.11157e-10	-0.684782
22048848	chr8:22048848:A:G	5.74992e-05	0.510159	0.209548	0.000556951	0.659788	0.284011	0.000569064	0.66695	0.286185
22049064	chr8:22049064:C:A	7.58621e-05	-1.11157e-10	0.996854	0.00057353	-1.11157e-10	0.973131	0.000584189	-1.11157e-10	0.979366
22049278	chr8:22049278:G:T	0.000107664	1.37168	-0.0247243	0.000782319	1.35022	-0.0666334	0.000822704	1.38147	-0.0597311
22050056	chr8:22050056:T:C	1.71648e-05	-1.11157e-10	-0.4892	0.000140871	-1.11157e-10	-0.430835	0.000142715	-1.11157e-10	-0.430008
22050144	chr8:22050144:T:C	8.69863e-06	-1.11157e-10	-1.1689	6.64859e-05	-1.11157e-10	-1.18169	6.72974e-05	-1.11157e-10	-1.18174
22050411	chr8:22050411:G:A	8.02751e-06	-1.11157e-10	-1.24919	6.16175e-05	-1.11157e-10	-1.25773	6.23783e-05	-1.11157e-10	-1.25764
22050915	chr8:22050915:A:G	0.000103811	1.47898	-0.168465	0.000873298	1.43546	-0.0418649	0.000919598	1.47127	-0.0381905
22050929	chr8:22050929:C:T	6.58289e-06	-1.44759	-3.15096e-10	5.11583e-05	-1.44375	-3.15096e-10	5.18949e-05	-1.44164	-3.15096e-10
22051622	chr8:22051622:T:C	2.65294e-05	-1.11157e-10	-0.0538108	0.000236375	-1.11157e-10	0.0867403	0.000239586	-1.11157e-10	0.0880532
22051733	chr8:22051733:C:T	1.80674e-06	-1.56502	-1.17551	1.4861e-05	-1.54736	-1.13257	1.50103e-05	-1.54874	-1.13338
22051803	chr8:22051803:A:G	6.70985e-06	-1.42849	-3.15096e-10	5.48247e-05	-1.37454	-3.15096e-10	5.52828e-05	-1.3784	-3.15096e-10
22051942	chr8:22051942:C:T	0.00013626	2.39273	-0.810227	0.00116076	2.40163	-0.723477	0.00122838	2.44317	-0.720579
22052160	chr8:22052160:G:T	1.91576e-05	-1.11157e-10	-0.379364	0.000145565	-1.11157e-10	-0.398054	0.000147852	-1.11157e-10	-0.394645
22052250	chr8:22052250:T:C	4.6276e-05	-1.11157e-10	0.50256	0.000425841	-1.11157e-10	0.675386	0.000431687	-1.11157e-10	0.676843
22052282	chr8:22052282:C:A	7.73081e-06	-1.11157e-10	-1.28685	6.00321e-05	-1.11157e-10	-1.2838	6.07683e-05	-1.11157e-10	-1.28379
22052313	chr8:22052313:T:C	4.05417e-06	-1.23658	-0.695737	3.26477e-05	-1.17471	-0.718194	3.31801e-05	-1.17361	-0.715294
22053065	chr8:22053065:A:G	7.63462e-06	-1.11157e-10	-1.29937	5.88709e-05	-1.11157e-10	-1.30333	5.95886e-05	-1.11157e-10	-1.30339
22053402	chr8:22053402:ATCCT:A	7.03689e-06	-1.3809	-3.15096e-10	5.26776e-05	-1.41449	-3.15096e-10	5.33689e-05	-1.41363	-3.15096e-10
22053457	chr8:22053457:G:A	9.34647e-06	-1.11157e-10	-1.09706	7.29497e-05	-1.11157e-10	-1.08891	7.38512e-05	-1.11157e-10	-1.0888
22053686	chr8:22053686:G:A	6.61208e-06	-1.44316	-3.15096e-10	5.16933e-05	-1.43335	-3.15096e-10	5.24408e-05	-1.43117	-3.15096e-10
22053720	chr8:22053720:T:C	7.54266e-05	2.12443	-1.13333	0.00057226	2.05539	-1.08448	0.000602598	2.09711	-1.08672
22054090	chr8:22054090:C:T	0.000195345	1.9427	-3.15096e-10	0.0015251	1.95113	-3.15096e-10	0.0016079	1.99183	-3.15096e-10
22054327	chr8:22054327:G:A	5.58579e-05	-1.11157e-10	0.690749	0.000561051	-1.11157e-10	0.951133	0.000565883	-1.11157e-10	0.94753
22055016	chr8:22055016:C:A	6.81918e-05	-1.11157e-10	0.890261	0.000701891	-1.11157e-10	1.1751	0.00070789	-1.11157e-10	1.17143
22055064	chr8:22055064:C:T	9.64989e-06	-0.33491	-0.730206	5.98925e-05	-0.486907	-0.799221	6.1362e-05	-0.475256	-0.798811
22055266	chr8:22055266:G:A	9.25841e-05	-1.11157e-10	1.19605	0.00086574	-1.11157e-10	1.38491	0.000877003	-1.11157e-10	1.38565
22055271	chr8:22055271:A:C	0.000331901	2.38396	0.0888151	0.0028756	2.36396	0.221376	0.00305237	2.40671	0.226106
22055341	chr8:22055341:A:C	5.40875e-06	-0.342986	-1.30106	4.39559e-05	-0.292054	-1.30344	4.46408e-05	-0.288614	-1.3036
22055414	chr8:22055414:T:G	6.67047e-06	-1.43437	-3.15096e-10	5.17833e-05	-1.43161	-3.15096e-10	5.25344e-05	-1.42939	-3.15096e-10
22055552	chr8:22055552:G:A	7.37408e-06	-1.39227	0.0581745	6.84793e-05	-1.42025	0.268101	6.92116e-05	-1.41834	0.264651
22055688	chr8:22055688:TTC:T	8.99517e-06	-1.11157e-10	-1.13537	6.935e-05	-1.11157e-10	-1.13951	7.02378e-05	-1.11157e-10	-1.13897
22056313	chr8:22056313:G:C	7.08687e-06	-1.37382	-3.15096e-10	5.55562e-05	-1.36128	-3.15096e-10	5.63892e-05	-1.35858	-3.15096e-10
22057587	chr8:22057587:T:C	6.36658e-05	-1.11157e-10	0.821585	0.000653678	-1.11157e-10	1.10394	0.000659268	-1.11157e-10	1.10027
22058561	chr8:22058561:T:G	6.69429e-06	-1.43081	-3.15096e-10	5.20195e-05	-1.42706	-3.15096e-10	5.27757e-05	-1.42481	-3.15096e-10
22058693	chr8:22058693:G:A	1.72099e-06	-1.48699	-1.30218	1.36532e-05	-1.46492	-1.29978	1.38144e-05	-1.46546	-1.29969
22058988	chr8:22058988:C:T	6.58721e-06	-1.44693	-3.15096e-10	5.0788e-05	-1.45102	-3.15096e-10	5.14993e-05	-1.44929	-3.15096e-10
22059015	chr8:22059015:A:T	8.03239e-06	-1.24858	-3.15096e-10	5.96614e-05	-1.28999	-3.15096e-10	6.04555e-05	-1.28895	-3.15096e-10
22059221	chr8:22059221:G:A	1.92835e-06	-1.46279	-1.2126	1.53704e-05	-1.42662	-1.21962	1.55839e-05	-1.42595	-1.21867
22059470	chr8:22059470:G:A	7.94566e-06	-1.11157e-10	-1.25944	6.19688e-05	-1.11157e-10	-1.25205	6.27149e-05	-1.11157e-10	-1.25226
22059591	chr8:22059591:C:T	7.72609e-06	-1.11157e-10	-1.28746	5.93987e-05	-1.11157e-10	-1.29441	6.01128e-05	-1.11157e-10	-1.29463
22059592	chr8:22059592:G:A	2.33178e-06	-1.40515	-1.08028	1.92165e-05	-1.36241	-1.06049	1.9465e-05	-1.36289	-1.05935
22059711	chr8:22059711:T:C	0.000101215	2.34128	-1.0561	0.000768401	2.35582	-1.09018	0.000808611	2.39312	-1.08865
22059789	chr8:22059789:G:A	6.34157e-06	-1.48494	-3.15096e-10	4.96064e-05	-1.47456	-3.15096e-10	5.03048e-05	-1.47276	-3.15096e-10
22060181	chr8:22060181:C:T	7.93232e-06	-1.11157e-10	-1.26112	6.21196e-05	-1.11157e-10	-1.24962	6.28254e-05	-1.11157e-10	-1.2505
22060578	chr8:22060578:A:C	0.000100911	2.58142	-1.29924	0.000792765	2.58397	-1.28713	0.00083556	2.6252	-1.28795
22060911	chr8:22060911:T:A	5.97176e-06	-1.30032	-0.244705	4.81409e-05	-1.24797	-0.256572	4.89188e-05	-1.24664	-0.254053
22061101	chr8:22061101:A:G	7.64371e-06	-1.11157e-10	-1.29818	5.94669e-05	-1.11157e-10	-1.29326	6.01717e-05	-1.11157e-10	-1.29366
22061139	chr8:22061139:C:T	6.1926e-06	-1.50871	-3.15096e-10	4.83375e-05	-1.50047	-3.15096e-10	4.90042e-05	-1.49895	-3.15096e-10
22061463	chr8:22061463:A:G	4.86132e-06	-0.452662	-1.29809	3.8951e-05	-0.413715	-1.30266	3.91572e-05	-0.420651	-1.30262
22061572	chr8:22061572:G:A	4.02863e-06	-1.10016	-0.838472	3.03386e-05	-1.06582	-0.900432	3.08436e-05	-1.0639	-0.898023
22061628	chr8:22061628:A:G	2.94899e-06	-1.26604	-0.984555	2.37786e-05	-1.21506	-0.99483	2.4137e-05	-1.21367	-0.993438
22061858	chr8:22061858:A:G	9.28085e-06	-1.11157e-10	-1.10411	7.09976e-05	-1.11157e-10	-1.11603	7.19629e-05	-1.11157e-10	-1.11471
22062541	chr8:22062541:T:C	0.000689753	3.1996	0.0046725	0.00589828	3.30937	-0.00563103	0.00629296	3.35521	0.00111924
22063029	chr8:22063029:A:G	2.65611e-06	-1.54013	-0.815068	1.97863e-05	-1.5297	-0.863993	2.00494e-05	-1.52984	-0.862818
22063799	chr8:22063799:C:T	9.8937e-06	-1.11157e-10	-1.04017	7.88336e-05	-1.11157e-10	-1.01134	7.96207e-05	-1.11157e-10	-1.01358
22063860	chr8:22063860:T:C	9.77179e-06	-1.11157e-10	-1.05256	7.76867e-05	-1.11157e-10	-1.02599	7.86708e-05	-1.11157e-10	-1.02558
22063885	chr8:22063885:G:A	4.10016e-06	-1.37805	-0.542987	3.33603e-05	-1.3352	-0.536108	3.38489e-05	-1.33569	-0.533262
22064209	chr8:22064209:C:A	0.000122018	2.13017	-0.658057	0.000944864	2.09395	-0.621586	0.0010015	2.13526	-0.616861
22064482	chr8:22064482:G:A	7.64215e-06	-1.11157e-10	-1.29838	5.89488e-05	-1.11157e-10	-1.30201	5.96818e-05	-1.11157e-10	-1.30183
22064604	chr8:22064604:G:A	2.19464e-06	-1.39876	-1.14729	1.78312e-05	-1.35101	-1.14672	1.80849e-05	-1.35009	-1.14569
22064665	chr8:22064665:A:G	6.46865e-06	-1.4651	-3.15096e-10	4.99821e-05	-1.46701	-3.15096e-10	5.06748e-05	-1.46543	-3.15096e-10
22065405	chr8:22065405:A:C	8.3805e-06	-1.11157e-10	-1.20616	6.53427e-05	-1.11157e-10	-1.19903	6.61053e-05	-1.11157e-10	-1.19961
22065619	chr8:22065619:G:A	9.5228e-06	-1.07837	-3.15096e-10	7.97394e-05	-0.999915	-3.15096e-10	8.06424e-05	-1.00083	-3.15096e-10
22065686	chr8:22065686:T:C	7.6276e-06	-1.11157e-10	-1.30029	5.93813e-05	-1.11157e-10	-1.2947	6.01124e-05	-1.11157e-10	-1.29464
22065717	chr8:22065717:T:C	8.26675e-06	-1.11157e-10	-1.21982	6.55347e-05	-1.11157e-10	-1.1961	6.62953e-05	-1.11157e-10	-1.19674
22066015	chr8:22066015:A:C	7.7139e-06	-1.11157e-10	-1.28904	5.92874e-05	-1.11157e-10	-1.29628	6.00021e-05	-1.11157e-10	-1.29648
22066058	chr8:22066058:A:G	8.3805e-06	-1.11157e-10	-1.20616	6.53427e-05	-1.11157e-10	-1.19903	6.61053e-05	-1.11157e-10	-1.19961
22066609	chr8:22066609:A:T	2.10141e-06	-1.56588	-1.02357	1.68866e-05	-1.56606	-0.9861	1.70815e-05	-1.56607	-0.986789
22066684	chr8:22066684:C:T	2.40175e-06	-1.34802	-1.10784	1.97564e-05	-1.29995	-1.09525	2.00108e-05	-1.3005	-1.09408
22066706	chr8:22066706:C:G	2.12873e-05	-1.11157e-10	-0.27395	0.000163557	-1.11157e-10	-0.281518	0.000165978	-1.11157e-10	-0.279004
22066786	chr8:22066786:C:T	1.77012e-06	-1.56622	-1.1948	1.40436e-05	-1.56563	-1.17089	1.42069e-05	-1.56565	-1.17148
22067232	chr8:22067232:G:A	2.41947e-06	-1.23314	-1.21537	1.96858e-05	-1.16241	-1.23638	1.99393e-05	-1.16215	-1.23602
22067267	chr8:22067267:T:G	1.44881e-05	-1.11157e-10	-0.658736	0.00012062	-1.11157e-10	-0.586035	0.000122098	-1.11157e-10	-0.586037
22067352	chr8:22067352:G:C	0.000132901	-1.11157e-10	1.55754	0.00129802	-1.11157e-10	1.78992	0.00131166	-1.11157e-10	1.78819
22067433	chr8:22067433:A:G	1.37583e-05	-1.11157e-10	-0.710417	0.000114324	-1.11157e-10	-0.639645	0.000115722	-1.11157e-10	-0.639664
22067459	chr8:22067459:A:G	0.00024209	1.83161	0.325636	0.00187205	1.7801	0.376015	0.00197947	1.81977	0.379954
22067738	chr8:22067738:G:A	9.22996e-05	1.42425	-0.231275	0.000690076	1.37896	-0.220832	0.000728651	1.41615	-0.215812
22067785	chr8:22067785:G:A	9.54373e-06	-1.11157e-10	-1.07618	7.53032e-05	-1.11157e-10	-1.05716	7.62952e-05	-1.11157e-10	-1.05625
22067799	chr8:22067799:G:A	7.59819e-06	-1.11157e-10	-1.30415	5.88791e-05	-1.11157e-10	-1.30319	5.95999e-05	-1.11157e-10	-1.3032
22067809	chr8:22067809:C:T	0.000137702	-1.11157e-10	1.59303	0.0010625	-1.11157e-10	1.5897	0.00108252	-1.11157e-10	1.59619
22068002	chr8:22068002:C:T	5.88463e-06	-1.55972	-3.15096e-10	4.59504e-05	-1.55112	-3.15096e-10	4.64837e-05	-1.55176	-3.15096e-10
22068166	chr8:22068166:G:C	1.84727e-05	-1.11157e-10	-0.415772	0.000153379	-1.11157e-10	-0.345769	0.000155458	-1.11157e-10	-0.344481
22068270	chr8:22068270:A:C	7.89087e-06	-1.11157e-10	-1.26636	6.16999e-05	-1.11157e-10	-1.2564	6.24358e-05	-1.11157e-10	-1.25672
22068427	chr8:22068427:A:G	1.61654e-05	-1.11157e-10	-0.549188	0.000135496	-1.11157e-10	-0.469733	0.000137158	-1.11157e-10	-0.469727
22068429	chr8:22068429:G:A	2.17386e-06	-1.27767	-1.27789	1.82572e-05	-1.20851	-1.2656	1.84801e-05	-1.20829	-1.26588
22068817	chr8:22068817:G:A	0.000106701	-1.11157e-10	1.33797	0.000814997	-1.11157e-10	1.32451	0.000830405	-1.11157e-10	1.33106
22068854	chr8:22068854:G:A	1.84471e-05	-1.11157e-10	-0.417155	0.000147636	-1.11157e-10	-0.38393	0.000149982	-1.11157e-10	-0.380342
22068981	chr8:22068981:C:G	1.1281e-05	-1.11157e-10	-0.908947	8.74625e-05	-1.11157e-10	-0.907468	8.8738e-05	-1.11157e-10	-0.905169
22068998	chr8:22068998:C:A	1.12773e-05	-1.11157e-10	-0.909268	9.03393e-05	-1.11157e-10	-0.875106	9.11911e-05	-1.11157e-10	-0.8779
22069257	chr8:22069257:A:G	4.18807e-05	-1.11157e-10	0.402761	0.000343063	-1.11157e-10	0.459237	0.00034593	-1.11157e-10	0.45538
22069573	chr8:22069573:C:A	7.95934e-06	-1.11157e-10	-1.25772	6.23574e-05	-1.11157e-10	-1.2458	6.30528e-05	-1.11157e-10	-1.24688
22069626	chr8:22069626:G:A	8.06942e-06	-1.11157e-10	-1.24398	6.28296e-05	-1.11157e-10	-1.23825	6.35706e-05	-1.11157e-10	-1.23871
22069651	chr8:22069651:G:A	8.02306e-06	-1.11157e-10	-1.24974	6.29099e-05	-1.11157e-10	-1.23697	6.36063e-05	-1.11157e-10	-1.23814
22069811	chr8:22069811:C:G	8.01338e-06	-1.11157e-10	-1.25095	6.28322e-05	-1.11157e-10	-1.23821	6.35285e-05	-1.11157e-10	-1.23937
22070466	chr8:22070466:T:A	8.1701e-06	-1.10564	-0.125941	6.70216e-05	-1.04448	-0.129184	6.79856e-05	-1.04513	-0.126431
22070586	chr8:22070586:A:G	7.57343e-06	-1.30742	-3.15096e-10	5.90796e-05	-1.29979	-3.15096e-10	5.97155e-05	-1.30127	-3.15096e-10
22070716	chr8:22070716:G:A	7.92245e-05	1.91466	-0.874435	0.000592359	1.91095	-0.905514	0.000628666	1.95238	-0.899632
22070821	chr8:22070821:C:T	7.62683e-05	1.75193	-0.749736	0.000550959	1.77968	-0.846699	0.000582752	1.81711	-0.840206
22071124	chr8:22071124:C:G	2.3838e-06	-1.55359	-0.90978	1.63111e-05	-1.51203	-1.0748	1.64958e-05	-1.51505	-1.0727
22071145	chr8:22071145:G:T	2.71361e-06	-1.4083	-0.925484	2.24916e-05	-1.36535	-0.900191	2.27891e-05	-1.36585	-0.898727
22071260	chr8:22071260:C:A	5.91275e-06	-1.55495	-3.15096e-10	4.58931e-05	-1.55236	-3.15096e-10	4.64902e-05	-1.55162	-3.15096e-10
22071272	chr8:22071272:A:G	7.6601e-06	-1.29604	-3.15096e-10	6.18161e-05	-1.25452	-3.15096e-10	6.22971e-05	-1.25894	-3.15096e-10
22071729	chr8:22071729:G:A	0.000299447	2.56292	-0.193045	0.00231834	2.62098	-0.251048	0.00247567	2.66309	-0.239677
22071748	chr8:22071748:T:A	8.8725e-06	-1.14911	-3.15096e-10	6.80462e-05	-1.15849	-3.15096e-10	6.89989e-05	-1.15677	-3.15096e-10
22071767	chr8:22071767:A:T	1.12538e-05	-1.11157e-10	-0.911354	9.01467e-05	-1.11157e-10	-0.87724	9.09974e-05	-1.11157e-10	-0.880027
22071875	chr8:22071875:C:T	6.28014e-06	-1.49467	-3.15096e-10	5.02143e-05	-1.46238	-3.15096e-10	5.09024e-05	-1.46095	-3.15096e-10
22071876	chr8:22071876:G:A	1.76307e-05	-1.11157e-10	-0.462421	0.000148444	-1.11157e-10	-0.378473	0.000150412	-1.11157e-10	-0.377481
22072021	chr8:22072021:G:A	8.45732e-06	-1.11157e-10	-1.19703	6.54646e-05	-1.11157e-10	-1.19717	6.63279e-05	-1.11157e-10	-1.19625
22072413	chr8:22072413:A:G	2.84063e-06	-1.40889	-0.879147	2.26e-05	-1.40629	-0.854434	2.28764e-05	-1.40371	-0.857044
22072557	chr8:22072557:A:G	2.27031e-06	-1.45538	-1.05677	1.82163e-05	-1.42132	-1.05505	1.84644e-05	-1.42168	-1.05333
22072587	chr8:22072587:T:C	0.00037002	1.75699	0.824507	0.00277343	1.80678	0.742377	0.00296056	1.84504	0.757238
22072591	chr8:22072591:A:G	7.62828e-06	-1.11157e-10	-1.3002	5.91307e-05	-1.11157e-10	-1.29893	5.98469e-05	-1.11157e-10	-1.29907
22072610	chr8:22072610:C:T	1.92013e-06	-1.51626	-1.16341	1.44883e-05	-1.54723	-1.15811	1.46944e-05	-1.54524	-1.15815
22072675	chr8:22072675:G:A	8.1671e-06	-1.11157e-10	-1.23195	6.36241e-05	-1.11157e-10	-1.22569	6.43718e-05	-1.11157e-10	-1.22618
22072679	chr8:22072679:T:A	1.59317e-05	-1.11157e-10	-0.563755	0.000130759	-1.11157e-10	-0.505324	0.000132519	-1.11157e-10	-0.504133
22072702	chr8:22072702:T:C	1.03598e-05	-0.743135	-0.250998	9.19339e-05	-0.611305	-0.246304	9.33449e-05	-0.610868	-0.243688
22072769	chr8:22072769:C:T	0.00190375	2.40724	1.81228	0.016552	2.48801	1.84757	0.0178556	2.5302	1.86902
22072830	chr8:22072830:G:T	1.09637e-05	-1.11157e-10	-0.937471	8.77334e-05	-1.11157e-10	-0.904376	8.85688e-05	-1.11157e-10	-0.907078
22072865	chr8:22072865:TG:T	8.45967e-05	1.85926	-0.753432	0.000546267	1.60473	-0.680298	0.000578185	1.64845	-0.679411
22073153	chr8:22073153:G:A	1.15119e-05	-1.11157e-10	-0.888679	9.23003e-05	-1.11157e-10	-0.853631	9.31642e-05	-1.11157e-10	-0.856493
22073388	chr8:22073388:G:A	8.19868e-06	-1.09859	-0.129499	6.74622e-05	-1.03675	-0.130363	6.84323e-05	-1.0374	-0.127613
22073689	chr8:22073689:G:C	0.000223672	1.78609	0.292024	0.00171434	1.75353	0.314572	0.00183261	1.79432	0.328319
22073915	chr8:22073915:A:G	0.000175399	2.13562	-0.300621	0.00124264	2.08639	-0.340074	0.00131869	2.12578	-0.332246
22074137	chr8:22074137:C:T	1.16863e-05	-1.11157e-10	-0.873646	9.57366e-05	-1.11157e-10	-0.817077	9.69367e-05	-1.11157e-10	-0.8168
22074150	chr8:22074150:A:G	0.00126378	2.4558	1.354	0.0106281	2.51082	1.38176	0.0114313	2.55211	1.40115
22074360	chr8:22074360:A:G	0.000210498	1.38825	0.629164	0.00177063	1.33391	0.766497	0.00187377	1.37043	0.774423
22074404	chr8:22074404:G:C	2.79807e-06	-1.37428	-0.928851	2.15537e-05	-1.36063	-0.947502	2.1923e-05	-1.35957	-0.943752
22074598	chr8:22074598:A:T	2.14847e-06	-1.38682	-1.18049	1.76136e-05	-1.34125	-1.16876	1.78364e-05	-1.34178	-1.16784
22074631	chr8:22074631:G:A	8.18928e-06	-1.11157e-10	-1.22924	6.23033e-05	-1.11157e-10	-1.24666	6.30327e-05	-1.11157e-10	-1.2472
22074770	chr8:22074770:C:T	0.000319734	1.67177	0.763659	0.0023174	1.69307	0.676455	0.00246937	1.7298	0.69106
22074819	chr8:22074819:G:A	8.14191e-06	-1.11157e-10	-1.23504	6.34167e-05	-1.11157e-10	-1.22895	6.41628e-05	-1.11157e-10	-1.22943
22074916	chr8:22074916:T:C	1.80044e-06	-1.4479	-1.29613	1.44566e-05	-1.41214	-1.29538	1.46325e-05	-1.41253	-1.29509
22074928	chr8:22074928:C:T	2.17121e-05	-1.11157e-10	-0.254192	0.000184208	-1.11157e-10	-0.162614	0.000186668	-1.11157e-10	-0.161523
22074964	chr8:22074964:G:A	6.12269e-06	-1.52006	-3.15096e-10	4.78512e-05	-1.51058	-3.15096e-10	4.85085e-05	-1.50912	-3.15096e-10
22075136	chr8:22075136:G:A	5.94368e-05	0.75285	-3.15096e-10	0.000377728	0.555496	-3.15096e-10	0.000389069	0.572898	-3.15096e-10
22075220	chr8:22075220:A:C	0.000367687	2.20907	0.366104	0.00275483	2.12036	0.422075	0.00293427	2.16173	0.431629
22075642	chr8:22075642:C:T	8.36275e-06	-1.11157e-10	-1.20828	6.5196e-05	-1.11157e-10	-1.20128	6.59574e-05	-1.11157e-10	-1.20185
22075648	chr8:22075648:A:G	6.18419e-06	-1.51007	-3.15096e-10	4.83851e-05	-1.49949	-3.15096e-10	4.90574e-05	-1.49787	-3.15096e-10
22075989	chr8:22075989:C:T	8.22424e-06	-1.11157e-10	-1.22498	6.40847e-05	-1.11157e-10	-1.21847	6.48365e-05	-1.11157e-10	-1.21899
22076015	chr8:22076015:C:T	4.89054e-06	-1.29281	-0.451953	3.72488e-05	-1.27862	-0.482442	3.7975e-05	-1.27734	-0.476587
22076550	chr8:22076550:C:T	0.000109874	-1.11157e-10	1.36727	0.000848419	-1.11157e-10	1.3647	0.000864476	-1.11157e-10	1.37127
22076552	chr8:22076552:G:C	3.6745e-05	-1.27029	1.54223	0.000292775	-1.23877	1.5395	0.000299214	-1.23759	1.54789
22076635	chr8:22076635:C:T	2.20596e-06	-1.38573	-1.15517	1.81048e-05	-1.34038	-1.14213	1.83355e-05	-1.3409	-1.14111
22076751	chr8:22076751:C:CAT	7.50448e-06	-1.31656	-3.15096e-10	5.84976e-05	-1.30969	-3.15096e-10	5.91259e-05	-1.31119	-3.15096e-10
22076758	chr8:22076758:A:G	1.02763e-05	-1.11157e-10	-1.00222	8.27544e-05	-1.11157e-10	-0.962802	8.37955e-05	-1.11157e-10	-0.962478
22076768	chr8:22076768:A:T	2.23332e-06	-1.37154	-1.15704	1.83621e-05	-1.3243	-1.14409	1.85956e-05	-1.32485	-1.14308
22077053	chr8:22077053:TG:T	5.67446e-05	1.83602	-1.12952	0.000457278	1.88615	-1.13953	0.000482834	1.92448	-1.13566
22077200	chr8:22077200:G:A	1.09989e-05	-1.11157e-10	-0.934266	8.79782e-05	-1.11157e-10	-0.90159	8.88147e-05	-1.11157e-10	-0.904305
22077258	chr8:22077258:C:G	9.5595e-05	2.04446	-0.816406	0.000789944	2.10531	-0.812031	0.000837817	2.14493	-0.804987
22077422	chr8:22077422:A:T	7.80274e-06	-1.11157e-10	-1.27759	5.98007e-05	-1.11157e-10	-1.28766	6.0516e-05	-1.11157e-10	-1.28795
22077514	chr8:22077514:T:C	7.70364e-06	-1.11157e-10	-1.29037	5.99191e-05	-1.11157e-10	-1.28568	6.0637e-05	-1.11157e-10	-1.28595
22077822	chr8:22077822:G:A	1.33829e-05	-1.11157e-10	-0.738082	0.00010766	-1.11157e-10	-0.699699	0.00010862	-1.11157e-10	-0.703002
22078340	chr8:22078340:A:G	8.27451e-06	-1.11157e-10	-1.21888	6.4486e-05	-1.11157e-10	-1.21223	6.52411e-05	-1.11157e-10	-1.21277
22078441	chr8:22078441:G:A	7.59951e-06	-1.11157e-10	-1.30398	5.89235e-05	-1.11157e-10	-1.30244	5.96343e-05	-1.11157e-10	-1.30263
22078505	chr8:22078505:CT:C	2.25961e-06	-1.4132	-1.10367	1.78302e-05	-1.38012	-1.11767	1.80623e-05	-1.38048	-1.11655
22078762	chr8:22078762:T:G	2.19863e-06	-1.47275	-1.07148	1.72027e-05	-1.44703	-1.08659	1.74293e-05	-1.44731	-1.08539
22078833	chr8:22078833:A:G	2.21793e-06	-1.45959	-1.0759	1.73884e-05	-1.43195	-1.09093	1.76171e-05	-1.43224	-1.08974
22079095	chr8:22079095:G:A	1.28764e-05	-0.776667	-3.15096e-10	0.000102717	-0.746701	-3.15096e-10	0.000103943	-0.747011	-3.15096e-10
22079147	chr8:22079147:C:T	1.91169e-05	-1.11157e-10	-0.38149	0.000158164	-1.11157e-10	-0.315046	0.000160308	-1.11157e-10	-0.313759
22079428	chr8:22079428:A:G	1.74361e-06	-1.51367	-1.26244	1.39353e-05	-1.49702	-1.24723	1.40985e-05	-1.49725	-1.24754
22079839	chr8:22079839:T:C	8.14865e-06	-1.11157e-10	-1.23421	6.38956e-05	-1.11157e-10	-1.22143	6.46752e-05	-1.11157e-10	-1.22148
22079930	chr8:22079930:G:A	5.69973e-05	1.51591	-0.804967	0.000449147	1.53239	-0.80372	0.000473663	1.56835	-0.798715
22079970	chr8:22079970:T:C	8.14925e-06	-1.11157e-10	-1.23414	6.38995e-05	-1.11157e-10	-1.22137	6.46791e-05	-1.11157e-10	-1.22142
22080117	chr8:22080117:C:T	1.12491e-05	-1.11157e-10	-0.911775	9.00669e-05	-1.11157e-10	-0.878126	9.09165e-05	-1.11157e-10	-0.880916
22080314	chr8:22080314:C:G	6.0948e-06	-1.52463	-3.15096e-10	4.7621e-05	-1.5154	-3.15096e-10	4.82722e-05	-1.514	-3.15096e-10
22080336	chr8:22080336:C:T	5.854e-06	-1.56494	-3.15096e-10	4.5266e-05	-1.56612	-3.15096e-10	4.58172e-05	-1.5662	-3.15096e-10
22080526	chr8:22080526:G:T	9.93684e-06	-1.11157e-10	-1.03581	7.86145e-05	-1.11157e-10	-1.01412	7.96565e-05	-1.11157e-10	-1.01313
22080581	chr8:22080581:A:G	1.95589e-06	-1.41627	-1.24495	1.59891e-05	-1.39295	-1.21382	1.61965e-05	-1.39183	-1.21423
22081473	chr8:22081473:C:T	1.61488e-05	-1.11157e-10	-0.550217	0.000132754	-1.11157e-10	-0.490179	0.000134538	-1.11157e-10	-0.489008
22081587	chr8:22081587:G:A	1.52789e-05	-1.11157e-10	-0.60559	0.000127016	-1.11157e-10	-0.534368	0.000128686	-1.11157e-10	-0.533478
22081623	chr8:22081623:T:C	1.66401e-05	-1.11157e-10	-0.520248	0.000138952	-1.11157e-10	-0.444553	0.000140787	-1.11157e-10	-0.443608
22081730	chr8:22081730:C:T	8.04955e-06	-1.11157e-10	-1.24645	6.29864e-05	-1.11157e-10	-1.23576	6.37558e-05	-1.11157e-10	-1.2358
22082056	chr8:22082056:G:A	4.80709e-06	-1.0311	-0.730874	3.96707e-05	-0.964398	-0.733669	4.0194e-05	-0.965096	-0.732044
22082195	chr8:22082195:G:A	1.14287e-05	-1.11157e-10	-0.895937	9.35057e-05	-1.11157e-10	-0.840656	9.45206e-05	-1.11157e-10	-0.84204
22082206	chr8:22082206:A:G	2.30998e-06	-1.3737	-1.12113	1.79032e-05	-1.34374	-1.14996	1.81152e-05	-1.34405	-1.15006
22082235	chr8:22082235:T:C	2.2995e-06	-1.39093	-1.10845	1.77635e-05	-1.36304	-1.1385	1.79739e-05	-1.36334	-1.1386
22082566	chr8:22082566:G:A	1.79705e-05	-1.11157e-10	-0.443333	0.000143967	-1.11157e-10	-0.409093	0.000146245	-1.11157e-10	-0.405577
22082610	chr8:22082610:T:G	1.90933e-06	-1.43704	-1.24827	1.55545e-05	-1.41852	-1.21581	1.57549e-05	-1.41746	-1.21625
22082887	chr8:22082887:A:G	7.59732e-06	-1.11157e-10	-1.30427	5.88233e-05	-1.11157e-10	-1.30414	5.95431e-05	-1.11157e-10	-1.30416
22082920	chr8:22082920:T:C	0.000280609	1.56448	0.740419	0.00203645	1.5796	0.660681	0.00216676	1.61579	0.674339
22083003	chr8:22083003:G:A	7.60274e-06	-1.11157e-10	-1.30355	5.8817e-05	-1.11157e-10	-1.30425	5.95378e-05	-1.11157e-10	-1.30425
22083307	chr8:22083307:G:A	0.000343532	1.55203	0.955184	0.00247697	1.56546	0.870656	0.00263705	1.60154	0.885013
22083319	chr8:22083319:C:A	4.16533e-06	-1.53702	-0.368244	3.3339e-05	-1.51304	-0.358913	3.38387e-05	-1.51253	-0.356723
22084077	chr8:22084077:C:G	7.62695e-06	-1.11157e-10	-1.30038	5.88604e-05	-1.11157e-10	-1.30351	5.95781e-05	-1.11157e-10	-1.30357
22084260	chr8:22084260:C:A	7.64541e-06	-1.11157e-10	-1.29796	5.90178e-05	-1.11157e-10	-1.30084	5.97418e-05	-1.11157e-10	-1.30083
22085033	chr8:22085033:C:T	7.6583e-06	-1.11157e-10	-1.29627	5.90636e-05	-1.11157e-10	-1.30006	5.98033e-05	-1.11157e-10	-1.2998
22085355	chr8:22085355:A:G	7.60623e-06	-1.11157e-10	-1.3031	5.88161e-05	-1.11157e-10	-1.30426	5.95371e-05	-1.11157e-10	-1.30426
22085884	chr8:22085884:A:T	8.39927e-06	-1.11157e-10	-1.20392	6.54973e-05	-1.11157e-10	-1.19667	6.62656e-05	-1.11157e-10	-1.19719
22085931	chr8:22085931:T:C	1.94448e-06	-1.53053	-1.13653	1.48725e-05	-1.51452	-1.16464	1.50628e-05	-1.51241	-1.16622
22086352	chr8:22086352:G:A	7.59838e-06	-1.11157e-10	-1.30413	5.88778e-05	-1.11157e-10	-1.30321	5.95987e-05	-1.11157e-10	-1.30322
22086667	chr8:22086667:A:C	8.35845e-06	-1.11157e-10	-1.20879	6.58296e-05	-1.11157e-10	-1.19161	6.65596e-05	-1.11157e-10	-1.19276
22086760	chr8:22086760:C:G	6.02563e-06	-1.53604	-3.15096e-10	4.70105e-05	-1.52831	-3.15096e-10	4.76427e-05	-1.52713	-3.15096e-10
22087030	chr8:22087030:T:C	6.00562e-06	-1.53937	-3.15096e-10	4.68448e-05	-1.53184	-3.15096e-10	4.74722e-05	-1.53071	-3.15096e-10
22087031	chr8:22087031:C:A	6.00567e-06	-1.53936	-3.15096e-10	4.68452e-05	-1.53183	-3.15096e-10	4.74726e-05	-1.53071	-3.15096e-10
22087238	chr8:22087238:T:A	1.67134e-05	-1.11157e-10	-0.515852	0.000135835	-1.11157e-10	-0.467235	0.000137176	-1.11157e-10	-0.469595
22087550	chr8:22087550:A:G	5.90629e-06	-1.55605	-3.15096e-10	4.59593e-05	-1.55092	-3.15096e-10	4.65574e-05	-1.55017	-3.15096e-10
22087573	chr8:22087573:C:T	8.34354e-06	-1.11157e-10	-1.21058	6.56764e-05	-1.11157e-10	-1.19394	6.64057e-05	-1.11157e-10	-1.19507
22087659	chr8:22087659:C:T	7.71602e-06	-1.11157e-10	-1.28876	6.01056e-05	-1.11157e-10	-1.28258	6.084e-05	-1.11157e-10	-1.28261
22087827	chr8:22087827:G:T	8.34537e-06	-1.11157e-10	-1.21036	6.5708e-05	-1.11157e-10	-1.19346	6.64376e-05	-1.11157e-10	-1.19459
22087837	chr8:22087837:G:C	7.60297e-06	-1.11157e-10	-1.30352	5.8973e-05	-1.11157e-10	-1.3016	5.96946e-05	-1.11157e-10	-1.30162
22087970	chr8:22087970:G:A	1.39972e-05	-0.693202	-3.15096e-10	0.000105884	-0.716337	-3.15096e-10	0.000106948	-0.718513	-3.15096e-10
22088023	chr8:22088023:T:C	8.70417e-06	-1.11157e-10	-1.16826	6.87597e-05	-1.11157e-10	-1.14806	6.95084e-05	-1.11157e-10	-1.14941
22088075	chr8:22088075:G:A	7.8703e-06	-1.11157e-10	-1.26897	6.17895e-05	-1.11157e-10	-1.25494	6.25778e-05	-1.11157e-10	-1.25445
22088245	chr8:22088245:C:T	2.22791e-06	-1.40997	-1.12103	1.83422e-05	-1.36756	-1.10192	1.85775e-05	-1.36808	-1.10083
22088328	chr8:22088328:G:C	3.27645e-06	-1.38071	-0.764594	2.77923e-05	-1.34575	-0.708168	2.8323e-05	-1.34101	-0.70617
22088363	chr8:22088363:T:G	2.27126e-05	-1.11157e-10	-0.209142	0.000192906	-1.11157e-10	-0.116474	0.000195438	-1.11157e-10	-0.115613
22088373	chr8:22088373:A:G	8.11061e-06	-1.11157e-10	-1.23889	6.30022e-05	-1.11157e-10	-1.23551	6.37578e-05	-1.11157e-10	-1.23577
22088476	chr8:22088476:A:G	1.44048e-05	-1.11157e-10	-0.664504	0.000109716	-1.11157e-10	-0.680785	0.000111218	-1.11157e-10	-0.679361
22088528	chr8:22088528:A:G	1.67288e-05	-0.0776151	-0.437315	0.000193034	0.232564	-0.348375	0.000196723	0.235186	-0.344247
22088790	chr8:22088790:T:G	4.87554e-06	-1.3175	-0.430336	4.15805e-05	-1.28274	-0.368307	4.21222e-05	-1.28276	-0.367524
22088959	chr8:22088959:A:G	6.11851e-06	-1.52074	-3.15096e-10	4.7493e-05	-1.5181	-3.15096e-10	4.81548e-05	-1.51644	-3.15096e-10
22089080	chr8:22089080:T:C	3.70189e-06	-1.5145	-0.508723	3.1184e-05	-1.49428	-0.444494	3.14863e-05	-1.49561	-0.445691
22089153	chr8:22089153:C:T	9.11017e-06	-1.11157e-10	-1.12267	7.12037e-05	-1.11157e-10	-1.11313	7.20362e-05	-1.11157e-10	-1.11369
22089408	chr8:22089408:C:T	9.56992e-06	-1.11157e-10	-1.07344	7.625e-05	-1.11157e-10	-1.04466	7.70289e-05	-1.11157e-10	-1.04668
22089509	chr8:22089509:ACCGCCCCACCTCCCCGG:A	2.5141e-05	-1.11157e-10	-0.107561	0.000212231	-1.11157e-10	-0.0210013	0.000214978	-1.11157e-10	-0.020322
22089911	chr8:22089911:G:T	2.61154e-05	-1.11157e-10	-0.0695391	0.000210776	-1.11157e-10	-0.0278843	0.000213687	-1.11157e-10	-0.0263437
22089960	chr8:22089960:T:A	2.17018e-05	-1.11157e-10	-0.254667	0.000181996	-1.11157e-10	-0.174696	0.000184345	-1.11157e-10	-0.17405
22090095	chr8:22090095:G:C	8.20168e-06	-1.11157e-10	-1.22772	6.42202e-05	-1.11157e-10	-1.21636	6.49482e-05	-1.11157e-10	-1.21727
22090219	chr8:22090219:T:C	3.80725e-06	-1.54962	-0.445539	3.0404e-05	-1.55074	-0.413367	3.07874e-05	-1.55154	-0.412214
22090387	chr8:22090387:A:G	8.65235e-06	-1.11157e-10	-1.17423	6.8118e-05	-1.11157e-10	-1.15744	6.8869e-05	-1.11157e-10	-1.15865
22090481	chr8:22090481:T:C	7.68827e-06	-1.11157e-10	-1.29237	5.92783e-05	-1.11157e-10	-1.29644	6.00144e-05	-1.11157e-10	-1.29627
22090742	chr8:22090742:A:T	2.51563e-05	-1.11157e-10	-0.106955	0.000202699	-1.11157e-10	-0.0669582	0.000205499	-1.11157e-10	-0.065414
22091586	chr8:22091586:C:T	5.85416e-06	-1.56491	-3.15096e-10	4.54243e-05	-1.56263	-3.15096e-10	4.5996e-05	-1.5623	-3.15096e-10
22091861	chr8:22091861:C:G	1.80996e-06	-1.48261	-1.25615	1.31701e-05	-1.52354	-1.27719	1.33199e-05	-1.52396	-1.27763
22092115	chr8:22092115:CAACT:C	5.851e-06	-1.56545	-3.15096e-10	4.53835e-05	-1.56353	-3.15096e-10	4.59527e-05	-1.56324	-3.15096e-10
22092452	chr8:22092452:T:C	2.68695e-06	-1.2226	-1.12106	2.02535e-05	-1.23542	-1.13493	2.05039e-05	-1.23437	-1.13587
22092595	chr8:22092595:G:A	9.83954e-06	-1.11157e-10	-1.04565	8.01696e-05	-1.11157e-10	-0.994534	8.09971e-05	-1.11157e-10	-0.996444
22092662	chr8:22092662:G:C	8.01188e-06	-1.11157e-10	-1.25114	6.30369e-05	-1.11157e-10	-1.23496	6.38516e-05	-1.11157e-10	-1.2343
22092688	chr8:22092688:C:T	5.85876e-06	-1.56413	-3.15096e-10	4.548e-05	-1.56141	-3.15096e-10	4.60547e-05	-1.56103	-3.15096e-10
22092826	chr8:22092826:T:C	1.93288e-05	-1.11157e-10	-0.370466	0.000154674	-1.11157e-10	-0.337362	0.000156781	-1.11157e-10	-0.33601
22093248	chr8:22093248:G:C	1.24933e-05	-0.645461	-0.161411	7.43646e-05	-0.79686	-0.272839	7.60057e-05	-0.78799	-0.272058
22093259	chr8:22093259:T:G	2.23195e-05	-1.11157e-10	-0.2266	0.000187323	-1.11157e-10	-0.145842	0.000189741	-1.11157e-10	-0.145197
22093397	chr8:22093397:T:C	5.85381e-06	-1.56497	-3.15096e-10	4.54189e-05	-1.56275	-3.15096e-10	4.59903e-05	-1.56243	-3.15096e-10
22093498	chr8:22093498:A:T	5.94714e-06	-0.352024	-1.19713	3.7638e-05	-0.562009	-1.18865	3.86283e-05	-0.548878	-1.18799
22093512	chr8:22093512:A:G	7.71204e-06	-1.11157e-10	-1.28928	5.9429e-05	-1.11157e-10	-1.2939	6.01688e-05	-1.11157e-10	-1.2937
22093864	chr8:22093864:G:C	7.72764e-06	-1.11157e-10	-1.28726	5.93882e-05	-1.11157e-10	-1.29458	6.01394e-05	-1.11157e-10	-1.29419
22094087	chr8:22094087:C:T	1.52167e-05	-0.089741	-0.519928	9.99886e-05	-0.248506	-0.525117	0.000102619	-0.238775	-0.521057
22094301	chr8:22094301:C:T	2.04359e-05	-1.11157e-10	-0.314769	0.000163722	-1.11157e-10	-0.280506	0.000165959	-1.11157e-10	-0.279119
22094380	chr8:22094380:C:T	5.887e-06	-1.55932	-3.15096e-10	4.57451e-05	-1.55559	-3.15096e-10	4.63298e-05	-1.55507	-3.15096e-10
22094715	chr8:22094715:T:C	2.2329e-06	-1.49906	-1.0297	1.74185e-05	-1.50201	-1.01913	1.76475e-05	-1.50155	-1.01871
22095230	chr8:22095230:C:T	2.33514e-05	-1.11157e-10	-0.181405	0.000195476	-1.11157e-10	-0.10324	0.000198054	-1.11157e-10	-0.102317
22095339	chr8:22095339:G:A	2.98394e-06	-1.56093	-0.677886	2.45223e-05	-1.54661	-0.632487	2.49148e-05	-1.54621	-0.629187
22096401	chr8:22096401:G:C	2.39589e-05	-1.11157e-10	-0.155724	0.000201812	-1.11157e-10	-0.0713438	0.000204414	-1.11157e-10	-0.0707124
22096737	chr8:22096737:G:A	6.68589e-06	-1.50295	0.0708842	4.98753e-05	-1.50256	0.0334066	5.06633e-05	-1.50176	0.0361036
22096816	chr8:22096816:T:C	7.82673e-06	-1.11157e-10	-1.27452	6.09884e-05	-1.11157e-10	-1.26799	6.17125e-05	-1.11157e-10	-1.26837
22097173	chr8:22097173:T:C	7.60213e-06	-1.11157e-10	-1.30363	5.89775e-05	-1.11157e-10	-1.30152	5.96899e-05	-1.11157e-10	-1.30169
22097495	chr8:22097495:G:A	6.0379e-06	-1.53401	-3.15096e-10	4.76351e-05	-1.51511	-3.15096e-10	4.81661e-05	-1.5162	-3.15096e-10
22097889	chr8:22097889:C:T	2.99196e-05	-1.11157e-10	0.066451	0.00024228	-1.11157e-10	0.111416	0.000244772	-1.11157e-10	0.10947
22098041	chr8:22098041:T:C	1.96251e-06	-1.37375	-1.28409	1.52667e-05	-1.36924	-1.28377	1.547e-05	-1.36845	-1.28351
22098100	chr8:22098100:C:T	2.95578e-05	-1.11157e-10	0.0542859	0.000263894	-1.11157e-10	0.196868	0.000267565	-1.11157e-10	0.198506
22098434	chr8:22098434:G:A	7.85343e-06	-1.11157e-10	-1.27111	6.12155e-05	-1.11157e-10	-1.26428	6.19411e-05	-1.11157e-10	-1.26467
22098597	chr8:22098597:A:G	1.64119e-06	-1.53375	-1.3029	1.26914e-05	-1.53756	-1.30019	1.28547e-05	-1.53692	-1.30023
22098635	chr8:22098635:G:A	7.88544e-06	-1.11157e-10	-1.26705	6.14829e-05	-1.11157e-10	-1.25992	6.22106e-05	-1.11157e-10	-1.26033
22098711	chr8:22098711:T:A	2.89139e-06	-1.05226	-1.21807	2.7483e-05	-0.894987	-1.17013	2.76576e-05	-0.900329	-1.17063
22099464	chr8:22099464:C:T	3.19542e-05	-1.11157e-10	0.132241	0.000271953	-1.11157e-10	0.22695	0.000275328	-1.11157e-10	0.227106
22100024	chr8:22100024:G:A	5.86771e-06	-1.5626	-3.15096e-10	4.5424e-05	-1.56264	-3.15096e-10	4.59793e-05	-1.56267	-3.15096e-10
22100422	chr8:22100422:G:T	1.89549e-06	-1.5597	-1.13289	1.53843e-05	-1.54646	-1.09887	1.55991e-05	-1.54632	-1.09732
22100822	chr8:22100822:T:C	8.03774e-06	-1.11157e-10	-1.24792	6.28933e-05	-1.11157e-10	-1.23724	6.36488e-05	-1.11157e-10	-1.23748
22100889	chr8:22100889:C:T	8.59576e-06	-1.11157e-10	-1.18079	6.62222e-05	-1.11157e-10	-1.18566	6.70428e-05	-1.11157e-10	-1.18553
22101320	chr8:22101320:C:G	8.10787e-06	0.0643864	-1.30361	5.16743e-05	-0.132419	-1.3013	5.30219e-05	-0.118556	-1.3016
22101628	chr8:22101628:GC:G	7.01184e-06	-1.38446	-3.15096e-10	5.45167e-05	-1.38017	-3.15096e-10	5.47756e-05	-1.38761	-3.15096e-10
22101680	chr8:22101680:A:G	7.68842e-06	-1.11157e-10	-1.29235	6.00014e-05	-1.11157e-10	-1.28431	6.06991e-05	-1.11157e-10	-1.28493
22102127	chr8:22102127:A:G	3.25589e-06	-1.54145	-0.610152	2.72645e-05	-1.51465	-0.55844	2.77311e-05	-1.51403	-0.554275
22102340	chr8:22102340:G:A	5.96581e-06	-1.54602	-3.15096e-10	4.59377e-05	-1.55139	-3.15096e-10	4.64723e-05	-1.552	-3.15096e-10
22102366	chr8:22102366:T:G	3.36298e-06	-1.53803	-0.58121	2.74156e-05	-1.51113	-0.55644	2.78878e-05	-1.51024	-0.552427
22102585	chr8:22102585:C:T	2.4385e-06	-1.48616	-0.954517	2.04817e-05	-1.48395	-0.875195	2.06641e-05	-1.48583	-0.87663
22103068	chr8:22103068:G:C	7.61272e-06	-1.11157e-10	-1.30224	5.9042e-05	-1.11157e-10	-1.30043	5.9769e-05	-1.11157e-10	-1.30037
22103310	chr8:22103310:C:T	1.04643e-05	-0.984092	-3.15096e-10	8.33445e-05	-0.955696	-3.15096e-10	8.40932e-05	-0.958932	-3.15096e-10
22103894	chr8:22103894:C:T	5.88463e-06	-1.55972	-3.15096e-10	4.542e-05	-1.56273	-3.15096e-10	4.5963e-05	-1.56302	-3.15096e-10
22104090	chr8:22104090:G:C	7.71166e-06	-1.11157e-10	-1.28933	5.99673e-05	-1.11157e-10	-1.28488	6.07106e-05	-1.11157e-10	-1.28474
22105096	chr8:22105096:A:G	1.27709e-05	-0.322616	-0.462282	8.72986e-05	-0.437357	-0.471987	8.95531e-05	-0.427504	-0.468521
22105441	chr8:22105441:G:A	7.69411e-06	-1.11157e-10	-1.29161	5.97071e-05	-1.11157e-10	-1.28923	6.04293e-05	-1.11157e-10	-1.28938
22105706	chr8:22105706:G:A	8.6388e-06	-0.288014	-0.887785	5.6648e-05	-0.45014	-0.891682	5.81204e-05	-0.439529	-0.888812
22105784	chr8:22105784:A:T	6.53509e-06	-0.574981	-0.879896	4.40329e-05	-0.705992	-0.887751	4.5065e-05	-0.69791	-0.884842
22105918	chr8:22105918:G:C	6.19568e-06	-0.716244	-0.791966	4.22778e-05	-0.834319	-0.800098	4.32509e-05	-0.826913	-0.796926
22106272	chr8:22106272:G:A	5.04325e-05	-1.11157e-10	0.588572	0.000397864	-1.11157e-10	0.607431	0.000401695	-1.11157e-10	0.604836
22106555	chr8:22106555:G:A	1.42859e-05	-1.11157e-10	-0.672788	0.000106545	-1.11157e-10	-0.710108	0.00010803	-1.11157e-10	-0.70845
22106857	chr8:22106857:C:T	7.93925e-06	-1.11157e-10	-1.26024	6.19556e-05	-1.11157e-10	-1.25226	6.26864e-05	-1.11157e-10	-1.25271
22106867	chr8:22106867:G:A	1.79634e-05	-0.0333885	-0.410339	0.000119032	-0.22975	-0.369535	0.000122218	-0.216291	-0.368759
22107050	chr8:22107050:A:G	1.32442e-05	-0.322004	-0.426502	9.00618e-05	-0.48549	-0.392692	9.22202e-05	-0.474748	-0.391931
22108499	chr8:22108499:G:A	3.9506e-06	-1.40796	-0.550238	3.219e-05	-1.41764	-0.489385	3.2568e-05	-1.41696	-0.49057
22109791	chr8:22109791:C:T	3.38477e-06	-1.32836	-0.784421	2.64513e-05	-1.33751	-0.765867	2.68094e-05	-1.33657	-0.76553
22109796	chr8:22109796:A:C	3.42623e-06	-1.31165	-0.788951	2.67694e-05	-1.32103	-0.77039	2.71327e-05	-1.32006	-0.770054
22109838	chr8:22109838:G:A	1.09416e-05	-1.11157e-10	-0.939494	8.83215e-05	-1.11157e-10	-0.897695	8.92821e-05	-1.11157e-10	-0.899056
22109894	chr8:22109894:T:C	6.17465e-06	-1.51161	-3.15096e-10	4.81077e-05	-1.50524	-3.15096e-10	4.876e-05	-1.50395	-3.15096e-10
22109963	chr8:22109963:G:A	1.0019e-05	-1.11157e-10	-1.02758	7.60864e-05	-1.11157e-10	-1.04681	7.70852e-05	-1.11157e-10	-1.04595
22110171	chr8:22110171:G:T	7.81295e-06	-1.11157e-10	-1.27628	6.09253e-05	-1.11157e-10	-1.26903	6.16491e-05	-1.11157e-10	-1.2694
22110509	chr8:22110509:A:C	6.18765e-06	-1.50951	-3.15096e-10	4.6884e-05	-1.531	-3.15096e-10	4.75187e-05	-1.52973	-3.15096e-10
22110587	chr8:22110587:G:C	7.7024e-06	-1.11157e-10	-1.29053	6.01018e-05	-1.11157e-10	-1.28264	6.07988e-05	-1.11157e-10	-1.28329
22110748	chr8:22110748:G:A	1.76131e-05	-1.11157e-10	-0.463418	0.000140058	-1.11157e-10	-0.436621	0.000141943	-1.11157e-10	-0.435433
22110801	chr8:22110801:G:C	1.82486e-05	0.165326	-0.593298	0.000120811	-0.0220754	-0.562376	0.000123892	-0.00953537	-0.56191
22111024	chr8:22111024:A:G	1.11958e-05	-0.15486	-0.761663	7.43383e-05	-0.299714	-0.770337	7.63268e-05	-0.288876	-0.766957
22111316	chr8:22111316:C:G	4.34866e-05	-1.11157e-10	0.44039	0.000349913	-1.11157e-10	0.479007	0.000353514	-1.11157e-10	0.477065
22111737	chr8:22111737:G:A	7.97857e-06	-1.11157e-10	-1.2553	6.22971e-05	-1.11157e-10	-1.24676	6.30308e-05	-1.11157e-10	-1.24723
22111867	chr8:22111867:G:A	1.87527e-05	-1.11157e-10	-0.400724	0.00014893	-1.11157e-10	-0.375203	0.000150945	-1.11157e-10	-0.37394
22112736	chr8:22112736:C:G	1.89528e-05	-1.11157e-10	-0.39011	0.000150346	-1.11157e-10	-0.36574	0.000152381	-1.11157e-10	-0.364473
22112913	chr8:22112913:T:C	8.44556e-06	-0.653639	-0.544783	5.79737e-05	-0.790131	-0.528557	5.92793e-05	-0.781051	-0.527546
22112937	chr8:22112937:A:G	8.91261e-06	-1.11157e-10	-1.1446	7.06712e-05	-1.11157e-10	-1.12064	7.14192e-05	-1.11157e-10	-1.12229
22112977	chr8:22112977:T:C	1.47304e-05	-0.10051	-0.541638	9.7539e-05	-0.241638	-0.556788	0.00010022	-0.230625	-0.552862
22113047	chr8:22113047:G:A	8.00431e-06	-1.11157e-10	-1.25208	6.25001e-05	-1.11157e-10	-1.24351	6.32353e-05	-1.11157e-10	-1.24399
22113376	chr8:22113376:G:A	1.36401e-05	-0.719048	-3.15096e-10	0.000106704	-0.708617	-3.15096e-10	0.000107672	-0.711771	-3.15096e-10
22113604	chr8:22113604:C:T	8.01698e-06	-1.11157e-10	-1.2505	6.19217e-05	-1.11157e-10	-1.25281	6.27145e-05	-1.11157e-10	-1.25226
22113628	chr8:22113628:A:G	1.13083e-05	-0.21743	-0.689099	7.52437e-05	-0.355511	-0.702436	7.72515e-05	-0.344909	-0.698882
22113943	chr8:22113943:A:C	6.20204e-06	-1.50718	-3.15096e-10	4.83877e-05	-1.49943	-3.15096e-10	4.90489e-05	-1.49804	-3.15096e-10
22113959	chr8:22113959:C:G	1.37536e-05	-1.11157e-10	-0.710762	0.000103347	-1.11157e-10	-0.740589	0.000104715	-1.11157e-10	-0.739615
22114944	chr8:22114944:C:A	1.93421e-05	-1.11157e-10	-0.369781	0.000160479	-1.11157e-10	-0.300518	0.000162584	-1.11157e-10	-0.299662
22115101	chr8:22115101:A:C	7.74905e-06	-1.11157e-10	-1.28449	6.04585e-05	-1.11157e-10	-1.27672	6.12354e-05	-1.11157e-10	-1.27613
22115460	chr8:22115460:G:T	2.19928e-06	-1.40086	-1.14307	1.71439e-05	-1.41473	-1.12231	1.73594e-05	-1.414	-1.12273
22115482	chr8:22115482:A:G	9.57149e-06	-1.11157e-10	-1.07327	7.60731e-05	-1.11157e-10	-1.04698	7.68636e-05	-1.11157e-10	-1.04882
22115619	chr8:22115619:G:A	2.22044e-05	-1.11157e-10	-0.231772	0.000190156	-1.11157e-10	-0.130833	0.000192746	-1.11157e-10	-0.129485
22115625	chr8:22115625:C:T	4.94468e-05	-1.11157e-10	0.568834	0.000398001	-1.11157e-10	0.607776	0.000402056	-1.11157e-10	0.605735
22116217	chr8:22116217:C:T	2.05615e-05	-1.11157e-10	-0.308643	0.000163606	-1.11157e-10	-0.281217	0.00016583	-1.11157e-10	-0.279894
22116257	chr8:22116257:GC:G	8.90737e-06	-1.11157e-10	-1.14518	6.81861e-05	-1.11157e-10	-1.15644	6.90662e-05	-1.11157e-10	-1.15579
22116457	chr8:22116457:C:A	1.88533e-06	-1.42759	-1.27037	1.46458e-05	-1.44066	-1.25387	1.48318e-05	-1.43963	-1.25445
22116460	chr8:22116460:A:C	9.40838e-06	-1.11157e-10	-1.09046	7.19608e-05	-1.11157e-10	-1.10256	7.28969e-05	-1.11157e-10	-1.10181
22116857	chr8:22116857:C:T	1.17134e-05	-1.11157e-10	-0.871332	8.89897e-05	-1.11157e-10	-0.890158	9.00716e-05	-1.11157e-10	-0.890252
22117000	chr8:22117000:G:C	1.1729e-05	-1.11157e-10	-0.870001	8.91052e-05	-1.11157e-10	-0.888861	9.01886e-05	-1.11157e-10	-0.888955
22117037	chr8:22117037:C:T	1.17193e-05	-1.11157e-10	-0.870822	8.90335e-05	-1.11157e-10	-0.889666	9.0116e-05	-1.11157e-10	-0.88976
22117474	chr8:22117474:T:C	1.81576e-06	-1.5347	-1.20086	1.49575e-05	-1.52553	-1.14793	1.51408e-05	-1.52516	-1.1483
22117478	chr8:22117478:T:C	5.59652e-06	-0.341786	-1.26813	3.67375e-05	-0.494955	-1.27993	3.76747e-05	-0.482868	-1.279
22117493	chr8:22117493:G:A	5.39617e-06	-0.353611	-1.29276	3.56465e-05	-0.506877	-1.29815	3.65349e-05	-0.494869	-1.29772
22117507	chr8:22117507:ACAACT:A	7.73781e-06	-0.19117	-1.09477	4.88865e-05	-0.395772	-1.09341	5.02443e-05	-0.381569	-1.09239
22117698	chr8:22117698:A:G	6.71327e-06	-0.466627	-0.961349	4.48629e-05	-0.598922	-0.976144	4.59348e-05	-0.59017	-0.973464
22117722	chr8:22117722:A:G	1.39022e-05	-1.11157e-10	-0.700015	0.000109276	-1.11157e-10	-0.684806	0.000110759	-1.11157e-10	-0.683501
22117799	chr8:22117799:A:G	2.05079e-06	-1.5264	-1.08744	1.56917e-05	-1.52605	-1.0995	1.58682e-05	-1.52691	-1.09963
22118008	chr8:22118008:A:G	3.71339e-06	-1.41429	-0.605822	2.71852e-05	-1.43097	-0.645041	2.7648e-05	-1.42961	-0.641697
22118350	chr8:22118350:T:C	8.03135e-06	-1.11157e-10	-1.24871	6.19992e-05	-1.11157e-10	-1.25156	6.27635e-05	-1.11157e-10	-1.25148
22118352	chr8:22118352:G:T	1.09785e-05	-0.936121	-3.15096e-10	8.75004e-05	-0.907035	-3.15096e-10	8.82823e-05	-0.910318	-3.15096e-10
22118414	chr8:22118414:G:A	6.98987e-06	-1.3876	-3.15096e-10	5.49004e-05	-1.37316	-3.15096e-10	5.56798e-05	-1.37124	-3.15096e-10
22118493	chr8:22118493:C:G	3.20999e-06	-1.56068	-0.605114	2.40052e-05	-1.56397	-0.636433	2.43821e-05	-1.56376	-0.633244
22118640	chr8:22118640:G:A	8.36151e-06	-1.11157e-10	-1.20842	6.45574e-05	-1.11157e-10	-1.21112	6.53542e-05	-1.11157e-10	-1.21104
22118753	chr8:22118753:C:T	8.82715e-06	-1.11157e-10	-1.15423	6.95667e-05	-1.11157e-10	-1.13639	7.0333e-05	-1.11157e-10	-1.13762
22118940	chr8:22118940:G:A	1.15037e-05	-1.11157e-10	-0.889394	9.33613e-05	-1.11157e-10	-0.842202	9.45312e-05	-1.11157e-10	-0.841928
22118971	chr8:22118971:G:A	1.14292e-05	-1.11157e-10	-0.895892	9.2832e-05	-1.11157e-10	-0.847887	9.39966e-05	-1.11157e-10	-0.847599
22119197	chr8:22119197:T:C	2.59695e-06	-1.12275	-1.25498	1.88564e-05	-1.17027	-1.27155	1.91351e-05	-1.16762	-1.27171
22119359	chr8:22119359:G:A	2.80986e-06	-1.55876	-0.740164	2.06917e-05	-1.56222	-0.78673	2.0992e-05	-1.56202	-0.784695
22119611	chr8:22119611:A:G	1.72783e-06	-1.48095	-1.30424	1.29079e-05	-1.51976	-1.30108	1.30687e-05	-1.51949	-1.30115
22120231	chr8:22120231:C:T	5.85592e-06	-1.56461	-3.15096e-10	4.53963e-05	-1.56325	-3.15096e-10	4.59653e-05	-1.56297	-3.15096e-10
22120258	chr8:22120258:C:T	1.00195e-05	-1.11157e-10	-1.02753	7.66699e-05	-1.11157e-10	-1.03917	7.76831e-05	-1.11157e-10	-1.03822
22120385	chr8:22120385:G:T	8.47813e-06	-1.11157e-10	-1.19457	6.45179e-05	-1.11157e-10	-1.21174	6.53118e-05	-1.11157e-10	-1.21168
22120501	chr8:22120501:A:G	1.38444e-05	-1.11157e-10	-0.704181	0.000112001	-1.11157e-10	-0.660172	0.000113435	-1.11157e-10	-0.659631
22120559	chr8:22120559:A:G	8.58891e-06	-0.703399	-0.478193	6.88791e-05	-0.671566	-0.47476	7.04733e-05	-0.663793	-0.47183
22120575	chr8:22120575:G:A	1.85721e-06	-1.56375	-1.14924	1.39691e-05	-1.56595	-1.17588	1.41352e-05	-1.56591	-1.17628
22120756	chr8:22120756:C:T	1.73842e-05	-1.11157e-10	-0.476502	0.000137951	-1.11157e-10	-0.451782	0.000139783	-1.11157e-10	-0.450764
22120859	chr8:22120859:C:T	1.32623e-05	-1.11157e-10	-0.747138	0.000103955	-1.11157e-10	-0.734725	0.000105314	-1.11157e-10	-0.733913
22120956	chr8:22120956:A:G	1.65262e-06	-1.54435	-1.28535	1.28503e-05	-1.52774	-1.29758	1.2998e-05	-1.52855	-1.29751
22121065	chr8:22121065:A:G	1.62256e-06	-1.55243	-1.29563	1.26303e-05	-1.5397	-1.30288	1.27766e-05	-1.54039	-1.30285
22121221	chr8:22121221:G:A	5.94122e-06	-1.55015	-3.15096e-10	4.62413e-05	-1.54481	-3.15096e-10	4.68434e-05	-1.54405	-3.15096e-10
22121420	chr8:22121420:A:C	7.65202e-06	-1.11157e-10	-1.29709	5.9025e-05	-1.11157e-10	-1.30072	5.9747e-05	-1.11157e-10	-1.30074
22121590	chr8:22121590:G:A	9.40183e-06	-1.11157e-10	-1.09116	7.15482e-05	-1.11157e-10	-1.10831	7.25033e-05	-1.11157e-10	-1.10723
22123705	chr8:22123705:C:T	1.04189e-05	-0.988438	-3.15096e-10	8.15854e-05	-0.977028	-3.15096e-10	8.23801e-05	-0.979514	-3.15096e-10
22124265	chr8:22124265:T:C	7.88636e-06	-1.53926	0.272333	6.44552e-05	-1.53901	0.326302	6.50999e-05	-1.54027	0.325336
22124439	chr8:22124439:T:C	1.72506e-05	-0.102974	-0.381243	0.00011889	-0.109973	-0.490506	0.000120325	-0.112137	-0.488521
22124497	chr8:22124497:C:T	7.82337e-06	-1.11157e-10	-1.27495	6.03569e-05	-1.11157e-10	-1.2784	6.11074e-05	-1.11157e-10	-1.27822
22125203	chr8:22125203:C:T	1.74148e-06	-1.56566	-1.21167	1.3151e-05	-1.56622	-1.23596	1.3315e-05	-1.56626	-1.23571
22125478	chr8:22125478:T:C	4.53854e-06	-1.55147	-0.267984	3.62079e-05	-1.55192	-0.237479	3.66619e-05	-1.55104	-0.238077
22125484	chr8:22125484:A:G	2.54448e-06	-1.55124	-0.8469	1.8901e-05	-1.54615	-0.893314	1.91528e-05	-1.54556	-0.892846
22125631	chr8:22125631:C:T	1.85072e-05	-1.11157e-10	-0.413903	0.000143636	-1.11157e-10	-0.411398	0.000145821	-1.11157e-10	-0.408477
22125677	chr8:22125677:G:A	7.75627e-06	-1.11157e-10	-1.28356	6.04435e-05	-1.11157e-10	-1.27697	6.11526e-05	-1.11157e-10	-1.27748
22125752	chr8:22125752:G:A	1.19182e-05	-0.853994	-3.15096e-10	9.54557e-05	-0.820017	-3.15096e-10	9.62975e-05	-0.823415	-3.15096e-10
22125974	chr8:22125974:G:A	8.00969e-06	-1.11157e-10	-1.25141	6.286e-05	-1.11157e-10	-1.23777	6.35703e-05	-1.11157e-10	-1.23871
22126300	chr8:22126300:C:T	7.63854e-06	-1.11157e-10	-1.29886	5.88992e-05	-1.11157e-10	-1.30285	5.96194e-05	-1.11157e-10	-1.30288
22126811	chr8:22126811:C:T	1.11417e-05	-1.11157e-10	-0.921366	8.76422e-05	-1.11157e-10	-0.905416	8.86182e-05	-1.11157e-10	-0.906521
22126975	chr8:22126975:G:A	2.57476e-06	-1.48346	-0.90284	1.83897e-05	-1.50285	-0.964038	1.86122e-05	-1.50335	-0.96369
22127137	chr8:22127137:A:G	5.09404e-06	-1.08861	-0.615385	4.15675e-05	-1.04507	-0.606292	4.2399e-05	-1.04011	-0.603618
22127252	chr8:22127252:C:T	4.91713e-06	-1.56137	-0.177967	4.01091e-05	-1.56071	-0.126364	4.05265e-05	-1.56132	-0.127583
22127387	chr8:22127387:G:A	3.00362e-05	-1.11157e-10	0.0703413	0.00025021	-1.11157e-10	0.14362	0.000253145	-1.11157e-10	0.143106
22127432	chr8:22127432:C:T	2.79654e-06	-1.45993	-0.843754	2.01818e-05	-1.48108	-0.892818	2.04052e-05	-1.48166	-0.893413
22127486	chr8:22127486:G:A	8.13094e-06	-1.11157e-10	-1.23639	6.20906e-05	-1.11157e-10	-1.25008	6.28553e-05	-1.11157e-10	-1.25002
22127959	chr8:22127959:C:T	7.68558e-06	-1.11157e-10	-1.29272	5.95901e-05	-1.11157e-10	-1.29119	6.03182e-05	-1.11157e-10	-1.29122
22128983	chr8:22128983:G:C	7.91064e-06	-1.11157e-10	-1.26385	6.09975e-05	-1.11157e-10	-1.26785	6.17761e-05	-1.11157e-10	-1.26734
22129144	chr8:22129144:C:T	8.11775e-06	-1.11157e-10	-1.23801	6.49741e-05	-1.11157e-10	-1.20469	6.57964e-05	-1.11157e-10	-1.20429
22129337	chr8:22129337:C:T	6.24419e-06	-1.50041	-3.15096e-10	4.82326e-05	-1.50264	-3.15096e-10	4.88569e-05	-1.50196	-3.15096e-10
22129447	chr8:22129447:G:A	8.68272e-06	-1.11157e-10	-1.17073	6.59612e-05	-1.11157e-10	-1.18961	6.67751e-05	-1.11157e-10	-1.18953
22129743	chr8:22129743:G:T	7.69637e-06	-1.11157e-10	-1.29131	5.92679e-05	-1.11157e-10	-1.29661	5.99956e-05	-1.11157e-10	-1.29659
22129752	chr8:22129752:G:A	7.66238e-06	-1.11157e-10	-1.29574	5.95297e-05	-1.11157e-10	-1.2922	6.02472e-05	-1.11157e-10	-1.2924
22129779	chr8:22129779:C:G	3.53313e-06	-1.28891	-0.780968	2.74034e-05	-1.25963	-0.808385	2.79135e-05	-1.25589	-0.805856
22130720	chr8:22130720:A:G	6.26339e-06	-1.49734	-3.15096e-10	4.78759e-05	-1.51007	-3.15096e-10	4.84256e-05	-1.51083	-3.15096e-10
22131002	chr8:22131002:A:C	3.97626e-06	-1.12149	-0.830227	3.13294e-05	-1.0778	-0.856319	3.19423e-05	-1.07305	-0.853872
22131419	chr8:22131419:T:C	2.88658e-06	-1.55886	-0.713135	2.4088e-05	-1.55656	-0.640408	2.43349e-05	-1.55742	-0.641527
22131537	chr8:22131537:T:C	8.09645e-06	-1.11157e-10	-1.24064	6.1907e-05	-1.11157e-10	-1.25305	6.26193e-05	-1.11157e-10	-1.25378
22131661	chr8:22131661:T:G	2.23044e-06	-1.5554	-0.974468	1.58506e-05	-1.54781	-1.06766	1.60832e-05	-1.54756	-1.06552
22131697	chr8:22131697:T:C	9.00686e-06	-1.11157e-10	-1.13408	7.29694e-05	-1.11157e-10	-1.08864	7.37482e-05	-1.11157e-10	-1.0902
22131921	chr8:22131921:A:C	7.60273e-06	-1.11157e-10	-1.30356	5.8987e-05	-1.11157e-10	-1.30136	5.97125e-05	-1.11157e-10	-1.30132
22132169	chr8:22132169:G:T	8.60125e-06	-1.11157e-10	-1.18016	6.46344e-05	-1.11157e-10	-1.20993	6.5417e-05	-1.11157e-10	-1.21008
22132335	chr8:22132335:A:G	1.99865e-06	-1.5617	-1.0779	1.42724e-05	-1.56482	-1.15553	1.44681e-05	-1.56501	-1.1539
22132800	chr8:22132800:C:A	3.00078e-06	-1.5277	-0.705488	2.51491e-05	-1.5224	-0.631456	2.53796e-05	-1.52427	-0.632638
22133069	chr8:22133069:C:T	8.34633e-06	-1.11157e-10	-1.21024	6.41961e-05	-1.11157e-10	-1.21674	6.5005e-05	-1.11157e-10	-1.21639
22134128	chr8:22134128:C:T	6.8412e-06	-1.4091	-3.15096e-10	5.36409e-05	-1.39637	-3.15096e-10	5.42093e-05	-1.39801	-3.15096e-10
22134273	chr8:22134273:C:G	8.34906e-06	-1.11157e-10	-1.20991	6.63206e-05	-1.11157e-10	-1.18418	6.71313e-05	-1.11157e-10	-1.18421
22134509	chr8:22134509:C:T	7.65579e-06	-1.11157e-10	-1.2966	5.8973e-05	-1.11157e-10	-1.3016	5.96907e-05	-1.11157e-10	-1.30168
22134707	chr8:22134707:A:G	1.43919e-05	-1.11157e-10	-0.665395	0.000110871	-1.11157e-10	-0.670314	0.000112233	-1.11157e-10	-0.670283
22134772	chr8:22134772:T:C	8.36712e-06	-1.11157e-10	-1.20775	6.61623e-05	-1.11157e-10	-1.18657	6.69776e-05	-1.11157e-10	-1.1865
22135139	chr8:22135139:C:T	7.66231e-06	-1.11157e-10	-1.29575	5.98101e-05	-1.11157e-10	-1.2875	6.0556e-05	-1.11157e-10	-1.28729
22135291	chr8:22135291:C:A	2.45941e-06	-1.3326	-1.09954	1.9525e-05	-1.32933	-1.07765	1.97724e-05	-1.32915	-1.07741
22135434	chr8:22135434:T:C	4.11779e-06	-0.86253	-1.05422	2.66102e-05	-0.967494	-1.12989	2.70586e-05	-0.963236	-1.12962
22135717	chr8:22135717:T:TA	4.60414e-06	-0.75471	-1.0504	2.95211e-05	-0.866729	-1.12685	3.00297e-05	-0.862091	-1.12658
22135718	chr8:22135718:T:A	1.39628e-05	-1.11157e-10	-0.695666	0.000106504	-1.11157e-10	-0.710493	0.000108014	-1.11157e-10	-0.708594
22135809	chr8:22135809:G:A	1.39278e-05	-1.11157e-10	-0.698175	0.00010659	-1.11157e-10	-0.709692	0.000107873	-1.11157e-10	-0.709907
22135897	chr8:22135897:G:C	6.4734e-06	-1.46436	-3.15096e-10	4.93901e-05	-1.47893	-3.15096e-10	4.99481e-05	-1.47987	-3.15096e-10
22136167	chr8:22136167:G:A	1.37927e-05	-1.11157e-10	-0.707922	0.000109506	-1.11157e-10	-0.682702	0.000110772	-1.11157e-10	-0.683381
22136779	chr8:22136779:T:C	1.47419e-05	-1.11157e-10	-0.641368	0.000112493	-1.11157e-10	-0.655791	0.000113858	-1.11157e-10	-0.655906
22137261	chr8:22137261:A:T	8.29029e-06	-1.11157e-10	-1.21698	6.57179e-05	-1.11157e-10	-1.19331	6.65344e-05	-1.11157e-10	-1.19314
22137288	chr8:22137288:T:G	9.48477e-06	0.101549	-1.18392	6.45249e-05	-0.0180837	-1.19354	6.57244e-05	-0.0122004	-1.19319
22137289	chr8:22137289:A:G	8.12742e-06	-1.11157e-10	-1.23682	6.40472e-05	-1.11157e-10	-1.21906	6.48626e-05	-1.11157e-10	-1.21859
22137308	chr8:22137308:C:G	7.91195e-06	-1.11157e-10	-1.26369	6.22635e-05	-1.11157e-10	-1.2473	6.30343e-05	-1.11157e-10	-1.24718
22137439	chr8:22137439:T:A	5.96806e-06	-0.426147	-1.11949	4.13405e-05	-0.535218	-1.12162	4.20748e-05	-0.530295	-1.12111
22137481	chr8:22137481:C:T	7.71944e-06	-1.11157e-10	-1.28832	6.05823e-05	-1.11157e-10	-1.27468	6.13363e-05	-1.11157e-10	-1.27449
22137561	chr8:22137561:G:A	8.28789e-06	-1.11157e-10	-1.21727	6.5694e-05	-1.11157e-10	-1.19367	6.6512e-05	-1.11157e-10	-1.19347
22137584	chr8:22137584:G:T	6.27798e-06	-0.42758	-1.06744	4.34931e-05	-0.537265	-1.06881	4.42655e-05	-0.532357	-1.06829
22137891	chr8:22137891:A:C	7.63055e-06	-1.11157e-10	-1.2999	5.89791e-05	-1.11157e-10	-1.30149	5.97053e-05	-1.11157e-10	-1.30144
22137988	chr8:22137988:G:A	5.84599e-06	-1.56631	-3.15096e-10	4.5295e-05	-1.56548	-3.15096e-10	4.58454e-05	-1.56558	-3.15096e-10
22138067	chr8:22138067:C:G	7.64084e-06	-1.11157e-10	-1.29856	5.90441e-05	-1.11157e-10	-1.30039	5.97672e-05	-1.11157e-10	-1.3004
22138298	chr8:22138298:ACATTGTGGGTGCATCCCTG:A	6.13968e-06	-0.961826	-0.555464	3.65448e-05	-1.06976	-0.710375	3.71716e-05	-1.06582	-0.709493
22138866	chr8:22138866:T:C	7.63776e-06	-1.11157e-10	-1.29896	5.90247e-05	-1.11157e-10	-1.30072	5.97519e-05	-1.11157e-10	-1.30066
22138898	chr8:22138898:A:G	6.45832e-06	-1.46669	-3.15096e-10	4.92684e-05	-1.4814	-3.15096e-10	4.98245e-05	-1.48235	-3.15096e-10
22138940	chr8:22138940:C:T	6.55657e-06	-1.4516	-3.15096e-10	4.99832e-05	-1.46699	-3.15096e-10	5.05444e-05	-1.46801	-3.15096e-10
22139104	chr8:22139104:T:A	6.99101e-06	-0.0953311	-1.29211	4.77432e-05	-0.226002	-1.28684	4.85235e-05	-0.221842	-1.28697
22139318	chr8:22139318:G:A	7.69091e-06	-1.11157e-10	-1.29202	5.93536e-05	-1.11157e-10	-1.29517	6.00911e-05	-1.11157e-10	-1.295
22139383	chr8:22139383:G:A	9.40088e-06	-1.11157e-10	-1.09126	7.08616e-05	-1.11157e-10	-1.11795	7.17123e-05	-1.11157e-10	-1.1182
22139802	chr8:22139802:C:A	1.63996e-05	-0.534806	-3.15096e-10	0.000141858	-0.42385	-3.15096e-10	0.000143552	-0.424157	-3.15096e-10
22140225	chr8:22140225:A:T	2.65903e-06	-1.41592	-0.938179	2.23172e-05	-1.40957	-0.863752	2.24836e-05	-1.41308	-0.864994
22140395	chr8:22140395:G:A	9.52474e-06	-1.11157e-10	-1.07817	7.2878e-05	-1.11157e-10	-1.08989	7.37852e-05	-1.11157e-10	-1.0897
22140766	chr8:22140766:C:T	8.61746e-06	-1.11157e-10	-1.17827	6.84032e-05	-1.11157e-10	-1.15326	6.92837e-05	-1.11157e-10	-1.15265
22140854	chr8:22140854:C:T	8.01999e-06	-1.11157e-10	-1.25013	6.32662e-05	-1.11157e-10	-1.23133	6.40508e-05	-1.11157e-10	-1.23118
22140932	chr8:22140932:TGA:T	1.83133e-06	-1.42497	-1.30205	1.33959e-05	-1.48518	-1.29856	1.35907e-05	-1.48293	-1.29854
22141028	chr8:22141028:T:C	1.8635e-06	-1.43116	-1.27845	1.38032e-05	-1.49089	-1.26288	1.40024e-05	-1.48876	-1.26286
22141243	chr8:22141243:G:T	8.02709e-06	-1.11157e-10	-1.24924	6.11952e-05	-1.11157e-10	-1.26461	6.19461e-05	-1.11157e-10	-1.26459
22142032	chr8:22142032:TG:T	8.56539e-06	-1.11157e-10	-1.18433	6.79358e-05	-1.11157e-10	-1.16011	6.87659e-05	-1.11157e-10	-1.16015
22142150	chr8:22142150:A:C	1.76871e-06	-1.49556	-1.26626	1.34149e-05	-1.5358	-1.24651	1.35986e-05	-1.53446	-1.24643
22142413	chr8:22142413:T:G	1.50271e-05	-1.11157e-10	-0.622208	0.000119147	-1.11157e-10	-0.598324	0.000120583	-1.11157e-10	-0.598521
22142808	chr8:22142808:A:G	7.91608e-06	-1.11157e-10	-1.26317	6.22503e-05	-1.11157e-10	-1.24752	6.30118e-05	-1.11157e-10	-1.24754
22143000	chr8:22143000:G:A	1.00903e-05	-1.11157e-10	-1.02049	8.07016e-05	-1.11157e-10	-0.98792	8.16951e-05	-1.11157e-10	-0.987863
22143230	chr8:22143230:C:T	1.04909e-05	-1.11157e-10	-0.981552	8.43836e-05	-1.11157e-10	-0.943306	8.54223e-05	-1.11157e-10	-0.94325
22143559	chr8:22143559:A:G	1.86615e-06	-1.40996	-1.29822	1.49016e-05	-1.39181	-1.2854	1.51504e-05	-1.38708	-1.28575
22143667	chr8:22143667:T:C	8.97285e-06	-1.11157e-10	-1.13786	7.14187e-05	-1.11157e-10	-1.11012	7.23396e-05	-1.11157e-10	-1.10949
22143792	chr8:22143792:A:C	7.61719e-06	-1.11157e-10	-1.30166	5.88954e-05	-1.11157e-10	-1.30291	5.96194e-05	-1.11157e-10	-1.30288
22144989	chr8:22144989:A:G	7.60598e-06	-1.11157e-10	-1.30313	5.88377e-05	-1.11157e-10	-1.3039	5.95598e-05	-1.11157e-10	-1.30388
22145028	chr8:22145028:C:A	7.62227e-06	-1.11157e-10	-1.30099	5.8887e-05	-1.11157e-10	-1.30306	5.96143e-05	-1.11157e-10	-1.30296
22145888	chr8:22145888:A:C	7.87468e-06	-1.11157e-10	-1.26841	6.18159e-05	-1.11157e-10	-1.25452	6.25617e-05	-1.11157e-10	-1.2547
22146042	chr8:22146042:T:C	6.44264e-06	-1.46912	-3.15096e-10	4.76472e-05	-1.51485	-3.15096e-10	4.83192e-05	-1.51303	-3.15096e-10
22146088	chr8:22146088:C:T	1.00605e-05	-1.11157e-10	-1.02344	8.06436e-05	-1.11157e-10	-0.988639	8.16307e-05	-1.11157e-10	-0.988652
22146231	chr8:22146231:G:A	7.79414e-06	-1.11157e-10	-1.27869	5.97329e-05	-1.11157e-10	-1.2888	6.04653e-05	-1.11157e-10	-1.28879
22146313	chr8:22146313:A:G	2.33884e-06	-1.54316	-0.93925	1.83514e-05	-1.56252	-0.906449	1.85801e-05	-1.56202	-0.906743
22146399	chr8:22146399:A:G	7.59755e-06	-1.11157e-10	-1.30424	5.88392e-05	-1.11157e-10	-1.30387	5.9559e-05	-1.11157e-10	-1.30389
22146827	chr8:22146827:C:T	6.41212e-06	-1.47387	-3.15096e-10	4.74976e-05	-1.518	-3.15096e-10	4.81637e-05	-1.51625	-3.15096e-10
22146940	chr8:22146940:T:C	1.07667e-05	-0.110165	-0.845436	7.95125e-05	-0.222264	-0.7805	8.091e-05	-0.216757	-0.780763
22147116	chr8:22147116:T:G	2.80456e-05	-1.11157e-10	0.00177037	0.000220739	-1.11157e-10	0.0183004	0.000223749	-1.11157e-10	0.0196688
22147212	chr8:22147212:C:T	6.53968e-06	-1.45417	-3.15096e-10	4.81871e-05	-1.50359	-3.15096e-10	4.88749e-05	-1.50159	-3.15096e-10
22147361	chr8:22147361:A:T	8.85197e-06	-1.11157e-10	-1.15142	7.03809e-05	-1.11157e-10	-1.12476	7.12876e-05	-1.11157e-10	-1.12414
22147497	chr8:22147497:G:T	8.78589e-06	-1.11157e-10	-1.15892	6.9761e-05	-1.11157e-10	-1.1336	7.06111e-05	-1.11157e-10	-1.13367
22147519	chr8:22147519:A:G	9.36531e-06	-1.11157e-10	-1.09505	7.4766e-05	-1.11157e-10	-1.06432	7.57363e-05	-1.11157e-10	-1.0636
22147582	chr8:22147582:G:A	7.66355e-06	-1.11157e-10	-1.29559	5.91825e-05	-1.11157e-10	-1.29805	5.99125e-05	-1.11157e-10	-1.29797
22147615	chr8:22147615:G:A	0.000151926	-1.11157e-10	1.69133	0.00117432	-1.11157e-10	1.68977	0.00119162	-1.11157e-10	1.69221
22147650	chr8:22147650:C:T	2.0594e-05	-1.11157e-10	-0.307062	0.000170733	-1.11157e-10	-0.238576	0.000172827	-1.11157e-10	-0.238566
22147676	chr8:22147676:C:T	2.01818e-05	-1.11157e-10	-0.327284	0.000167028	-1.11157e-10	-0.260514	0.000169085	-1.11157e-10	-0.260459
22147824	chr8:22147824:C:T	8.20609e-06	-1.11157e-10	-1.22719	6.47404e-05	-1.11157e-10	-1.20829	6.55304e-05	-1.11157e-10	-1.20834
22147846	chr8:22147846:C:T	8.31786e-06	-1.11157e-10	-1.21366	6.5725e-05	-1.11157e-10	-1.1932	6.65268e-05	-1.11157e-10	-1.19325
22148657	chr8:22148657:C:T	1.02833e-05	-1.00154	-3.15096e-10	6.46628e-05	-1.20949	-3.15096e-10	6.57952e-05	-1.20431	-3.15096e-10
22149196	chr8:22149196:A:C	4.65144e-06	-0.872571	-0.922315	3.74197e-05	-0.887653	-0.868829	3.78769e-05	-0.886628	-0.869887
22149432	chr8:22149432:AC:A	1.03704e-05	-1.11157e-10	-0.993103	8.34224e-05	-1.11157e-10	-0.954761	8.44665e-05	-1.11157e-10	-0.954503
22149438	chr8:22149438:C:A	1.02866e-05	-1.11157e-10	-1.00122	8.27032e-05	-1.11157e-10	-0.96342	8.3738e-05	-1.11157e-10	-0.963165
22149780	chr8:22149780:A:G	1.29324e-05	0.283841	-1.05617	9.60796e-05	0.174786	-0.988287	9.77167e-05	0.180803	-0.989587
22149987	chr8:22149987:G:A	3.40383e-06	-1.08343	-1.02373	2.29294e-05	-1.17371	-1.07255	2.33053e-05	-1.17053	-1.07165
22150967	chr8:22150967:C:T	1.15278e-05	-0.22146	-0.665845	8.50745e-05	-0.330569	-0.604582	8.64245e-05	-0.325463	-0.606123
22151075	chr8:22151075:CAGTAG:C	7.94871e-06	-1.11157e-10	-1.25905	6.1908e-05	-1.11157e-10	-1.25303	6.26742e-05	-1.11157e-10	-1.25291
22151140	chr8:22151140:C:T	7.64301e-06	-1.11157e-10	-1.29827	5.95455e-05	-1.11157e-10	-1.29194	6.0268e-05	-1.11157e-10	-1.29206
22151389	chr8:22151389:T:C	1.80499e-06	-1.44442	-1.29709	1.33117e-05	-1.49675	-1.29329	1.35024e-05	-1.49476	-1.29323
22151769	chr8:22151769:G:A	5.85608e-06	-1.56458	-3.15096e-10	4.52645e-05	-1.56616	-3.15096e-10	4.58175e-05	-1.56619	-3.15096e-10
22152033	chr8:22152033:A:G	8.75557e-06	-1.11157e-10	-1.16237	6.69707e-05	-1.11157e-10	-1.17442	6.78665e-05	-1.11157e-10	-1.17331
22152225	chr8:22152225:T:C	1.38931e-05	-0.271452	-0.429217	0.000116114	-0.288939	-0.335169	0.000117476	-0.287786	-0.336838
22152351	chr8:22152351:C:A	1.17239e-05	-1.11157e-10	-0.870436	9.78103e-05	-1.11157e-10	-0.795648	9.90163e-05	-1.11157e-10	-0.795573
22152428	chr8:22152428:T:C	8.71755e-06	-1.11157e-10	-1.16672	6.66913e-05	-1.11157e-10	-1.1786	6.75822e-05	-1.11157e-10	-1.17751
22152512	chr8:22152512:G:A	1.03028e-05	-0.999648	-3.15096e-10	8.05546e-05	-0.989744	-3.15096e-10	8.13509e-05	-0.992086	-3.15096e-10
22152611	chr8:22152611:G:A	9.57561e-06	-1.11157e-10	-1.07284	7.54387e-05	-1.11157e-10	-1.05536	7.63349e-05	-1.11157e-10	-1.05573
22152837	chr8:22152837:G:A	1.08158e-05	-1.11157e-10	-0.951052	8.96913e-05	-1.11157e-10	-0.882304	9.07709e-05	-1.11157e-10	-0.882519
22153065	chr8:22153065:T:C	8.09693e-06	-1.11157e-10	-1.24058	6.22957e-05	-1.11157e-10	-1.24679	6.30991e-05	-1.11157e-10	-1.24615
22153079	chr8:22153079:T:C	7.59735e-06	-1.11157e-10	-1.30426	5.88241e-05	-1.11157e-10	-1.30413	5.95441e-05	-1.11157e-10	-1.30414
22153622	chr8:22153622:G:A	4.5973e-06	-0.544503	-1.26209	3.11352e-05	-0.669681	-1.27066	3.16495e-05	-0.66507	-1.27107
22153934	chr8:22153934:G:A	2.0297e-05	-1.11157e-10	-0.321592	0.000162773	-1.11157e-10	-0.28632	0.000164633	-1.11157e-10	-0.28714
22154081	chr8:22154081:G:T	5.17487e-06	-0.875078	-0.81317	3.22232e-05	-0.985799	-0.920192	3.27612e-05	-0.981847	-0.919767
22154439	chr8:22154439:G:A	7.69671e-06	-1.11157e-10	-1.29127	5.91706e-05	-1.11157e-10	-1.29825	5.99003e-05	-1.11157e-10	-1.29818
22154476	chr8:22154476:C:T	7.61102e-06	-1.11157e-10	-1.30247	5.88264e-05	-1.11157e-10	-1.30409	5.95469e-05	-1.11157e-10	-1.30409
22154694	chr8:22154694:C:T	7.60112e-06	-1.11157e-10	-1.30377	5.88962e-05	-1.11157e-10	-1.3029	5.96157e-05	-1.11157e-10	-1.30294
22154819	chr8:22154819:C:T	1.45202e-05	-1.11157e-10	-0.656521	0.000122842	-1.11157e-10	-0.567782	0.000124315	-1.11157e-10	-0.568042
22156309	chr8:22156309:A:C	6.21313e-06	-0.431224	-1.07417	5.18189e-05	-0.304689	-1.12624	5.24211e-05	-0.306261	-1.12529
22156509	chr8:22156509:G:A	2.96661e-05	-1.11157e-10	0.0579423	0.00022727	-1.11157e-10	0.0474616	0.000230907	-1.11157e-10	0.0511591
22156911	chr8:22156911:C:T	3.74936e-06	-0.904901	-1.10558	2.47842e-05	-1.01807	-1.1504	2.52555e-05	-1.01173	-1.15008
22157339	chr8:22157339:C:G	6.17555e-06	-1.51147	-3.15096e-10	4.78309e-05	-1.51101	-3.15096e-10	4.84221e-05	-1.5109	-3.15096e-10
22157565	chr8:22157565:C:T	1.00887e-05	-1.11157e-10	-1.02064	7.96961e-05	-1.11157e-10	-1.00046	8.06314e-05	-1.11157e-10	-1.00097
22157791	chr8:22157791:TATTTTGCTTTGTAAAATA:T	1.12485e-05	-1.11157e-10	-0.911829	9.20664e-05	-1.11157e-10	-0.856168	9.31272e-05	-1.11157e-10	-0.856891
22158340	chr8:22158340:A:G	2.75853e-06	-1.03113	-1.28624	2.40828e-05	-0.924331	-1.27285	2.43245e-05	-0.926451	-1.27292
22158619	chr8:22158619:C:T	1.6863e-06	-1.50543	-1.30409	1.2686e-05	-1.53608	-1.30209	1.28471e-05	-1.5356	-1.30214
22159052	chr8:22159052:A:G	1.05518e-05	-1.11157e-10	-0.975763	8.03334e-05	-1.11157e-10	-0.992493	8.13417e-05	-1.11157e-10	-0.992198
22159255	chr8:22159255:G:C	2.9394e-06	-1.51308	-0.74078	2.33271e-05	-1.46647	-0.762591	2.35919e-05	-1.46763	-0.762327
22159429	chr8:22159429:A:G	2.25077e-06	-1.53706	-0.983725	1.66866e-05	-1.5603	-1.00377	1.69003e-05	-1.56	-1.00353
22159430	chr8:22159430:T:G	1.62197e-06	-1.56362	-1.2848	1.265e-05	-1.56168	-1.27933	1.28034e-05	-1.56179	-1.27936
22159910	chr8:22159910:G:T	7.59794e-06	-1.11157e-10	-1.30419	5.88203e-05	-1.11157e-10	-1.30419	5.95416e-05	-1.11157e-10	-1.30418
22160030	chr8:22160030:C:T	7.60132e-06	-1.11157e-10	-1.30374	5.8848e-05	-1.11157e-10	-1.30372	5.95676e-05	-1.11157e-10	-1.30375
22160409	chr8:22160409:G:A	1.75592e-06	-1.54318	-1.22589	1.41862e-05	-1.53245	-1.19396	1.43484e-05	-1.53289	-1.19433
22160606	chr8:22160606:G:C	8.3604e-06	-1.11157e-10	-1.20856	6.3783e-05	-1.11157e-10	-1.22319	6.45836e-05	-1.11157e-10	-1.2229
22160702	chr8:22160702:G:C	9.94297e-06	-1.11157e-10	-1.0352	8.14344e-05	-1.11157e-10	-0.978881	8.24323e-05	-1.11157e-10	-0.97888
22161398	chr8:22161398:C:T	3.81673e-05	-1.11157e-10	0.309915	0.000280685	-1.11157e-10	0.258555	0.000284529	-1.11157e-10	0.259977
22161558	chr8:22161558:G:A	6.35282e-06	-0.909344	-0.573821	4.649e-05	-0.893578	-0.645864	4.69373e-05	-0.89718	-0.644865
22161695	chr8:22161695:G:C	7.64463e-06	-1.11157e-10	-1.29806	5.99481e-05	-1.11157e-10	-1.2852	6.06714e-05	-1.11157e-10	-1.28539
22161737	chr8:22161737:C:G	1.05711e-05	-0.973936	-3.15096e-10	8.0438e-05	-0.991192	-3.15096e-10	8.15995e-05	-0.989034	-3.15096e-10
22161738	chr8:22161738:C:T	1.01902e-05	-1.01063	-3.15096e-10	7.7592e-05	-1.02721	-3.15096e-10	7.87075e-05	-1.02512	-3.15096e-10
22161905	chr8:22161905:G:A	1.98951e-06	-1.34739	-1.29679	1.54724e-05	-1.34075	-1.29887	1.56324e-05	-1.3427	-1.29881
22162229	chr8:22162229:G:A	7.59734e-06	-1.11157e-10	-1.30427	5.88157e-05	-1.11157e-10	-1.30427	5.95364e-05	-1.11157e-10	-1.30427
22162299	chr8:22162299:G:A	1.97796e-06	-1.56167	-1.08832	1.44602e-05	-1.56505	-1.14223	1.46392e-05	-1.5651	-1.14205
22162327	chr8:22162327:A:G	1.11345e-05	-1.11157e-10	-0.922013	8.404e-05	-1.11157e-10	-0.947386	8.51127e-05	-1.11157e-10	-0.946881
22162380	chr8:22162380:G:A	5.43946e-06	-0.675194	-0.96319	3.89498e-05	-0.769622	-0.946783	3.9574e-05	-0.765694	-0.946992
22162553	chr8:22162553:T:C	2.79264e-06	-1.48896	-0.816114	1.94977e-05	-1.52359	-0.884792	1.97485e-05	-1.52347	-0.88431
22162746	chr8:22162746:G:A	1.62813e-06	-1.56574	-1.27889	1.24453e-05	-1.56628	-1.29106	1.25989e-05	-1.5663	-1.29094
22162840	chr8:22162840:A:G	1.03712e-05	-1.11157e-10	-0.993031	8.05792e-05	-1.11157e-10	-0.989438	8.16068e-05	-1.11157e-10	-0.988945
22162847	chr8:22162847:C:A	7.75386e-06	-1.11157e-10	-1.28387	5.99512e-05	-1.11157e-10	-1.28515	6.06932e-05	-1.11157e-10	-1.28503
22163524	chr8:22163524:C:A	2.49973e-06	-1.236	-1.17988	1.85822e-05	-1.22619	-1.23029	1.87711e-05	-1.22883	-1.22971
22163617	chr8:22163617:G:A	5.93767e-06	-1.4849	-0.0658501	4.54819e-05	-1.41225	-0.149116	4.59678e-05	-1.41502	-0.147893
22163776	chr8:22163776:C:T	2.14819e-06	-1.38929	-1.17815	1.67997e-05	-1.37228	-1.18504	1.69978e-05	-1.37274	-1.18503
22163875	chr8:22163875:C:G	2.32432e-06	-1.3149	-1.17373	1.94716e-05	-1.23007	-1.17965	1.9655e-05	-1.23286	-1.17967
22163947	chr8:22163947:G:A	8.6566e-06	-1.11157e-10	-1.17374	6.59375e-05	-1.11157e-10	-1.18997	6.67506e-05	-1.11157e-10	-1.18989
22164004	chr8:22164004:G:A	6.3121e-06	-1.56334	0.0737495	4.24568e-05	-1.55988	-0.0703153	4.30573e-05	-1.56025	-0.068076
22164072	chr8:22164072:G:A	7.5989e-06	-1.11157e-10	-1.30406	5.88204e-05	-1.11157e-10	-1.30419	5.95411e-05	-1.11157e-10	-1.30419
22164370	chr8:22164370:G:A	8.96555e-06	-1.5553	0.416623	7.43287e-05	-1.55692	0.486737	7.52784e-05	-1.55649	0.486821
22164421	chr8:22164421:G:A	1.74338e-05	-1.55992	1.08627	0.00011703	-1.56274	0.946498	0.000118831	-1.56245	0.949291
22164533	chr8:22164533:C:T	5.03474e-06	-1.4686	-0.2471	3.71422e-05	-1.48558	-0.278348	3.76221e-05	-1.48526	-0.27801
22164599	chr8:22164599:G:A	9.66718e-06	-1.06333	-3.15096e-10	7.19585e-05	-1.10259	-3.15096e-10	7.27424e-05	-1.10393	-3.15096e-10
22164784	chr8:22164784:A:G	5.86085e-06	-1.56377	-3.15096e-10	4.61209e-05	-1.54741	-3.15096e-10	4.66897e-05	-1.54733	-3.15096e-10
22165068	chr8:22165068:C:G	7.50844e-06	-1.31604	-3.15096e-10	5.87206e-05	-1.30589	-3.15096e-10	5.94366e-05	-1.30595	-3.15096e-10
22165236	chr8:22165236:A:G	1.74897e-06	-1.55266	-1.22037	1.36619e-05	-1.5576	-1.20646	1.38335e-05	-1.55741	-1.20635
22166608	chr8:22166608:AG:A	9.61841e-06	-1.11157e-10	-1.06838	7.19286e-05	-1.11157e-10	-1.103	7.28537e-05	-1.11157e-10	-1.1024
22166749	chr8:22166749:A:G	1.1472e-05	-1.11157e-10	-0.892151	9.00099e-05	-1.11157e-10	-0.878759	9.11775e-05	-1.11157e-10	-0.878049
22166865	chr8:22166865:C:A	1.75044e-06	-1.54461	-1.22759	1.35746e-05	-1.53622	-1.23426	1.37382e-05	-1.53642	-1.23426
22166943	chr8:22166943:C:T	9.52031e-06	-1.11157e-10	-1.07864	7.55624e-05	-1.11157e-10	-1.05372	7.64998e-05	-1.11157e-10	-1.05357
22167010	chr8:22167010:G:A	2.30448e-05	-1.5477	1.35307	0.000159005	-1.55212	1.24238	0.000161379	-1.55197	1.24487
22167230	chr8:22167230:C:A	6.29637e-06	-1.47206	-0.0200338	4.84956e-05	-1.39222	-0.104982	4.90052e-05	-1.39522	-0.103713
22167277	chr8:22167277:C:T	1.22196e-05	-1.11157e-10	-0.829023	9.35325e-05	-1.11157e-10	-0.840369	9.47266e-05	-1.11157e-10	-0.839862
22167962	chr8:22167962:G:C	7.58957e-06	-1.42462	0.119333	5.60428e-05	-1.43426	0.0817013	5.68861e-05	-1.4324	0.0825945
22168109	chr8:22168109:G:A	9.73664e-06	-1.05617	-3.15096e-10	6.70734e-05	-1.17289	-3.15096e-10	6.80663e-05	-1.17038	-3.15096e-10
22168131	chr8:22168131:G:A	2.19604e-06	-1.48643	-1.05897	1.7e-05	-1.51272	-1.03275	1.7216e-05	-1.51217	-1.03285
22168213	chr8:22168213:G:C	9.50796e-06	-1.11157e-10	-1.07993	7.11424e-05	-1.11157e-10	-1.11399	7.20568e-05	-1.11157e-10	-1.1134
22168459	chr8:22168459:G:C	7.97336e-06	-1.11157e-10	-1.25596	6.13008e-05	-1.11157e-10	-1.26289	6.20541e-05	-1.11157e-10	-1.26285
22168515	chr8:22168515:G:A	1.02515e-05	-1.11157e-10	-1.00464	7.81207e-05	-1.11157e-10	-1.02042	7.91044e-05	-1.11157e-10	-1.02009
22168531	chr8:22168531:T:A	9.99423e-06	-1.11157e-10	-1.03006	7.5931e-05	-1.11157e-10	-1.04885	7.6921e-05	-1.11157e-10	-1.04808
22168634	chr8:22168634:A:G	5.4821e-06	-1.5055	-0.125076	4.17345e-05	-1.43777	-0.209584	4.21928e-05	-1.44032	-0.208282
22169081	chr8:22169081:A:C	1.5554e-05	-1.11157e-10	-0.587742	0.000114806	-1.11157e-10	-0.635432	0.000116306	-1.11157e-10	-0.63463
22169297	chr8:22169297:A:G	2.33048e-05	-1.11157e-10	-0.183405	0.000169789	-1.11157e-10	-0.244125	0.000172079	-1.11157e-10	-0.242905
22169617	chr8:22169617:C:A	5.90107e-06	-1.55693	-3.15096e-10	4.57986e-05	-1.55443	-3.15096e-10	4.63594e-05	-1.55443	-3.15096e-10
22169637	chr8:22169637:G:A	2.25407e-05	-1.11157e-10	-0.216741	0.000172325	-1.11157e-10	-0.229294	0.000174602	-1.11157e-10	-0.22835
22169638	chr8:22169638:A:G	1.64169e-06	-1.53672	-1.29962	1.25004e-05	-1.5488	-1.30411	1.26579e-05	-1.54848	-1.3041
22169836	chr8:22169836:A:G	2.18888e-06	-1.32901	-1.21966	1.49402e-05	-1.42005	-1.25458	1.51565e-05	-1.41808	-1.25435
22170179	chr8:22170179:C:T	3.09018e-05	-1.11157e-10	0.0987506	0.000223952	-1.11157e-10	0.0327534	0.000227007	-1.11157e-10	0.0341232
22170404	chr8:22170404:G:A	4.29828e-06	-1.52876	-0.345092	3.67408e-05	-1.54069	-0.234104	3.71971e-05	-1.54055	-0.234078
22170467	chr8:22170467:G:A	1.09777e-05	-1.51136	0.57516	7.17474e-05	-1.5247	0.419177	7.28895e-05	-1.52357	0.421658
22170613	chr8:22170613:C:T	7.86954e-06	-1.11157e-10	-1.26906	6.05531e-05	-1.11157e-10	-1.27516	6.12968e-05	-1.11157e-10	-1.27513
22170691	chr8:22170691:A:C	7.94301e-06	-1.11157e-10	-1.25977	6.09126e-05	-1.11157e-10	-1.26924	6.16727e-05	-1.11157e-10	-1.26902
22170741	chr8:22170741:G:A	6.59415e-06	-1.42426	-0.0216236	5.15304e-05	-1.33006	-0.106442	5.20471e-05	-1.33353	-0.105179
22170784	chr8:22170784:G:A	1.64818e-06	-1.54637	-1.28602	1.2792e-05	-1.54979	-1.28007	1.295e-05	-1.54972	-1.28004
22170810	chr8:22170810:A:C	7.60157e-06	-1.11157e-10	-1.30371	5.88183e-05	-1.11157e-10	-1.30422	5.95391e-05	-1.11157e-10	-1.30422
22171155	chr8:22171155:C:T	1.83295e-06	-1.54075	-1.18538	1.47445e-05	-1.51871	-1.1691	1.49241e-05	-1.51902	-1.16886
22171185	chr8:22171185:A:G	5.11196e-05	-1.55971	2.16182	0.000334769	-1.56205	1.99681	0.000340092	-1.56178	2.00013
22171616	chr8:22171616:T:C	1.94807e-05	-1.11157e-10	-0.362639	0.000166158	-1.11157e-10	-0.265741	0.000168161	-1.11157e-10	-0.265938
22172025	chr8:22172025:A:G	1.07244e-05	-1.11157e-10	-0.959537	8.03648e-05	-1.11157e-10	-0.992103	8.14061e-05	-1.11157e-10	-0.991408
22172093	chr8:22172093:A:G	1.35051e-05	-1.11157e-10	-0.728995	0.000103366	-1.11157e-10	-0.740403	0.000104678	-1.11157e-10	-0.73997
22172134	chr8:22172134:A:C	6.6788e-06	-1.43313	-3.15096e-10	5.22926e-05	-1.42182	-3.15096e-10	5.29242e-05	-1.422	-3.15096e-10
22172161	chr8:22172161:C:CT	8.0638e-06	-1.11157e-10	-1.24468	6.19531e-05	-1.11157e-10	-1.2523	6.27238e-05	-1.11157e-10	-1.25212
22172265	chr8:22172265:C:A	1.78125e-05	-1.55433	1.10217	0.000128757	-1.51821	0.997456	0.000130332	-1.51987	0.999093
22172552	chr8:22172552:C:T	5.84644e-06	-1.56623	-3.15096e-10	4.56836e-05	-1.55694	-3.15096e-10	4.62104e-05	-1.55765	-3.15096e-10
22172763	chr8:22172763:T:C	7.93257e-06	-1.11157e-10	-1.26109	6.1064e-05	-1.11157e-10	-1.26676	6.18191e-05	-1.11157e-10	-1.26664
22172799	chr8:22172799:T:C	1.07419e-05	-0.957912	-3.15096e-10	7.08025e-05	-1.11878	-3.15096e-10	7.19904e-05	-1.11433	-3.15096e-10
22172958	chr8:22172958:C:T	3.87771e-05	-1.11157e-10	0.325768	0.000294908	-1.11157e-10	0.307984	0.000298659	-1.11157e-10	0.308444
22173437	chr8:22173437:G:A	8.12236e-06	-1.11157e-10	-1.23744	6.24899e-05	-1.11157e-10	-1.24367	6.32644e-05	-1.11157e-10	-1.24353
22173456	chr8:22173456:T:C	5.89558e-06	-1.55786	-3.15096e-10	4.60655e-05	-1.54861	-3.15096e-10	4.66281e-05	-1.54865	-3.15096e-10
22174393	chr8:22174393:C:G	1.52565e-05	-1.11157e-10	-0.607059	0.000118816	-1.11157e-10	-0.601103	0.000120368	-1.11157e-10	-0.600301
22174535	chr8:22174535:T:C	2.06848e-05	-1.11157e-10	-0.302665	0.00016023	-1.11157e-10	-0.302067	0.000162345	-1.11157e-10	-0.301133
22174684	chr8:22174684:A:G	9.07724e-06	-1.11157e-10	-1.12629	7.12825e-05	-1.11157e-10	-1.11203	7.21477e-05	-1.11157e-10	-1.11214
22174790	chr8:22174790:G:A	8.45022e-06	-1.11157e-10	-1.19787	6.46563e-05	-1.11157e-10	-1.20959	6.54565e-05	-1.11157e-10	-1.20947
22174870	chr8:22174870:G:A	7.99294e-06	-1.11157e-10	-1.2535	6.13377e-05	-1.11157e-10	-1.26228	6.20957e-05	-1.11157e-10	-1.26218
22175345	chr8:22175345:G:A	9.1614e-06	-1.11157e-10	-1.11706	7.19102e-05	-1.11157e-10	-1.10326	7.27841e-05	-1.11157e-10	-1.10336
22175494	chr8:22175494:A:G	3.48515e-05	-1.11157e-10	0.219033	0.000255675	-1.11157e-10	0.165228	0.000258996	-1.11157e-10	0.165956
22175741	chr8:22175741:C:T	1.04891e-05	-1.11157e-10	-0.98173	7.89569e-05	-1.11157e-10	-1.00978	7.99678e-05	-1.11157e-10	-1.00923
22175812	chr8:22175812:C:T	1.94992e-06	-1.46795	-1.19632	1.7047e-05	-1.37825	-1.16446	1.72001e-05	-1.38131	-1.16463
22175897	chr8:22175897:G:A	1.52285e-05	-1.11157e-10	-0.608893	0.000118608	-1.11157e-10	-0.602853	0.000120156	-1.11157e-10	-0.602067
22175922	chr8:22175922:C:A	2.59922e-06	-1.20898	-1.16787	1.98279e-05	-1.19117	-1.20042	2.00599e-05	-1.19193	-1.20021
22176102	chr8:22176102:C:G	2.29637e-06	-1.50081	-0.99992	2.04953e-05	-1.42376	-0.934716	2.06841e-05	-1.42639	-0.935101
22176446	chr8:22176446:C:T	2.5307e-06	-1.37791	-1.02566	2.36091e-05	-1.24757	-0.96948	2.37926e-05	-1.2516	-0.969881
22176796	chr8:22176796:C:T	2.24135e-06	-1.27107	-1.25391	2.09719e-05	-1.10858	-1.22691	2.11224e-05	-1.11338	-1.22715
22178072	chr8:22178072:C:T	1.2861e-05	-1.11157e-10	-0.777866	9.86024e-05	-1.11157e-10	-0.787583	9.98463e-05	-1.11157e-10	-0.787225
22179107	chr8:22179107:G:C	9.26352e-06	-1.11157e-10	-1.10598	7.2664e-05	-1.11157e-10	-1.09283	7.35442e-05	-1.11157e-10	-1.09297
22179237	chr8:22179237:G:T	7.59761e-06	-1.11157e-10	-1.30423	5.8876e-05	-1.11157e-10	-1.30325	5.95962e-05	-1.11157e-10	-1.30327
22179476	chr8:22179476:G:A	8.01788e-06	-1.11157e-10	-1.25039	6.16985e-05	-1.11157e-10	-1.25642	6.24623e-05	-1.11157e-10	-1.25629
22179747	chr8:22179747:C:T	9.97223e-05	-1.11157e-10	1.27033	0.00073841	-1.11157e-10	1.22582	0.000748062	-1.11157e-10	1.22663
22180196	chr8:22180196:A:G	2.36341e-06	-1.37735	-1.09461	2.2855e-05	-1.24705	-1.00246	2.30377e-05	-1.25056	-1.00317
22180197	chr8:22180197:T:C	6.07199e-06	-1.52838	-3.15096e-10	4.77178e-05	-1.51337	-3.15096e-10	4.82793e-05	-1.51385	-3.15096e-10
22180627	chr8:22180627:C:T	7.78108e-06	-1.11157e-10	-1.28037	6.11729e-05	-1.11157e-10	-1.26497	6.19153e-05	-1.11157e-10	-1.26509
22180730	chr8:22180730:A:G	2.4928e-06	-1.12272	-1.29593	2.01018e-05	-1.09988	-1.278	2.0336e-05	-1.10028	-1.27818
22181146	chr8:22181146:TG:T	3.6501e-05	0.265276	-3.15096e-10	0.000254456	0.16045	-3.15096e-10	0.000256599	0.156657	-3.15096e-10
22181439	chr8:22181439:G:A	4.51143e-06	-1.52116	-0.304286	4.18745e-05	-1.44782	-0.196184	4.22803e-05	-1.44966	-0.19688
22181500	chr8:22181500:G:T	9.75542e-06	-1.05424	-3.15096e-10	7.43346e-05	-1.0701	-3.15096e-10	7.529e-05	-1.06951	-3.15096e-10
22181641	chr8:22181641:C:T	9.41202e-06	-1.11157e-10	-1.09008	7.13238e-05	-1.11157e-10	-1.11145	7.22081e-05	-1.11157e-10	-1.11131
22181935	chr8:22181935:T:C	1.33459e-05	-1.11157e-10	-0.740852	0.000102142	-1.11157e-10	-0.752314	0.000103434	-1.11157e-10	-0.751919
22182212	chr8:22182212:A:G	1.95242e-06	-1.56448	-1.09852	1.46625e-05	-1.5648	-1.12858	1.48469e-05	-1.56476	-1.12831
22182940	chr8:22182940:G:C	1.77561e-05	-1.11157e-10	-0.455336	0.000138573	-1.11157e-10	-0.447281	0.000140392	-1.11157e-10	-0.446421
22183119	chr8:22183119:T:TA	2.00221e-05	-1.11157e-10	-0.335227	0.000176419	-1.11157e-10	-0.205815	0.000178466	-1.11157e-10	-0.20646
22183515	chr8:22183515:T:G	7.59814e-06	-1.11157e-10	-1.30416	5.88552e-05	-1.11157e-10	-1.3036	5.95762e-05	-1.11157e-10	-1.3036
22183796	chr8:22183796:G:A	5.87054e-06	-1.56212	-3.15096e-10	4.53296e-05	-1.56472	-3.15096e-10	4.58721e-05	-1.565	-3.15096e-10
22183804	chr8:22183804:G:A	1.08331e-05	-1.11157e-10	-0.949453	8.78823e-05	-1.11157e-10	-0.90268	8.89388e-05	-1.11157e-10	-0.902909
22183939	chr8:22183939:C:G	7.74563e-06	-1.11157e-10	-1.28493	6.04262e-05	-1.11157e-10	-1.27726	6.11606e-05	-1.11157e-10	-1.27735
22184237	chr8:22184237:A:G	1.20326e-05	-1.11157e-10	-0.844444	9.05964e-05	-1.11157e-10	-0.872264	9.17917e-05	-1.11157e-10	-0.871336
22184357	chr8:22184357:C:T	5.89884e-06	-1.55731	-3.15096e-10	4.52614e-05	-1.56622	-3.15096e-10	4.58133e-05	-1.56628	-3.15096e-10
22184671	chr8:22184671:C:T	1.81128e-05	-1.11157e-10	-0.435447	0.000138312	-1.11157e-10	-0.449167	0.000140076	-1.11157e-10	-0.44867
22184684	chr8:22184684:T:C	2.8236e-06	-1.51446	-0.779589	2.01797e-05	-1.51788	-0.856125	2.04562e-05	-1.51731	-0.855261
22184803	chr8:22184803:G:A	1.16183e-05	-1.11157e-10	-0.87948	9.62466e-05	-1.11157e-10	-0.811765	9.73937e-05	-1.11157e-10	-0.812096
22184865	chr8:22184865:A:T	9.27506e-06	-1.11157e-10	-1.10473	6.99404e-05	-1.11157e-10	-1.13104	7.0789e-05	-1.11157e-10	-1.13115
22184937	chr8:22184937:C:G	1.72914e-05	-1.11157e-10	-0.481856	0.000141019	-1.11157e-10	-0.429783	0.000142757	-1.11157e-10	-0.429712
22185031	chr8:22185031:G:A	8.14638e-06	-1.11157e-10	-1.23449	6.26361e-05	-1.11157e-10	-1.24134	6.34125e-05	-1.11157e-10	-1.2412
22185433	chr8:22185433:G:A	1.21977e-05	-1.11157e-10	-0.830815	9.80102e-05	-1.11157e-10	-0.793607	9.91898e-05	-1.11157e-10	-0.793822
22185516	chr8:22185516:A:C	8.18613e-06	-1.11157e-10	-1.22962	6.46306e-05	-1.11157e-10	-1.20999	6.54171e-05	-1.11157e-10	-1.21007
22185562	chr8:22185562:A:G	9.86192e-06	-1.11157e-10	-1.04338	7.44899e-05	-1.11157e-10	-1.06802	7.54148e-05	-1.11157e-10	-1.06785
22185618	chr8:22185618:CA:C	1.23826e-05	-1.11157e-10	-0.815767	0.000102992	-1.11157e-10	-0.744024	0.000104216	-1.11157e-10	-0.744392
22185648	chr8:22185648:G:A	9.59349e-06	-1.11157e-10	-1.07098	7.32824e-05	-1.11157e-10	-1.08436	7.41953e-05	-1.11157e-10	-1.08416
22185797	chr8:22185797:T:C	1.76732e-05	-1.11157e-10	-0.460015	0.000153938	-1.11157e-10	-0.342127	0.000155734	-1.11157e-10	-0.342707
22185803	chr8:22185803:G:A	6.28963e-06	-1.49316	-3.15096e-10	4.84003e-05	-1.49917	-3.15096e-10	4.90039e-05	-1.49896	-3.15096e-10
22185990	chr8:22185990:C:T	5.93163e-06	-1.55176	-3.15096e-10	4.52704e-05	-1.56602	-3.15096e-10	4.58314e-05	-1.56589	-3.15096e-10
22186219	chr8:22186219:C:T	1.24095e-05	-1.11157e-10	-0.813605	9.20869e-05	-1.11157e-10	-0.855946	9.31935e-05	-1.11157e-10	-0.856179
22186537	chr8:22186537:G:A	1.51721e-05	-1.11157e-10	-0.612605	0.000130571	-1.11157e-10	-0.506759	0.000132108	-1.11157e-10	-0.507235
22186811	chr8:22186811:G:C	7.83908e-06	-1.27294	-3.15096e-10	6.01564e-05	-1.28173	-3.15096e-10	6.09144e-05	-1.28139	-3.15096e-10
22187607	chr8:22187607:C:T	5.662e-06	-1.50321	-0.0950803	5.97551e-05	-1.41615	0.12773	6.02509e-05	-1.41853	0.126191
22187675	chr8:22187675:G:A	1.38704e-05	-1.11157e-10	-0.702306	0.000111924	-1.11157e-10	-0.660858	0.000113266	-1.11157e-10	-0.661115
22187714	chr8:22187714:T:A	9.31679e-06	-1.53825	0.43801	8.39149e-05	-1.55987	0.610994	8.48995e-05	-1.55956	0.610166
22187838	chr8:22187838:G:A	8.75592e-06	-1.11157e-10	-1.16233	6.88367e-05	-1.11157e-10	-1.14694	6.9677e-05	-1.11157e-10	-1.14699
22188336	chr8:22188336:T:C	8.30833e-06	-1.11157e-10	-1.2148	6.36604e-05	-1.11157e-10	-1.22512	6.4459e-05	-1.11157e-10	-1.22483
22188407	chr8:22188407:C:T	2.59687e-06	-1.5417	-0.836057	2.15618e-05	-1.50057	-0.80718	2.179e-05	-1.50216	-0.807246
22188543	chr8:22188543:C:T	1.07748e-05	-1.11157e-10	-0.954854	8.66872e-05	-1.11157e-10	-0.916372	8.77376e-05	-1.11157e-10	-0.916507
22188759	chr8:22188759:C:G	1.59221e-06	-1.56316	-1.30378	1.23328e-05	-1.56432	-1.3021	1.24802e-05	-1.56459	-1.30212
22188910	chr8:22188910:C:T	3.2774e-06	-1.56018	-0.58483	2.94284e-05	-1.56344	-0.433281	2.97446e-05	-1.56376	-0.434455
22188981	chr8:22188981:G:A	1.03703e-05	-1.11157e-10	-0.993121	8.35468e-05	-1.11157e-10	-0.953272	8.45694e-05	-1.11157e-10	-0.953285
22189001	chr8:22189001:C:T	1.16451e-05	-1.11157e-10	-0.877177	9.45993e-05	-1.11157e-10	-0.829029	9.57345e-05	-1.11157e-10	-0.829279
22189235	chr8:22189235:T:G	5.86885e-06	-1.5624	-3.15096e-10	4.53426e-05	-1.56443	-3.15096e-10	4.58841e-05	-1.56474	-3.15096e-10
22189238	chr8:22189238:A:T	1.13792e-05	-1.11157e-10	-0.900278	8.71739e-05	-1.11157e-10	-0.910774	8.82545e-05	-1.11157e-10	-0.910633
22189240	chr8:22189240:A:T	1.13695e-05	-1.11157e-10	-0.901131	8.70981e-05	-1.11157e-10	-0.911643	8.81778e-05	-1.11157e-10	-0.911502
22189316	chr8:22189316:T:G	9.32669e-06	-1.11157e-10	-1.09918	7.44935e-05	-1.11157e-10	-1.06797	7.53948e-05	-1.11157e-10	-1.06812
22189593	chr8:22189593:G:A	3.54357e-06	-1.56485	-0.502079	3.28005e-05	-1.53779	-0.350441	3.31282e-05	-1.53884	-0.351637
22189689	chr8:22189689:A:T	8.81439e-06	-1.11157e-10	-1.15568	6.76109e-05	-1.11157e-10	-1.16491	6.84527e-05	-1.11157e-10	-1.16471
22189710	chr8:22189710:T:C	3.03077e-06	-1.5459	-0.67735	2.5907e-05	-1.4944	-0.62976	2.61644e-05	-1.49632	-0.630136
22190007	chr8:22190007:G:C	7.63567e-06	-1.11157e-10	-1.29923	5.89946e-05	-1.11157e-10	-1.30123	5.97177e-05	-1.11157e-10	-1.30123
22190246	chr8:22190246:A:G	1.39256e-05	-1.11157e-10	-0.698332	0.000116161	-1.11157e-10	-0.623703	0.000117552	-1.11157e-10	-0.623974
22190616	chr8:22190616:G:A	5.97884e-06	-1.54384	-3.15096e-10	4.53431e-05	-1.56442	-3.15096e-10	4.59138e-05	-1.56409	-3.15096e-10
22190644	chr8:22190644:G:A	1.01736e-05	-1.11157e-10	-1.01227	7.67228e-05	-1.11157e-10	-1.03848	7.76767e-05	-1.11157e-10	-1.0383
22190722	chr8:22190722:T:C	2.26893e-06	-1.55831	-0.954443	1.7781e-05	-1.56569	-0.934858	1.79933e-05	-1.56586	-0.935001
22190799	chr8:22190799:C:A	6.63202e-06	-1.44015	-3.15096e-10	5.25417e-05	-1.41707	-3.15096e-10	5.31424e-05	-1.41788	-3.15096e-10
22190828	chr8:22190828:G:A	8.49599e-06	-1.11157e-10	-1.19247	6.7492e-05	-1.11157e-10	-1.16667	6.83181e-05	-1.11157e-10	-1.16668
22190977	chr8:22190977:G:A	1.76867e-06	-1.54103	-1.2208	1.32146e-05	-1.56454	-1.23281	1.33842e-05	-1.56423	-1.23255
22190996	chr8:22190996:G:A	9.00147e-06	-1.11157e-10	-1.13468	7.17707e-05	-1.11157e-10	-1.1052	7.26405e-05	-1.11157e-10	-1.10533
22191119	chr8:22191119:G:A	1.78473e-05	-1.11157e-10	-0.450212	0.000149935	-1.11157e-10	-0.368478	0.000151727	-1.11157e-10	-0.368775
22191277	chr8:22191277:T:G	1.70152e-06	-1.54461	-1.25593	1.31521e-05	-1.53202	-1.27007	1.33116e-05	-1.53234	-1.26988
22191334	chr8:22191334:G:A	1.00589e-05	-1.11157e-10	-1.02361	7.90462e-05	-1.11157e-10	-1.00865	8.00016e-05	-1.11157e-10	-1.00881
22191457	chr8:22191457:G:T	5.9384e-06	-1.55062	-3.15096e-10	4.52726e-05	-1.56598	-3.15096e-10	4.58341e-05	-1.56583	-3.15096e-10
22191458	chr8:22191458:C:T	5.95711e-06	-1.54748	-3.15096e-10	4.52996e-05	-1.56538	-3.15096e-10	4.58655e-05	-1.56514	-3.15096e-10
22191828	chr8:22191828:C:T	6.07847e-06	-1.52731	-3.15096e-10	4.56345e-05	-1.55801	-3.15096e-10	4.62248e-05	-1.55734	-3.15096e-10
22191863	chr8:22191863:G:C	1.34148e-05	-1.11157e-10	-0.735707	0.000105899	-1.11157e-10	-0.71619	0.000107187	-1.11157e-10	-0.716281
22191948	chr8:22191948:G:T	1.36268e-05	-1.11157e-10	-0.720027	0.000101748	-1.11157e-10	-0.756181	0.000103074	-1.11157e-10	-0.755408
22192012	chr8:22192012:G:A	8.1259e-06	-1.11157e-10	-1.23701	6.25135e-05	-1.11157e-10	-1.2433	6.32877e-05	-1.11157e-10	-1.24317
22192156	chr8:22192156:C:T	8.03265e-06	-1.11157e-10	-1.24855	6.12973e-05	-1.11157e-10	-1.26294	6.20458e-05	-1.11157e-10	-1.26299
22192260	chr8:22192260:A:T	6.35463e-06	-1.55986	0.0769754	5.54735e-05	-1.5634	0.20063	5.61066e-05	-1.56377	0.200169
22192267	chr8:22192267:A:G	1.64958e-06	-1.53275	-1.29879	1.26588e-05	-1.55466	-1.28567	1.28164e-05	-1.55428	-1.28585
22192327	chr8:22192327:A:T	5.91057e-06	-1.5288	-0.0265203	4.3943e-05	-1.52466	-0.0711223	4.45321e-05	-1.52489	-0.0697564
22192478	chr8:22192478:T:C	8.55096e-06	-1.11157e-10	-1.18602	6.67514e-05	-1.11157e-10	-1.1777	6.75835e-05	-1.11157e-10	-1.17749
22192561	chr8:22192561:C:T	9.5945e-06	-1.11157e-10	-1.07087	7.23204e-05	-1.11157e-10	-1.09757	7.32307e-05	-1.11157e-10	-1.09724
22192815	chr8:22192815:G:A	8.70714e-06	-1.11157e-10	-1.16792	6.89498e-05	-1.11157e-10	-1.1453	6.97903e-05	-1.11157e-10	-1.14536
22192920	chr8:22192920:G:T	1.21551e-05	-1.11157e-10	-0.834311	9.14931e-05	-1.11157e-10	-0.862415	9.26998e-05	-1.11157e-10	-0.861491
22192927	chr8:22192927:A:C	5.18316e-06	-1.56234	-0.124309	3.84543e-05	-1.56222	-0.166986	3.89786e-05	-1.56217	-0.165679
22193071	chr8:22193071:C:T	6.01135e-06	-1.53841	-3.15096e-10	4.54252e-05	-1.56261	-3.15096e-10	4.60027e-05	-1.56216	-3.15096e-10
22193128	chr8:22193128:A:T	8.7335e-06	-1.1649	-3.15096e-10	5.67035e-05	-1.34084	-3.15096e-10	5.76948e-05	-1.33569	-3.15096e-10
22193190	chr8:22193190:T:C	1.00426e-05	-1.11157e-10	-1.02523	7.57548e-05	-1.11157e-10	-1.05118	7.66967e-05	-1.11157e-10	-1.051
22193452	chr8:22193452:G:C	9.20114e-06	-1.22842	0.115684	6.6344e-05	-1.18289	-0.000934547	6.73015e-05	-1.1825	0.000820755
22193483	chr8:22193483:C:T	1.06442e-05	-1.11157e-10	-0.967043	8.07594e-05	-1.11157e-10	-0.987204	8.17951e-05	-1.11157e-10	-0.98664
22193520	chr8:22193520:A:C	1.75254e-06	-1.49774	-1.27326	1.35508e-05	-1.4962	-1.27603	1.37155e-05	-1.4964	-1.27593
22193739	chr8:22193739:G:A	1.17566e-05	-1.11157e-10	-0.867651	8.78306e-05	-1.11157e-10	-0.903268	8.89484e-05	-1.11157e-10	-0.902801
22193766	chr8:22193766:A:G	8.39846e-06	-1.11157e-10	-1.20401	6.45325e-05	-1.11157e-10	-1.21151	6.53337e-05	-1.11157e-10	-1.21135
22193768	chr8:22193768:A:C	6.07088e-06	-1.52856	-3.15096e-10	4.56163e-05	-1.55841	-3.15096e-10	4.62056e-05	-1.55776	-3.15096e-10
22193999	chr8:22193999:G:A	6.31481e-06	-1.48917	-3.15096e-10	4.84684e-05	-1.49777	-3.15096e-10	4.90716e-05	-1.49758	-3.15096e-10
22194188	chr8:22194188:C:T	2.97617e-05	-1.11157e-10	0.0611607	0.00024777	-1.11157e-10	0.13382	0.000250728	-1.11157e-10	0.133513
22194629	chr8:22194629:C:T	1.16339e-05	-1.11157e-10	-0.87814	9.04491e-05	-1.11157e-10	-0.873892	9.16145e-05	-1.11157e-10	-0.873268
22195145	chr8:22195145:T:G	8.62779e-06	-1.11157e-10	-1.17707	6.56044e-05	-1.11157e-10	-1.19504	6.64246e-05	-1.11157e-10	-1.19479
22195301	chr8:22195301:G:C	1.3743e-05	-1.11157e-10	-0.711536	0.000108971	-1.11157e-10	-0.687599	0.0001103	-1.11157e-10	-0.687652
22195370	chr8:22195370:G:A	1.03603e-05	-1.11157e-10	-0.99408	8.36825e-05	-1.11157e-10	-0.951649	8.47097e-05	-1.11157e-10	-0.951627
22195381	chr8:22195381:C:T	6.05413e-06	-1.53132	-3.15096e-10	4.55642e-05	-1.55956	-3.15096e-10	4.61509e-05	-1.55894	-3.15096e-10
22195610	chr8:22195610:T:C	2.87529e-06	-1.18419	-1.09172	2.73294e-05	-1.04152	-1.0292	2.75392e-05	-1.04539	-1.02985
22196050	chr8:22196050:G:A	1.1091e-05	-1.11157e-10	-0.925932	9.0746e-05	-1.11157e-10	-0.870614	9.18367e-05	-1.11157e-10	-0.870846
22196265	chr8:22196265:G:A	6.02992e-06	-1.53533	-3.15096e-10	4.56899e-05	-1.5568	-3.15096e-10	4.62544e-05	-1.5567	-3.15096e-10
22196409	chr8:22196409:A:G	8.39485e-06	-1.11157e-10	-1.20444	6.58729e-05	-1.11157e-10	-1.19095	6.66744e-05	-1.11157e-10	-1.19104
22196675	chr8:22196675:C:T	1.35581e-05	-1.11157e-10	-0.72508	0.000112503	-1.11157e-10	-0.655697	0.000113874	-1.11157e-10	-0.655764
22197034	chr8:22197034:G:A	9.86281e-06	-1.11157e-10	-1.04329	7.60645e-05	-1.11157e-10	-1.0471	7.70252e-05	-1.11157e-10	-1.04672
22197461	chr8:22197461:G:A	5.93121e-06	-1.55183	-3.15096e-10	4.52656e-05	-1.56613	-3.15096e-10	4.58255e-05	-1.56602	-3.15096e-10
22197523	chr8:22197523:C:G	7.66529e-06	-1.11157e-10	-1.29536	5.91391e-05	-1.11157e-10	-1.29879	5.98654e-05	-1.11157e-10	-1.29876
22197835	chr8:22197835:C:T	2.50679e-06	-1.53199	-0.881072	2.19707e-05	-1.48564	-0.803331	2.2195e-05	-1.48697	-0.804021
22197856	chr8:22197856:C:T	2.30957e-05	-1.11157e-10	-0.192414	0.000187123	-1.11157e-10	-0.146915	0.00018936	-1.11157e-10	-0.147207
22197861	chr8:22197861:G:A	9.19205e-06	-1.11157e-10	-1.11372	7.20332e-05	-1.11157e-10	-1.10155	7.29341e-05	-1.11157e-10	-1.1013
22198046	chr8:22198046:G:A	1.0421e-05	-1.56204	0.573809	7.44466e-05	-1.56468	0.496083	7.54358e-05	-1.56496	0.497382
22198158	chr8:22198158:C:G	2.33622e-06	-1.55036	-0.933165	2.02344e-05	-1.50963	-0.861666	2.0443e-05	-1.51084	-0.862374
22198746	chr8:22198746:G:A	6.2833e-06	-1.49417	-3.15096e-10	4.67675e-05	-1.53349	-3.15096e-10	4.74061e-05	-1.53211	-3.15096e-10
22198820	chr8:22198820:C:T	7.64211e-06	-1.11157e-10	-1.29839	5.97156e-05	-1.11157e-10	-1.28908	6.04418e-05	-1.11157e-10	-1.28918
22198922	chr8:22198922:C:T	1.10654e-05	-0.928243	-3.15096e-10	7.54598e-05	-1.05508	-3.15096e-10	7.67708e-05	-1.05003	-3.15096e-10
22199546	chr8:22199546:A:G	5.41547e-06	-1.53424	-0.108563	4.25665e-05	-1.53765	-0.089958	4.308e-05	-1.53766	-0.0901361
22199595	chr8:22199595:T:C	6.62291e-06	-1.38885	-0.0526743	4.99697e-05	-1.38323	-0.0840369	5.06313e-05	-1.38363	-0.0826559
22199670	chr8:22199670:G:A	8.24112e-06	-1.11157e-10	-1.22293	6.48075e-05	-1.11157e-10	-1.20726	6.5604e-05	-1.11157e-10	-1.20722
22199741	chr8:22199741:C:T	7.59927e-06	-1.11157e-10	-1.30401	5.88955e-05	-1.11157e-10	-1.30291	5.9617e-05	-1.11157e-10	-1.30292
22199763	chr8:22199763:C:T	2.97243e-06	-1.19968	-1.043	2.33202e-05	-1.19151	-1.03785	2.36026e-05	-1.19165	-1.03785
22199807	chr8:22199807:C:T	1.62827e-06	-1.54589	-1.29866	1.25738e-05	-1.55139	-1.29567	1.2727e-05	-1.55142	-1.29571
22199936	chr8:22199936:A:G	1.73702e-06	-1.51952	-1.26037	1.24648e-05	-1.55373	-1.30204	1.26223e-05	-1.5535	-1.3019
22200073	chr8:22200073:T:C	4.57013e-05	-1.11157e-10	0.490063	0.00033597	-1.11157e-10	0.438344	0.000340379	-1.11157e-10	0.439201
22200187	chr8:22200187:A:T	1.27949e-05	-1.11157e-10	-0.783014	0.000103457	-1.11157e-10	-0.739524	0.000104743	-1.11157e-10	-0.739346
22200324	chr8:22200324:C:T	1.18369e-05	-1.11157e-10	-0.860838	8.91391e-05	-1.11157e-10	-0.888481	9.02883e-05	-1.11157e-10	-0.88785
22200375	chr8:22200375:G:A	1.62714e-05	-1.11157e-10	-0.542651	0.000132818	-1.11157e-10	-0.4897	0.000134486	-1.11157e-10	-0.489396
22200609	chr8:22200609:T:G	1.73901e-06	-1.51376	-1.26499	1.34572e-05	-1.50451	-1.27465	1.36192e-05	-1.50466	-1.27472
22201171	chr8:22201171:C:T	8.62442e-06	-1.11157e-10	-1.17746	6.62076e-05	-1.11157e-10	-1.18588	6.70254e-05	-1.11157e-10	-1.18579
22201391	chr8:22201391:G:A	2.94126e-06	-1.51918	-0.734044	2.51196e-05	-1.44149	-0.713539	2.53627e-05	-1.4434	-0.714174
22201777	chr8:22201777:G:A	8.82222e-06	-1.11157e-10	-1.15479	6.6793e-05	-1.11157e-10	-1.17708	6.76193e-05	-1.11157e-10	-1.17696
22201810	chr8:22201810:C:T	5.84714e-06	-1.56611	-3.15096e-10	4.52938e-05	-1.56551	-3.15096e-10	4.58492e-05	-1.5655	-3.15096e-10
22201850	chr8:22201850:G:A	3.06173e-06	-1.24173	-0.971349	2.37308e-05	-1.24682	-0.965086	2.40239e-05	-1.24673	-0.965079
22201900	chr8:22201900:C:G	8.18707e-06	-1.11157e-10	-1.22951	6.46499e-05	-1.11157e-10	-1.20969	6.5426e-05	-1.11157e-10	-1.20994
22202007	chr8:22202007:A:G	2.75427e-06	-1.07294	-1.24597	2.13958e-05	-1.07695	-1.23854	2.16567e-05	-1.0769	-1.23864
22202093	chr8:22202093:G:A	2.0169e-06	-1.45244	-1.17806	1.33867e-05	-1.52021	-1.2642	1.35688e-05	-1.51949	-1.2636
22202148	chr8:22202148:G:A	1.10224e-05	-1.11157e-10	-0.932137	8.85554e-05	-1.11157e-10	-0.89505	8.96412e-05	-1.11157e-10	-0.895043
22202299	chr8:22202299:G:T	5.71529e-05	-1.11157e-10	0.713667	0.000490039	-1.11157e-10	0.815807	0.000496819	-1.11157e-10	0.817369
22202303	chr8:22202303:C:T	5.85065e-06	-1.56551	-3.15096e-10	4.53464e-05	-1.56435	-3.15096e-10	4.59027e-05	-1.56433	-3.15096e-10
22202614	chr8:22202614:G:A	2.17297e-06	-1.33765	-1.21831	1.67676e-05	-1.33902	-1.2202	1.69723e-05	-1.33898	-1.2203
22202657	chr8:22202657:G:A	2.45883e-06	-1.21121	-1.22116	1.94291e-05	-1.19872	-1.21318	1.96696e-05	-1.19891	-1.21288
22202732	chr8:22202732:A:C	7.60221e-06	-1.11157e-10	-1.30362	5.88158e-05	-1.11157e-10	-1.30427	5.95364e-05	-1.11157e-10	-1.30427
22202736	chr8:22202736:C:T	8.93744e-06	-1.11157e-10	-1.14181	6.80754e-05	-1.11157e-10	-1.15806	6.89277e-05	-1.11157e-10	-1.1578
22202830	chr8:22202830:G:A	1.38563e-05	-1.11157e-10	-0.703321	0.000104567	-1.11157e-10	-0.728847	0.000105884	-1.11157e-10	-0.728509
22203040	chr8:22203040:T:C	7.02104e-06	-1.38315	-3.15096e-10	5.50436e-05	-1.37055	-3.15096e-10	5.57926e-05	-1.36922	-3.15096e-10
22203264	chr8:22203264:A:G	8.27981e-06	-1.11157e-10	-1.21824	6.54788e-05	-1.11157e-10	-1.19695	6.62634e-05	-1.11157e-10	-1.19722
22203268	chr8:22203268:A:G	1.83152e-06	-1.5603	-1.16662	1.41787e-05	-1.52708	-1.19986	1.43408e-05	-1.52796	-1.19979
22203358	chr8:22203358:C:G	1.9221e-06	-1.55333	-1.12531	1.47276e-05	-1.556	-1.13295	1.49139e-05	-1.556	-1.13256
22203361	chr8:22203361:G:A	2.28403e-06	-1.22023	-1.28589	1.80306e-05	-1.20427	-1.28234	1.82501e-05	-1.20445	-1.28223
22203540	chr8:22203540:G:C	1.87575e-06	-1.45569	-1.24737	1.62803e-05	-1.29553	-1.2932	1.64392e-05	-1.29817	-1.29302
22204123	chr8:22204123:C:T	9.85883e-06	-1.11157e-10	-1.0437	7.45408e-05	-1.11157e-10	-1.06733	7.54742e-05	-1.11157e-10	-1.06707
22204273	chr8:22204273:C:T	8.19303e-06	-1.11157e-10	-1.22878	6.2563e-05	-1.11157e-10	-1.24251	6.33394e-05	-1.11157e-10	-1.24235
22204439	chr8:22204439:G:A	1.867e-06	-1.41004	-1.29769	1.47919e-05	-1.39204	-1.29256	1.49705e-05	-1.39225	-1.29253
22204455	chr8:22204455:G:T	5.85433e-06	-1.56488	-3.15096e-10	4.53854e-05	-1.56349	-3.15096e-10	4.59422e-05	-1.56347	-3.15096e-10
22204736	chr8:22204736:C:T	1.74704e-06	-1.565	-1.20913	1.40759e-05	-1.55003	-1.18419	1.42467e-05	-1.55	-1.18433
22204919	chr8:22204919:T:C	4.13271e-05	-1.11157e-10	0.389456	0.000375108	-1.11157e-10	0.548535	0.000379775	-1.11157e-10	0.548722
22205243	chr8:22205243:A:T	9.61862e-06	-1.11157e-10	-1.06836	7.84471e-05	-1.11157e-10	-1.01625	7.93964e-05	-1.11157e-10	-1.0164
22205431	chr8:22205431:G:A	5.3373e-06	-1.46617	-0.191171	4.21528e-05	-1.33866	-0.298714	4.25888e-05	-1.34219	-0.297073
22205559	chr8:22205559:G:A	5.85251e-06	-1.56519	-3.15096e-10	4.61701e-05	-1.54635	-3.15096e-10	4.67319e-05	-1.54643	-3.15096e-10
22205562	chr8:22205562:T:A	4.85427e-06	-1.5274	-0.224807	3.83855e-05	-1.52247	-0.208525	3.8851e-05	-1.52251	-0.208611
22205848	chr8:22205848:A:T	1.17411e-05	-1.11157e-10	-0.868965	8.73073e-05	-1.11157e-10	-0.909244	8.84216e-05	-1.11157e-10	-0.908741
22205950	chr8:22205950:T:TA	8.25464e-06	-1.11157e-10	-1.22129	6.43458e-05	-1.11157e-10	-1.21441	6.51342e-05	-1.11157e-10	-1.21441
22206088	chr8:22206088:C:T	7.68932e-06	-1.11157e-10	-1.29223	5.91872e-05	-1.11157e-10	-1.29797	5.99136e-05	-1.11157e-10	-1.29795
22206440	chr8:22206440:T:G	7.77219e-06	-1.11157e-10	-1.28151	6.06415e-05	-1.11157e-10	-1.2737	6.1391e-05	-1.11157e-10	-1.27359
22206488	chr8:22206488:C:T	2.69833e-06	-1.16263	-1.1768	2.0407e-05	-1.13396	-1.22885	2.0609e-05	-1.1365	-1.22863
22207011	chr8:22207011:G:A	7.70304e-06	-1.11157e-10	-1.29045	6.02875e-05	-1.11157e-10	-1.27955	6.10198e-05	-1.11157e-10	-1.27966
22207026	chr8:22207026:G:A	8.10188e-06	-1.11157e-10	-1.23997	6.36422e-05	-1.11157e-10	-1.2254	6.44185e-05	-1.11157e-10	-1.22546
22207167	chr8:22207167:G:A	7.84953e-06	-1.11157e-10	-1.27161	6.14467e-05	-1.11157e-10	-1.26051	6.21979e-05	-1.11157e-10	-1.26054
22207391	chr8:22207391:T:C	1.04186e-05	-1.11157e-10	-0.988473	8.40356e-05	-1.11157e-10	-0.947438	8.51026e-05	-1.11157e-10	-0.947
22207530	chr8:22207530:T:C	9.48391e-06	-1.11157e-10	-1.08247	7.05907e-05	-1.11157e-10	-1.12178	7.14994e-05	-1.11157e-10	-1.12117
22207666	chr8:22207666:A:G	8.26885e-06	-0.861978	-0.357589	6.61164e-05	-0.853551	-0.33371	6.64693e-05	-0.859563	-0.334555
22207871	chr8:22207871:TA:T	9.38177e-06	-1.11157e-10	-1.09329	7.54276e-05	-1.11157e-10	-1.0555	7.63391e-05	-1.11157e-10	-1.05567
22207876	chr8:22207876:TTA:T	9.63029e-06	-1.11157e-10	-1.06715	7.32083e-05	-1.11157e-10	-1.08537	7.40935e-05	-1.11157e-10	-1.08553
22207883	chr8:22207883:TA:T	8.6676e-06	-1.11157e-10	-1.17247	6.5824e-05	-1.11157e-10	-1.19169	6.66469e-05	-1.11157e-10	-1.19145
22207984	chr8:22207984:A:G	1.74503e-06	-1.48059	-1.2947	1.34533e-05	-1.48254	-1.29692	1.35906e-05	-1.48462	-1.29686
22208040	chr8:22208040:T:C	7.92072e-06	-1.11157e-10	-1.26258	6.20721e-05	-1.11157e-10	-1.25038	6.28267e-05	-1.11157e-10	-1.25048
22208058	chr8:22208058:A:AT	1.67541e-06	-1.51355	-1.30245	1.39861e-05	-1.43945	-1.30117	1.4153e-05	-1.43972	-1.30121
22208060	chr8:22208060:T:A	7.72165e-06	-1.11157e-10	-1.28804	5.9816e-05	-1.11157e-10	-1.28741	6.05413e-05	-1.11157e-10	-1.28753
22208104	chr8:22208104:A:C	4.57974e-06	-0.875116	-0.935306	3.36855e-05	-0.882298	-0.979313	3.3918e-05	-0.888222	-0.978689
22208278	chr8:22208278:G:A	2.54367e-06	-1.55501	-0.843446	2.34997e-05	-1.55918	-0.66251	2.37342e-05	-1.55986	-0.66408
22208339	chr8:22208339:C:T	1.08912e-05	-0.944109	-3.15096e-10	8.39889e-05	-0.947994	-3.15096e-10	8.55334e-05	-0.941951	-3.15096e-10
22208371	chr8:22208371:G:A	3.43723e-05	-1.11157e-10	0.205188	0.000255349	-1.11157e-10	0.163954	0.000258548	-1.11157e-10	0.164224
22208464	chr8:22208464:C:A	1.52038e-05	-1.11157e-10	-0.610516	0.000117834	-1.11157e-10	-0.609404	0.000119266	-1.11157e-10	-0.609502
22208624	chr8:22208624:T:C	6.16342e-06	-0.710413	-0.803019	4.53653e-05	-0.95321	-0.610721	4.58267e-05	-0.95377	-0.612221
22209020	chr8:22209020:T:A	7.59761e-06	-1.11157e-10	-1.30423	5.88308e-05	-1.11157e-10	-1.30401	5.9551e-05	-1.11157e-10	-1.30402
22209042	chr8:22209042:A:G	8.08894e-06	-1.11157e-10	-1.24156	6.33009e-05	-1.11157e-10	-1.23078	6.40713e-05	-1.11157e-10	-1.23086
22209078	chr8:22209078:G:A	6.06775e-06	-0.765297	-0.763778	4.83659e-05	-0.773078	-0.726805	4.92846e-05	-0.766219	-0.727026
22209096	chr8:22209096:G:A	6.48984e-06	-1.46182	-3.15096e-10	4.9117e-05	-1.48447	-3.15096e-10	4.97719e-05	-1.48341	-3.15096e-10
22209227	chr8:22209227:C:A	7.64507e-06	-1.11157e-10	-1.298	5.89722e-05	-1.11157e-10	-1.30161	5.96973e-05	-1.11157e-10	-1.30157
22209294	chr8:22209294:G:A	1.67649e-06	-1.56617	-1.24919	1.32244e-05	-1.53907	-1.25754	1.33804e-05	-1.53976	-1.2573
22209428	chr8:22209428:C:A	1.63821e-06	-1.56379	-1.27467	1.37759e-05	-1.53762	-1.21813	1.39291e-05	-1.5383	-1.21858
22209557	chr8:22209557:C:T	1.90481e-06	-1.5339	-1.15377	1.58393e-05	-1.56365	-1.05253	1.60265e-05	-1.56362	-1.053
22209952	chr8:22209952:G:C	8.7488e-06	-1.11157e-10	-1.16315	6.58145e-05	-1.11157e-10	-1.19184	6.6626e-05	-1.11157e-10	-1.19176
22209997	chr8:22209997:C:T	7.61585e-06	-1.11157e-10	-1.30183	5.88191e-05	-1.11157e-10	-1.30421	5.95396e-05	-1.11157e-10	-1.30422
22210121	chr8:22210121:C:T	7.67603e-06	-1.11157e-10	-1.29396	5.96747e-05	-1.11157e-10	-1.28977	6.04048e-05	-1.11157e-10	-1.28979
22210252	chr8:22210252:C:T	7.76344e-06	-1.11157e-10	-1.28264	5.92888e-05	-1.11157e-10	-1.29626	6.00181e-05	-1.11157e-10	-1.29621
22210256	chr8:22210256:A:C	1.7841e-06	-1.48244	-1.27071	1.5126e-05	-1.46425	-1.19801	1.53266e-05	-1.46249	-1.19878
22210261	chr8:22210261:T:G	3.19335e-06	-1.24402	-0.926975	2.64645e-05	-1.30731	-0.795569	2.66974e-05	-1.31052	-0.795772
22210338	chr8:22210338:C:T	8.31674e-06	-1.11157e-10	-1.21379	6.28895e-05	-1.11157e-10	-1.2373	6.36652e-05	-1.11157e-10	-1.23722
22210568	chr8:22210568:A:G	3.72644e-06	-1.36416	-0.652454	3.27519e-05	-1.4175	-0.472218	3.30429e-05	-1.41994	-0.473106
22210665	chr8:22210665:G:A	8.69426e-06	-1.11157e-10	-1.1694	6.64536e-05	-1.11157e-10	-1.18217	6.728e-05	-1.11157e-10	-1.18199
22210716	chr8:22210716:C:T	7.67615e-06	-1.11157e-10	-1.29394	5.96759e-05	-1.11157e-10	-1.28975	6.04061e-05	-1.11157e-10	-1.28977
22211212	chr8:22211212:T:G	8.22293e-06	-1.11157e-10	-1.22514	6.39903e-05	-1.11157e-10	-1.21995	6.47765e-05	-1.11157e-10	-1.21991
22211486	chr8:22211486:G:A	8.72191e-06	-1.11157e-10	-1.16622	6.54127e-05	-1.11157e-10	-1.19796	6.62168e-05	-1.11157e-10	-1.19792
22211505	chr8:22211505:C:T	3.24735e-06	-1.01294	-1.14128	2.42956e-05	-1.07804	-1.11034	2.4477e-05	-1.08255	-1.11058
22211750	chr8:22211750:G:A	7.78873e-06	-1.11157e-10	-1.27938	5.96444e-05	-1.11157e-10	-1.29028	6.03789e-05	-1.11157e-10	-1.29022
22211836	chr8:22211836:A:C	6.49184e-06	-1.46152	-3.15096e-10	4.68694e-05	-1.53131	-3.15096e-10	4.74268e-05	-1.53167	-3.15096e-10
22211873	chr8:22211873:T:C	5.5877e-06	-0.935708	-0.675787	4.05784e-05	-0.977619	-0.697824	4.08726e-05	-0.98258	-0.697818
22211951	chr8:22211951:C:T	8.15068e-06	-1.11157e-10	-1.23396	6.37861e-05	-1.11157e-10	-1.22314	6.45643e-05	-1.11157e-10	-1.2232
22212056	chr8:22212056:T:C	7.60665e-06	-1.11157e-10	-1.30304	5.88965e-05	-1.11157e-10	-1.3029	5.96199e-05	-1.11157e-10	-1.30287
22212078	chr8:22212078:C:T	6.25836e-06	-1.49814	-3.15096e-10	4.59003e-05	-1.55221	-3.15096e-10	4.64522e-05	-1.55243	-3.15096e-10
22212172	chr8:22212172:C:T	8.12803e-06	-1.11157e-10	-1.23674	6.23225e-05	-1.11157e-10	-1.24636	6.30915e-05	-1.11157e-10	-1.24627
22212850	chr8:22212850:C:T	1.76303e-06	-1.52979	-1.23524	1.28596e-05	-1.55802	-1.26657	1.30256e-05	-1.55747	-1.26646
22212950	chr8:22212950:C:G	7.62947e-06	-1.11157e-10	-1.30004	5.90201e-05	-1.11157e-10	-1.3008	5.97464e-05	-1.11157e-10	-1.30075
22212972	chr8:22212972:G:A	1.34743e-05	-1.11157e-10	-0.731279	0.000109656	-1.11157e-10	-0.681334	0.000111083	-1.11157e-10	-0.680578
22213025	chr8:22213025:G:C	9.70099e-06	-1.11157e-10	-1.05984	7.67155e-05	-1.11157e-10	-1.03857	7.76517e-05	-1.11157e-10	-1.03862
22213127	chr8:22213127:G:A	1.02848e-05	-1.11157e-10	-1.00139	8.20396e-05	-1.11157e-10	-0.971477	8.30346e-05	-1.11157e-10	-0.9716
22213237	chr8:22213237:G:A	2.84556e-06	-1.50523	-0.781069	2.12226e-05	-1.53654	-0.787071	2.15127e-05	-1.53539	-0.786824
22213282	chr8:22213282:G:T	9.70099e-06	-1.11157e-10	-1.05984	7.67155e-05	-1.11157e-10	-1.03857	7.76517e-05	-1.11157e-10	-1.03862
22213741	chr8:22213741:A:C	4.63892e-06	-0.497165	-1.30042	3.82411e-05	-0.430519	-1.30425	3.86694e-05	-0.431568	-1.30424
22213751	chr8:22213751:A:G	4.54146e-06	-0.519673	-1.29914	3.73657e-05	-0.453852	-1.30407	3.77851e-05	-0.454895	-1.30405
22213833	chr8:22213833:C:T	7.92904e-06	-1.11157e-10	-1.26153	6.0492e-05	-1.11157e-10	-1.27617	6.12336e-05	-1.11157e-10	-1.27616
22213878	chr8:22213878:A:T	7.99584e-06	-1.25314	-3.15096e-10	5.79975e-05	-1.31828	-3.15096e-10	5.88331e-05	-1.31615	-3.15096e-10
22213879	chr8:22213879:G:C	1.78659e-05	-1.11157e-10	-0.449167	0.000132411	-1.11157e-10	-0.492766	0.000134072	-1.11157e-10	-0.492481
22213908	chr8:22213908:G:A	5.85374e-06	-1.56498	-3.15096e-10	4.56683e-05	-1.55727	-3.15096e-10	4.62396e-05	-1.55702	-3.15096e-10
22214027	chr8:22214027:T:C	1.7739e-06	-1.45796	-1.30092	1.29446e-05	-1.51374	-1.30427	1.31215e-05	-1.51234	-1.30427
22214047	chr8:22214047:G:A	1.6748e-06	-1.55405	-1.26232	1.25737e-05	-1.56608	-1.281	1.27306e-05	-1.56597	-1.28088
22214146	chr8:22214146:T:C	8.89509e-06	-1.11157e-10	-1.14656	6.86641e-05	-1.11157e-10	-1.14945	6.95046e-05	-1.11157e-10	-1.14946
22214236	chr8:22214236:G:A	7.66205e-06	-1.11157e-10	-1.29578	5.88719e-05	-1.11157e-10	-1.30332	5.95958e-05	-1.11157e-10	-1.30327
22214346	chr8:22214346:G:A	9.48449e-06	-1.11157e-10	-1.08241	7.24451e-05	-1.11157e-10	-1.09585	7.33354e-05	-1.11157e-10	-1.09581
22214429	chr8:22214429:A:T	7.95634e-06	-1.11157e-10	-1.25809	6.2702e-05	-1.11157e-10	-1.24028	6.34701e-05	-1.11157e-10	-1.24029
22214786	chr8:22214786:G:A	1.93235e-05	-0.899438	0.528699	0.000132973	-0.98533	0.496796	0.000134	-0.990692	0.497674
22214884	chr8:22214884:T:C	2.70791e-06	-1.15119	-1.1847	1.98622e-05	-1.24882	-1.14104	2.00195e-05	-1.25256	-1.14159
22214905	chr8:22214905:G:A	2.71786e-06	-1.44367	-0.888549	1.9992e-05	-1.49105	-0.892303	2.02778e-05	-1.48924	-0.892089
22214951	chr8:22214951:G:C	1.16884e-05	-1.11157e-10	-0.873467	8.79412e-05	-1.11157e-10	-0.90201	8.90324e-05	-1.11157e-10	-0.901857
22214975	chr8:22214975:T:C	2.35449e-06	-1.43416	-1.04158	1.7295e-05	-1.48466	-1.04361	1.75437e-05	-1.48277	-1.04339
22215139	chr8:22215139:A:G	1.95454e-06	-1.44406	-1.21785	1.73074e-05	-1.2517	-1.27584	1.746e-05	-1.25551	-1.27543
22215302	chr8:22215302:T:C	7.62424e-06	-1.11157e-10	-1.30073	5.88226e-05	-1.11157e-10	-1.30415	5.95424e-05	-1.11157e-10	-1.30417
22215422	chr8:22215422:C:T	1.31987e-05	-1.11157e-10	-0.751943	0.000105895	-1.11157e-10	-0.716226	0.00010716	-1.11157e-10	-0.716537
22215833	chr8:22215833:C:T	8.09165e-06	-1.11157e-10	-1.24123	6.4414e-05	-1.11157e-10	-1.21335	6.51891e-05	-1.11157e-10	-1.21356
22215901	chr8:22215901:G:A	1.79743e-06	-1.56296	-1.18275	1.34059e-05	-1.53785	-1.24513	1.35747e-05	-1.53799	-1.24466
22216118	chr8:22216118:A:C	7.79433e-06	-1.11157e-10	-1.27867	6.0644e-05	-1.11157e-10	-1.27366	6.13793e-05	-1.11157e-10	-1.27379
22216512	chr8:22216512:A:G	9.29422e-06	-1.11157e-10	-1.10267	7.01297e-05	-1.11157e-10	-1.12833	7.10034e-05	-1.11157e-10	-1.12813
22216655	chr8:22216655:GC:G	1.02771e-05	-1.11157e-10	-1.00215	7.54091e-05	-1.11157e-10	-1.05575	7.63524e-05	-1.11157e-10	-1.0555
22216855	chr8:22216855:A:G	9.00721e-06	-1.11157e-10	-1.13404	7.11426e-05	-1.11157e-10	-1.11399	7.20382e-05	-1.11157e-10	-1.11366
22216872	chr8:22216872:A:C	6.3828e-06	-1.47846	-3.15096e-10	5.65398e-05	-1.34373	-3.15096e-10	5.71224e-05	-1.34566	-3.15096e-10
22217012	chr8:22217012:G:A	8.7289e-06	-1.11157e-10	-1.16542	6.8689e-05	-1.11157e-10	-1.14909	6.94942e-05	-1.11157e-10	-1.14961
22217101	chr8:22217101:G:A	3.32923e-05	-1.11157e-10	0.173264	0.000247259	-1.11157e-10	0.131758	0.00025058	-1.11157e-10	0.13292
22217104	chr8:22217104:T:C	8.01309e-06	-1.11157e-10	-1.25099	6.30526e-05	-1.11157e-10	-1.23471	6.38181e-05	-1.11157e-10	-1.23482
22217488	chr8:22217488:A:T	8.31965e-06	-1.11157e-10	-1.21344	6.67162e-05	-1.11157e-10	-1.17823	6.74987e-05	-1.11157e-10	-1.17875
22217542	chr8:22217542:A:G	1.22563e-05	-1.11157e-10	-0.826024	9.26743e-05	-1.11157e-10	-0.849587	9.3811e-05	-1.11157e-10	-0.849576
22217671	chr8:22217671:G:A	9.38165e-06	-1.11157e-10	-1.09331	7.44295e-05	-1.11157e-10	-1.06883	7.53443e-05	-1.11157e-10	-1.06879
22217981	chr8:22217981:C:G	7.74464e-06	-1.11157e-10	-1.28506	5.98373e-05	-1.11157e-10	-1.28705	6.05778e-05	-1.11157e-10	-1.28693
22218939	chr8:22218939:C:A	1.08517e-05	-0.947744	-3.15096e-10	7.26823e-05	-1.09258	-3.15096e-10	7.39081e-05	-1.08804	-3.15096e-10
22219105	chr8:22219105:A:G	9.876e-06	-1.11157e-10	-1.04196	7.17892e-05	-1.11157e-10	-1.10495	7.27246e-05	-1.11157e-10	-1.10418
22219263	chr8:22219263:A:G	7.90991e-06	-1.11157e-10	-1.26395	6.02041e-05	-1.11157e-10	-1.28094	6.09588e-05	-1.11157e-10	-1.28066
22219539	chr8:22219539:G:C	1.41842e-05	-1.11157e-10	-0.679932	0.000102873	-1.11157e-10	-0.745186	0.00010414	-1.11157e-10	-0.745124
22219627	chr8:22219627:G:C	2.54619e-06	-1.38918	-1.00828	2.24181e-05	-1.21885	-1.04996	2.25994e-05	-1.2229	-1.05004
22220019	chr8:22220019:G:A	8.19931e-06	-1.11157e-10	-1.22801	6.20932e-05	-1.11157e-10	-1.25004	6.28517e-05	-1.11157e-10	-1.25008
22220102	chr8:22220102:C:T	5.84647e-06	-1.56623	-3.15096e-10	4.67643e-05	-1.53356	-3.15096e-10	4.73154e-05	-1.53402	-3.15096e-10
22220315	chr8:22220315:A:T	2.83046e-06	-1.5477	-0.743925	2.2827e-05	-1.45093	-0.799806	2.30486e-05	-1.45334	-0.799918
22221470	chr8:22221470:G:A	7.8724e-06	-1.11157e-10	-1.2687	6.05829e-05	-1.11157e-10	-1.27467	6.13282e-05	-1.11157e-10	-1.27462
22222723	chr8:22222723:T:C	3.14279e-06	-0.909021	-1.27793	3.5683e-05	-0.529631	-1.27437	3.5974e-05	-0.533697	-1.27436
22222867	chr8:22222867:AT:A	2.19695e-05	-1.11157e-10	-0.242407	0.000183394	-1.11157e-10	-0.16704	0.00018578	-1.11157e-10	-0.166296
22222909	chr8:22222909:G:C	8.02748e-06	-1.00341	-0.245785	8.70753e-05	-0.660998	-0.250907	8.77714e-05	-0.664714	-0.251408
22223089	chr8:22223089:G:A	8.46152e-06	-1.11157e-10	-1.19653	6.60598e-05	-1.11157e-10	-1.18812	6.68629e-05	-1.11157e-10	-1.18821
22223279	chr8:22223279:T:C	7.66951e-06	-1.11157e-10	-1.29481	5.95439e-05	-1.11157e-10	-1.29196	6.02723e-05	-1.11157e-10	-1.29198
22223331	chr8:22223331:C:T	5.84654e-06	-1.56621	-3.15096e-10	4.53219e-05	-1.56489	-3.15096e-10	4.58728e-05	-1.56499	-3.15096e-10
22223423	chr8:22223423:C:T	9.70735e-06	-1.11157e-10	-1.05918	7.52898e-05	-1.11157e-10	-1.05733	7.62266e-05	-1.11157e-10	-1.05715
22223920	chr8:22223920:G:C	9.80627e-06	-1.11157e-10	-1.04904	7.29946e-05	-1.11157e-10	-1.08829	7.39068e-05	-1.11157e-10	-1.08805
22223985	chr8:22223985:G:C	8.14482e-06	-1.11157e-10	-1.23468	6.57714e-05	-1.11157e-10	-1.19249	6.65516e-05	-1.11157e-10	-1.19288
22224186	chr8:22224186:G:A	2.41178e-05	-1.11157e-10	-0.149114	0.000202252	-1.11157e-10	-0.069163	0.000204896	-1.11157e-10	-0.0683553
22224195	chr8:22224195:G:A	2.17992e-06	-1.48956	-1.06322	1.81631e-05	-1.28567	-1.19361	1.84007e-05	-1.28574	-1.19272
22224712	chr8:22224712:C:G	2.29218e-06	-1.20171	-1.30085	1.60835e-05	-1.3003	-1.30059	1.62584e-05	-1.30167	-1.30057
22224927	chr8:22224927:T:C	9.97002e-06	-1.11157e-10	-1.03248	7.83567e-05	-1.11157e-10	-1.01741	7.93119e-05	-1.11157e-10	-1.01747
22225285	chr8:22225285:A:C	8.804e-06	-1.11157e-10	-1.15686	6.69071e-05	-1.11157e-10	-1.17537	6.77105e-05	-1.11157e-10	-1.17562
22225444	chr8:22225444:T:C	6.15891e-06	-1.51416	-3.15096e-10	4.89486e-05	-1.48791	-3.15096e-10	4.95391e-05	-1.4881	-3.15096e-10
22225586	chr8:22225586:G:T	1.09181e-05	-0.941643	-3.15096e-10	6.61044e-05	-1.18744	-3.15096e-10	6.70151e-05	-1.18594	-3.15096e-10
22225711	chr8:22225711:A:G	8.78291e-06	-1.11157e-10	-1.15926	6.92685e-05	-1.11157e-10	-1.14069	7.01171e-05	-1.11157e-10	-1.14069
22225794	chr8:22225794:C:T	7.6556e-06	-1.11157e-10	-1.29663	5.89905e-05	-1.11157e-10	-1.3013	5.97155e-05	-1.11157e-10	-1.30127
22226126	chr8:22226126:CA:C	1.17055e-05	-1.11157e-10	-0.872007	8.82912e-05	-1.11157e-10	-0.898038	8.93701e-05	-1.11157e-10	-0.898071
22226258	chr8:22226258:A:C	9.86948e-06	-1.11157e-10	-1.04262	7.81333e-05	-1.11157e-10	-1.02026	7.90925e-05	-1.11157e-10	-1.02024
22226539	chr8:22226539:G:C	8.00823e-06	-1.11157e-10	-1.25159	6.25048e-05	-1.11157e-10	-1.24343	6.32875e-05	-1.11157e-10	-1.24317
22226686	chr8:22226686:A:G	1.63808e-05	-0.535951	-3.15096e-10	0.000140239	-0.435329	-3.15096e-10	0.000141756	-0.436747	-3.15096e-10
22226990	chr8:22226990:C:T	3.51065e-06	-0.852241	-1.22402	1.87532e-05	-1.19268	-1.25464	1.90293e-05	-1.19041	-1.25446
22227106	chr8:22227106:C:T	6.6878e-06	-1.43178	-3.15096e-10	5.2998e-05	-1.40842	-3.15096e-10	5.3669e-05	-1.40802	-3.15096e-10
22227140	chr8:22227140:C:T	3.86246e-06	-0.707389	-1.27337	3.02282e-05	-0.753583	-1.21632	3.0666e-05	-0.750639	-1.21706
22227270	chr8:22227270:G:T	3.7954e-05	-1.11157e-10	0.304311	0.000323407	-1.11157e-10	0.400232	0.000327603	-1.11157e-10	0.400945
22227287	chr8:22227287:G:A	1.86965e-05	-0.403726	-3.15096e-10	0.000133218	-0.486688	-3.15096e-10	0.000135001	-0.485578	-3.15096e-10
22227747	chr8:22227747:T:C	3.77048e-06	-0.727063	-1.2778	2.20932e-05	-1.00835	-1.27505	2.24482e-05	-1.00449	-1.27515
22228019	chr8:22228019:A:G	2.25857e-06	-1.26433	-1.253	1.88816e-05	-1.1582	-1.28229	1.91222e-05	-1.15791	-1.28209
22228421	chr8:22228421:A:G	9.87057e-06	-1.11157e-10	-1.04251	7.73494e-05	-1.11157e-10	-1.03035	7.82925e-05	-1.11157e-10	-1.03041
22228425	chr8:22228425:C:T	8.43626e-06	-1.11157e-10	-1.19952	6.46897e-05	-1.11157e-10	-1.20908	6.54836e-05	-1.11157e-10	-1.20906
22228808	chr8:22228808:G:A	5.87144e-06	-1.56196	-3.15096e-10	4.55033e-05	-1.56089	-3.15096e-10	4.60665e-05	-1.56077	-3.15096e-10
22228978	chr8:22228978:G:A	5.06727e-06	-0.588043	-1.12122	5.0845e-05	-0.238419	-1.21148	5.16279e-05	-0.236022	-1.21077
22229278	chr8:22229278:T:C	1.17931e-05	-1.11157e-10	-0.864551	9.48686e-05	-1.11157e-10	-0.826186	9.60073e-05	-1.11157e-10	-0.826433
22229295	chr8:22229295:G:A	1.58945e-05	-1.11157e-10	-0.566087	0.000133733	-1.11157e-10	-0.482836	0.000135257	-1.11157e-10	-0.483683
22229406	chr8:22229406:C:T	7.61748e-06	-1.11157e-10	-1.30162	5.88604e-05	-1.11157e-10	-1.30351	5.95812e-05	-1.11157e-10	-1.30352
22229460	chr8:22229460:A:G	0.000147932	1.66469	-3.15096e-10	0.00111616	1.63897	-3.15096e-10	0.00113281	1.6416	-3.15096e-10
22229543	chr8:22229543:C:T	7.98823e-06	-0.340861	-0.913233	0.00010762	0.187892	-0.887962	0.000108379	0.18328	-0.888503
22229671	chr8:22229671:T:C	2.73449e-06	-1.4499	-0.876216	1.90951e-05	-1.44412	-0.985125	1.93231e-05	-1.44506	-0.984496
22230379	chr8:22230379:G:T	7.1913e-06	-1.35919	-3.15096e-10	4.90036e-05	-1.48679	-3.15096e-10	4.96371e-05	-1.48612	-3.15096e-10
22230393	chr8:22230393:G:T	7.99609e-06	-1.11157e-10	-1.25311	6.12233e-05	-1.11157e-10	-1.26415	6.19793e-05	-1.11157e-10	-1.26406
22230420	chr8:22230420:G:A	1.19233e-05	-1.11157e-10	-0.853568	8.77503e-05	-1.11157e-10	-0.904183	8.88117e-05	-1.11157e-10	-0.904339
22230797	chr8:22230797:T:G	6.40257e-06	-0.235437	-1.23993	9.0785e-05	0.369278	-1.23946	9.14126e-05	0.364079	-1.23955
22230846	chr8:22230846:C:A	1.07792e-05	-1.11157e-10	-0.954441	7.88864e-05	-1.11157e-10	-1.01067	7.98881e-05	-1.11157e-10	-1.01023
22230850	chr8:22230850:C:G	2.49592e-06	-1.16592	-1.25149	2.30068e-05	-1.01218	-1.23071	2.32901e-05	-1.0116	-1.23123
22230855	chr8:22230855:G:A	3.91882e-05	0.336312	-3.15096e-10	0.000333348	0.430509	-3.15096e-10	0.000334844	0.422807	-3.15096e-10
22231119	chr8:22231119:A:G	2.05329e-06	-1.44727	-1.16535	1.34194e-05	-1.55955	-1.22243	1.35971e-05	-1.55903	-1.22197
22231462	chr8:22231462:C:T	8.06709e-06	-0.0978199	-1.14645	4.88147e-05	-0.272858	-1.21779	4.95874e-05	-0.269973	-1.21715
22231470	chr8:22231470:C:T	5.9846e-06	-1.54287	-3.15096e-10	4.63028e-05	-1.54348	-3.15096e-10	4.6863e-05	-1.54363	-3.15096e-10
22231964	chr8:22231964:G:A	1.05096e-05	0.178571	-1.15835	6.40092e-05	0.0075475	-1.2272	6.50746e-05	0.011268	-1.22659
22232251	chr8:22232251:G:A	1.01398e-05	0.178868	-1.19446	3.44343e-05	-0.619954	-1.21967	3.49544e-05	-0.61722	-1.21959
22232750	chr8:22232750:T:G	1.99552e-05	0.606384	-0.944957	0.000125175	0.38017	-0.929134	0.000127206	0.384337	-0.929386
22233715	chr8:22233715:C:CA	7.8529e-05	-1.11157e-10	1.03141	0.000642639	-1.11157e-10	1.0869	0.000650845	-1.11157e-10	1.08741
22234375	chr8:22234375:G:A	9.38671e-06	0.185685	-1.27845	6.21655e-05	0.00394026	-1.25282	6.31332e-05	0.00752609	-1.25314
22234411	chr8:22234411:C:T	4.69283e-05	0.516558	-3.15096e-10	0.000235507	0.0830634	-3.15096e-10	0.000240798	0.0931004	-3.15096e-10
22234608	chr8:22234608:T:A	1.28864e-05	0.378556	-1.15444	0.000205029	1.09656	-1.15208	0.000206252	1.0905	-1.15226
22234641	chr8:22234641:G:A	1.00572e-05	0.140399	-1.16417	6.12237e-05	-0.0331771	-1.23097	6.2231e-05	-0.0296261	-1.23038
22234811	chr8:22234811:C:T	9.15507e-06	-1.11157e-10	-1.11776	6.97688e-05	-1.11157e-10	-1.13349	7.06253e-05	-1.11157e-10	-1.13347
22234865	chr8:22234865:A:G	7.72182e-06	-1.11157e-10	-1.28801	6.1047e-05	-1.11157e-10	-1.26703	6.17854e-05	-1.11157e-10	-1.26719
22235084	chr8:22235084:G:A	5.25269e-05	0.629263	-3.15096e-10	0.000328937	0.417186	-3.15096e-10	0.00033453	0.421869	-3.15096e-10
22235323	chr8:22235323:A:G	9.58709e-06	-1.11157e-10	-1.07165	7.42354e-05	-1.11157e-10	-1.07144	7.51399e-05	-1.11157e-10	-1.07151
22235810	chr8:22235810:G:C	1.3225e-05	0.309895	-1.05985	0.000208427	1.01654	-1.05563	0.000209696	1.01066	-1.05586
22236292	chr8:22236292:G:A	9.28666e-06	-1.11157e-10	-1.10348	7.10309e-05	-1.11157e-10	-1.11556	7.19087e-05	-1.11157e-10	-1.11546
22236336	chr8:22236336:C:G	1.0716e-05	-1.11157e-10	-0.960327	8.09047e-05	-1.11157e-10	-0.985406	8.19194e-05	-1.11157e-10	-0.985122
22236371	chr8:22236371:C:T	8.66371e-06	-1.11157e-10	-1.17292	6.74645e-05	-1.11157e-10	-1.16708	6.82864e-05	-1.11157e-10	-1.16715
22236652	chr8:22236652:A:C	1.46881e-05	0.655622	-1.30065	6.23193e-05	0.0578113	-1.30422	6.34928e-05	0.0642967	-1.30423
22236750	chr8:22236750:G:A	1.44856e-05	-1.11157e-10	-0.658906	0.000107901	-1.11157e-10	-0.697464	0.000109264	-1.11157e-10	-0.697093
22236791	chr8:22236791:T:C	1.00388e-05	-0.138753	-0.886851	0.000145962	0.466064	-0.861397	0.00014694	0.461114	-0.861946
22237119	chr8:22237119:TG:T	7.6062e-06	-1.11157e-10	-1.3031	5.886e-05	-1.11157e-10	-1.30352	5.95811e-05	-1.11157e-10	-1.30352
22237618	chr8:22237618:T:C	7.92883e-06	-1.11157e-10	-1.26156	6.07311e-05	-1.11157e-10	-1.27222	6.14784e-05	-1.11157e-10	-1.27217
22237648	chr8:22237648:T:C	9.19261e-06	-1.11157e-10	-1.11366	7.11523e-05	-1.11157e-10	-1.11386	7.20196e-05	-1.11157e-10	-1.11392
22237765	chr8:22237765:T:C	7.68954e-06	-1.11157e-10	-1.2922	5.94477e-05	-1.11157e-10	-1.29358	6.01758e-05	-1.11157e-10	-1.29359
22237781	chr8:22237781:T:C	1.05235e-05	0.229442	-1.2079	0.000162268	0.917198	-1.20662	0.000163295	0.911454	-1.20675
22238047	chr8:22238047:T:C	9.66138e-06	0.147683	-1.21161	0.000146747	0.820877	-1.21084	0.000147692	0.815242	-1.21097
22238557	chr8:22238557:C:G	1.31764e-05	-1.11157e-10	-0.753637	0.000105105	-1.11157e-10	-0.723721	0.000106249	-1.11157e-10	-0.725074
22238729	chr8:22238729:G:T	3.44586e-06	-1.55429	-0.540597	2.71112e-05	-1.52905	-0.549685	2.74106e-05	-1.53023	-0.549694
22238946	chr8:22238946:G:A	6.49054e-06	-1.46172	-3.15096e-10	5.82808e-05	-1.31341	-3.15096e-10	5.89936e-05	-1.31343	-3.15096e-10
22239115	chr8:22239115:G:A	9.42184e-06	-1.11157e-10	-1.08903	7.29399e-05	-1.11157e-10	-1.08904	7.38285e-05	-1.11157e-10	-1.08911
22239404	chr8:22239404:G:A	4.21333e-06	-1.01405	-0.879757	3.79616e-05	-0.879767	-0.862337	3.84658e-05	-0.878765	-0.862323
22239732	chr8:22239732:C:G	1.26551e-05	0.352196	-1.1462	0.000199957	1.06289	-1.14347	0.000201185	1.05702	-1.14365
22239969	chr8:22239969:G:A	1.18031e-05	0.251751	-1.11545	0.000183699	0.946969	-1.11235	0.000184841	0.941189	-1.11255
22240155	chr8:22240155:C:T	8.2287e-06	-1.11157e-10	-1.22443	6.43513e-05	-1.11157e-10	-1.21432	6.51332e-05	-1.11157e-10	-1.21442
22240322	chr8:22240322:C:T	9.68607e-06	0.224609	-1.28598	6.01489e-05	0.0186015	-1.30046	6.11326e-05	0.0225438	-1.30036
22240360	chr8:22240360:G:A	7.6486e-06	-1.11157e-10	-1.29754	5.88574e-05	-1.11157e-10	-1.30356	5.9581e-05	-1.11157e-10	-1.30352
22240400	chr8:22240400:C:T	1.34147e-05	-1.11157e-10	-0.735711	0.000101436	-1.11157e-10	-0.759252	0.00010269	-1.11157e-10	-0.759138
22240679	chr8:22240679:C:T	1.18539e-05	-1.11157e-10	-0.859404	9.4814e-05	-1.11157e-10	-0.826761	9.59864e-05	-1.11157e-10	-0.826651
22240929	chr8:22240929:T:C	1.26897e-05	-0.0283208	-0.762952	0.000192941	0.616998	-0.733292	0.000194167	0.611786	-0.733924
22241067	chr8:22241067:A:T	8.84989e-06	-1.11157e-10	-1.15166	6.71283e-05	-1.11157e-10	-1.17207	6.79618e-05	-1.11157e-10	-1.17191
22241096	chr8:22241096:T:C	1.29555e-05	0.341561	-1.1121	0.000205017	1.0531	-1.10868	0.000206268	1.04721	-1.10889
22241509	chr8:22241509:G:C	9.71739e-06	-1.05815	-3.15096e-10	9.50113e-05	-0.824683	-3.15096e-10	9.57072e-05	-0.829564	-3.15096e-10
22241517	chr8:22241517:G:C	1.00644e-05	-1.11157e-10	-1.02306	7.49501e-05	-1.11157e-10	-1.06186	7.59006e-05	-1.11157e-10	-1.06143
22241942	chr8:22241942:A:G	1.25765e-05	0.2618	-1.06203	0.000197528	0.966913	-1.05971	0.000198749	0.961117	-1.05993
22242476	chr8:22242476:T:G	4.74211e-06	-0.512873	-1.26271	4.69006e-05	-0.24499	-1.28566	4.75356e-05	-0.243901	-1.28548
22242481	chr8:22242481:T:G	1.19662e-05	0.182099	-1.03208	0.000189508	0.882106	-1.01635	0.000190732	0.876798	-1.01678
22242618	chr8:22242618:T:C	1.05561e-05	0.0908676	-1.06623	0.000164225	0.774284	-1.05172	0.000165309	0.769089	-1.05213
22242634	chr8:22242634:C:T	7.6917e-06	-1.11157e-10	-1.29192	5.94592e-05	-1.11157e-10	-1.29339	6.01874e-05	-1.11157e-10	-1.29339
22243471	chr8:22243471:T:C	1.88808e-05	-1.11157e-10	-0.393916	0.000138212	-1.11157e-10	-0.449888	0.00013991	-1.11157e-10	-0.449856
22243506	chr8:22243506:A:G	1.20182e-05	0.342702	-1.18835	0.000196787	1.09104	-1.18759	0.000198011	1.08521	-1.18775
22243782	chr8:22243782:G:C	1.06415e-05	-1.11157e-10	-0.967305	7.99824e-05	-1.11157e-10	-0.996872	8.09847e-05	-1.11157e-10	-0.996597
22244119	chr8:22244119:G:A	6.5335e-06	-1.45512	-3.15096e-10	4.96968e-05	-1.47274	-3.15096e-10	5.035e-05	-1.47186	-3.15096e-10
22244203	chr8:22244203:A:G	1.63383e-05	0.764409	-1.30296	0.000120965	0.697665	-1.28084	0.000123084	0.703212	-1.2812
22244249	chr8:22244249:T:C	9.54322e-06	-1.11157e-10	-1.07623	7.20491e-05	-1.11157e-10	-1.10133	7.29487e-05	-1.11157e-10	-1.1011
22244383	chr8:22244383:C:T	8.05251e-06	-1.11157e-10	-1.24608	6.34912e-05	-1.11157e-10	-1.22778	6.42651e-05	-1.11157e-10	-1.22784
22244388	chr8:22244388:G:A	3.77576e-06	-1.55183	-0.451634	3.0075e-05	-1.52298	-0.452006	3.04044e-05	-1.52425	-0.452017
22245288	chr8:22245288:C:T	1.99955e-05	-1.11157e-10	-0.336555	0.000147025	-1.11157e-10	-0.388077	0.000148853	-1.11157e-10	-0.387897
22245648	chr8:22245648:T:A	5.35749e-06	-0.361703	-1.29186	5.64391e-05	-0.0414962	-1.30402	5.71938e-05	-0.0404127	-1.304
22245782	chr8:22245782:C:G	1.5356e-05	-1.11157e-10	-0.600558	0.000116355	-1.11157e-10	-0.622031	0.00011783	-1.11157e-10	-0.621617
22246030	chr8:22246030:T:C	7.73281e-06	-1.11157e-10	-1.28659	5.97527e-05	-1.11157e-10	-1.28846	6.04846e-05	-1.11157e-10	-1.28847
22246055	chr8:22246055:G:A	2.19421e-05	-1.11157e-10	-0.243654	0.000164326	-1.11157e-10	-0.276829	0.000166355	-1.11157e-10	-0.276733
22246201	chr8:22246201:C:T	5.6212e-06	-0.32048	-1.28504	6.13477e-05	-0.00795997	-1.25416	6.21479e-05	-0.00691926	-1.25442
22246322	chr8:22246322:T:G	1.00454e-05	0.0406924	-1.06564	0.000155246	0.717435	-1.0511	0.000156282	0.712314	-1.05151
22246383	chr8:22246383:A:G	2.12637e-06	-1.37519	-1.20246	1.53486e-05	-1.52082	-1.12683	1.55563e-05	-1.51896	-1.12743
22246439	chr8:22246439:G:A	2.20534e-06	-1.32925	-1.21193	1.55263e-05	-1.49651	-1.13964	1.57437e-05	-1.4942	-1.14022
22246482	chr8:22246482:G:C	7.76348e-06	-1.11157e-10	-1.28263	6.02983e-05	-1.11157e-10	-1.27938	6.10364e-05	-1.11157e-10	-1.27939
22246653	chr8:22246653:C:T	2.21013e-05	-1.11157e-10	-0.236426	0.000162063	-1.11157e-10	-0.290692	0.000164081	-1.11157e-10	-0.290499
22247116	chr8:22247116:G:A	1.03357e-05	0.197129	-1.19358	0.000165315	0.921931	-1.19276	0.000166378	0.916313	-1.19291
22247178	chr8:22247178:G:T	0.000137388	2.87484	-1.28409	0.00108234	2.91228	-1.30408	0.00110658	2.92221	-1.30404
22247314	chr8:22247314:A:G	7.66591e-06	-1.11157e-10	-1.29528	5.92678e-05	-1.11157e-10	-1.29661	5.99937e-05	-1.11157e-10	-1.29662
22247442	chr8:22247442:A:G	1.71261e-05	-1.11157e-10	-0.491462	0.000126252	-1.11157e-10	-0.540402	0.000127821	-1.11157e-10	-0.54023
22247770	chr8:22247770:T:C	1.67411e-05	0.0469228	-0.561117	0.000262621	0.727032	-0.534997	0.000264347	0.721944	-0.535539
22247989	chr8:22247989:T:C	1.92399e-05	0.783947	-1.15902	7.96778e-05	0.201646	-1.20233	8.12817e-05	0.209086	-1.20202
22248743	chr8:22248743:G:A	9.04208e-06	-1.11157e-10	-1.13017	7.04796e-05	-1.11157e-10	-1.12335	7.13374e-05	-1.11157e-10	-1.12344
22249051	chr8:22249051:G:A	7.63111e-06	-1.11157e-10	-1.29983	5.89539e-05	-1.11157e-10	-1.30192	5.96783e-05	-1.11157e-10	-1.30189
22249388	chr8:22249388:C:T	1.08281e-05	-0.949914	-3.15096e-10	7.69025e-05	-1.03614	-3.15096e-10	7.7846e-05	-1.03613	-3.15096e-10
22249494	chr8:22249494:G:T	3.20765e-05	-1.11157e-10	0.13606	0.000266116	-1.11157e-10	0.205253	0.000269466	-1.11157e-10	0.205584
22249610	chr8:22249610:A:C	1.0628e-05	-1.11157e-10	-0.96857	7.6809e-05	-1.11157e-10	-1.03736	7.77701e-05	-1.11157e-10	-1.0371
22249656	chr8:22249656:C:G	5.89319e-06	-1.55827	-3.15096e-10	4.52569e-05	-1.56632	-3.15096e-10	4.58114e-05	-1.56632	-3.15096e-10
22249690	chr8:22249690:C:T	6.32635e-06	-0.753669	-0.733671	5.90823e-05	-0.58647	-0.713276	5.98882e-05	-0.585115	-0.713263
22249725	chr8:22249725:G:A	9.85226e-06	-1.11157e-10	-1.04436	7.84179e-05	-1.11157e-10	-1.01663	7.93812e-05	-1.11157e-10	-1.0166
22250194	chr8:22250194:C:T	1.06986e-05	-1.11157e-10	-0.961954	8.50576e-05	-1.11157e-10	-0.93535	8.61121e-05	-1.11157e-10	-0.935208
22250473	chr8:22250473:A:G	1.13122e-05	0.26727	-1.17345	0.000181648	0.986944	-1.16355	0.000182831	0.981544	-1.16384
22250834	chr8:22250834:C:T	4.46857e-06	-0.555892	-1.2791	2.46268e-05	-0.908758	-1.26609	2.51336e-05	-0.900372	-1.26628
22251098	chr8:22251098:A:C	0.000205202	3.24675	-1.25481	0.00147719	3.2143	-1.29507	0.00151214	3.22525	-1.29483
22251135	chr8:22251135:G:A	7.71095e-06	-1.11157e-10	-1.28942	5.95873e-05	-1.11157e-10	-1.29124	6.03171e-05	-1.11157e-10	-1.29124
22251271	chr8:22251271:C:T	1.26197e-05	-0.796803	-3.15096e-10	0.000114335	-0.639545	-3.15096e-10	0.000115898	-0.638145	-3.15096e-10
22251505	chr8:22251505:C:T	9.96552e-06	0.147522	-1.18045	0.00015562	0.839306	-1.17057	0.000156644	0.833984	-1.17086
22251557	chr8:22251557:G:C	7.59734e-06	-1.11157e-10	-1.30426	5.88278e-05	-1.11157e-10	-1.30406	5.9548e-05	-1.11157e-10	-1.30407
22251906	chr8:22251906:G:A	1.43283e-05	0.531987	-1.20181	0.000243546	1.31817	-1.20154	0.000245	1.31208	-1.20168
22251910	chr8:22251910:G:A	1.12517e-05	0.201569	-1.11311	0.000179108	0.910057	-1.10075	0.00018027	0.904708	-1.10111
22251934	chr8:22251934:C:T	7.73267e-06	-1.11157e-10	-1.28661	5.97572e-05	-1.11157e-10	-1.28839	6.04889e-05	-1.11157e-10	-1.2884
22252436	chr8:22252436:T:A	7.59976e-06	-1.11157e-10	-1.30395	5.88211e-05	-1.11157e-10	-1.30418	5.95418e-05	-1.11157e-10	-1.30418
22252656	chr8:22252656:T:C	7.99556e-06	-1.11157e-10	-1.25318	6.32515e-05	-1.11157e-10	-1.23156	6.40105e-05	-1.11157e-10	-1.23181
22253008	chr8:22253008:C:T	2.15285e-05	-1.11157e-10	-0.262687	0.000158245	-1.11157e-10	-0.314535	0.000160209	-1.11157e-10	-0.314381
22253727	chr8:22253727:C:T	8.37126e-06	-1.11157e-10	-1.20726	6.19493e-05	-1.11157e-10	-1.25236	6.2716e-05	-1.11157e-10	-1.25224
22253736	chr8:22253736:G:A	6.29656e-06	-1.49206	-3.15096e-10	4.71384e-05	-1.52559	-3.15096e-10	4.77366e-05	-1.52516	-3.15096e-10
22253802	chr8:22253802:G:C	7.60051e-06	-1.11157e-10	-1.30385	5.88244e-05	-1.11157e-10	-1.30412	5.95451e-05	-1.11157e-10	-1.30412
22255286	chr8:22255286:T:C	1.17433e-05	0.241483	-1.11026	0.000188008	0.955625	-1.09782	0.000189221	0.950243	-1.09818
22255763	chr8:22255763:G:A	1.51305e-05	0.584978	-1.20033	0.000258853	1.37754	-1.19995	0.000260382	1.37139	-1.2001
22255917	chr8:22255917:A:G	1.73711e-05	0.599218	-1.07647	7.83019e-05	-0.00976908	-1.00834	7.97469e-05	-0.00275335	-1.00925
22256076	chr8:22256076:C:T	7.71726e-06	-1.11157e-10	-1.2886	5.96354e-05	-1.11157e-10	-1.29043	6.03657e-05	-1.11157e-10	-1.29044
22256662	chr8:22256662:T:C	6.59348e-06	-0.455137	-0.990844	6.26972e-05	-0.263967	-0.976394	6.35638e-05	-0.262435	-0.976378
22256726	chr8:22256726:G:C	1.18332e-05	-1.11157e-10	-0.861151	8.82254e-05	-1.11157e-10	-0.898784	8.93211e-05	-1.11157e-10	-0.898619
22256912	chr8:22256912:CCACCT:C	8.90077e-06	-1.11157e-10	-1.14593	7.09849e-05	-1.11157e-10	-1.11621	7.18493e-05	-1.11157e-10	-1.11629
22256924	chr8:22256924:A:G	1.24038e-05	0.314443	-1.12851	0.000201308	1.04296	-1.1168	0.000202594	1.0375	-1.11715
22256927	chr8:22256927:G:T	6.45788e-06	-1.46676	-3.15096e-10	4.80516e-05	-1.5064	-3.15096e-10	4.86658e-05	-1.50588	-3.15096e-10
22256967	chr8:22256967:G:A	1.24504e-05	0.320549	-1.13086	0.000202211	1.04985	-1.11922	0.000203501	1.04438	-1.11956
22257125	chr8:22257125:T:C	1.62714e-05	-1.11157e-10	-0.542656	0.000130244	-1.11157e-10	-0.509272	0.000131812	-1.11157e-10	-0.509483
22257463	chr8:22257463:C:T	1.03728e-05	-1.11157e-10	-0.992879	8.13815e-05	-1.11157e-10	-0.979531	8.23011e-05	-1.11157e-10	-0.980473
22257738	chr8:22257738:C:T	7.71005e-06	-1.11157e-10	-1.28954	5.95909e-05	-1.11157e-10	-1.29118	6.03205e-05	-1.11157e-10	-1.29118
22257739	chr8:22257739:G:A	1.18585e-05	0.44525	-1.30427	5.06014e-05	-0.154236	-1.30046	5.1565e-05	-0.147442	-1.30057
22257838	chr8:22257838:T:A	2.9645e-06	-1.27755	-0.967801	2.34292e-05	-1.19323	-1.03146	2.36528e-05	-1.19682	-1.03055
22258365	chr8:22258365:A:G	2.59225e-05	-1.11157e-10	-0.0769535	0.00018429	-1.11157e-10	-0.162169	0.000186605	-1.11157e-10	-0.161865
22259599	chr8:22259599:A:G	8.64932e-05	-1.11157e-10	1.128	0.000626797	-1.11157e-10	1.06194	0.00063517	-1.11157e-10	1.06304
22260279	chr8:22260279:G:T	7.63947e-06	-1.11157e-10	-1.29873	5.90812e-05	-1.11157e-10	-1.29977	5.98049e-05	-1.11157e-10	-1.29977
22260311	chr8:22260311:C:T	1.11199e-05	0.245047	-1.16837	0.000173823	0.945341	-1.16598	0.000174903	0.939528	-1.16616
22260948	chr8:22260948:T:TAAGA	7.4173e-05	0.359781	0.614556	0.00111221	1.09192	0.543508	0.00111938	1.08599	0.543684
22261304	chr8:22261304:T:C	6.66605e-06	-0.169367	-1.26567	2.95456e-05	-0.770246	-1.2225	3.00475e-05	-0.765387	-1.22269
22261505	chr8:22261505:C:T	3.07317e-05	1.01579	-0.92256	0.000534548	1.82356	-0.920815	0.000536616	1.81549	-0.921063
22261596	chr8:22261596:C:T	8.18333e-06	-1.11157e-10	-1.22996	6.24502e-05	-1.11157e-10	-1.24431	6.3218e-05	-1.11157e-10	-1.24427
22261638	chr8:22261638:G:A	1.63424e-05	-1.11157e-10	-0.5383	0.000120113	-1.11157e-10	-0.590249	0.000121645	-1.11157e-10	-0.589749
22261786	chr8:22261786:C:T	7.68118e-06	-1.11157e-10	-1.29329	5.93756e-05	-1.11157e-10	-1.2948	6.01028e-05	-1.11157e-10	-1.2948
22263052	chr8:22263052:G:T	7.89172e-06	-1.11157e-10	-1.26625	6.09271e-05	-1.11157e-10	-1.269	6.16728e-05	-1.11157e-10	-1.26901
22263159	chr8:22263159:C:T	2.36586e-05	-1.11157e-10	-0.168336	0.000171091	-1.11157e-10	-0.236482	0.000173212	-1.11157e-10	-0.23634
22263249	chr8:22263249:A:G	5.82489e-05	0.732662	-3.15096e-10	0.000949967	1.47775	-3.15096e-10	0.000954419	1.47025	-3.15096e-10
22263480	chr8:22263480:A:G	5.56991e-05	0.687901	-3.15096e-10	0.00090193	1.42586	-3.15096e-10	0.000906218	1.41842	-3.15096e-10
22263935	chr8:22263935:C:T	5.4113e-06	-1.41562	-0.227953	4.19155e-05	-1.35233	-0.290691	4.2357e-05	-1.35485	-0.289875
22264306	chr8:22264306:T:C	7.73057e-06	-1.11157e-10	-1.28688	5.97372e-05	-1.11157e-10	-1.28872	6.04689e-05	-1.11157e-10	-1.28873
22264439	chr8:22264439:T:TC	1.03377e-05	-1.11157e-10	-0.996268	8.20995e-05	-1.11157e-10	-0.970746	8.31159e-05	-1.11157e-10	-0.970621
22265015	chr8:22265015:G:A	1.21565e-05	-0.834196	-3.15096e-10	8.16658e-05	-0.976043	-3.15096e-10	8.27429e-05	-0.975119	-3.15096e-10
22265125	chr8:22265125:A:T	1.9686e-05	0.911527	-1.26368	0.000337584	1.70625	-1.26312	0.000338946	1.69816	-1.26318
22265316	chr8:22265316:T:A	8.36407e-06	-1.20812	-3.15096e-10	6.14326e-05	-1.26074	-3.15096e-10	6.22596e-05	-1.25955	-3.15096e-10
22265466	chr8:22265466:T:C	2.01935e-05	-1.11157e-10	-0.326703	0.00014733	-1.11157e-10	-0.386004	0.00014922	-1.11157e-10	-0.385435
22265568	chr8:22265568:C:T	1.87131e-05	0.900134	-1.30298	0.000320061	1.69271	-1.30288	0.000321378	1.68465	-1.30289
22265968	chr8:22265968:G:A	1.02622e-05	-1.11157e-10	-1.00359	8.11252e-05	-1.11157e-10	-0.982685	8.21318e-05	-1.11157e-10	-0.982533
22266283	chr8:22266283:C:T	1.49724e-05	-1.11157e-10	-0.625852	0.000110353	-1.11157e-10	-0.674993	0.000111757	-1.11157e-10	-0.674529
22266652	chr8:22266652:T:A	2.16834e-05	1.01441	-1.26993	0.000370439	1.80956	-1.27355	0.000371973	1.80159	-1.27363
22266917	chr8:22266917:G:A	1.01071e-05	-1.11157e-10	-1.01882	7.82857e-05	-1.11157e-10	-1.01831	7.92373e-05	-1.11157e-10	-1.01841
22267009	chr8:22267009:T:G	3.13537e-05	1.02497	-0.911696	0.000541719	1.82535	-0.909281	0.000543826	1.8173	-0.90953
22267048	chr8:22267048:T:C	3.61334e-06	-0.743689	-1.30374	3.68287e-05	-0.474752	-1.29765	3.7289e-05	-0.474391	-1.29777
22267574	chr8:22267574:G:A	1.47102e-05	-1.11157e-10	-0.643519	0.000108589	-1.11157e-10	-0.691112	0.000109969	-1.11157e-10	-0.690656
22268250	chr8:22268250:CT:C	7.62033e-06	-1.11157e-10	-1.30124	5.89679e-05	-1.11157e-10	-1.30168	5.96903e-05	-1.11157e-10	-1.30169
22268273	chr8:22268273:T:C	1.93813e-06	-1.39873	-1.27161	1.44097e-05	-1.44348	-1.26729	1.45971e-05	-1.4428	-1.26723
22268368	chr8:22268368:C:T	2.28369e-05	0.972129	-1.17581	0.000390146	1.76255	-1.17471	0.000391711	1.75453	-1.17487
22269408	chr8:22269408:A:T	7.664e-06	-1.4697	0.174169	5.66902e-05	-1.41991	0.0788349	5.72946e-05	-1.42213	0.0794793
22269418	chr8:22269418:G:A	1.24982e-05	-0.806482	-3.15096e-10	8.30259e-05	-0.959526	-3.15096e-10	8.40564e-05	-0.959369	-3.15096e-10
22269560	chr8:22269560:G:A	8.43814e-06	-1.11157e-10	-1.1993	6.418e-05	-1.11157e-10	-1.21699	6.49704e-05	-1.11157e-10	-1.21693
22269680	chr8:22269680:A:C	8.55271e-06	-1.11157e-10	-1.18581	6.58785e-05	-1.11157e-10	-1.19087	6.66852e-05	-1.11157e-10	-1.19087
22270103	chr8:22270103:C:A	1.0856e-05	0.000817414	-0.948164	0.000162198	0.635253	-0.925117	0.000163253	0.630063	-0.925619
22270110	chr8:22270110:G:A	1.71199e-05	-1.11157e-10	-0.491822	0.000134881	-1.11157e-10	-0.474284	0.000136513	-1.11157e-10	-0.474437
22270269	chr8:22270269:G:A	8.15431e-06	-1.11157e-10	-1.23352	6.32296e-05	-1.11157e-10	-1.23191	6.40028e-05	-1.11157e-10	-1.23193
22270545	chr8:22270545:C:T	1.22754e-05	0.121376	-0.945838	0.000186498	0.772559	-0.922817	0.000187667	0.767132	-0.923319
22270746	chr8:22270746:T:C	1.07418e-05	-1.11157e-10	-0.95792	8.31922e-05	-1.11157e-10	-0.957525	8.42029e-05	-1.11157e-10	-0.957628
22270901	chr8:22270901:A:G	9.50496e-06	-1.11157e-10	-1.08025	7.46396e-05	-1.11157e-10	-1.06601	7.55519e-05	-1.11157e-10	-1.06604
22271231	chr8:22271231:A:G	7.7019e-06	-1.11157e-10	-1.2906	6.00965e-05	-1.11157e-10	-1.28273	6.08318e-05	-1.11157e-10	-1.28274
22271710	chr8:22271710:G:A	1.00162e-05	-0.136146	-0.891712	0.000145335	0.486818	-0.886455	0.000146289	0.481454	-0.88673
22271838	chr8:22271838:C:T	1.10547e-05	-0.0903849	-0.838823	0.000162553	0.542286	-0.82996	0.000163607	0.536862	-0.830249
22271865	chr8:22271865:C:T	1.4467e-05	-1.11157e-10	-0.660195	0.000117311	-1.11157e-10	-0.613846	0.000118737	-1.11157e-10	-0.61395
22271937	chr8:22271937:C:T	1.14306e-05	-1.11157e-10	-0.895769	8.56995e-05	-1.11157e-10	-0.927831	8.67799e-05	-1.11157e-10	-0.927482
22272151	chr8:22272151:T:C	9.37547e-06	-1.11157e-10	-1.09397	7.34263e-05	-1.11157e-10	-1.0824	7.42695e-05	-1.11157e-10	-1.08316
22272340	chr8:22272340:C:T	2.18449e-05	0.611606	-0.8597	0.000361566	1.36713	-0.855358	0.000363674	1.36103	-0.855631
22272555	chr8:22272555:G:A	1.11644e-05	0.0295726	-0.948908	0.000167393	0.667141	-0.925475	0.000168465	0.661846	-0.925973
22272956	chr8:22272956:C:T	1.11028e-05	0.0227423	-0.947612	0.000166339	0.659483	-0.924137	0.000167407	0.654205	-0.924635
22273456	chr8:22273456:G:A	1.88218e-05	0.504991	-0.902041	0.00030593	1.24271	-0.898031	0.000307745	1.23671	-0.898297
22273867	chr8:22273867:A:T	3.02717e-05	-1.15763	1.23578	0.000194811	-1.17438	1.06773	0.000196929	-1.1773	1.06929
22274520	chr8:22274520:A:G	3.05331e-06	-0.981465	-1.23437	1.54075e-05	-1.3604	-1.28342	1.56637e-05	-1.35631	-1.28321
22274953	chr8:22274953:G:A	5.75656e-06	-0.600143	-0.98158	4.51721e-05	-0.590343	-0.977856	4.54892e-05	-0.595566	-0.977818
22275967	chr8:22275967:G:A	8.50531e-06	-1.11157e-10	-1.19137	6.71868e-05	-1.11157e-10	-1.1712	6.8012e-05	-1.11157e-10	-1.17117
22276018	chr8:22276018:C:T	7.60121e-06	-1.11157e-10	-1.30376	5.88286e-05	-1.11157e-10	-1.30405	5.95494e-05	-1.11157e-10	-1.30405
22276391	chr8:22276391:C:G	1.71456e-05	-1.11157e-10	-0.490322	0.000127045	-1.11157e-10	-0.534139	0.000128647	-1.11157e-10	-0.533781
22276509	chr8:22276509:G:T	1.14069e-05	0.403797	-1.30164	0.000181565	1.12415	-1.30122	0.000182706	1.11826	-1.30124
22276989	chr8:22276989:G:A	1.74319e-05	-1.11157e-10	-0.47376	0.000128572	-1.11157e-10	-0.522189	0.000130173	-1.11157e-10	-0.521994
22276997	chr8:22276997:G:A	1.75896e-05	-1.11157e-10	-0.464754	0.000129685	-1.11157e-10	-0.513573	0.0001313	-1.11157e-10	-0.513376
22277032	chr8:22277032:TA:T	1.75547e-05	-0.46674	-3.15096e-10	0.000170596	-0.239378	-3.15096e-10	0.000173026	-0.237415	-3.15096e-10
22277049	chr8:22277049:C:T	7.65636e-06	-1.11157e-10	-1.29653	5.90693e-05	-1.11157e-10	-1.29997	5.97956e-05	-1.11157e-10	-1.29992
22277059	chr8:22277059:T:C	7.98702e-06	-1.11157e-10	-1.25425	6.25081e-05	-1.11157e-10	-1.24338	6.32736e-05	-1.11157e-10	-1.24339
22277140	chr8:22277140:G:A	1.16316e-05	0.318912	-1.19725	0.000182862	1.02463	-1.19457	0.000184012	1.01886	-1.19471
22277313	chr8:22277313:T:C	2.35986e-05	0.912264	-1.08314	9.12751e-05	0.150802	-1.0156	9.31189e-05	0.159368	-1.01635
22277821	chr8:22277821:A:C	7.63397e-06	-1.11157e-10	-1.29945	5.904e-05	-1.11157e-10	-1.30046	5.97631e-05	-1.11157e-10	-1.30047
22277852	chr8:22277852:A:G	3.97253e-06	-1.52873	-0.423925	2.43469e-05	-1.56096	-0.625318	2.4679e-05	-1.5609	-0.624002
22278015	chr8:22278015:A:G	7.37588e-05	0.968738	-3.15096e-10	0.000524745	0.884234	-3.15096e-10	0.000532602	0.886917	-3.15096e-10
22278259	chr8:22278259:AC:A	9.41497e-06	-1.11157e-10	-1.08976	7.29686e-05	-1.11157e-10	-1.08865	7.38571e-05	-1.11157e-10	-1.08872
22279558	chr8:22279558:A:G	9.16876e-06	-1.11157e-10	-1.11626	7.10004e-05	-1.11157e-10	-1.11599	7.18651e-05	-1.11157e-10	-1.11607
22279812	chr8:22279812:C:G	1.3755e-05	-1.11157e-10	-0.710661	0.000101829	-1.11157e-10	-0.755383	0.000103121	-1.11157e-10	-0.754954
22279897	chr8:22279897:C:T	1.45817e-05	0.481795	-1.13409	0.00024016	1.23382	-1.13119	0.000241488	1.22734	-1.13137
22280002	chr8:22280002:G:A	0.000181072	1.63189	0.234943	0.000726465	1.18165	0.0278649	0.00074562	1.19299	0.0303711
22280164	chr8:22280164:C:G	7.92319e-06	-1.11157e-10	-1.26227	6.23832e-05	-1.11157e-10	-1.24538	6.31379e-05	-1.11157e-10	-1.24554
22280715	chr8:22280715:A:G	1.90309e-05	-0.00158412	-0.384417	0.000292797	0.649189	-0.348386	0.000294508	0.643515	-0.349065
22280993	chr8:22280993:G:T	1.40002e-05	0.506014	-1.199	0.000231845	1.26403	-1.19664	0.000233148	1.25759	-1.19677
22281307	chr8:22281307:A:T	3.4571e-05	-1.11157e-10	0.210953	0.000251768	-1.11157e-10	0.149828	0.000254902	-1.11157e-10	0.150021
22281342	chr8:22281342:C:T	7.61524e-06	-1.11157e-10	-1.30191	5.89116e-05	-1.11157e-10	-1.30264	5.96333e-05	-1.11157e-10	-1.30264
22281657	chr8:22281657:A:G	9.18391e-06	-1.11157e-10	-1.11461	7.13622e-05	-1.11157e-10	-1.11091	7.22338e-05	-1.11157e-10	-1.11095
22281685	chr8:22281685:T:C	1.40574e-05	0.495696	-1.18461	0.000232248	1.25117	-1.18205	0.000233559	1.24477	-1.18219
22281847	chr8:22281847:C:T	1.29348e-05	-1.11157e-10	-0.772145	0.000101425	-1.11157e-10	-0.759358	0.000102653	-1.11157e-10	-0.759506
22282894	chr8:22282894:C:T	7.60022e-06	-1.11157e-10	-1.30389	5.8823e-05	-1.11157e-10	-1.30415	5.95437e-05	-1.11157e-10	-1.30415
22283250	chr8:22283250:G:C	1.41421e-05	0.514382	-1.19728	0.000233699	1.27029	-1.19493	0.000235012	1.26385	-1.19507
22283499	chr8:22283499:C:T	5.9397e-06	-1.5504	-3.15096e-10	4.55565e-05	-1.55972	-3.15096e-10	4.61203e-05	-1.5596	-3.15096e-10
22284098	chr8:22284098:T:C	1.21164e-05	-1.11157e-10	-0.8375	8.97665e-05	-1.11157e-10	-0.881467	9.09091e-05	-1.11157e-10	-0.880998
22284294	chr8:22284294:A:G	2.34639e-05	-1.11157e-10	-0.176601	0.000174027	-1.11157e-10	-0.219468	0.000176245	-1.11157e-10	-0.218982
22284498	chr8:22284498:A:C	3.42912e-05	0.202827	-3.15096e-10	0.000259106	0.178558	-3.15096e-10	0.000262772	0.180431	-3.15096e-10
22284685	chr8:22284685:G:A	7.57495e-06	-0.355403	-0.951813	0.000103484	0.188356	-0.927614	0.000104294	0.184455	-0.928102
22284901	chr8:22284901:G:A	1.00794e-05	-1.11157e-10	-1.02157	7.80556e-05	-1.11157e-10	-1.02126	7.90062e-05	-1.11157e-10	-1.02133
22285834	chr8:22285834:G:A	1.0533e-05	-1.11157e-10	-0.977547	7.86879e-05	-1.11157e-10	-1.01319	7.9682e-05	-1.11157e-10	-1.01281
22286217	chr8:22286217:C:T	1.04015e-05	-1.11157e-10	-0.990114	8.12601e-05	-1.11157e-10	-0.981023	8.22482e-05	-1.11157e-10	-0.981116
22286982	chr8:22286982:G:A	1.06919e-05	-0.962573	-3.15096e-10	7.69709e-05	-1.03525	-3.15096e-10	7.78975e-05	-1.03546	-3.15096e-10
22286999	chr8:22286999:C:T	6.23413e-06	-0.515989	-0.986035	8.21235e-05	-0.00715875	-0.963295	8.27919e-05	-0.010771	-0.963756
22287201	chr8:22287201:G:C	1.53079e-05	0.478745	-1.08244	0.000252716	1.23244	-1.07885	0.000254131	1.22605	-1.07906
22287428	chr8:22287428:T:C	1.42797e-05	-1.11157e-10	-0.673224	0.000106176	-1.11157e-10	-0.713585	0.000107518	-1.11157e-10	-0.713197
22287806	chr8:22287806:G:A	5.61759e-06	-0.927236	-0.678925	5.14939e-05	-0.787586	-0.64963	5.21154e-05	-0.786624	-0.650774
22288059	chr8:22288059:G:A	7.76675e-06	-1.11157e-10	-1.28221	6.00117e-05	-1.11157e-10	-1.28414	6.07462e-05	-1.11157e-10	-1.28415
22288072	chr8:22288072:G:A	8.75066e-05	-1.11157e-10	1.13965	0.00062336	-1.11157e-10	1.05645	0.000631479	-1.11157e-10	1.05721
22288215	chr8:22288215:G:A	6.29078e-06	-1.12561	-0.367367	3.87288e-05	-1.33709	-0.385001	3.91247e-05	-1.34024	-0.38386
22289099	chr8:22289099:C:T	1.63382e-05	-1.11157e-10	-0.538555	0.000131837	-1.11157e-10	-0.497116	0.000133432	-1.11157e-10	-0.497264
22289168	chr8:22289168:T:G	2.01053e-05	-1.11157e-10	-0.33108	0.000162814	-1.11157e-10	-0.286068	0.000164774	-1.11157e-10	-0.286284
22289196	chr8:22289196:A:G	8.79374e-06	-1.11157e-10	-1.15802	7.07011e-05	-1.11157e-10	-1.12022	7.15759e-05	-1.11157e-10	-1.1201
22289447	chr8:22289447:G:A	7.4305e-06	-1.32647	-3.15096e-10	6.5847e-05	-1.19134	-3.15096e-10	6.66976e-05	-1.19069	-3.15096e-10
22289536	chr8:22289536:A:T	6.54572e-06	-1.45325	-3.15096e-10	5.18486e-05	-1.43035	-3.15096e-10	5.24878e-05	-1.43028	-3.15096e-10
22289551	chr8:22289551:A:G	0.00013754	-1.11157e-10	1.59185	0.000968342	-1.11157e-10	1.49691	0.000981101	-1.11157e-10	1.49782
22289820	chr8:22289820:A:G	2.82148e-05	1.09583	-1.08804	0.000134939	0.676265	-1.15012	0.00013836	0.688367	-1.14936
22290314	chr8:22290314:G:A	1.04087e-05	-1.11157e-10	-0.989417	8.06285e-05	-1.11157e-10	-0.988826	8.16087e-05	-1.11157e-10	-0.988922
22290572	chr8:22290572:G:A	0.000171017	1.96707	-0.157376	0.000661284	1.47826	-0.362751	0.000680464	1.49234	-0.360428
22291005	chr8:22291005:A:G	1.15925e-05	0.309533	-1.19124	0.000184735	1.02888	-1.18863	0.000186231	1.0246	-1.18847
22291160	chr8:22291160:T:C	8.85707e-06	-1.11157e-10	-1.15085	6.87584e-05	-1.11157e-10	-1.14808	6.95956e-05	-1.11157e-10	-1.14816
22291172	chr8:22291172:A:G	1.37455e-05	-1.11157e-10	-0.711349	0.0001029	-1.11157e-10	-0.744923	0.000104185	-1.11157e-10	-0.744685
22291352	chr8:22291352:T:C	7.92563e-06	-1.11157e-10	-1.26196	6.12069e-05	-1.11157e-10	-1.26442	6.19558e-05	-1.11157e-10	-1.26444
22291727	chr8:22291727:C:T	1.2954e-05	0.395516	-1.16618	0.000211118	1.13546	-1.16173	0.000212326	1.12915	-1.16188
22291788	chr8:22291788:A:G	8.5128e-06	-0.187864	-1.00263	0.000124299	0.42678	-0.982771	0.000125094	0.421425	-0.983217
22291963	chr8:22291963:A:G	1.23844e-05	-0.815622	-3.15096e-10	0.000109304	-0.684547	-3.15096e-10	0.000110784	-0.683274	-3.15096e-10
22292394	chr8:22292394:G:A	1.4592e-05	0.514601	-1.16619	0.000242743	1.27506	-1.16173	0.000244095	1.26859	-1.16189
22292534	chr8:22292534:A:G	1.44546e-05	-1.11157e-10	-0.661048	0.000111629	-1.11157e-10	-0.663499	0.000113032	-1.11157e-10	-0.663184
22293008	chr8:22293008:G:A	8.67192e-06	-1.11157e-10	-1.17197	6.57256e-05	-1.11157e-10	-1.19319	6.65228e-05	-1.11157e-10	-1.19331
22293269	chr8:22293269:AC:A	1.6821e-05	-1.11157e-10	-0.509436	0.000123512	-1.11157e-10	-0.562338	0.000125089	-1.11157e-10	-0.561835
22294109	chr8:22294109:G:A	8.73136e-06	0.0496474	-1.21479	0.000133512	0.726787	-1.21128	0.000134354	0.721022	-1.2114
22294148	chr8:22294148:G:T	7.16967e-06	-0.832812	-0.529392	6.7168e-05	-0.67339	-0.498092	6.79831e-05	-0.672283	-0.499314
22294210	chr8:22294210:C:T	9.76003e-06	-1.11157e-10	-1.05377	7.02238e-05	-1.11157e-10	-1.12699	7.10961e-05	-1.11157e-10	-1.12682
22294825	chr8:22294825:C:T	9.14495e-06	-1.11157e-10	-1.11886	7.03305e-05	-1.11157e-10	-1.12547	7.11859e-05	-1.11157e-10	-1.12556
22295472	chr8:22295472:A:G	2.37177e-05	-0.165842	-3.15096e-10	0.000126024	-0.542205	-3.15096e-10	0.000128691	-0.53344	-3.15096e-10
22295683	chr8:22295683:C:T	8.60139e-06	-0.221897	-0.958242	0.000124964	0.384637	-0.935287	0.000125767	0.379347	-0.935774
22295723	chr8:22295723:A:G	0.000128897	1.82925	-0.302297	0.00051552	1.36173	-0.495236	0.000530159	1.37541	-0.493088
22295964	chr8:22295964:G:T	2.29946e-05	-0.825506	0.628703	0.000158608	-0.848001	0.535757	0.000160047	-0.852371	0.536981
22296135	chr8:22296135:A:C	6.65799e-05	2.10743	-1.24109	0.000294501	1.51812	-1.21152	0.000302398	1.53238	-1.2115
22296260	chr8:22296260:C:T	8.39446e-06	-0.0566403	-1.14785	3.68437e-05	-0.666775	-1.10522	3.76602e-05	-0.657141	-1.10511
22296620	chr8:22296620:T:C	6.56609e-05	1.90812	-1.05568	0.000300218	1.3373	-1.01147	0.00030819	1.35128	-1.01142
22297367	chr8:22297367:T:G	1.30738e-05	-1.11157e-10	-0.761453	0.000101001	-1.11157e-10	-0.76355	0.000102268	-1.11157e-10	-0.763264
22297608	chr8:22297608:A:G	1.28761e-05	0.39784	-1.17453	0.00020932	1.13558	-1.17039	0.000210525	1.12928	-1.17053
22297621	chr8:22297621:C:T	9.63482e-06	-1.11157e-10	-1.06668	7.46297e-05	-1.11157e-10	-1.06614	7.55377e-05	-1.11157e-10	-1.06622
22298272	chr8:22298272:AG:A	5.87626e-06	-1.56114	-3.15096e-10	4.52899e-05	-1.56559	-3.15096e-10	4.58448e-05	-1.5656	-3.15096e-10
22298527	chr8:22298527:A:G	1.54539e-05	-1.11157e-10	-0.594202	0.000112839	-1.11157e-10	-0.652717	0.000114298	-1.11157e-10	-0.652045
22299013	chr8:22299013:T:C	7.02534e-05	-1.11157e-10	0.920045	0.000582841	-1.11157e-10	0.989236	0.000589932	-1.11157e-10	0.989149
22299675	chr8:22299675:C:T	5.86179e-06	-1.56361	-3.15096e-10	4.55614e-05	-1.55962	-3.15096e-10	4.61386e-05	-1.55921	-3.15096e-10
22299755	chr8:22299755:G:A	1.16303e-05	-1.11157e-10	-0.878445	8.71831e-05	-1.11157e-10	-0.910668	8.82527e-05	-1.11157e-10	-0.910653
22299825	chr8:22299825:T:C	8.03749e-06	-1.11157e-10	-1.24795	6.13791e-05	-1.11157e-10	-1.26161	6.21266e-05	-1.11157e-10	-1.26168
22300110	chr8:22300110:T:A	2.01792e-05	-1.11157e-10	-0.327409	0.000163195	-1.11157e-10	-0.283733	0.000165172	-1.11157e-10	-0.283873
22300438	chr8:22300438:G:A	2.09467e-05	-1.11157e-10	-0.290084	0.000152624	-1.11157e-10	-0.350704	0.000154582	-1.11157e-10	-0.350135
22300659	chr8:22300659:A:G	1.77851e-05	-1.11157e-10	-0.453701	0.00013168	-1.11157e-10	-0.498301	0.000133354	-1.11157e-10	-0.497849
22301157	chr8:22301157:T:A	6.54052e-06	-0.20627	-1.24778	2.71535e-05	-0.805825	-1.27135	2.77283e-05	-0.797012	-1.27139
22301403	chr8:22301403:C:T	8.47887e-06	-0.25739	-0.937095	0.000122721	0.344555	-0.913324	0.000123518	0.339355	-0.913826
22302081	chr8:22302081:C:A	9.61929e-06	-1.11157e-10	-1.06829	7.45086e-05	-1.11157e-10	-1.06776	7.54152e-05	-1.11157e-10	-1.06785
22302282	chr8:22302282:A:G	1.13276e-05	0.313279	-1.2181	0.000182291	1.04193	-1.21501	0.000183378	1.03582	-1.21513
22302430	chr8:22302430:C:T	6.72874e-06	-1.42567	-3.15096e-10	4.92455e-05	-1.48186	-3.15096e-10	4.98514e-05	-1.48181	-3.15096e-10
22302465	chr8:22302465:T:C	1.2196e-05	-1.11157e-10	-0.830956	9.14085e-05	-1.11157e-10	-0.86334	9.25299e-05	-1.11157e-10	-0.863326
22303352	chr8:22303352:A:G	1.40254e-05	0.480247	-1.17144	0.000232689	1.23837	-1.16735	0.000234019	1.23204	-1.16749
22303417	chr8:22303417:G:C	1.10618e-05	0.349775	-1.27834	0.000179332	1.08801	-1.27745	0.0001804	1.08181	-1.27749
22303666	chr8:22303666:C:G	2.61065e-06	-1.54766	-0.824808	1.71233e-05	-1.56599	-0.972253	1.73471e-05	-1.56597	-0.971461
22304669	chr8:22304669:A:G	1.07159e-05	-1.11157e-10	-0.960335	8.08441e-05	-1.11157e-10	-0.986156	8.18577e-05	-1.11157e-10	-0.985876
22304978	chr8:22304978:A:G	1.31224e-05	0.403658	-1.1614	0.000214498	1.14654	-1.15692	0.000215748	1.14033	-1.15708
22305309	chr8:22305309:C:T	6.22794e-06	-1.50302	-3.15096e-10	4.8274e-05	-1.50179	-3.15096e-10	4.88531e-05	-1.50204	-3.15096e-10
22305353	chr8:22305353:C:T	8.01062e-06	-1.11157e-10	-1.25129	6.27133e-05	-1.11157e-10	-1.2401	6.34683e-05	-1.11157e-10	-1.24032
22305438	chr8:22305438:C:T	1.06777e-05	-1.11157e-10	-0.963905	8.28106e-05	-1.11157e-10	-0.962122	8.38157e-05	-1.11157e-10	-0.962237
22305599	chr8:22305599:G:A	3.80604e-05	1.28079	-0.973674	0.00017803	0.836309	-1.03304	0.000182625	0.848789	-1.03221
22305689	chr8:22305689:C:T	1.05569e-05	-1.11157e-10	-0.975285	8.18482e-05	-1.11157e-10	-0.973812	8.2842e-05	-1.11157e-10	-0.973923
22305763	chr8:22305763:A:G	1.15453e-05	-1.11157e-10	-0.885782	8.68106e-05	-1.11157e-10	-0.91495	8.79029e-05	-1.11157e-10	-0.914624
22306106	chr8:22306106:A:G	1.44057e-05	0.487563	-1.152	0.000239647	1.24786	-1.14737	0.000241002	1.24149	-1.14754
22306776	chr8:22306776:C:T	1.05498e-05	-0.0203831	-0.955576	0.000160115	0.629744	-0.932528	0.000161099	0.62418	-0.933017
22307070	chr8:22307070:A:G	1.13838e-05	-1.11157e-10	-0.899875	8.00121e-05	-1.11157e-10	-0.996501	8.10122e-05	-1.11157e-10	-0.996258
22308068	chr8:22308068:C:T	7.6997e-06	-1.11157e-10	-1.29088	5.95321e-05	-1.11157e-10	-1.29216	6.0261e-05	-1.11157e-10	-1.29217
22308082	chr8:22308082:A:G	1.50486e-05	0.555183	-1.17596	0.000252804	1.32561	-1.17167	0.000254219	1.31916	-1.17182
22308215	chr8:22308215:A:T	1.05787e-05	-1.11157e-10	-0.973223	8.20248e-05	-1.11157e-10	-0.971657	8.3021e-05	-1.11157e-10	-0.971764
22308327	chr8:22308327:A:T	9.56569e-06	-0.662183	-0.411697	9.16467e-05	-0.482687	-0.378051	9.2755e-05	-0.481502	-0.379393
22308588	chr8:22308588:G:A	9.7842e-06	-0.617243	-0.434051	9.41005e-05	-0.434409	-0.399906	9.52449e-05	-0.433185	-0.401221
22308923	chr8:22308923:G:T	6.16874e-06	-0.444129	-1.06844	2.80814e-05	-0.922834	-1.12074	2.86744e-05	-0.914877	-1.11998
22309123	chr8:22309123:G:A	2.31197e-05	-1.11157e-10	-0.191378	0.000167947	-1.11157e-10	-0.25503	0.000170106	-1.11157e-10	-0.254435
22309634	chr8:22309634:C:T	1.59948e-05	0.62028	-1.18008	0.000272493	1.40525	-1.17632	0.000273953	1.39856	-1.17646
22310100	chr8:22310100:A:G	2.41152e-06	-1.25124	-1.20057	2.09541e-05	-1.07581	-1.26053	2.12232e-05	-1.07556	-1.2602
22310105	chr8:22310105:A:G	1.27299e-05	-1.11157e-10	-0.788112	9.98716e-05	-1.11157e-10	-0.774793	0.000101084	-1.11157e-10	-0.774905
22310154	chr8:22310154:T:G	1.6017e-05	0.61475	-1.17316	0.000272097	1.39653	-1.16905	0.000273601	1.39001	-1.1692
22310636	chr8:22310636:A:T	1.88046e-05	-1.11157e-10	-0.39796	0.00015562	-1.11157e-10	-0.331263	0.000157566	-1.11157e-10	-0.33101
22310637	chr8:22310637:G:A	1.87839e-05	-1.11157e-10	-0.399065	0.000155452	-1.11157e-10	-0.332339	0.000157397	-1.11157e-10	-0.332086
22311199	chr8:22311199:G:A	1.27775e-05	-1.11157e-10	-0.78438	9.54278e-05	-1.11157e-10	-0.820309	9.65989e-05	-1.11157e-10	-0.82029
22311379	chr8:22311379:A:G	1.87257e-05	-1.11157e-10	-0.402165	0.000150974	-1.11157e-10	-0.361573	0.000152812	-1.11157e-10	-0.361646
22311407	chr8:22311407:A:G	2.2285e-05	-1.11157e-10	-0.228148	0.000162076	-1.11157e-10	-0.290616	0.000164158	-1.11157e-10	-0.290028
22311529	chr8:22311529:G:A	7.81426e-06	-1.11157e-10	-1.27611	6.03817e-05	-1.11157e-10	-1.27799	6.11209e-05	-1.11157e-10	-1.278
22311574	chr8:22311574:A:G	4.85384e-05	0.878255	-0.327963	0.00024157	0.346137	-0.237656	0.00024729	0.357127	-0.237424
22311609	chr8:22311609:G:A	9.81053e-06	-1.11157e-10	-1.04861	7.76775e-05	-1.11157e-10	-1.02611	7.85654e-05	-1.11157e-10	-1.02693
22311765	chr8:22311765:AACTT:A	9.82604e-06	-1.11157e-10	-1.04703	7.78052e-05	-1.11157e-10	-1.02447	7.86945e-05	-1.11157e-10	-1.02528
22311813	chr8:22311813:C:A	3.74302e-06	-0.834231	-1.17794	2.03442e-05	-1.27158	-1.09431	2.06937e-05	-1.26618	-1.09484
22311836	chr8:22311836:A:G	7.81426e-06	-1.11157e-10	-1.27611	6.03817e-05	-1.11157e-10	-1.27799	6.11209e-05	-1.11157e-10	-1.278
22311943	chr8:22311943:A:T	9.96736e-06	-0.0798765	-0.95287	0.000149577	0.558868	-0.929736	0.000150509	0.553392	-0.930227
22312022	chr8:22312022:G:A	1.52518e-05	0.546078	-1.15344	0.000256061	1.31554	-1.1488	0.000257493	1.3091	-1.14897
22312434	chr8:22312434:A:T	1.36183e-05	0.4735	-1.19415	0.000225669	1.23113	-1.19074	0.000226959	1.22479	-1.19087
22312566	chr8:22312566:G:A	9.44069e-05	1.51017	-0.294622	0.00039747	1.05102	-0.444581	0.000408413	1.06403	-0.442606
22313079	chr8:22313079:A:G	8.66423e-06	-1.11157e-10	-1.17286	6.5672e-05	-1.11157e-10	-1.19401	6.6469e-05	-1.11157e-10	-1.19412
22313462	chr8:22313462:T:C	7.60495e-06	-1.11157e-10	-1.30326	5.89225e-05	-1.11157e-10	-1.30245	5.96442e-05	-1.11157e-10	-1.30246
22313939	chr8:22313939:A:G	8.87359e-06	-1.11157e-10	-1.14898	7.07889e-05	-1.11157e-10	-1.11898	7.16375e-05	-1.11157e-10	-1.11924
22314254	chr8:22314254:A:C	1.52291e-05	0.503816	-1.11267	0.000253638	1.26517	-1.10794	0.000255079	1.25883	-1.10811
22314444	chr8:22314444:G:A	9.30189e-06	-1.10184	-3.15096e-10	6.67401e-05	-1.17787	-3.15096e-10	6.7586e-05	-1.17746	-3.15096e-10
22314454	chr8:22314454:C:T	1.59096e-05	0.621657	-1.1868	0.000269674	1.40125	-1.18271	0.000271177	1.39477	-1.18286
22314894	chr8:22314894:AATT:A	8.78341e-06	-1.11157e-10	-1.1592	6.99303e-05	-1.11157e-10	-1.13118	7.07805e-05	-1.11157e-10	-1.13127
22315189	chr8:22315189:C:T	0.000565064	4.27077	-1.2659	0.00201563	3.52441	-1.2944	0.00206362	3.53553	-1.29417
22315452	chr8:22315452:G:A	9.64846e-06	-0.096035	-0.969229	0.000144276	0.539296	-0.946248	0.000145185	0.533874	-0.946724
22315498	chr8:22315498:G:A	8.47518e-06	-1.11157e-10	-1.19492	6.22932e-05	-1.11157e-10	-1.24683	6.30721e-05	-1.11157e-10	-1.24658
22315943	chr8:22315943:G:A	1.47798e-05	0.569552	-1.20835	0.000248644	1.34187	-1.20453	0.000250042	1.33543	-1.20466
22316286	chr8:22316286:C:T	9.517e-06	-1.11157e-10	-1.07898	7.36971e-05	-1.11157e-10	-1.07872	7.45941e-05	-1.11157e-10	-1.0788
22316462	chr8:22316462:A:G	2.04901e-05	0.846138	-1.15826	0.000361487	1.66496	-1.15341	0.000363403	1.65823	-1.15357
22317013	chr8:22317013:T:C	1.92137e-06	-1.39904	-1.27998	1.37385e-05	-1.4604	-1.29807	1.39237e-05	-1.45926	-1.29801
22317119	chr8:22317119:C:T	9.0493e-06	-1.11157e-10	-1.12938	7.14486e-05	-1.11157e-10	-1.1097	7.22753e-05	-1.11157e-10	-1.11038
22317210	chr8:22317210:T:A	9.60367e-06	-0.100688	-0.969229	0.000143671	0.535096	-0.946248	0.000144576	0.529674	-0.946724
22317269	chr8:22317269:G:C	1.05169e-05	-0.00890054	-0.970182	0.000160198	0.644962	-0.947233	0.000161185	0.639401	-0.947707
22317573	chr8:22317573:A:G	3.89062e-06	-1.09215	-0.881342	3.54477e-05	-0.949504	-0.861116	3.58765e-05	-0.949062	-0.861713
22317673	chr8:22317673:T:A	1.13572e-05	-1.11157e-10	-0.902208	8.66644e-05	-1.11157e-10	-0.916636	8.77293e-05	-1.11157e-10	-0.916601
22317855	chr8:22317855:G:T	7.55491e-05	1.65742	-0.664697	0.000329429	1.19142	-0.772737	0.000338373	1.20472	-0.771426
22317950	chr8:22317950:C:T	2.38973e-05	-1.11157e-10	-0.158297	0.000174335	-1.11157e-10	-0.217701	0.000176471	-1.11157e-10	-0.217701
22318054	chr8:22318054:C:T	7.13403e-06	-0.30873	-1.05846	3.15051e-05	-0.817473	-1.11106	3.21906e-05	-0.808881	-1.1103
22318071	chr8:22318071:T:C	7.15769e-06	-1.36388	-3.15096e-10	4.88589e-05	-1.48974	-3.15096e-10	4.94705e-05	-1.48948	-3.15096e-10
22318438	chr8:22318438:C:G	6.28374e-06	-1.4941	-3.15096e-10	4.87572e-05	-1.49183	-3.15096e-10	4.93405e-05	-1.49211	-3.15096e-10
22318657	chr8:22318657:T:C	9.06104e-06	-0.152566	-0.975514	0.000133998	0.471905	-0.952757	0.000134853	0.466559	-0.953228
22318955	chr8:22318955:T:A	1.05277e-05	-1.11157e-10	-0.978053	8.16222e-05	-1.11157e-10	-0.976577	8.26136e-05	-1.11157e-10	-0.976683
22319255	chr8:22319255:C:T	8.32833e-06	-1.11157e-10	-1.2124	6.49759e-05	-1.11157e-10	-1.20466	6.57601e-05	-1.11157e-10	-1.20484
22319337	chr8:22319337:A:G	1.6324e-05	-0.539429	-3.15096e-10	0.000107521	-0.700994	-3.15096e-10	0.000108907	-0.700366	-3.15096e-10
22319683	chr8:22319683:C:A	8.28778e-06	-1.11157e-10	-1.21728	6.46644e-05	-1.11157e-10	-1.20947	6.54449e-05	-1.11157e-10	-1.20965
22319816	chr8:22319816:G:C	1.23728e-05	-1.11157e-10	-0.816564	9.83873e-05	-1.11157e-10	-0.789767	9.94985e-05	-1.11157e-10	-0.790714
22320399	chr8:22320399:C:T	0.0019439	5.54125	-1.30086	0.00620803	4.63651	-1.28159	0.00636927	4.65033	-1.28195
22320471	chr8:22320471:C:T	8.50758e-06	-1.11157e-10	-1.19111	6.47914e-05	-1.11157e-10	-1.20751	6.5595e-05	-1.11157e-10	-1.20736
22320996	chr8:22320996:G:A	2.02298e-05	-1.11157e-10	-0.324906	0.000164744	-1.11157e-10	-0.274287	0.00016674	-1.11157e-10	-0.274419
22321043	chr8:22321043:G:A	2.27026e-05	-1.11157e-10	-0.209583	0.000164656	-1.11157e-10	-0.274823	0.000166767	-1.11157e-10	-0.274259
22321269	chr8:22321269:C:A	8.18191e-06	-1.11157e-10	-1.23014	6.38073e-05	-1.11157e-10	-1.22281	6.45783e-05	-1.11157e-10	-1.22298
22321674	chr8:22321674:T:C	1.52062e-05	0.609782	-1.22014	0.000256809	1.38785	-1.2182	0.000258235	1.38134	-1.21833
22322252	chr8:22322252:C:T	1.49423e-05	-1.11157e-10	-0.627869	0.000112366	-1.11157e-10	-0.656921	0.000113773	-1.11157e-10	-0.656649
22322331	chr8:22322331:G:C	7.87268e-05	1.79432	-0.760396	0.000345337	1.31673	-0.85089	0.000354771	1.33039	-0.849775
22322416	chr8:22322416:A:C	6.06926e-06	-1.52883	-3.15096e-10	5.13819e-05	-1.43939	-3.15096e-10	5.1961e-05	-1.44036	-3.15096e-10
22322536	chr8:22322536:G:A	9.1276e-06	-1.11157e-10	-1.12076	6.89702e-05	-1.11157e-10	-1.145	6.98066e-05	-1.11157e-10	-1.14513
22322691	chr8:22322691:C:T	1.7402e-05	-1.11157e-10	-0.475475	0.000141124	-1.11157e-10	-0.42904	0.000142833	-1.11157e-10	-0.42918
22322729	chr8:22322729:C:T	1.16837e-05	0.302379	-1.17625	0.000187379	1.02822	-1.17376	0.000188488	1.0221	-1.17392
22322834	chr8:22322834:C:T	1.27206e-05	-0.788844	-3.15096e-10	0.000112511	-0.655631	-3.15096e-10	0.000114037	-0.654331	-3.15096e-10
22323211	chr8:22323211:A:G	5.42414e-06	-0.427259	-1.21395	2.51731e-05	-0.909893	-1.24301	2.56985e-05	-0.901822	-1.2426
22323272	chr8:22323272:C:T	9.38447e-06	-1.11157e-10	-1.09301	6.7585e-05	-1.11157e-10	-1.16529	6.84241e-05	-1.11157e-10	-1.16513
22323315	chr8:22323315:T:C	7.61913e-06	-1.11157e-10	-1.3014	5.8852e-05	-1.11157e-10	-1.30365	5.95731e-05	-1.11157e-10	-1.30365
22324079	chr8:22324079:T:A	1.32295e-05	-1.11157e-10	-0.749616	9.872e-05	-1.11157e-10	-0.786391	9.9931e-05	-1.11157e-10	-0.786377
22324139	chr8:22324139:G:A	7.92718e-06	-0.435635	-0.826131	7.16203e-05	-0.288736	-0.818564	7.26124e-05	-0.287197	-0.818525
22324214	chr8:22324214:A:G	6.17252e-06	-1.51196	-3.15096e-10	4.72669e-05	-1.52287	-3.15096e-10	4.7826e-05	-1.52329	-3.15096e-10
22324263	chr8:22324263:A:G	8.33901e-06	-1.11157e-10	-1.21112	6.35223e-05	-1.11157e-10	-1.22729	6.43119e-05	-1.11157e-10	-1.22711
22324806	chr8:22324806:AC:A	9.07053e-06	-1.11157e-10	-1.12703	6.51144e-05	-1.11157e-10	-1.20253	6.59332e-05	-1.11157e-10	-1.20222
22325030	chr8:22325030:G:A	8.24785e-06	-1.22211	-3.15096e-10	6.46093e-05	-1.21032	-3.15096e-10	6.53797e-05	-1.21065	-3.15096e-10
22325927	chr8:22325927:C:G	9.51806e-06	-0.108546	-0.970326	0.000142278	0.526493	-0.947385	0.000143166	0.521008	-0.94786
22326123	chr8:22326123:A:C	1.27943e-05	-1.11157e-10	-0.783064	9.56791e-05	-1.11157e-10	-0.817678	9.68852e-05	-1.11157e-10	-0.817331
22326304	chr8:22326304:T:A	1.00477e-05	-1.02472	-3.15096e-10	8.50584e-05	-0.935341	-3.15096e-10	8.62116e-05	-0.934053	-3.15096e-10
22326535	chr8:22326535:A:G	9.78326e-06	-1.11157e-10	-1.05139	7.57371e-05	-1.11157e-10	-1.05141	7.6659e-05	-1.11157e-10	-1.05149
22326661	chr8:22326661:A:G	1.46516e-05	-1.11157e-10	-0.647514	0.00010963	-1.11157e-10	-0.681565	0.000110976	-1.11157e-10	-0.681542
22327424	chr8:22327424:A:G	8.7603e-05	2.16288	-1.02212	0.000384592	1.65016	-1.07666	0.000395247	1.66458	-1.07593
22327429	chr8:22327429:G:A	1.41116e-05	0.423118	-1.10819	0.000233111	1.17733	-1.10449	0.000234421	1.17095	-1.10469
22327986	chr8:22327986:C:T	6.09855e-06	-1.52401	-3.15096e-10	4.79884e-05	-1.50772	-3.15096e-10	4.85789e-05	-1.50767	-3.15096e-10
22328463	chr8:22328463:G:A	1.85195e-05	-1.11157e-10	-0.413241	0.000150583	-1.11157e-10	-0.364166	0.00015241	-1.11157e-10	-0.36428
22328634	chr8:22328634:T:A	7.7275e-06	-1.11157e-10	-1.28728	5.97279e-05	-1.11157e-10	-1.28888	6.04593e-05	-1.11157e-10	-1.28889
22329095	chr8:22329095:C:G	1.63664e-06	-1.5441	-1.29532	1.26017e-05	-1.55663	-1.28821	1.27653e-05	-1.55584	-1.28829
22329105	chr8:22329105:C:A	1.70002e-06	-1.52039	-1.28103	1.30642e-05	-1.53842	-1.27038	1.32403e-05	-1.53708	-1.27051
22329620	chr8:22329620:A:G	6.27765e-06	-1.49507	-3.15096e-10	4.73351e-05	-1.52143	-3.15096e-10	4.79323e-05	-1.52107	-3.15096e-10
22329985	chr8:22329985:C:G	8.17686e-06	-1.04448	-0.186277	5.48697e-05	-0.919318	-0.4544	5.5958e-05	-0.9142	-0.452057
22330744	chr8:22330744:A:AT	1.42781e-05	-0.673338	-3.15096e-10	7.99615e-05	-0.997133	-3.15096e-10	8.16037e-05	-0.988983	-3.15096e-10
22330983	chr8:22330983:T:C	1.74423e-05	0.490396	-0.963563	0.000290575	1.24974	-0.956562	0.000292178	1.24337	-0.956869
22331107	chr8:22331107:T:C	3.6597e-05	-1.11157e-10	0.267902	0.000266846	-1.11157e-10	0.207992	0.00027026	-1.11157e-10	0.208527
22331130	chr8:22331130:T:C	3.66844e-05	-1.11157e-10	0.270288	0.000267892	-1.11157e-10	0.211904	0.000271332	-1.11157e-10	0.212486
22331483	chr8:22331483:T:C	5.01687e-05	0.583328	-3.15096e-10	0.00024582	0.125922	-3.15096e-10	0.000251331	0.135914	-3.15096e-10
22331862	chr8:22331862:A:G	7.76859e-06	-1.11157e-10	-1.28197	6.05936e-05	-1.11157e-10	-1.27449	6.13274e-05	-1.11157e-10	-1.27463
22332217	chr8:22332217:A:G	1.24454e-05	-1.11157e-10	-0.810713	9.6528e-05	-1.11157e-10	-0.808845	9.76987e-05	-1.11157e-10	-0.808969
22332472	chr8:22332472:C:G	8.15884e-06	-1.11157e-10	-1.23296	6.29389e-05	-1.11157e-10	-1.23651	6.37089e-05	-1.11157e-10	-1.23653
22332726	chr8:22332726:A:G	8.28161e-06	-1.11157e-10	-1.21803	6.46667e-05	-1.11157e-10	-1.20943	6.54574e-05	-1.11157e-10	-1.20946
22332887	chr8:22332887:G:A	1.64891e-05	-1.11157e-10	-0.529362	0.000119933	-1.11157e-10	-0.591745	0.000121479	-1.11157e-10	-0.591112
22333139	chr8:22333139:T:C	1.17357e-05	-1.11157e-10	-0.869431	8.80142e-05	-1.11157e-10	-0.901181	8.90945e-05	-1.11157e-10	-0.901159
22333314	chr8:22333314:G:A	3.0633e-05	0.364104	-0.274088	0.000481005	1.11276	-0.315559	0.000484007	1.10657	-0.315327
22333540	chr8:22333540:A:G	8.16931e-06	-1.11157e-10	-1.23168	6.30259e-05	-1.11157e-10	-1.23513	6.37969e-05	-1.11157e-10	-1.23515
22333600	chr8:22333600:G:A	8.00234e-06	-1.11157e-10	-1.25233	6.17744e-05	-1.11157e-10	-1.25519	6.25305e-05	-1.11157e-10	-1.2552
22333648	chr8:22333648:T:C	1.25485e-05	-1.11157e-10	-0.802458	9.73076e-05	-1.11157e-10	-0.800802	9.8486e-05	-1.11157e-10	-0.800943
22333990	chr8:22333990:G:C	7.92974e-06	-0.851752	-0.409691	5.99024e-05	-0.588653	-0.697308	6.10963e-05	-0.583326	-0.69508
22334335	chr8:22334335:C:T	8.80337e-06	-0.115018	-1.04191	0.000130927	0.518355	-1.02239	0.000131749	0.512869	-1.02283
22335179	chr8:22335179:A:G	1.87128e-06	-1.49807	-1.20737	1.3778e-05	-1.49128	-1.26433	1.39825e-05	-1.48913	-1.26392
22335259	chr8:22335259:C:T	1.3663e-05	-1.11157e-10	-0.717374	0.000101724	-1.11157e-10	-0.756414	0.000102973	-1.11157e-10	-0.756395
22335292	chr8:22335292:C:G	1.53323e-05	0.483043	-1.08515	0.000253845	1.23927	-1.08123	0.000255264	1.23289	-1.08145
22335325	chr8:22335325:T:G	8.88388e-06	-1.11157e-10	-1.14782	6.47527e-05	-1.11157e-10	-1.2081	6.55544e-05	-1.11157e-10	-1.20798
22335334	chr8:22335334:A:G	3.93525e-06	-1.19664	-0.765453	3.55986e-05	-1.07115	-0.735221	3.60306e-05	-1.0707	-0.735788
22335802	chr8:22335802:A:G	7.74328e-06	-1.11157e-10	-1.28524	5.95607e-05	-1.11157e-10	-1.29168	6.03004e-05	-1.11157e-10	-1.29152
22336255	chr8:22336255:T:C	8.14061e-06	-1.11157e-10	-1.2352	6.34572e-05	-1.11157e-10	-1.22831	6.42243e-05	-1.11157e-10	-1.22848
22336424	chr8:22336424:G:A	1.48684e-05	0.512657	-1.14548	0.000247432	1.27447	-1.14202	0.000248817	1.26806	-1.1422
22336974	chr8:22336974:A:G	3.66937e-05	0.270541	-3.15096e-10	0.00025932	0.179386	-3.15096e-10	0.000262708	0.180186	-3.15096e-10
22337943	chr8:22337943:T:A	1.49899e-05	0.570608	-1.19529	0.000252808	1.34559	-1.19163	0.000254206	1.33906	-1.19177
22338172	chr8:22338172:C:T	2.20813e-05	-1.11157e-10	-0.237331	0.000167126	-1.11157e-10	-0.259933	0.000169226	-1.11157e-10	-0.259623
22338225	chr8:22338225:G:A	1.63882e-05	-1.11157e-10	-0.535501	0.000119319	-1.11157e-10	-0.596875	0.000120865	-1.11157e-10	-0.596181
22338811	chr8:22338811:G:A	1.67483e-05	-1.11157e-10	-0.513766	0.000126226	-1.11157e-10	-0.540607	0.000127812	-1.11157e-10	-0.540295
22338915	chr8:22338915:C:G	9.52946e-06	-1.11157e-10	-1.07768	7.37934e-05	-1.11157e-10	-1.07741	7.46916e-05	-1.11157e-10	-1.07749
22339026	chr8:22339026:A:G	9.49936e-06	-1.08084	-3.15096e-10	6.44966e-05	-1.21207	-3.15096e-10	6.51903e-05	-1.21355	-3.15096e-10
22339034	chr8:22339034:A:G	1.07328e-05	0.0215154	-0.980274	0.000164086	0.67993	-0.958219	0.000165083	0.674278	-0.958685
22339380	chr8:22339380:C:T	8.24349e-06	-1.11157e-10	-1.22264	6.36282e-05	-1.11157e-10	-1.22562	6.44183e-05	-1.11157e-10	-1.22546
22339416	chr8:22339416:G:C	7.66006e-06	-1.11157e-10	-1.29604	5.91348e-05	-1.11157e-10	-1.29886	5.98638e-05	-1.11157e-10	-1.29879
22339581	chr8:22339581:C:G	6.8498e-06	-0.182973	-1.22487	3.03417e-05	-0.719282	-1.24687	3.10091e-05	-0.710094	-1.24648
22339599	chr8:22339599:C:T	1.03539e-05	-0.0728083	-0.921894	0.000155612	0.567849	-0.89916	0.000156577	0.562321	-0.899631
22339637	chr8:22339637:A:G	9.32532e-06	-1.11157e-10	-1.09933	7.22207e-05	-1.11157e-10	-1.09895	7.30998e-05	-1.11157e-10	-1.09903
22339839	chr8:22339839:G:A	5.90662e-06	-0.265049	-1.29094	2.70036e-05	-0.783774	-1.29893	2.75799e-05	-0.774964	-1.29881
22340623	chr8:22340623:G:A	2.13941e-05	-1.11157e-10	-0.268947	0.000173106	-1.11157e-10	-0.224774	0.000175191	-1.11157e-10	-0.224978
22340900	chr8:22340900:A:G	9.2399e-06	-0.0933489	-1.01518	0.000137763	0.541185	-0.99433	0.000138628	0.535709	-0.994771
22341377	chr8:22341377:C:T	1.2728e-05	-1.11157e-10	-0.788256	0.000102294	-1.11157e-10	-0.750824	0.000103535	-1.11157e-10	-0.750948
22341429	chr8:22341429:C:T	1.01696e-05	-1.11157e-10	-1.01266	7.88317e-05	-1.11157e-10	-1.01136	7.97896e-05	-1.11157e-10	-1.01146
22341832	chr8:22341832:A:G	8.35877e-06	-1.11157e-10	-1.20875	6.52673e-05	-1.11157e-10	-1.20019	6.60653e-05	-1.11157e-10	-1.20021
22342157	chr8:22342157:C:CA	5.4706e-05	1.84971	-1.1798	0.000251901	1.35898	-1.20862	0.000258668	1.37278	-1.20809
22342393	chr8:22342393:G:A	1.52621e-05	-1.11157e-10	-0.606693	0.000111447	-1.11157e-10	-0.665127	0.000112886	-1.11157e-10	-0.664477
22342546	chr8:22342546:T:C	7.81528e-06	-1.11157e-10	-1.27598	6.0634e-05	-1.11157e-10	-1.27382	6.13834e-05	-1.11157e-10	-1.27372
22342635	chr8:22342635:A:G	0.000156819	1.99122	-0.268195	0.00062721	1.50988	-0.447282	0.000645546	1.52402	-0.44478
22342717	chr8:22342717:G:T	1.09828e-05	-1.11157e-10	-0.935737	8.17331e-05	-1.11157e-10	-0.97522	8.27749e-05	-1.11157e-10	-0.974733
22342721	chr8:22342721:T:C	1.45645e-05	0.439189	-1.09266	0.000239072	1.18691	-1.08883	0.000240422	1.18058	-1.08904
22343233	chr8:22343233:C:T	3.45513e-06	-1.01538	-1.07682	3.02789e-05	-0.806118	-1.16211	3.06889e-05	-0.80537	-1.16159
22343470	chr8:22343470:T:C	8.5387e-06	-0.0661769	-1.12128	3.62143e-05	-0.625634	-1.16359	3.70389e-05	-0.615988	-1.1629
22343487	chr8:22343487:A:G	9.03763e-06	-1.11157e-10	-1.13067	7.08042e-05	-1.11157e-10	-1.11876	7.16697e-05	-1.11157e-10	-1.11879
22344206	chr8:22344206:T:C	0.000197145	1.99993	-0.0480515	0.000793806	1.51963	-0.221466	0.000817093	1.53377	-0.218877
22344501	chr8:22344501:A:G	2.16896e-05	-0.255231	-3.15096e-10	0.000164588	-0.275233	-3.15096e-10	0.00016688	-0.27358	-3.15096e-10
22345274	chr8:22345274:TTGTGTACCCAAGAAAATTGAAAACAC:T	1.59431e-05	0.545835	-1.10887	0.000266452	1.31163	-1.10511	0.000267921	1.30515	-1.10532
22345300	chr8:22345300:C:T	6.2767e-05	1.21126	-0.403894	0.000225912	0.603673	-0.562204	0.000232181	0.616623	-0.559963
22345320	chr8:22345320:T:C	1.92826e-05	-1.11157e-10	-0.372862	0.000139306	-1.11157e-10	-0.442005	0.00014112	-1.11157e-10	-0.441249
22345490	chr8:22345490:A:G	1.192e-05	-0.853849	-3.15096e-10	0.000104142	-0.732919	-3.15096e-10	0.000105545	-0.731716	-3.15096e-10
22345671	chr8:22345671:T:A	3.92026e-06	-0.72887	-1.23703	2.01684e-05	-1.1981	-1.17646	2.05291e-05	-1.1921	-1.17692
22345921	chr8:22345921:A:G	3.05124e-06	-0.998898	-1.21762	1.73938e-05	-1.37333	-1.14924	1.76754e-05	-1.36896	-1.14973
22346034	chr8:22346034:T:A	9.56446e-06	-1.11157e-10	-1.07401	7.63923e-05	-1.11157e-10	-1.0428	7.73442e-05	-1.11157e-10	-1.04259
22346568	chr8:22346568:T:G	9.96934e-06	-1.11157e-10	-1.03255	7.7194e-05	-1.11157e-10	-1.03236	7.81328e-05	-1.11157e-10	-1.03245
22346793	chr8:22346793:G:T	5.14009e-06	-0.627499	-1.06749	2.44564e-05	-1.05765	-1.12414	2.49481e-05	-1.05064	-1.12342
22346831	chr8:22346831:G:T	1.71733e-05	0.657141	-1.14585	0.000291964	1.44048	-1.14253	0.000293528	1.43383	-1.14272
22347269	chr8:22347269:G:A	6.18285e-05	1.6018	-0.809498	0.000274812	1.13121	-0.893805	0.000282095	1.1442	-0.89281
22348088	chr8:22348088:G:A	1.20322e-05	-1.11157e-10	-0.844479	8.3271e-05	-1.11157e-10	-0.956578	8.43443e-05	-1.11157e-10	-0.955951
22348125	chr8:22348125:A:C	8.22439e-06	-1.11157e-10	-1.22496	6.26397e-05	-1.11157e-10	-1.24128	6.34011e-05	-1.11157e-10	-1.24138
22348525	chr8:22348525:G:A	3.8413e-05	1.20414	-0.887808	0.000175291	0.752501	-0.964733	0.000179786	0.764721	-0.963811
22349118	chr8:22349118:T:C	1.33938e-05	0.517139	-1.25441	0.000224846	1.28887	-1.25214	0.000226073	1.28224	-1.25224
22349423	chr8:22349423:A:G	7.62209e-06	-1.11157e-10	-1.30101	5.907e-05	-1.11157e-10	-1.29996	5.97956e-05	-1.11157e-10	-1.29993
22349857	chr8:22349857:T:C	1.35819e-05	0.456697	-1.18002	0.000223824	1.21036	-1.17818	0.0002251	1.20399	-1.17831
22350018	chr8:22350018:G:A	2.12311e-05	-1.11157e-10	-0.276598	0.000171684	-1.11157e-10	-0.233021	0.000173752	-1.11157e-10	-0.233228
22350098	chr8:22350098:A:C	6.11577e-06	-1.52119	-3.15096e-10	4.58454e-05	-1.5534	-3.15096e-10	4.64069e-05	-1.55341	-3.15096e-10
22350572	chr8:22350572:C:T	1.82107e-05	-1.11157e-10	-0.430052	0.000131789	-1.11157e-10	-0.49748	0.000133503	-1.11157e-10	-0.496732
22350582	chr8:22350582:A:G	5.49943e-06	-0.450942	-1.17648	2.5186e-05	-0.936886	-1.2155	2.57093e-05	-0.928945	-1.21506
22350886	chr8:22350886:G:A	2.35314e-06	-1.52156	-0.954756	1.87481e-05	-1.55809	-0.889491	1.89751e-05	-1.55776	-0.889964
22351079	chr8:22351079:T:A	5.94895e-06	-0.339517	-1.20933	2.6613e-05	-0.85462	-1.24266	2.71774e-05	-0.846179	-1.24229
22351146	chr8:22351146:G:A	7.21782e-06	-1.35551	-3.15096e-10	5.52676e-05	-1.36649	-3.15096e-10	5.59623e-05	-1.36618	-3.15096e-10
22351160	chr8:22351160:T:A	8.38812e-06	-1.11157e-10	-1.20525	6.16188e-05	-1.11157e-10	-1.25771	6.2387e-05	-1.11157e-10	-1.2575
22351608	chr8:22351608:G:A	5.84647e-06	-1.56623	-3.15096e-10	4.6307e-05	-1.54339	-3.15096e-10	4.68772e-05	-1.54333	-3.15096e-10
22351739	chr8:22351739:A:G	9.72715e-06	-1.11157e-10	-1.05714	7.53506e-05	-1.11157e-10	-1.05653	7.62673e-05	-1.11157e-10	-1.05661
22351804	chr8:22351804:G:T	1.13437e-05	-1.11157e-10	-0.903399	8.80027e-05	-1.11157e-10	-0.901311	8.90703e-05	-1.11157e-10	-0.901432
22351806	chr8:22351806:T:G	7.88316e-06	-1.11157e-10	-1.26733	5.95657e-05	-1.11157e-10	-1.2916	6.02981e-05	-1.11157e-10	-1.29156
22351829	chr8:22351829:G:A	1.6331e-05	0.475473	-1.01447	0.000270485	1.23197	-1.01043	0.000271994	1.22561	-1.01068
22352383	chr8:22352383:G:A	1.15901e-05	-1.11157e-10	-0.881914	8.59013e-05	-1.11157e-10	-0.92548	8.69987e-05	-1.11157e-10	-0.924964
22352603	chr8:22352603:A:G	1.51328e-05	0.500098	-1.11529	0.000251215	1.25949	-1.11186	0.000252629	1.25313	-1.11207
22352721	chr8:22352721:A:G	5.50223e-06	-0.420738	-1.20617	2.51361e-05	-0.914262	-1.24011	2.56607e-05	-0.906161	-1.23973
22353292	chr8:22353292:GT:G	1.47677e-05	0.522914	-1.16254	0.000245571	1.2844	-1.1595	0.000246953	1.27802	-1.15968
22353916	chr8:22353916:T:G	8.49879e-06	-1.11157e-10	-1.19214	6.26057e-05	-1.11157e-10	-1.24182	6.33793e-05	-1.11157e-10	-1.24172
22354073	chr8:22354073:G:A	7.78152e-06	-1.11157e-10	-1.28031	6.03719e-05	-1.11157e-10	-1.27815	6.11175e-05	-1.11157e-10	-1.27806
22354243	chr8:22354243:T:A	4.77061e-06	-0.488566	-1.28102	2.27122e-05	-0.961607	-1.29417	2.31746e-05	-0.953793	-1.29401
22354430	chr8:22354430:C:CTAG	8.4069e-06	-1.11157e-10	-1.20301	6.49864e-05	-1.11157e-10	-1.2045	6.57963e-05	-1.11157e-10	-1.20429
22354690	chr8:22354690:A:G	8.73061e-06	-1.11157e-10	-1.16523	6.77254e-05	-1.11157e-10	-1.16322	6.85477e-05	-1.11157e-10	-1.16333
22355086	chr8:22355086:A:G	9.6653e-06	-0.130679	-0.932841	0.000143353	0.49666	-0.910032	0.000144258	0.491282	-0.910538
22355100	chr8:22355100:AC:A	1.16728e-05	-1.11157e-10	-0.874805	8.64925e-05	-1.11157e-10	-0.918621	8.75973e-05	-1.11157e-10	-0.918108
22355104	chr8:22355104:A:C	1.5751e-05	-1.11157e-10	-0.575156	0.000116795	-1.11157e-10	-0.618257	0.000118231	-1.11157e-10	-0.61822
22355265	chr8:22355265:A:G	1.14785e-05	-1.11157e-10	-0.891588	8.5117e-05	-1.11157e-10	-0.934652	8.6204e-05	-1.11157e-10	-0.934141
22355748	chr8:22355748:C:G	1.36878e-05	-1.11157e-10	-0.715554	0.000101979	-1.11157e-10	-0.753916	0.00010323	-1.11157e-10	-0.7539
22355914	chr8:22355914:T:C	8.84751e-06	-1.11157e-10	-1.15193	6.84354e-05	-1.11157e-10	-1.15279	6.9271e-05	-1.11157e-10	-1.15283
22356271	chr8:22356271:AT:A	1.47122e-05	-1.11157e-10	-0.643384	0.000112028	-1.11157e-10	-0.659932	0.00011348	-1.11157e-10	-0.65923
22356394	chr8:22356394:G:A	7.94924e-06	-1.11157e-10	-1.25899	6.10071e-05	-1.11157e-10	-1.26769	6.1757e-05	-1.11157e-10	-1.26765
22356851	chr8:22356851:G:C	1.16372e-05	-1.11157e-10	-0.877859	9.29353e-05	-1.11157e-10	-0.846775	9.40695e-05	-1.11157e-10	-0.846824
22356995	chr8:22356995:T:C	2.12047e-06	-1.29209	-1.28833	1.92748e-05	-1.11562	-1.30426	1.95142e-05	-1.11546	-1.30425
22357156	chr8:22357156:A:G	8.98378e-06	-1.11157e-10	-1.13664	7.03086e-05	-1.11157e-10	-1.12579	7.11679e-05	-1.11157e-10	-1.12581
22357178	chr8:22357178:A:G	9.48971e-06	-0.115784	-0.966071	0.000140972	0.513411	-0.943526	0.00014186	0.507973	-0.943993
22358627	chr8:22358627:A:G	1.78044e-05	-1.11157e-10	-0.45262	0.000130691	-1.11157e-10	-0.505843	0.000132295	-1.11157e-10	-0.505824
22358804	chr8:22358804:C:CA	9.17919e-06	-1.11157e-10	-1.11512	7.09907e-05	-1.11157e-10	-1.11613	7.18574e-05	-1.11157e-10	-1.11617
22358840	chr8:22358840:C:T	7.72519e-06	-1.11157e-10	-1.28758	5.99109e-05	-1.11157e-10	-1.28582	6.06498e-05	-1.11157e-10	-1.28574
22359383	chr8:22359383:TAAAG:T	8.59166e-06	-1.11157e-10	-1.18127	6.66523e-05	-1.11157e-10	-1.17919	6.74623e-05	-1.11157e-10	-1.17929
22359406	chr8:22359406:A:T	1.59902e-05	0.342469	-0.902555	0.000268117	1.10226	-0.889517	0.000269509	1.0956	-0.889858
22359796	chr8:22359796:A:G	8.11917e-06	-1.11157e-10	-1.23783	6.21815e-05	-1.11157e-10	-1.24862	6.29466e-05	-1.11157e-10	-1.24857
22359961	chr8:22359961:G:T	8.83207e-06	-1.11157e-10	-1.15367	6.7274e-05	-1.11157e-10	-1.1699	6.81039e-05	-1.11157e-10	-1.16982
22360170	chr8:22360170:T:A	7.92449e-06	-1.11157e-10	-1.26211	6.15096e-05	-1.11157e-10	-1.25948	6.22711e-05	-1.11157e-10	-1.25936
22361349	chr8:22361349:G:A	9.32277e-06	-1.11157e-10	-1.0996	7.0969e-05	-1.11157e-10	-1.11644	7.18485e-05	-1.11157e-10	-1.1163
22361644	chr8:22361644:C:T	8.67107e-06	-1.11157e-10	-1.17207	6.64124e-05	-1.11157e-10	-1.18279	6.72453e-05	-1.11157e-10	-1.18251
22361809	chr8:22361809:T:C	1.11599e-05	0.00176519	-0.921506	0.000169715	0.653006	-0.897562	0.000170752	0.647419	-0.898067
22362294	chr8:22362294:G:A	2.78738e-05	0.895591	-0.899967	0.000129338	0.473862	-0.990115	0.000132588	0.485633	-0.989241
22362520	chr8:22362520:A:G	2.8001e-05	1.18238	-1.1822	0.0001321	0.726773	-1.22189	0.000135458	0.739303	-1.2215
22362538	chr8:22362538:A:G	6.05162e-05	1.2022	-0.431356	0.000261725	0.752218	-0.563602	0.000268751	0.764832	-0.561903
22362672	chr8:22362672:T:C	2.32504e-05	-0.185742	-3.15096e-10	0.000166489	-0.263747	-3.15096e-10	0.000168655	-0.263002	-3.15096e-10
22363838	chr8:22363838:A:G	1.83853e-05	0.595583	-1.01609	0.000310336	1.36621	-1.00724	0.00031201	1.35969	-1.00751
22364151	chr8:22364151:T:A	2.85659e-06	-1.13649	-1.14594	1.77455e-05	-1.44285	-1.0597	1.80162e-05	-1.43931	-1.06028
22364948	chr8:22364948:C:T	1.83386e-06	-1.55695	-1.1687	1.38187e-05	-1.53159	-1.22107	1.39821e-05	-1.53226	-1.22082
22364952	chr8:22364952:T:C	6.43423e-05	-1.11157e-10	0.832154	0.0004688	-1.11157e-10	0.771498	0.000475035	-1.11157e-10	0.772531
22365138	chr8:22365138:G:A	3.37143e-06	-1.227	-0.889726	1.75944e-05	-1.45013	-1.06097	1.78787e-05	-1.44732	-1.05993
22365273	chr8:22365273:C:T	7.97017e-06	-1.11157e-10	-1.25636	6.15119e-05	-1.11157e-10	-1.25945	6.226e-05	-1.11157e-10	-1.25954
22365925	chr8:22365925:T:C	1.27277e-05	-1.11157e-10	-0.788286	0.000103674	-1.11157e-10	-0.737428	0.000104915	-1.11157e-10	-0.737709
22366240	chr8:22366240:A:G	9.13091e-06	-1.11157e-10	-1.1204	6.95916e-05	-1.11157e-10	-1.13603	7.04802e-05	-1.11157e-10	-1.13553
22366281	chr8:22366281:C:T	8.541e-06	-1.11157e-10	-1.18718	6.6739e-05	-1.11157e-10	-1.17789	6.75391e-05	-1.11157e-10	-1.17815
22366819	chr8:22366819:A:C	5.50645e-05	-1.11157e-10	0.676443	0.000461357	-1.11157e-10	0.755493	0.000467297	-1.11157e-10	0.756107
22367274	chr8:22367274:C:T	8.03683e-06	-1.11157e-10	-1.24803	6.15122e-05	-1.11157e-10	-1.25944	6.22766e-05	-1.11157e-10	-1.25927
22368568	chr8:22368568:A:G	1.69275e-06	-1.50703	-1.29868	1.23611e-05	-1.56002	-1.3041	1.25147e-05	-1.55983	-1.30412
22368682	chr8:22368682:G:A	1.60886e-06	-1.56623	-1.29031	1.22981e-05	-1.56558	-1.30366	1.24476e-05	-1.56572	-1.30361
22369256	chr8:22369256:T:G	5.39442e-06	-1.38559	-0.261112	4.09442e-05	-1.46485	-0.201623	4.15041e-05	-1.46455	-0.200516
22369505	chr8:22369505:C:T	8.11746e-06	-1.11157e-10	-1.23805	6.32675e-05	-1.11157e-10	-1.23131	6.40372e-05	-1.11157e-10	-1.23139
22369668	chr8:22369668:G:A	1.02926e-05	-1.11157e-10	-1.00064	7.86738e-05	-1.11157e-10	-1.01337	7.96257e-05	-1.11157e-10	-1.01352
22369808	chr8:22369808:G:A	7.64424e-06	-1.11157e-10	-1.29811	5.90355e-05	-1.11157e-10	-1.30054	5.97619e-05	-1.11157e-10	-1.30049
22370009	chr8:22370009:T:C	2.51689e-06	-1.35685	-1.05219	1.77524e-05	-1.48614	-1.01602	1.79788e-05	-1.48485	-1.01681
22370302	chr8:22370302:A:G	7.8842e-06	-1.11157e-10	-1.2672	6.17302e-05	-1.11157e-10	-1.2559	6.24758e-05	-1.11157e-10	-1.25608
22370498	chr8:22370498:G:T	9.41283e-06	-1.11157e-10	-1.08999	6.83459e-05	-1.11157e-10	-1.1541	6.91994e-05	-1.11157e-10	-1.15387
22370644	chr8:22370644:G:T	2.81032e-05	-1.11157e-10	0.00382044	0.000204188	-1.11157e-10	-0.0596393	0.000206923	-1.11157e-10	-0.0585092
22370842	chr8:22370842:C:T	2.3527e-06	-1.17582	-1.30068	1.8099e-05	-1.18935	-1.29347	1.82622e-05	-1.19246	-1.29356
22371272	chr8:22371272:G:A	9.5395e-06	-1.11157e-10	-1.07662	7.19104e-05	-1.11157e-10	-1.10326	7.27839e-05	-1.11157e-10	-1.10336
22371279	chr8:22371279:G:T	1.41527e-05	-1.11157e-10	-0.682157	9.3323e-05	-1.11157e-10	-0.842612	9.45167e-05	-1.11157e-10	-0.842081
22371315	chr8:22371315:C:T	2.66273e-06	-1.07434	-1.27837	2.7998e-05	-0.76309	-1.28346	2.82996e-05	-0.76475	-1.28326
22371457	chr8:22371457:G:A	7.62816e-06	-1.11157e-10	-1.30022	5.88362e-05	-1.11157e-10	-1.30392	5.95554e-05	-1.11157e-10	-1.30395
22371559	chr8:22371559:A:G	1.01292e-05	-1.11157e-10	-1.01664	8.04751e-05	-1.11157e-10	-0.990731	8.1401e-05	-1.11157e-10	-0.99147
22371989	chr8:22371989:C:T	7.86347e-06	-1.11157e-10	-1.26984	6.11685e-05	-1.11157e-10	-1.26505	6.19143e-05	-1.11157e-10	-1.26511
22372234	chr8:22372234:A:G	1.66413e-06	-1.54425	-1.27851	1.27333e-05	-1.54367	-1.29079	1.28819e-05	-1.54431	-1.29072
22372985	chr8:22372985:C:T	9.43429e-06	-1.11157e-10	-1.08771	7.32467e-05	-1.11157e-10	-1.08485	7.4181e-05	-1.11157e-10	-1.08435
22373629	chr8:22373629:T:C	2.25483e-06	-1.2329	-1.28609	1.74804e-05	-1.2458	-1.2718	1.76418e-05	-1.24863	-1.27196
22373654	chr8:22373654:A:G	7.71705e-06	-1.11157e-10	-1.28863	5.96538e-05	-1.11157e-10	-1.29012	6.03909e-05	-1.11157e-10	-1.29002
22373711	chr8:22373711:G:A	7.94164e-06	-1.11157e-10	-1.25994	6.25247e-05	-1.11157e-10	-1.24312	6.32803e-05	-1.11157e-10	-1.24328
22373908	chr8:22373908:G:A	7.9568e-06	-1.11157e-10	-1.25804	6.26598e-05	-1.11157e-10	-1.24096	6.34168e-05	-1.11157e-10	-1.24113
22373914	chr8:22373914:A:G	1.66857e-06	-1.56535	-1.25475	1.36578e-05	-1.54958	-1.21478	1.38147e-05	-1.5499	-1.21522
22374481	chr8:22374481:C:T	3.03211e-05	0.0797812	-3.15096e-10	0.000162928	-0.285369	-3.15096e-10	0.000165037	-0.284685	-3.15096e-10
22374589	chr8:22374589:AAGTGAGGT:A	4.23113e-06	-1.5035	-0.386097	3.55681e-05	-1.43287	-0.374355	3.60275e-05	-1.43262	-0.373954
22374653	chr8:22374653:C:T	8.39822e-06	-1.11157e-10	-1.20404	6.56621e-05	-1.11157e-10	-1.19416	6.64593e-05	-1.11157e-10	-1.19427
22374811	chr8:22374811:A:G	7.83323e-06	-1.11157e-10	-1.27369	6.149e-05	-1.11157e-10	-1.2598	6.22343e-05	-1.11157e-10	-1.25995
22375261	chr8:22375261:G:A	1.61817e-06	-1.56606	-1.28471	1.23061e-05	-1.56617	-1.30241	1.24573e-05	-1.56622	-1.30233
22375336	chr8:22375336:G:A	1.06744e-05	-1.11157e-10	-0.964218	8.60104e-05	-1.11157e-10	-0.92421	8.70239e-05	-1.11157e-10	-0.924674
22375548	chr8:22375548:C:G	8.02472e-06	-1.11157e-10	-1.24954	6.22422e-05	-1.11157e-10	-1.24765	6.30078e-05	-1.11157e-10	-1.2476
22375782	chr8:22375782:C:A	2.06564e-05	-1.11157e-10	-0.304039	0.000159018	-1.11157e-10	-0.30966	0.000160915	-1.11157e-10	-0.309978
22376213	chr8:22376213:A:C	1.7336e-06	-1.5658	-1.21606	1.46357e-05	-1.53358	-1.16164	1.48008e-05	-1.53402	-1.16216
22376276	chr8:22376276:A:G	1.83035e-05	-1.11157e-10	-0.424968	0.000143011	-1.11157e-10	-0.415759	0.000144849	-1.11157e-10	-0.415162
22376779	chr8:22376779:G:C	2.1992e-05	-1.11157e-10	-0.241386	0.00017184	-1.11157e-10	-0.232114	0.000174062	-1.11157e-10	-0.231448
22377169	chr8:22377169:G:A	7.34821e-06	-1.49829	0.160683	5.68803e-05	-1.547	0.209271	5.75089e-05	-1.54718	0.20826
22377450	chr8:22377450:A:G	1.72974e-06	-1.56223	-1.22186	1.36771e-05	-1.53052	-1.23244	1.38498e-05	-1.53031	-1.23227
22377504	chr8:22377504:T:G	3.25267e-06	-1.53126	-0.621326	2.06616e-05	-1.5596	-0.790799	2.09262e-05	-1.55963	-0.790224
22378104	chr8:22378104:T:C	1.95963e-05	-1.11157e-10	-0.356724	0.000150217	-1.11157e-10	-0.366598	0.000152012	-1.11157e-10	-0.366899
22378154	chr8:22378154:G:A	9.34547e-06	-1.11157e-10	-1.09717	7.16442e-05	-1.11157e-10	-1.10697	7.25272e-05	-1.11157e-10	-1.1069
22378246	chr8:22378246:C:A	1.68574e-06	-1.50824	-1.30162	1.36223e-05	-1.47001	-1.29696	1.37742e-05	-1.47109	-1.29697
22378331	chr8:22378331:G:A	3.78855e-06	-1.51955	-0.480529	3.20039e-05	-1.43296	-0.47986	3.23237e-05	-1.43499	-0.480067
22378638	chr8:22378638:C:T	1.12013e-05	-0.916032	-3.15096e-10	7.92757e-05	-1.00575	-3.15096e-10	8.0313e-05	-1.00493	-3.15096e-10
22378981	chr8:22378981:C:T	8.26406e-06	-1.22015	-3.15096e-10	5.69944e-05	-1.33573	-3.15096e-10	5.76184e-05	-1.33701	-3.15096e-10
22379117	chr8:22379117:G:A	9.0239e-06	-1.11157e-10	-1.13219	7.21678e-05	-1.11157e-10	-1.09968	7.30294e-05	-1.11157e-10	-1.09999
22379272	chr8:22379272:C:G	8.58007e-06	-1.11157e-10	-1.18262	6.83032e-05	-1.11157e-10	-1.15472	6.91225e-05	-1.11157e-10	-1.15498
22379678	chr8:22379678:C:T	8.76374e-06	-1.11157e-10	-1.16144	6.98943e-05	-1.11157e-10	-1.13169	7.07307e-05	-1.11157e-10	-1.13198
22380012	chr8:22380012:A:G	7.1182e-05	-1.11157e-10	0.933177	0.000548939	-1.11157e-10	0.929309	0.000556231	-1.11157e-10	0.930326
22380517	chr8:22380517:T:G	1.7565e-06	-1.56632	-1.20242	1.46989e-05	-1.54256	-1.14834	1.48652e-05	-1.54292	-1.14892
22380701	chr8:22380701:G:C	8.75357e-06	-1.11157e-10	-1.1626	6.94216e-05	-1.11157e-10	-1.13848	7.02516e-05	-1.11157e-10	-1.13877
22381124	chr8:22381124:C:T	8.21253e-06	-1.11157e-10	-1.2264	6.46554e-05	-1.11157e-10	-1.20961	6.54333e-05	-1.11157e-10	-1.20983
22381224	chr8:22381224:G:A	9.90307e-06	-1.11157e-10	-1.03922	8.12411e-05	-1.11157e-10	-0.981257	8.22786e-05	-1.11157e-10	-0.980747
22381375	chr8:22381375:A:G	8.5328e-06	-1.11157e-10	-1.18815	6.53282e-05	-1.11157e-10	-1.19926	6.61454e-05	-1.11157e-10	-1.199
22381378	chr8:22381378:C:T	1.08135e-05	-1.11157e-10	-0.951271	8.36982e-05	-1.11157e-10	-0.951461	8.47052e-05	-1.11157e-10	-0.95168
22382009	chr8:22382009:T:C	1.62085e-06	-1.55773	-1.29138	1.27748e-05	-1.56147	-1.26974	1.29261e-05	-1.56163	-1.26998
22382030	chr8:22382030:A:G	8.03518e-06	-1.11157e-10	-1.24823	6.31324e-05	-1.11157e-10	-1.23344	6.38946e-05	-1.11157e-10	-1.23362
22382063	chr8:22382063:C:G	8.07059e-06	-1.11157e-10	-1.24384	6.33989e-05	-1.11157e-10	-1.22923	6.41529e-05	-1.11157e-10	-1.22959
22382074	chr8:22382074:G:A	2.24731e-06	-1.51431	-1.00801	1.58221e-05	-1.51766	-1.09961	1.60105e-05	-1.51859	-1.09902
22382156	chr8:22382156:A:G	2.79927e-06	-1.00859	-1.29411	1.86942e-05	-1.1602	-1.29026	1.89076e-05	-1.16106	-1.29023
22382300	chr8:22382300:C:T	1.68657e-06	-1.55095	-1.25842	1.34028e-05	-1.56473	-1.21848	1.35599e-05	-1.56483	-1.21891
22382315	chr8:22382315:C:T	6.45327e-05	-1.11157e-10	0.835108	0.000497577	-1.11157e-10	0.831073	0.000504137	-1.11157e-10	0.83199
22382386	chr8:22382386:C:T	8.50507e-06	-1.11157e-10	-1.1914	6.71989e-05	-1.11157e-10	-1.17102	6.80043e-05	-1.11157e-10	-1.17129
22382775	chr8:22382775:C:T	8.79553e-06	-1.11157e-10	-1.15782	6.97967e-05	-1.11157e-10	-1.13309	7.06311e-05	-1.11157e-10	-1.13339
22382907	chr8:22382907:G:A	2.16711e-06	-1.26308	-1.29559	1.49104e-05	-1.38265	-1.29396	1.50838e-05	-1.38325	-1.29399
22382951	chr8:22382951:C:T	5.74279e-05	-1.11157e-10	0.718467	0.000442851	-1.11157e-10	0.714556	0.000448678	-1.11157e-10	0.715448
22383105	chr8:22383105:T:C	9.78802e-06	-1.11157e-10	-1.0509	7.67138e-05	-1.11157e-10	-1.0386	7.76386e-05	-1.11157e-10	-1.03879
22383652	chr8:22383652:G:A	2.66708e-05	-0.0484937	-3.15096e-10	0.000114082	-0.641762	-3.15096e-10	0.00011567	-0.640114	-3.15096e-10
22383679	chr8:22383679:G:T	8.08791e-06	-1.11157e-10	-1.24169	6.27314e-05	-1.11157e-10	-1.23982	6.35049e-05	-1.11157e-10	-1.23974
22384423	chr8:22384423:C:T	9.48396e-06	-1.11157e-10	-1.08246	7.34203e-05	-1.11157e-10	-1.08248	7.43072e-05	-1.11157e-10	-1.08265
22384495	chr8:22384495:C:T	9.51727e-06	-1.11157e-10	-1.07896	7.36677e-05	-1.11157e-10	-1.07911	7.45576e-05	-1.11157e-10	-1.07929
22384590	chr8:22384590:A:T	5.88925e-06	-1.55893	-3.15096e-10	4.57186e-05	-1.55617	-3.15096e-10	4.62775e-05	-1.5562	-3.15096e-10
22385006	chr8:22385006:C:T	1.66593e-06	-1.52121	-1.30047	1.28287e-05	-1.52562	-1.30137	1.29734e-05	-1.52648	-1.30148
22385812	chr8:22385812:T:C	2.51517e-06	-1.50678	-0.902939	1.87201e-05	-1.50594	-0.943143	1.89323e-05	-1.50699	-0.942993
22385978	chr8:22385978:T:C	1.92253e-06	-1.56492	-1.1135	1.61469e-05	-1.55093	-1.04602	1.63267e-05	-1.55123	-1.04683
22386141	chr8:22386141:T:C	2.07182e-06	-1.56348	-1.04016	1.75038e-05	-1.55471	-0.961554	1.76973e-05	-1.55497	-0.962479
22386175	chr8:22386175:C:T	9.13631e-06	-1.11157e-10	-1.11981	7.27102e-05	-1.11157e-10	-1.0922	7.3577e-05	-1.11157e-10	-1.09252
22386479	chr8:22386479:C:T	2.39235e-06	-1.51845	-0.941335	1.66414e-05	-1.52335	-1.04344	1.6841e-05	-1.52424	-1.04281
22386705	chr8:22386705:G:T	3.11307e-06	-1.56468	-0.631774	2.10132e-05	-1.54823	-0.7853	2.12805e-05	-1.54817	-0.784892
22386772	chr8:22386772:C:G	7.74649e-05	-1.11157e-10	1.01776	0.000596581	-1.11157e-10	1.01254	0.000604483	-1.11157e-10	1.01352
22387159	chr8:22387159:T:C	1.79308e-06	-1.56199	-1.18614	1.47112e-05	-1.55686	-1.13321	1.48782e-05	-1.55709	-1.13387
22387384	chr8:22387384:C:T	4.17357e-06	-1.54349	-0.359798	2.74591e-05	-1.54619	-0.519794	2.78025e-05	-1.54679	-0.518937
22387511	chr8:22387511:A:C	1.23904e-05	-1.11157e-10	-0.815141	0.000101957	-1.11157e-10	-0.754129	0.000103096	-1.11157e-10	-0.755194
22387515	chr8:22387515:G:A	2.11901e-06	-1.42201	-1.1591	1.55153e-05	-1.41788	-1.21897	1.56854e-05	-1.41951	-1.21862
22388101	chr8:22388101:G:T	5.9879e-06	-1.54232	-3.15096e-10	4.74094e-05	-1.51986	-3.15096e-10	4.79959e-05	-1.51974	-3.15096e-10
22388314	chr8:22388314:C:T	9.38444e-06	-1.11157e-10	-1.09301	7.46869e-05	-1.11157e-10	-1.06537	7.5576e-05	-1.11157e-10	-1.06572
22388463	chr8:22388463:C:T	4.48025e-06	-0.559415	-1.27297	3.19908e-05	-0.645113	-1.26812	3.22864e-05	-0.648201	-1.26801
22388669	chr8:22388669:G:A	4.80494e-06	-0.703719	-1.0587	3.45636e-05	-0.81131	-1.02457	3.48898e-05	-0.814046	-1.02462
22388768	chr8:22388768:C:T	2.36764e-06	-1.16598	-1.30419	2.29316e-05	-0.942189	-1.30397	2.31145e-05	-0.946437	-1.30396
22389059	chr8:22389059:C:T	9.83629e-06	-1.11157e-10	-1.04598	7.76987e-05	-1.11157e-10	-1.02584	7.86731e-05	-1.11157e-10	-1.02556
22389112	chr8:22389112:G:A	5.25564e-06	-0.433172	-1.23959	3.7004e-05	-0.536231	-1.23142	3.73414e-05	-0.53947	-1.23128
22389248	chr8:22389248:G:C	3.5056e-06	-1.56548	-0.51222	2.29382e-05	-1.55982	-0.686058	2.32306e-05	-1.55977	-0.685613
22389427	chr8:22389427:C:T	8.27576e-06	-1.11157e-10	-1.21873	6.52089e-05	-1.11157e-10	-1.20108	6.59939e-05	-1.11157e-10	-1.2013
22389639	chr8:22389639:T:C	3.23405e-06	-1.56604	-0.592285	2.14995e-05	-1.55284	-0.757805	2.17731e-05	-1.5528	-0.757386
22390453	chr8:22390453:A:G	1.80891e-06	-1.46776	-1.27158	1.55567e-05	-1.33558	-1.29861	1.57567e-05	-1.33504	-1.29854
22390457	chr8:22390457:A:C	1.83575e-06	-1.49268	-1.23193	1.65678e-05	-1.38126	-1.18996	1.67449e-05	-1.38232	-1.19044
22390591	chr8:22390591:G:A	9.13087e-06	-1.11157e-10	-1.1204	7.25562e-05	-1.11157e-10	-1.09432	7.34215e-05	-1.11157e-10	-1.09464
22390694	chr8:22390694:G:A	8.98644e-06	-1.11157e-10	-1.13635	7.13378e-05	-1.11157e-10	-1.11125	7.21895e-05	-1.11157e-10	-1.11156
22390922	chr8:22390922:C:T	1.95118e-05	-1.11157e-10	-0.361045	0.000149499	-1.11157e-10	-0.371389	0.000151285	-1.11157e-10	-0.371694
22390929	chr8:22390929:T:C	1.59123e-05	-1.11157e-10	-0.564972	0.000122012	-1.11157e-10	-0.57456	0.000123473	-1.11157e-10	-0.574832
22390973	chr8:22390973:A:G	3.54845e-06	-0.767122	-1.29843	3.7404e-05	-0.456256	-1.30064	3.76686e-05	-0.461469	-1.30056
22391074	chr8:22391074:A:T	1.95402e-05	-1.11157e-10	-0.359591	0.000149715	-1.11157e-10	-0.369946	0.000151503	-1.11157e-10	-0.370252
22391247	chr8:22391247:T:A	9.14957e-06	-1.11157e-10	-1.11836	7.27363e-05	-1.11157e-10	-1.09184	7.36036e-05	-1.11157e-10	-1.09216
22391454	chr8:22391454:T:C	8.47297e-05	-1.11157e-10	1.1074	0.000653461	-1.11157e-10	1.1036	0.000662133	-1.11157e-10	1.10461
22391581	chr8:22391581:T:C	8.93365e-06	-1.11157e-10	-1.14224	7.09013e-05	-1.11157e-10	-1.11739	7.17482e-05	-1.11157e-10	-1.1177
22391658	chr8:22391658:T:C	1.93634e-06	-1.44702	-1.22424	1.79736e-05	-1.31087	-1.17891	1.81622e-05	-1.31211	-1.17941
22391706	chr8:22391706:G:A	4.50529e-06	-0.808237	-1.01857	3.25676e-05	-0.914296	-0.981064	3.2883e-05	-0.916819	-0.981084
22391804	chr8:22391804:G:A	8.63259e-06	-1.11157e-10	-1.17652	6.83056e-05	-1.11157e-10	-1.15469	6.91236e-05	-1.11157e-10	-1.15496
22391824	chr8:22391824:T:C	1.77771e-05	-1.11157e-10	-0.454153	0.000156039	-1.11157e-10	-0.328571	0.000158083	-1.11157e-10	-0.32774
22392242	chr8:22392242:G:A	3.52374e-06	-1.25675	-0.815791	2.48369e-05	-1.23514	-0.931208	2.5096e-05	-1.23762	-0.93053
22392430	chr8:22392430:T:G	1.96834e-06	-1.42109	-1.23378	1.84665e-05	-1.27103	-1.19169	1.86588e-05	-1.27235	-1.19219
22392606	chr8:22392606:T:C	8.83556e-06	-1.11157e-10	-1.15328	7.00701e-05	-1.11157e-10	-1.12918	7.09077e-05	-1.11157e-10	-1.12948
22392755	chr8:22392755:T:G	1.68112e-06	-1.54095	-1.27165	1.36537e-05	-1.48965	-1.27502	1.3825e-05	-1.48933	-1.27505
22392767	chr8:22392767:G:C	7.5978e-06	-1.11157e-10	-1.3042	5.88642e-05	-1.11157e-10	-1.30344	5.95859e-05	-1.11157e-10	-1.30344
22392809	chr8:22392809:C:T	8.91673e-06	-1.11157e-10	-1.14413	7.01939e-05	-1.11157e-10	-1.12742	7.1036e-05	-1.11157e-10	-1.12767
22392961	chr8:22392961:T:A	3.95853e-06	-0.716577	-1.23961	2.80044e-05	-0.8145	-1.23182	2.82729e-05	-0.817273	-1.23168
22393370	chr8:22393370:TAGG:T	4.34619e-06	-0.633829	-1.22894	3.23865e-05	-0.703484	-1.19745	3.28719e-05	-0.700547	-1.19769
22393374	chr8:22393374:T:TCTGA	4.27846e-06	-0.649954	-1.22852	3.19041e-05	-0.718967	-1.19698	3.23814e-05	-0.716057	-1.19722
22393936	chr8:22393936:G:A	4.8932e-06	-0.602927	-1.14129	3.49867e-05	-0.704121	-1.11959	3.53207e-05	-0.707103	-1.11928
22394196	chr8:22394196:G:A	4.36584e-06	-0.680391	-1.17786	3.1318e-05	-0.776019	-1.15847	3.1619e-05	-0.778902	-1.1582
22394294	chr8:22394294:T:C	1.75118e-06	-1.56127	-1.2105	1.48713e-05	-1.51687	-1.16237	1.50382e-05	-1.51737	-1.1629
22394355	chr8:22394355:C:T	6.212e-06	-1.50558	-3.15096e-10	4.82363e-05	-1.50257	-3.15096e-10	4.87757e-05	-1.50363	-3.15096e-10
22394397	chr8:22394397:A:G	8.00312e-06	-1.11157e-10	-1.25223	6.13754e-05	-1.11157e-10	-1.26167	6.21278e-05	-1.11157e-10	-1.26166
22394610	chr8:22394610:T:C	3.16966e-06	-0.896195	-1.28224	2.48476e-05	-0.868343	-1.29758	2.5219e-05	-0.865734	-1.29753
22394772	chr8:22394772:A:G	4.5733e-06	-0.746327	-1.0655	3.31568e-05	-0.837514	-1.03992	3.34854e-05	-0.840188	-1.03956
22394797	chr8:22394797:C:A	1.92538e-06	-1.37432	-1.30262	1.55457e-05	-1.33165	-1.30324	1.56951e-05	-1.33426	-1.30325
22395026	chr8:22395026:T:C	6.07828e-06	-1.52734	-3.15096e-10	4.84077e-05	-1.49902	-3.15096e-10	4.90064e-05	-1.49891	-3.15096e-10
22395091	chr8:22395091:C:G	9.33186e-06	-1.11157e-10	-1.09863	7.42554e-05	-1.11157e-10	-1.07117	7.5139e-05	-1.11157e-10	-1.07152
22395373	chr8:22395373:T:G	5.99791e-06	-1.54065	-3.15096e-10	5.50233e-05	-1.37092	-3.15096e-10	5.57116e-05	-1.37067	-3.15096e-10
22395472	chr8:22395472:C:T	2.35691e-06	-1.42502	-1.04969	1.69046e-05	-1.42014	-1.13095	1.70919e-05	-1.42175	-1.13051
22395734	chr8:22395734:C:T	9.82772e-06	-1.11157e-10	-1.04686	7.84986e-05	-1.11157e-10	-1.0156	7.94295e-05	-1.11157e-10	-1.01599
22395972	chr8:22395972:G:A	1.75679e-06	-1.55198	-1.2166	1.30459e-05	-1.56351	-1.2467	1.321e-05	-1.56336	-1.24652
22396299	chr8:22396299:G:A	4.27295e-06	-0.848587	-1.03117	3.03879e-05	-0.841005	-1.12363	3.06667e-05	-0.844585	-1.12309
22396311	chr8:22396311:G:A	7.54037e-06	-0.244678	-1.06711	5.2829e-05	-0.358401	-1.05322	5.32977e-05	-0.362021	-1.05294
22396323	chr8:22396323:C:T	9.71129e-06	-0.681049	-0.377725	7.13299e-05	-0.775124	-0.336239	7.20435e-05	-0.778002	-0.335586
22396847	chr8:22396847:TG:T	5.40995e-05	-1.11157e-10	0.658763	0.000461592	-1.11157e-10	0.756004	0.000467085	-1.11157e-10	0.755653
22396986	chr8:22396986:C:T	2.84474e-06	-1.49542	-0.79117	2.29187e-05	-1.41168	-0.835048	2.3181e-05	-1.41264	-0.834887
22397003	chr8:22397003:TA:T	2.41311e-06	-1.19368	-1.25746	2.11698e-05	-1.07621	-1.24989	2.14235e-05	-1.07614	-1.25023
22397360	chr8:22397360:C:T	1.94616e-05	-1.11157e-10	-0.363621	0.000158339	-1.11157e-10	-0.313941	0.000160352	-1.11157e-10	-0.313484
22397439	chr8:22397439:G:A	4.22726e-06	-0.823832	-1.06668	3.02278e-05	-0.817331	-1.15259	3.05002e-05	-0.821024	-1.1521
22397586	chr8:22397586:T:A	7.59732e-06	-1.11157e-10	-1.30427	5.88433e-05	-1.11157e-10	-1.3038	5.95647e-05	-1.11157e-10	-1.30379
22397590	chr8:22397590:A:C	1.50601e-05	-1.11157e-10	-0.620011	0.000120156	-1.11157e-10	-0.58989	0.000121663	-1.11157e-10	-0.589603
22397853	chr8:22397853:G:A	5.56681e-06	-0.568353	-1.04689	4.0104e-05	-0.666928	-1.02027	4.04864e-05	-0.669986	-1.0199
22397875	chr8:22397875:T:C	9.25584e-06	-1.11157e-10	-1.10681	7.14524e-05	-1.11157e-10	-1.10965	7.23185e-05	-1.11157e-10	-1.10978
22398333	chr8:22398333:A:G	1.04609e-05	-0.471769	-0.512651	7.48949e-05	-0.579096	-0.483497	7.56027e-05	-0.582294	-0.483071
22398346	chr8:22398346:C:T	3.9035e-06	-0.847579	-1.12261	3.77537e-05	-0.690262	-1.05733	3.80331e-05	-0.694756	-1.05764
22398477	chr8:22398477:G:T	1.62873e-06	-1.54329	-1.30097	1.36916e-05	-1.4737	-1.2882	1.38474e-05	-1.47439	-1.28837
22398494	chr8:22398494:A:G	1.8407e-05	-1.11157e-10	-0.419333	0.000117844	-1.11157e-10	-0.609313	0.000119343	-1.11157e-10	-0.608852
22398509	chr8:22398509:T:TGGTGA	4.56964e-06	-1.47328	-0.33935	4.11493e-05	-1.32901	-0.332457	4.16379e-05	-1.32981	-0.332033
22398741	chr8:22398741:C:T	5.00114e-05	-1.11157e-10	0.580188	0.00038428	-1.11157e-10	0.572694	0.000389218	-1.11157e-10	0.573283
22399173	chr8:22399173:A:G	7.90145e-06	-1.11157e-10	-1.26502	6.08475e-05	-1.11157e-10	-1.27031	6.15977e-05	-1.11157e-10	-1.27023
22399228	chr8:22399228:C:T	6.1041e-06	-1.5231	-3.15096e-10	4.87226e-05	-1.49254	-3.15096e-10	4.93256e-05	-1.49242	-3.15096e-10
22399318	chr8:22399318:C:T	6.04492e-05	-1.11157e-10	0.76974	0.000430554	-1.11157e-10	0.686393	0.000436197	-1.11157e-10	0.687238
22399499	chr8:22399499:G:A	1.90396e-06	-1.43946	-1.24867	1.67268e-05	-1.34197	-1.2197	1.6903e-05	-1.3433	-1.22006
22399789	chr8:22399789:T:C	2.46161e-06	-1.12728	-1.30396	1.64781e-05	-1.27761	-1.29903	1.66669e-05	-1.27838	-1.29905
22400008	chr8:22400008:G:A	1.09599e-05	-0.937818	-3.15096e-10	7.01293e-05	-1.12834	-3.15096e-10	7.08615e-05	-1.13013	-3.15096e-10
22400089	chr8:22400089:CAG:C	8.0295e-06	-1.11157e-10	-1.24894	6.29387e-05	-1.11157e-10	-1.23652	6.36976e-05	-1.11157e-10	-1.23671
22400805	chr8:22400805:G:A	5.36766e-05	-1.11157e-10	0.650913	0.00041435	-1.11157e-10	0.648032	0.000419674	-1.11157e-10	0.648621
22401318	chr8:22401318:TC:T	7.90595e-06	-1.11157e-10	-1.26445	6.08968e-05	-1.11157e-10	-1.2695	6.16404e-05	-1.11157e-10	-1.26954
22401328	chr8:22401328:G:C	8.16381e-06	-1.11157e-10	-1.23235	6.52112e-05	-1.11157e-10	-1.20105	6.59965e-05	-1.11157e-10	-1.20126
22401358	chr8:22401358:T:C	2.15356e-06	-1.5537	-1.01124	1.5863e-05	-1.56612	-1.04857	1.60629e-05	-1.56618	-1.04816
22401462	chr8:22401462:A:G	2.21709e-06	-1.47639	-1.05948	1.49042e-05	-1.5264	-1.15064	1.51029e-05	-1.52601	-1.14996
22401634	chr8:22401634:A:G	1.86543e-06	-1.53542	-1.17315	1.63466e-05	-1.47248	-1.11218	1.65328e-05	-1.47283	-1.11268
22401902	chr8:22401902:G:A	6.72678e-06	-1.16567	-0.260292	3.85113e-05	-1.26115	-0.466576	3.90452e-05	-1.26019	-0.46595
22401969	chr8:22401969:A:T	1.20081e-05	-1.11157e-10	-0.84648	9.2991e-05	-1.11157e-10	-0.846176	9.41562e-05	-1.11157e-10	-0.845902
22402120	chr8:22402120:G:A	3.32931e-06	-1.52717	-0.602134	2.42919e-05	-1.55668	-0.631858	2.45957e-05	-1.55716	-0.631125
22402507	chr8:22402507:C:T	7.73379e-06	-1.11157e-10	-1.28646	5.98235e-05	-1.11157e-10	-1.28728	6.05524e-05	-1.11157e-10	-1.28735
22402642	chr8:22402642:G:A	6.40423e-06	-1.4751	-3.15096e-10	4.72934e-05	-1.52231	-3.15096e-10	4.78637e-05	-1.5225	-3.15096e-10
22402750	chr8:22402750:T:C	1.80814e-06	-1.49486	-1.2449	1.60222e-05	-1.40497	-1.19973	1.62043e-05	-1.40547	-1.20011
22402785	chr8:22402785:AAT:A	2.58062e-06	-1.09497	-1.28906	2.09939e-05	-1.08835	-1.24609	2.11802e-05	-1.09118	-1.24661
22403215	chr8:22403215:A:T	7.75873e-06	-1.11157e-10	-1.28324	6.0007e-05	-1.11157e-10	-1.28422	6.07378e-05	-1.11157e-10	-1.28429
22403578	chr8:22403578:C:T	2.10585e-06	-1.37456	-1.21279	1.95433e-05	-1.22754	-1.1785	1.97249e-05	-1.23025	-1.17873
22403656	chr8:22403656:T:C	2.00363e-06	-1.36269	-1.27442	1.83885e-05	-1.22821	-1.23875	1.85965e-05	-1.22888	-1.23901
22404061	chr8:22404061:T:A	1.70925e-06	-1.53102	-1.26499	1.36901e-05	-1.56518	-1.19682	1.38487e-05	-1.56529	-1.19738
22404116	chr8:22404116:A:G	1.7133e-06	-1.4904	-1.30324	1.25392e-05	-1.54936	-1.30045	1.26866e-05	-1.54978	-1.30053
22404243	chr8:22404243:A:G	4.19605e-06	-0.802306	-1.09561	3.11632e-05	-0.890851	-1.04859	3.15947e-05	-0.889395	-1.04847
22404257	chr8:22404257:C:A	2.66672e-05	-0.0486291	-3.15096e-10	0.00014561	-0.397743	-3.15096e-10	0.000147458	-0.397312	-3.15096e-10
22404328	chr8:22404328:G:A	1.69603e-06	-1.52851	-1.27526	1.34586e-05	-1.56468	-1.21438	1.36148e-05	-1.56481	-1.21489
22404358	chr8:22404358:C:T	1.7946e-06	-1.48142	-1.26586	1.39015e-05	-1.54784	-1.19884	1.40579e-05	-1.54828	-1.1994
22404585	chr8:22404585:A:G	1.8778e-06	-1.42268	-1.27928	1.68646e-05	-1.30635	-1.24711	1.70565e-05	-1.30693	-1.2474
22404626	chr8:22404626:C:T	2.36977e-05	-0.166685	-3.15096e-10	0.000131343	-0.500864	-3.15096e-10	0.000133008	-0.500452	-3.15096e-10
22404629	chr8:22404629:G:A	1.68881e-06	-1.53226	-1.27578	1.3439e-05	-1.5654	-1.21512	1.35955e-05	-1.56549	-1.21563
22404670	chr8:22404670:G:C	1.69065e-06	-1.50318	-1.30377	1.24845e-05	-1.55511	-1.29909	1.2632e-05	-1.55544	-1.29918
22404715	chr8:22404715:AGCTGCT:A	1.6916e-06	-1.53593	-1.27046	1.35567e-05	-1.56591	-1.20588	1.37146e-05	-1.56597	-1.20642
22404808	chr8:22404808:T:C	1.87996e-06	-1.40441	-1.2964	1.68001e-05	-1.28272	-1.27457	1.69926e-05	-1.28333	-1.27475
22404866	chr8:22404866:C:T	4.00281e-06	-1.28299	-0.662073	2.89463e-05	-1.39342	-0.619815	2.92772e-05	-1.39488	-0.619165
22404905	chr8:22404905:A:G	2.18786e-06	-1.41622	-1.13292	2.12814e-05	-1.26304	-1.0578	2.14998e-05	-1.26433	-1.05848
22405117	chr8:22405117:G:A	1.68504e-06	-1.506	-1.30427	1.2513e-05	-1.55627	-1.29565	1.26607e-05	-1.55659	-1.29576
22405141	chr8:22405141:A:T	2.35443e-06	-1.19381	-1.28196	1.90462e-05	-1.18297	-1.24884	1.92257e-05	-1.18548	-1.24913
22405284	chr8:22405284:G:A	8.91037e-06	-1.11157e-10	-1.14485	6.70978e-05	-1.11157e-10	-1.17253	6.79397e-05	-1.11157e-10	-1.17224
22405315	chr8:22405315:T:C	1.67673e-06	-1.53934	-1.27588	1.34256e-05	-1.56622	-1.21529	1.35828e-05	-1.56625	-1.2158
22405327	chr8:22405327:A:G	1.69309e-06	-1.53599	-1.26951	1.35791e-05	-1.56592	-1.20422	1.37372e-05	-1.56599	-1.20476
22405346	chr8:22405346:C:G	9.10278e-06	-1.11157e-10	-1.12348	7.05355e-05	-1.11157e-10	-1.12256	7.13739e-05	-1.11157e-10	-1.12293
22405416	chr8:22405416:G:A	7.61307e-06	-1.11157e-10	-1.3022	5.88691e-05	-1.11157e-10	-1.30336	5.95901e-05	-1.11157e-10	-1.30337
22405580	chr8:22405580:C:T	6.81514e-06	-1.41292	-3.15096e-10	4.94349e-05	-1.47802	-3.15096e-10	5.00508e-05	-1.47782	-3.15096e-10
22405659	chr8:22405659:T:C	1.69425e-06	-1.52784	-1.27698	1.34217e-05	-1.56456	-1.21725	1.35775e-05	-1.56469	-1.21775
22405662	chr8:22405662:A:AT	1.70036e-06	-1.52818	-1.27304	1.35139e-05	-1.56463	-1.21033	1.36706e-05	-1.56476	-1.21085
22405802	chr8:22405802:GT:G	6.45643e-06	-0.883014	-0.583972	4.95829e-05	-0.962119	-0.512914	5.02993e-05	-0.960761	-0.512106
22406058	chr8:22406058:G:A	8.57549e-06	-1.11157e-10	-1.18316	6.64348e-05	-1.11157e-10	-1.18246	6.72286e-05	-1.11157e-10	-1.18276
22406153	chr8:22406153:A:G	1.59024e-06	-1.56625	-1.30193	1.25815e-05	-1.54425	-1.3022	1.27408e-05	-1.54379	-1.30226
22406161	chr8:22406161:C:T	1.3552e-05	-1.11157e-10	-0.725526	0.000115317	-1.11157e-10	-0.630996	0.000116786	-1.11157e-10	-0.630517
22406206	chr8:22406206:T:C	1.58726e-06	-1.5663	-1.30375	1.26728e-05	-1.53998	-1.29925	1.28333e-05	-1.53948	-1.29933
22406342	chr8:22406342:C:T	4.88461e-05	-1.11157e-10	0.556612	0.000374899	-1.11157e-10	0.547978	0.000379714	-1.11157e-10	0.54856
22406407	chr8:22406407:A:G	1.6674e-06	-1.55765	-1.26315	1.46638e-05	-1.4987	-1.1946	1.4847e-05	-1.49791	-1.19515
22406515	chr8:22406515:A:C	1.85913e-06	-1.41743	-1.29452	1.65775e-05	-1.29963	-1.271	1.67673e-05	-1.30023	-1.27119
22406521	chr8:22406521:G:A	1.63696e-06	-1.56119	-1.27803	1.41438e-05	-1.51008	-1.21933	1.43204e-05	-1.50936	-1.21981
22406638	chr8:22406638:G:T	1.8267e-06	-1.43624	-1.29331	1.61948e-05	-1.32519	-1.2688	1.63807e-05	-1.32576	-1.26899
22406788	chr8:22406788:G:A	8.57313e-06	-1.11157e-10	-1.18343	6.90507e-05	-1.11157e-10	-1.14384	6.98783e-05	-1.11157e-10	-1.1441
22406803	chr8:22406803:A:G	1.88608e-06	-1.42374	-1.27382	1.6107e-05	-1.30207	-1.29736	1.62954e-05	-1.30272	-1.29726
22406904	chr8:22406904:G:C	1.84779e-06	-1.41916	-1.29892	1.6406e-05	-1.3014	-1.27963	1.65943e-05	-1.302	-1.27979
22406913	chr8:22406913:A:G	1.85635e-06	-1.41608	-1.29737	1.65258e-05	-1.29733	-1.27642	1.67152e-05	-1.29794	-1.2766
22407048	chr8:22407048:G:A	1.91566e-06	-1.38927	-1.29273	1.72602e-05	-1.26259	-1.26769	1.7457e-05	-1.26323	-1.26789
22407072	chr8:22407072:T:C	1.91948e-06	-1.38202	-1.29799	1.72614e-05	-1.25251	-1.2777	1.74586e-05	-1.25316	-1.27787
22407435	chr8:22407435:G:A	2.99056e-06	-1.1276	-1.109	2.45466e-05	-0.967601	-1.2105	2.47986e-05	-0.970261	-1.20981
22408023	chr8:22408023:T:C	7.61852e-06	-1.11157e-10	-1.30148	5.88979e-05	-1.11157e-10	-1.30287	5.96192e-05	-1.11157e-10	-1.30288
22408305	chr8:22408305:T:C	9.59208e-06	-1.11157e-10	-1.07112	7.48633e-05	-1.11157e-10	-1.06301	7.5772e-05	-1.11157e-10	-1.06313
22408569	chr8:22408569:T:G	7.84913e-06	-1.11157e-10	-1.27166	6.20967e-05	-1.11157e-10	-1.24999	6.28484e-05	-1.11157e-10	-1.25013
22408622	chr8:22408622:G:A	1.75228e-06	-1.46688	-1.30427	1.4151e-05	-1.4274	-1.30149	1.42991e-05	-1.42915	-1.30151
22408639	chr8:22408639:C:T	8.25921e-06	-1.11157e-10	-1.22073	6.54979e-05	-1.11157e-10	-1.19666	6.62707e-05	-1.11157e-10	-1.19711
22408749	chr8:22408749:A:G	3.51151e-06	-0.843457	-1.23256	2.6419e-05	-0.902369	-1.20222	2.6807e-05	-0.899729	-1.20246
22408767	chr8:22408767:T:C	1.83998e-06	-1.44067	-1.28164	1.52713e-05	-1.39535	-1.25736	1.54262e-05	-1.39729	-1.2575
22408779	chr8:22408779:C:T	1.82425e-06	-1.4452	-1.28569	1.50972e-05	-1.40081	-1.26336	1.5251e-05	-1.40272	-1.26349
22408912	chr8:22408912:T:C	1.92004e-06	-1.39479	-1.28492	1.61208e-05	-1.33624	-1.26232	1.62767e-05	-1.33853	-1.2626
22409017	chr8:22409017:C:T	1.82306e-06	-1.44148	-1.29007	1.50579e-05	-1.39689	-1.26989	1.52111e-05	-1.39882	-1.27001
22409300	chr8:22409300:C:T	3.21162e-06	-0.974183	-1.1911	2.15747e-05	-1.07012	-1.23703	2.18652e-05	-1.06889	-1.23707
22409307	chr8:22409307:C:T	7.72636e-06	-1.11157e-10	-1.28743	6.02142e-05	-1.11157e-10	-1.28077	6.09401e-05	-1.11157e-10	-1.28097
22409353	chr8:22409353:G:A	1.84427e-06	-1.43142	-1.28856	1.52677e-05	-1.38529	-1.26765	1.54221e-05	-1.38728	-1.26778
22409386	chr8:22409386:TG:T	2.22175e-06	-1.31641	-1.21736	1.7078e-05	-1.28565	-1.25524	1.72492e-05	-1.28812	-1.25498
22409462	chr8:22409462:A:C	7.89386e-06	-1.11157e-10	-1.26598	6.2188e-05	-1.11157e-10	-1.24852	6.29297e-05	-1.11157e-10	-1.24884
22409654	chr8:22409654:T:C	7.63264e-06	-1.11157e-10	-1.29963	5.89804e-05	-1.11157e-10	-1.30147	5.97024e-05	-1.11157e-10	-1.30148
22409657	chr8:22409657:T:C	2.38681e-06	-1.37869	-1.08341	2.37803e-05	-1.20963	-1.00019	2.40195e-05	-1.21105	-1.00094
22409686	chr8:22409686:T:G	2.43332e-06	-1.20596	-1.23685	1.83938e-05	-1.19335	-1.27332	1.85775e-05	-1.1958	-1.2731
22409872	chr8:22409872:A:G	2.4333e-06	-1.21382	-1.22899	1.83418e-05	-1.20194	-1.26756	1.85259e-05	-1.20437	-1.26732
22409953	chr8:22409953:C:T	7.88668e-06	-1.11157e-10	-1.26689	6.21132e-05	-1.11157e-10	-1.24972	6.28543e-05	-1.11157e-10	-1.25004
22410371	chr8:22410371:C:T	7.6088e-06	-1.11157e-10	-1.30276	5.88484e-05	-1.11157e-10	-1.30371	5.95692e-05	-1.11157e-10	-1.30372
22410499	chr8:22410499:A:ATAAG	1.63813e-06	-1.53734	-1.30117	1.23689e-05	-1.56285	-1.30064	1.25204e-05	-1.56274	-1.30076
22410839	chr8:22410839:T:C	6.9131e-06	-1.39865	-3.15096e-10	5.91099e-05	-1.29928	-3.15096e-10	5.98618e-05	-1.29882	-3.15096e-10
22410930	chr8:22410930:A:G	7.60766e-06	-1.11157e-10	-1.30291	5.90283e-05	-1.11157e-10	-1.30066	5.9747e-05	-1.11157e-10	-1.30074
22410954	chr8:22410954:A:G	7.74741e-06	-1.11157e-10	-1.2847	6.05453e-05	-1.11157e-10	-1.27529	6.12681e-05	-1.11157e-10	-1.2756
22411416	chr8:22411416:T:A	2.41175e-06	-1.29765	-1.15406	1.75736e-05	-1.30087	-1.21141	1.776e-05	-1.30286	-1.21105
22411449	chr8:22411449:C:T	7.63661e-06	-1.11157e-10	-1.29911	5.91309e-05	-1.11157e-10	-1.29893	5.9852e-05	-1.11157e-10	-1.29898
22411529	chr8:22411529:C:T	1.91404e-06	-1.3787	-1.30415	1.48717e-05	-1.38613	-1.29309	1.50268e-05	-1.38773	-1.2933
22411670	chr8:22411670:T:C	1.5973e-06	-1.56039	-1.30335	1.23547e-05	-1.56383	-1.30082	1.25092e-05	-1.5636	-1.30079
22411724	chr8:22411724:G:A	6.23168e-06	-1.50242	-3.15096e-10	4.62294e-05	-1.54506	-3.15096e-10	4.67945e-05	-1.54509	-3.15096e-10
22411941	chr8:22411941:T:G	6.08347e-06	-1.52649	-3.15096e-10	5.17543e-05	-1.43217	-3.15096e-10	5.23129e-05	-1.43361	-3.15096e-10
22412419	chr8:22412419:C:G	8.26561e-06	-1.11157e-10	-1.21996	6.50381e-05	-1.11157e-10	-1.2037	6.58191e-05	-1.11157e-10	-1.20395
22412611	chr8:22412611:G:A	2.82533e-05	0.00914784	-3.15096e-10	0.000152505	-0.351478	-3.15096e-10	0.000154452	-0.350974	-3.15096e-10
22412718	chr8:22412718:T:C	1.01399e-05	-1.11157e-10	-1.01558	8.29169e-05	-1.11157e-10	-0.96084	8.39478e-05	-1.11157e-10	-0.960663
22412777	chr8:22412777:A:G	2.02366e-06	-1.44584	-1.18132	1.93978e-05	-1.32199	-1.09153	1.95949e-05	-1.3232	-1.09239
22413139	chr8:22413139:C:A	2.7243e-06	-1.03045	-1.2994	1.95765e-05	-1.1082	-1.29615	1.98352e-05	-1.10721	-1.29619
22413161	chr8:22413161:A:T	1.6156e-05	-1.11157e-10	-0.54977	0.000142509	-1.11157e-10	-0.419272	0.000144359	-1.11157e-10	-0.418554
22413284	chr8:22413284:C:T	2.65923e-06	-1.05555	-1.29847	1.90845e-05	-1.12858	-1.30122	1.93384e-05	-1.12757	-1.30119
22413720	chr8:22413720:C:T	7.62954e-06	-1.11157e-10	-1.30004	5.88254e-05	-1.11157e-10	-1.3041	5.95467e-05	-1.11157e-10	-1.3041
22414110	chr8:22414110:C:G	8.4105e-06	-1.11157e-10	-1.20258	6.62648e-05	-1.11157e-10	-1.18502	6.7059e-05	-1.11157e-10	-1.18528
22414654	chr8:22414654:C:T	8.7177e-06	-1.11157e-10	-1.16671	6.88843e-05	-1.11157e-10	-1.14625	6.97074e-05	-1.11157e-10	-1.14655
22414848	chr8:22414848:T:C	7.86973e-06	-1.11157e-10	-1.26904	6.0691e-05	-1.11157e-10	-1.27288	6.14308e-05	-1.11157e-10	-1.27295
22415239	chr8:22415239:G:C	1.03128e-05	-1.11157e-10	-0.998676	8.19734e-05	-1.11157e-10	-0.972284	8.29538e-05	-1.11157e-10	-0.972574
22415492	chr8:22415492:C:T	2.17222e-06	-1.49493	-1.06138	1.89147e-05	-1.38569	-1.05305	1.91112e-05	-1.38785	-1.05273
22415559	chr8:22415559:G:A	3.44561e-05	-1.11157e-10	0.207622	0.000265612	-1.11157e-10	0.203358	0.000269016	-1.11157e-10	0.203915
22415965	chr8:22415965:G:C	6.58675e-06	-1.447	-3.15096e-10	5.0304e-05	-1.46059	-3.15096e-10	5.0867e-05	-1.46164	-3.15096e-10
22416174	chr8:22416174:T:C	2.09324e-06	-1.54904	-1.04431	1.41179e-05	-1.56562	-1.16561	1.43015e-05	-1.56571	-1.16478
22416316	chr8:22416316:T:C	3.62684e-06	-0.855753	-1.18795	4.4383e-05	-0.495287	-1.09054	4.47002e-05	-0.499267	-1.09161
22416447	chr8:22416447:C:T	7.60885e-06	-1.11157e-10	-1.30275	5.88387e-05	-1.11157e-10	-1.30388	5.95593e-05	-1.11157e-10	-1.30388
22416609	chr8:22416609:G:T	8.1684e-06	-1.23179	-3.15096e-10	6.32239e-05	-1.232	-3.15096e-10	6.40223e-05	-1.23163	-3.15096e-10
22416752	chr8:22416752:C:T	1.59183e-05	-0.564593	-3.15096e-10	0.000119442	-0.595851	-3.15096e-10	0.000120649	-0.597968	-3.15096e-10
22417480	chr8:22417480:C:T	8.04257e-06	-1.11157e-10	-1.24731	6.35011e-05	-1.11157e-10	-1.22762	6.42702e-05	-1.11157e-10	-1.22776
22417595	chr8:22417595:A:G	1.7773e-06	-1.47053	-1.28644	1.59347e-05	-1.3065	-1.30368	1.60984e-05	-1.3085	-1.30364
22418738	chr8:22418738:A:G	2.28444e-06	-1.33454	-1.17141	1.95079e-05	-1.2682	-1.13966	1.96969e-05	-1.27036	-1.14004
22418880	chr8:22418880:T:C	2.45275e-06	-1.33946	-1.09539	2.10974e-05	-1.2742	-1.05534	2.13007e-05	-1.27633	-1.05579
22418882	chr8:22418882:A:G	7.21829e-06	-1.35544	-3.15096e-10	5.95951e-05	-1.2911	-3.15096e-10	6.03464e-05	-1.29076	-3.15096e-10
22418906	chr8:22418906:A:C	3.77528e-05	-1.11157e-10	0.298997	0.000288727	-1.11157e-10	0.286803	0.000292463	-1.11157e-10	0.287481
22419300	chr8:22419300:C:G	1.16804e-05	-1.11157e-10	-0.874151	9.39038e-05	-1.11157e-10	-0.836407	9.5032e-05	-1.11157e-10	-0.836644
22419341	chr8:22419341:G:A	1.97711e-06	-1.47975	-1.17068	1.65547e-05	-1.42194	-1.15007	1.67387e-05	-1.42285	-1.15028
22420389	chr8:22420389:A:G	1.54597e-05	-1.11157e-10	-0.593824	0.000123851	-1.11157e-10	-0.559601	0.000125382	-1.11157e-10	-0.559491
22420817	chr8:22420817:C:T	4.2933e-05	-1.11157e-10	0.427579	0.000329466	-1.11157e-10	0.418795	0.000333709	-1.11157e-10	0.419412
22420837	chr8:22420837:T:C	1.59748e-06	-1.56219	-1.30144	1.29507e-05	-1.51744	-1.30008	1.30938e-05	-1.51865	-1.30007
22421292	chr8:22421292:C:T	1.34889e-05	-1.11157e-10	-0.730197	0.000108119	-1.11157e-10	-0.695443	0.000109404	-1.11157e-10	-0.695807
22421745	chr8:22421745:T:C	1.38099e-05	-1.11157e-10	-0.706678	0.000120102	-1.11157e-10	-0.590341	0.000121663	-1.11157e-10	-0.589602
22421885	chr8:22421885:T:C	5.24862e-06	-1.09686	-0.577233	3.94337e-05	-1.15244	-0.551619	3.99581e-05	-1.15155	-0.551472
22422180	chr8:22422180:C:T	7.89857e-06	-1.11157e-10	-1.26538	6.22575e-05	-1.11157e-10	-1.2474	6.30007e-05	-1.11157e-10	-1.24771
22422285	chr8:22422285:A:G	8.81433e-06	-1.11157e-10	-1.15568	6.82855e-05	-1.11157e-10	-1.15498	6.91151e-05	-1.11157e-10	-1.15508
22422303	chr8:22422303:A:G	3.9007e-06	-1.24943	-0.72148	2.95578e-05	-1.29362	-0.698714	2.99452e-05	-1.2929	-0.698591
22422350	chr8:22422350:A:C	2.31893e-06	-1.45171	-1.03925	1.85343e-05	-1.39993	-1.05912	1.87459e-05	-1.40155	-1.05833
22422912	chr8:22422912:C:T	2.12477e-05	-1.11157e-10	-0.275814	0.000162045	-1.11157e-10	-0.290803	0.00016398	-1.11157e-10	-0.291113
22423212	chr8:22423212:C:T	6.03253e-05	-1.11157e-10	0.767688	0.00058087	-1.11157e-10	0.985848	0.00058883	-1.11157e-10	0.987279
22423292	chr8:22423292:T:C	2.12989e-06	-1.36317	-1.21283	1.81491e-05	-1.22356	-1.2565	1.83198e-05	-1.22658	-1.25629
22423374	chr8:22423374:T:C	1.71888e-06	-1.48718	-1.30321	1.3929e-05	-1.44166	-1.30305	1.40793e-05	-1.44305	-1.3031
22423882	chr8:22423882:A:C	2.92192e-06	-1.24465	-1.01517	2.19621e-05	-1.28833	-1.00103	2.22489e-05	-1.28761	-1.00095
22423950	chr8:22423950:C:T	3.5267e-06	-0.77419	-1.29751	2.28345e-05	-0.946161	-1.30425	2.31554e-05	-0.944378	-1.30425
22424128	chr8:22424128:G:A	9.48994e-06	-1.11157e-10	-1.08183	7.20203e-05	-1.11157e-10	-1.10173	7.29148e-05	-1.11157e-10	-1.10157
22424488	chr8:22424488:T:C	8.23545e-06	-1.11157e-10	-1.22362	6.28854e-05	-1.11157e-10	-1.23737	6.36541e-05	-1.11157e-10	-1.23739
22424677	chr8:22424677:G:C	2.26642e-06	-1.21493	-1.29893	2.11307e-05	-1.02592	-1.30203	2.13076e-05	-1.02967	-1.30212
22424903	chr8:22424903:T:C	2.43673e-06	-1.19098	-1.25042	2.19805e-05	-0.999306	-1.28922	2.21683e-05	-1.00319	-1.28901
22424997	chr8:22424997:C:T	8.33887e-06	-1.11157e-10	-1.21114	6.39737e-05	-1.11157e-10	-1.22021	6.47767e-05	-1.11157e-10	-1.21991
22425185	chr8:22425185:AAAT:A	3.56442e-05	-1.11157e-10	0.241522	0.000273242	-1.11157e-10	0.231678	0.000276754	-1.11157e-10	0.23227
22425219	chr8:22425219:A:G	2.50205e-06	-1.19006	-1.22489	2.49171e-05	-1.0001	-1.16302	2.5108e-05	-1.00396	-1.16371
22425235	chr8:22425235:A:G	2.60112e-06	-1.43869	-0.937429	2.23416e-05	-1.38576	-0.886467	2.25621e-05	-1.38739	-0.887198
22425467	chr8:22425467:A:G	2.21524e-06	-1.52799	-1.00871	1.89649e-05	-1.43966	-0.99643	1.91661e-05	-1.44157	-0.996145
22425476	chr8:22425476:C:T	8.0524e-06	-1.11157e-10	-1.24609	6.33913e-05	-1.11157e-10	-1.22935	6.41516e-05	-1.11157e-10	-1.22961
22425793	chr8:22425793:G:GGTA	2.59001e-06	-1.46235	-0.918057	2.21624e-05	-1.41419	-0.866091	2.2384e-05	-1.41568	-0.866835
22426001	chr8:22426001:C:T	1.90744e-06	-1.48489	-1.20141	1.5969e-05	-1.44323	-1.1648	1.6136e-05	-1.44455	-1.16525
22426282	chr8:22426282:A:G	7.61641e-06	-1.11157e-10	-1.30176	5.88227e-05	-1.11157e-10	-1.30415	5.95426e-05	-1.11157e-10	-1.30417
22426476	chr8:22426476:A:G	2.93721e-06	-1.47853	-0.776075	2.55191e-05	-1.4345	-0.704749	2.57759e-05	-1.43588	-0.705534
22426489	chr8:22426489:A:G	1.90353e-06	-1.52027	-1.16808	1.77779e-05	-1.42991	-1.07081	1.79658e-05	-1.43072	-1.07167
22426635	chr8:22426635:AG:A	9.00635e-06	-1.11157e-10	-1.13413	6.82342e-05	-1.11157e-10	-1.15573	6.90688e-05	-1.11157e-10	-1.15575
22426694	chr8:22426694:T:C	7.87728e-06	-1.11157e-10	-1.26808	6.25023e-05	-1.11157e-10	-1.24348	6.32604e-05	-1.11157e-10	-1.2436
22426704	chr8:22426704:G:A	3.65037e-06	-1.46257	-0.574668	3.22828e-05	-1.41434	-0.489808	3.25999e-05	-1.41583	-0.49072
22427090	chr8:22427090:T:C	2.18835e-06	-1.27426	-1.27465	1.96342e-05	-1.0998	-1.30161	1.98074e-05	-1.1033	-1.30151
22427149	chr8:22427149:G:A	5.85236e-06	-1.56522	-3.15096e-10	4.55839e-05	-1.55912	-3.15096e-10	4.61433e-05	-1.55911	-3.15096e-10
22427337	chr8:22427337:T:C	9.33833e-06	-1.11157e-10	-1.09794	7.13541e-05	-1.11157e-10	-1.11102	7.22119e-05	-1.11157e-10	-1.11125
22427515	chr8:22427515:A:G	1.74199e-05	-1.11157e-10	-0.474448	0.000156425	-1.11157e-10	-0.326105	0.000158487	-1.11157e-10	-0.325184
22427659	chr8:22427659:A:G	1.37096e-05	-1.11157e-10	-0.71397	0.00010924	-1.11157e-10	-0.685128	0.000110536	-1.11157e-10	-0.685515
22427853	chr8:22427853:C:A	1.70048e-06	-1.56481	-1.23634	1.43049e-05	-1.55572	-1.16236	1.4467e-05	-1.55594	-1.16304
22427904	chr8:22427904:C:T	7.9745e-06	-1.11157e-10	-1.25581	6.10628e-05	-1.11157e-10	-1.26678	6.18049e-05	-1.11157e-10	-1.26687
22427977	chr8:22427977:A:G	2.19744e-06	-1.26316	-1.28161	1.98842e-05	-1.08529	-1.30346	2.00574e-05	-1.08886	-1.3034
22427994	chr8:22427994:G:A	1.8286e-06	-1.43224	-1.29627	1.50438e-05	-1.3733	-1.29441	1.52022e-05	-1.37499	-1.29443
22428083	chr8:22428083:G:A	1.8675e-06	-1.41416	-1.2933	1.73993e-05	-1.23914	-1.2831	1.75671e-05	-1.24151	-1.28332
22428400	chr8:22428400:T:G	6.09691e-06	-1.52428	-3.15096e-10	4.68154e-05	-1.53247	-3.15096e-10	4.73616e-05	-1.53304	-3.15096e-10
22428535	chr8:22428535:C:T	9.73787e-06	-1.11157e-10	-1.05604	7.05673e-05	-1.11157e-10	-1.12211	7.14161e-05	-1.11157e-10	-1.12233
22428665	chr8:22428665:T:A	7.66411e-06	-1.11157e-10	-1.29551	5.90259e-05	-1.11157e-10	-1.3007	5.97524e-05	-1.11157e-10	-1.30065
22428691	chr8:22428691:C:T	4.59504e-05	-1.11157e-10	0.4955	0.000352477	-1.11157e-10	0.486308	0.000357026	-1.11157e-10	0.486952
22429298	chr8:22429298:C:G	9.31914e-06	-1.11157e-10	-1.09999	7.60633e-05	-1.11157e-10	-1.04711	7.69665e-05	-1.11157e-10	-1.04749
22429481	chr8:22429481:G:T	2.33467e-06	-1.18005	-1.30415	1.94712e-05	-1.10553	-1.30421	1.96655e-05	-1.10779	-1.3042
22429846	chr8:22429846:G:A	1.54884e-05	-1.11157e-10	-0.591971	0.000125263	-1.11157e-10	-0.548259	0.000126846	-1.11157e-10	-0.547887
22430088	chr8:22430088:G:C	1.01993e-05	-1.11157e-10	-1.00974	7.99264e-05	-1.11157e-10	-0.997572	8.08888e-05	-1.11157e-10	-0.997782
22430212	chr8:22430212:CACCT:C	2.52517e-06	-1.21251	-1.19324	2.08978e-05	-1.14217	-1.19686	2.11105e-05	-1.14432	-1.19677
22430498	chr8:22430498:G:A	1.02148e-05	-1.11157e-10	-1.00822	7.68794e-05	-1.11157e-10	-1.03644	7.78167e-05	-1.11157e-10	-1.0365
22430712	chr8:22430712:G:A	7.63915e-06	-1.11157e-10	-1.29878	5.9061e-05	-1.11157e-10	-1.30011	5.97832e-05	-1.11157e-10	-1.30013
22430729	chr8:22430729:G:C	2.49739e-06	-1.20417	-1.21265	2.07138e-05	-1.13169	-1.21619	2.09234e-05	-1.13387	-1.21611
22430829	chr8:22430829:T:C	2.58232e-06	-1.13165	-1.25173	2.1623e-05	-1.05346	-1.25146	2.18384e-05	-1.05582	-1.25136
22431042	chr8:22431042:C:T	7.94217e-06	-1.11157e-10	-1.25988	6.23391e-05	-1.11157e-10	-1.24609	6.31078e-05	-1.11157e-10	-1.24601
22431043	chr8:22431043:A:G	2.76341e-06	-1.13262	-1.18298	2.32185e-05	-1.05091	-1.18282	2.34453e-05	-1.05331	-1.18288
22431049	chr8:22431049:G:A	2.61076e-06	-1.15555	-1.21687	2.17582e-05	-1.07842	-1.22027	2.19756e-05	-1.08074	-1.22019
22431124	chr8:22431124:A:C	2.67133e-06	-1.11932	-1.23016	2.23317e-05	-1.03945	-1.23322	2.25526e-05	-1.04186	-1.23315
22431265	chr8:22431265:A:G	2.61275e-06	-1.13609	-1.23557	2.18113e-05	-1.05764	-1.23861	2.20278e-05	-1.06001	-1.23854
22431276	chr8:22431276:C:T	2.607e-06	-1.14113	-1.23273	2.17573e-05	-1.06288	-1.23585	2.19737e-05	-1.06523	-1.23578
22431376	chr8:22431376:A:C	2.55232e-06	-1.15001	-1.24504	2.12757e-05	-1.07321	-1.24791	2.14873e-05	-1.07555	-1.24784
22431482	chr8:22431482:A:G	2.64853e-06	-1.11769	-1.24037	2.21481e-05	-1.03752	-1.24341	2.23669e-05	-1.03993	-1.24334
22431580	chr8:22431580:T:C	2.53648e-06	-1.16128	-1.24	2.11332e-05	-1.08477	-1.24307	2.13443e-05	-1.08707	-1.243
22431613	chr8:22431613:A:G	2.76328e-06	-1.01701	-1.29863	2.32111e-05	-0.933834	-1.30021	2.3435e-05	-0.936464	-1.30016
22431653	chr8:22431653:G:A	2.61317e-06	-1.13013	-1.24137	2.18318e-05	-1.05108	-1.24423	2.20483e-05	-1.05346	-1.24417
22431775	chr8:22431775:G:A	2.62331e-06	-1.12728	-1.24035	2.19256e-05	-1.0479	-1.24312	2.2143e-05	-1.05029	-1.24305
22432057	chr8:22432057:A:T	1.00355e-05	-1.11157e-10	-1.02593	7.86281e-05	-1.11157e-10	-1.01395	7.95752e-05	-1.11157e-10	-1.01415
22432069	chr8:22432069:G:C	2.03506e-06	-1.397	-1.22454	1.6324e-05	-1.35854	-1.22751	1.65007e-05	-1.36001	-1.22745
22432219	chr8:22432219:C:T	8.25284e-06	-1.11157e-10	-1.22151	6.38695e-05	-1.11157e-10	-1.22184	6.46436e-05	-1.11157e-10	-1.22197
22432455	chr8:22432455:T:C	5.85562e-06	-1.56466	-3.15096e-10	4.6944e-05	-1.52972	-3.15096e-10	4.74426e-05	-1.53134	-3.15096e-10
22432817	chr8:22432817:TG:T	6.40018e-06	-1.47574	-3.15096e-10	5.11956e-05	-1.44302	-3.15096e-10	5.17625e-05	-1.44419	-3.15096e-10
22433061	chr8:22433061:C:T	9.64664e-06	-1.11157e-10	-1.06545	7.54302e-05	-1.11157e-10	-1.05547	7.63399e-05	-1.11157e-10	-1.05566
22434051	chr8:22434051:T:C	9.03143e-06	-1.11157e-10	-1.13135	6.57336e-05	-1.11157e-10	-1.19307	6.65625e-05	-1.11157e-10	-1.19272
22434500	chr8:22434500:A:C	1.62783e-06	-1.5588	-1.28602	1.23547e-05	-1.56157	-1.30307	1.25038e-05	-1.56181	-1.30302
22434594	chr8:22434594:T:G	4.12255e-05	-1.11157e-10	0.386993	0.000391509	-1.11157e-10	0.591331	0.000396794	-1.11157e-10	0.59256
22434789	chr8:22434789:T:C	5.98761e-06	-1.54237	-3.15096e-10	4.53048e-05	-1.56527	-3.15096e-10	4.58595e-05	-1.56528	-3.15096e-10
22435217	chr8:22435217:C:T	8.23146e-06	0.0349553	-1.25905	2.84209e-05	-0.881373	-1.15018	2.88384e-05	-0.87836	-1.15079
22435224	chr8:22435224:T:A	1.36281e-05	-1.11157e-10	-0.719927	0.000102547	-1.11157e-10	-0.748361	0.000103834	-1.11157e-10	-0.748061
22435268	chr8:22435268:G:A	7.61237e-06	-1.11157e-10	-1.30229	5.88614e-05	-1.11157e-10	-1.30349	5.95821e-05	-1.11157e-10	-1.3035
22435793	chr8:22435793:C:T	2.05175e-06	-1.56474	-1.04863	1.45445e-05	-1.56605	-1.13541	1.47331e-05	-1.56611	-1.13465
22436223	chr8:22436223:CT:C	2.32913e-06	-1.52767	-0.9589	1.55818e-05	-1.56405	-1.06852	1.57853e-05	-1.56388	-1.0679
22436295	chr8:22436295:C:T	8.80946e-06	-1.11157e-10	-1.15624	6.62198e-05	-1.11157e-10	-1.1857	6.705e-05	-1.11157e-10	-1.18542
22436686	chr8:22436686:T:C	1.55246e-05	-1.11157e-10	-0.589634	0.000124597	-1.11157e-10	-0.553593	0.00012617	-1.11157e-10	-0.553227
22437052	chr8:22437052:AAAGAAAAAGAAAAG:A	1.35134e-05	-1.11157e-10	-0.72838	0.000108891	-1.11157e-10	-0.688334	0.00011026	-1.11157e-10	-0.688018
22437323	chr8:22437323:G:T	2.67613e-06	-1.04449	-1.3032	2.23083e-05	-0.970687	-1.30303	2.2528e-05	-0.973045	-1.30305
22437443	chr8:22437443:G:A	7.61188e-06	-1.11157e-10	-1.30235	5.92038e-05	-1.11157e-10	-1.29769	5.99267e-05	-1.11157e-10	-1.29774
22437609	chr8:22437609:A:G	1.40385e-05	-1.11157e-10	-0.690256	0.000113237	-1.11157e-10	-0.649192	0.000114663	-1.11157e-10	-0.648858
22437715	chr8:22437715:T:C	1.76346e-06	-1.46624	-1.29854	1.26352e-05	-1.53803	-1.30416	1.27973e-05	-1.53746	-1.30417
22438258	chr8:22438258:G:A	1.9063e-06	-1.44987	-1.23703	1.31609e-05	-1.52895	-1.27248	1.33337e-05	-1.52829	-1.27227
22438911	chr8:22438911:TC:T	9.04982e-06	-1.11157e-10	-1.12932	6.84568e-05	-1.11157e-10	-1.15248	6.93076e-05	-1.11157e-10	-1.1523
22438933	chr8:22438933:G:A	1.32682e-05	-1.11157e-10	-0.74669	0.000102516	-1.11157e-10	-0.748658	0.000103806	-1.11157e-10	-0.748337
22439566	chr8:22439566:C:T	7.58802e-05	-1.11157e-10	0.997092	0.000746993	-1.11157e-10	1.23738	0.000757245	-1.11157e-10	1.23883
22440108	chr8:22440108:A:G	9.68347e-05	-1.11157e-10	1.24094	0.000965802	-1.11157e-10	1.49428	0.000979143	-1.11157e-10	1.49582
22440685	chr8:22440685:G:C	2.56627e-05	-1.11157e-10	-0.0870241	0.000210205	-1.11157e-10	-0.0305966	0.000212889	-1.11157e-10	-0.030086
22440981	chr8:22440981:G:A	1.95496e-06	-1.50295	-1.15874	1.35986e-05	-1.55524	-1.21348	1.3775e-05	-1.55487	-1.21313
22441213	chr8:22441213:T:G	1.94937e-06	-1.49252	-1.17203	1.35195e-05	-1.55075	-1.2238	1.36956e-05	-1.55031	-1.22348
22441708	chr8:22441708:T:A	2.15506e-06	-1.44766	-1.11658	1.44575e-05	-1.52768	-1.17979	1.46507e-05	-1.52698	-1.17939
22442550	chr8:22442550:T:G	5.96199e-06	-1.54666	-3.15096e-10	4.5261e-05	-1.56623	-3.15096e-10	4.58137e-05	-1.56627	-3.15096e-10
22443062	chr8:22443062:G:A	8.53056e-06	-1.11157e-10	-1.18841	6.39193e-05	-1.11157e-10	-1.22106	6.47151e-05	-1.11157e-10	-1.22086
22443089	chr8:22443089:C:T	7.61774e-06	-1.11157e-10	-1.30158	5.92377e-05	-1.11157e-10	-1.29712	5.99655e-05	-1.11157e-10	-1.29709
22443283	chr8:22443283:A:G	2.1034e-06	-1.47406	-1.11444	1.39984e-05	-1.55281	-1.18693	1.41814e-05	-1.5524	-1.18653
22443610	chr8:22443610:A:G	2.33951e-06	-1.47629	-1.00583	1.50609e-05	-1.55382	-1.11276	1.52585e-05	-1.55343	-1.11229
22443882	chr8:22443882:T:A	5.94814e-06	-1.54898	-3.15096e-10	4.52733e-05	-1.56596	-3.15096e-10	4.58239e-05	-1.56605	-3.15096e-10
22444058	chr8:22444058:T:G	1.60597e-06	-1.56117	-1.29717	1.30137e-05	-1.51529	-1.29738	1.31594e-05	-1.51638	-1.29734
22444267	chr8:22444267:A:G	2.51342e-06	-1.49128	-0.91914	1.65313e-05	-1.54518	-1.02824	1.67556e-05	-1.54509	-1.02703
22444449	chr8:22444449:A:T	2.41518e-06	-1.49444	-0.955849	1.55789e-05	-1.55995	-1.07281	1.57823e-05	-1.55967	-1.0723
22444695	chr8:22444695:T:C	1.07445e-05	-1.11157e-10	-0.957669	7.66271e-05	-1.11157e-10	-1.03973	7.75469e-05	-1.11157e-10	-1.03998
22445349	chr8:22445349:A:G	2.03462e-05	-1.11157e-10	-0.319167	0.000155658	-1.11157e-10	-0.331015	0.000157652	-1.11157e-10	-0.330465
22445573	chr8:22445573:C:T	9.29405e-06	-0.151273	-0.951415	9.97212e-05	0.0895243	-0.865824	0.000100949	0.0900167	-0.866262
22445926	chr8:22445926:A:G	6.64224e-06	-1.09269	-0.345926	4.50214e-05	-1.21276	-0.358776	4.5622e-05	-1.21194	-0.358525
22446271	chr8:22446271:TC:T	2.12421e-06	-1.46269	-1.11597	1.4036e-05	-1.54843	-1.18862	1.42204e-05	-1.54795	-1.18823
22446278	chr8:22446278:G:C	2.09937e-06	-1.4661	-1.12433	1.39249e-05	-1.54981	-1.19519	1.41074e-05	-1.54935	-1.19481
22446653	chr8:22446653:A:G	0.000207697	-1.11157e-10	2.00402	0.00219588	-1.11157e-10	2.31566	0.00222721	-1.11157e-10	2.31765
22446660	chr8:22446660:A:G	1.95447e-06	-1.56316	-1.09878	1.56071e-05	-1.56552	-1.06543	1.57969e-05	-1.56554	-1.0655
22447005	chr8:22447005:G:A	8.51957e-06	-1.11157e-10	-1.1897	6.48528e-05	-1.11157e-10	-1.20656	6.56656e-05	-1.11157e-10	-1.20628
22447216	chr8:22447216:GT:G	3.69719e-06	-1.5631	-0.46139	2.80754e-05	-1.55761	-0.486179	2.84479e-05	-1.55762	-0.485166
22447260	chr8:22447260:A:G	9.37849e-06	-1.11157e-10	-1.09364	7.26267e-05	-1.11157e-10	-1.09335	7.35023e-05	-1.11157e-10	-1.09354
22447504	chr8:22447504:G:A	2.71767e-06	-1.53062	-0.801666	2.00001e-05	-1.56563	-0.817306	2.02609e-05	-1.56563	-0.81654
22447988	chr8:22447988:T:C	2.17895e-06	-1.49018	-1.06304	1.43198e-05	-1.55877	-1.15826	1.45058e-05	-1.55846	-1.15785
22448058	chr8:22448058:C:T	9.69486e-06	-1.11157e-10	-1.06047	7.00918e-05	-1.11157e-10	-1.12887	7.09344e-05	-1.11157e-10	-1.1291
22448217	chr8:22448217:G:A	9.31238e-06	-1.11157e-10	-1.10072	7.76514e-05	-1.11157e-10	-1.02645	7.86237e-05	-1.11157e-10	-1.02618
22448474	chr8:22448474:G:A	9.13414e-06	-1.11157e-10	-1.12004	6.89214e-05	-1.11157e-10	-1.14571	6.97666e-05	-1.11157e-10	-1.1457
22448505	chr8:22448505:G:A	9.55141e-06	-1.11157e-10	-1.07537	6.91898e-05	-1.11157e-10	-1.14183	7.00221e-05	-1.11157e-10	-1.14205
22448539	chr8:22448539:T:C	2.04488e-06	-1.48347	-1.13326	1.37405e-05	-1.55641	-1.20192	1.39191e-05	-1.55605	-1.20154
22449812	chr8:22449812:T:A	2.07451e-06	-1.33548	-1.26686	1.41394e-05	-1.52085	-1.20886	1.43167e-05	-1.52037	-1.20906
22449813	chr8:22449813:C:T	2.12515e-06	-1.31226	-1.26596	1.43124e-05	-1.51008	-1.20747	1.44925e-05	-1.50955	-1.20767
22449873	chr8:22449873:T:C	1.03631e-05	-1.11157e-10	-0.993815	7.41858e-05	-1.11157e-10	-1.07211	7.50747e-05	-1.11157e-10	-1.07237
22450197	chr8:22450197:C:G	1.82006e-05	-1.11157e-10	-0.430609	0.000130495	-1.11157e-10	-0.507342	0.000132114	-1.11157e-10	-0.507189
22450232	chr8:22450232:A:C	1.01568e-05	-1.11157e-10	-1.01392	7.29536e-05	-1.11157e-10	-1.08886	7.38302e-05	-1.11157e-10	-1.08909
22450897	chr8:22450897:G:A	6.9585e-06	-1.3921	-3.15096e-10	4.9364e-05	-1.47946	-3.15096e-10	4.99564e-05	-1.47971	-3.15096e-10
22451539	chr8:22451539:C:CT	1.02188e-05	-1.11157e-10	-1.00783	7.33504e-05	-1.11157e-10	-1.08343	7.42317e-05	-1.11157e-10	-1.08367
22451729	chr8:22451729:C:CT	6.73732e-06	-1.4244	-3.15096e-10	4.56552e-05	-1.55756	-3.15096e-10	4.62565e-05	-1.55666	-3.15096e-10
22452096	chr8:22452096:G:T	9.54065e-06	-1.11157e-10	-1.0765	7.46964e-05	-1.11157e-10	-1.06525	7.56006e-05	-1.11157e-10	-1.06539
22452539	chr8:22452539:G:A	1.82164e-06	-1.42834	-1.30398	1.25874e-05	-1.5575	-1.28848	1.27429e-05	-1.5573	-1.28858
22453055	chr8:22453055:G:A	1.45831e-05	-1.11157e-10	-0.652203	0.000111424	-1.11157e-10	-0.665335	0.000112763	-1.11157e-10	-0.665568
22453420	chr8:22453420:T:C	1.88339e-06	-1.43386	-1.26512	1.24645e-05	-1.55867	-1.29712	1.26207e-05	-1.55848	-1.29704
22453460	chr8:22453460:C:T	5.85449e-06	-1.56485	-3.15096e-10	4.55491e-05	-1.55989	-3.15096e-10	4.61058e-05	-1.55992	-3.15096e-10
22453634	chr8:22453634:T:C	0.000152386	-1.11157e-10	1.69436	0.00158821	-1.11157e-10	1.99169	0.00161068	-1.11157e-10	1.99355
22453797	chr8:22453797:G:A	9.43704e-06	-1.11157e-10	-1.08742	7.04722e-05	-1.11157e-10	-1.12346	7.13579e-05	-1.11157e-10	-1.12315
22454403	chr8:22454403:T:C	1.79866e-06	-1.47489	-1.27013	1.23698e-05	-1.56551	-1.29791	1.25227e-05	-1.56544	-1.29787
22454481	chr8:22454481:T:A	7.77135e-06	-1.11157e-10	-1.28162	5.95438e-05	-1.11157e-10	-1.29197	6.02792e-05	-1.11157e-10	-1.29187
22454520	chr8:22454520:T:C	9.17879e-06	-1.11157e-10	-1.11517	7.1332e-05	-1.11157e-10	-1.11133	7.22165e-05	-1.11157e-10	-1.11119
22454664	chr8:22454664:T:G	6.27513e-06	-1.49547	-3.15096e-10	5.09591e-05	-1.44766	-3.15096e-10	5.15924e-05	-1.44748	-3.15096e-10
22454782	chr8:22454782:T:C	1.75632e-06	-1.52696	-1.24188	1.48446e-05	-1.43958	-1.24147	1.50017e-05	-1.44134	-1.24136
22454914	chr8:22454914:G:A	1.5201e-05	-1.06897	0.458267	0.000101897	-1.19659	0.44187	0.000103273	-1.19574	0.442262
22454916	chr8:22454916:C:T	2.01543e-06	-1.3397	-1.29153	1.30237e-05	-1.50768	-1.30423	1.3186e-05	-1.50747	-1.30423
22455461	chr8:22455461:G:GT	1.00161e-05	-1.11157e-10	-1.02787	7.20757e-05	-1.11157e-10	-1.10096	7.29408e-05	-1.11157e-10	-1.10121
22455469	chr8:22455469:A:C	9.99957e-06	-1.11157e-10	-1.02952	7.19758e-05	-1.11157e-10	-1.10235	7.28396e-05	-1.11157e-10	-1.1026
22456195	chr8:22456195:A:G	1.26586e-05	-1.11157e-10	-0.793723	9.88827e-05	-1.11157e-10	-0.784744	0.000100122	-1.11157e-10	-0.78447
22456473	chr8:22456473:G:A	2.5151e-06	-1.33555	-1.0742	1.7695e-05	-1.51996	-0.985436	1.79179e-05	-1.51953	-0.985523
22456703	chr8:22456703:A:C	7.60411e-06	-1.11157e-10	-1.30337	5.89043e-05	-1.11157e-10	-1.30277	5.96266e-05	-1.11157e-10	-1.30275
22456806	chr8:22456806:T:C	9.11106e-06	-1.12257	-3.15096e-10	7.80919e-05	-1.02079	-3.15096e-10	7.90795e-05	-1.0204	-3.15096e-10
22457217	chr8:22457217:T:C	1.81675e-06	-1.4827	-1.25231	1.36712e-05	-1.56612	-1.19727	1.38376e-05	-1.56609	-1.19739
22457349	chr8:22457349:T:A	1.04731e-05	-1.11157e-10	-0.983258	8.07848e-05	-1.11157e-10	-0.98689	8.17967e-05	-1.11157e-10	-0.986621
22457359	chr8:22457359:A:C	1.86768e-06	-1.45278	-1.25458	1.36864e-05	-1.56276	-1.19952	1.38536e-05	-1.56263	-1.19968
22457890	chr8:22457890:G:A	1.82556e-06	-1.47264	-1.25754	1.59621e-05	-1.35121	-1.25725	1.61223e-05	-1.3535	-1.25716
22457909	chr8:22457909:C:T	1.16478e-05	-1.11157e-10	-0.876949	9.34138e-05	-1.11157e-10	-0.841639	9.4545e-05	-1.11157e-10	-0.841781
22457979	chr8:22457979:T:C	1.7022e-06	-1.50461	-1.29553	1.44918e-05	-1.40409	-1.301	1.46402e-05	-1.40605	-1.30104
22458046	chr8:22458046:G:A	1.02396e-05	-1.11157e-10	-1.0058	7.34494e-05	-1.11157e-10	-1.08208	7.43306e-05	-1.11157e-10	-1.08234
22458086	chr8:22458086:C:T	1.77224e-06	-1.50374	-1.25608	1.52281e-05	-1.39986	-1.25567	1.53851e-05	-1.40188	-1.25558
22458326	chr8:22458326:G:A	8.66515e-06	-1.11157e-10	-1.17275	6.70152e-05	-1.11157e-10	-1.17376	6.78266e-05	-1.11157e-10	-1.1739
22459174	chr8:22459174:G:T	1.76221e-06	-1.49959	-1.2659	1.34839e-05	-1.56588	-1.2113	1.36447e-05	-1.56592	-1.21159
22459974	chr8:22459974:T:C	7.90242e-06	-1.11157e-10	-1.26489	6.12802e-05	-1.11157e-10	-1.26322	6.20273e-05	-1.11157e-10	-1.26328
22460281	chr8:22460281:A:T	0.000128574	-1.11157e-10	1.52444	0.00132688	-1.11157e-10	1.81191	0.00134562	-1.11157e-10	1.81375
22460519	chr8:22460519:C:T	5.85782e-06	-1.56429	-3.15096e-10	4.53744e-05	-1.56373	-3.15096e-10	4.5924e-05	-1.56387	-3.15096e-10
22460746	chr8:22460746:C:T	8.06094e-06	-1.11157e-10	-1.24503	6.22749e-05	-1.11157e-10	-1.24712	6.30322e-05	-1.11157e-10	-1.24721
22461283	chr8:22461283:A:G	8.54657e-06	-1.11157e-10	-1.18653	6.53446e-05	-1.11157e-10	-1.199	6.61496e-05	-1.11157e-10	-1.19894
22461576	chr8:22461576:C:A	8.72825e-06	-1.11157e-10	-1.1655	6.7548e-05	-1.11157e-10	-1.16584	6.83885e-05	-1.11157e-10	-1.16565
22461685	chr8:22461685:T:C	2.39664e-05	-1.24944	1.09403	0.000167787	-1.33551	1.07953	0.000170044	-1.33483	1.08003
22461703	chr8:22461703:G:A	8.52657e-06	-1.11157e-10	-1.18888	6.59865e-05	-1.11157e-10	-1.18923	6.68064e-05	-1.11157e-10	-1.18906
22462059	chr8:22462059:A:G	7.8259e-06	-1.11157e-10	-1.27462	5.98524e-05	-1.11157e-10	-1.2868	6.05922e-05	-1.11157e-10	-1.28669
22462120	chr8:22462120:T:C	7.599e-06	-1.11157e-10	-1.30405	5.88381e-05	-1.11157e-10	-1.30389	5.95576e-05	-1.11157e-10	-1.30391
22462290	chr8:22462290:C:T	8.12295e-06	-1.11157e-10	-1.23737	6.17036e-05	-1.11157e-10	-1.25634	6.24704e-05	-1.11157e-10	-1.25616
22462422	chr8:22462422:G:A	7.96343e-06	-1.2572	-3.15096e-10	6.10424e-05	-1.26711	-3.15096e-10	6.18151e-05	-1.26671	-3.15096e-10
22462495	chr8:22462495:G:C	9.79215e-06	-1.11157e-10	-1.05048	7.06257e-05	-1.11157e-10	-1.12128	7.14757e-05	-1.11157e-10	-1.1215
22462587	chr8:22462587:T:C	7.78587e-06	-1.11157e-10	-1.27975	5.99492e-05	-1.11157e-10	-1.28518	6.06854e-05	-1.11157e-10	-1.28515
22462597	chr8:22462597:G:A	8.66878e-06	-1.11157e-10	-1.17233	6.70901e-05	-1.11157e-10	-1.17264	6.79248e-05	-1.11157e-10	-1.17246
22462608	chr8:22462608:T:G	7.6025e-06	-1.11157e-10	-1.30359	5.88659e-05	-1.11157e-10	-1.30342	5.95866e-05	-1.11157e-10	-1.30343
22462625	chr8:22462625:C:T	1.08966e-05	-1.11157e-10	-0.943609	8.4209e-05	-1.11157e-10	-0.945377	8.51804e-05	-1.11157e-10	-0.946086
22462644	chr8:22462644:C:T	7.93069e-06	-1.11157e-10	-1.26132	6.12146e-05	-1.11157e-10	-1.26429	6.19619e-05	-1.11157e-10	-1.26434
22462645	chr8:22462645:A:T	7.82818e-06	-1.11157e-10	-1.27433	6.04409e-05	-1.11157e-10	-1.27701	6.11787e-05	-1.11157e-10	-1.27706
22462905	chr8:22462905:CAGACAGTT:C	7.72306e-06	-1.11157e-10	-1.28785	5.95218e-05	-1.11157e-10	-1.29234	6.02542e-05	-1.11157e-10	-1.29228
22463293	chr8:22463293:G:A	2.68091e-06	-1.16573	-1.18017	1.66803e-05	-1.45524	-1.10921	1.68753e-05	-1.45546	-1.10955
22463836	chr8:22463836:G:T	3.49032e-05	0.220514	-3.15096e-10	0.000182508	-0.171882	-3.15096e-10	0.000183612	-0.178032	-3.15096e-10
22464080	chr8:22464080:G:A	7.63802e-06	-1.11157e-10	-1.29892	5.95233e-05	-1.11157e-10	-1.29231	6.02574e-05	-1.11157e-10	-1.29223
22464161	chr8:22464161:T:G	9.26955e-06	-1.11157e-10	-1.10533	6.74192e-05	-1.11157e-10	-1.16775	6.82302e-05	-1.11157e-10	-1.16797
22465078	chr8:22465078:C:T	6.46223e-06	-1.46609	-3.15096e-10	4.53783e-05	-1.56364	-3.15096e-10	4.59317e-05	-1.5637	-3.15096e-10
22465329	chr8:22465329:A:G	0.000158231	-1.11157e-10	1.73199	0.00165052	-1.11157e-10	2.03017	0.00167391	-1.11157e-10	2.03206
22466172	chr8:22466172:CT:C	2.13181e-06	-1.3806	-1.19449	1.4217e-05	-1.53562	-1.18862	1.4394e-05	-1.53524	-1.18881
22466384	chr8:22466384:T:C	3.91404e-05	-1.11157e-10	0.335091	0.000300251	-1.11157e-10	0.325939	0.000304083	-1.11157e-10	0.326444
22466442	chr8:22466442:C:G	1.02657e-05	-1.11157e-10	-1.00326	8.02795e-05	-1.11157e-10	-0.993164	8.12751e-05	-1.11157e-10	-0.993018
22466755	chr8:22466755:T:C	1.67319e-06	-1.5168	-1.30053	1.26761e-05	-1.56238	-1.27658	1.28274e-05	-1.56252	-1.27675
22466775	chr8:22466775:A:T	9.76453e-06	-1.11157e-10	-1.05331	7.04384e-05	-1.11157e-10	-1.12394	7.12855e-05	-1.11157e-10	-1.12416
22466994	chr8:22466994:A:G	4.51207e-06	-1.52621	-0.299098	3.91606e-05	-1.44802	-0.262989	3.95864e-05	-1.44975	-0.262621
22467064	chr8:22467064:A:G	2.63117e-06	-1.54224	-0.822392	2.21961e-05	-1.44179	-0.836973	2.24846e-05	-1.44189	-0.836134
22467169	chr8:22467169:A:G	2.45696e-06	-1.54091	-0.892228	2.0793e-05	-1.43844	-0.905627	2.10618e-05	-1.43854	-0.904852
22467404	chr8:22467404:A:C	2.08542e-05	-1.11157e-10	-0.294508	0.000161584	-1.11157e-10	-0.293652	0.000163646	-1.11157e-10	-0.293151
22467593	chr8:22467593:G:A	7.59896e-06	-1.11157e-10	-1.30405	5.88849e-05	-1.11157e-10	-1.30309	5.96055e-05	-1.11157e-10	-1.30311
22468124	chr8:22468124:G:A	9.76805e-06	-1.11157e-10	-1.05295	7.04598e-05	-1.11157e-10	-1.12364	7.13071e-05	-1.11157e-10	-1.12386
22468172	chr8:22468172:C:T	7.74904e-06	-1.11157e-10	-1.28449	5.94775e-05	-1.11157e-10	-1.29308	6.0204e-05	-1.11157e-10	-1.29312
22468320	chr8:22468320:A:G	1.64445e-06	-1.55065	-1.284	1.34401e-05	-1.53751	-1.24293	1.35961e-05	-1.53789	-1.24318
22468836	chr8:22468836:C:T	7.90994e-06	-1.26394	-3.15096e-10	6.19115e-05	-1.25297	-3.15096e-10	6.25899e-05	-1.25425	-3.15096e-10
22469204	chr8:22469204:A:G	1.84423e-06	-1.44072	-1.27928	1.32347e-05	-1.56144	-1.2344	1.3395e-05	-1.56129	-1.23468
22469440	chr8:22469440:A:G	7.60308e-06	-1.11157e-10	-1.30351	5.90037e-05	-1.11157e-10	-1.30108	5.97261e-05	-1.11157e-10	-1.30109
22469514	chr8:22469514:A:G	1.70799e-06	-1.52726	-1.26949	1.25162e-05	-1.5535	-1.29815	1.26796e-05	-1.55282	-1.29805
22469589	chr8:22469589:C:G	7.61421e-06	-1.11157e-10	-1.30205	5.90964e-05	-1.11157e-10	-1.29951	5.98162e-05	-1.11157e-10	-1.29958
22469638	chr8:22469638:C:T	7.63587e-06	-1.11157e-10	-1.29921	5.93285e-05	-1.11157e-10	-1.29559	6.00495e-05	-1.11157e-10	-1.29569
22470051	chr8:22470051:T:C	9.8286e-06	-1.11157e-10	-1.04677	7.07058e-05	-1.11157e-10	-1.12015	7.15562e-05	-1.11157e-10	-1.12037
22471366	chr8:22471366:A:G	2.79625e-05	-1.11157e-10	-0.00120019	0.000222735	-1.11157e-10	0.0273059	0.000225583	-1.11157e-10	0.0278301
22471427	chr8:22471427:A:G	7.63775e-06	-1.11157e-10	-1.29896	5.91375e-05	-1.11157e-10	-1.29881	5.98561e-05	-1.11157e-10	-1.29891
22471601	chr8:22471601:G:A	7.63702e-06	-1.11157e-10	-1.29906	5.91172e-05	-1.11157e-10	-1.29916	5.98474e-05	-1.11157e-10	-1.29906
22471951	chr8:22471951:AC:A	1.23027e-05	-1.11157e-10	-0.822243	9.41359e-05	-1.11157e-10	-0.833939	9.52704e-05	-1.11157e-10	-0.834138
22472184	chr8:22472184:T:C	9.08605e-06	-1.11157e-10	-1.12532	7.0233e-05	-1.11157e-10	-1.12686	7.111e-05	-1.11157e-10	-1.12663
22474008	chr8:22474008:C:T	8.25214e-06	-1.11157e-10	-1.22159	6.40274e-05	-1.11157e-10	-1.21937	6.48009e-05	-1.11157e-10	-1.21954
22474443	chr8:22474443:C:T	7.78865e-06	-1.11157e-10	-1.2794	6.0488e-05	-1.11157e-10	-1.27623	6.12236e-05	-1.11157e-10	-1.27632
22474695	chr8:22474695:C:T	1.53015e-05	-1.11157e-10	-0.604113	0.000118491	-1.11157e-10	-0.603839	0.000119992	-1.11157e-10	-0.603435
22475829	chr8:22475829:A:T	1.19473e-05	-1.11283	0.261267	8.16845e-05	-1.22357	0.247754	8.27822e-05	-1.22276	0.248116
22476202	chr8:22476202:G:T	1.68392e-06	-1.564	-1.24694	1.31721e-05	-1.55394	-1.24664	1.33273e-05	-1.55451	-1.24654
22476918	chr8:22476918:C:T	7.91722e-06	-1.11157e-10	-1.26302	6.01799e-05	-1.11157e-10	-1.28134	6.09217e-05	-1.11157e-10	-1.28127
22477097	chr8:22477097:T:C	1.80954e-06	-1.45401	-1.28498	1.24119e-05	-1.55689	-1.30313	1.25652e-05	-1.5568	-1.30313
22477156	chr8:22477156:T:G	1.85981e-06	-1.44866	-1.26293	1.35505e-05	-1.56191	-1.21034	1.37142e-05	-1.56177	-1.21066
22477206	chr8:22477206:A:G	2.11922e-06	-1.28648	-1.29454	1.37888e-05	-1.45841	-1.29641	1.39393e-05	-1.45981	-1.29633
22477326	chr8:22477326:A:C	8.29328e-06	-1.11157e-10	-1.21662	6.43462e-05	-1.11157e-10	-1.2144	6.51233e-05	-1.11157e-10	-1.21457
22477575	chr8:22477575:C:T	2.57148e-06	-1.37808	-1.0095	1.71932e-05	-1.51979	-1.01438	1.74064e-05	-1.51961	-1.01441
22477657	chr8:22477657:C:T	1.81195e-06	-1.45489	-1.28278	1.31158e-05	-1.5631	-1.24176	1.32748e-05	-1.56298	-1.24202
22477923	chr8:22477923:C:T	1.69973e-06	-1.55303	-1.24857	1.3857e-05	-1.49181	-1.25808	1.40061e-05	-1.49309	-1.25827
22478026	chr8:22478026:AT:A	7.73067e-06	-1.11157e-10	-1.28687	5.93703e-05	-1.11157e-10	-1.29488	6.00956e-05	-1.11157e-10	-1.29492
22478262	chr8:22478262:C:T	1.84959e-06	-1.49628	-1.22082	1.59483e-05	-1.38877	-1.22056	1.61124e-05	-1.39085	-1.22042
22478315	chr8:22478315:C:T	8.25168e-06	-1.11157e-10	-1.22165	6.4029e-05	-1.11157e-10	-1.21934	6.48025e-05	-1.11157e-10	-1.21951
22478439	chr8:22478439:C:T	1.79523e-06	-1.5161	-1.23083	1.52912e-05	-1.42107	-1.23033	1.54514e-05	-1.42294	-1.23021
22478504	chr8:22478504:G:A	6.68563e-06	-1.4321	-3.15096e-10	4.87269e-05	-1.49245	-3.15096e-10	4.93344e-05	-1.49223	-3.15096e-10
22478573	chr8:22478573:C:T	1.17861e-05	-1.11157e-10	-0.865144	9.0214e-05	-1.11157e-10	-0.876493	9.13024e-05	-1.11157e-10	-0.87668
22478595	chr8:22478595:C:T	1.83738e-06	-1.49397	-1.22975	1.58639e-05	-1.38512	-1.22951	1.60267e-05	-1.38721	-1.22939
22478797	chr8:22478797:C:T	7.84412e-06	-1.11157e-10	-1.2723	5.99716e-05	-1.11157e-10	-1.28481	6.07134e-05	-1.11157e-10	-1.28469
22478805	chr8:22478805:A:G	6.04276e-05	-1.11157e-10	0.769382	0.000420415	-1.11157e-10	0.662563	0.000425679	-1.11157e-10	0.662828
22479376	chr8:22479376:C:T	1.68619e-06	-1.55889	-1.2507	1.36248e-05	-1.50673	-1.26006	1.37733e-05	-1.50788	-1.26025
22479512	chr8:22479512:G:A	9.53299e-06	-1.11157e-10	-1.0773	6.90222e-05	-1.11157e-10	-1.14425	6.98529e-05	-1.11157e-10	-1.14447
22479810	chr8:22479810:G:T	1.96818e-06	-1.37763	-1.27732	1.34763e-05	-1.5464	-1.23135	1.3642e-05	-1.54608	-1.23163
22479871	chr8:22479871:T:C	0.000171433	-1.11157e-10	1.81213	0.00180193	-1.11157e-10	2.11794	0.00182749	-1.11157e-10	2.11984
22480015	chr8:22480015:A:C	1.69168e-05	-1.11157e-10	-0.503753	0.000131075	-1.11157e-10	-0.502911	0.000132739	-1.11157e-10	-0.502476
22480483	chr8:22480483:A:T	2.03899e-06	-1.33236	-1.28725	1.34437e-05	-1.51933	-1.26084	1.36129e-05	-1.51889	-1.26095
22480584	chr8:22480584:T:C	8.25283e-06	-1.11157e-10	-1.22151	6.322e-05	-1.11157e-10	-1.23206	6.3988e-05	-1.11157e-10	-1.23216
22480726	chr8:22480726:G:A	7.60017e-06	-1.11157e-10	-1.30389	5.89783e-05	-1.11157e-10	-1.30151	5.96989e-05	-1.11157e-10	-1.30154
22480865	chr8:22480865:A:G	2.07979e-06	-1.2957	-1.3041	1.35576e-05	-1.46749	-1.30424	1.37268e-05	-1.46727	-1.30424
22481008	chr8:22481008:G:C	2.03216e-06	-1.45253	-1.17043	1.79497e-05	-1.32177	-1.16933	1.81285e-05	-1.32421	-1.16917
22481238	chr8:22481238:G:A	2.65238e-05	-1.11157e-10	-0.0540193	0.000175937	-1.11157e-10	-0.208553	0.000177975	-1.11157e-10	-0.209217
22481312	chr8:22481312:G:A	7.78378e-06	-1.11157e-10	-1.28002	5.94622e-05	-1.11157e-10	-1.29334	6.01937e-05	-1.11157e-10	-1.29329
22481651	chr8:22481651:G:T	1.38326e-05	-1.11157e-10	-0.705032	0.000103194	-1.11157e-10	-0.742067	0.000104509	-1.11157e-10	-0.741586
22481997	chr8:22481997:G:A	2.01757e-06	-1.32627	-1.3039	1.3327e-05	-1.48532	-1.30356	1.34928e-05	-1.48512	-1.30358
22482496	chr8:22482496:C:G	1.33036e-05	-0.831167	0.0871396	8.77137e-05	-0.980865	0.0762644	8.89072e-05	-0.979847	0.0765833
22482613	chr8:22482613:C:A	1.16005e-05	-1.11157e-10	-0.881013	8.8808e-05	-1.11157e-10	-0.892202	8.98793e-05	-1.11157e-10	-0.89239
22482809	chr8:22482809:A:G	2.3379e-05	-1.11157e-10	-0.180223	0.000156422	-1.11157e-10	-0.326123	0.000158237	-1.11157e-10	-0.326761
22482931	chr8:22482931:T:C	7.62561e-06	-1.11157e-10	-1.30055	5.89505e-05	-1.11157e-10	-1.30198	5.96734e-05	-1.11157e-10	-1.30197
22483058	chr8:22483058:A:G	2.44884e-05	-1.11157e-10	-0.133864	0.000163162	-1.11157e-10	-0.283932	0.000165056	-1.11157e-10	-0.284573
22483153	chr8:22483153:G:C	0.000271396	2.27152	-3.15096e-10	0.00109212	1.61719	-3.15096e-10	0.00112662	1.63612	-3.15096e-10
22483321	chr8:22483321:G:C	1.22361e-05	-1.11157e-10	-0.827672	9.18037e-05	-1.11157e-10	-0.859026	9.29875e-05	-1.11157e-10	-0.858393
22483478	chr8:22483478:G:A	1.74586e-05	-1.11157e-10	-0.472228	0.000135181	-1.11157e-10	-0.472064	0.0001369	-1.11157e-10	-0.471604
22483578	chr8:22483578:G:A	1.02514e-05	-1.11157e-10	-1.00465	7.75912e-05	-1.11157e-10	-1.02722	7.858e-05	-1.11157e-10	-1.02674
22483785	chr8:22483785:A:G	1.6486e-05	-1.11157e-10	-0.529554	0.000152228	-1.11157e-10	-0.353297	0.000154125	-1.11157e-10	-0.353097
22483828	chr8:22483828:C:A	8.92714e-06	-1.11157e-10	-1.14297	6.9215e-05	-1.11157e-10	-1.14146	7.00731e-05	-1.11157e-10	-1.14132
22483850	chr8:22483850:T:A	8.28337e-06	-1.11157e-10	-1.21781	6.34655e-05	-1.11157e-10	-1.22818	6.42651e-05	-1.11157e-10	-1.22784
22484167	chr8:22484167:CAATT:C	7.8359e-06	-1.11157e-10	-1.27335	6.03805e-05	-1.11157e-10	-1.27801	6.11242e-05	-1.11157e-10	-1.27795
22484675	chr8:22484675:A:G	2.32672e-05	-1.11157e-10	-0.185019	0.000155806	-1.11157e-10	-0.330066	0.00015762	-1.11157e-10	-0.330667
22484983	chr8:22484983:T:C	1.29562e-05	-1.11157e-10	-0.770485	9.69992e-05	-1.11157e-10	-0.803976	9.82536e-05	-1.11157e-10	-0.803305
22485011	chr8:22485011:C:T	9.52342e-06	-1.11157e-10	-1.07831	7.17048e-05	-1.11157e-10	-1.10612	7.2616e-05	-1.11157e-10	-1.10567
22485093	chr8:22485093:G:A	8.53985e-06	-1.11157e-10	-1.18732	6.49787e-05	-1.11157e-10	-1.20462	6.5795e-05	-1.11157e-10	-1.20431
22485094	chr8:22485094:A:G	6.48965e-06	-0.452447	-1.00941	3.51181e-05	-0.720985	-1.09898	3.56533e-05	-0.718526	-1.09849
22485478	chr8:22485478:T:A	1.73962e-06	-1.47875	-1.29964	1.51527e-05	-1.36072	-1.29978	1.53048e-05	-1.36295	-1.29975
22485533	chr8:22485533:A:G	1.72925e-06	-1.48599	-1.29838	1.50041e-05	-1.37182	-1.29854	1.51557e-05	-1.37398	-1.2985
22485779	chr8:22485779:C:T	8.22224e-06	-1.11157e-10	-1.22522	6.37813e-05	-1.11157e-10	-1.22322	6.45707e-05	-1.11157e-10	-1.2231
22485887	chr8:22485887:T:G	2.89513e-06	-0.997398	-1.27164	1.89188e-05	-1.14255	-1.29597	1.91812e-05	-1.14105	-1.29587
22485951	chr8:22485951:C:T	2.201e-06	-1.24959	-1.29356	1.40235e-05	-1.44611	-1.29184	1.41978e-05	-1.44583	-1.29194
22486107	chr8:22486107:A:G	1.71798e-06	-1.49105	-1.29986	1.48618e-05	-1.37988	-1.30001	1.50126e-05	-1.38199	-1.29997
22486241	chr8:22486241:T:C	9.27411e-06	-1.11157e-10	-1.10484	6.75307e-05	-1.11157e-10	-1.1661	6.83446e-05	-1.11157e-10	-1.1663
22486752	chr8:22486752:C:T	7.68535e-06	-1.11157e-10	-1.29275	5.951e-05	-1.11157e-10	-1.29253	6.02416e-05	-1.11157e-10	-1.29249
22486916	chr8:22486916:G:T	6.68129e-06	-1.43275	-3.15096e-10	4.89323e-05	-1.48824	-3.15096e-10	4.95453e-05	-1.48797	-3.15096e-10
22487337	chr8:22487337:A:G	1.89734e-06	-1.55323	-1.13839	1.53838e-05	-1.49194	-1.15342	1.55467e-05	-1.49322	-1.15379
22487468	chr8:22487468:A:G	1.76084e-06	-1.46318	-1.30309	1.54584e-05	-1.33732	-1.30321	1.56113e-05	-1.33967	-1.30319
22487470	chr8:22487470:A:G	1.21371e-05	-1.11157e-10	-0.835799	8.55692e-05	-1.11157e-10	-0.929353	8.65868e-05	-1.11157e-10	-0.92971
22487486	chr8:22487486:G:A	1.00816e-05	-1.02135	-3.15096e-10	5.34086e-05	-1.40071	-3.15096e-10	5.41137e-05	-1.39977	-3.15096e-10
22488226	chr8:22488226:C:G	1.7696e-05	-1.11157e-10	-0.458727	0.000137046	-1.11157e-10	-0.458362	0.000138788	-1.11157e-10	-0.457908
22489538	chr8:22489538:A:G	1.36569e-05	-1.11157e-10	-0.717818	0.000102549	-1.11157e-10	-0.748341	0.000103878	-1.11157e-10	-0.747644
22490264	chr8:22490264:G:C	2.57203e-06	-1.36336	-1.02401	1.84635e-05	-1.53704	-0.925843	1.86883e-05	-1.5367	-0.926258
22490294	chr8:22490294:C:T	1.9605e-06	-1.44928	-1.20958	1.73333e-05	-1.31718	-1.20887	1.75049e-05	-1.31964	-1.20874
22490409	chr8:22490409:C:T	1.16918e-05	-1.11157e-10	-0.873175	8.95419e-05	-1.11157e-10	-0.883972	9.06216e-05	-1.11157e-10	-0.884165
22491050	chr8:22491050:A:G	8.15936e-06	-1.11157e-10	-1.2329	6.27269e-05	-1.11157e-10	-1.23989	6.35018e-05	-1.11157e-10	-1.23979
22491998	chr8:22491998:G:A	2.01311e-06	-1.5571	-1.07529	1.6122e-05	-1.5618	-1.03669	1.6302e-05	-1.56211	-1.03746
22492370	chr8:22492370:T:C	8.11056e-06	-1.11157e-10	-1.2389	6.22183e-05	-1.11157e-10	-1.24803	6.2997e-05	-1.11157e-10	-1.24777
22492505	chr8:22492505:C:T	7.60082e-06	-1.11157e-10	-1.30381	5.88673e-05	-1.11157e-10	-1.30339	5.95878e-05	-1.11157e-10	-1.30341
22492687	chr8:22492687:A:G	1.73573e-06	-1.48307	-1.29756	1.51583e-05	-1.3628	-1.29733	1.53159e-05	-1.36476	-1.29721
22493495	chr8:22493495:A:G	2.24077e-05	-0.222658	-3.15096e-10	0.000254151	0.15925	-3.15096e-10	0.0002557	0.153149	-3.15096e-10
22493639	chr8:22493639:C:T	1.15616e-05	-1.11157e-10	-0.884377	8.85489e-05	-1.11157e-10	-0.895123	8.96167e-05	-1.11157e-10	-0.895316
22493737	chr8:22493737:A:T	1.63788e-05	-1.11157e-10	-0.536076	0.000117994	-1.11157e-10	-0.608044	0.000119457	-1.11157e-10	-0.607904
22494189	chr8:22494189:A:C	7.83652e-06	-1.11157e-10	-1.27327	6.1706e-05	-1.11157e-10	-1.2563	6.24616e-05	-1.11157e-10	-1.2563
22494561	chr8:22494561:A:G	6.90039e-06	-1.40049	-3.15096e-10	5.72955e-05	-1.33046	-3.15096e-10	5.80709e-05	-1.32919	-3.15096e-10
22494829	chr8:22494829:C:T	2.7726e-06	-1.36074	-0.951531	1.79727e-05	-1.51013	-0.979697	1.82086e-05	-1.50994	-0.979026
22494901	chr8:22494901:C:G	9.16953e-06	-1.11157e-10	-1.11618	6.85153e-05	-1.11157e-10	-1.15162	6.93733e-05	-1.11157e-10	-1.15136
22495045	chr8:22495045:T:C	1.06751e-05	-1.11157e-10	-0.964152	8.18871e-05	-1.11157e-10	-0.973337	8.28754e-05	-1.11157e-10	-0.973519
22495468	chr8:22495468:A:G	1.89119e-05	-1.11157e-10	-0.392272	0.000137972	-1.11157e-10	-0.451627	0.000139737	-1.11157e-10	-0.451093
22496056	chr8:22496056:T:C	1.95731e-06	-1.37573	-1.28477	1.32638e-05	-1.51043	-1.2832	1.34285e-05	-1.51027	-1.28321
22496101	chr8:22496101:A:T	2.16637e-06	-1.33149	-1.22751	1.41787e-05	-1.49052	-1.23642	1.43571e-05	-1.49028	-1.23633
22496154	chr8:22496154:T:C	6.61458e-06	-1.44279	-3.15096e-10	4.75725e-05	-1.51642	-3.15096e-10	4.81487e-05	-1.51656	-3.15096e-10
22496185	chr8:22496185:C:A	1.0633e-05	-1.11157e-10	-0.968103	8.28975e-05	-1.11157e-10	-0.961074	8.39325e-05	-1.11157e-10	-0.960845
22496346	chr8:22496346:G:A	1.81938e-05	-1.11157e-10	-0.430984	0.000131424	-1.11157e-10	-0.500248	0.000133117	-1.11157e-10	-0.49963
22497490	chr8:22497490:C:A	7.70763e-06	-1.11157e-10	-1.28985	5.92669e-05	-1.11157e-10	-1.29663	5.99912e-05	-1.11157e-10	-1.29666
22497541	chr8:22497541:T:C	1.19513e-05	-1.11157e-10	-0.851226	8.91372e-05	-1.11157e-10	-0.888501	9.02557e-05	-1.11157e-10	-0.88821
22497559	chr8:22497559:C:A	5.93242e-06	-1.55163	-3.15096e-10	4.53154e-05	-1.56503	-3.15096e-10	4.5863e-05	-1.5652	-3.15096e-10
22497800	chr8:22497800:G:A	1.82701e-06	-1.43718	-1.2922	1.27426e-05	-1.53838	-1.29535	1.29014e-05	-1.53822	-1.2953
22497942	chr8:22497942:T:C	9.66402e-06	-1.11157e-10	-1.06365	7.1809e-05	-1.11157e-10	-1.10467	7.27104e-05	-1.11157e-10	-1.10437
22498626	chr8:22498626:G:T	7.85577e-06	-1.11157e-10	-1.27081	6.18223e-05	-1.11157e-10	-1.25442	6.25794e-05	-1.11157e-10	-1.25442
22498942	chr8:22498942:A:G	9.15817e-06	-1.11157e-10	-1.11742	6.86386e-05	-1.11157e-10	-1.14982	6.94603e-05	-1.11157e-10	-1.1501
22498980	chr8:22498980:C:T	8.93128e-06	-1.11157e-10	-1.1425	6.5483e-05	-1.11157e-10	-1.19689	6.62727e-05	-1.11157e-10	-1.19708
22498990	chr8:22498990:C:T	8.94432e-06	-1.11157e-10	-1.14104	6.55569e-05	-1.11157e-10	-1.19576	6.63475e-05	-1.11157e-10	-1.19595
22499371	chr8:22499371:G:A	2.58481e-06	-1.10323	-1.27918	1.60129e-05	-1.33166	-1.27362	1.62149e-05	-1.33131	-1.27362
22499995	chr8:22499995:TTA:T	1.07853e-05	-1.11157e-10	-0.953883	8.27744e-05	-1.11157e-10	-0.96256	8.37744e-05	-1.11157e-10	-0.96273
22500057	chr8:22500057:T:C	8.68583e-06	-1.11157e-10	-1.17037	6.40172e-05	-1.11157e-10	-1.21953	6.47907e-05	-1.11157e-10	-1.2197
22500206	chr8:22500206:A:G	7.62436e-06	-1.11157e-10	-1.30071	5.93998e-05	-1.11157e-10	-1.29439	6.01315e-05	-1.11157e-10	-1.29432
22500335	chr8:22500335:A:T	7.67135e-06	-1.11157e-10	-1.29457	5.99732e-05	-1.11157e-10	-1.28478	6.07078e-05	-1.11157e-10	-1.28478
22501192	chr8:22501192:G:A	8.31687e-06	-1.11157e-10	-1.21378	6.43724e-05	-1.11157e-10	-1.21399	6.51689e-05	-1.11157e-10	-1.21388
22502059	chr8:22502059:C:T	2.7386e-06	-1.13317	-1.19145	1.6641e-05	-1.37781	-1.189	1.68516e-05	-1.37742	-1.18899
22502395	chr8:22502395:G:C	2.06708e-05	-1.11157e-10	-0.303339	0.000148122	-1.11157e-10	-0.380639	0.000149991	-1.11157e-10	-0.380282
22502699	chr8:22502699:G:A	3.11318e-06	-1.10469	-1.09173	1.8275e-05	-1.37606	-1.09708	1.85124e-05	-1.37563	-1.09679
22503425	chr8:22503425:C:T	3.41162e-06	-1.15638	-0.948499	2.00247e-05	-1.41214	-0.969577	2.02825e-05	-1.41173	-0.969366
22503512	chr8:22503512:T:C	1.27686e-05	-1.11157e-10	-0.785073	0.000112413	-1.11157e-10	-0.656497	0.000113815	-1.11157e-10	-0.656283
22503559	chr8:22503559:A:G	5.97561e-06	-1.54438	-3.15096e-10	4.56373e-05	-1.55795	-3.15096e-10	4.61978e-05	-1.55792	-3.15096e-10
22503739	chr8:22503739:A:G	2.34191e-06	-1.21688	-1.26421	1.42485e-05	-1.44205	-1.27998	1.44288e-05	-1.4417	-1.27993
22504218	chr8:22504218:T:C	8.11033e-06	-1.23892	-3.15096e-10	6.21386e-05	-1.24931	-3.15096e-10	6.29349e-05	-1.24876	-3.15096e-10
22504445	chr8:22504445:G:A	8.16379e-06	-1.11157e-10	-1.23235	6.28049e-05	-1.11157e-10	-1.23865	6.35819e-05	-1.11157e-10	-1.23853
22504460	chr8:22504460:C:G	8.444e-06	-1.11157e-10	-1.19861	6.25607e-05	-1.11157e-10	-1.24254	6.33185e-05	-1.11157e-10	-1.24268
22504556	chr8:22504556:C:T	1.23014e-05	-1.11157e-10	-0.82235	9.56162e-05	-1.11157e-10	-0.818337	9.6811e-05	-1.11157e-10	-0.818097
22504873	chr8:22504873:C:A	5.95158e-06	-1.54841	-3.15096e-10	4.57046e-05	-1.55648	-3.15096e-10	4.62618e-05	-1.55654	-3.15096e-10
22505166	chr8:22505166:A:C	2.41872e-06	-1.15352	-1.29531	1.48235e-05	-1.38822	-1.29425	1.50109e-05	-1.38784	-1.29425
22505519	chr8:22505519:C:T	2.03135e-06	-1.3421	-1.28126	1.34807e-05	-1.50053	-1.27689	1.36485e-05	-1.50029	-1.27694
22506571	chr8:22506571:C:T	1.23014e-05	-1.11157e-10	-0.82235	9.56162e-05	-1.11157e-10	-0.818337	9.6811e-05	-1.11157e-10	-0.818097
22506707	chr8:22506707:C:T	5.85551e-06	-1.56468	-3.15096e-10	4.58348e-05	-1.55364	-3.15096e-10	4.63706e-05	-1.55419	-3.15096e-10
22506850	chr8:22506850:G:C	8.72171e-06	-1.11157e-10	-1.16625	6.41411e-05	-1.11157e-10	-1.21759	6.49166e-05	-1.11157e-10	-1.21775
22506898	chr8:22506898:C:T	2.73088e-06	-1.19909	-1.12835	1.68905e-05	-1.42737	-1.12456	1.71035e-05	-1.42702	-1.12456
22506936	chr8:22506936:T:A	1.94227e-06	-1.42381	-1.2444	1.44226e-05	-1.47026	-1.23962	1.46109e-05	-1.46931	-1.23977
22507775	chr8:22507775:A:C	8.98584e-06	-1.11157e-10	-1.13641	6.90024e-05	-1.11157e-10	-1.14454	6.98744e-05	-1.11157e-10	-1.14416
22507850	chr8:22507850:A:C	9.37175e-06	-1.11157e-10	-1.09436	6.89024e-05	-1.11157e-10	-1.14599	6.97701e-05	-1.11157e-10	-1.14565
22507859	chr8:22507859:A:G	1.58751e-05	-1.11157e-10	-0.567308	0.000117435	-1.11157e-10	-0.612794	0.00011902	-1.11157e-10	-0.611564
22507887	chr8:22507887:A:G	1.12346e-05	-1.11157e-10	-0.913063	9.68527e-05	-1.11157e-10	-0.805487	9.80576e-05	-1.11157e-10	-0.805302
22508275	chr8:22508275:G:A	2.41197e-06	-1.17207	-1.27955	1.43764e-05	-1.42419	-1.2889	1.45594e-05	-1.42379	-1.28883
22508278	chr8:22508278:A:G	1.95466e-05	-0.359263	-3.15096e-10	0.000123572	-0.561857	-3.15096e-10	0.000124948	-0.562962	-3.15096e-10
22508432	chr8:22508432:A:G	2.42283e-06	-1.14294	-1.30419	1.46267e-05	-1.39455	-1.30128	1.48113e-05	-1.39417	-1.3013
22508896	chr8:22508896:G:T	7.61315e-06	-1.11157e-10	-1.30219	5.88266e-05	-1.11157e-10	-1.30408	5.95471e-05	-1.11157e-10	-1.30409
22508902	chr8:22508902:A:G	1.41614e-05	-1.11157e-10	-0.68154	0.000107465	-1.11157e-10	-0.701515	0.000108778	-1.11157e-10	-0.701548
22509610	chr8:22509610:T:C	8.94845e-06	-1.11157e-10	-1.14058	6.87514e-05	-1.11157e-10	-1.14818	6.96042e-05	-1.11157e-10	-1.14803
22509626	chr8:22509626:C:T	1.17133e-05	-1.11157e-10	-0.871342	8.64733e-05	-1.11157e-10	-0.918843	8.7567e-05	-1.11157e-10	-0.918453
22509761	chr8:22509761:A:G	2.10329e-06	-1.33666	-1.2519	1.36112e-05	-1.50559	-1.2622	1.37834e-05	-1.50532	-1.26208
22509924	chr8:22509924:G:A	3.18476e-06	-1.46039	-0.713301	2.22353e-05	-1.47359	-0.80341	2.2492e-05	-1.47511	-0.802582
22509961	chr8:22509961:G:A	1.28096e-05	-1.11157e-10	-0.781868	9.41521e-05	-1.11157e-10	-0.833767	9.53473e-05	-1.11157e-10	-0.833332
22510059	chr8:22510059:C:T	7.71483e-06	-1.11157e-10	-1.28892	6.02264e-05	-1.11157e-10	-1.28057	6.097e-05	-1.11157e-10	-1.28048
22510096	chr8:22510096:A:T	1.18658e-05	-1.11157e-10	-0.858405	8.75084e-05	-1.11157e-10	-0.906944	8.86163e-05	-1.11157e-10	-0.906542
22510447	chr8:22510447:C:A	6.14631e-06	-1.51621	-3.15096e-10	4.78614e-05	-1.51037	-3.15096e-10	4.84389e-05	-1.51056	-3.15096e-10
22511332	chr8:22511332:C:T	1.18601e-05	-1.11157e-10	-0.858887	8.75346e-05	-1.11157e-10	-0.906644	8.86434e-05	-1.11157e-10	-0.906236
22511708	chr8:22511708:T:G	7.60649e-06	-1.11157e-10	-1.30306	5.89199e-05	-1.11157e-10	-1.3025	5.96407e-05	-1.11157e-10	-1.30252
22511719	chr8:22511719:A:G	1.91504e-06	-1.37901	-1.30332	1.27916e-05	-1.52843	-1.30146	1.29507e-05	-1.52824	-1.30146
22511759	chr8:22511759:C:G	9.27375e-06	-1.11157e-10	-1.10488	6.75387e-05	-1.11157e-10	-1.16598	6.83523e-05	-1.11157e-10	-1.16618
22511979	chr8:22511979:TA:T	1.96009e-06	-1.38955	-1.26952	1.30458e-05	-1.53291	-1.2773	1.32079e-05	-1.53273	-1.27731
22512255	chr8:22512255:C:A	7.59756e-06	-1.11157e-10	-1.30424	5.88159e-05	-1.11157e-10	-1.30427	5.95365e-05	-1.11157e-10	-1.30427
22512438	chr8:22512438:G:A	9.9383e-06	-1.03567	-3.15096e-10	5.28654e-05	-1.41093	-3.15096e-10	5.35603e-05	-1.41005	-3.15096e-10
22512602	chr8:22512602:G:C	2.34178e-06	-1.30741	-1.17374	1.57022e-05	-1.51281	-1.11207	1.58981e-05	-1.51231	-1.11235
22512634	chr8:22512634:A:T	0.000214387	2.03572	-3.15096e-10	0.000882939	1.40458	-3.15096e-10	0.000910323	1.42294	-3.15096e-10
22512740	chr8:22512740:G:A	2.12702e-06	-1.40036	-1.17698	1.44084e-05	-1.53569	-1.17518	1.4587e-05	-1.53553	-1.17519
22512875	chr8:22512875:G:A	7.21824e-06	-1.35545	-3.15096e-10	5.20073e-05	-1.4273	-3.15096e-10	5.26636e-05	-1.42693	-3.15096e-10
22513684	chr8:22513684:G:C	2.36633e-05	-1.11157e-10	-0.168136	0.000168846	-1.11157e-10	-0.249694	0.000171045	-1.11157e-10	-0.248928
22513988	chr8:22513988:A:G	9.38392e-06	-1.11157e-10	-1.09307	6.81356e-05	-1.11157e-10	-1.15718	6.89554e-05	-1.11157e-10	-1.1574
22514124	chr8:22514124:G:A	1.39194e-05	-1.11157e-10	-0.698776	0.000108307	-1.11157e-10	-0.693705	0.000109663	-1.11157e-10	-0.693443
22514341	chr8:22514341:A:G	9.12806e-06	-1.11157e-10	-1.12071	6.81894e-05	-1.11157e-10	-1.15639	6.90424e-05	-1.11157e-10	-1.15614
22514345	chr8:22514345:G:A	1.83178e-06	-1.4682	-1.25857	1.35876e-05	-1.56591	-1.20361	1.37502e-05	-1.56587	-1.20394
22514650	chr8:22514650:T:G	1.41164e-05	-1.11157e-10	-0.684724	0.000109942	-1.11157e-10	-0.678727	0.000111319	-1.11157e-10	-0.678454
22514653	chr8:22514653:T:G	3.08602e-06	-1.50965	-0.695527	2.55247e-05	-1.50809	-0.630941	2.5802e-05	-1.50843	-0.631978
22515094	chr8:22515094:G:A	1.25532e-05	-1.11157e-10	-0.802086	9.76748e-05	-1.11157e-10	-0.797035	9.88999e-05	-1.11157e-10	-0.796749
22515718	chr8:22515718:G:A	2.05574e-06	-1.41263	-1.1988	1.4071e-05	-1.54041	-1.19415	1.4245e-05	-1.54027	-1.19418
22515870	chr8:22515870:T:C	2.30853e-06	-1.43358	-1.06187	1.588e-05	-1.55291	-1.06071	1.60805e-05	-1.55278	-1.06047
22516001	chr8:22516001:C:T	1.13751e-05	-0.900639	-3.15096e-10	9.03233e-05	-0.875283	-3.15096e-10	9.1467e-05	-0.874879	-3.15096e-10
22516265	chr8:22516265:A:G	0.000120489	-1.11157e-10	1.4595	0.00123988	-1.11157e-10	1.74409	0.00125727	-1.11157e-10	1.74584
22516408	chr8:22516408:C:G	1.18007e-05	-1.11157e-10	-0.863903	8.6795e-05	-1.11157e-10	-0.91513	8.78949e-05	-1.11157e-10	-0.914716
22516561	chr8:22516561:A:G	2.53418e-06	-1.21923	-1.18296	1.50972e-05	-1.45322	-1.21096	1.52888e-05	-1.45286	-1.21088
22516588	chr8:22516588:G:A	1.57671e-05	-1.11157e-10	-0.574136	0.000122143	-1.11157e-10	-0.573482	0.000123692	-1.11157e-10	-0.573062
22516687	chr8:22516687:G:A	1.86931e-06	-1.44746	-1.25904	1.35676e-05	-1.56351	-1.20748	1.37311e-05	-1.56339	-1.2078
22516688	chr8:22516688:T:C	2.4698e-05	-1.11157e-10	-0.125341	0.000179087	-1.11157e-10	-0.190809	0.000181388	-1.11157e-10	-0.190218
22516870	chr8:22516870:T:C	5.8846e-06	-1.55972	-3.15096e-10	4.53008e-05	-1.56535	-3.15096e-10	4.58571e-05	-1.56533	-3.15096e-10
22517038	chr8:22517038:C:T	2.49749e-06	-1.3359	-1.08088	1.60092e-05	-1.50781	-1.0977	1.62115e-05	-1.50759	-1.09755
22517195	chr8:22517195:T:C	9.24378e-06	-1.11157e-10	-1.10811	6.73403e-05	-1.11157e-10	-1.16892	6.81513e-05	-1.11157e-10	-1.16913
22517281	chr8:22517281:G:T	2.40277e-06	-1.45713	-0.998316	1.64883e-05	-1.55895	-1.01708	1.66995e-05	-1.55887	-1.01661
22517529	chr8:22517529:C:A	2.19686e-06	-1.35616	-1.18887	1.50241e-05	-1.53774	-1.13128	1.52099e-05	-1.53737	-1.13155
22517530	chr8:22517530:A:G	2.36985e-06	-1.29263	-1.1766	1.49598e-05	-1.48495	-1.18836	1.51489e-05	-1.4847	-1.18824
22517828	chr8:22517828:G:A	2.19805e-06	-1.34027	-1.20422	1.42193e-05	-1.50997	-1.21411	1.43981e-05	-1.50976	-1.21401
22518259	chr8:22518259:T:G	2.25173e-05	-1.11157e-10	-0.217777	0.00017385	-1.11157e-10	-0.220486	0.000176071	-1.11157e-10	-0.219968
22518526	chr8:22518526:C:T	1.58829e-05	-1.11157e-10	-0.566819	0.000123015	-1.11157e-10	-0.566369	0.000124576	-1.11157e-10	-0.565944
22518599	chr8:22518599:A:G	9.36076e-06	-1.11157e-10	-1.09554	6.79963e-05	-1.11157e-10	-1.15923	6.88146e-05	-1.11157e-10	-1.15944
22518747	chr8:22518747:C:T	7.28489e-06	-1.34626	-3.15096e-10	4.68777e-05	-1.53114	-3.15096e-10	4.74574e-05	-1.53102	-3.15096e-10
22518749	chr8:22518749:C:T	1.37114e-05	-1.11157e-10	-0.713837	0.00010749	-1.11157e-10	-0.701279	0.000108828	-1.11157e-10	-0.70109
22519114	chr8:22519114:T:C	2.38857e-06	-1.35926	-1.1021	1.54895e-05	-1.51959	-1.11892	1.56855e-05	-1.51936	-1.11877
22519444	chr8:22519444:T:C	1.23451e-05	-1.11157e-10	-0.818802	9.44963e-05	-1.11157e-10	-0.830118	9.56336e-05	-1.11157e-10	-0.830333
22519502	chr8:22519502:T:C	7.81904e-06	-1.11157e-10	-1.2755	6.04437e-05	-1.11157e-10	-1.27697	6.11876e-05	-1.11157e-10	-1.27691
22519506	chr8:22519506:G:A	3.29751e-06	-1.4841	-0.654793	2.0833e-05	-1.54571	-0.796432	2.11255e-05	-1.5456	-0.794773
22519788	chr8:22519788:G:A	1.2369e-05	-1.11157e-10	-0.816868	9.46783e-05	-1.11157e-10	-0.828193	9.58178e-05	-1.11157e-10	-0.828409
22519837	chr8:22519837:G:A	1.14419e-05	-1.11157e-10	-0.894785	8.89874e-05	-1.11157e-10	-0.890184	9.00983e-05	-1.11157e-10	-0.889956
22519932	chr8:22519932:AG:A	2.15208e-06	-1.39254	-1.17309	1.45554e-05	-1.53216	-1.16856	1.4736e-05	-1.532	-1.16857
22520476	chr8:22520476:C:T	7.73346e-06	-1.28651	-3.15096e-10	6.0753e-05	-1.27186	-3.15096e-10	6.1529e-05	-1.27135	-3.15096e-10
22520605	chr8:22520605:C:T	2.19263e-06	-1.282	-1.26496	1.38941e-05	-1.47704	-1.27017	1.40682e-05	-1.47675	-1.27019
22520723	chr8:22520723:A:G	2.79658e-06	-1.34039	-0.963277	1.78214e-05	-1.51007	-0.988203	1.80477e-05	-1.50986	-0.987981
22521911	chr8:22521911:C:T	1.23536e-05	-1.11157e-10	-0.818112	9.45622e-05	-1.11157e-10	-0.82942	9.57003e-05	-1.11157e-10	-0.829636
22521994	chr8:22521994:A:G	7.5973e-06	-1.11157e-10	-1.30427	5.88166e-05	-1.11157e-10	-1.30425	5.95373e-05	-1.11157e-10	-1.30426
22522343	chr8:22522343:G:A	2.62947e-06	-1.27653	-1.08875	1.67446e-05	-1.47439	-1.08621	1.69546e-05	-1.47412	-1.0862
22523341	chr8:22523341:T:G	1.31531e-05	-1.11157e-10	-0.755408	9.5632e-05	-1.11157e-10	-0.818171	9.68487e-05	-1.11157e-10	-0.817708
22523490	chr8:22523490:A:G	8.77868e-06	-1.11157e-10	-1.15974	7.03288e-05	-1.11157e-10	-1.1255	7.12293e-05	-1.11157e-10	-1.12495
22524326	chr8:22524326:C:T	2.05797e-06	-1.30614	-1.30421	1.33764e-05	-1.48136	-1.30383	1.35438e-05	-1.48109	-1.30384
22524337	chr8:22524337:A:G	2.00891e-06	-1.42835	-1.20612	1.38431e-05	-1.54662	-1.20426	1.40147e-05	-1.54648	-1.20427
22524426	chr8:22524426:T:TAAA	1.13764e-05	-1.11157e-10	-0.90052	8.71901e-05	-1.11157e-10	-0.910588	8.82417e-05	-1.11157e-10	-0.910777
22525267	chr8:22525267:G:A	2.19265e-06	-1.24875	-1.2982	1.37536e-05	-1.4598	-1.29758	1.39269e-05	-1.45947	-1.29757
22525372	chr8:22525372:T:C	7.94467e-06	-1.11157e-10	-1.25956	6.2965e-05	-1.11157e-10	-1.2361	6.37446e-05	-1.11157e-10	-1.23597
22525669	chr8:22525669:C:A	2.39041e-06	-1.15669	-1.3039	1.43449e-05	-1.41424	-1.30104	1.45269e-05	-1.41382	-1.30103
22525712	chr8:22525712:T:C	2.54551e-06	-1.22536	-1.17237	1.52697e-05	-1.45987	-1.19293	1.54658e-05	-1.45949	-1.19274
22525771	chr8:22525771:A:G	2.60875e-06	-1.22118	-1.15201	1.54417e-05	-1.45547	-1.18614	1.56384e-05	-1.45511	-1.18602
22525873	chr8:22525873:T:TA	9.2365e-06	-1.11157e-10	-1.1089	7.02696e-05	-1.11157e-10	-1.12634	7.1121e-05	-1.11157e-10	-1.12647
22526098	chr8:22526098:G:A	7.86908e-06	-1.11157e-10	-1.26912	6.1042e-05	-1.11157e-10	-1.26712	6.17839e-05	-1.11157e-10	-1.26722
22526319	chr8:22526319:A:G	0.000139549	-1.11157e-10	1.60635	0.00144816	-1.11157e-10	1.89937	0.00146843	-1.11157e-10	1.90109
22526598	chr8:22526598:T:C	7.76343e-06	-1.11157e-10	-1.28264	5.99231e-05	-1.11157e-10	-1.28562	6.06614e-05	-1.11157e-10	-1.28555
22526630	chr8:22526630:T:G	8.29946e-06	-1.11157e-10	-1.21587	6.28253e-05	-1.11157e-10	-1.23832	6.36076e-05	-1.11157e-10	-1.23812
22526715	chr8:22526715:A:C	7.64713e-06	-1.11157e-10	-1.29773	5.97081e-05	-1.11157e-10	-1.28921	6.04443e-05	-1.11157e-10	-1.28914
22526963	chr8:22526963:T:C	7.69124e-06	-1.11157e-10	-1.29198	6.02123e-05	-1.11157e-10	-1.2808	6.09556e-05	-1.11157e-10	-1.28071
22527548	chr8:22527548:T:C	6.30132e-06	-0.34977	-1.14153	8.93721e-05	0.15875	-1.04462	9.04473e-05	0.159168	-1.04526
22527798	chr8:22527798:G:C	7.61194e-06	-1.11157e-10	-1.30235	5.89106e-05	-1.11157e-10	-1.30266	5.96332e-05	-1.11157e-10	-1.30265
22527809	chr8:22527809:C:T	8.02608e-06	-1.11157e-10	-1.24937	6.0974e-05	-1.11157e-10	-1.26823	6.17295e-05	-1.11157e-10	-1.2681
22527940	chr8:22527940:A:C	7.63765e-06	-1.11157e-10	-1.29897	5.91919e-05	-1.11157e-10	-1.29789	5.99148e-05	-1.11157e-10	-1.29793
22527965	chr8:22527965:G:T	8.713e-06	-1.11157e-10	-1.16725	6.99528e-05	-1.11157e-10	-1.13086	7.08268e-05	-1.11157e-10	-1.13062
22528005	chr8:22528005:A:G	7.75394e-06	-1.11157e-10	-1.28386	5.98139e-05	-1.11157e-10	-1.28744	6.05486e-05	-1.11157e-10	-1.28741
22528032	chr8:22528032:A:G	2.75479e-06	-1.47651	-0.842211	1.94324e-05	-1.49041	-0.921322	1.96581e-05	-1.49176	-0.92061
22528315	chr8:22528315:A:G	0.000109135	-1.11157e-10	1.36052	0.00111666	-1.11157e-10	1.63942	0.0011322	-1.11157e-10	1.64106
22528431	chr8:22528431:A:G	9.51833e-06	-1.11157e-10	-1.07884	7.08148e-05	-1.11157e-10	-1.11861	7.17026e-05	-1.11157e-10	-1.11833
22528466	chr8:22528466:C:T	9.02106e-06	-1.11157e-10	-1.1325	7.26793e-05	-1.11157e-10	-1.09262	7.35889e-05	-1.11157e-10	-1.09236
22528625	chr8:22528625:GGTTTTAGTT:G	9.05535e-06	-1.11157e-10	-1.12871	6.97258e-05	-1.11157e-10	-1.13411	7.05986e-05	-1.11157e-10	-1.13385
22528806	chr8:22528806:A:G	1.35707e-05	-1.11157e-10	-0.724149	0.000105406	-1.11157e-10	-0.720862	0.000106724	-1.11157e-10	-0.720613
22528980	chr8:22528980:T:C	9.25698e-06	-1.11157e-10	-1.10669	7.45769e-05	-1.11157e-10	-1.06685	7.54915e-05	-1.11157e-10	-1.06684
22529365	chr8:22529365:G:A	9.31944e-06	-1.11157e-10	-1.09996	6.94734e-05	-1.11157e-10	-1.13773	7.03433e-05	-1.11157e-10	-1.13747
22529366	chr8:22529366:T:G	9.82804e-06	-1.11157e-10	-1.04682	7.46364e-05	-1.11157e-10	-1.06605	7.55664e-05	-1.11157e-10	-1.06585
22529574	chr8:22529574:C:T	2.45102e-06	-1.37414	-1.06141	1.63976e-05	-1.52752	-1.05403	1.66078e-05	-1.52732	-1.05366
22530067	chr8:22530067:A:G	0.000125807	-1.11157e-10	1.50268	0.00129745	-1.11157e-10	1.78948	0.00131567	-1.11157e-10	1.79125
22530468	chr8:22530468:G:A	2.31032e-06	-1.25466	-1.24002	1.4872e-05	-1.50312	-1.17608	1.50577e-05	-1.50253	-1.17644
22530683	chr8:22530683:T:G	7.60793e-06	-1.11157e-10	-1.30287	5.91745e-05	-1.11157e-10	-1.29819	5.99026e-05	-1.11157e-10	-1.29814
22530737	chr8:22530737:CAGG:C	0.000127519	-1.11157e-10	1.5162	0.00131661	-1.11157e-10	1.80414	0.0013351	-1.11157e-10	1.8059
22531344	chr8:22531344:G:A	4.22557e-06	-1.28956	-0.601352	2.90153e-05	-1.31129	-0.699567	2.9326e-05	-1.31368	-0.698701
22531516	chr8:22531516:G:A	5.9007e-06	-1.55699	-3.15096e-10	4.7138e-05	-1.5256	-3.15096e-10	4.77173e-05	-1.52556	-3.15096e-10
22531957	chr8:22531957:A:G	9.36226e-06	-1.11157e-10	-1.09538	6.80052e-05	-1.11157e-10	-1.15909	6.88236e-05	-1.11157e-10	-1.15931
22532236	chr8:22532236:G:A	7.93413e-06	-1.11157e-10	-1.26089	6.14241e-05	-1.11157e-10	-1.26088	6.21811e-05	-1.11157e-10	-1.26081
22532387	chr8:22532387:T:G	2.39832e-06	-1.26413	-1.19317	1.5888e-05	-1.50276	-1.11036	1.60841e-05	-1.5022	-1.11083
22532872	chr8:22532872:G:C	7.50446e-06	-1.31657	-3.15096e-10	5.45106e-05	-1.38028	-3.15096e-10	5.52162e-05	-1.3796	-3.15096e-10
22532875	chr8:22532875:T:C	1.3614e-05	-1.11157e-10	-0.720968	0.0001022	-1.11157e-10	-0.751746	0.000103536	-1.11157e-10	-0.750936
22533212	chr8:22533212:T:G	0.000116663	-1.11157e-10	1.42722	0.000966966	-1.11157e-10	1.49548	0.000979048	-1.11157e-10	1.49572
22533424	chr8:22533424:C:A	2.26396e-06	-1.39016	-1.12478	1.43846e-05	-1.53834	-1.17418	1.45672e-05	-1.53817	-1.17391
22533591	chr8:22533591:G:A	0.000101174	-1.11157e-10	1.28478	0.000836502	-1.11157e-10	1.35055	0.00084695	-1.11157e-10	1.35078
22533756	chr8:22533756:C:T	7.83628e-06	-1.11157e-10	-1.2733	6.00292e-05	-1.11157e-10	-1.28385	6.07777e-05	-1.11157e-10	-1.28363
22534142	chr8:22534142:C:T	7.7292e-06	-1.11157e-10	-1.28706	5.92961e-05	-1.11157e-10	-1.29613	6.00269e-05	-1.11157e-10	-1.29607
22534495	chr8:22534495:T:C	2.6967e-06	-1.15823	-1.1818	1.55752e-05	-1.4209	-1.2121	1.57738e-05	-1.42049	-1.21201
22534567	chr8:22534567:G:A	8.21038e-06	-1.22666	-3.15096e-10	6.91089e-05	-1.143	-3.15096e-10	6.99769e-05	-1.14269	-3.15096e-10
22534627	chr8:22534627:G:T	0.000105958	-1.11157e-10	1.33098	0.000876711	-1.11157e-10	1.3975	0.000887649	-1.11157e-10	1.39772
22534636	chr8:22534636:G:A	8.29526e-06	-1.11157e-10	-1.21638	6.42948e-05	-1.11157e-10	-1.2152	6.51024e-05	-1.11157e-10	-1.2149
22534921	chr8:22534921:G:A	7.6037e-06	-1.11157e-10	-1.30343	5.88238e-05	-1.11157e-10	-1.30413	5.9544e-05	-1.11157e-10	-1.30414
22535327	chr8:22535327:G:A	0.000180064	-1.11157e-10	1.86125	0.00188481	-1.11157e-10	2.1629	0.00191138	-1.11157e-10	2.16472
22535336	chr8:22535336:AC:A	8.09417e-06	-1.24092	-3.15096e-10	6.36256e-05	-1.22566	-3.15096e-10	6.44403e-05	-1.22512	-3.15096e-10
22535927	chr8:22535927:T:G	1.1796e-05	-1.11157e-10	-0.864301	8.67708e-05	-1.11157e-10	-0.915408	8.78708e-05	-1.11157e-10	-0.91499
22536243	chr8:22536243:T:C	7.42541e-06	-0.146439	-1.18072	4.1966e-05	-0.536227	-1.10559	4.25881e-05	-0.533308	-1.10598
22536789	chr8:22536789:A:G	9.15169e-06	-1.11157e-10	-1.11812	6.83119e-05	-1.11157e-10	-1.1546	6.91668e-05	-1.11157e-10	-1.15434
22536855	chr8:22536855:T:C	9.93045e-06	-1.11157e-10	-1.03646	7.35713e-05	-1.11157e-10	-1.08042	7.44964e-05	-1.11157e-10	-1.08011
22537407	chr8:22537407:A:G	2.25711e-06	-1.29262	-1.22535	1.41938e-05	-1.48647	-1.2394	1.43711e-05	-1.48622	-1.23942
22537796	chr8:22537796:C:T	2.04751e-06	-1.33186	-1.28357	1.34109e-05	-1.50462	-1.27799	1.35797e-05	-1.50439	-1.2779
22537952	chr8:22537952:G:A	5.98913e-06	-1.54212	-3.15096e-10	4.59292e-05	-1.55158	-3.15096e-10	4.64886e-05	-1.55165	-3.15096e-10
22537996	chr8:22537996:G:A	1.93618e-06	-1.41448	-1.25687	1.28652e-05	-1.54847	-1.27568	1.30274e-05	-1.54833	-1.27547
22538925	chr8:22538925:C:G	9.13213e-06	-1.11157e-10	-1.12026	7.07301e-05	-1.11157e-10	-1.11981	7.16085e-05	-1.11157e-10	-1.11964
22539544	chr8:22539544:C:T	1.55336e-05	-1.11157e-10	-0.589056	0.000120944	-1.11157e-10	-0.583352	0.000122461	-1.11157e-10	-0.583061
22540035	chr8:22540035:C:T	9.30269e-06	-1.10176	-3.15096e-10	6.45529e-05	-1.21119	-3.15096e-10	6.53007e-05	-1.21185	-3.15096e-10
22540472	chr8:22540472:C:T	1.42705e-05	-1.11157e-10	-0.673871	0.000110524	-1.11157e-10	-0.673447	0.000111922	-1.11157e-10	-0.673059
22540765	chr8:22540765:C:T	7.59961e-06	-1.11157e-10	-1.30397	5.88477e-05	-1.11157e-10	-1.30373	5.95677e-05	-1.11157e-10	-1.30374
22540949	chr8:22540949:G:A	1.80755e-06	-1.45704	-1.28305	1.30464e-05	-1.56555	-1.24461	1.3204e-05	-1.56549	-1.24485
22541130	chr8:22541130:G:T	8.15723e-06	-1.11157e-10	-1.23316	6.19e-05	-1.11157e-10	-1.25316	6.26693e-05	-1.11157e-10	-1.25299
22541263	chr8:22541263:T:C	1.55481e-05	-1.11157e-10	-0.588124	0.000113028	-1.11157e-10	-0.651044	0.00011453	-1.11157e-10	-0.650021
22541489	chr8:22541489:C:G	2.51714e-06	-1.39156	-1.01738	1.7e-05	-1.53583	-1.00963	1.72182e-05	-1.53565	-1.00924
22542163	chr8:22542163:T:C	1.32215e-05	-1.11157e-10	-0.750216	9.6959e-05	-1.11157e-10	-0.80439	9.81936e-05	-1.11157e-10	-0.803916
22542585	chr8:22542585:T:C	2.47641e-06	-1.19507	-1.23018	1.54819e-05	-1.4733	-1.16571	1.56769e-05	-1.47259	-1.16608
22542766	chr8:22542766:G:A	9.70233e-06	-1.11157e-10	-1.0597	7.00694e-05	-1.11157e-10	-1.12919	7.09106e-05	-1.11157e-10	-1.12944
22543476	chr8:22543476:C:T	5.96938e-06	-1.54542	-3.15096e-10	4.52591e-05	-1.56627	-3.15096e-10	4.58124e-05	-1.5663	-3.15096e-10
22544110	chr8:22544110:T:C	1.38142e-05	-1.11157e-10	-0.706367	0.000101049	-1.11157e-10	-0.763076	0.000102337	-1.11157e-10	-0.762584
22545125	chr8:22545125:A:G	8.81335e-06	-1.11157e-10	-1.1558	6.85679e-05	-1.11157e-10	-1.15085	6.94168e-05	-1.11157e-10	-1.15073
22546143	chr8:22546143:C:T	5.94127e-06	-1.55014	-3.15096e-10	4.52841e-05	-1.56572	-3.15096e-10	4.58338e-05	-1.56584	-3.15096e-10
22546537	chr8:22546537:A:G	1.44513e-05	-1.11157e-10	-0.661275	0.000110453	-1.11157e-10	-0.674085	0.000111779	-1.11157e-10	-0.674333
22546711	chr8:22546711:C:T	1.43554e-05	-1.11157e-10	-0.667938	0.000111205	-1.11157e-10	-0.667304	0.000112611	-1.11157e-10	-0.666914
22547715	chr8:22547715:G:C	1.69049e-06	-1.54131	-1.26574	1.29184e-05	-1.54773	-1.27229	1.30723e-05	-1.54812	-1.27224
22547910	chr8:22547910:C:T	9.93242e-06	-1.11157e-10	-1.03626	7.37154e-05	-1.11157e-10	-1.07847	7.46337e-05	-1.11157e-10	-1.07827
22548459	chr8:22548459:A:G	1.83817e-06	-1.54812	-1.17518	1.40237e-05	-1.53881	-1.19912	1.41911e-05	-1.53929	-1.19895
22548462	chr8:22548462:C:T	1.78166e-06	-1.55855	-1.19596	1.40078e-05	-1.52111	-1.21795	1.41728e-05	-1.52172	-1.21781
22549722	chr8:22549722:A:G	1.27849e-05	-0.7838	-3.15096e-10	8.49454e-05	-0.93667	-3.15096e-10	8.60653e-05	-0.935751	-3.15096e-10
22550132	chr8:22550132:G:C	1.0638e-05	-1.11157e-10	-0.967631	8.03078e-05	-1.11157e-10	-0.992812	8.13111e-05	-1.11157e-10	-0.992574
22550200	chr8:22550200:G:A	9.64653e-06	-1.11157e-10	-1.06546	7.25151e-05	-1.11157e-10	-1.09488	7.34327e-05	-1.11157e-10	-1.09449
22550362	chr8:22550362:G:T	1.05895e-05	-1.11157e-10	-0.972199	8.54321e-05	-1.11157e-10	-0.930957	8.64538e-05	-1.11157e-10	-0.931248
22550915	chr8:22550915:C:T	1.74361e-06	-1.49785	-1.27826	1.36128e-05	-1.48805	-1.27961	1.37977e-05	-1.48672	-1.27964
22550978	chr8:22550978:A:C	7.7077e-06	-1.11157e-10	-1.28984	5.9715e-05	-1.11157e-10	-1.2891	6.04428e-05	-1.11157e-10	-1.28916
22551059	chr8:22551059:G:A	1.63819e-06	-1.54584	-1.29263	1.28768e-05	-1.52248	-1.30078	1.30395e-05	-1.52217	-1.3007
22551102	chr8:22551102:C:G	8.26784e-06	-1.21969	-3.15096e-10	5.23087e-05	-1.42152	-3.15096e-10	5.29857e-05	-1.42084	-3.15096e-10
22551487	chr8:22551487:C:T	1.27565e-05	-1.11157e-10	-0.78602	9.79691e-05	-1.11157e-10	-0.794026	9.91853e-05	-1.11157e-10	-0.793868
22551538	chr8:22551538:G:C	8.00827e-06	-1.11157e-10	-1.25159	6.176e-05	-1.11157e-10	-1.25542	6.25232e-05	-1.11157e-10	-1.25532
22551577	chr8:22551577:T:C	1.10728e-05	-1.11157e-10	-0.927572	8.19113e-05	-1.11157e-10	-0.973042	8.29463e-05	-1.11157e-10	-0.972663
22552315	chr8:22552315:T:C	1.97112e-06	-1.41028	-1.24318	1.74274e-05	-1.30741	-1.21322	1.76417e-05	-1.30715	-1.21345
22552486	chr8:22552486:G:A	8.11627e-06	-1.11157e-10	-1.23819	6.2127e-05	-1.11157e-10	-1.2495	6.28976e-05	-1.11157e-10	-1.24935
22552590	chr8:22552590:A:ACGGGT	1.33233e-05	-1.11157e-10	-0.742549	0.00010676	-1.11157e-10	-0.7081	0.00010815	-1.11157e-10	-0.707334
22552707	chr8:22552707:A:G	7.63973e-06	-1.11157e-10	-1.2987	5.96991e-05	-1.11157e-10	-1.28936	6.04337e-05	-1.11157e-10	-1.28931
22553158	chr8:22553158:C:T	7.66607e-06	-1.11157e-10	-1.29526	5.99239e-05	-1.11157e-10	-1.2856	6.06595e-05	-1.11157e-10	-1.28558
22553330	chr8:22553330:G:A	5.90307e-06	-1.55659	-3.15096e-10	4.52645e-05	-1.56616	-3.15096e-10	4.58195e-05	-1.56615	-3.15096e-10
22553735	chr8:22553735:C:T	1.88192e-05	0.161824	-0.559011	0.000176313	0.311317	-0.517734	0.000178923	0.313752	-0.517656
22553763	chr8:22553763:C:T	7.8782e-06	-1.11157e-10	-1.26796	6.11151e-05	-1.11157e-10	-1.26592	6.18681e-05	-1.11157e-10	-1.26585
22553955	chr8:22553955:C:A	1.04984e-05	-1.11157e-10	-0.980845	8.36969e-05	-1.11157e-10	-0.951476	8.4702e-05	-1.11157e-10	-0.951718
22554182	chr8:22554182:C:T	9.31524e-06	-1.11157e-10	-1.10041	7.3451e-05	-1.11157e-10	-1.08206	7.43352e-05	-1.11157e-10	-1.08227
22554484	chr8:22554484:A:T	3.49439e-05	-1.11157e-10	0.221681	0.000271609	-1.11157e-10	0.225686	0.000275124	-1.11157e-10	0.226365
22554487	chr8:22554487:C:T	1.55607e-05	-1.11157e-10	-0.587316	0.000112613	-1.11157e-10	-0.65472	0.000114015	-1.11157e-10	-0.65453
22555057	chr8:22555057:G:T	1.95449e-05	-1.11157e-10	-0.359347	0.000163009	-1.11157e-10	-0.28487	0.000164997	-1.11157e-10	-0.284932
22555139	chr8:22555139:C:T	8.52022e-06	-1.11157e-10	-1.18962	6.68005e-05	-1.11157e-10	-1.17697	6.76151e-05	-1.11157e-10	-1.17703
22555174	chr8:22555174:T:C	1.07754e-05	-1.11157e-10	-0.954796	8.28151e-05	-1.11157e-10	-0.962068	8.38637e-05	-1.11157e-10	-0.961665
22555870	chr8:22555870:A:G	3.0507e-05	-1.11157e-10	0.0858939	0.000219484	-1.11157e-10	0.0125994	0.000222458	-1.11157e-10	0.013881
22555872	chr8:22555872:A:C	9.27065e-06	-1.11157e-10	-1.10521	6.95821e-05	-1.11157e-10	-1.13617	7.04508e-05	-1.11157e-10	-1.13594
22555896	chr8:22555896:A:G	8.99741e-06	-1.11157e-10	-1.13513	6.77034e-05	-1.11157e-10	-1.16354	6.85472e-05	-1.11157e-10	-1.16333
22556019	chr8:22556019:C:T	9.03645e-06	-1.11157e-10	-1.1308	7.10392e-05	-1.11157e-10	-1.11545	7.19058e-05	-1.11157e-10	-1.1155
22556118	chr8:22556118:G:A	9.14632e-06	-1.11157e-10	-1.11871	7.19441e-05	-1.11157e-10	-1.10279	7.2821e-05	-1.11157e-10	-1.10285
22556169	chr8:22556169:A:G	2.62993e-05	-0.0625213	-3.15096e-10	0.000141783	-0.424383	-3.15096e-10	0.000143296	-0.425948	-3.15096e-10
22556432	chr8:22556432:C:A	1.0203e-05	-1.11157e-10	-1.00938	7.99558e-05	-1.11157e-10	-0.997204	8.09302e-05	-1.11157e-10	-0.997271
22556512	chr8:22556512:G:T	8.48284e-06	-1.11157e-10	-1.19402	6.61103e-05	-1.11157e-10	-1.18735	6.69134e-05	-1.11157e-10	-1.18746
22556549	chr8:22556549:T:G	7.93872e-06	-1.11157e-10	-1.26031	6.20987e-05	-1.11157e-10	-1.24995	6.28563e-05	-1.11157e-10	-1.25001
22557228	chr8:22557228:T:C	3.03582e-06	-0.923234	-1.29835	2.37744e-05	-0.91776	-1.29231	2.40485e-05	-0.918547	-1.29224
22557381	chr8:22557381:T:C	4.26318e-06	-0.975515	-0.906533	3.26271e-05	-1.0341	-0.859437	3.30046e-05	-1.03481	-0.859403
22557493	chr8:22557493:T:A	1.02494e-05	-1.11157e-10	-1.00484	7.8017e-05	-1.11157e-10	-1.02175	7.89752e-05	-1.11157e-10	-1.02172
22557560	chr8:22557560:C:A	7.85871e-06	-1.11157e-10	-1.27044	6.06491e-05	-1.11157e-10	-1.27357	6.13939e-05	-1.11157e-10	-1.27355
22557654	chr8:22557654:T:A	5.85739e-06	-1.56436	-3.15096e-10	4.73452e-05	-1.52121	-3.15096e-10	4.79392e-05	-1.52092	-3.15096e-10
22557880	chr8:22557880:T:C	7.96456e-06	-1.11157e-10	-1.25706	6.07102e-05	-1.11157e-10	-1.27257	6.14597e-05	-1.11157e-10	-1.27248
22558060	chr8:22558060:G:A	1.3754e-05	-0.0536399	-0.657096	0.000157196	0.261874	-0.583059	0.000158834	0.260922	-0.58392
22558091	chr8:22558091:T:C	1.14145e-05	-1.11157e-10	-0.897176	9.57066e-05	-1.11157e-10	-0.817391	9.68334e-05	-1.11157e-10	-0.817865
22558209	chr8:22558209:G:C	2.00391e-05	-1.11157e-10	-0.334376	0.000175721	-1.11157e-10	-0.209779	0.000177921	-1.11157e-10	-0.209516
22558479	chr8:22558479:T:C	5.20698e-06	-1.07251	-0.609551	3.58875e-05	-1.12796	-0.670326	3.63368e-05	-1.12846	-0.669568
22558579	chr8:22558579:T:A	4.89117e-05	-1.11157e-10	0.557955	0.000379507	-1.11157e-10	0.560194	0.000384159	-1.11157e-10	0.560199
22558678	chr8:22558678:TCA:T	9.40341e-06	-1.11157e-10	-1.09099	7.15766e-05	-1.11157e-10	-1.10791	7.24634e-05	-1.11157e-10	-1.10778
22558783	chr8:22558783:A:C	8.06564e-06	-1.11157e-10	-1.24445	6.22386e-05	-1.11157e-10	-1.2477	6.30029e-05	-1.11157e-10	-1.24768
22559167	chr8:22559167:G:A	1.12537e-05	-1.11157e-10	-0.911366	8.20708e-05	-1.11157e-10	-0.971097	8.31229e-05	-1.11157e-10	-0.970537
22559635	chr8:22559635:G:A	8.36471e-06	-1.11157e-10	-1.20804	6.23409e-05	-1.11157e-10	-1.24606	6.30932e-05	-1.11157e-10	-1.24625
22560170	chr8:22560170:T:C	1.62353e-06	-1.54332	-1.30414	1.93924e-05	-1.11267	-1.30112	1.95902e-05	-1.11469	-1.30114
22560563	chr8:22560563:G:A	7.96887e-06	-1.11157e-10	-1.25652	6.11541e-05	-1.11157e-10	-1.26528	6.19089e-05	-1.11157e-10	-1.26519
22560620	chr8:22560620:A:C	7.60556e-06	-1.11157e-10	-1.30318	5.88316e-05	-1.11157e-10	-1.304	5.95529e-05	-1.11157e-10	-1.30399
22560969	chr8:22560969:T:G	4.8117e-06	-0.621186	-1.13983	4.79527e-05	-0.428797	-1.07967	4.8529e-05	-0.428627	-1.08007
22561020	chr8:22561020:C:T	7.82925e-06	-1.11157e-10	-1.2742	6.1127e-05	-1.11157e-10	-1.26572	6.18713e-05	-1.11157e-10	-1.2658
22561160	chr8:22561160:C:T	1.86961e-05	-0.512926	0.109175	0.000184952	-0.352414	0.193832	0.000187232	-0.352173	0.193665
22561543	chr8:22561543:G:A	1.47093e-05	-1.11157e-10	-0.643586	0.000119405	-1.11157e-10	-0.596155	0.000120808	-1.11157e-10	-0.596651
22561678	chr8:22561678:T:C	4.06119e-06	-1.03261	-0.897979	3.0469e-05	-1.22388	-0.738091	3.08268e-05	-1.22411	-0.738367
22561837	chr8:22561837:A:G	8.92893e-06	-1.11157e-10	-1.14277	7.10209e-05	-1.11157e-10	-1.1157	7.18894e-05	-1.11157e-10	-1.11573
22561954	chr8:22561954:G:A	7.60421e-06	-1.11157e-10	-1.30336	5.88266e-05	-1.11157e-10	-1.30408	5.95478e-05	-1.11157e-10	-1.30408
22562042	chr8:22562042:G:C	2.33002e-06	-1.54086	-0.94533	2.9822e-05	-1.10042	-0.883018	3.01188e-05	-1.10247	-0.88324
22562046	chr8:22562046:T:TG	1.55273e-05	-1.11157e-10	-0.589466	0.000126942	-1.11157e-10	-0.534951	0.000128428	-1.11157e-10	-0.535487
22562075	chr8:22562075:T:C	1.62493e-06	-1.54243	-1.30417	1.35772e-05	-1.46753	-1.30276	1.37306e-05	-1.46845	-1.30278
22562404	chr8:22562404:A:G	8.04916e-06	-1.24649	-3.15096e-10	5.99791e-05	-1.28468	-3.15096e-10	6.07077e-05	-1.28479	-3.15096e-10
22562533	chr8:22562533:C:T	5.85868e-06	-1.56414	-3.15096e-10	4.56499e-05	-1.55768	-3.15096e-10	4.62136e-05	-1.55758	-3.15096e-10
22562887	chr8:22562887:C:T	1.38652e-05	-1.11157e-10	-0.702681	9.96441e-05	-1.11157e-10	-0.777073	0.000100952	-1.11157e-10	-0.776215
22562899	chr8:22562899:G:A	8.40989e-06	-1.11157e-10	-1.20265	6.51146e-05	-1.11157e-10	-1.20253	6.59121e-05	-1.11157e-10	-1.20254
22563024	chr8:22563024:T:C	5.32726e-06	-0.665992	-0.993235	5.45426e-05	-0.404124	-0.975572	5.53162e-05	-0.402134	-0.975658
22563446	chr8:22563446:A:AG	1.69605e-06	-1.49956	-1.30421	1.23943e-05	-1.55724	-1.30421	1.25471e-05	-1.55715	-1.30422
22563483	chr8:22563483:A:G	2.17194e-06	-1.37395	-1.18249	1.46965e-05	-1.52035	-1.17071	1.48865e-05	-1.51995	-1.17045
22563507	chr8:22563507:A:G	1.21927e-05	-0.398645	-0.432579	0.000120665	-0.229148	-0.356516	0.00012216	-0.228782	-0.356744
22563573	chr8:22563573:C:T	6.07484e-06	-1.03434	-0.493567	3.2472e-05	-1.41037	-0.487937	3.29044e-05	-1.40915	-0.488097
22563669	chr8:22563669:G:A	1.8909e-05	0.408836	-0.80126	0.000194339	0.645978	-0.75505	0.000196881	0.646733	-0.754989
22563842	chr8:22563842:A:G	1.83182e-06	-1.55008	-1.17667	1.57922e-05	-1.45116	-1.168	1.59715e-05	-1.45143	-1.16862
22563882	chr8:22563882:G:A	1.68662e-06	-1.50506	-1.30427	1.24568e-05	-1.5525	-1.30391	1.26047e-05	-1.55288	-1.30391
22564144	chr8:22564144:C:T	7.69101e-06	-1.11157e-10	-1.29201	5.97335e-05	-1.11157e-10	-1.28878	6.04645e-05	-1.11157e-10	-1.2888
22564312	chr8:22564312:T:C	7.68857e-06	-1.11157e-10	-1.29233	5.95815e-05	-1.11157e-10	-1.29133	6.03092e-05	-1.11157e-10	-1.29137
22564637	chr8:22564637:A:G	2.28614e-05	0.572023	-0.774635	2.37135e-05	-1.25659	-0.956044	2.40646e-05	-1.25436	-0.955755
22565410	chr8:22565410:G:A	0.00103259	4.47175	-0.86399	7.08994e-05	-0.105145	-1.01227	7.20938e-05	-0.10095	-1.01194
22566050	chr8:22566050:G:A	1.64772e-05	0.290435	-0.820522	4.02532e-05	-0.782476	-0.901014	4.09996e-05	-0.776589	-0.900705
22566062	chr8:22566062:A:G	4.75302e-05	-1.11157e-10	0.529301	0.000468337	-1.11157e-10	0.770509	0.000474385	-1.11157e-10	0.771162
22566295	chr8:22566295:G:A	5.96505e-06	-1.54615	-3.15096e-10	4.81142e-05	-1.5051	-3.15096e-10	4.87054e-05	-1.50507	-3.15096e-10
22566731	chr8:22566731:T:C	2.65441e-06	-1.52959	-0.826248	1.95097e-05	-1.55761	-0.850159	1.97351e-05	-1.55769	-0.85077
22566976	chr8:22566976:A:G	9.33638e-06	0.164074	-1.26222	1.54788e-05	-1.43392	-1.20528	1.56632e-05	-1.43408	-1.20547
22567082	chr8:22567082:T:A	8.65951e-06	-1.11157e-10	-1.17341	6.95894e-05	-1.11157e-10	-1.13607	7.04277e-05	-1.11157e-10	-1.13627
22567236	chr8:22567236:A:G	1.74083e-06	-1.52342	-1.25428	1.43947e-05	-1.42408	-1.28774	1.45932e-05	-1.42251	-1.2878
22567276	chr8:22567276:G:A	8.86372e-06	-1.11157e-10	-1.1501	6.65662e-05	-1.11157e-10	-1.18048	6.73915e-05	-1.11157e-10	-1.18034
22567480	chr8:22567480:T:C	1.12956e-05	-1.11157e-10	-0.907649	8.23602e-05	-1.11157e-10	-0.967576	8.3392e-05	-1.11157e-10	-0.967305
22567918	chr8:22567918:G:A	2.68532e-05	0.56779	-0.609466	3.64714e-05	-1.19873	-0.583422	3.69702e-05	-1.19869	-0.582057
22567940	chr8:22567940:C:G	8.49578e-06	-1.11157e-10	-1.19249	6.08604e-05	-1.11157e-10	-1.2701	6.16036e-05	-1.11157e-10	-1.27014
22568072	chr8:22568072:G:A	1.05022e-05	-1.11157e-10	-0.980477	8.17974e-05	-1.11157e-10	-0.974433	8.27753e-05	-1.11157e-10	-0.974728
22569137	chr8:22569137:TC:T	0.0543583	8.26736	-0.696072	3.80155e-05	-0.487475	-1.25321	3.86229e-05	-0.484171	-1.25284
22569571	chr8:22569571:C:T	8.68771e-06	-1.11157e-10	-1.17015	6.16175e-05	-1.11157e-10	-1.25773	6.23698e-05	-1.11157e-10	-1.25778
22569695	chr8:22569695:GT:G	1.31725e-05	-1.11157e-10	-0.753934	0.000100623	-1.11157e-10	-0.767301	0.000101824	-1.11157e-10	-0.767613
22569782	chr8:22569782:G:A	1.38279e-05	-1.11157e-10	-0.705373	0.000105696	-1.11157e-10	-0.718109	0.000106957	-1.11157e-10	-0.71843
22570169	chr8:22570169:G:A	1.45274e-05	-1.11157e-10	-0.656028	0.000110595	-1.11157e-10	-0.672801	0.000111913	-1.11157e-10	-0.673132
22570273	chr8:22570273:G:A	0.000265355	2.49414	-0.245136	0.000138608	-0.216935	-0.230094	0.000140512	-0.217159	-0.228402
22570372	chr8:22570372:C:T	1.7545e-05	0.0087234	-0.476016	5.016e-05	-0.905522	-0.557938	5.1131e-05	-0.8992	-0.557267
22571145	chr8:22571145:T:C	3.71658e-06	-1.27971	-0.73955	3.27521e-05	-0.984286	-0.905426	3.32069e-05	-0.983284	-0.904814
22571195	chr8:22571195:A:G	2.28379e-06	-1.56315	-0.943073	1.83091e-05	-1.50968	-0.9616	1.85195e-05	-1.5099	-0.96213
22571238	chr8:22571238:C:G	3.04364e-06	-1.00644	-1.21257	1.44509e-05	-1.50392	-1.204	1.46304e-05	-1.50356	-1.20419
22571261	chr8:22571261:T:G	8.3742e-06	-1.11157e-10	-1.20691	6.02075e-05	-1.11157e-10	-1.28088	6.09429e-05	-1.11157e-10	-1.28092
22571725	chr8:22571725:G:A	8.19033e-06	-1.11157e-10	-1.22911	5.97078e-05	-1.11157e-10	-1.28922	6.04379e-05	-1.11157e-10	-1.28924
22572238	chr8:22572238:AG:A	8.43594e-06	-1.11157e-10	-1.19956	6.45128e-05	-1.11157e-10	-1.21182	6.5311e-05	-1.11157e-10	-1.2117
22572497	chr8:22572497:T:A	6.23857e-06	-1.50131	-3.15096e-10	4.63276e-05	-1.54294	-3.15096e-10	4.69029e-05	-1.54278	-3.15096e-10
22572562	chr8:22572562:C:A	8.43123e-06	-1.11157e-10	-1.20012	6.05675e-05	-1.11157e-10	-1.27492	6.13076e-05	-1.11157e-10	-1.27495
22572616	chr8:22572616:C:A	6.95886e-06	-0.543162	-0.848885	1.9096e-05	-1.49986	-0.929337	1.93493e-05	-1.49891	-0.929291
22572725	chr8:22572725:G:C	0.0155492	7.36003	-1.04033	7.41054e-05	-0.209383	-0.863808	7.53539e-05	-0.204854	-0.863807
22572867	chr8:22572867:A:T	2.30298e-06	-1.20059	-1.29727	1.25774e-05	-1.54563	-1.30115	1.27366e-05	-1.54525	-1.30113
22573853	chr8:22573853:C:A	3.3555e-05	-1.11157e-10	0.181123	0.000230743	-1.11157e-10	0.0626259	0.0002337	-1.11157e-10	0.0631805
22573937	chr8:22573937:C:T	2.43589e-05	-1.11157e-10	-0.139165	0.00019022	-1.11157e-10	-0.130497	0.000192449	-1.11157e-10	-0.131024
22573938	chr8:22573938:G:A	1.78281e-06	-1.46535	-1.28852	1.5156e-05	-1.41639	-1.2439	1.53428e-05	-1.41631	-1.2439
22573981	chr8:22573981:A:G	7.60602e-06	-1.11157e-10	-1.30312	6.12215e-05	-1.11157e-10	-1.26418	6.1974e-05	-1.11157e-10	-1.26414
22574133	chr8:22574133:C:T	8.00165e-06	-1.11157e-10	-1.25242	6.08347e-05	-1.11157e-10	-1.27052	6.15855e-05	-1.11157e-10	-1.27043
22574430	chr8:22574430:C:T	9.78419e-06	-1.11157e-10	-1.0513	8.01623e-05	-1.11157e-10	-0.994625	8.10822e-05	-1.11157e-10	-0.995395
22574877	chr8:22574877:C:G	7.75548e-06	-1.11157e-10	-1.28366	6.09081e-05	-1.11157e-10	-1.26931	6.16492e-05	-1.11157e-10	-1.2694
22575456	chr8:22575456:C:T	9.24989e-06	-1.11157e-10	-1.10745	6.91039e-05	-1.11157e-10	-1.14307	6.99596e-05	-1.11157e-10	-1.14294
22575823	chr8:22575823:G:A	7.65452e-06	-1.11157e-10	-1.29677	6.60451e-05	-1.11157e-10	-1.18834	6.68634e-05	-1.11157e-10	-1.18821
22575995	chr8:22575995:A:G	0.000152216	1.63465	0.0585878	5.83679e-05	-0.92855	-0.383363	5.90235e-05	-0.929325	-0.383597
22576092	chr8:22576092:C:T	7.60043e-06	-1.11157e-10	-1.30386	6.37315e-05	-1.11157e-10	-1.224	6.4521e-05	-1.11157e-10	-1.22387
22576344	chr8:22576344:C:T	7.81418e-06	-1.11157e-10	-1.27612	6.1189e-05	-1.11157e-10	-1.26471	6.19343e-05	-1.11157e-10	-1.26478
22576375	chr8:22576375:G:A	0.0253486	6.83429	-0.0258731	3.76658e-05	-0.792657	-0.957269	3.82606e-05	-0.790038	-0.956399
22576386	chr8:22576386:G:T	0.000345945	2.51422	-3.15096e-10	0.00049052	0.816787	-3.15096e-10	0.000497487	0.818712	-3.15096e-10
22576709	chr8:22576709:A:T	6.49401e-06	-0.901897	-0.559287	2.52393e-05	-1.49513	-0.655143	2.55886e-05	-1.49353	-0.65518
22577214	chr8:22577214:C:G	0.00571442	6.13239	-0.813709	2.2676e-05	-0.9936	-1.26377	2.30111e-05	-0.991349	-1.26353
22577239	chr8:22577239:C:T	1.28475e-05	-0.778917	-3.15096e-10	8.19923e-05	-0.972053	-3.15096e-10	8.2968e-05	-0.972403	-3.15096e-10
22577381	chr8:22577381:T:A	7.59939e-06	-1.11157e-10	-1.30399	5.88176e-05	-1.11157e-10	-1.30424	5.95383e-05	-1.11157e-10	-1.30424
22577765	chr8:22577765:T:C	1.38336e-05	-1.11157e-10	-0.704962	8.08885e-05	-1.11157e-10	-0.985607	8.18507e-05	-1.11157e-10	-0.98596
22577806	chr8:22577806:A:G	7.78897e-06	-1.11157e-10	-1.27935	5.88693e-05	-1.11157e-10	-1.30336	5.95908e-05	-1.11157e-10	-1.30336
22578094	chr8:22578094:G:C	8.38275e-06	-1.11157e-10	-1.20589	6.3463e-05	-1.11157e-10	-1.22822	6.42511e-05	-1.11157e-10	-1.22806
22578389	chr8:22578389:C:T	1.08735e-05	-1.11157e-10	-0.945733	7.42062e-05	-1.11157e-10	-1.07183	7.51006e-05	-1.11157e-10	-1.07203
22578400	chr8:22578400:G:C	8.46868e-06	-1.11157e-10	-1.19569	6.87425e-05	-1.11157e-10	-1.14831	6.95633e-05	-1.11157e-10	-1.14862
22579168	chr8:22579168:C:T	0.0062201	4.92259	0.480891	2.70589e-05	-1.30116	-0.779503	2.74436e-05	-1.29965	-0.779072
22579628	chr8:22579628:G:A	0.162588	8.90044	-0.23353	4.59577e-05	-0.405937	-1.14502	4.67109e-05	-0.402305	-1.14458
22579871	chr8:22579871:T:C	1.12565e-05	-1.11157e-10	-0.911115	9.27998e-05	-1.11157e-10	-0.848234	9.39093e-05	-1.11157e-10	-0.848528
22579958	chr8:22579958:G:C	7.77113e-06	-1.11157e-10	-1.28165	5.89019e-05	-1.11157e-10	-1.3028	5.96239e-05	-1.11157e-10	-1.3028
22580043	chr8:22580043:T:A	2.90476e-06	-0.961443	-1.30427	2.61507e-05	-0.810982	-1.30382	2.65476e-05	-0.808071	-1.30385
22580108	chr8:22580108:T:C	8.21584e-06	-1.11157e-10	-1.226	6.80441e-05	-1.11157e-10	-1.15852	6.88632e-05	-1.11157e-10	-1.15873
22580358	chr8:22580358:G:A	4.2552e-06	-1.01782	-0.866103	4.03271e-05	-0.865392	-0.816262	4.09382e-05	-0.862635	-0.816158
22580470	chr8:22580470:A:G	1.32799e-05	-0.745809	-3.15096e-10	7.54363e-05	-1.05539	-3.15096e-10	7.67626e-05	-1.05014	-3.15096e-10
22580546	chr8:22580546:G:A	1.31311e-05	-1.11157e-10	-0.757076	0.000106435	-1.11157e-10	-0.711143	0.00010773	-1.11157e-10	-0.711228
22580559	chr8:22580559:C:T	7.91147e-06	-1.11157e-10	-1.26375	6.10213e-05	-1.11157e-10	-1.26746	6.17691e-05	-1.11157e-10	-1.26745
22580801	chr8:22580801:A:G	7.80946e-06	-1.145	-0.131722	4.57392e-05	-1.43092	-0.124802	4.63906e-05	-1.43019	-0.123566
22580938	chr8:22580938:C:T	1.15269e-05	-1.11157e-10	-0.887379	7.76749e-05	-1.11157e-10	-1.02615	7.86103e-05	-1.11157e-10	-1.02636
22581028	chr8:22581028:G:C	9.75924e-06	-1.11157e-10	-1.05385	7.91379e-05	-1.11157e-10	-1.00749	8.00895e-05	-1.11157e-10	-1.00771
22581783	chr8:22581783:C:T	8.61455e-06	-1.11157e-10	-1.17861	6.36452e-05	-1.11157e-10	-1.22535	6.44195e-05	-1.11157e-10	-1.22544
22581806	chr8:22581806:C:T	8.3923e-06	-1.11157e-10	-1.20475	6.97721e-05	-1.11157e-10	-1.13344	7.06111e-05	-1.11157e-10	-1.13367
22581929	chr8:22581929:G:A	9.65962e-06	-0.085433	-0.978675	1.9499e-05	-1.33771	-1.07061	1.97952e-05	-1.33482	-1.0706
22582005	chr8:22582005:T:C	4.08318e-06	-0.989643	-0.935544	3.8944e-05	-0.8327	-0.883853	3.95381e-05	-0.829807	-0.883786
22582443	chr8:22582443:A:G	0.104306	7.92598	0.29704	4.03691e-05	-0.726785	-0.953828	4.10032e-05	-0.723869	-0.953339
22582695	chr8:22582695:A:C	0.280389	8.88113	0.330745	5.20718e-05	-0.482124	-0.943931	5.29257e-05	-0.47854	-0.943428
22582727	chr8:22582727:G:A	4.3964e-05	0.669867	-0.218558	3.61354e-05	-1.23079	-0.560615	3.65508e-05	-1.23113	-0.561025
22582867	chr8:22582867:C:T	1.04397e-05	-1.11157e-10	-0.986452	8.67545e-05	-1.11157e-10	-0.915596	8.7777e-05	-1.11157e-10	-0.916058
22583145	chr8:22583145:A:G	0.000295617	2.72393	-0.366927	3.25987e-05	-0.967926	-0.92648	3.31011e-05	-0.965376	-0.925915
22583363	chr8:22583363:G:A	9.67135e-06	-1.11157e-10	-1.0629	7.80556e-05	-1.11157e-10	-1.02126	7.89905e-05	-1.11157e-10	-1.02153
22583950	chr8:22583950:C:T	7.95191e-06	-1.11157e-10	-1.25865	6.51479e-05	-1.11157e-10	-1.20202	6.59345e-05	-1.11157e-10	-1.2022
22584070	chr8:22584070:T:G	1.08674e-05	-1.11157e-10	-0.946292	7.78878e-05	-1.11157e-10	-1.02341	7.88253e-05	-1.11157e-10	-1.02362
22584162	chr8:22584162:T:C	4.99963e-05	0.844894	-0.265009	2.74869e-05	-1.29715	-0.767819	2.78076e-05	-1.29768	-0.767871
22584294	chr8:22584294:G:A	7.78515e-06	-1.11157e-10	-1.27984	6.27441e-05	-1.11157e-10	-1.23961	6.35038e-05	-1.11157e-10	-1.23976
22584353	chr8:22584353:G:A	8.16924e-06	-0.132719	-1.09897	1.7785e-05	-1.34239	-1.15793	1.8054e-05	-1.33955	-1.15794
22584411	chr8:22584411:C:T	3.98052e-05	0.902032	-0.550099	2.26913e-05	-1.28167	-0.975033	2.29567e-05	-1.2822	-0.97505
22584774	chr8:22584774:A:G	8.40908e-05	1.28311	-0.183277	3.84959e-05	-1.12326	-0.604864	3.89236e-05	-1.12404	-0.605213
22584952	chr8:22584952:C:T	8.29079e-06	-1.11157e-10	-1.21692	6.57407e-05	-1.11157e-10	-1.19296	6.65378e-05	-1.11157e-10	-1.19309
22585148	chr8:22585148:A:G	3.31189e-05	0.522973	-0.354932	2.64328e-05	-1.37035	-0.733727	2.67347e-05	-1.37082	-0.734075
22585395	chr8:22585395:G:A	7.84383e-06	-1.11157e-10	-1.27234	6.0471e-05	-1.11157e-10	-1.27652	6.12129e-05	-1.11157e-10	-1.2765
22586073	chr8:22586073:C:T	5.59899e-06	-0.803319	-0.806157	1.81911e-05	-1.56544	-0.912304	1.84149e-05	-1.56531	-0.912389
22586114	chr8:22586114:T:C	1.45775e-05	-1.11157e-10	-0.652583	0.000120412	-1.11157e-10	-0.587758	0.000121829	-1.11157e-10	-0.588237
22586968	chr8:22586968:C:T	7.69924e-06	-1.11157e-10	-1.29094	6.03847e-05	-1.11157e-10	-1.27794	6.11282e-05	-1.11157e-10	-1.27788
22587200	chr8:22587200:C:T	1.12201e-05	-1.11157e-10	-0.914355	9.10169e-05	-1.11157e-10	-0.867633	9.21573e-05	-1.11157e-10	-0.86736
22587781	chr8:22587781:G:A	1.00738e-05	-1.11157e-10	-1.02212	7.97969e-05	-1.11157e-10	-0.999193	8.07446e-05	-1.11157e-10	-0.999566
22588420	chr8:22588420:G:A	9.85033e-06	-1.11157e-10	-1.04456	7.75875e-05	-1.11157e-10	-1.02727	7.85127e-05	-1.11157e-10	-1.0276
22588431	chr8:22588431:T:C	0.000146167	1.65268	-3.15096e-10	0.000240255	0.103022	-3.15096e-10	0.000243587	0.104615	-3.15096e-10
22588438	chr8:22588438:A:G	0.000147405	1.66112	-3.15096e-10	0.000241647	0.108798	-3.15096e-10	0.000245	0.110399	-3.15096e-10
22588597	chr8:22588597:C:T	1.05352e-05	-1.11157e-10	-0.977338	8.31905e-05	-1.11157e-10	-0.957545	8.41792e-05	-1.11157e-10	-0.957909
22588753	chr8:22588753:T:C	2.2546e-05	-1.11157e-10	-0.216505	0.000176131	-1.11157e-10	-0.207452	0.000178424	-1.11157e-10	-0.206695
22588769	chr8:22588769:C:T	1.09482e-05	-1.11157e-10	-0.938888	8.6317e-05	-1.11157e-10	-0.920652	8.73408e-05	-1.11157e-10	-0.92104
22588990	chr8:22588990:T:A	1.99453e-05	-1.11157e-10	-0.339072	0.0001629	-1.11157e-10	-0.285544	0.000165008	-1.11157e-10	-0.284865
22589085	chr8:22589085:CTGGCTCCGAGGGAAGGGGCAGGGGGCCCGCTGGTCGGCGAGGGCTGGGAGCCCCCGACACCT:C	3.18628e-06	-0.927664	-1.24555	2.09961e-05	-1.05468	-1.27966	2.12976e-05	-1.05263	-1.27963
22589237	chr8:22589237:C:T	1.13675e-05	-1.11157e-10	-0.901305	9.22194e-05	-1.11157e-10	-0.854509	9.33322e-05	-1.11157e-10	-0.854692
22589788	chr8:22589788:C:T	9.28271e-06	-1.11157e-10	-1.10391	7.33476e-05	-1.11157e-10	-1.08347	7.42209e-05	-1.11157e-10	-1.08381
22590134	chr8:22590134:CTG:C	0.00627362	6.49532	-1.08327	0.00011411	0.593471	-1.23499	0.000115701	0.595081	-1.23493
22590225	chr8:22590225:C:G	9.89315e-06	-1.11157e-10	-1.04022	8.0529e-05	-1.11157e-10	-0.990061	8.1553e-05	-1.11157e-10	-0.989604
22590302	chr8:22590302:T:A	9.83322e-06	-1.11157e-10	-1.0463	7.99888e-05	-1.11157e-10	-0.996792	8.10059e-05	-1.11157e-10	-0.996335
22590345	chr8:22590345:G:A	5.06147e-06	-0.742163	-0.968244	3.09727e-05	-0.966599	-0.978975	3.13481e-05	-0.96653	-0.979175
22590509	chr8:22590509:A:C	9.94533e-06	-1.11157e-10	-1.03496	8.09853e-05	-1.11157e-10	-0.984411	8.20156e-05	-1.11157e-10	-0.983948
22590528	chr8:22590528:T:C	9.81973e-06	-1.11157e-10	-1.04767	7.9869e-05	-1.11157e-10	-0.99829	8.08843e-05	-1.11157e-10	-0.997837
22590566	chr8:22590566:G:A	1.79241e-06	-1.44523	-1.30328	1.333e-05	-1.49083	-1.29783	1.34864e-05	-1.49133	-1.29785
22590767	chr8:22590767:G:A	9.78693e-06	-1.11157e-10	-1.05102	7.95879e-05	-1.11157e-10	-1.00182	8.05995e-05	-1.11157e-10	-1.00137
22590814	chr8:22590814:A:G	9.87934e-06	-1.11157e-10	-1.04162	8.02982e-05	-1.11157e-10	-0.992931	8.13206e-05	-1.11157e-10	-0.992458
22591159	chr8:22591159:T:C	9.73781e-06	-1.11157e-10	-1.05605	7.90728e-05	-1.11157e-10	-1.00831	8.0078e-05	-1.11157e-10	-1.00786
22591179	chr8:22591179:G:T	9.75924e-06	-1.11157e-10	-1.05385	7.93316e-05	-1.11157e-10	-1.00504	8.03397e-05	-1.11157e-10	-1.00459
22591218	chr8:22591218:C:T	1.06259e-05	-1.11157e-10	-0.968769	8.34314e-05	-1.11157e-10	-0.954654	8.44226e-05	-1.11157e-10	-0.955022
22591266	chr8:22591266:A:G	9.67528e-06	-1.11157e-10	-1.06249	7.85226e-05	-1.11157e-10	-1.01529	7.95203e-05	-1.11157e-10	-1.01485
22591301	chr8:22591301:A:G	1.63578e-06	-1.53603	-1.30392	1.31837e-05	-1.49656	-1.30315	1.33495e-05	-1.49622	-1.30315
22591343	chr8:22591343:C:T	1.21782e-05	-1.11157e-10	-0.832413	9.85612e-05	-1.11157e-10	-0.788001	9.98075e-05	-1.11157e-10	-0.787614
22591354	chr8:22591354:C:T	7.91898e-06	-1.11157e-10	-1.2628	6.24656e-05	-1.11157e-10	-1.24406	6.32382e-05	-1.11157e-10	-1.24395
22591428	chr8:22591428:T:C	9.78382e-06	-1.11157e-10	-1.05133	7.95446e-05	-1.11157e-10	-1.00236	8.05556e-05	-1.11157e-10	-1.00191
22591486	chr8:22591486:A:G	1.13337e-05	-1.11157e-10	-0.904286	9.39569e-05	-1.11157e-10	-0.835842	9.51549e-05	-1.11157e-10	-0.835352
22591727	chr8:22591727:G:A	9.81973e-06	-1.11157e-10	-1.04767	7.9869e-05	-1.11157e-10	-0.99829	8.08843e-05	-1.11157e-10	-0.997837
22591971	chr8:22591971:T:C	0.0244736	8.02854	-1.25526	0.000198353	1.21562	-1.30426	0.000201263	1.21801	-1.30425
22592230	chr8:22592230:C:T	1.0118e-05	-1.11157e-10	-1.01775	8.18466e-05	-1.11157e-10	-0.973832	8.28329e-05	-1.11157e-10	-0.974032
22592401	chr8:22592401:A:G	1.12368e-05	-1.11157e-10	-0.912866	9.11128e-05	-1.11157e-10	-0.86658	9.22121e-05	-1.11157e-10	-0.866766
22592461	chr8:22592461:G:A	1.08996e-05	-1.11157e-10	-0.943337	8.7683e-05	-1.11157e-10	-0.904951	8.87878e-05	-1.11157e-10	-0.904609
22592781	chr8:22592781:G:A	1.04337e-05	-1.11157e-10	-0.987022	8.18288e-05	-1.11157e-10	-0.974049	8.28028e-05	-1.11157e-10	-0.974396
22592880	chr8:22592880:T:A	1.46806e-05	0.657361	-1.3029	1.73123e-05	-1.22319	-1.30407	1.75414e-05	-1.2222	-1.3041
22593366	chr8:22593366:T:C	9.89613e-06	-1.11157e-10	-1.03992	7.96702e-05	-1.11157e-10	-1.00078	8.06904e-05	-1.11157e-10	-1.00024
22593436	chr8:22593436:G:A	1.02457e-05	-1.11157e-10	-1.00521	8.2753e-05	-1.11157e-10	-0.962818	8.37385e-05	-1.11157e-10	-0.963158
22594535	chr8:22594535:C:T	1.18661e-05	-1.11157e-10	-0.85838	9.28878e-05	-1.11157e-10	-0.847286	9.40637e-05	-1.11157e-10	-0.846885
22594745	chr8:22594745:G:C	9.80009e-06	-1.11157e-10	-1.04967	7.97534e-05	-1.11157e-10	-0.99974	8.07666e-05	-1.11157e-10	-0.999294
22594746	chr8:22594746:A:T	9.7777e-06	-1.11157e-10	-1.05196	7.95507e-05	-1.11157e-10	-1.00228	8.05612e-05	-1.11157e-10	-1.00184
22595191	chr8:22595191:A:G	0.00181222	5.32279	-1.15255	5.53356e-05	-0.0869074	-1.27835	5.61086e-05	-0.0851735	-1.27839
22595710	chr8:22595710:C:A	0.00615926	5.5245	-0.13085	0.000104388	0.0131306	-0.743691	0.000105986	0.0150586	-0.742613
22595792	chr8:22595792:A:G	1.71571e-05	-0.489653	-3.15096e-10	0.000498241	0.832405	-3.15096e-10	0.000504622	0.832951	-3.15096e-10
22595913	chr8:22595913:G:A	0.0113026	6.08644	-0.0857188	0.000162586	0.296531	-0.584004	0.000165004	0.298569	-0.583457
22596021	chr8:22596021:C:T	1.17028e-05	-1.11157e-10	-0.872237	9.44719e-05	-1.11157e-10	-0.830376	9.56661e-05	-1.11157e-10	-0.829993
22596179	chr8:22596179:C:T	7.60361e-06	-1.11157e-10	-1.30344	5.90463e-05	-1.11157e-10	-1.30036	5.97719e-05	-1.11157e-10	-1.30032
22596414	chr8:22596414:A:G	2.56416e-05	-0.0878466	-3.15096e-10	6.38922e-05	-1.22148	-3.15096e-10	6.46572e-05	-1.22176	-3.15096e-10
22596415	chr8:22596415:G:C	5.93292e-06	-1.55155	-3.15096e-10	4.70785e-05	-1.52686	-3.15096e-10	4.76376e-05	-1.52723	-3.15096e-10
22596571	chr8:22596571:C:T	1.19681e-05	-1.11157e-10	-0.849816	9.41639e-05	-1.11157e-10	-0.833641	9.52778e-05	-1.11157e-10	-0.834061
22596759	chr8:22596759:G:T	1.11126e-05	-1.11157e-10	-0.923984	8.68651e-05	-1.11157e-10	-0.914322	8.79616e-05	-1.11157e-10	-0.913957
22597291	chr8:22597291:C:A	1.12079e-05	-1.11157e-10	-0.91544	8.8247e-05	-1.11157e-10	-0.898538	8.92927e-05	-1.11157e-10	-0.898937
22597313	chr8:22597313:A:G	0.00191577	4.65863	-0.432821	6.80226e-05	-0.350158	-0.80868	6.89611e-05	-0.348641	-0.808674
22597456	chr8:22597456:C:T	7.76743e-06	-1.11157e-10	-1.28212	6.1048e-05	-1.11157e-10	-1.26702	6.18005e-05	-1.11157e-10	-1.26695
22597642	chr8:22597642:C:T	9.75798e-06	-1.05398	-3.15096e-10	6.21504e-05	-1.24912	-3.15096e-10	6.28267e-05	-1.25048	-3.15096e-10
22597891	chr8:22597891:G:A	8.18804e-06	-1.11157e-10	-1.22939	6.56468e-05	-1.11157e-10	-1.19439	6.64279e-05	-1.11157e-10	-1.19474
22598016	chr8:22598016:T:G	1.14821e-05	-1.11157e-10	-0.891273	9.25998e-05	-1.11157e-10	-0.850391	9.37674e-05	-1.11157e-10	-0.85004
22598055	chr8:22598055:T:C	1.16503e-05	-1.11157e-10	-0.876734	9.40494e-05	-1.11157e-10	-0.834859	9.52368e-05	-1.11157e-10	-0.834491
22598075	chr8:22598075:T:G	8.17587e-06	-1.11157e-10	-1.23088	6.68293e-05	-1.11157e-10	-1.17654	6.76224e-05	-1.11157e-10	-1.17692
22598122	chr8:22598122:C:T	7.6552e-06	-1.11157e-10	-1.29668	5.98073e-05	-1.11157e-10	-1.28755	6.05379e-05	-1.11157e-10	-1.28759
22598177	chr8:22598177:C:A	1.15908e-05	-1.11157e-10	-0.881854	9.35541e-05	-1.11157e-10	-0.840139	9.47345e-05	-1.11157e-10	-0.839779
22598556	chr8:22598556:G:A	6.64072e-06	-1.43884	-3.15096e-10	5.79437e-05	-1.31921	-3.15096e-10	5.87352e-05	-1.31782	-3.15096e-10
22598681	chr8:22598681:TGCTAGGGAGCGCCGGGTGCCCGCGTCCTGGTCAGC:T	1.17573e-05	-0.867593	-3.15096e-10	7.47714e-05	-1.06424	-3.15096e-10	7.56459e-05	-1.06479	-3.15096e-10
22598682	chr8:22598682:G:A	1.1482e-05	-1.11157e-10	-0.891282	9.25807e-05	-1.11157e-10	-0.850598	9.3748e-05	-1.11157e-10	-0.850247
22599004	chr8:22599004:C:G	0.00169544	4.33987	-0.236232	5.22884e-05	-0.619875	-0.802028	5.31446e-05	-0.616563	-0.801278
22600291	chr8:22600291:C:T	0.0142108	6.04764	0.182058	0.000136462	0.0687187	-0.531354	0.000138906	0.0730949	-0.530155
22600493	chr8:22600493:C:T	7.63304e-06	-1.11157e-10	-1.29958	5.96499e-05	-1.11157e-10	-1.29019	6.03839e-05	-1.11157e-10	-1.29013
22600553	chr8:22600553:T:C	7.60647e-06	-1.11157e-10	-1.30306	5.88157e-05	-1.11157e-10	-1.30427	5.95364e-05	-1.11157e-10	-1.30427
22600609	chr8:22600609:C:T	7.61508e-06	-1.11157e-10	-1.30193	5.9236e-05	-1.11157e-10	-1.29715	5.9965e-05	-1.11157e-10	-1.2971
22601279	chr8:22601279:T:C	7.9984e-06	-1.11157e-10	-1.25282	6.34662e-05	-1.11157e-10	-1.22817	6.42519e-05	-1.11157e-10	-1.22805
22601551	chr8:22601551:T:G	7.5984e-06	-1.11157e-10	-1.30413	5.88478e-05	-1.11157e-10	-1.30372	5.95697e-05	-1.11157e-10	-1.30371
22601721	chr8:22601721:C:T	7.6454e-06	-1.11157e-10	-1.29796	5.95946e-05	-1.11157e-10	-1.29111	6.03292e-05	-1.11157e-10	-1.29104
22602202	chr8:22602202:G:A	7.9481e-06	-1.11157e-10	-1.25913	6.29589e-05	-1.11157e-10	-1.2362	6.37377e-05	-1.11157e-10	-1.23608
22602502	chr8:22602502:G:A	8.10214e-06	-1.11157e-10	-1.23993	6.74385e-05	-1.11157e-10	-1.16746	6.82603e-05	-1.11157e-10	-1.16753
22602691	chr8:22602691:A:G	0.00410615	5.47998	-0.491806	9.16598e-05	-0.0429695	-0.817625	9.31147e-05	-0.03916	-0.817865
22602815	chr8:22602815:A:T	7.61542e-06	-1.11157e-10	-1.30189	5.92387e-05	-1.11157e-10	-1.2971	5.99677e-05	-1.11157e-10	-1.29705
22603118	chr8:22603118:C:T	7.74618e-06	-1.11157e-10	-1.28486	6.06939e-05	-1.11157e-10	-1.27284	6.14448e-05	-1.11157e-10	-1.27272
22603591	chr8:22603591:G:A	7.60746e-06	-1.11157e-10	-1.30293	5.88157e-05	-1.11157e-10	-1.30427	5.95365e-05	-1.11157e-10	-1.30427
22604650	chr8:22604650:T:G	1.04393e-05	-1.11157e-10	-0.986485	7.82298e-05	-1.11157e-10	-1.01903	7.924e-05	-1.11157e-10	-1.01838
22604885	chr8:22604885:C:T	1.0349e-05	-1.11157e-10	-0.995173	7.75574e-05	-1.11157e-10	-1.02766	7.85585e-05	-1.11157e-10	-1.02701
22605058	chr8:22605058:C:T	7.7911e-06	-1.11157e-10	-1.27908	5.88519e-05	-1.11157e-10	-1.30365	5.95732e-05	-1.11157e-10	-1.30365
22605159	chr8:22605159:C:T	7.86016e-06	-1.11157e-10	-1.27026	6.14725e-05	-1.11157e-10	-1.26009	6.22186e-05	-1.11157e-10	-1.2602
22605322	chr8:22605322:A:G	1.00507e-05	-1.11157e-10	-1.02443	8.08492e-05	-1.11157e-10	-0.986092	8.18272e-05	-1.11157e-10	-0.986247
22605339	chr8:22605339:T:C	0.00472331	5.49896	-0.370758	8.97692e-05	-0.119827	-0.761609	9.12487e-05	-0.115672	-0.761597
22605625	chr8:22605625:T:C	7.74157e-06	-1.11157e-10	-1.28546	6.03939e-05	-1.11157e-10	-1.27779	6.11286e-05	-1.11157e-10	-1.27788
22605962	chr8:22605962:G:T	1.06971e-05	-1.11157e-10	-0.962087	8.46257e-05	-1.11157e-10	-0.94044	8.56269e-05	-1.11157e-10	-0.940857
22606110	chr8:22606110:C:T	0.00471076	5.75745	-0.631906	8.13556e-05	-0.02164	-0.958209	8.27041e-05	-0.0173896	-0.958199
22606399	chr8:22606399:C:T	0.00264648	5.53894	-0.990015	6.01641e-05	-0.0929713	-1.18863	6.11402e-05	-0.0889069	-1.18878
22606877	chr8:22606877:T:C	0.00412523	5.36986	-0.377049	8.61666e-05	-0.177632	-0.744764	8.75604e-05	-0.17365	-0.744879
22607154	chr8:22607154:C:T	8.31509e-06	-1.11157e-10	-1.21399	6.0431e-05	-1.11157e-10	-1.27718	6.1172e-05	-1.11157e-10	-1.27717
22607530	chr8:22607530:C:T	8.7613e-06	-1.11157e-10	-1.16172	6.9084e-05	-1.11157e-10	-1.14336	6.99176e-05	-1.11157e-10	-1.14354
22607616	chr8:22607616:C:T	1.03347e-05	-1.11157e-10	-0.996555	8.1276e-05	-1.11157e-10	-0.980828	8.22425e-05	-1.11157e-10	-0.981185
22607751	chr8:22607751:A:C	8.44247e-06	-1.11157e-10	-1.19879	6.65308e-05	-1.11157e-10	-1.18101	6.73352e-05	-1.11157e-10	-1.18117
22608440	chr8:22608440:C:T	9.78441e-06	-1.11157e-10	-1.05127	7.72201e-05	-1.11157e-10	-1.03202	7.81385e-05	-1.11157e-10	-1.03237
22608610	chr8:22608610:A:G	9.29373e-06	-1.11157e-10	-1.10272	7.01221e-05	-1.11157e-10	-1.12844	7.09979e-05	-1.11157e-10	-1.12821
22609028	chr8:22609028:T:C	0.00336837	5.0406	-0.250475	8.20274e-05	-0.320912	-0.650714	8.3332e-05	-0.317184	-0.65084
22609087	chr8:22609087:G:A	9.53259e-06	-1.11157e-10	-1.07735	7.56488e-05	-1.11157e-10	-1.05258	7.6558e-05	-1.11157e-10	-1.05281
22609174	chr8:22609174:C:T	1.81307e-06	-1.5476	-1.18944	1.32298e-05	-1.56628	-1.22993	1.33938e-05	-1.56629	-1.22978
22609450	chr8:22609450:C:T	8.65511e-06	-1.11157e-10	-1.17391	6.83299e-05	-1.11157e-10	-1.15433	6.91551e-05	-1.11157e-10	-1.15451
22609624	chr8:22609624:T:C	1.56767e-05	-1.11157e-10	-0.57989	0.000123104	-1.11157e-10	-0.565647	0.000124683	-1.11157e-10	-0.565081
22609703	chr8:22609703:A:AGG	8.85103e-06	-1.11157e-10	-1.15153	6.99859e-05	-1.11157e-10	-1.13038	7.08302e-05	-1.11157e-10	-1.13057
22609706	chr8:22609706:T:G	8.84677e-06	-1.11157e-10	-1.15201	6.99496e-05	-1.11157e-10	-1.1309	7.07935e-05	-1.11157e-10	-1.13109
22609891	chr8:22609891:G:A	1.66946e-05	-1.11157e-10	-0.516977	0.000136869	-1.11157e-10	-0.459652	0.000138622	-1.11157e-10	-0.459105
22609952	chr8:22609952:G:A	8.15523e-06	-1.11157e-10	-1.2334	6.31236e-05	-1.11157e-10	-1.23358	6.3907e-05	-1.11157e-10	-1.23343
22610247	chr8:22610247:C:G	0.00268732	4.9432	-0.37897	6.89252e-05	-0.372097	-0.773559	7.00293e-05	-0.368381	-0.773563
22610328	chr8:22610328:G:A	7.67233e-06	-1.11157e-10	-1.29444	5.9183e-05	-1.11157e-10	-1.29804	5.99099e-05	-1.11157e-10	-1.29802
22610357	chr8:22610357:T:A	0.00139144	4.41921	-0.51318	6.96645e-05	-0.354773	-0.780215	7.07269e-05	-0.35092	-0.781111
22610412	chr8:22610412:G:C	7.68335e-06	-1.11157e-10	-1.29301	5.92486e-05	-1.11157e-10	-1.29694	5.99765e-05	-1.11157e-10	-1.29691
22610755	chr8:22610755:G:A	1.10995e-05	-1.11157e-10	-0.925163	8.28949e-05	-1.11157e-10	-0.961105	8.39712e-05	-1.11157e-10	-0.960384
22610801	chr8:22610801:A:T	7.96685e-06	-1.11157e-10	-1.25677	6.14672e-05	-1.11157e-10	-1.26017	6.2227e-05	-1.11157e-10	-1.26007
22611042	chr8:22611042:A:G	1.15655e-05	-1.11157e-10	-0.884037	8.58965e-05	-1.11157e-10	-0.925535	8.70155e-05	-1.11157e-10	-0.924771
22612027	chr8:22612027:C:T	1.66337e-06	-1.54607	-1.27715	1.24001e-05	-1.56624	-1.29474	1.25527e-05	-1.56625	-1.29467
22612072	chr8:22612072:A:C	1.45503e-05	-1.11157e-10	-0.654448	0.000114141	-1.11157e-10	-0.641241	0.000115602	-1.11157e-10	-0.640706
22612513	chr8:22612513:G:A	1.4647e-05	-1.11157e-10	-0.64783	0.000119607	-1.11157e-10	-0.594463	0.000121134	-1.11157e-10	-0.593958
22612795	chr8:22612795:A:G	0.00187063	4.97121	-0.769243	7.3069e-05	-0.0999487	-0.987325	7.42213e-05	-0.0958278	-0.987979
22612900	chr8:22612900:C:CTT	8.13996e-06	-1.11157e-10	-1.23528	6.4383e-05	-1.11157e-10	-1.21383	6.5165e-05	-1.11157e-10	-1.21394
22613197	chr8:22613197:G:A	0.00185646	4.99372	-0.799358	7.05655e-05	-0.105891	-1.01625	7.16908e-05	-0.101689	-1.01681
22613886	chr8:22613886:T:C	0.0034126	5.29428	-0.491115	7.38387e-05	-0.22644	-0.850356	7.50394e-05	-0.222511	-0.850333
22614311	chr8:22614311:G:A	0.00612754	5.18167	0.206813	0.000105872	-0.295092	-0.421358	0.000107683	-0.291264	-0.420405
22614831	chr8:22614831:C:T	2.01829e-06	-1.34661	-1.2832	1.39809e-05	-1.46247	-1.27852	1.41512e-05	-1.46282	-1.27823
22615645	chr8:22615645:C:T	0.00474636	5.33801	-0.204937	8.02604e-05	-0.242003	-0.751399	8.1635e-05	-0.238044	-0.750555
22615711	chr8:22615711:T:C	2.2856e-06	-1.42616	-1.07928	1.55303e-05	-1.51809	-1.1178	1.57281e-05	-1.51833	-1.11708
22615952	chr8:22615952:T:C	0.000560949	3.9626	-0.965029	3.78767e-05	-0.582748	-1.16159	3.8467e-05	-0.579053	-1.162
22615973	chr8:22615973:T:C	6.09153e-06	-1.52516	-3.15096e-10	4.85837e-05	-1.49539	-3.15096e-10	4.92001e-05	-1.49496	-3.15096e-10
22615994	chr8:22615994:C:T	7.7662e-06	-1.11157e-10	-1.28228	6.05447e-05	-1.11157e-10	-1.2753	6.12922e-05	-1.11157e-10	-1.27521
22616007	chr8:22616007:A:G	2.24502e-06	-1.27535	-1.248	1.50579e-05	-1.42028	-1.24649	1.52432e-05	-1.42068	-1.24605
22616421	chr8:22616421:G:A	6.22533e-06	-1.50344	-3.15096e-10	5.48717e-05	-1.37368	-3.15096e-10	5.53389e-05	-1.37738	-3.15096e-10
22616582	chr8:22616582:C:A	1.85721e-06	-1.44531	-1.26768	1.32704e-05	-1.52674	-1.2664	1.34349e-05	-1.52696	-1.26604
22616600	chr8:22616600:G:A	1.38428e-05	-1.11157e-10	-0.704297	8.67483e-05	-1.11157e-10	-0.915668	8.77713e-05	-1.11157e-10	-0.916123
22618176	chr8:22618176:G:A	1.82334e-06	-1.43827	-1.29312	1.30779e-05	-1.51861	-1.28914	1.32377e-05	-1.51887	-1.28892
22618294	chr8:22618294:T:C	7.8749e-06	-1.26838	-3.15096e-10	7.24442e-05	-1.09586	-3.15096e-10	7.33298e-05	-1.09589	-3.15096e-10
22618314	chr8:22618314:T:C	7.63418e-06	-1.11157e-10	-1.29943	5.92546e-05	-1.11157e-10	-1.29684	5.99791e-05	-1.11157e-10	-1.29686
22618582	chr8:22618582:C:T	8.88171e-06	-1.14807	-3.15096e-10	5.65679e-05	-1.34324	-3.15096e-10	5.72063e-05	-1.34419	-3.15096e-10
22618760	chr8:22618760:G:A	1.9093e-06	-1.38309	-1.30224	1.33518e-05	-1.48664	-1.30039	1.35129e-05	-1.48694	-1.30027
22618876	chr8:22618876:T:C	8.3866e-06	-1.11157e-10	-1.20543	6.34092e-05	-1.11157e-10	-1.22907	6.418e-05	-1.11157e-10	-1.22917
22619241	chr8:22619241:C:T	6.42977e-06	-1.47112	-3.15096e-10	4.96245e-05	-1.47419	-3.15096e-10	5.02198e-05	-1.47445	-3.15096e-10
22619563	chr8:22619563:GAGGCAGT:G	8.84065e-06	-1.11157e-10	-1.1527	6.83094e-05	-1.11157e-10	-1.15463	6.91659e-05	-1.11157e-10	-1.15435
22619604	chr8:22619604:G:GC	7.95974e-06	-1.11157e-10	-1.25767	6.35355e-05	-1.11157e-10	-1.22708	6.4314e-05	-1.11157e-10	-1.22708
22620072	chr8:22620072:C:T	1.09669e-05	0.366965	-1.30415	1.52691e-05	-1.35039	-1.30246	1.54852e-05	-1.3486	-1.30238
22620383	chr8:22620383:G:A	8.6898e-06	-1.11157e-10	-1.16991	6.90374e-05	-1.11157e-10	-1.14403	6.98765e-05	-1.11157e-10	-1.14413
22620553	chr8:22620553:C:T	1.76259e-06	-1.47081	-1.29447	1.2651e-05	-1.53671	-1.30423	1.28032e-05	-1.53693	-1.30422
22620582	chr8:22620582:G:C	8.90937e-06	-1.11157e-10	-1.14496	6.86537e-05	-1.11157e-10	-1.1496	6.95086e-05	-1.11157e-10	-1.14941
22620708	chr8:22620708:ATG:A	8.83844e-06	-1.11157e-10	-1.15295	6.27011e-05	-1.11157e-10	-1.2403	6.34703e-05	-1.11157e-10	-1.24029
22620848	chr8:22620848:C:T	1.67604e-06	-1.51181	-1.30382	1.24016e-05	-1.55774	-1.30311	1.25529e-05	-1.55785	-1.30305
22621078	chr8:22621078:C:T	8.0786e-06	-1.11157e-10	-1.24284	6.16682e-05	-1.11157e-10	-1.25691	6.24326e-05	-1.11157e-10	-1.25677
22621079	chr8:22621079:A:G	2.11407e-06	-1.28394	-1.29951	1.43138e-05	-1.41914	-1.29832	1.44849e-05	-1.41958	-1.29817
22621172	chr8:22621172:C:T	7.62304e-06	-1.11157e-10	-1.30089	5.94069e-05	-1.11157e-10	-1.29427	6.01331e-05	-1.11157e-10	-1.2943
22621574	chr8:22621574:G:A	7.85205e-06	-1.11157e-10	-1.27129	6.01423e-05	-1.11157e-10	-1.28197	6.08703e-05	-1.11157e-10	-1.28211
22621582	chr8:22621582:CAG:C	4.87425e-05	-1.11157e-10	0.554489	0.000353697	-1.11157e-10	0.489762	0.000358277	-1.11157e-10	0.490448
22621595	chr8:22621595:G:A	8.47239e-06	-1.11157e-10	-1.19525	7.04223e-05	-1.11157e-10	-1.12417	7.12727e-05	-1.11157e-10	-1.12434
22621814	chr8:22621814:C:G	3.0351e-05	-1.11157e-10	0.0807667	0.000250864	-1.11157e-10	0.146232	0.000253863	-1.11157e-10	0.145936
22621820	chr8:22621820:CA:C	8.86258e-06	-1.11157e-10	-1.15022	6.28137e-05	-1.11157e-10	-1.23851	6.35842e-05	-1.11157e-10	-1.23849
22621955	chr8:22621955:A:G	2.17638e-06	-1.25111	-1.30329	1.45658e-05	-1.39615	-1.30385	1.47368e-05	-1.39662	-1.30389
22622219	chr8:22622219:G:A	1.93665e-05	-0.368519	-3.15096e-10	0.000214968	-0.00819028	-3.15096e-10	0.000218008	-0.00632412	-3.15096e-10
22622421	chr8:22622421:G:A	1.44018e-05	-1.11157e-10	-0.664707	0.000113116	-1.11157e-10	-0.650267	0.000114547	-1.11157e-10	-0.649873
22622490	chr8:22622490:C:T	1.78396e-06	-1.44913	-1.3041	1.27817e-05	-1.52792	-1.30274	1.29364e-05	-1.52814	-1.30267
22622517	chr8:22622517:C:T	1.95259e-05	-1.11157e-10	-0.360321	0.000109846	-1.11157e-10	-0.679602	0.000111137	-1.11157e-10	-0.680095
22622595	chr8:22622595:G:A	7.6785e-06	-1.11157e-10	-1.29364	5.90688e-05	-1.11157e-10	-1.29997	5.97891e-05	-1.11157e-10	-1.30003
22622668	chr8:22622668:C:T	2.05237e-06	-1.38128	-1.23179	1.41909e-05	-1.48108	-1.245	1.43551e-05	-1.48137	-1.24538
22622884	chr8:22622884:C:T	9.62695e-06	-1.11157e-10	-1.0675	7.67909e-05	-1.11157e-10	-1.03759	7.77531e-05	-1.11157e-10	-1.03732
22623189	chr8:22623189:G:C	1.03422e-05	-1.11157e-10	-0.995834	7.71185e-05	-1.11157e-10	-1.03333	7.8067e-05	-1.11157e-10	-1.03329
22623611	chr8:22623611:C:T	1.42409e-05	-1.11157e-10	-0.675948	0.000104189	-1.11157e-10	-0.732471	0.000105495	-1.11157e-10	-0.732197
22623745	chr8:22623745:A:G	9.52701e-06	-1.11157e-10	-1.07793	7.57607e-05	-1.11157e-10	-1.0511	7.67095e-05	-1.11157e-10	-1.05083
22624720	chr8:22624720:C:A	7.7178e-06	-1.11157e-10	-1.28853	6.0432e-05	-1.11157e-10	-1.27716	6.11693e-05	-1.11157e-10	-1.27721
22624963	chr8:22624963:A:G	2.26664e-06	-1.22476	-1.289	1.51548e-05	-1.37646	-1.2839	1.53285e-05	-1.37702	-1.28412
22625040	chr8:22625040:C:T	2.19611e-06	-1.25308	-1.2923	1.46366e-05	-1.39764	-1.29751	1.48103e-05	-1.39815	-1.29738
22625098	chr8:22625098:T:TCCTACTACC	2.23992e-06	-1.23389	-1.29173	1.4852e-05	-1.38346	-1.29709	1.5028e-05	-1.38399	-1.29695
22625131	chr8:22625131:T:G	1.12075e-05	-1.11157e-10	-0.915478	8.78725e-05	-1.11157e-10	-0.902792	8.89854e-05	-1.11157e-10	-0.902385
22625215	chr8:22625215:T:G	2.7196e-06	-1.04584	-1.28574	1.72475e-05	-1.23851	-1.2925	1.74496e-05	-1.23922	-1.29232
22625598	chr8:22625598:T:A	2.06475e-06	-1.31149	-1.29557	1.40087e-05	-1.43912	-1.29988	1.41757e-05	-1.43955	-1.29978
22625733	chr8:22625733:G:A	6.6137e-05	0.753346	0.106319	3.15894e-05	-1.39709	-0.528765	3.2045e-05	-1.39578	-0.527938
22626149	chr8:22626149:C:T	8.93243e-06	-1.11157e-10	-1.14237	6.3143e-05	-1.11157e-10	-1.23328	6.39177e-05	-1.11157e-10	-1.23326
22626323	chr8:22626323:T:C	0.00159264	4.31707	-0.275982	8.69069e-05	-0.228794	-0.685048	8.82814e-05	-0.224645	-0.685682
22626336	chr8:22626336:T:C	0.00196598	4.90935	-0.657665	8.66753e-05	0.0486614	-0.965171	8.8099e-05	0.0532263	-0.965622
22626397	chr8:22626397:C:T	7.62572e-06	-1.11157e-10	-1.30054	5.93864e-05	-1.11157e-10	-1.29461	6.01164e-05	-1.11157e-10	-1.29458
22626747	chr8:22626747:G:A	1.07409e-05	-1.11157e-10	-0.958004	8.04108e-05	-1.11157e-10	-0.99153	8.14199e-05	-1.11157e-10	-0.991238
22626755	chr8:22626755:G:C	0.00191367	4.8524	-0.627678	8.60839e-05	0.0199262	-0.943282	8.74916e-05	0.0244371	-0.943752
22627344	chr8:22627344:GTCAC:G	0.00136365	4.82557	-0.939713	6.49495e-05	-0.0205249	-1.18454	6.60255e-05	-0.0161377	-1.18468
22627436	chr8:22627436:T:C	0.00111412	4.28744	-0.603683	6.76241e-05	-0.240076	-0.924638	6.87023e-05	-0.235944	-0.925131
22627473	chr8:22627473:C:T	2.5979e-06	-1.28296	-1.09439	1.89572e-05	-1.29564	-1.14085	1.92287e-05	-1.29407	-1.14038
22627652	chr8:22627652:A:AC	0.00170438	4.96265	-0.853754	7.30826e-05	0.0486779	-1.13577	7.42988e-05	0.0531683	-1.13593
22627782	chr8:22627782:A:T	0.00222341	4.70566	-0.330924	0.000101882	-0.0346132	-0.72025	0.000103531	-0.0301089	-0.720874
22627862	chr8:22627862:C:T	0.00181539	5.16218	-0.990188	7.56976e-05	0.139139	-1.19107	7.69768e-05	0.143856	-1.19121
22628641	chr8:22628641:C:T	1.05979e-05	-1.11157e-10	-0.971409	8.27885e-05	-1.11157e-10	-0.96239	8.38361e-05	-1.11157e-10	-0.961994
22628890	chr8:22628890:C:T	2.21779e-06	-1.24096	-1.29459	1.48877e-05	-1.38896	-1.28918	1.50591e-05	-1.3895	-1.28937
22628914	chr8:22628914:G:A	2.25269e-06	-1.22785	-1.29209	1.50805e-05	-1.37916	-1.28611	1.52535e-05	-1.37972	-1.28632
22629099	chr8:22629099:A:G	0.00208353	4.88775	-0.577993	9.27742e-05	0.0585911	-0.907101	9.42916e-05	0.0631093	-0.907574
22629172	chr8:22629172:G:A	1.12255e-05	-1.11157e-10	-0.913878	8.21094e-05	-1.11157e-10	-0.970626	8.31353e-05	-1.11157e-10	-0.970388
22629574	chr8:22629574:T:C	1.07545e-05	-0.615848	-0.340889	2.92066e-05	-1.28114	-0.723142	2.95677e-05	-1.28119	-0.722989
22629909	chr8:22629909:T:C	8.19241e-06	-0.507247	-0.721607	2.3532e-05	-1.22075	-0.999565	2.38218e-05	-1.22081	-0.999442
22630259	chr8:22630259:G:A	7.85106e-06	-1.11157e-10	-1.27141	5.99763e-05	-1.11157e-10	-1.28473	6.07118e-05	-1.11157e-10	-1.28472
22630802	chr8:22630802:C:T	1.11072e-05	-1.11157e-10	-0.924466	8.68223e-05	-1.11157e-10	-0.914815	8.79213e-05	-1.11157e-10	-0.914416
22630871	chr8:22630871:C:A	1.78202e-06	-1.56378	-1.19054	1.36183e-05	-1.54564	-1.22163	1.37893e-05	-1.54544	-1.22152
22631013	chr8:22631013:T:C	9.35033e-06	-1.11157e-10	-1.09665	7.48436e-05	-1.11157e-10	-1.06328	7.57367e-05	-1.11157e-10	-1.06359
22631426	chr8:22631426:A:G	3.41743e-06	-1.02274	-1.08043	1.39002e-05	-1.5073	-1.23947	1.40712e-05	-1.50731	-1.23941
22631576	chr8:22631576:C:T	8.00805e-06	-1.25162	-3.15096e-10	5.28886e-05	-1.41049	-3.15096e-10	5.34948e-05	-1.41127	-3.15096e-10
22632000	chr8:22632000:G:A	7.81494e-06	-1.11157e-10	-1.27603	5.97686e-05	-1.11157e-10	-1.2882	6.05015e-05	-1.11157e-10	-1.28819
22632024	chr8:22632024:T:C	5.59412e-06	-1.00564	-0.604704	1.93365e-05	-1.50024	-0.916442	1.95744e-05	-1.50025	-0.916388
22632165	chr8:22632165:A:G	6.76511e-06	-0.932203	-0.488083	2.17295e-05	-1.4731	-0.826905	2.19963e-05	-1.47311	-0.826876
22632628	chr8:22632628:C:T	8.95068e-06	-1.11157e-10	-1.14033	6.32272e-05	-1.11157e-10	-1.23194	6.40028e-05	-1.11157e-10	-1.23193
22632631	chr8:22632631:C:A	8.93096e-06	-1.11157e-10	-1.14254	6.31325e-05	-1.11157e-10	-1.23344	6.39069e-05	-1.11157e-10	-1.23343
22632696	chr8:22632696:T:C	3.76085e-06	-1.03043	-0.976985	1.48292e-05	-1.50884	-1.17324	1.50114e-05	-1.50885	-1.1732
22633804	chr8:22633804:G:C	4.88104e-05	0.555879	-3.15096e-10	0.000225485	0.0395756	-3.15096e-10	0.000227749	0.037388	-3.15096e-10
22633808	chr8:22633808:G:A	3.16072e-05	-1.11157e-10	0.121321	0.00022837	-1.11157e-10	0.0522864	0.00023136	-1.11157e-10	0.0531186
22633836	chr8:22633836:G:A	1.90804e-06	-1.50371	-1.18228	1.38578e-05	-1.56198	-1.18785	1.40217e-05	-1.56191	-1.18834
22634005	chr8:22634005:T:C	3.74448e-06	-0.725351	-1.28643	1.48094e-05	-1.38195	-1.30147	1.49911e-05	-1.38194	-1.30146
22634071	chr8:22634071:C:T	1.57528e-05	-1.11157e-10	-0.575046	0.000129604	-1.11157e-10	-0.514195	0.000131179	-1.11157e-10	-0.514295
22634181	chr8:22634181:A:G	1.31279e-05	-1.11157e-10	-0.757325	9.80502e-05	-1.11157e-10	-0.793199	9.92832e-05	-1.11157e-10	-0.792881
22634367	chr8:22634367:A:G	7.4348e-06	-0.0318657	-1.29403	1.38705e-05	-1.44996	-1.29895	1.40633e-05	-1.44837	-1.29892
22634415	chr8:22634415:G:A	9.10757e-06	-1.11157e-10	-1.12296	6.8599e-05	-1.11157e-10	-1.1504	6.94405e-05	-1.11157e-10	-1.15039
22634467	chr8:22634467:G:T	4.12551e-06	-1.19635	-0.718526	1.69837e-05	-1.54863	-0.997794	1.71967e-05	-1.54872	-0.997422
22634539	chr8:22634539:G:A	3.93007e-06	-1.07224	-0.891168	1.54684e-05	-1.52093	-1.11895	1.56589e-05	-1.52093	-1.11889
22634616	chr8:22634616:A:G	4.69979e-06	-0.781128	-1.00342	1.5901e-05	-1.41846	-1.19384	1.60959e-05	-1.41846	-1.19383
22634630	chr8:22634630:C:T	2.52683e-05	1.0502	-1.15271	2.30396e-05	-1.06777	-1.17369	2.33769e-05	-1.06559	-1.17351
22634787	chr8:22634787:C:T	1.82108e-06	-1.54415	-1.18848	1.32937e-05	-1.56281	-1.22858	1.34561e-05	-1.56278	-1.22864
22635255	chr8:22635255:A:G	9.70446e-06	-1.11157e-10	-1.05948	7.31046e-05	-1.11157e-10	-1.08679	7.39988e-05	-1.11157e-10	-1.08681
22635388	chr8:22635388:C:T	8.51956e-06	-1.11157e-10	-1.1897	6.57836e-05	-1.11157e-10	-1.19231	6.65778e-05	-1.11157e-10	-1.19249
22635654	chr8:22635654:C:T	1.02129e-05	-1.11157e-10	-1.00841	7.98645e-05	-1.11157e-10	-0.998347	8.08709e-05	-1.11157e-10	-0.998003
22635771	chr8:22635771:G:A	7.63539e-06	-1.11157e-10	-1.29927	5.94991e-05	-1.11157e-10	-1.29272	6.02307e-05	-1.11157e-10	-1.29268
22635834	chr8:22635834:C:T	8.28541e-06	-1.11157e-10	-1.21757	6.34805e-05	-1.11157e-10	-1.22795	6.42663e-05	-1.11157e-10	-1.22782
22635835	chr8:22635835:G:A	7.93362e-06	-1.11157e-10	-1.26095	6.25433e-05	-1.11157e-10	-1.24282	6.32998e-05	-1.11157e-10	-1.24297
22635886	chr8:22635886:T:C	1.15701e-05	-1.11157e-10	-0.883639	9.32851e-05	-1.11157e-10	-0.843018	9.43879e-05	-1.11157e-10	-0.843445
22636081	chr8:22636081:C:T	1.09157e-05	-1.11157e-10	-0.941861	8.14621e-05	-1.11157e-10	-0.97854	8.25145e-05	-1.11157e-10	-0.977884
22636248	chr8:22636248:A:G	7.68131e-06	-1.11157e-10	-1.29327	5.93899e-05	-1.11157e-10	-1.29455	6.01206e-05	-1.11157e-10	-1.2945
22636277	chr8:22636277:T:A	1.95867e-05	-1.11157e-10	-0.35721	0.000147081	-1.11157e-10	-0.387694	0.000148867	-1.11157e-10	-0.387802
22636300	chr8:22636300:A:G	2.06583e-05	-1.11157e-10	-0.303947	0.000155015	-1.11157e-10	-0.335156	0.000156896	-1.11157e-10	-0.335272
22636381	chr8:22636381:G:A	2.24177e-05	-1.11157e-10	-0.222214	0.000167983	-1.11157e-10	-0.254814	0.000170022	-1.11157e-10	-0.254929
22637121	chr8:22637121:T:C	2.82712e-05	-1.11157e-10	0.00978224	0.000212008	-1.11157e-10	-0.0220526	0.000214584	-1.11157e-10	-0.0221578
22637241	chr8:22637241:T:G	8.24997e-06	-1.11157e-10	-1.22185	6.55082e-05	-1.11157e-10	-1.1965	6.63033e-05	-1.11157e-10	-1.19662
22637448	chr8:22637448:C:T	2.82712e-05	-1.11157e-10	0.00978224	0.000212008	-1.11157e-10	-0.0220526	0.000214584	-1.11157e-10	-0.0221578
22637517	chr8:22637517:G:A	1.80113e-06	-1.53421	-1.20944	1.40268e-05	-1.49499	-1.24272	1.42079e-05	-1.4945	-1.24256
22637807	chr8:22637807:T:G	2.51111e-05	-1.11157e-10	-0.108752	0.00017179	-1.11157e-10	-0.232408	0.000173823	-1.11157e-10	-0.232817
22637823	chr8:22637823:C:T	7.5991e-06	-1.11157e-10	-1.30403	5.88262e-05	-1.11157e-10	-1.30409	5.95474e-05	-1.11157e-10	-1.30408
22637882	chr8:22637882:A:G	8.83165e-06	-1.11157e-10	-1.15372	7.03826e-05	-1.11157e-10	-1.12473	7.12364e-05	-1.11157e-10	-1.12485
22638006	chr8:22638006:A:G	2.05453e-06	-1.56207	-1.04995	1.49613e-05	-1.56566	-1.10755	1.51499e-05	-1.56561	-1.10725
22638222	chr8:22638222:G:C	1.12062e-05	-1.11157e-10	-0.915596	8.5734e-05	-1.11157e-10	-0.927429	8.67984e-05	-1.11157e-10	-0.92727
22638535	chr8:22638535:G:A	0.00625413	5.56445	-0.155514	9.74374e-05	-0.0885537	-0.710915	9.91115e-05	-0.0845673	-0.710045
22638546	chr8:22638546:C:A	7.60606e-06	-1.11157e-10	-1.30312	5.88742e-05	-1.11157e-10	-1.30328	5.95964e-05	-1.11157e-10	-1.30326
22638722	chr8:22638722:GA:G	1.06299e-05	-1.11157e-10	-0.968391	8.476e-05	-1.11157e-10	-0.938855	8.57834e-05	-1.11157e-10	-0.939032
22639036	chr8:22639036:G:A	1.2331e-05	-1.11157e-10	-0.81995	9.38415e-05	-1.11157e-10	-0.837071	9.50118e-05	-1.11157e-10	-0.836856
22639289	chr8:22639289:T:C	7.59731e-06	-1.11157e-10	-1.30427	5.88181e-05	-1.11157e-10	-1.30423	5.95386e-05	-1.11157e-10	-1.30423
22639806	chr8:22639806:T:G	7.60436e-06	-1.11157e-10	-1.30334	5.88544e-05	-1.11157e-10	-1.30361	5.95763e-05	-1.11157e-10	-1.3036
22639892	chr8:22639892:G:A	7.61643e-06	-1.11157e-10	-1.30176	5.95448e-05	-1.11157e-10	-1.29195	6.02692e-05	-1.11157e-10	-1.29204
22639922	chr8:22639922:C:T	7.6144e-06	-1.11157e-10	-1.30202	5.88178e-05	-1.11157e-10	-1.30423	5.95385e-05	-1.11157e-10	-1.30423
22639930	chr8:22639930:C:T	7.71234e-06	-1.28924	-3.15096e-10	5.26628e-05	-1.41477	-3.15096e-10	5.32827e-05	-1.41525	-3.15096e-10
22640232	chr8:22640232:C:T	5.46551e-06	-1.33526	-0.298349	3.52305e-05	-1.50615	-0.310615	3.56064e-05	-1.50653	-0.311796
22640622	chr8:22640622:AAC:A	7.35552e-06	-1.33661	-3.15096e-10	6.00946e-05	-1.28276	-3.15096e-10	6.08884e-05	-1.28181	-3.15096e-10
22640817	chr8:22640817:T:TG	7.74557e-06	-1.11157e-10	-1.28494	6.05977e-05	-1.11157e-10	-1.27442	6.13541e-05	-1.11157e-10	-1.2742
22640981	chr8:22640981:G:T	7.61463e-06	-1.11157e-10	-1.30199	5.88176e-05	-1.11157e-10	-1.30424	5.95383e-05	-1.11157e-10	-1.30424
22641208	chr8:22641208:CAT:C	8.02666e-06	-1.11157e-10	-1.2493	6.19761e-05	-1.11157e-10	-1.25193	6.27434e-05	-1.11157e-10	-1.2518
22641440	chr8:22641440:C:A	9.71949e-06	-1.11157e-10	-1.05793	7.83977e-05	-1.11157e-10	-1.01688	7.93415e-05	-1.11157e-10	-1.0171
22641498	chr8:22641498:T:C	7.60744e-06	-1.11157e-10	-1.30294	5.88727e-05	-1.11157e-10	-1.3033	5.95954e-05	-1.11157e-10	-1.30328
22641658	chr8:22641658:C:A	7.85235e-06	-1.11157e-10	-1.27125	6.06667e-05	-1.11157e-10	-1.27328	6.1416e-05	-1.11157e-10	-1.27319
22642159	chr8:22642159:AC:A	7.5979e-06	-1.11157e-10	-1.30419	5.89302e-05	-1.11157e-10	-1.30232	5.96523e-05	-1.11157e-10	-1.30232
22642234	chr8:22642234:G:A	7.9854e-06	-1.11157e-10	-1.25445	6.07925e-05	-1.11157e-10	-1.27121	6.15414e-05	-1.11157e-10	-1.27115
22642263	chr8:22642263:C:T	7.70109e-06	-1.11157e-10	-1.2907	5.96865e-05	-1.11157e-10	-1.28957	6.04135e-05	-1.11157e-10	-1.28965
22642657	chr8:22642657:C:T	8.27456e-06	-1.11157e-10	-1.21888	6.56306e-05	-1.11157e-10	-1.19464	6.6458e-05	-1.11157e-10	-1.19429
22642680	chr8:22642680:A:T	7.69405e-06	-1.11157e-10	-1.29162	6.01689e-05	-1.11157e-10	-1.28152	6.0903e-05	-1.11157e-10	-1.28157
22642698	chr8:22642698:G:C	5.87379e-06	-1.56156	-3.15096e-10	4.81099e-05	-1.50519	-3.15096e-10	4.87115e-05	-1.50494	-3.15096e-10
22642995	chr8:22642995:C:G	8.82598e-06	-1.11157e-10	-1.15436	6.26583e-05	-1.11157e-10	-1.24098	6.34269e-05	-1.11157e-10	-1.24097
22643129	chr8:22643129:T:A	8.40611e-06	-1.11157e-10	-1.2031	6.2683e-05	-1.11157e-10	-1.24059	6.34434e-05	-1.11157e-10	-1.24071
22643416	chr8:22643416:G:A	7.74879e-06	-1.11157e-10	-1.28453	6.27541e-05	-1.11157e-10	-1.23946	6.3519e-05	-1.11157e-10	-1.23952
22643433	chr8:22643433:C:A	1.07545e-05	-0.956739	-3.15096e-10	6.55061e-05	-1.19654	-3.15096e-10	6.62326e-05	-1.19768	-3.15096e-10
22643820	chr8:22643820:A:T	2.19439e-05	-0.243575	-3.15096e-10	0.000292636	0.300252	-3.15096e-10	0.000295697	0.298477	-3.15096e-10
22643866	chr8:22643866:C:G	1.04174e-05	-1.11157e-10	-0.988582	7.79561e-05	-1.11157e-10	-1.02253	7.89593e-05	-1.11157e-10	-1.02192
22643896	chr8:22643896:G:C	1.2741e-05	-0.787241	-3.15096e-10	0.000287733	0.283354	-3.15096e-10	0.000291321	0.283569	-3.15096e-10
22643944	chr8:22643944:C:T	8.54361e-06	-1.11157e-10	-1.18688	6.80603e-05	-1.11157e-10	-1.15828	6.89219e-05	-1.11157e-10	-1.15788
22644072	chr8:22644072:G:C	7.98726e-06	-1.11157e-10	-1.25422	6.08047e-05	-1.11157e-10	-1.27101	6.15537e-05	-1.11157e-10	-1.27095
22644215	chr8:22644215:T:A	8.09357e-06	-1.11157e-10	-1.24099	6.36772e-05	-1.11157e-10	-1.22485	6.4481e-05	-1.11157e-10	-1.22449
22644317	chr8:22644317:C:A	0.00604735	5.41263	-0.0373126	9.3931e-05	-0.159231	-0.676887	9.55001e-05	-0.155354	-0.676376
22644679	chr8:22644679:T:C	7.63646e-06	-1.11157e-10	-1.29913	5.90573e-05	-1.11157e-10	-1.30017	5.97782e-05	-1.11157e-10	-1.30022
22645645	chr8:22645645:A:G	8.95168e-06	-1.11157e-10	-1.14022	6.32429e-05	-1.11157e-10	-1.2317	6.40187e-05	-1.11157e-10	-1.23168
22645955	chr8:22645955:C:T	7.59788e-06	-1.11157e-10	-1.30419	5.89308e-05	-1.11157e-10	-1.30231	5.96529e-05	-1.11157e-10	-1.30231
22645991	chr8:22645991:G:T	1.67901e-05	0.736284	-1.24756	1.99839e-05	-1.15112	-1.23264	2.02566e-05	-1.14949	-1.23289
22646199	chr8:22646199:T:A	6.44559e-05	0.833919	-3.15096e-10	0.000287031	0.280913	-3.15096e-10	0.000289854	0.278521	-3.15096e-10
22646676	chr8:22646676:A:C	8.54613e-06	-1.11157e-10	-1.18658	6.53615e-05	-1.11157e-10	-1.19875	6.61719e-05	-1.11157e-10	-1.1986
22646711	chr8:22646711:A:G	3.82963e-05	-1.11157e-10	0.313289	0.000318231	-1.11157e-10	0.384099	0.00032206	-1.11157e-10	0.383882
22646940	chr8:22646940:A:G	7.64985e-06	-1.11157e-10	-1.29738	5.91734e-05	-1.11157e-10	-1.29821	5.99016e-05	-1.11157e-10	-1.29815
22647254	chr8:22647254:G:A	7.66906e-06	-1.11157e-10	-1.29487	5.93152e-05	-1.11157e-10	-1.29581	6.00458e-05	-1.11157e-10	-1.29575
22647903	chr8:22647903:A:G	3.07882e-05	1.29283	-1.19776	2.61118e-05	-0.917973	-1.19832	2.64871e-05	-0.915919	-1.19828
22648056	chr8:22648056:G:A	1.8055e-05	-1.11157e-10	-0.43864	0.00010609	-1.11157e-10	-0.714387	0.000107332	-1.11157e-10	-0.714928
22648308	chr8:22648308:T:C	7.74453e-06	-1.11157e-10	-1.28508	5.9554e-05	-1.11157e-10	-1.2918	6.02879e-05	-1.11157e-10	-1.29173
22648389	chr8:22648389:G:A	2.31105e-06	-1.49985	-0.994512	1.67102e-05	-1.56432	-0.998335	1.69024e-05	-1.56427	-0.99913
22648483	chr8:22648483:C:T	2.16802e-05	0.975376	-1.23104	2.18681e-05	-1.06204	-1.23161	2.21766e-05	-1.06024	-1.23158
22648585	chr8:22648585:C:T	0.00306935	4.46753	0.229626	7.47452e-05	-0.534253	-0.53034	7.60414e-05	-0.53087	-0.528709
22648594	chr8:22648594:C:T	6.82955e-06	-1.4108	-3.15096e-10	4.53833e-05	-1.56354	-3.15096e-10	4.59389e-05	-1.56355	-3.15096e-10
22648847	chr8:22648847:C:T	2.20965e-05	-1.11157e-10	-0.236643	0.0001274	-1.11157e-10	-0.53135	0.000128883	-1.11157e-10	-0.531954
22649013	chr8:22649013:T:C	7.64242e-06	-1.11157e-10	-1.29835	5.91113e-05	-1.11157e-10	-1.29926	5.98383e-05	-1.11157e-10	-1.29921
22649371	chr8:22649371:AAAAGT:A	1.48253e-05	0.449989	-1.08572	1.98179e-05	-1.27449	-1.1176	2.00809e-05	-1.27308	-1.11801
22649564	chr8:22649564:T:G	1.24841e-05	-0.807603	-3.15096e-10	7.37648e-05	-1.0778	-3.15096e-10	7.4559e-05	-1.07927	-3.15096e-10
22649905	chr8:22649905:CAT:C	9.31045e-06	-1.11157e-10	-1.10093	6.93481e-05	-1.11157e-10	-1.13954	7.0178e-05	-1.11157e-10	-1.13982
22649994	chr8:22649994:A:G	1.06095e-05	-1.11157e-10	-0.970313	7.79295e-05	-1.11157e-10	-1.02287	7.8901e-05	-1.11157e-10	-1.02266
22650029	chr8:22650029:G:A	1.81988e-06	-1.43621	-1.29709	1.32009e-05	-1.49792	-1.30048	1.33573e-05	-1.49836	-1.30044
22650119	chr8:22650119:C:T	1.79207e-06	-1.45446	-1.29423	1.29831e-05	-1.52704	-1.28799	1.31365e-05	-1.52729	-1.28817
22650174	chr8:22650174:T:C	1.42936e-05	0.555717	-1.22797	1.88567e-05	-1.23107	-1.21074	1.91119e-05	-1.22953	-1.21102
22650315	chr8:22650315:T:C	7.62194e-06	-1.11157e-10	-1.30103	5.9143e-05	-1.11157e-10	-1.29872	5.98663e-05	-1.11157e-10	-1.29874
22650816	chr8:22650816:A:G	7.60063e-06	-1.11157e-10	-1.30383	5.91354e-05	-1.11157e-10	-1.29885	5.98602e-05	-1.11157e-10	-1.29885
22650870	chr8:22650870:CTCT:C	3.14698e-05	-1.11157e-10	0.116966	0.000260568	-1.11157e-10	0.184184	0.000263699	-1.11157e-10	0.183951
22651090	chr8:22651090:T:G	1.28606e-05	0.443809	-1.2217	1.78895e-05	-1.29052	-1.20394	1.81423e-05	-1.28837	-1.20424
22651327	chr8:22651327:T:C	8.57068e-06	-1.11157e-10	-1.18372	6.15135e-05	-1.11157e-10	-1.25942	6.2268e-05	-1.11157e-10	-1.25941
22651447	chr8:22651447:A:G	1.12966e-05	-1.11157e-10	-0.907564	9.18511e-05	-1.11157e-10	-0.85851	9.29405e-05	-1.11157e-10	-0.858897
22651965	chr8:22651965:C:T	1.95533e-06	-1.37161	-1.28989	1.35344e-05	-1.47888	-1.29456	1.36976e-05	-1.47922	-1.29441
22652498	chr8:22652498:CAT:C	7.64204e-06	-1.11157e-10	-1.2984	5.97318e-05	-1.11157e-10	-1.28881	6.04641e-05	-1.11157e-10	-1.28881
22652904	chr8:22652904:T:C	7.92683e-06	-1.11157e-10	-1.26181	6.16142e-05	-1.11157e-10	-1.25779	6.23611e-05	-1.11157e-10	-1.25792
22652968	chr8:22652968:T:C	4.0877e-05	-1.11157e-10	0.378504	0.000342761	-1.11157e-10	0.458355	0.000346876	-1.11157e-10	0.458109
22653006	chr8:22653006:C:T	1.93888e-06	-1.37064	-1.29931	1.34339e-05	-1.47907	-1.30183	1.35949e-05	-1.47941	-1.30176
22653169	chr8:22653169:G:C	7.88195e-06	-1.11157e-10	-1.26749	6.1021e-05	-1.11157e-10	-1.26746	6.17753e-05	-1.11157e-10	-1.26735
22653315	chr8:22653315:T:C	8.82233e-06	-1.11157e-10	-1.15478	6.26467e-05	-1.11157e-10	-1.24117	6.34152e-05	-1.11157e-10	-1.24115
22653348	chr8:22653348:TG:T	2.11282e-05	-1.11157e-10	-0.281456	0.000185868	-1.11157e-10	-0.153642	0.000188025	-1.11157e-10	-0.154282
22653505	chr8:22653505:C:T	7.72671e-06	-1.11157e-10	-1.28738	6.04985e-05	-1.11157e-10	-1.27606	6.12364e-05	-1.11157e-10	-1.27612
22653824	chr8:22653824:G:T	2.14125e-06	-1.26644	-1.30424	1.44278e-05	-1.4057	-1.30382	1.45976e-05	-1.40615	-1.30385
22654009	chr8:22654009:A:T	7.62527e-06	-1.11157e-10	-1.3006	5.88363e-05	-1.11157e-10	-1.30392	5.95575e-05	-1.11157e-10	-1.30391
22654500	chr8:22654500:T:C	8.29584e-06	-1.11157e-10	-1.21631	6.6303e-05	-1.11157e-10	-1.18444	6.71171e-05	-1.11157e-10	-1.18442
22654513	chr8:22654513:AC:A	7.74792e-06	-1.11157e-10	-1.28464	6.09584e-05	-1.11157e-10	-1.26849	6.17004e-05	-1.11157e-10	-1.26857
22654764	chr8:22654764:TG:T	1.27825e-05	-1.11157e-10	-0.783985	9.84333e-05	-1.11157e-10	-0.789299	9.96898e-05	-1.11157e-10	-0.788794
22654765	chr8:22654765:G:C	1.02494e-05	-1.11157e-10	-1.00485	7.65992e-05	-1.11157e-10	-1.04009	7.7591e-05	-1.11157e-10	-1.03941
22654853	chr8:22654853:C:G	1.14189e-05	-1.11157e-10	-0.89679	8.80172e-05	-1.11157e-10	-0.901147	8.91345e-05	-1.11157e-10	-0.900711
22655250	chr8:22655250:T:A	2.45886e-06	-1.19748	-1.23488	1.60228e-05	-1.35383	-1.25084	1.62164e-05	-1.35434	-1.25049
22655321	chr8:22655321:C:T	7.66441e-06	-1.11157e-10	-1.29548	6.00848e-05	-1.11157e-10	-1.28292	6.08213e-05	-1.11157e-10	-1.28292
22655542	chr8:22655542:C:T	8.21145e-06	-1.11157e-10	-1.22653	6.49723e-05	-1.11157e-10	-1.20472	6.57765e-05	-1.11157e-10	-1.20459
22655760	chr8:22655760:G:A	9.75789e-06	-1.11157e-10	-1.05399	7.85127e-05	-1.11157e-10	-1.01542	7.94496e-05	-1.11157e-10	-1.01574
22655833	chr8:22655833:T:A	9.95233e-06	0.028475	-1.06273	1.72415e-05	-1.43436	-1.09699	1.74698e-05	-1.43294	-1.09745
22656599	chr8:22656599:A:C	1.67022e-05	-1.11157e-10	-0.516524	0.000131327	-1.11157e-10	-0.500991	0.000133015	-1.11157e-10	-0.500392
22657455	chr8:22657455:T:A	7.76565e-06	-1.11157e-10	-1.28235	6.00117e-05	-1.11157e-10	-1.28414	6.07529e-05	-1.11157e-10	-1.28404
22657632	chr8:22657632:G:A	9.67377e-06	-1.11157e-10	-1.06265	7.26389e-05	-1.11157e-10	-1.09318	7.35703e-05	-1.11157e-10	-1.09262
22657671	chr8:22657671:A:C	7.68668e-06	-1.11157e-10	-1.29257	5.90073e-05	-1.11157e-10	-1.30102	5.97305e-05	-1.11157e-10	-1.30101
22657681	chr8:22657681:G:A	7.665e-06	-1.11157e-10	-1.2954	5.91365e-05	-1.11157e-10	-1.29883	5.98627e-05	-1.11157e-10	-1.2988
22657700	chr8:22657700:T:C	1.17298e-05	-1.11157e-10	-0.869928	8.66725e-05	-1.11157e-10	-0.916542	8.78007e-05	-1.11157e-10	-0.915788
22659144	chr8:22659144:G:C	7.5978e-06	-1.11157e-10	-1.3042	5.88161e-05	-1.11157e-10	-1.30426	5.95367e-05	-1.11157e-10	-1.30426
22659466	chr8:22659466:C:T	9.98991e-06	-1.11157e-10	-1.03049	7.81881e-05	-1.11157e-10	-1.01956	7.9118e-05	-1.11157e-10	-1.01992
22659641	chr8:22659641:C:T	8.77124e-06	-1.11157e-10	-1.16059	6.93893e-05	-1.11157e-10	-1.13895	7.02391e-05	-1.11157e-10	-1.13895
22661249	chr8:22661249:A:G	8.03134e-06	-1.11157e-10	-1.24871	6.37865e-05	-1.11157e-10	-1.22314	6.45692e-05	-1.11157e-10	-1.22312
22661747	chr8:22661747:C:A	4.46391e-06	-1.06722	-0.768815	2.55881e-05	-1.35552	-0.781031	2.58611e-05	-1.35618	-0.781933
22661938	chr8:22661938:GCAC:G	0.0280938	6.62908	0.282158	0.000284611	0.713421	-0.440977	0.000289915	0.718237	-0.439508
22662302	chr8:22662302:A:C	0.00288092	5.60342	-0.969619	8.96072e-05	0.283755	-1.167	9.10522e-05	0.287805	-1.16723
22662406	chr8:22662406:G:T	9.91081e-06	-1.11157e-10	-1.03844	7.97338e-05	-1.11157e-10	-0.999985	8.06988e-05	-1.11157e-10	-1.00013
22662856	chr8:22662856:G:C	3.80952e-05	0.308026	-3.15096e-10	0.000448103	0.726345	-3.15096e-10	0.000453798	0.726795	-3.15096e-10
22662952	chr8:22662952:C:G	8.52948e-06	-1.11157e-10	-1.18853	6.43618e-05	-1.11157e-10	-1.21416	6.5151e-05	-1.11157e-10	-1.21415
22663169	chr8:22663169:T:C	0.00224974	4.97119	-0.584686	0.000107662	0.147018	-0.846702	0.000109395	0.151485	-0.847377
22663734	chr8:22663734:T:G	7.6452e-06	-1.11157e-10	-1.29798	5.90181e-05	-1.11157e-10	-1.30083	5.97423e-05	-1.11157e-10	-1.30082
22663761	chr8:22663761:C:G	7.62933e-06	-1.11157e-10	-1.30006	5.89311e-05	-1.11157e-10	-1.30231	5.9654e-05	-1.11157e-10	-1.3023
22664369	chr8:22664369:T:G	7.59751e-06	-1.11157e-10	-1.30424	5.88468e-05	-1.11157e-10	-1.30374	5.95673e-05	-1.11157e-10	-1.30375
22664577	chr8:22664577:A:G	2.03601e-06	-1.40386	-1.21721	1.44785e-05	-1.5341	-1.17191	1.46609e-05	-1.53351	-1.17216
22664580	chr8:22664580:T:C	1.35997e-05	-1.11157e-10	-0.722016	0.000102158	-1.11157e-10	-0.752159	0.000103463	-1.11157e-10	-0.751641
22664616	chr8:22664616:G:A	1.36774e-05	0.344824	-1.06114	2.07231e-05	-1.27881	-1.06862	2.09988e-05	-1.27769	-1.0687
22664637	chr8:22664637:T:C	7.70576e-06	-1.11157e-10	-1.29009	5.93801e-05	-1.11157e-10	-1.29472	6.01096e-05	-1.11157e-10	-1.29469
22664850	chr8:22664850:C:T	8.83198e-06	-1.11157e-10	-1.15368	6.26912e-05	-1.11157e-10	-1.24046	6.34603e-05	-1.11157e-10	-1.24044
22664856	chr8:22664856:C:T	1.17148e-05	-1.11157e-10	-0.871213	9.27403e-05	-1.11157e-10	-0.848875	9.39188e-05	-1.11157e-10	-0.848427
22664962	chr8:22664962:T:C	1.10926e-05	0.0667139	-0.992503	1.94809e-05	-1.37923	-1.03002	1.97276e-05	-1.37834	-1.0305
22664989	chr8:22664989:C:T	1.90493e-05	0.577738	-0.962773	3.58348e-05	-0.642646	-1.15711	3.63155e-05	-0.64163	-1.15698
22665343	chr8:22665343:T:C	1.13901e-05	0.183981	-1.0833	1.87784e-05	-1.37239	-1.07358	1.9035e-05	-1.37068	-1.0739
22665626	chr8:22665626:A:G	9.34837e-06	-1.11157e-10	-1.09686	7.48454e-05	-1.11157e-10	-1.06325	7.57529e-05	-1.11157e-10	-1.06338
22666238	chr8:22666238:A:C	2.41717e-06	-1.50026	-0.949206	1.91824e-05	-1.5651	-0.859591	1.9411e-05	-1.56499	-0.86003
22666628	chr8:22666628:G:A	2.38318e-05	0.55879	-0.719834	5.43246e-05	-0.455347	-0.928354	5.49704e-05	-0.45559	-0.928473
22667060	chr8:22667060:C:G	8.62882e-06	-1.11157e-10	-1.17696	6.17745e-05	-1.11157e-10	-1.25519	6.25321e-05	-1.11157e-10	-1.25518
22667587	chr8:22667587:CTGGGAAAGGGAA:C	1.07794e-05	-1.11157e-10	-0.954426	8.07747e-05	-1.11157e-10	-0.987015	8.17871e-05	-1.11157e-10	-0.986738
22667783	chr8:22667783:G:A	8.81366e-06	-1.11157e-10	-1.15576	6.26021e-05	-1.11157e-10	-1.24188	6.33701e-05	-1.11157e-10	-1.24187
22668320	chr8:22668320:A:G	8.38059e-06	-1.11157e-10	-1.20614	6.32814e-05	-1.11157e-10	-1.23109	6.4062e-05	-1.11157e-10	-1.23101
22668467	chr8:22668467:T:C	0.00182157	4.1654	0.00998485	6.4864e-05	-0.560979	-0.645407	6.59618e-05	-0.557573	-0.644209
22668916	chr8:22668916:G:A	1.03019e-05	-1.11157e-10	-0.999738	7.98831e-05	-1.11157e-10	-0.998115	8.08927e-05	-1.11157e-10	-0.997734
22669016	chr8:22669016:C:T	6.08966e-06	-1.52547	-3.15096e-10	5.28581e-05	-1.41107	-3.15096e-10	5.34917e-05	-1.41133	-3.15096e-10
22669046	chr8:22669046:G:A	2.38044e-05	0.939069	-1.10126	7.41383e-05	-0.00525904	-1.06749	7.49553e-05	-0.00548078	-1.06848
22669096	chr8:22669096:G:A	1.96861e-06	-1.44691	-1.20783	2.01823e-05	-1.17462	-1.19925	2.04569e-05	-1.17357	-1.19896
22669507	chr8:22669507:A:T	9.56952e-06	-1.11157e-10	-1.07348	7.70551e-05	-1.11157e-10	-1.03416	7.79828e-05	-1.11157e-10	-1.03437
22669629	chr8:22669629:T:C	4.59228e-05	-1.11157e-10	0.494898	0.000381622	-1.11157e-10	0.565752	0.000386198	-1.11157e-10	0.565492
22669927	chr8:22669927:A:G	0.00138873	3.90704	-0.00296004	9.85126e-05	-0.420009	-0.368484	0.00010008	-0.416269	-0.368616
22669944	chr8:22669944:T:C	0.00108316	3.62468	0.0308957	8.52749e-05	-0.593895	-0.338903	8.66103e-05	-0.590338	-0.339101
22671001	chr8:22671001:GT:G	2.06024e-06	-1.48956	-1.11968	1.52101e-05	-1.5616	-1.09511	1.53922e-05	-1.56172	-1.09528
22671195	chr8:22671195:G:A	1.10966e-05	-1.11157e-10	-0.925421	9.0475e-05	-1.11157e-10	-0.873605	9.1562e-05	-1.11157e-10	-0.873841
22672008	chr8:22672008:T:C	8.16961e-06	-1.11157e-10	-1.23164	6.35333e-05	-1.11157e-10	-1.22711	6.43215e-05	-1.11157e-10	-1.22696
22672086	chr8:22672086:A:G	7.68834e-06	-1.11157e-10	-1.29236	5.94121e-05	-1.11157e-10	-1.29418	6.01421e-05	-1.11157e-10	-1.29415
22672162	chr8:22672162:G:C	1.17048e-05	0.0317323	-0.903795	2.03849e-05	-1.42661	-0.937273	2.06513e-05	-1.4252	-0.937875
22672182	chr8:22672182:A:G	0.00105943	4.34874	-0.71531	4.64515e-05	-0.425499	-1.11477	4.72133e-05	-0.422057	-1.11412
22672452	chr8:22672452:G:A	5.96845e-06	-1.54558	-3.15096e-10	4.58463e-05	-1.55338	-3.15096e-10	4.64141e-05	-1.55325	-3.15096e-10
22672548	chr8:22672548:G:C	7.62252e-06	-1.11157e-10	-1.30096	5.91775e-05	-1.11157e-10	-1.29814	5.98993e-05	-1.11157e-10	-1.29819
22673053	chr8:22673053:C:A	8.12381e-06	-1.11157e-10	-1.23726	6.51417e-05	-1.11157e-10	-1.20211	6.59422e-05	-1.11157e-10	-1.20208
22673513	chr8:22673513:G:A	9.94396e-06	-1.11157e-10	-1.0351	7.72913e-05	-1.11157e-10	-1.0311	7.82657e-05	-1.11157e-10	-1.03075
22673644	chr8:22673644:G:A	9.65463e-06	-1.11157e-10	-1.06463	7.31798e-05	-1.11157e-10	-1.08576	7.40695e-05	-1.11157e-10	-1.08585
22673918	chr8:22673918:G:A	6.34334e-06	-1.48466	-3.15096e-10	5.66254e-05	-1.34222	-3.15096e-10	5.73401e-05	-1.34186	-3.15096e-10
22673950	chr8:22673950:C:T	0.00137414	4.38653	-0.493005	9.98609e-05	-0.0281583	-0.746742	0.000101551	-0.0233777	-0.746914
22674766	chr8:22674766:G:A	7.32044e-06	-0.384116	-0.957277	0.000204423	0.804199	-0.862687	0.000206971	0.804609	-0.862887
22674789	chr8:22674789:C:T	7.84314e-06	-1.11157e-10	-1.27242	6.13096e-05	-1.11157e-10	-1.26274	6.20551e-05	-1.11157e-10	-1.26284
22675027	chr8:22675027:C:T	7.63001e-06	-1.11157e-10	-1.29997	5.88435e-05	-1.11157e-10	-1.3038	5.9564e-05	-1.11157e-10	-1.30381
22675094	chr8:22675094:G:A	9.68255e-06	-1.11157e-10	-1.06174	7.77758e-05	-1.11157e-10	-1.02485	7.8718e-05	-1.11157e-10	-1.02499
22675316	chr8:22675316:T:A	7.71889e-06	-1.11157e-10	-1.28839	6.05409e-05	-1.11157e-10	-1.27536	6.12795e-05	-1.11157e-10	-1.27541
22675875	chr8:22675875:G:A	0.000186794	1.27586	0.622084	0.000408631	0.197058	0.437077	0.00041325	0.196706	0.436491
22676094	chr8:22676094:C:T	7.59844e-06	-1.11157e-10	-1.30412	5.89926e-05	-1.11157e-10	-1.30127	5.97147e-05	-1.11157e-10	-1.30128
22676372	chr8:22676372:C:T	7.63063e-06	-1.11157e-10	-1.29989	5.93336e-05	-1.11157e-10	-1.2955	6.00578e-05	-1.11157e-10	-1.29555
22676665	chr8:22676665:C:T	0.01813	6.01819	0.455064	0.000203052	0.139822	-0.205041	0.000206553	0.143838	-0.204136
22676894	chr8:22676894:T:C	1.80882e-05	-1.11157e-10	-0.436805	0.00013066	-1.11157e-10	-0.506083	0.000132355	-1.11157e-10	-0.505372
22677693	chr8:22677693:G:A	9.65503e-06	-1.11157e-10	-1.06458	7.30035e-05	-1.11157e-10	-1.08817	7.39366e-05	-1.11157e-10	-1.08765
22677885	chr8:22677885:G:A	7.20865e-06	-1.35678	-3.15096e-10	6.67798e-05	-1.17728	-3.15096e-10	6.75873e-05	-1.17744	-3.15096e-10
22678003	chr8:22678003:C:T	7.78017e-06	-1.11157e-10	-1.28049	6.33251e-05	-1.11157e-10	-1.2304	6.40985e-05	-1.11157e-10	-1.23044
22678626	chr8:22678626:G:A	8.02863e-06	-1.11157e-10	-1.24905	5.94038e-05	-1.11157e-10	-1.29432	6.01316e-05	-1.11157e-10	-1.29432
22678964	chr8:22678964:C:T	1.71828e-06	-1.56519	-1.22556	1.42168e-05	-1.51549	-1.20876	1.43915e-05	-1.51526	-1.20896
22679688	chr8:22679688:A:G	1.09775e-05	0.208472	-1.14469	1.77501e-05	-1.38123	-1.12105	1.79907e-05	-1.37957	-1.12143
22679891	chr8:22679891:C:A	1.03063e-05	-1.11157e-10	-0.99931	8.14626e-05	-1.11157e-10	-0.978534	8.2485e-05	-1.11157e-10	-0.978241
22679952	chr8:22679952:A:G	7.93677e-06	-1.11157e-10	-1.26056	6.29204e-05	-1.11157e-10	-1.23681	6.36913e-05	-1.11157e-10	-1.23681
22680650	chr8:22680650:A:G	8.05024e-06	-1.11157e-10	-1.24636	6.40713e-05	-1.11157e-10	-1.21868	6.4856e-05	-1.11157e-10	-1.21869
22680675	chr8:22680675:C:A	8.67491e-06	-1.11157e-10	-1.17163	6.57707e-05	-1.11157e-10	-1.1925	6.65882e-05	-1.11157e-10	-1.19233
22680834	chr8:22680834:C:A	1.20327e-05	-1.11157e-10	-0.844439	9.54291e-05	-1.11157e-10	-0.820295	9.66335e-05	-1.11157e-10	-0.819932
22680913	chr8:22680913:C:T	0.00271013	5.15668	-0.58399	7.00682e-05	-0.216853	-0.912356	7.12046e-05	-0.213339	-0.911962
22680960	chr8:22680960:T:C	8.67672e-06	-1.11157e-10	-1.17142	6.39345e-05	-1.11157e-10	-1.22082	6.47357e-05	-1.11157e-10	-1.22054
22681231	chr8:22681231:A:T	1.21535e-05	-1.11157e-10	-0.834444	9.63478e-05	-1.11157e-10	-0.810714	9.75638e-05	-1.11157e-10	-0.81035
22681366	chr8:22681366:G:A	0.0139858	4.99972	1.21401	0.000264202	-0.286898	0.484934	0.000268892	-0.28332	0.486771
22681386	chr8:22681386:G:A	9.14229e-06	-1.11157e-10	-1.11915	6.90567e-05	-1.11157e-10	-1.14375	6.99173e-05	-1.11157e-10	-1.14354
22681631	chr8:22681631:G:A	4.88805e-05	-1.11157e-10	0.557316	0.000411485	-1.11157e-10	0.641093	0.000416413	-1.11157e-10	0.64082
22681803	chr8:22681803:A:G	0.0021893	5.01068	-0.651402	6.19456e-05	-0.272148	-0.980274	6.294e-05	-0.268574	-0.980102
22681862	chr8:22681862:G:A	1.34591e-05	-1.11157e-10	-0.732407	0.00010703	-1.11157e-10	-0.705567	0.000108386	-1.11157e-10	-0.705162
22681996	chr8:22681996:C:T	7.64995e-06	-1.11157e-10	-1.29736	5.89221e-05	-1.11157e-10	-1.30246	5.96457e-05	-1.11157e-10	-1.30244
22682023	chr8:22682023:C:T	2.18612e-06	-1.49987	-1.05006	2.1182e-05	-1.34929	-0.976233	2.14545e-05	-1.34854	-0.976381
22682037	chr8:22682037:T:C	1.15819e-05	-1.11157e-10	-0.882617	9.18128e-05	-1.11157e-10	-0.858927	9.29706e-05	-1.11157e-10	-0.858574
22682421	chr8:22682421:TTA:T	7.63618e-06	-1.11157e-10	-1.29917	5.90524e-05	-1.11157e-10	-1.30025	5.97717e-05	-1.11157e-10	-1.30033
22682908	chr8:22682908:C:T	0.00598595	4.81361	0.551495	0.000137489	-0.36857	-0.0865633	0.000139863	-0.365155	-0.0850394
22683334	chr8:22683334:G:T	8.8697e-06	-1.11157e-10	-1.14942	6.93926e-05	-1.11157e-10	-1.1389	7.02581e-05	-1.11157e-10	-1.13868
22683463	chr8:22683463:C:T	7.59736e-06	-1.11157e-10	-1.30426	5.88925e-05	-1.11157e-10	-1.30297	5.96136e-05	-1.11157e-10	-1.30297
22683662	chr8:22683662:A:T	1.28883e-05	-1.11157e-10	-0.775743	0.000101275	-1.11157e-10	-0.760841	0.00010257	-1.11157e-10	-0.760315
22683949	chr8:22683949:C:T	4.46282e-05	-1.11157e-10	0.466302	0.000375332	-1.11157e-10	0.549132	0.000379823	-1.11157e-10	0.548849
22684152	chr8:22684152:A:G	7.82621e-06	-1.11157e-10	-1.27458	6.1852e-05	-1.11157e-10	-1.25393	6.26095e-05	-1.11157e-10	-1.25394
22684440	chr8:22684440:A:G	5.84798e-06	-1.56597	-3.15096e-10	4.61503e-05	-1.54677	-3.15096e-10	4.66629e-05	-1.54791	-3.15096e-10
22684497	chr8:22684497:G:T	9.25909e-06	-1.11157e-10	-1.10646	7.40195e-05	-1.11157e-10	-1.07435	7.49432e-05	-1.11157e-10	-1.07413
22684538	chr8:22684538:C:G	1.86817e-05	-0.404519	-3.15096e-10	8.08393e-05	-0.986215	-3.15096e-10	8.19516e-05	-0.984729	-3.15096e-10
22684562	chr8:22684562:G:A	8.7934e-06	-1.11157e-10	-1.15806	6.99374e-05	-1.11157e-10	-1.13108	7.08086e-05	-1.11157e-10	-1.13088
22684823	chr8:22684823:C:T	5.96208e-06	-1.54664	-3.15096e-10	4.78201e-05	-1.51123	-3.15096e-10	4.83901e-05	-1.51156	-3.15096e-10
22684964	chr8:22684964:A:T	7.89658e-06	-1.11157e-10	-1.26563	6.05307e-05	-1.11157e-10	-1.27553	6.12773e-05	-1.11157e-10	-1.27545
22685148	chr8:22685148:A:G	8.26541e-06	-1.11157e-10	-1.21998	6.2594e-05	-1.11157e-10	-1.24201	6.33709e-05	-1.11157e-10	-1.24185
22685277	chr8:22685277:C:T	0.00354611	4.70014	0.141407	0.000207111	0.21066	-0.256086	0.000209922	0.21283	-0.256951
22685513	chr8:22685513:C:T	7.86123e-06	-1.11157e-10	-1.27012	6.02847e-05	-1.11157e-10	-1.2796	6.1028e-05	-1.11157e-10	-1.27952
22685572	chr8:22685572:G:GCAAAGCCTCTA	9.50888e-06	-1.11157e-10	-1.07984	7.67774e-05	-1.11157e-10	-1.03777	7.77287e-05	-1.11157e-10	-1.03763
22685670	chr8:22685670:TC:T	8.32947e-06	-1.11157e-10	-1.21226	6.65513e-05	-1.11157e-10	-1.1807	6.73768e-05	-1.11157e-10	-1.18056
22685791	chr8:22685791:G:A	8.36649e-06	-1.11157e-10	-1.20783	6.69022e-05	-1.11157e-10	-1.17545	6.77321e-05	-1.11157e-10	-1.1753
22686065	chr8:22686065:C:T	8.30893e-06	-1.11157e-10	-1.21473	6.63609e-05	-1.11157e-10	-1.18357	6.71839e-05	-1.11157e-10	-1.18342
22686258	chr8:22686258:T:C	7.99756e-06	-1.11157e-10	-1.25293	6.19206e-05	-1.11157e-10	-1.25283	6.26956e-05	-1.11157e-10	-1.25257
22686706	chr8:22686706:C:T	8.08716e-06	-1.11157e-10	-1.24179	6.42222e-05	-1.11157e-10	-1.21633	6.50332e-05	-1.11157e-10	-1.21596
22687290	chr8:22687290:T:C	7.6956e-06	-1.11157e-10	-1.29141	5.88311e-05	-1.11157e-10	-1.30401	5.9552e-05	-1.11157e-10	-1.30401
22687345	chr8:22687345:T:C	1.14641e-05	-1.11157e-10	-0.892846	9.48008e-05	-1.11157e-10	-0.826901	9.59437e-05	-1.11157e-10	-0.827096
22687393	chr8:22687393:A:G	8.07655e-06	-1.11157e-10	-1.2431	6.4129e-05	-1.11157e-10	-1.21778	6.49155e-05	-1.11157e-10	-1.21777
22687531	chr8:22687531:A:G	1.1918e-05	-1.11157e-10	-0.854012	9.60787e-05	-1.11157e-10	-0.813511	9.72561e-05	-1.11157e-10	-0.81351
22689005	chr8:22689005:A:T	5.43067e-06	-0.9593	-0.6807	3.53617e-05	-1.0629	-0.750148	3.58617e-05	-1.06167	-0.74952
22689048	chr8:22689048:T:C	2.90415e-06	-0.974554	-1.29137	2.03364e-05	-1.12072	-1.24555	2.0504e-05	-1.1243	-1.24594
22689160	chr8:22689160:G:A	3.21012e-05	-1.11157e-10	0.13683	0.000238667	-1.11157e-10	0.0963904	0.000241962	-1.11157e-10	0.0979236
22689539	chr8:22689539:G:A	1.61166e-06	-1.55302	-1.30178	1.24172e-05	-1.55736	-1.30224	1.25627e-05	-1.55789	-1.30224
22689598	chr8:22689598:T:A	7.59915e-06	-1.11157e-10	-1.30403	5.90073e-05	-1.11157e-10	-1.30102	5.97296e-05	-1.11157e-10	-1.30103
22690027	chr8:22690027:C:A	2.87529e-05	-1.11157e-10	0.0266753	0.000230643	-1.11157e-10	0.0621932	0.00023337	-1.11157e-10	0.0617692
22690557	chr8:22690557:C:T	9.89037e-06	-1.11157e-10	-1.0405	7.88409e-05	-1.11157e-10	-1.01125	7.98109e-05	-1.11157e-10	-1.0112
22690623	chr8:22690623:G:A	7.95011e-06	-1.11157e-10	-1.25888	6.26249e-05	-1.11157e-10	-1.24152	6.33977e-05	-1.11157e-10	-1.24143
22691277	chr8:22691277:G:T	6.89807e-05	2.10814	-1.20637	0.000500347	2.02892	-1.1923	0.000509842	2.03551	-1.19227
22691403	chr8:22691403:G:A	1.0988e-05	-1.11157e-10	-0.935258	8.37088e-05	-1.11157e-10	-0.951334	8.47445e-05	-1.11157e-10	-0.951216
22691624	chr8:22691624:G:A	2.0504e-06	-1.35516	-1.25887	1.48818e-05	-1.47493	-1.20361	1.50477e-05	-1.4756	-1.20403
22692184	chr8:22692184:C:T	3.20821e-06	-1.21051	-0.955835	3.07334e-05	-1.08548	-0.867851	3.12366e-05	-1.08133	-0.867931
22693871	chr8:22693871:C:T	1.05925e-05	-1.11157e-10	-0.97192	8.02607e-05	-1.11157e-10	-0.993398	8.12438e-05	-1.11157e-10	-0.993403
22693961	chr8:22693961:G:A	7.70732e-06	-1.11157e-10	-1.28989	5.94343e-05	-1.11157e-10	-1.29381	6.01656e-05	-1.11157e-10	-1.29376
22694184	chr8:22694184:T:C	9.5731e-06	-1.11157e-10	-1.07311	7.18084e-05	-1.11157e-10	-1.10468	7.27077e-05	-1.11157e-10	-1.10441
22694578	chr8:22694578:C:A	9.7892e-06	-1.11157e-10	-1.05078	7.2902e-05	-1.11157e-10	-1.08956	7.37846e-05	-1.11157e-10	-1.08971
22694660	chr8:22694660:T:C	3.23234e-06	-1.06056	-1.0983	2.73645e-05	-0.878252	-1.19118	2.76925e-05	-0.878973	-1.19072
22694958	chr8:22694958:G:T	8.26598e-06	-1.11157e-10	-1.21992	6.31297e-05	-1.11157e-10	-1.23349	6.39106e-05	-1.11157e-10	-1.23337
22695171	chr8:22695171:G:C	1.02675e-05	-1.11157e-10	-1.00308	7.61965e-05	-1.11157e-10	-1.04536	7.71184e-05	-1.11157e-10	-1.04552
22696522	chr8:22696522:C:T	9.21905e-06	-1.11157e-10	-1.11079	6.706e-05	-1.11157e-10	-1.17309	6.79077e-05	-1.11157e-10	-1.17271
22697054	chr8:22697054:A:G	8.00331e-06	-1.11157e-10	-1.25221	6.27531e-05	-1.11157e-10	-1.23947	6.35288e-05	-1.11157e-10	-1.23936
22697556	chr8:22697556:G:A	4.4233e-06	-0.766857	-1.07832	3.20016e-05	-0.819946	-1.09295	3.22448e-05	-0.825216	-1.09229
22697667	chr8:22697667:C:T	9.5964e-06	-1.11157e-10	-1.07067	7.29394e-05	-1.11157e-10	-1.08905	7.38314e-05	-1.11157e-10	-1.08907
22698911	chr8:22698911:G:T	7.6126e-06	-1.11157e-10	-1.30226	5.90329e-05	-1.11157e-10	-1.30058	5.97521e-05	-1.11157e-10	-1.30065
22699255	chr8:22699255:G:A	2.76921e-06	-1.03182	-1.28168	1.9491e-05	-1.1077	-1.30102	1.96532e-05	-1.11161	-1.301
22700152	chr8:22700152:C:T	1.5031e-05	-1.11157e-10	-0.621949	0.0001386	-1.11157e-10	-0.447085	0.000140405	-1.11157e-10	-0.446329
22700243	chr8:22700243:G:C	3.73053e-06	-1.213	-0.802516	2.83435e-05	-1.34925	-0.685035	2.86274e-05	-1.35121	-0.685279
22700419	chr8:22700419:G:A	3.48813e-06	-1.25972	-0.822974	2.68197e-05	-1.37936	-0.710183	2.70927e-05	-1.38117	-0.710421
22700906	chr8:22700906:C:T	2.31421e-05	-1.11157e-10	-0.190411	0.000184714	-1.11157e-10	-0.159872	0.000186937	-1.11157e-10	-0.160086
22701068	chr8:22701068:C:A	0.000639956	3.12934	-3.15096e-10	0.00267976	2.51481	-3.15096e-10	0.0027406	2.52507	-3.15096e-10
22701178	chr8:22701178:C:A	3.78147e-06	-0.759329	-1.24262	2.74204e-05	-0.820311	-1.24708	2.7615e-05	-0.825593	-1.24691
22701410	chr8:22701410:A:C	8.62697e-06	-1.11157e-10	-1.17717	6.91765e-05	-1.11157e-10	-1.14202	6.99978e-05	-1.11157e-10	-1.14239
22701528	chr8:22701528:T:G	8.03837e-06	-1.11157e-10	-1.24784	6.35426e-05	-1.11157e-10	-1.22697	6.43097e-05	-1.11157e-10	-1.22715
22701600	chr8:22701600:C:T	6.48383e-06	-1.46275	-3.15096e-10	4.63363e-05	-1.54275	-3.15096e-10	4.69622e-05	-1.54151	-3.15096e-10
22701728	chr8:22701728:G:T	8.86191e-06	-1.11157e-10	-1.1503	6.75903e-05	-1.11157e-10	-1.16521	6.84175e-05	-1.11157e-10	-1.16523
22702188	chr8:22702188:G:T	2.77878e-06	-1.51405	-0.796006	1.90485e-05	-1.54842	-0.883268	1.93012e-05	-1.54816	-0.882523
22702678	chr8:22702678:C:T	4.46273e-06	-1.26963	-0.566676	3.28278e-05	-1.19137	-0.696031	3.32665e-05	-1.19198	-0.69433
22703566	chr8:22703566:C:T	3.77956e-05	1.43002	-1.12989	0.000204699	1.10487	-1.16201	0.000208976	1.11293	-1.16157
22703607	chr8:22703607:T:G	2.66511e-05	1.21979	-1.26902	0.000138889	0.834016	-1.27902	0.000141792	0.842343	-1.27884
22703611	chr8:22703611:C:T	2.93438e-05	-1.11157e-10	0.0470168	0.000219524	-1.11157e-10	0.0127815	0.000222507	-1.11157e-10	0.0141012
22703801	chr8:22703801:G:T	2.06066e-05	0.994355	-1.30081	0.000115397	0.673515	-1.30381	0.000117728	0.681314	-1.30379
22703863	chr8:22703863:C:T	6.57483e-06	-1.44881	-3.15096e-10	4.65735e-05	-1.53765	-3.15096e-10	4.72094e-05	-1.53626	-3.15096e-10
22703934	chr8:22703934:C:T	6.43363e-05	1.35914	-0.527078	0.000450485	1.23329	-0.501643	0.000456345	1.23351	-0.501116
22703977	chr8:22703977:C:A	7.76485e-06	-1.5656	0.283147	6.86101e-05	-1.55361	0.403376	6.94752e-05	-1.55359	0.403706
22704237	chr8:22704237:G:A	4.9581e-05	0.571545	-3.15096e-10	0.000389205	0.585426	-3.15096e-10	0.000393194	0.583445	-3.15096e-10
22704251	chr8:22704251:G:A	7.65958e-06	-0.444252	-0.851854	5.72698e-05	-0.579752	-0.751154	5.79663e-05	-0.579693	-0.751302
22704402	chr8:22704402:A:G	7.60671e-06	-1.11157e-10	-1.30303	5.88224e-05	-1.11157e-10	-1.30416	5.95434e-05	-1.11157e-10	-1.30415
22704733	chr8:22704733:C:CT	8.04192e-06	-1.11157e-10	-1.2474	6.34055e-05	-1.11157e-10	-1.22913	6.41871e-05	-1.11157e-10	-1.22906
22704839	chr8:22704839:G:T	1.17972e-05	0.187307	-1.05151	8.0507e-05	-0.00852684	-0.981807	8.15455e-05	-0.00764543	-0.982051
22705531	chr8:22705531:GT:G	1.03356e-05	-1.11157e-10	-0.99647	7.70778e-05	-1.11157e-10	-1.03386	7.80384e-05	-1.11157e-10	-1.03366
22705582	chr8:22705582:G:A	2.97335e-05	0.985649	-0.925438	0.000290921	1.19297	-0.898598	0.000294531	1.19287	-0.898343
22705683	chr8:22705683:A:G	2.83339e-06	-1.5298	-0.760785	2.49858e-05	-1.56407	-0.596306	2.52789e-05	-1.56403	-0.596852
22706343	chr8:22706343:C:T	7.92358e-06	-1.11157e-10	-1.26222	6.19082e-05	-1.11157e-10	-1.25303	6.26607e-05	-1.11157e-10	-1.25312
22706348	chr8:22706348:C:G	6.55714e-06	-1.45151	-3.15096e-10	4.61914e-05	-1.54588	-3.15096e-10	4.68241e-05	-1.54446	-3.15096e-10
22706414	chr8:22706414:C:T	8.34452e-06	-1.11157e-10	-1.21046	6.55271e-05	-1.11157e-10	-1.19622	6.63407e-05	-1.11157e-10	-1.19605
22706810	chr8:22706810:C:T	3.1407e-05	1.08189	-0.966925	0.000304549	1.28582	-0.945664	0.000308261	1.28566	-0.945568
22706908	chr8:22706908:C:T	8.92063e-06	-1.11157e-10	-1.1437	7.03738e-05	-1.11157e-10	-1.12486	7.12514e-05	-1.11157e-10	-1.12464
22707486	chr8:22707486:C:T	2.0604e-05	0.141363	-0.447941	0.000152945	0.0312687	-0.379871	0.000155281	0.0339597	-0.379579
22707623	chr8:22707623:T:C	2.37198e-06	-1.53019	-0.938148	2.01555e-05	-1.56501	-0.810196	2.03943e-05	-1.56498	-0.810621
22707691	chr8:22707691:T:C	0.0002375	2.1727	-0.0345997	0.00169755	2.01506	0.0431995	0.00172188	2.01668	0.0436323
22708371	chr8:22708371:C:T	2.02396e-06	-1.53029	-1.09672	1.6709e-05	-1.56505	-0.997683	1.69081e-05	-1.56502	-0.998048
22708473	chr8:22708473:G:A	1.87587e-06	-1.53483	-1.16816	1.55413e-05	-1.56584	-1.06933	1.5722e-05	-1.56583	-1.06997
22708705	chr8:22708705:A:G	4.74469e-06	-0.470833	-1.3042	3.67243e-05	-0.471008	-1.30423	3.70784e-05	-0.473591	-1.30423
22708869	chr8:22708869:A:G	1.8264e-06	-1.5384	-1.19131	1.60609e-05	-1.47637	-1.12592	1.62431e-05	-1.47697	-1.12622
22709595	chr8:22709595:C:T	2.0842e-06	-1.43752	-1.16016	1.97877e-05	-1.30893	-1.08469	2.00046e-05	-1.30988	-1.08501
22709743	chr8:22709743:G:C	9.01392e-06	-1.11157e-10	-1.13329	7.11478e-05	-1.11157e-10	-1.11392	7.20356e-05	-1.11157e-10	-1.1137
22709841	chr8:22709841:C:T	2.08485e-06	-1.39696	-1.2004	1.98764e-05	-1.25225	-1.1369	2.00938e-05	-1.25328	-1.13717
22709939	chr8:22709939:C:G	7.76195e-06	-1.11157e-10	-1.28283	6.11046e-05	-1.11157e-10	-1.26609	6.18527e-05	-1.11157e-10	-1.2661
22709959	chr8:22709959:G:A	7.45717e-05	1.65382	-0.674119	0.000874369	2.05544	-0.660614	0.000885905	2.05586	-0.660108
22710256	chr8:22710256:G:A	4.99721e-06	-1.22826	-0.494927	3.65653e-05	-1.39988	-0.3797	3.70166e-05	-1.3995	-0.379993
22710323	chr8:22710323:C:A	8.05335e-06	-1.11157e-10	-1.24597	6.31775e-05	-1.11157e-10	-1.23273	6.39443e-05	-1.11157e-10	-1.23284
22710500	chr8:22710500:C:T	5.45224e-06	-1.1858	-0.450234	4.00263e-05	-1.35935	-0.329795	4.05192e-05	-1.35893	-0.33015
22710509	chr8:22710509:C:G	1.03344e-05	-1.11157e-10	-0.996582	7.70961e-05	-1.11157e-10	-1.03363	7.80581e-05	-1.11157e-10	-1.0334
22710617	chr8:22710617:A:G	3.25542e-06	-1.17805	-0.973695	2.27432e-05	-1.35411	-0.9003	2.30268e-05	-1.35369	-0.900505
22710817	chr8:22710817:A:G	5.11707e-06	-1.23577	-0.463716	3.81209e-05	-1.39498	-0.34294	3.85883e-05	-1.39459	-0.343323
22710890	chr8:22710890:A:T	4.00623e-06	-1.30432	-0.639894	2.99913e-05	-1.44496	-0.532809	3.03589e-05	-1.44463	-0.533135
22711032	chr8:22711032:T:C	8.08361e-06	-1.11157e-10	-1.24222	6.20783e-05	-1.11157e-10	-1.25028	6.28422e-05	-1.11157e-10	-1.25023
22711084	chr8:22711084:C:A	4.47259e-06	-1.22005	-0.614045	3.28255e-05	-1.38647	-0.501006	3.3231e-05	-1.38605	-0.501326
22711157	chr8:22711157:C:G	4.24293e-06	-0.727724	-1.15908	3.38465e-05	-0.688564	-1.16828	3.4189e-05	-0.690759	-1.16819
22711344	chr8:22711344:G:A	4.19768e-06	-1.23817	-0.659359	3.06417e-05	-1.40227	-0.554044	3.10186e-05	-1.40191	-0.554359
22711478	chr8:22711478:A:G	4.31814e-06	-1.50285	-0.366386	3.558e-05	-1.56318	-0.243714	3.60079e-05	-1.56315	-0.243969
22711590	chr8:22711590:T:G	3.07548e-06	-1.50963	-0.698967	2.47948e-05	-1.56467	-0.603376	2.50889e-05	-1.56465	-0.603785
22711698	chr8:22711698:C:T	2.24603e-06	-1.22546	-1.29744	2.05585e-05	-1.05706	-1.29835	2.0831e-05	-1.05606	-1.29836
22711782	chr8:22711782:T:C	8.23765e-06	-1.11157e-10	-1.22335	6.26742e-05	-1.11157e-10	-1.24073	6.34431e-05	-1.11157e-10	-1.24071
22711896	chr8:22711896:A:G	8.15924e-06	-1.11157e-10	-1.23291	6.48415e-05	-1.11157e-10	-1.20673	6.5634e-05	-1.11157e-10	-1.20676
22712135	chr8:22712135:G:C	7.75139e-06	-1.11157e-10	-1.28419	5.9341e-05	-1.11157e-10	-1.29538	6.00687e-05	-1.11157e-10	-1.29537
22712137	chr8:22712137:T:C	8.76232e-06	-1.11157e-10	-1.1616	6.88491e-05	-1.11157e-10	-1.14676	6.97043e-05	-1.11157e-10	-1.1466
22712258	chr8:22712258:T:C	1.2487e-05	-0.807373	-3.15096e-10	9.80557e-05	-0.793143	-3.15096e-10	9.922e-05	-0.793518	-3.15096e-10
22712603	chr8:22712603:C:T	8.02215e-06	-1.11157e-10	-1.24986	6.15827e-05	-1.11157e-10	-1.2583	6.23489e-05	-1.11157e-10	-1.25811
22712835	chr8:22712835:G:A	7.59762e-06	-1.11157e-10	-1.30423	5.90056e-05	-1.11157e-10	-1.30105	5.97248e-05	-1.11157e-10	-1.30111
22713095	chr8:22713095:A:G	3.69715e-06	-1.44422	-0.58028	3.36352e-05	-1.35492	-0.508183	3.41347e-05	-1.35256	-0.507983
22713331	chr8:22713331:G:A	2.68666e-06	-1.55574	-0.788025	2.34884e-05	-1.49972	-0.72245	2.37998e-05	-1.49887	-0.722313
22713388	chr8:22713388:C:T	2.07654e-06	-1.30084	-1.30052	1.73715e-05	-1.2207	-1.30315	1.76349e-05	-1.21778	-1.3032
22713394	chr8:22713394:GT:G	2.92503e-06	-1.54048	-0.718278	2.61888e-05	-1.46603	-0.647311	2.65415e-05	-1.46498	-0.647165
22713422	chr8:22713422:T:C	2.89887e-06	-1.54085	-0.72689	2.59302e-05	-1.46675	-0.656516	2.62793e-05	-1.46571	-0.656372
22713505	chr8:22713505:A:G	3.42555e-06	-1.54399	-0.556815	3.07662e-05	-1.47333	-0.478933	3.11796e-05	-1.47232	-0.478773
22713600	chr8:22713600:G:A	3.29116e-06	-1.55024	-0.59058	2.93071e-05	-1.4869	-0.513949	2.96986e-05	-1.48597	-0.513786
22713878	chr8:22713878:T:A	8.49564e-06	-0.607711	-0.584799	7.09123e-05	-0.598616	-0.518619	7.21007e-05	-0.595016	-0.517777
22713917	chr8:22713917:C:A	5.29229e-05	-1.11157e-10	0.636774	0.000383642	-1.11157e-10	0.571032	0.000389018	-1.11157e-10	0.572769
22713953	chr8:22713953:A:G	1.15905e-05	-0.528188	-0.353689	9.08397e-05	-0.544057	-0.325525	9.24124e-05	-0.540429	-0.324167
22714037	chr8:22714037:C:G	8.02849e-06	-1.11157e-10	-1.24907	6.32926e-05	-1.11157e-10	-1.23091	6.40728e-05	-1.11157e-10	-1.23084
22714267	chr8:22714267:A:G	9.74906e-06	-0.573665	-0.481226	8.06046e-05	-0.577167	-0.411956	8.19527e-05	-0.57367	-0.411045
22714603	chr8:22714603:T:C	1.58353e-05	-0.590465	0.0206425	0.000126512	-0.603468	0.0651284	0.000128712	-0.599951	0.0666671
22715237	chr8:22715237:G:C	1.47102e-05	0.199158	-0.842681	0.000112225	0.239579	-0.89775	0.000113073	0.234286	-0.897111
22715296	chr8:22715296:C:G	5.88197e-06	-1.56017	-3.15096e-10	4.55181e-05	-1.56057	-3.15096e-10	4.60683e-05	-1.56073	-3.15096e-10
22715415	chr8:22715415:T:C	9.20112e-06	-1.11157e-10	-1.11274	6.93307e-05	-1.11157e-10	-1.13979	7.01901e-05	-1.11157e-10	-1.13965
22715755	chr8:22715755:C:G	8.46609e-06	-1.11157e-10	-1.19599	6.93155e-05	-1.11157e-10	-1.14001	7.0138e-05	-1.11157e-10	-1.14039
22716025	chr8:22716025:C:T	7.6121e-06	-1.11157e-10	-1.30232	5.88998e-05	-1.11157e-10	-1.30284	5.96218e-05	-1.11157e-10	-1.30284
22716082	chr8:22716082:T:C	1.25332e-05	-1.11157e-10	-0.803679	9.3076e-05	-1.11157e-10	-0.845263	9.42362e-05	-1.11157e-10	-0.845053
22716102	chr8:22716102:G:A	7.68298e-06	-1.11157e-10	-1.29305	5.91535e-05	-1.11157e-10	-1.29854	5.98804e-05	-1.11157e-10	-1.29851
22716148	chr8:22716148:T:C	5.17412e-06	-0.412197	-1.2762	3.37515e-05	-0.593005	-1.26665	3.41247e-05	-0.594302	-1.26653
22716170	chr8:22716170:G:A	4.35903e-06	-0.557705	-1.30211	2.86411e-05	-0.72491	-1.29892	2.89582e-05	-0.726122	-1.29888
22716682	chr8:22716682:T:C	2.75764e-06	-1.55776	-0.759926	2.21367e-05	-1.51303	-0.768415	2.24306e-05	-1.51227	-0.768157
22716704	chr8:22716704:G:A	2.18668e-05	-1.11157e-10	-0.247094	0.000215376	-1.11157e-10	-0.00629331	0.000218112	-1.11157e-10	-0.00585081
22718058	chr8:22718058:C:T	7.88288e-06	-1.11157e-10	-1.26737	6.19226e-05	-1.11157e-10	-1.25279	6.26847e-05	-1.11157e-10	-1.25274
22718184	chr8:22718184:G:C	7.81973e-06	-1.11157e-10	-1.27541	6.00721e-05	-1.11157e-10	-1.28313	6.08132e-05	-1.11157e-10	-1.28305
22718505	chr8:22718505:C:T	2.61663e-06	-1.14073	-1.22944	2.05472e-05	-1.14246	-1.21349	2.0804e-05	-1.14204	-1.21367
22718550	chr8:22718550:C:A	7.75643e-06	-1.11157e-10	-1.28354	6.11963e-05	-1.11157e-10	-1.26459	6.1935e-05	-1.11157e-10	-1.26477
22719049	chr8:22719049:T:C	2.38892e-06	-1.52405	-0.937178	1.6958e-05	-1.53618	-1.01176	1.71689e-05	-1.5368	-1.01095
22719324	chr8:22719324:T:C	3.14407e-06	-0.96705	-1.21949	2.13169e-05	-1.06868	-1.25049	2.15173e-05	-1.07173	-1.25027
22719364	chr8:22719364:G:A	7.61213e-06	-1.11157e-10	-1.30232	5.8816e-05	-1.11157e-10	-1.30426	5.95366e-05	-1.11157e-10	-1.30427
22719750	chr8:22719750:C:T	3.70247e-06	-1.34731	-0.67575	2.99623e-05	-1.44717	-0.531575	3.03207e-05	-1.44646	-0.532571
22720166	chr8:22720166:C:T	1.94808e-06	-1.52678	-1.13843	1.52582e-05	-1.55383	-1.09973	1.54474e-05	-1.55318	-1.10023
22720310	chr8:22720310:T:C	9.62617e-06	-0.296154	-0.771424	6.59068e-05	-0.4606	-0.729837	6.66219e-05	-0.461879	-0.729946
22720350	chr8:22720350:C:T	2.39933e-06	-1.47944	-0.977436	1.70497e-05	-1.50259	-1.03996	1.72561e-05	-1.50346	-1.03923
22720432	chr8:22720432:A:G	2.49078e-06	-1.56369	-0.855775	1.77562e-05	-1.56566	-0.936284	1.79877e-05	-1.56577	-0.935401
22720528	chr8:22720528:A:G	3.43606e-06	-1.52791	-0.569833	2.37509e-05	-1.54136	-0.669698	2.40561e-05	-1.54189	-0.668578
22720678	chr8:22720678:G:A	2.264e-06	-1.50421	-1.01072	1.61991e-05	-1.52235	-1.07137	1.6397e-05	-1.52307	-1.07069
22720856	chr8:22720856:G:A	4.58482e-05	-1.11157e-10	0.493273	0.000333695	-1.11157e-10	0.431549	0.000338352	-1.11157e-10	0.43323
22721359	chr8:22721359:A:C	2.74492e-06	-1.19699	-1.12532	1.92324e-05	-1.30001	-1.12207	1.94246e-05	-1.30217	-1.12215
22721519	chr8:22721519:G:A	5.86277e-06	-1.56344	-3.15096e-10	4.55168e-05	-1.5606	-3.15096e-10	4.60704e-05	-1.56069	-3.15096e-10
22721523	chr8:22721523:G:T	1.09096e-05	-1.11157e-10	-0.942419	8.40671e-05	-1.11157e-10	-0.947063	8.51175e-05	-1.11157e-10	-0.946824
22721750	chr8:22721750:T:C	8.34238e-06	-1.11157e-10	-1.21071	6.33452e-05	-1.11157e-10	-1.23008	6.41296e-05	-1.11157e-10	-1.22995
22722114	chr8:22722114:T:C	3.46246e-06	-1.49168	-0.598405	2.37177e-05	-1.51167	-0.700784	2.40172e-05	-1.51249	-0.699603
22722259	chr8:22722259:C:G	7.1837e-06	-0.610098	-0.75015	5.04797e-05	-0.753393	-0.703714	5.10349e-05	-0.754506	-0.703842
22722597	chr8:22722597:T:C	3.48389e-06	-1.48512	-0.59879	2.38665e-05	-1.50545	-0.700754	2.41689e-05	-1.50631	-0.699484
22722758	chr8:22722758:T:A	3.81676e-06	-1.4827	-0.50996	2.60113e-05	-1.50329	-0.616858	2.63421e-05	-1.50416	-0.615528
22722780	chr8:22722780:T:G	3.05676e-06	-1.51482	-0.699889	2.11715e-05	-1.53037	-0.795653	2.14416e-05	-1.53103	-0.794489
22722923	chr8:22722923:C:T	6.69574e-06	-0.177452	-1.25314	6.4197e-05	0.0657646	-1.28249	6.48936e-05	0.0641752	-1.28228
22722925	chr8:22722925:G:A	3.63681e-06	-1.50832	-0.532636	2.60808e-05	-1.52827	-0.589206	2.64016e-05	-1.52892	-0.588508
22722932	chr8:22722932:T:C	2.77631e-06	-1.53914	-0.771796	1.94691e-05	-1.54875	-0.8611	1.97202e-05	-1.5492	-0.860011
22723077	chr8:22723077:A:G	6.65694e-06	-0.693894	-0.742509	5.44521e-05	-0.593363	-0.787993	5.48819e-05	-0.598463	-0.78721
22723189	chr8:22723189:C:T	7.61472e-06	-1.11157e-10	-1.30198	5.89752e-05	-1.11157e-10	-1.30156	5.96992e-05	-1.11157e-10	-1.30154
22723413	chr8:22723413:A:G	1.10743e-05	0.128056	-1.05549	0.00010273	0.303092	-1.04967	0.000104082	0.303912	-1.04959
22724234	chr8:22724234:T:G	8.94174e-06	-1.11157e-10	-1.14133	6.74287e-05	-1.11157e-10	-1.16761	6.82671e-05	-1.11157e-10	-1.16743
22724746	chr8:22724746:T:TG	7.77663e-06	-1.11157e-10	-1.28094	5.97909e-05	-1.11157e-10	-1.28783	6.05279e-05	-1.11157e-10	-1.28775
22724761	chr8:22724761:C:T	2.6827e-06	-1.28899	-1.05625	2.36985e-05	-1.12322	-1.09004	2.39844e-05	-1.12383	-1.08962
22724916	chr8:22724916:A:G	2.30908e-06	-1.29409	-1.20112	2.00445e-05	-1.22119	-1.15954	2.02152e-05	-1.22464	-1.15978
22725639	chr8:22725639:G:A	2.96123e-05	0.0561257	-3.15096e-10	0.000178729	-0.192805	-3.15096e-10	0.00018033	-0.196067	-3.15096e-10
22726263	chr8:22726263:C:T	7.63386e-06	-1.11157e-10	-1.29947	5.88199e-05	-1.11157e-10	-1.3042	5.95405e-05	-1.11157e-10	-1.3042
22726396	chr8:22726396:C:T	1.8667e-06	-1.488	-1.21989	1.47015e-05	-1.46998	-1.22075	1.48549e-05	-1.47184	-1.22068
22726553	chr8:22726553:A:C	4.00089e-05	-1.11157e-10	0.35704	0.000290611	-1.11157e-10	0.293308	0.000294666	-1.11157e-10	0.294985
22726606	chr8:22726606:G:A	9.50768e-06	-1.11157e-10	-1.07996	7.38945e-05	-1.11157e-10	-1.07604	7.48153e-05	-1.11157e-10	-1.07583
22726949	chr8:22726949:A:G	3.34964e-06	-1.36654	-0.756664	3.38916e-05	-1.28857	-0.566937	3.42968e-05	-1.28844	-0.567367
22726994	chr8:22726994:C:CT	3.69924e-05	-1.11157e-10	0.27865	0.000282042	-1.11157e-10	0.263378	0.00028567	-1.11157e-10	0.263981
22727205	chr8:22727205:T:C	4.35891e-06	-0.589651	-1.27019	3.43347e-05	-0.546634	-1.29589	3.46696e-05	-0.549188	-1.29581
22727310	chr8:22727310:GAGGAGGATGGGAGAGGA:G	3.72198e-06	-1.268	-0.749809	2.88829e-05	-1.23694	-0.778487	2.92666e-05	-1.23649	-0.777919
22727401	chr8:22727401:G:C	1.24898e-05	-0.845264	0.0381093	0.00010892	-0.73353	0.0454685	0.000110374	-0.732602	0.0456195
22727576	chr8:22727576:A:C	0.000111252	-1.11157e-10	1.37974	0.000863987	-1.11157e-10	1.38288	0.000876487	-1.11157e-10	1.38506
22727656	chr8:22727656:C:T	7.98838e-06	-1.11157e-10	-1.25408	6.0388e-05	-1.11157e-10	-1.27789	6.11255e-05	-1.11157e-10	-1.27793
22727823	chr8:22727823:C:A	2.48881e-05	-0.117675	-3.15096e-10	0.000162203	-0.289831	-3.15096e-10	0.00016395	-0.291298	-3.15096e-10
22728513	chr8:22728513:A:C	4.44516e-06	-1.07433	-0.765919	3.22904e-05	-1.29321	-0.610702	3.26486e-05	-1.29358	-0.611476
22728652	chr8:22728652:C:T	2.62788e-06	-1.46344	-0.902447	1.95828e-05	-1.45069	-0.953336	1.98356e-05	-1.45048	-0.952899
22728974	chr8:22728974:C:T	5.93054e-06	-1.0374	-0.514551	4.43856e-05	-1.26992	-0.315847	4.48672e-05	-1.27024	-0.316906
22729070	chr8:22729070:T:A	7.79352e-06	-1.11157e-10	-1.27877	5.9415e-05	-1.11157e-10	-1.29413	6.0149e-05	-1.11157e-10	-1.29403
22729324	chr8:22729324:C:T	3.27391e-05	-1.11157e-10	0.156506	0.000241415	-1.11157e-10	0.107837	0.000244744	-1.11157e-10	0.109356
22729488	chr8:22729488:G:C	2.55013e-05	-0.996766	0.903431	0.000189185	-1.23495	1.099	0.000191463	-1.23529	1.09912
22729506	chr8:22729506:T:C	3.05941e-06	-1.22131	-0.992534	2.00236e-05	-1.39163	-0.990142	2.02669e-05	-1.39193	-0.98994
22729568	chr8:22729568:A:C	5.95774e-06	-1.0363	-0.511073	4.45075e-05	-1.26932	-0.313701	4.49912e-05	-1.26965	-0.314744
22729571	chr8:22729571:C:T	5.97857e-06	-1.03281	-0.511073	4.46222e-05	-1.26675	-0.313701	4.5107e-05	-1.26708	-0.314744
22729593	chr8:22729593:C:T	5.97169e-06	-1.03396	-0.511073	4.45844e-05	-1.26759	-0.313701	4.50689e-05	-1.26792	-0.314744
22729594	chr8:22729594:G:A	5.84589e-06	-1.56632	-3.15096e-10	4.90882e-05	-1.48506	-3.15096e-10	4.9672e-05	-1.48542	-3.15096e-10
22729765	chr8:22729765:T:C	5.51765e-06	-1.04022	-0.583886	4.08255e-05	-1.27034	-0.39903	4.12735e-05	-1.27061	-0.400021
22730053	chr8:22730053:A:G	5.82316e-06	-1.00173	-0.568492	4.27284e-05	-1.24152	-0.382291	4.31937e-05	-1.24187	-0.383296
22730074	chr8:22730074:C:T	2.40928e-06	-1.47823	-0.974501	2.03365e-05	-1.52143	-0.844836	2.05689e-05	-1.52182	-0.84526
22730308	chr8:22730308:G:A	2.16428e-06	-1.26046	-1.29952	1.71893e-05	-1.23016	-1.30423	1.74028e-05	-1.23	-1.30422
22730343	chr8:22730343:A:C	2.82716e-06	-1.27328	-1.0195	1.88032e-05	-1.42676	-1.01789	1.90325e-05	-1.42703	-1.01769
22730489	chr8:22730489:T:C	9.24262e-06	-1.11157e-10	-1.10824	7.17736e-05	-1.11157e-10	-1.10516	7.26663e-05	-1.11157e-10	-1.10498
22730628	chr8:22730628:T:G	3.59112e-05	-1.11157e-10	0.248987	0.000262833	-1.11157e-10	0.192841	0.000266466	-1.11157e-10	0.19439
22731133	chr8:22731133:T:C	2.25223e-06	-1.53149	-0.988651	1.93086e-05	-1.55548	-0.862651	1.95322e-05	-1.55567	-0.863126
22731255	chr8:22731255:C:A	8.00815e-06	-1.11157e-10	-1.2516	6.5217e-05	-1.11157e-10	-1.20096	6.60307e-05	-1.11157e-10	-1.20074
22731385	chr8:22731385:G:A	6.20616e-06	-1.24048	-0.266044	4.8859e-05	-1.41462	-0.0751168	4.94004e-05	-1.41484	-0.0760611
22731393	chr8:22731393:C:T	4.83103e-06	-1.20579	-0.551211	3.77236e-05	-1.39139	-0.357007	3.81378e-05	-1.39162	-0.358031
22731597	chr8:22731597:AC:A	2.80662e-06	-0.99903	-1.30105	2.63479e-05	-0.819441	-1.28785	2.66307e-05	-0.820777	-1.28801
22731697	chr8:22731697:C:T	2.25393e-06	-1.24987	-1.26952	1.71617e-05	-1.25692	-1.27908	1.73791e-05	-1.25657	-1.27902
22731760	chr8:22731760:G:A	9.68767e-06	-1.11157e-10	-1.06121	7.0069e-05	-1.11157e-10	-1.1292	7.0907e-05	-1.11157e-10	-1.12949
22732061	chr8:22732061:C:T	2.4473e-05	-0.134491	-3.15096e-10	0.000142925	-0.416362	-3.15096e-10	0.000145501	-0.410672	-3.15096e-10
22732972	chr8:22732972:G:A	5.93619e-06	-1.551	-3.15096e-10	4.54009e-05	-1.56315	-3.15096e-10	4.59559e-05	-1.56318	-3.15096e-10
22732985	chr8:22732985:C:T	7.7458e-06	-1.11157e-10	-1.28491	6.05417e-05	-1.11157e-10	-1.27535	6.12868e-05	-1.11157e-10	-1.27529
22733266	chr8:22733266:C:A	4.50326e-06	-0.975553	-0.851709	2.93119e-05	-1.18386	-0.816821	2.96421e-05	-1.18528	-0.816377
22733351	chr8:22733351:C:T	5.56638e-06	-0.948855	-0.666463	3.99568e-05	-1.20293	-0.487946	4.03945e-05	-1.20328	-0.488885
22733609	chr8:22733609:G:A	1.20513e-05	-1.11157e-10	-0.842888	8.6588e-05	-1.11157e-10	-0.917517	8.76369e-05	-1.11157e-10	-0.917655
22733678	chr8:22733678:C:T	4.78407e-06	-1.04973	-0.717045	3.66716e-05	-1.01378	-0.7629	3.70144e-05	-1.01684	-0.762716
22733868	chr8:22733868:C:T	0.000969017	-1.11157e-10	3.54422	0.0116841	-1.11157e-10	3.9873	0.0118607	-1.11157e-10	3.99013
22733922	chr8:22733922:AAGGG:A	2.67404e-06	-1.18445	-1.16403	2.01525e-05	-1.19528	-1.18007	2.04088e-05	-1.19493	-1.17996
22734353	chr8:22734353:G:T	7.75341e-06	-1.00071	-0.283224	6.38571e-05	-1.24336	0.0213304	6.45524e-05	-1.24368	0.0202989
22734515	chr8:22734515:T:C	1.27812e-05	-0.924163	0.140075	0.000108862	-1.1833	0.494701	0.000110021	-1.18367	0.493483
22734599	chr8:22734599:T:C	3.84445e-05	-1.11157e-10	0.317153	0.000282663	-1.11157e-10	0.265578	0.000286587	-1.11157e-10	0.267184
22734881	chr8:22734881:G:T	7.71776e-06	-1.11157e-10	-1.28854	5.95891e-05	-1.11157e-10	-1.29121	6.03215e-05	-1.11157e-10	-1.29117
22735121	chr8:22735121:C:A	1.16788e-05	-1.11157e-10	-0.874291	8.66601e-05	-1.11157e-10	-0.916685	8.77666e-05	-1.11157e-10	-0.916177
22735179	chr8:22735179:A:G	5.90838e-06	-1.55569	-3.15096e-10	4.54063e-05	-1.56303	-3.15096e-10	4.59641e-05	-1.563	-3.15096e-10
22735839	chr8:22735839:C:T	9.21427e-06	-1.11157e-10	-1.11131	6.80582e-05	-1.11157e-10	-1.15832	6.88858e-05	-1.11157e-10	-1.15841
22736504	chr8:22736504:G:A	2.02925e-05	-1.11157e-10	-0.321813	0.000161895	-1.11157e-10	-0.291734	0.000163842	-1.11157e-10	-0.291954
22736709	chr8:22736709:C:A	2.21615e-06	-1.53335	-1.00294	1.97389e-05	-1.48854	-0.907551	1.99514e-05	-1.48919	-0.908372
22736843	chr8:22736843:A:G	8.4494e-06	-1.11157e-10	-1.19797	6.61434e-05	-1.11157e-10	-1.18685	6.69618e-05	-1.11157e-10	-1.18673
22737141	chr8:22737141:A:G	8.99154e-06	-1.11157e-10	-1.13578	6.74755e-05	-1.11157e-10	-1.16691	6.8277e-05	-1.11157e-10	-1.16728
22737396	chr8:22737396:G:A	0.000980997	-1.11157e-10	3.55651	0.0115436	-1.11157e-10	3.97521	0.0117173	-1.11157e-10	3.97796
22737420	chr8:22737420:C:A	2.7909e-06	-1.25192	-1.05378	2.08214e-05	-1.26212	-1.08058	2.10892e-05	-1.26187	-1.08022
22737430	chr8:22737430:G:A	6.41501e-06	-1.47342	-3.15096e-10	5.0722e-05	-1.45232	-3.15096e-10	5.1239e-05	-1.45436	-3.15096e-10
22737594	chr8:22737594:A:C	8.33992e-06	-1.11157e-10	-1.21101	6.33566e-05	-1.11157e-10	-1.2299	6.41418e-05	-1.11157e-10	-1.22976
22737982	chr8:22737982:T:C	7.82482e-06	-1.11157e-10	-1.27476	5.98216e-05	-1.11157e-10	-1.28731	6.05657e-05	-1.11157e-10	-1.28713
22738033	chr8:22738033:G:T	5.12365e-06	-1.55434	-0.143852	4.19211e-05	-1.52696	-0.115933	4.24049e-05	-1.52763	-0.115961
22738217	chr8:22738217:G:A	1.22309e-05	-1.11157e-10	-0.8281	9.15876e-05	-1.11157e-10	-0.861383	9.27361e-05	-1.11157e-10	-0.8611
22738315	chr8:22738315:G:A	9.58627e-06	-1.15347	0.081741	7.51967e-05	-1.22817	0.1696	7.60225e-05	-1.22896	0.169128
22738656	chr8:22738656:G:A	4.32343e-06	-1.1308	-0.737211	3.19153e-05	-1.14121	-0.774386	3.23317e-05	-1.14094	-0.773872
22738698	chr8:22738698:A:G	3.47093e-05	0.592682	-0.377739	0.000212848	0.581446	-0.599547	0.000215197	0.578208	-0.597509
22739478	chr8:22739478:C:T	9.67586e-06	-1.11157e-10	-1.06243	7.34637e-05	-1.11157e-10	-1.08189	7.43794e-05	-1.11157e-10	-1.08168
22739801	chr8:22739801:A:G	1.64986e-06	-1.55529	-1.27608	1.35281e-05	-1.51117	-1.26274	1.36983e-05	-1.51078	-1.26281
22740345	chr8:22740345:T:C	1.88872e-06	-1.525	-1.17116	1.41387e-05	-1.54105	-1.18872	1.43142e-05	-1.54114	-1.18846
22740524	chr8:22740524:C:T	1.9016e-06	-1.4008	-1.28857	1.3573e-05	-1.47467	-1.29592	1.37448e-05	-1.47435	-1.29584
22740707	chr8:22740707:C:T	8.53617e-06	-1.11157e-10	-1.18775	6.48981e-05	-1.11157e-10	-1.20586	6.57148e-05	-1.11157e-10	-1.20553
22740810	chr8:22740810:C:T	8.23836e-06	-1.11157e-10	-1.22326	6.30033e-05	-1.11157e-10	-1.23549	6.37778e-05	-1.11157e-10	-1.23545
22741468	chr8:22741468:A:G	6.11678e-06	-1.55094	0.0299146	5.85133e-05	-1.54607	0.236645	5.92356e-05	-1.54599	0.236657
22741671	chr8:22741671:G:A	1.04847e-05	-1.11157e-10	-0.982149	7.83621e-05	-1.11157e-10	-1.01734	7.93449e-05	-1.11157e-10	-1.01705
22741908	chr8:22741908:C:T	2.97433e-06	-1.45351	-0.788531	2.46077e-05	-1.47429	-0.701334	2.49118e-05	-1.47401	-0.701501
22742051	chr8:22742051:A:G	5.08288e-05	-1.11157e-10	0.5964	0.000465591	-1.11157e-10	0.764629	0.000470619	-1.11157e-10	0.763191
22742228	chr8:22742228:A:G	7.78424e-06	-1.11157e-10	-1.27996	6.06676e-05	-1.11157e-10	-1.27327	6.14075e-05	-1.11157e-10	-1.27333
22742515	chr8:22742515:G:A	8.33372e-06	-1.11157e-10	-1.21175	6.58823e-05	-1.11157e-10	-1.19081	6.66784e-05	-1.11157e-10	-1.19098
22742547	chr8:22742547:G:C	9.84552e-06	-1.11157e-10	-1.04505	7.04896e-05	-1.11157e-10	-1.12321	7.13955e-05	-1.11157e-10	-1.12262
22742864	chr8:22742864:G:A	2.63724e-05	-1.11157e-10	-0.059745	0.000192756	-1.11157e-10	-0.117256	0.000195235	-1.11157e-10	-0.116656
22742990	chr8:22742990:G:C	5.96698e-06	-1.54582	-3.15096e-10	4.54826e-05	-1.56135	-3.15096e-10	4.60352e-05	-1.56145	-3.15096e-10
22743332	chr8:22743332:T:C	3.68199e-05	-1.11157e-10	0.273976	0.000277118	-1.11157e-10	0.245765	0.000280946	-1.11157e-10	0.247304
22743440	chr8:22743440:T:C	9.64157e-06	-1.08477	0.0187883	6.42255e-05	-1.12507	-0.0912108	6.49898e-05	-1.12588	-0.0907437
22743441	chr8:22743441:A:G	6.81298e-06	-1.41323	-3.15096e-10	5.04789e-05	-1.45712	-3.15096e-10	5.11713e-05	-1.45568	-3.15096e-10
22743480	chr8:22743480:G:A	2.21512e-06	-1.32378	-1.21297	2.0324e-05	-1.17662	-1.19026	2.05401e-05	-1.17807	-1.19041
22743618	chr8:22743618:A:T	2.06442e-06	-1.54897	-1.05824	1.46472e-05	-1.56416	-1.13027	1.48307e-05	-1.56413	-1.13003
22743748	chr8:22743748:G:C	1.01837e-05	-1.11157e-10	-1.01128	7.84995e-05	-1.11157e-10	-1.01559	7.94631e-05	-1.11157e-10	-1.01556
22744123	chr8:22744123:A:G	3.08275e-06	-0.933199	-1.27304	3.01036e-05	-0.710534	-1.2635	3.0408e-05	-0.71258	-1.26357
22744274	chr8:22744274:A:G	2.55783e-06	-1.0996	-1.29331	2.44295e-05	-0.895634	-1.28725	2.46843e-05	-0.897394	-1.2873
22744380	chr8:22744380:C:G	2.72776e-06	-1.03191	-1.29667	2.64018e-05	-0.814089	-1.29116	2.66743e-05	-0.815964	-1.29119
22744504	chr8:22744504:T:C	0.000119837	-0.177155	1.63122	0.00111541	0.244972	1.39333	0.00112539	0.23877	1.39625
22745304	chr8:22745304:T:G	1.00144e-05	-1.11157e-10	-1.02804	7.72054e-05	-1.11157e-10	-1.03221	7.81528e-05	-1.11157e-10	-1.03219
22745316	chr8:22745316:A:T	1.72795e-05	-1.49634	1.0138	0.000155183	-1.50812	1.17405	0.000157078	-1.50822	1.17411
22745813	chr8:22745813:AC:A	1.10909e-05	-0.925938	-3.15096e-10	8.88482e-05	-0.891749	-3.15096e-10	9.0037e-05	-0.890637	-3.15096e-10
22745941	chr8:22745941:C:T	1.23171e-05	-0.571264	-0.24981	8.36092e-05	-0.606895	-0.34563	8.45472e-05	-0.608452	-0.345095
22746047	chr8:22746047:C:T	3.53855e-06	-0.938524	-1.12982	2.8409e-05	-0.986398	-1.04557	2.87046e-05	-0.987944	-1.04586
22746196	chr8:22746196:A:G	1.94149e-05	-1.11157e-10	-0.36602	0.000155749	-1.11157e-10	-0.330435	0.000157618	-1.11157e-10	-0.330682
22746289	chr8:22746289:C:G	1.44317e-05	-1.55282	0.890185	0.000121009	-1.53495	0.952133	0.000122512	-1.53525	0.9526
22746553	chr8:22746553:C:A	6.84775e-06	-1.36233	-0.045809	6.52748e-05	-1.23424	0.0341698	6.59037e-05	-1.2356	0.032939
22746845	chr8:22746845:G:A	8.35625e-06	-1.11157e-10	-1.20905	6.38951e-05	-1.11157e-10	-1.22144	6.46854e-05	-1.11157e-10	-1.22132
22747227	chr8:22747227:C:T	3.11915e-06	-0.954052	-1.24045	2.7704e-05	-0.783384	-1.27372	2.79641e-05	-0.786279	-1.27366
22747351	chr8:22747351:C:G	1.85285e-05	-1.11157e-10	-0.412755	0.000148453	-1.11157e-10	-0.378411	0.000150235	-1.11157e-10	-0.378655
22747579	chr8:22747579:G:A	2.38097e-06	-1.44806	-1.01649	2.01614e-05	-1.34494	-1.02997	2.03898e-05	-1.346	-1.02983
22747658	chr8:22747658:G:T	1.0572e-05	-1.11157e-10	-0.973858	8.14185e-05	-1.11157e-10	-0.979076	8.24188e-05	-1.11157e-10	-0.979044
22747759	chr8:22747759:C:T	1.26673e-05	-1.11157e-10	-0.793039	0.000100735	-1.11157e-10	-0.766183	0.00010195	-1.11157e-10	-0.766375
22748010	chr8:22748010:G:T	1.00532e-05	-1.11157e-10	-1.02417	8.08475e-05	-1.11157e-10	-0.986114	8.18276e-05	-1.11157e-10	-0.986243
22748188	chr8:22748188:A:G	6.25417e-06	-0.770842	-0.727972	4.94713e-05	-0.748069	-0.729217	5.00328e-05	-0.749011	-0.729168
22748555	chr8:22748555:C:T	9.16443e-06	-1.11157e-10	-1.11673	6.83107e-05	-1.11157e-10	-1.15461	6.91446e-05	-1.11157e-10	-1.15466
22748600	chr8:22748600:G:A	1.015e-05	-0.72065	-0.293944	8.38073e-05	-0.754219	-0.19594	8.46535e-05	-0.756212	-0.196079
22748634	chr8:22748634:G:T	1.72562e-06	-1.5284	-1.25807	1.37392e-05	-1.55692	-1.20151	1.39011e-05	-1.55684	-1.20205
22748779	chr8:22748779:A:G	7.21767e-06	-1.50386	0.148334	6.01205e-05	-1.51169	0.229362	6.08826e-05	-1.51151	0.229603
22748859	chr8:22748859:G:A	6.26345e-06	-1.49733	-3.15096e-10	4.565e-05	-1.55768	-3.15096e-10	4.62533e-05	-1.55673	-3.15096e-10
22748864	chr8:22748864:G:A	4.7949e-05	-1.11157e-10	0.538074	0.00034631	-1.11157e-10	0.468655	0.000350687	-1.11157e-10	0.469035
22748953	chr8:22748953:T:A	7.84897e-06	-1.11157e-10	-1.27168	6.18344e-05	-1.11157e-10	-1.25422	6.25947e-05	-1.11157e-10	-1.25418
22749100	chr8:22749100:C:T	6.72771e-06	-0.818442	-0.607386	5.63993e-05	-0.855293	-0.490928	5.69807e-05	-0.857082	-0.491062
22750005	chr8:22750005:C:T	9.41465e-06	-1.11157e-10	-1.0898	7.46906e-05	-1.11157e-10	-1.06532	7.55948e-05	-1.11157e-10	-1.06547
22750063	chr8:22750063:C:T	8.94753e-06	-0.592202	-0.548483	6.75132e-05	-0.516037	-0.650318	6.79829e-05	-0.522216	-0.649385
22750090	chr8:22750090:G:A	3.69537e-06	-0.778852	-1.24613	3.57336e-05	-0.575767	-1.22682	3.60752e-05	-0.578274	-1.22698
22750429	chr8:22750429:C:T	7.61083e-06	-1.11157e-10	-1.30249	5.90773e-05	-1.11157e-10	-1.29983	5.98005e-05	-1.11157e-10	-1.29984
22750516	chr8:22750516:A:G	2.1718e-06	-1.56306	-0.99345	1.84734e-05	-1.56629	-0.896054	1.86864e-05	-1.56629	-0.896769
22750522	chr8:22750522:A:G	2.23437e-06	-1.38594	-1.14216	1.76998e-05	-1.37929	-1.12583	1.79148e-05	-1.37952	-1.12571
22750780	chr8:22750780:G:A	1.25076e-05	-1.11157e-10	-0.805726	0.000104089	-1.11157e-10	-0.733437	0.000105296	-1.11157e-10	-0.734081
22750856	chr8:22750856:A:C	1.12465e-05	-1.11157e-10	-0.912004	8.48625e-05	-1.11157e-10	-0.937646	8.5916e-05	-1.11157e-10	-0.937488
22751112	chr8:22751112:G:A	1.1338e-05	-1.11157e-10	-0.903899	8.54507e-05	-1.11157e-10	-0.930739	8.65058e-05	-1.11157e-10	-0.930646
22751269	chr8:22751269:C:G	2.03811e-05	0.127232	-0.444687	0.000153132	0.208385	-0.555764	0.00015396	0.200513	-0.55468
22751326	chr8:22751326:C:A	3.5389e-05	0.178211	0.0561273	0.00027468	0.27424	-0.0373103	0.000275985	0.266136	-0.0366477
22751512	chr8:22751512:T:C	1.99409e-05	-1.11157e-10	-0.339288	0.000160262	-1.11157e-10	-0.301869	0.000162145	-1.11157e-10	-0.302369
22751657	chr8:22751657:TTGTGC:T	4.20056e-05	-1.11157e-10	0.40574	0.000287845	-1.11157e-10	0.283745	0.000291605	-1.11157e-10	0.284542
22751663	chr8:22751663:G:A	1.62421e-05	-1.11157e-10	-0.544459	0.000137107	-1.11157e-10	-0.457919	0.000138674	-1.11157e-10	-0.458734
22751706	chr8:22751706:C:T	1.75197e-05	-1.11157e-10	-0.468737	0.000140512	-1.11157e-10	-0.433388	0.000142166	-1.11157e-10	-0.43386
22751888	chr8:22751888:C:T	2.67228e-05	-1.11157e-10	-0.0465462	0.000215521	-1.11157e-10	-0.00562195	0.000218008	-1.11157e-10	-0.00632511
22751892	chr8:22751892:CTCTT:C	2.19617e-06	-1.52968	-1.01567	1.66818e-05	-1.52894	-1.03542	1.68877e-05	-1.52894	-1.03533
22752070	chr8:22752070:T:A	2.12007e-06	-1.28888	-1.29174	1.49665e-05	-1.37318	-1.29969	1.5143e-05	-1.37364	-1.29967
22752206	chr8:22752206:G:A	0.000126423	-1.11157e-10	1.50757	0.000934061	-1.11157e-10	1.46086	0.000947241	-1.11157e-10	1.4627
22752257	chr8:22752257:T:G	3.50935e-06	-1.38454	-0.692097	3.013e-05	-1.39937	-0.573788	3.04702e-05	-1.40026	-0.573852
22752325	chr8:22752325:AT:A	1.86413e-05	-1.11157e-10	-0.406684	0.000149688	-1.11157e-10	-0.370123	0.000151448	-1.11157e-10	-0.370612
22752427	chr8:22752427:G:C	1.23487e-05	-1.11157e-10	-0.818514	9.85759e-05	-1.11157e-10	-0.787852	9.9755e-05	-1.11157e-10	-0.78814
22752475	chr8:22752475:C:T	9.47904e-06	-1.11157e-10	-1.08298	7.51661e-05	-1.11157e-10	-1.05898	7.60759e-05	-1.11157e-10	-1.05913
22753024	chr8:22753024:A:G	1.11346e-05	-1.11157e-10	-0.922009	8.82875e-05	-1.11157e-10	-0.89808	8.93434e-05	-1.11157e-10	-0.89837
22753031	chr8:22753031:T:C	1.14374e-05	-1.11157e-10	-0.895178	9.0797e-05	-1.11157e-10	-0.870052	9.18817e-05	-1.11157e-10	-0.870356
22753088	chr8:22753088:G:A	1.07719e-05	-1.11157e-10	-0.955121	8.53812e-05	-1.11157e-10	-0.931552	8.64031e-05	-1.11157e-10	-0.931834
22753091	chr8:22753091:T:C	1.08001e-05	-1.11157e-10	-0.952506	8.56116e-05	-1.11157e-10	-0.928858	8.66361e-05	-1.11157e-10	-0.929141
22753678	chr8:22753678:T:G	1.12381e-05	-1.11157e-10	-0.912753	8.93041e-05	-1.11157e-10	-0.886631	9.03688e-05	-1.11157e-10	-0.886959
22753706	chr8:22753706:A:G	1.11417e-05	-1.11157e-10	-0.921364	8.85124e-05	-1.11157e-10	-0.895536	8.95678e-05	-1.11157e-10	-0.895861
22754309	chr8:22754309:G:A	2.34981e-05	-0.115732	-0.0594129	0.000210956	-0.00110905	-0.0259195	0.000211869	-0.00868457	-0.0262055
22754485	chr8:22754485:T:C	5.33381e-06	-0.5289	-1.1291	3.74545e-05	-0.57014	-1.18541	3.78372e-05	-0.572363	-1.1852
22754872	chr8:22754872:T:A	1.07822e-05	-1.11157e-10	-0.954162	8.55133e-05	-1.11157e-10	-0.930007	8.65344e-05	-1.11157e-10	-0.930315
22755083	chr8:22755083:C:T	2.73329e-06	-1.54518	-0.781378	2.46243e-05	-1.53243	-0.64252	2.49092e-05	-1.53246	-0.643156
22755305	chr8:22755305:C:T	1.58179e-05	-1.11157e-10	-0.570918	0.000119268	-1.11157e-10	-0.597309	0.000120764	-1.11157e-10	-0.597021
22755440	chr8:22755440:T:A	2.88374e-06	-0.993614	-1.27936	2.76227e-05	-0.780292	-1.27975	2.78638e-05	-0.783783	-1.27975
22755532	chr8:22755532:T:C	2.95621e-06	-1.00974	-1.23842	2.81749e-05	-0.800682	-1.23956	2.84226e-05	-0.804102	-1.23957
22755659	chr8:22755659:A:G	2.89826e-06	-1.03908	-1.22887	2.72495e-05	-0.844678	-1.22897	2.74908e-05	-0.848035	-1.22897
22755779	chr8:22755779:G:A	8.45784e-06	-1.11157e-10	-1.19697	6.44251e-05	-1.11157e-10	-1.21318	6.52207e-05	-1.11157e-10	-1.21308
22756605	chr8:22756605:A:G	7.99459e-06	-1.11157e-10	-1.2533	6.18918e-05	-1.11157e-10	-1.25329	6.26504e-05	-1.11157e-10	-1.25329
22756805	chr8:22756805:A:T	3.75881e-05	0.375589	-0.0809635	0.000321663	0.543322	-0.148496	0.000323055	0.534733	-0.147767
22757032	chr8:22757032:G:A	1.93487e-05	-1.11157e-10	-0.369439	0.000165902	-1.11157e-10	-0.267282	0.000167774	-1.11157e-10	-0.268237
22757293	chr8:22757293:G:A	8.78472e-06	-1.11157e-10	-1.15905	6.76966e-05	-1.11157e-10	-1.16364	6.85387e-05	-1.11157e-10	-1.16346
22757766	chr8:22757766:A:G	1.88482e-05	-1.11157e-10	-0.395648	0.000159661	-1.11157e-10	-0.305626	0.000161496	-1.11157e-10	-0.306379
22757820	chr8:22757820:G:T	7.31694e-06	-1.34187	-3.15096e-10	5.47631e-05	-1.37566	-3.15096e-10	5.5448e-05	-1.37541	-3.15096e-10
22757852	chr8:22757852:C:G	8.56622e-06	-1.11157e-10	-1.18424	6.5614e-05	-1.11157e-10	-1.19489	6.64254e-05	-1.11157e-10	-1.19478
22757866	chr8:22757866:A:G	3.29968e-06	-1.3157	-0.82254	2.64925e-05	-1.36161	-0.740211	2.67949e-05	-1.36231	-0.740334
22758341	chr8:22758341:G:A	1.14008e-05	-1.11157e-10	-0.898376	8.61432e-05	-1.11157e-10	-0.922667	8.72091e-05	-1.11157e-10	-0.922549
22758496	chr8:22758496:C:T	7.71988e-06	-1.11157e-10	-1.28826	6.02304e-05	-1.11157e-10	-1.2805	6.09691e-05	-1.11157e-10	-1.28049
22758582	chr8:22758582:C:T	7.60077e-06	-1.11157e-10	-1.30381	5.88178e-05	-1.11157e-10	-1.30423	5.95385e-05	-1.11157e-10	-1.30423
22758994	chr8:22758994:C:T	7.87374e-06	-1.11157e-10	-1.26853	6.10322e-05	-1.11157e-10	-1.26728	6.17717e-05	-1.11157e-10	-1.26741
22759562	chr8:22759562:G:T	1.96223e-05	-1.11157e-10	-0.355398	0.000160337	-1.11157e-10	-0.301404	0.000162309	-1.11157e-10	-0.301357
22759783	chr8:22759783:G:A	3.2062e-06	-0.864948	-1.30203	2.32905e-05	-0.927446	-1.30319	2.35784e-05	-0.927299	-1.30323
22759799	chr8:22759799:C:T	1.35293e-05	0.576107	-1.30331	0.000122466	0.728499	-1.29935	0.000123632	0.725849	-1.2994
22759852	chr8:22759852:G:A	5.15024e-06	-0.938494	-0.754525	3.27056e-05	-0.994233	-0.896899	3.31416e-05	-0.994112	-0.895956
22760270	chr8:22760270:G:A	2.11264e-05	-0.281541	-3.15096e-10	0.000129672	-0.513673	-3.15096e-10	0.000131506	-0.511803	-3.15096e-10
22760390	chr8:22760390:C:T	1.60279e-06	-1.55843	-1.30189	1.23335e-05	-1.56489	-1.30147	1.24846e-05	-1.56487	-1.30149
22760514	chr8:22760514:G:A	8.33362e-06	-1.21177	-3.15096e-10	5.94662e-05	-1.29327	-3.15096e-10	6.0193e-05	-1.2933	-3.15096e-10
22761308	chr8:22761308:C:T	6.96309e-06	-1.39144	-3.15096e-10	5.10887e-05	-1.44511	-3.15096e-10	5.1726e-05	-1.4449	-3.15096e-10
22762001	chr8:22762001:C:A	8.6144e-06	-1.11157e-10	-1.17863	6.76101e-05	-1.11157e-10	-1.16492	6.84237e-05	-1.11157e-10	-1.16514
22762709	chr8:22762709:A:C	8.08091e-06	-1.11157e-10	-1.24256	6.27308e-05	-1.11157e-10	-1.23983	6.34898e-05	-1.11157e-10	-1.23998
22763057	chr8:22763057:C:T	8.08847e-06	-1.11157e-10	-1.24162	6.27817e-05	-1.11157e-10	-1.23901	6.35413e-05	-1.11157e-10	-1.23917
22763152	chr8:22763152:A:G	6.07094e-05	0.774035	-3.15096e-10	0.000516541	0.868477	-3.15096e-10	0.000522455	0.867681	-3.15096e-10
22763404	chr8:22763404:T:C	2.28284e-05	0.752684	-0.956743	0.000188149	0.789872	-0.931317	0.000190317	0.789542	-0.93171
22763507	chr8:22763507:A:G	8.01296e-06	-1.11157e-10	-1.251	6.22002e-05	-1.11157e-10	-1.24832	6.29533e-05	-1.11157e-10	-1.24846
22763549	chr8:22763549:C:T	3.31475e-06	-0.893541	-1.24014	2.66435e-05	-0.836552	-1.25958	2.69944e-05	-0.835749	-1.25948
22763720	chr8:22763720:G:A	9.7621e-06	-1.11157e-10	-1.05356	7.68899e-05	-1.11157e-10	-1.0363	7.7809e-05	-1.11157e-10	-1.0366
22764401	chr8:22764401:G:A	6.55266e-05	0.850394	-3.15096e-10	0.000562411	0.953555	-3.15096e-10	0.000568819	0.952704	-3.15096e-10
22764444	chr8:22764444:C:T	8.36547e-06	-1.11157e-10	-1.20795	6.49906e-05	-1.11157e-10	-1.20444	6.57745e-05	-1.11157e-10	-1.20463
22764610	chr8:22764610:T:C	7.80134e-06	-1.11157e-10	-1.27777	6.09005e-05	-1.11157e-10	-1.26944	6.16438e-05	-1.11157e-10	-1.26948
22766171	chr8:22766171:C:T	2.56992e-05	1.0305	-1.1161	0.000214046	1.10033	-1.11282	0.00021663	1.10036	-1.11303
22766732	chr8:22766732:T:C	9.07557e-06	-1.11157e-10	-1.12648	6.92482e-05	-1.11157e-10	-1.14098	7.01104e-05	-1.11157e-10	-1.14079
22767463	chr8:22767463:C:T	2.84093e-05	1.07432	-1.05966	0.000237091	1.1409	-1.05113	0.000239763	1.14022	-1.05143
22767681	chr8:22767681:G:C	7.8015e-06	-1.27775	-3.15096e-10	6.14511e-05	-1.26044	-3.15096e-10	6.22595e-05	-1.25955	-3.15096e-10
22767754	chr8:22767754:A:G	8.36012e-06	-1.11157e-10	-1.20859	6.50975e-05	-1.11157e-10	-1.20279	6.58826e-05	-1.11157e-10	-1.20298
22768123	chr8:22768123:T:C	5.84954e-06	-1.5657	-3.15096e-10	4.52822e-05	-1.56576	-3.15096e-10	4.5836e-05	-1.56579	-3.15096e-10
22768266	chr8:22768266:C:T	2.17502e-05	-1.11157e-10	-0.252439	0.000189845	-1.11157e-10	-0.13247	0.000192041	-1.11157e-10	-0.133148
22768308	chr8:22768308:A:G	1.06297e-05	-1.11157e-10	-0.96841	7.8716e-05	-1.11157e-10	-1.01283	7.96884e-05	-1.11157e-10	-1.01273
22768434	chr8:22768434:G:A	7.75134e-06	-1.11157e-10	-1.2842	5.95807e-05	-1.11157e-10	-1.29135	6.03149e-05	-1.11157e-10	-1.29128
22768761	chr8:22768761:C:T	1.00224e-05	0.152975	-1.18022	7.5829e-05	0.136998	-1.1872	7.68764e-05	0.138507	-1.18717
22768787	chr8:22768787:T:C	2.30073e-05	0.849789	-1.04604	0.000189628	0.903379	-1.03699	0.000191841	0.903101	-1.03729
22768832	chr8:22768832:G:A	2.68878e-05	1.10428	-1.14467	0.000223033	1.16914	-1.1405	0.000225666	1.16883	-1.14063
22769188	chr8:22769188:C:T	9.36205e-06	-1.11157e-10	-1.0954	7.36464e-05	-1.11157e-10	-1.0794	7.4529e-05	-1.11157e-10	-1.07967
22769316	chr8:22769316:G:A	7.60093e-06	-1.11157e-10	-1.30379	5.88273e-05	-1.11157e-10	-1.30407	5.9548e-05	-1.11157e-10	-1.30407
22769368	chr8:22769368:G:C	1.43356e-05	0.467488	-1.13681	0.000116584	0.4908	-1.11087	0.000117968	0.490682	-1.11113
22769958	chr8:22769958:T:C	1.69517e-06	-1.55419	-1.25009	1.32016e-05	-1.55287	-1.24547	1.33638e-05	-1.55291	-1.2454
22770438	chr8:22770438:G:A	1.96108e-05	-1.11157e-10	-0.355985	0.000145908	-1.11157e-10	-0.3957	0.000147799	-1.11157e-10	-0.395004
22770889	chr8:22770889:C:T	7.86476e-06	-1.11157e-10	-1.26967	6.01435e-05	-1.11157e-10	-1.28194	6.08818e-05	-1.11157e-10	-1.28192
22770956	chr8:22770956:G:A	2.51138e-05	1.12723	-1.23587	0.000226016	1.24064	-1.19872	0.000228613	1.2402	-1.19903
22770971	chr8:22770971:C:G	7.9902e-06	-1.11157e-10	-1.25385	6.09495e-05	-1.11157e-10	-1.26863	6.16986e-05	-1.11157e-10	-1.2686
22771255	chr8:22771255:G:A	7.27488e-06	-1.34764	-3.15096e-10	5.52235e-05	-1.36729	-3.15096e-10	5.59341e-05	-1.36668	-3.15096e-10
22771346	chr8:22771346:C:T	9.34029e-06	-1.11157e-10	-1.09773	7.37182e-05	-1.11157e-10	-1.07843	7.46008e-05	-1.11157e-10	-1.07871
22771467	chr8:22771467:T:G	1.94058e-06	-1.53806	-1.13101	1.51745e-05	-1.51317	-1.14589	1.53559e-05	-1.51339	-1.14597
22771471	chr8:22771471:G:A	3.00604e-05	1.04618	-0.975039	0.000251803	1.11566	-0.965688	0.000254778	1.11552	-0.965984
22771518	chr8:22771518:G:T	4.82597e-05	0.544534	-3.15096e-10	0.000411922	0.642156	-3.15096e-10	0.000416718	0.641552	-3.15096e-10
22771845	chr8:22771845:C:T	1.16919e-05	-1.11157e-10	-0.873168	9.27997e-05	-1.11157e-10	-0.848235	9.38894e-05	-1.11157e-10	-0.84874
22771876	chr8:22771876:TA:T	1.16626e-05	-1.11157e-10	-0.87568	9.25607e-05	-1.11157e-10	-0.850814	9.36477e-05	-1.11157e-10	-0.851317
22772217	chr8:22772217:T:A	2.22072e-05	-1.11157e-10	-0.231644	0.000161693	-1.11157e-10	-0.29298	0.000163718	-1.11157e-10	-0.292712
22772340	chr8:22772340:A:G	7.87271e-06	-1.11157e-10	-1.26866	6.10216e-05	-1.11157e-10	-1.26745	6.17764e-05	-1.11157e-10	-1.26734
22772378	chr8:22772378:T:C	4.30117e-05	0.42941	-3.15096e-10	0.000365498	0.522583	-3.15096e-10	0.000369758	0.521993	-3.15096e-10
22772496	chr8:22772496:T:C	1.79933e-06	-1.49875	-1.24589	1.43214e-05	-1.45829	-1.25864	1.44931e-05	-1.45857	-1.25861
22772498	chr8:22772498:T:C	1.77479e-06	-1.52808	-1.2303	1.39795e-05	-1.4965	-1.24458	1.41479e-05	-1.49673	-1.24456
22772596	chr8:22772596:G:A	1.10047e-05	0.219854	-1.15359	0.00010213	0.361873	-1.1143	0.000103264	0.361142	-1.11471
22772722	chr8:22772722:T:A	2.96995e-06	-0.957208	-1.28631	2.27171e-05	-0.953302	-1.30226	2.29504e-05	-0.955324	-1.3022
22773294	chr8:22773294:A:G	2.86548e-06	-1.02968	-1.24964	2.43079e-05	-0.937563	-1.25031	2.46304e-05	-0.93653	-1.25035
22773534	chr8:22773534:C:T	1.84148e-06	-1.54072	-1.18077	1.43305e-05	-1.51543	-1.20086	1.45031e-05	-1.51563	-1.20086
22773663	chr8:22773663:C:A	9.37695e-06	-1.11157e-10	-1.09381	7.40335e-05	-1.11157e-10	-1.07416	7.49197e-05	-1.11157e-10	-1.07444
22773836	chr8:22773836:A:G	1.80198e-06	-1.51741	-1.22577	1.42382e-05	-1.48351	-1.23924	1.44088e-05	-1.48378	-1.23924
22773861	chr8:22773861:C:G	3.37902e-05	0.188108	-3.15096e-10	0.000300154	0.325617	-3.15096e-10	0.000303521	0.324593	-3.15096e-10
22774482	chr8:22774482:C:A	9.36995e-06	-1.11157e-10	-1.09455	7.28749e-05	-1.11157e-10	-1.08993	7.3788e-05	-1.11157e-10	-1.08966
22774488	chr8:22774488:A:G	1.69676e-06	-1.51597	-1.28737	1.29552e-05	-1.53865	-1.27853	1.31152e-05	-1.5385	-1.27858
22774493	chr8:22774493:C:T	3.03025e-06	-0.947477	-1.27594	2.81787e-05	-0.759808	-1.2803	2.845e-05	-0.762405	-1.28031
22774879	chr8:22774879:T:C	1.86399e-05	0.565283	-0.972042	0.000153601	0.599459	-0.943778	0.00015541	0.599402	-0.944194
22775277	chr8:22775277:A:G	1.86076e-06	-1.43125	-1.27982	1.50908e-05	-1.37729	-1.28731	1.52697e-05	-1.37767	-1.28731
22776173	chr8:22776173:T:A	5.08446e-06	-0.543116	-1.16276	3.42246e-05	-0.603461	-1.24227	3.46482e-05	-0.603822	-1.24179
22776777	chr8:22776777:C:G	2.0171e-06	-1.38565	-1.24475	1.63807e-05	-1.32231	-1.26027	1.65743e-05	-1.32275	-1.26025
22776797	chr8:22776797:T:C	8.36438e-06	-1.11157e-10	-1.20808	6.62603e-05	-1.11157e-10	-1.18509	6.70626e-05	-1.11157e-10	-1.18523
22776855	chr8:22776855:G:A	4.73384e-06	-0.566265	-1.21106	3.24147e-05	-0.627591	-1.27247	3.28112e-05	-0.627965	-1.27212
22776882	chr8:22776882:C:A	7.79443e-06	-1.11157e-10	-1.27865	6.02238e-05	-1.11157e-10	-1.28061	6.09573e-05	-1.11157e-10	-1.28068
22777822	chr8:22777822:G:A	3.8054e-06	-0.692595	-1.30305	3.7158e-05	-0.459392	-1.30411	3.74878e-05	-0.462737	-1.3041
22778063	chr8:22778063:C:T	1.99119e-06	-1.35595	-1.28738	1.51717e-05	-1.35704	-1.3022	1.53406e-05	-1.35819	-1.30216
22778665	chr8:22778665:A:C	1.42086e-05	-0.678215	-3.15096e-10	8.40986e-05	-0.946689	-3.15096e-10	8.57869e-05	-0.938992	-3.15096e-10
22778873	chr8:22778873:C:T	8.90492e-06	-1.11157e-10	-1.14546	7.00085e-05	-1.11157e-10	-1.13006	7.08473e-05	-1.11157e-10	-1.13033
22778937	chr8:22778937:G:A	8.14507e-06	-1.11157e-10	-1.23465	6.33632e-05	-1.11157e-10	-1.2298	6.41485e-05	-1.11157e-10	-1.22966
22779309	chr8:22779309:A:G	1.81169e-06	-1.50726	-1.23055	1.45998e-05	-1.4733	-1.22437	1.47764e-05	-1.47354	-1.22428
22779423	chr8:22779423:T:A	1.93517e-05	-0.369284	-3.15096e-10	0.000130251	-0.509215	-3.15096e-10	0.000131527	-0.511646	-3.15096e-10
22779707	chr8:22779707:C:T	2.13958e-06	-1.44537	-1.12609	1.64213e-05	-1.39051	-1.18958	1.66064e-05	-1.3919	-1.18917
22779711	chr8:22779711:G:A	2.75683e-06	-1.19588	-1.1221	2.17249e-05	-1.22938	-1.07084	2.19254e-05	-1.23184	-1.07137
22779737	chr8:22779737:G:A	8.68008e-06	-1.17103	-3.15096e-10	6.67583e-05	-1.1776	-3.15096e-10	6.76486e-05	-1.17653	-3.15096e-10
22779767	chr8:22779767:A:G	7.78196e-06	-0.2058	-1.07446	6.27652e-05	-0.142865	-1.09641	6.35419e-05	-0.143066	-1.09609
22780161	chr8:22780161:A:G	1.71384e-06	-1.55753	-1.2358	1.33264e-05	-1.54095	-1.24798	1.34874e-05	-1.54108	-1.24802
22780643	chr8:22780643:G:A	3.46729e-05	-1.11157e-10	0.213896	0.000269662	-1.11157e-10	0.218489	0.000273126	-1.11157e-10	0.219075
22780757	chr8:22780757:G:A	8.20033e-06	-1.11157e-10	-1.22789	6.39501e-05	-1.11157e-10	-1.22058	6.47414e-05	-1.11157e-10	-1.22046
22781004	chr8:22781004:T:C	7.77381e-06	-1.11157e-10	-1.2813	5.99013e-05	-1.11157e-10	-1.28598	6.06366e-05	-1.11157e-10	-1.28596
22781125	chr8:22781125:CTCAGGTGTCCTGT:C	9.57612e-06	-1.11157e-10	-1.07279	7.54423e-05	-1.11157e-10	-1.05531	7.63549e-05	-1.11157e-10	-1.05547
22781257	chr8:22781257:C:T	6.73224e-06	-1.42515	-3.15096e-10	5.19196e-05	-1.42898	-3.15096e-10	5.25779e-05	-1.42856	-3.15096e-10
22781783	chr8:22781783:A:G	7.94833e-06	-1.11157e-10	-1.2591	6.20869e-05	-1.11157e-10	-1.25014	6.28359e-05	-1.11157e-10	-1.25033
22782004	chr8:22782004:T:C	2.88476e-06	-1.02072	-1.25191	2.55025e-05	-0.878458	-1.26145	2.5791e-05	-0.879382	-1.26145
22782545	chr8:22782545:G:A	2.16957e-06	-1.28555	-1.27199	1.7972e-05	-1.19348	-1.29638	1.81573e-05	-1.19552	-1.29627
22782754	chr8:22782754:G:A	6.1543e-06	-0.278118	-1.23679	5.21785e-05	-0.191664	-1.23234	5.28034e-05	-0.191893	-1.23239
22783112	chr8:22783112:G:A	2.17609e-05	-1.11157e-10	-0.251949	0.000177762	-1.11157e-10	-0.198234	0.00017983	-1.11157e-10	-0.198845
22783275	chr8:22783275:A:G	2.40517e-05	-1.11157e-10	-0.151858	0.00019627	-1.11157e-10	-0.0991882	0.000198544	-1.11157e-10	-0.099845
22783453	chr8:22783453:A:G	3.92915e-05	-1.11157e-10	0.338944	0.000306732	-1.11157e-10	0.347296	0.000310671	-1.11157e-10	0.347876
22783688	chr8:22783688:T:C	2.85673e-06	-1.06284	-1.21955	2.50146e-05	-0.927494	-1.23173	2.52985e-05	-0.928383	-1.23173
22783781	chr8:22783781:T:C	3.42954e-06	-1.41273	-0.686911	2.73834e-05	-1.34994	-0.718799	2.77161e-05	-1.35041	-0.718434
22783959	chr8:22783959:C:T	3.32517e-06	-0.934535	-1.19601	2.95083e-05	-0.784173	-1.20983	2.98412e-05	-0.785127	-1.20984
22783965	chr8:22783965:G:A	4.21517e-05	-1.11157e-10	0.409213	0.000328757	-1.11157e-10	0.41664	0.000332981	-1.11157e-10	0.417229
22783971	chr8:22783971:GA:G	7.25327e-06	-0.655955	-0.694656	6.57509e-05	-0.469531	-0.723274	6.64868e-05	-0.47074	-0.723114
22784085	chr8:22784085:G:A	1.18255e-05	-1.11157e-10	-0.861807	8.82868e-05	-1.11157e-10	-0.898088	8.93782e-05	-1.11157e-10	-0.89798
22784114	chr8:22784114:T:C	6.37857e-06	-0.740629	-0.73849	5.7385e-05	-0.561944	-0.766951	5.80284e-05	-0.563131	-0.766794
22785272	chr8:22785272:T:G	1.30501e-05	0.0576765	-0.820941	0.0001074	0.153588	-0.855704	0.000108686	0.153119	-0.855514
22785358	chr8:22785358:G:A	1.64317e-05	-1.11157e-10	-0.532853	0.000132984	-1.11157e-10	-0.488448	0.00013455	-1.11157e-10	-0.488922
22785524	chr8:22785524:C:T	7.26817e-06	-0.50014	-0.848418	5.23928e-05	-0.653755	-0.766155	5.29797e-05	-0.65404	-0.766909
22785810	chr8:22785810:G:A	1.84536e-06	-1.41561	-1.30378	1.5765e-05	-1.32265	-1.29823	1.59303e-05	-1.32429	-1.29834
22786030	chr8:22786030:A:C	4.45464e-06	-0.650392	-1.18773	3.13161e-05	-0.75775	-1.1768	3.16653e-05	-0.758887	-1.17675
22786165	chr8:22786165:C:T	7.85674e-06	-1.11157e-10	-1.27069	6.05356e-05	-1.11157e-10	-1.27545	6.1286e-05	-1.11157e-10	-1.27531
22786244	chr8:22786244:T:C	1.37286e-05	-1.11157e-10	-0.712585	0.000108129	-1.11157e-10	-0.695354	0.000109415	-1.11157e-10	-0.69571
22786498	chr8:22786498:G:A	1.56421e-05	-0.582097	-3.15096e-10	0.000123747	-0.560436	-3.15096e-10	0.000125267	-0.560407	-3.15096e-10
22786714	chr8:22786714:T:C	1.24936e-05	-1.11157e-10	-0.806845	9.29146e-05	-1.11157e-10	-0.846998	9.40684e-05	-1.11157e-10	-0.846835
22786724	chr8:22786724:T:C	5.28922e-06	-0.426384	-1.24001	4.04233e-05	-0.42364	-1.25563	4.09251e-05	-0.42354	-1.25557
22787062	chr8:22787062:A:G	3.59753e-06	-0.995802	-1.05601	3.28145e-05	-0.778384	-1.10942	3.31325e-05	-0.781271	-1.10907
22787194	chr8:22787194:T:C	8.04681e-06	-1.11157e-10	-1.24679	6.24581e-05	-1.11157e-10	-1.24418	6.32171e-05	-1.11157e-10	-1.24428
22787889	chr8:22787889:G:A	3.15957e-06	-0.901373	-1.28025	2.29641e-05	-0.956209	-1.28854	2.32571e-05	-0.955802	-1.28844
22788017	chr8:22788017:T:C	1.69234e-06	-1.50179	-1.30416	1.30625e-05	-1.50531	-1.30362	1.32187e-05	-1.50558	-1.30364
22788057	chr8:22788057:G:A	7.99939e-06	-1.11157e-10	-1.2527	6.20806e-05	-1.11157e-10	-1.25025	6.28352e-05	-1.11157e-10	-1.25034
22788873	chr8:22788873:A:G	8.64944e-06	-1.11157e-10	-1.17457	6.68439e-05	-1.11157e-10	-1.17632	6.76557e-05	-1.11157e-10	-1.17643
22788883	chr8:22788883:C:T	9.11668e-06	0.0600645	-1.18202	6.76058e-05	0.0417407	-1.20673	6.84588e-05	0.0418924	-1.20652
22789369	chr8:22789369:A:G	1.32214e-05	-1.11157e-10	-0.750227	9.83963e-05	-1.11157e-10	-0.789676	9.96497e-05	-1.11157e-10	-0.789197
22789405	chr8:22789405:T:A	1.65291e-06	-1.53022	-1.29931	1.28364e-05	-1.53272	-1.29367	1.29899e-05	-1.53293	-1.29375
22789456	chr8:22789456:G:A	7.64679e-06	-1.11157e-10	-1.29778	5.91339e-05	-1.11157e-10	-1.29887	5.9862e-05	-1.11157e-10	-1.29881
22789788	chr8:22789788:G:A	3.77771e-06	-1.17377	-0.829175	2.88643e-05	-1.18789	-0.828182	2.92001e-05	-1.18855	-0.828131
22790337	chr8:22790337:T:C	1.7734e-06	-1.47739	-1.28178	1.35577e-05	-1.48215	-1.28957	1.37202e-05	-1.4825	-1.28949
22790370	chr8:22790370:G:A	1.05008e-05	0.118738	-1.09935	8.06054e-05	0.111607	-1.10072	8.16532e-05	0.11202	-1.1004
22790425	chr8:22790425:C:T	2.60721e-05	-1.11157e-10	-0.071198	0.000213464	-1.11157e-10	-0.0152115	0.000216051	-1.11157e-10	-0.0153421
22790458	chr8:22790458:C:T	7.78186e-06	-1.11157e-10	-1.28027	6.01204e-05	-1.11157e-10	-1.28233	6.08643e-05	-1.11157e-10	-1.28221
22790537	chr8:22790537:A:G	7.98904e-05	-1.11157e-10	1.04859	0.000578002	-1.11157e-10	0.980899	0.000585204	-1.11157e-10	0.981103
22791243	chr8:22791243:A:G	2.84503e-06	-1.56355	-0.722939	2.24831e-05	-1.56615	-0.699758	2.27578e-05	-1.56615	-0.699795
22791971	chr8:22791971:C:T	7.60084e-06	-1.11157e-10	-1.3038	5.89063e-05	-1.11157e-10	-1.30273	5.96276e-05	-1.11157e-10	-1.30274
22792041	chr8:22792041:T:C	8.59608e-06	-1.11157e-10	-1.18076	6.67643e-05	-1.11157e-10	-1.17751	6.75737e-05	-1.11157e-10	-1.17764
22792059	chr8:22792059:A:G	1.89597e-06	-1.56077	-1.13156	1.52643e-05	-1.55605	-1.09711	1.54415e-05	-1.55633	-1.09747
22792073	chr8:22792073:G:A	1.24102e-05	-0.813547	-3.15096e-10	9.83979e-05	-0.789659	-3.15096e-10	9.96061e-05	-0.789634	-3.15096e-10
22792109	chr8:22792109:C:T	1.8731e-06	-1.41873	-1.28574	1.42716e-05	-1.44049	-1.27992	1.44466e-05	-1.44048	-1.27992
22792265	chr8:22792265:G:T	8.24212e-06	-1.11157e-10	-1.22281	6.37916e-05	-1.11157e-10	-1.22306	6.45686e-05	-1.11157e-10	-1.22313
22792399	chr8:22792399:A:G	2.05246e-06	-1.48494	-1.12808	1.64874e-05	-1.46824	-1.10784	1.6671e-05	-1.4691	-1.10808
22792434	chr8:22792434:T:G	7.93087e-06	-1.11157e-10	-1.2613	6.16364e-05	-1.11157e-10	-1.25743	6.23862e-05	-1.11157e-10	-1.25751
22792510	chr8:22792510:C:T	2.25936e-05	-0.36642	0.152026	0.00017548	-0.339693	0.128541	0.000177682	-0.339739	0.128875
22792553	chr8:22792553:C:T	2.52637e-05	-0.102696	-3.15096e-10	0.000174664	-0.215812	-3.15096e-10	0.0001764	-0.218103	-3.15096e-10
22792646	chr8:22792646:G:C	2.19218e-06	-1.47658	-1.07059	1.72022e-05	-1.49941	-1.03423	1.74115e-05	-1.49939	-1.03434
22792728	chr8:22792728:G:A	1.15197e-05	-1.11157e-10	-0.888004	9.51787e-05	-1.11157e-10	-0.822923	9.63384e-05	-1.11157e-10	-0.82299
22792818	chr8:22792818:C:T	1.22697e-05	-0.824928	-3.15096e-10	9.72588e-05	-0.801303	-3.15096e-10	9.84595e-05	-0.801212	-3.15096e-10
22792845	chr8:22792845:A:G	2.04278e-06	-1.31512	-1.30263	1.56856e-05	-1.32551	-1.30042	1.58518e-05	-1.32712	-1.30046
22792888	chr8:22792888:A:G	3.29452e-06	-0.919907	-1.21989	2.51763e-05	-0.9372	-1.21558	2.54181e-05	-0.939789	-1.21561
22793078	chr8:22793078:T:C	4.13508e-05	-1.11157e-10	0.390028	0.000341571	-1.11157e-10	0.454878	0.000345689	-1.11157e-10	0.454681
22793228	chr8:22793228:T:C	1.84991e-06	-1.53709	-1.17983	1.49023e-05	-1.52886	-1.1483	1.50759e-05	-1.52938	-1.14839
22793380	chr8:22793380:C:T	7.8697e-06	-1.11157e-10	-1.26904	6.08113e-05	-1.11157e-10	-1.2709	6.15651e-05	-1.11157e-10	-1.27076
22793413	chr8:22793413:T:C	9.39182e-06	-1.11157e-10	-1.09222	7.39798e-05	-1.11157e-10	-1.07489	7.48703e-05	-1.11157e-10	-1.0751
22793490	chr8:22793490:A:G	2.78524e-06	-1.54151	-0.766216	2.30074e-05	-1.53273	-0.710138	2.32654e-05	-1.53324	-0.710649
22793754	chr8:22793754:C:T	2.8812e-06	-1.41631	-0.857551	2.22005e-05	-1.44372	-0.834841	2.24665e-05	-1.4437	-0.83513
22793950	chr8:22793950:T:C	3.46285e-06	-1.39973	-0.690241	2.68882e-05	-1.4259	-0.661092	2.72095e-05	-1.42583	-0.661464
22794079	chr8:22794079:G:A	4.12642e-05	-1.11157e-10	0.387932	0.000301806	-1.11157e-10	0.331107	0.00030571	-1.11157e-10	0.331781
22794163	chr8:22794163:T:A	8.18116e-06	-1.11157e-10	-1.23023	6.24589e-05	-1.11157e-10	-1.24417	6.32189e-05	-1.11157e-10	-1.24425
22794532	chr8:22794532:G:A	3.87428e-06	-0.922179	-1.05552	3.09392e-05	-0.878499	-1.06815	3.12507e-05	-0.880698	-1.06812
22794657	chr8:22794657:G:T	2.99727e-06	-1.41281	-0.821552	2.32064e-05	-1.43801	-0.796244	2.3485e-05	-1.43794	-0.796557
22795001	chr8:22795001:T:C	3.46318e-06	-0.980667	-1.10921	3.23005e-05	-0.748657	-1.15494	3.26153e-05	-0.75141	-1.15467
22795337	chr8:22795337:G:A	1.91261e-06	-1.52588	-1.15771	1.65938e-05	-1.51165	-1.058	1.67717e-05	-1.51216	-1.059
22795657	chr8:22795657:G:T	2.66326e-06	-1.52445	-0.828067	2.08409e-05	-1.53774	-0.80402	2.10906e-05	-1.5377	-0.804329
22796410	chr8:22796410:T:A	2.44377e-06	-1.55968	-0.878845	1.7397e-05	-1.55259	-0.969789	1.76195e-05	-1.55277	-0.969086
22796603	chr8:22796603:T:C	1.80959e-06	-1.45909	-1.27988	1.43034e-05	-1.44509	-1.27309	1.44631e-05	-1.44607	-1.27319
22796843	chr8:22796843:A:G	2.29435e-06	-1.5579	-0.943712	1.78489e-05	-1.5621	-0.934639	1.80698e-05	-1.56209	-0.93453
22797056	chr8:22797056:G:C	3.08807e-06	-0.927624	-1.27689	2.33983e-05	-0.9445	-1.28151	2.36255e-05	-0.947045	-1.28149
22797210	chr8:22797210:G:A	8.11408e-06	-1.11157e-10	-1.23846	6.26436e-05	-1.11157e-10	-1.24122	6.34239e-05	-1.11157e-10	-1.24102
22797279	chr8:22797279:A:C	6.91012e-06	-0.12374	-1.27534	4.07876e-05	-0.398498	-1.2718	4.1345e-05	-0.397118	-1.27179
22797593	chr8:22797593:A:G	8.97245e-06	-1.11157e-10	-1.1379	7.15993e-05	-1.11157e-10	-1.10759	7.2473e-05	-1.11157e-10	-1.10764
22797640	chr8:22797640:T:C	8.31765e-06	-1.11157e-10	-1.21368	6.59749e-05	-1.11157e-10	-1.1894	6.67763e-05	-1.11157e-10	-1.18951
22797675	chr8:22797675:G:A	2.41342e-06	-1.14873	-1.30229	1.84823e-05	-1.16129	-1.30058	1.86705e-05	-1.16331	-1.3006
22797730	chr8:22797730:C:T	4.05362e-05	-1.11157e-10	0.370132	0.000299701	-1.11157e-10	0.324108	0.000303557	-1.11157e-10	0.324712
22797917	chr8:22797917:T:C	7.59908e-06	-1.11157e-10	-1.30404	5.88552e-05	-1.11157e-10	-1.3036	5.95767e-05	-1.11157e-10	-1.30359
22798571	chr8:22798571:T:C	8.0705e-06	-1.11157e-10	-1.24385	6.28848e-05	-1.11157e-10	-1.23737	6.36523e-05	-1.11157e-10	-1.23742
22798657	chr8:22798657:T:G	1.00693e-05	-1.02257	-3.15096e-10	7.96442e-05	-1.00111	-3.15096e-10	8.06211e-05	-1.0011	-3.15096e-10
22798701	chr8:22798701:C:T	2.8959e-06	-0.966532	-1.30224	2.20715e-05	-0.983819	-1.30057	2.22872e-05	-0.98626	-1.30059
22798924	chr8:22798924:G:A	1.18089e-05	-1.11157e-10	-0.863211	9.56359e-05	-1.11157e-10	-0.81813	9.68095e-05	-1.11157e-10	-0.818113
22798945	chr8:22798945:T:C	2.06752e-06	-1.54014	-1.06558	1.60072e-05	-1.54837	-1.05727	1.62052e-05	-1.54835	-1.05717
22799033	chr8:22799033:T:C	1.94203e-06	-1.56354	-1.10479	1.51437e-05	-1.56353	-1.09757	1.53293e-05	-1.5636	-1.09749
22799078	chr8:22799078:G:A	8.00159e-06	-1.11157e-10	-1.25242	6.23891e-05	-1.11157e-10	-1.24529	6.31509e-05	-1.11157e-10	-1.24533
22799342	chr8:22799342:G:C	7.84173e-06	-1.11157e-10	-1.2726	6.1753e-05	-1.11157e-10	-1.25554	6.25098e-05	-1.11157e-10	-1.25553
22799758	chr8:22799758:G:A	1.80777e-06	-1.4366	-1.30337	1.43125e-05	-1.41372	-1.30383	1.44708e-05	-1.41487	-1.30385
22799863	chr8:22799863:G:C	2.35838e-06	-1.45804	-1.01605	1.80676e-05	-1.47762	-1.00694	1.82906e-05	-1.47763	-1.00684
22800136	chr8:22800136:G:T	7.62973e-06	-1.11157e-10	-1.30001	5.89677e-05	-1.11157e-10	-1.30169	5.96897e-05	-1.11157e-10	-1.3017
22800166	chr8:22800166:C:T	8.64092e-06	-1.17555	-3.15096e-10	6.80095e-05	-1.15903	-3.15096e-10	6.88425e-05	-1.15904	-3.15096e-10
22800293	chr8:22800293:G:T	7.60836e-06	-1.11157e-10	-1.30282	5.88531e-05	-1.11157e-10	-1.30363	5.9574e-05	-1.11157e-10	-1.30364
22800508	chr8:22800508:T:C	1.0075e-05	-1.11157e-10	-1.022	7.72559e-05	-1.11157e-10	-1.03155	7.82346e-05	-1.11157e-10	-1.03115
22800522	chr8:22800522:C:T	8.0834e-06	-1.11157e-10	-1.24225	6.23927e-05	-1.11157e-10	-1.24523	6.31691e-05	-1.11157e-10	-1.24504
22800735	chr8:22800735:A:G	2.39582e-05	-0.155752	-3.15096e-10	0.000190951	-0.126663	-3.15096e-10	0.000193199	-0.127138	-3.15096e-10
22800965	chr8:22800965:C:T	3.21307e-06	-1.43822	-0.726614	2.83314e-05	-1.35164	-0.683066	2.86332e-05	-1.35266	-0.683633
22801352	chr8:22801352:G:A	7.88217e-06	-1.11157e-10	-1.26746	6.06675e-05	-1.11157e-10	-1.27327	6.14089e-05	-1.11157e-10	-1.2733
22801509	chr8:22801509:AGGGGAAAGTAGTT:A	1.14678e-05	-1.11157e-10	-0.89252	8.6312e-05	-1.11157e-10	-0.92071	8.74039e-05	-1.11157e-10	-0.920318
22801769	chr8:22801769:C:T	3.09642e-06	-0.952459	-1.24936	2.37419e-05	-0.970977	-1.24046	2.39738e-05	-0.973437	-1.24046
22802136	chr8:22802136:T:A	4.94763e-06	-1.35344	-0.379715	4.12004e-05	-1.33796	-0.322267	4.16142e-05	-1.33952	-0.322898
22802473	chr8:22802473:G:A	3.9221e-06	-0.713827	-1.25161	2.8266e-05	-0.811553	-1.22547	2.86204e-05	-0.810918	-1.22582
22803199	chr8:22803199:C:A	1.22116e-05	-0.829673	-3.15096e-10	9.64501e-05	-0.809652	-3.15096e-10	9.76339e-05	-0.809632	-3.15096e-10
22803554	chr8:22803554:C:T	9.21556e-06	-1.11157e-10	-1.11117	7.05322e-05	-1.11157e-10	-1.12261	7.13995e-05	-1.11157e-10	-1.12257
22803753	chr8:22803753:C:T	2.2194e-05	-1.11157e-10	-0.232243	0.000182662	-1.11157e-10	-0.171041	0.000184883	-1.11157e-10	-0.171136
22803773	chr8:22803773:T:C	2.37326e-06	-1.3246	-1.1432	1.89768e-05	-1.31359	-1.12188	1.91765e-05	-1.31525	-1.12192
22803796	chr8:22803796:G:A	8.16071e-06	-1.23273	-3.15096e-10	6.57001e-05	-1.19358	-3.15096e-10	6.65619e-05	-1.19273	-3.15096e-10
22803865	chr8:22803865:T:C	7.69552e-06	-1.11157e-10	-1.29142	6.0436e-05	-1.11157e-10	-1.27709	6.1174e-05	-1.11157e-10	-1.27713
22803913	chr8:22803913:C:A	8.41547e-06	-1.11157e-10	-1.20199	6.48405e-05	-1.11157e-10	-1.20675	6.56411e-05	-1.11157e-10	-1.20666
22804017	chr8:22804017:A:G	1.17352e-05	-0.869468	-3.15096e-10	8.27387e-05	-0.962991	-3.15096e-10	8.37533e-05	-0.962981	-3.15096e-10
22804140	chr8:22804140:G:T	6.22559e-06	-1.5034	-3.15096e-10	4.8731e-05	-1.49236	-3.15096e-10	4.93447e-05	-1.49203	-3.15096e-10
22804217	chr8:22804217:G:C	1.07327e-05	-0.95877	-3.15096e-10	7.65407e-05	-1.04086	-3.15096e-10	7.74595e-05	-1.0411	-3.15096e-10
22804347	chr8:22804347:T:G	1.71672e-06	-1.5033	-1.28835	1.3304e-05	-1.49528	-1.29533	1.34558e-05	-1.49617	-1.29527
22804683	chr8:22804683:C:T	3.39311e-06	-0.946751	-1.16356	2.38605e-05	-0.989195	-1.21726	2.41046e-05	-0.991551	-1.2169
22804711	chr8:22804711:A:G	1.07193e-05	-1.11157e-10	-0.960021	8.23236e-05	-1.11157e-10	-0.968021	8.3349e-05	-1.11157e-10	-0.96782
22804788	chr8:22804788:T:A	1.68844e-05	0.249802	-0.755473	0.000123441	0.196355	-0.75927	0.000125107	0.196994	-0.758683
22804814	chr8:22804814:C:A	5.10353e-05	1.59468	-0.994226	0.000387927	1.57674	-0.994605	0.000392966	1.5771	-0.994231
22804864	chr8:22804864:C:T	7.6086e-06	-1.11157e-10	-1.30278	5.89971e-05	-1.11157e-10	-1.30119	5.97191e-05	-1.11157e-10	-1.30121
22805135	chr8:22805135:T:A	4.16461e-06	-0.761607	-1.14383	3.11702e-05	-0.775519	-1.1637	3.15633e-05	-0.77543	-1.16343
22805151	chr8:22805151:A:G	2.4285e-06	-1.14355	-1.30123	2.18139e-05	-1.00467	-1.29146	2.20637e-05	-1.00542	-1.2915
22805367	chr8:22805367:C:T	8.09668e-06	-1.11157e-10	-1.24061	6.26875e-05	-1.11157e-10	-1.24052	6.34518e-05	-1.11157e-10	-1.24058
22805407	chr8:22805407:A:AC	6.46151e-06	-1.16821	-0.297987	4.52224e-05	-1.13837	-0.428713	4.56904e-05	-1.14066	-0.428313
22805526	chr8:22805526:A:G	3.58313e-06	-0.845908	-1.20992	3.24823e-05	-0.696554	-1.20143	3.27844e-05	-0.69954	-1.20136
22805759	chr8:22805759:T:C	7.94198e-06	-1.11157e-10	-1.2599	6.21305e-05	-1.11157e-10	-1.24944	6.28989e-05	-1.11157e-10	-1.24933
22805796	chr8:22805796:A:T	6.34459e-06	-1.48446	-3.15096e-10	4.77203e-05	-1.51332	-3.15096e-10	4.83108e-05	-1.5132	-3.15096e-10
22805950	chr8:22805950:C:T	5.84601e-06	-1.5663	-3.15096e-10	4.52721e-05	-1.56599	-3.15096e-10	4.58292e-05	-1.56594	-3.15096e-10
22806694	chr8:22806694:A:T	1.75677e-06	-1.46726	-1.30133	1.38904e-05	-1.44532	-1.30216	1.40459e-05	-1.44635	-1.30218
22807055	chr8:22807055:C:T	3.85907e-06	-1.02424	-0.957396	2.74936e-05	-1.0288	-1.03592	2.77975e-05	-1.03061	-1.0353
22807154	chr8:22807154:T:C	9.27534e-06	-1.11157e-10	-1.1047	7.13434e-05	-1.11157e-10	-1.11117	7.22238e-05	-1.11157e-10	-1.11109
22807285	chr8:22807285:A:C	2.24263e-06	-1.23984	-1.28458	1.96322e-05	-1.11066	-1.29085	1.98328e-05	-1.11276	-1.29076
22807380	chr8:22807380:T:C	1.3661e-05	-1.11157e-10	-0.71752	0.000106282	-1.11157e-10	-0.712581	0.000107537	-1.11157e-10	-0.713018
22807828	chr8:22807828:G:A	1.95485e-06	-1.39016	-1.27159	1.62775e-05	-1.30764	-1.28126	1.64725e-05	-1.30796	-1.28121
22808147	chr8:22808147:CTCCA:C	7.59954e-06	-1.11157e-10	-1.30398	5.88892e-05	-1.11157e-10	-1.30302	5.96101e-05	-1.11157e-10	-1.30303
22808324	chr8:22808324:T:C	1.68455e-06	-1.51013	-1.30044	1.32533e-05	-1.49282	-1.30161	1.34048e-05	-1.49361	-1.30163
22808443	chr8:22808443:C:G	3.50051e-06	-0.797535	-1.28162	2.64593e-05	-0.803163	-1.29991	2.67289e-05	-0.805297	-1.29981
22808841	chr8:22808841:G:T	8.35748e-06	-1.11157e-10	-1.20891	6.57564e-05	-1.11157e-10	-1.19272	6.65694e-05	-1.11157e-10	-1.19261
22808846	chr8:22808846:G:T	7.70631e-06	-1.11157e-10	-1.29002	5.96614e-05	-1.11157e-10	-1.28999	6.03934e-05	-1.11157e-10	-1.28998
22809564	chr8:22809564:C:T	2.95049e-06	-0.955751	-1.29434	2.26101e-05	-0.956297	-1.30399	2.28423e-05	-0.958282	-1.30396
22809880	chr8:22809880:C:T	7.60934e-06	-1.11157e-10	-1.30269	5.8818e-05	-1.11157e-10	-1.30423	5.95387e-05	-1.11157e-10	-1.30423
22810126	chr8:22810126:T:C	3.36459e-06	-0.895892	-1.22287	2.37189e-05	-0.9514	-1.26101	2.39753e-05	-0.953002	-1.26083
22810177	chr8:22810177:C:T	8.25313e-06	-1.11157e-10	-1.22147	6.3822e-05	-1.11157e-10	-1.22258	6.45989e-05	-1.11157e-10	-1.22266
22810209	chr8:22810209:T:G	2.54361e-06	-1.10312	-1.29536	1.94864e-05	-1.10483	-1.30413	1.9695e-05	-1.10638	-1.30411
22810528	chr8:22810528:A:G	3.38182e-06	-1.17541	-0.938236	2.94342e-05	-1.06469	-0.931833	2.97169e-05	-1.06721	-0.931933
22811036	chr8:22811036:C:T	7.61483e-06	-1.11157e-10	-1.30196	5.90735e-05	-1.11157e-10	-1.2999	5.97961e-05	-1.11157e-10	-1.29992
22812418	chr8:22812418:T:C	1.46369e-05	-1.11157e-10	-0.64852	0.000116147	-1.11157e-10	-0.62382	0.000117482	-1.11157e-10	-0.62457
22812566	chr8:22812566:C:T	1.18918e-05	-1.11157e-10	-0.856215	8.93902e-05	-1.11157e-10	-0.885667	9.05127e-05	-1.11157e-10	-0.885367
22812655	chr8:22812655:C:T	9.85859e-06	-1.06953	0.0258136	7.16513e-05	-1.14732	0.0404539	7.25241e-05	-1.14689	0.0399548
22812702	chr8:22812702:T:G	5.88781e-06	-1.06564	-0.493536	4.23704e-05	-1.15986	-0.472366	4.28816e-05	-1.15933	-0.473081
22813472	chr8:22813472:C:G	7.75912e-06	-1.11157e-10	-1.28319	5.96985e-05	-1.11157e-10	-1.28937	6.04336e-05	-1.11157e-10	-1.28931
22813555	chr8:22813555:A:G	3.47182e-05	-1.11157e-10	0.215201	0.000268417	-1.11157e-10	0.213863	0.00027154	-1.11157e-10	0.213251
22813992	chr8:22813992:G:A	1.69853e-06	-1.50847	-1.29383	1.34775e-05	-1.48414	-1.29352	1.36434e-05	-1.48407	-1.29353
22814334	chr8:22814334:C:T	8.30087e-06	-1.11157e-10	-1.2157	6.38235e-05	-1.11157e-10	-1.22256	6.45947e-05	-1.11157e-10	-1.22272
22814479	chr8:22814479:G:A	8.51186e-06	-1.11157e-10	-1.1906	6.45089e-05	-1.11157e-10	-1.21188	6.52912e-05	-1.11157e-10	-1.212
22814925	chr8:22814925:T:A	2.05065e-05	-1.11157e-10	-0.311322	0.000164143	-1.11157e-10	-0.277939	0.000166044	-1.11157e-10	-0.278607
22815276	chr8:22815276:C:T	7.59779e-06	-1.11157e-10	-1.30421	5.88221e-05	-1.11157e-10	-1.30416	5.95427e-05	-1.11157e-10	-1.30416
22815603	chr8:22815603:C:T	1.24433e-05	-1.11157e-10	-0.81088	9.85563e-05	-1.11157e-10	-0.788051	9.9737e-05	-1.11157e-10	-0.788321
22815672	chr8:22815672:C:T	5.61153e-05	-1.11157e-10	0.695346	0.000443069	-1.11157e-10	0.715046	0.000448573	-1.11157e-10	0.715213
22815854	chr8:22815854:C:T	1.05168e-05	-1.11157e-10	-0.97909	8.26205e-05	-1.11157e-10	-0.96442	8.36177e-05	-1.11157e-10	-0.964602
22816203	chr8:22816203:T:C	3.4209e-06	-1.33401	-0.76815	2.52294e-05	-1.3012	-0.849474	2.54952e-05	-1.30302	-0.849344
22816882	chr8:22816882:G:GA	8.44047e-06	-1.11157e-10	-1.19902	6.40639e-05	-1.11157e-10	-1.2188	6.48419e-05	-1.11157e-10	-1.21891
22817016	chr8:22817016:A:G	6.78093e-06	-1.41795	-3.15096e-10	5.97717e-05	-1.28815	-3.15096e-10	6.05153e-05	-1.28796	-3.15096e-10
22817143	chr8:22817143:A:T	6.08931e-06	-1.52553	-3.15096e-10	4.62061e-05	-1.54557	-3.15096e-10	4.67767e-05	-1.54547	-3.15096e-10
22817215	chr8:22817215:C:T	1.17801e-05	-1.11157e-10	-0.865654	9.32164e-05	-1.11157e-10	-0.843755	9.4335e-05	-1.11157e-10	-0.844006
22817566	chr8:22817566:G:A	6.21688e-06	-0.682136	-0.822659	4.46966e-05	-0.760705	-0.818076	4.52514e-05	-0.760474	-0.818151
22817683	chr8:22817683:T:C	6.22854e-06	-0.689073	-0.813849	4.48066e-05	-0.767414	-0.808909	4.53621e-05	-0.767194	-0.808986
22817917	chr8:22817917:G:A	5.86623e-06	-1.56285	-3.15096e-10	4.55548e-05	-1.55976	-3.15096e-10	4.61232e-05	-1.55954	-3.15096e-10
22818217	chr8:22818217:G:A	1.53287e-05	-1.11157e-10	-0.602338	0.000123093	-1.11157e-10	-0.565736	0.00012453	-1.11157e-10	-0.566313
22818352	chr8:22818352:T:C	2.89986e-06	-1.56278	-0.704621	2.02715e-05	-1.56616	-0.803298	2.05371e-05	-1.56614	-0.802481
22818446	chr8:22818446:A:G	9.50248e-06	-1.11157e-10	-1.08051	7.14421e-05	-1.11157e-10	-1.10979	7.23058e-05	-1.11157e-10	-1.10995
22818622	chr8:22818622:G:T	1.79634e-06	-1.54167	-1.20464	1.4179e-05	-1.53505	-1.19187	1.43453e-05	-1.53532	-1.19212
22819605	chr8:22819605:TTG:T	1.00792e-05	-1.11157e-10	-1.02159	7.92955e-05	-1.11157e-10	-1.0055	8.02516e-05	-1.11157e-10	-1.00569
22819792	chr8:22819792:G:C	9.47215e-06	-1.11157e-10	-1.08371	7.44135e-05	-1.11157e-10	-1.06904	7.53128e-05	-1.11157e-10	-1.06921
22819847	chr8:22819847:C:T	9.02555e-06	-1.11157e-10	-1.132	6.86544e-05	-1.11157e-10	-1.14959	6.94973e-05	-1.11157e-10	-1.14957
22821073	chr8:22821073:G:A	1.05504e-05	-0.975899	-3.15096e-10	7.69449e-05	-1.03559	-3.15096e-10	7.79e-05	-1.03543	-3.15096e-10
22821181	chr8:22821181:T:C	1.40769e-05	-0.904477	0.216948	0.000104105	-0.967794	0.234518	0.000105392	-0.967545	0.234376
22821303	chr8:22821303:T:C	1.08082e-05	-1.11157e-10	-0.951759	8.25557e-05	-1.11157e-10	-0.965205	8.35764e-05	-1.11157e-10	-0.965096
22821759	chr8:22821759:A:G	3.18275e-06	-1.34741	-0.826907	2.30835e-05	-1.37237	-0.867193	2.34009e-05	-1.37073	-0.867352
22822491	chr8:22822491:G:T	1.15409e-05	-1.11157e-10	-0.886165	8.98374e-05	-1.11157e-10	-0.880678	9.0914e-05	-1.11157e-10	-0.880943
22822510	chr8:22822510:C:T	6.15423e-05	-1.11157e-10	0.787661	0.000503977	-1.11157e-10	0.843851	0.000510229	-1.11157e-10	0.844002
22822568	chr8:22822568:T:G	2.24369e-05	-1.11157e-10	-0.221357	0.000178396	-1.11157e-10	-0.194672	0.000180525	-1.11157e-10	-0.194988
22822586	chr8:22822586:T:TA	8.28107e-06	-1.11157e-10	-1.21809	6.2947e-05	-1.11157e-10	-1.23639	6.37119e-05	-1.11157e-10	-1.23649
22823408	chr8:22823408:G:A	1.7526e-05	-1.11157e-10	-0.468379	0.000139477	-1.11157e-10	-0.440779	0.000141147	-1.11157e-10	-0.441053
22823789	chr8:22823789:T:C	1.2935e-05	-0.945724	0.173601	9.55481e-05	-1.00834	0.189292	9.67281e-05	-1.0081	0.189146
22823885	chr8:22823885:G:A	8.03897e-06	-1.11157e-10	-1.24776	6.13606e-05	-1.11157e-10	-1.26191	6.21076e-05	-1.11157e-10	-1.26199
22824094	chr8:22824094:C:T	8.48483e-06	-1.11157e-10	-1.19378	6.67123e-05	-1.11157e-10	-1.17829	6.75177e-05	-1.11157e-10	-1.17847
22824126	chr8:22824126:G:T	8.98647e-06	-1.11157e-10	-1.13634	6.8367e-05	-1.11157e-10	-1.15379	6.92063e-05	-1.11157e-10	-1.15377
22824569	chr8:22824569:C:T	8.03331e-06	-1.11157e-10	-1.24847	6.12918e-05	-1.11157e-10	-1.26303	6.20379e-05	-1.11157e-10	-1.26311
22824576	chr8:22824576:A:G	8.91634e-06	-1.14418	-3.15096e-10	6.57448e-05	-1.1929	-3.15096e-10	6.65601e-05	-1.19275	-3.15096e-10
22824604	chr8:22824604:T:G	9.28872e-06	-1.11157e-10	-1.10326	7.30255e-05	-1.11157e-10	-1.08787	7.39023e-05	-1.11157e-10	-1.08811
22824819	chr8:22824819:G:A	2.97723e-05	-1.11157e-10	0.0615157	0.000254643	-1.11157e-10	0.161184	0.000257873	-1.11157e-10	0.161609
22825358	chr8:22825358:C:A	9.59215e-06	-1.11157e-10	-1.07112	7.60906e-05	-1.11157e-10	-1.04675	7.7007e-05	-1.11157e-10	-1.04696
22825513	chr8:22825513:G:A	8.05687e-06	-1.11157e-10	-1.24554	6.29905e-05	-1.11157e-10	-1.23569	6.37711e-05	-1.11157e-10	-1.23556
22825833	chr8:22825833:G:A	7.65413e-06	-1.11157e-10	-1.29682	5.89921e-05	-1.11157e-10	-1.30128	5.97136e-05	-1.11157e-10	-1.3013
22826302	chr8:22826302:C:T	7.91935e-06	-1.11157e-10	-1.26275	6.04276e-05	-1.11157e-10	-1.27723	6.11705e-05	-1.11157e-10	-1.27719
22826827	chr8:22826827:T:C	8.99608e-06	-1.11157e-10	-1.13527	6.97143e-05	-1.11157e-10	-1.13427	7.05497e-05	-1.11157e-10	-1.13454
22827505	chr8:22827505:T:G	6.62868e-06	-1.44066	-3.15096e-10	4.72706e-05	-1.52279	-3.15096e-10	4.79432e-05	-1.52084	-3.15096e-10
22827508	chr8:22827508:T:C	2.08253e-05	-1.09946	0.803567	0.000158141	-1.1581	0.842908	0.000160031	-1.15793	0.842436
22827963	chr8:22827963:A:G	2.03071e-06	-1.38656	-1.23712	1.66959e-05	-1.34067	-1.22285	1.68671e-05	-1.34243	-1.22306
22828181	chr8:22828181:T:C	1.04367e-05	-0.772635	-0.214096	0.0001059	-0.670353	-0.0458297	0.000106621	-0.673902	-0.0476747
22829225	chr8:22829225:C:G	8.83368e-06	-1.11157e-10	-1.15349	6.86816e-05	-1.11157e-10	-1.1492	6.95105e-05	-1.11157e-10	-1.14938
22829246	chr8:22829246:A:G	1.79804e-05	-0.442783	-3.15096e-10	0.000142085	-0.422253	-3.15096e-10	0.000143753	-0.422761	-3.15096e-10
22829465	chr8:22829465:T:C	1.82689e-05	-1.11109	0.68423	0.000139594	-1.16772	0.727787	0.000141265	-1.16751	0.727292
22830299	chr8:22830299:T:TG	1.30161e-05	-1.11157e-10	-0.765877	0.000102568	-1.11157e-10	-0.748157	0.000103796	-1.11157e-10	-0.748431
22830304	chr8:22830304:G:T	8.79433e-06	-1.11157e-10	-1.15796	6.645e-05	-1.11157e-10	-1.18223	6.72565e-05	-1.11157e-10	-1.18234
22830918	chr8:22830918:T:C	4.85987e-06	-1.45135	-0.299696	3.43233e-05	-1.46575	-0.3771	3.47945e-05	-1.46463	-0.376765
22830937	chr8:22830937:A:C	8.33712e-06	-1.11157e-10	-1.21134	6.55622e-05	-1.11157e-10	-1.19568	6.63575e-05	-1.11157e-10	-1.1958
22831058	chr8:22831058:A:G	6.07207e-06	-1.52836	-3.15096e-10	4.54108e-05	-1.56293	-3.15096e-10	4.59658e-05	-1.56296	-3.15096e-10
22831145	chr8:22831145:C:G	1.83161e-05	-1.13738	0.7131	0.000132771	-1.22305	0.732995	0.000134321	-1.22255	0.731921
22831345	chr8:22831345:C:T	1.1402e-05	-1.11157e-10	-0.898276	8.93632e-05	-1.11157e-10	-0.88597	9.04295e-05	-1.11157e-10	-0.886287
22831571	chr8:22831571:T:C	7.95698e-06	-1.11157e-10	-1.25801	6.22321e-05	-1.11157e-10	-1.24781	6.29887e-05	-1.11157e-10	-1.2479
22832238	chr8:22832238:T:A	3.94564e-06	-1.53814	-0.421308	2.82758e-05	-1.5422	-0.494473	2.86485e-05	-1.54157	-0.494191
22832531	chr8:22832531:T:A	6.82501e-06	-1.41147	-3.15096e-10	5.65055e-05	-1.34434	-3.15096e-10	5.71638e-05	-1.34494	-3.15096e-10
22832713	chr8:22832713:A:G	9.28887e-06	-1.11157e-10	-1.10325	7.28223e-05	-1.11157e-10	-1.09066	7.36978e-05	-1.11157e-10	-1.09088
22833234	chr8:22833234:T:C	2.61957e-05	-0.953912	0.887446	0.000194608	-1.05644	0.94875	0.000196927	-1.05585	0.947828
22833331	chr8:22833331:T:A	7.40487e-06	-1.32993	-3.15096e-10	5.00192e-05	-1.46627	-3.15096e-10	5.08054e-05	-1.46285	-3.15096e-10
22833610	chr8:22833610:G:A	7.72567e-06	-1.11157e-10	-1.28752	5.9446e-05	-1.11157e-10	-1.29361	6.0172e-05	-1.11157e-10	-1.29365
22833614	chr8:22833614:T:C	7.69793e-06	-1.11157e-10	-1.29111	5.92792e-05	-1.11157e-10	-1.29642	6.00035e-05	-1.11157e-10	-1.29645
22834036	chr8:22834036:A:G	6.18843e-06	-1.50938	-3.15096e-10	4.70518e-05	-1.52743	-3.15096e-10	4.76157e-05	-1.5277	-3.15096e-10
22834082	chr8:22834082:T:C	3.975e-05	-1.10393	1.45447	0.000305706	-1.16007	1.50402	0.00030936	-1.15986	1.50351
22834234	chr8:22834234:G:A	8.068e-06	-1.11157e-10	-1.24416	6.30985e-05	-1.11157e-10	-1.23398	6.38807e-05	-1.11157e-10	-1.23384
22834381	chr8:22834381:C:T	8.08622e-06	-1.11157e-10	-1.2419	6.33577e-05	-1.11157e-10	-1.22988	6.41273e-05	-1.11157e-10	-1.22999
22834658	chr8:22834658:G:A	2.66107e-05	-1.11157e-10	-0.05075	0.000215891	-1.11157e-10	-0.00390507	0.000218419	-1.11157e-10	-0.00443996
22835487	chr8:22835487:A:G	3.38924e-06	-1.21423	-0.897233	2.44893e-05	-1.2456	-0.934837	2.48383e-05	-1.24351	-0.934964
22835666	chr8:22835666:T:TC	7.31083e-06	-1.34271	-3.15096e-10	5.02567e-05	-1.46154	-3.15096e-10	5.1032e-05	-1.4584	-3.15096e-10
22835734	chr8:22835734:T:C	9.45221e-06	-1.11157e-10	-1.08581	7.3077e-05	-1.11157e-10	-1.08716	7.3949e-05	-1.11157e-10	-1.08748
22835817	chr8:22835817:A:G	6.65008e-06	-1.33147	-0.105968	4.64218e-05	-1.3514	-0.189513	4.70845e-05	-1.34974	-0.189173
22835862	chr8:22835862:G:A	1.0044e-05	-1.11157e-10	-1.02509	7.56574e-05	-1.11157e-10	-1.05246	7.66082e-05	-1.11157e-10	-1.05215
22836717	chr8:22836717:C:T	8.59764e-06	-1.11157e-10	-1.18057	6.50897e-05	-1.11157e-10	-1.20291	6.58796e-05	-1.11157e-10	-1.20303
22836782	chr8:22836782:C:T	5.93742e-06	-1.55079	-3.15096e-10	4.52833e-05	-1.56574	-3.15096e-10	4.58387e-05	-1.56573	-3.15096e-10
22837251	chr8:22837251:C:T	6.19038e-06	-1.50907	-3.15096e-10	4.86044e-05	-1.49496	-3.15096e-10	4.92158e-05	-1.49464	-3.15096e-10
22837355	chr8:22837355:T:C	9.11033e-06	-1.11157e-10	-1.12265	6.86483e-05	-1.11157e-10	-1.14968	6.94796e-05	-1.11157e-10	-1.14982
22839102	chr8:22839102:G:A	7.60064e-06	-1.11157e-10	-1.30383	5.88722e-05	-1.11157e-10	-1.30331	5.95931e-05	-1.11157e-10	-1.30332
22839152	chr8:22839152:G:A	9.62177e-06	-1.06803	-3.15096e-10	7.69464e-05	-1.03557	-3.15096e-10	7.78975e-05	-1.03546	-3.15096e-10
22839577	chr8:22839577:A:G	1.74038e-06	-1.5501	-1.22786	1.3684e-05	-1.52411	-1.23834	1.38454e-05	-1.52466	-1.23824
22839685	chr8:22839685:G:A	8.92989e-06	-1.11157e-10	-1.14266	6.78827e-05	-1.11157e-10	-1.1609	6.87221e-05	-1.11157e-10	-1.16079
22840177	chr8:22840177:C:T	4.21186e-06	-0.916329	-0.97783	3.30301e-05	-0.889561	-0.9917	3.34289e-05	-0.889933	-0.991502
22840376	chr8:22840376:T:C	1.71442e-05	-1.11157e-10	-0.490401	0.000135793	-1.11157e-10	-0.46755	0.000137488	-1.11157e-10	-0.467324
22840503	chr8:22840503:G:A	5.12815e-05	-1.11157e-10	0.605266	0.000383243	-1.11157e-10	0.56999	0.000388267	-1.11157e-10	0.570836
22840587	chr8:22840587:T:C	1.98697e-05	-1.11157e-10	-0.342868	0.000148695	-1.11157e-10	-0.376779	0.000150583	-1.11157e-10	-0.37634
22840593	chr8:22840593:C:T	1.74199e-06	-1.51368	-1.26336	1.32969e-05	-1.52951	-1.26164	1.34664e-05	-1.52902	-1.26164
22840621	chr8:22840621:A:G	6.35182e-06	-1.47075	-0.01257	4.6765e-05	-1.42996	-0.103579	4.73233e-05	-1.43119	-0.102668
22841271	chr8:22841271:G:A	4.57115e-06	-1.49415	-0.318148	3.70264e-05	-1.44995	-0.3171	3.74455e-05	-1.45114	-0.316828
22841549	chr8:22841549:C:T	6.13154e-06	-1.51862	-3.15096e-10	4.62234e-05	-1.54519	-3.15096e-10	4.67972e-05	-1.54503	-3.15096e-10
22841706	chr8:22841706:T:G	1.61397e-06	-1.55336	-1.3	1.25626e-05	-1.55774	-1.29021	1.27184e-05	-1.55757	-1.29024
22842324	chr8:22842324:G:A	7.96858e-06	-1.11157e-10	-1.25656	6.29212e-05	-1.11157e-10	-1.2368	6.3683e-05	-1.11157e-10	-1.23694
22842605	chr8:22842605:A:G	7.81186e-06	-1.11157e-10	-1.27642	6.10706e-05	-1.11157e-10	-1.26665	6.18151e-05	-1.11157e-10	-1.26671
22842973	chr8:22842973:G:A	8.2633e-06	-1.11157e-10	-1.22024	6.56554e-05	-1.11157e-10	-1.19426	6.64469e-05	-1.11157e-10	-1.19445
22843323	chr8:22843323:A:G	3.37474e-05	0.186841	-3.15096e-10	0.00027691	0.245013	-3.15096e-10	0.000280193	0.244621	-3.15096e-10
22843893	chr8:22843893:G:A	1.62915e-06	-1.5654	-1.2786	1.26692e-05	-1.55296	-1.28655	1.28236e-05	-1.55309	-1.28648
22844359	chr8:22844359:C:T	6.09623e-06	-1.00913	-0.515265	3.96923e-05	-1.01817	-0.679357	4.02326e-05	-1.01835	-0.677831
22844848	chr8:22844848:T:C	1.90793e-05	-1.11157e-10	-0.383459	0.000155981	-1.11157e-10	-0.328944	0.000157831	-1.11157e-10	-0.32933
22845029	chr8:22845029:G:C	1.47493e-05	-1.11157e-10	-0.640866	0.000107935	-1.11157e-10	-0.697148	0.000109251	-1.11157e-10	-0.697211
22845151	chr8:22845151:A:G	2.94023e-05	-1.11157e-10	0.0490116	0.000257221	-1.11157e-10	0.171255	0.000260378	-1.11157e-10	0.171276
22845897	chr8:22845897:G:A	1.211e-05	-0.838032	-3.15096e-10	8.67141e-05	-0.916063	-3.15096e-10	8.7882e-05	-0.914863	-3.15096e-10
22845940	chr8:22845940:C:A	1.1519e-05	-1.11157e-10	-0.888068	8.51815e-05	-1.11157e-10	-0.933894	8.62429e-05	-1.11157e-10	-0.933689
22846095	chr8:22846095:T:G	2.12535e-05	-1.11157e-10	-0.27554	0.000183886	-1.11157e-10	-0.16436	0.000186139	-1.11157e-10	-0.164365
22846472	chr8:22846472:C:T	2.80247e-06	-1.28625	-1.01531	2.47765e-05	-1.19774	-0.971042	2.50225e-05	-1.19993	-0.971155
22846670	chr8:22846670:C:A	1.80109e-05	-1.11157e-10	-0.441087	0.000136778	-1.11157e-10	-0.460317	0.000138496	-1.11157e-10	-0.460017
22846938	chr8:22846938:G:A	1.50007e-05	-1.11157e-10	-0.623967	0.000121591	-1.11157e-10	-0.578019	0.000123039	-1.11157e-10	-0.578357
22847031	chr8:22847031:T:G	7.72748e-06	-1.11157e-10	-1.28728	6.03388e-05	-1.11157e-10	-1.2787	6.10779e-05	-1.11157e-10	-1.27871
22847199	chr8:22847199:GT:G	6.35248e-06	-0.923732	-0.559485	4.11744e-05	-0.939484	-0.721377	4.17367e-05	-0.939605	-0.719873
22847248	chr8:22847248:G:T	1.63912e-05	-1.11157e-10	-0.535319	0.00011995	-1.11157e-10	-0.591599	0.000121406	-1.11157e-10	-0.591721
22847568	chr8:22847568:C:T	2.98884e-06	-1.24275	-0.994429	2.66329e-05	-1.14844	-0.948094	2.68925e-05	-1.15079	-0.948217
22847892	chr8:22847892:C:G	1.57293e-05	-1.11157e-10	-0.576539	0.000121416	-1.11157e-10	-0.579454	0.000122863	-1.11157e-10	-0.579792
22848351	chr8:22848351:G:A	8.09516e-06	-1.11157e-10	-1.2408	6.20287e-05	-1.11157e-10	-1.25108	6.27964e-05	-1.11157e-10	-1.25096
22848401	chr8:22848401:CA:C	7.60858e-06	-1.11157e-10	-1.30279	5.88391e-05	-1.11157e-10	-1.30387	5.95604e-05	-1.11157e-10	-1.30387
22848411	chr8:22848411:T:A	9.84479e-06	-1.11157e-10	-1.04512	7.34571e-05	-1.11157e-10	-1.08198	7.43694e-05	-1.11157e-10	-1.08181
22848478	chr8:22848478:GT:G	4.24529e-06	-0.765546	-1.12071	4.07035e-05	-0.579176	-1.09319	4.10227e-05	-0.583263	-1.09347
22848779	chr8:22848779:T:C	3.25495e-05	0.150698	-3.15096e-10	0.000266537	0.206833	-3.15096e-10	0.000269699	0.206448	-3.15096e-10
22848845	chr8:22848845:T:A	7.88594e-06	-1.11157e-10	-1.26698	6.15893e-05	-1.11157e-10	-1.25819	6.23359e-05	-1.11157e-10	-1.25832
22848874	chr8:22848874:C:T	3.83209e-06	-1.26977	-0.718879	3.42166e-05	-1.1803	-0.665671	3.45542e-05	-1.18257	-0.665757
22848934	chr8:22848934:T:C	2.52127e-05	-1.11157e-10	-0.104717	0.000202443	-1.11157e-10	-0.0682186	0.000204854	-1.11157e-10	-0.0685574
22849168	chr8:22849168:T:A	7.61472e-06	-1.11157e-10	-1.30198	5.93338e-05	-1.11157e-10	-1.2955	6.0057e-05	-1.11157e-10	-1.29556
22849525	chr8:22849525:A:AAC	1.06517e-05	-1.11157e-10	-0.96634	8.32272e-05	-1.11157e-10	-0.957104	8.42162e-05	-1.11157e-10	-0.957471
22849561	chr8:22849561:C:T	2.31167e-06	-1.25383	-1.24026	1.75607e-05	-1.3308	-1.18222	1.77846e-05	-1.32979	-1.18273
22849585	chr8:22849585:G:C	3.04788e-05	0.0849694	-3.15096e-10	0.000249439	0.140537	-3.15096e-10	0.000252402	0.140165	-3.15096e-10
22849904	chr8:22849904:T:C	1.71851e-06	-1.49509	-1.29552	1.36091e-05	-1.47144	-1.29649	1.37693e-05	-1.47193	-1.29649
22849915	chr8:22849915:C:T	9.4124e-06	-1.11157e-10	-1.09003	7.31698e-05	-1.11157e-10	-1.0859	7.40444e-05	-1.11157e-10	-1.08619
22849916	chr8:22849916:G:A	4.96612e-06	-0.583379	-1.14604	4.66923e-05	-0.419592	-1.11551	4.70808e-05	-0.423423	-1.11557
22849990	chr8:22849990:C:A	6.8652e-06	-1.4056	-3.15096e-10	4.80886e-05	-1.50563	-3.15096e-10	4.87929e-05	-1.50327	-3.15096e-10
22850052	chr8:22850052:G:A	2.00955e-06	-1.42542	-1.20874	1.69786e-05	-1.39897	-1.14775	1.71836e-05	-1.39874	-1.14816
22850198	chr8:22850198:C:A	8.04065e-06	-1.11157e-10	-1.24755	6.2661e-05	-1.11157e-10	-1.24094	6.34264e-05	-1.11157e-10	-1.24098
22851219	chr8:22851219:G:A	1.09893e-05	-1.11157e-10	-0.935141	8.23216e-05	-1.11157e-10	-0.968045	8.33543e-05	-1.11157e-10	-0.967758
22851220	chr8:22851220:G:A	1.40685e-05	-1.11157e-10	-0.688124	0.000119305	-1.11157e-10	-0.596992	0.000120775	-1.11157e-10	-0.596925
22851325	chr8:22851325:T:C	1.64786e-06	-1.52835	-1.30424	1.27557e-05	-1.5378	-1.2949	1.29093e-05	-1.53789	-1.29502
22851420	chr8:22851420:C:T	2.19094e-05	-1.11157e-10	-0.245146	0.000158816	-1.11157e-10	-0.310932	0.000160804	-1.11157e-10	-0.310674
22851638	chr8:22851638:A:G	2.14933e-06	-1.44813	-1.11878	1.61324e-05	-1.44776	-1.15009	1.63363e-05	-1.4475	-1.14997
22851681	chr8:22851681:A:G	1.72968e-06	-1.49526	-1.28887	1.32844e-05	-1.49173	-1.30036	1.34501e-05	-1.49153	-1.30034
22852150	chr8:22852150:T:C	2.53971e-06	-1.43536	-0.964653	1.92771e-05	-1.40741	-1.01235	1.95031e-05	-1.40799	-1.0123
22852617	chr8:22852617:TTG:T	9.90264e-05	-1.11157e-10	1.26332	0.000723353	-1.11157e-10	1.20522	0.000732765	-1.11157e-10	1.20597
22852867	chr8:22852867:T:C	7.6429e-06	-1.11157e-10	-1.29829	5.95055e-05	-1.11157e-10	-1.29261	6.02345e-05	-1.11157e-10	-1.29261
22853103	chr8:22853103:C:T	1.68983e-05	-1.11157e-10	-0.504847	0.000128261	-1.11157e-10	-0.524609	0.000129847	-1.11157e-10	-0.5245
22853199	chr8:22853199:G:T	1.67867e-06	-1.51592	-1.29815	1.31621e-05	-1.49974	-1.3016	1.33186e-05	-1.50011	-1.30159
22853519	chr8:22853519:G:T	6.82944e-06	-1.41082	-3.15096e-10	5.18704e-05	-1.42993	-3.15096e-10	5.2517e-05	-1.42972	-3.15096e-10
22853763	chr8:22853763:G:T	1.8655e-05	-1.11157e-10	-0.40595	0.000159771	-1.11157e-10	-0.304939	0.000161741	-1.11157e-10	-0.304864
22853805	chr8:22853805:G:A	7.64229e-06	-1.11157e-10	-1.29837	5.94953e-05	-1.11157e-10	-1.29278	6.02241e-05	-1.11157e-10	-1.29278
22853976	chr8:22853976:A:G	8.31752e-06	-1.11157e-10	-1.2137	6.42412e-05	-1.11157e-10	-1.21603	6.50312e-05	-1.11157e-10	-1.21599
22854071	chr8:22854071:G:A	9.80465e-06	-1.04921	-3.15096e-10	8.02356e-05	-0.993711	-3.15096e-10	8.13063e-05	-0.992634	-3.15096e-10
22854564	chr8:22854564:G:A	2.95963e-06	-0.974963	-1.27204	2.55442e-05	-0.862175	-1.27609	2.57789e-05	-0.865153	-1.27615
22855029	chr8:22855029:CACACACACACACACAT:C	1.15922e-05	-0.881733	-3.15096e-10	0.000102108	-0.752648	-3.15096e-10	0.000103005	-0.756083	-3.15096e-10
22855141	chr8:22855141:G:T	6.49347e-06	-1.46127	-3.15096e-10	5.01941e-05	-1.46278	-3.15096e-10	5.07947e-05	-1.46307	-3.15096e-10
22855499	chr8:22855499:T:C	2.13083e-06	-1.50766	-1.06789	1.49753e-05	-1.51944	-1.15284	1.51675e-05	-1.51924	-1.15246
22855538	chr8:22855538:C:T	6.16711e-06	-1.51283	-3.15096e-10	4.77461e-05	-1.51278	-3.15096e-10	4.83454e-05	-1.51249	-3.15096e-10
22856294	chr8:22856294:C:G	1.98052e-05	-1.11157e-10	-0.34612	0.000169795	-1.11157e-10	-0.244089	0.000171878	-1.11157e-10	-0.244072
22856458	chr8:22856458:T:A	5.63502e-06	-1.55964	-0.0434224	4.24282e-05	-1.55547	-0.0753907	4.29425e-05	-1.55564	-0.0753551
22856569	chr8:22856569:T:C	2.98205e-06	-1.54309	-0.696361	1.98703e-05	-1.54931	-0.84014	2.01284e-05	-1.54916	-0.839564
22856580	chr8:22856580:A:G	2.15325e-05	-0.2625	-3.15096e-10	0.000175683	-0.209996	-3.15096e-10	0.000177772	-0.210355	-3.15096e-10
22856703	chr8:22856703:G:A	8.16306e-06	-1.11157e-10	-1.23244	6.1969e-05	-1.11157e-10	-1.25204	6.27359e-05	-1.11157e-10	-1.25192
22857337	chr8:22857337:C:T	5.84606e-06	-1.56629	-3.15096e-10	4.61414e-05	-1.54697	-3.15096e-10	4.66683e-05	-1.54779	-3.15096e-10
22857862	chr8:22857862:G:C	3.25678e-05	-1.11157e-10	0.151262	0.00028714	-1.11157e-10	0.281291	0.000290667	-1.11157e-10	0.281321
22857970	chr8:22857970:G:A	8.49307e-06	-1.11157e-10	-1.19281	6.44108e-05	-1.11157e-10	-1.2134	6.52015e-05	-1.11157e-10	-1.21337
22858684	chr8:22858684:T:A	7.63503e-06	-1.11157e-10	-1.29932	5.92767e-05	-1.11157e-10	-1.29646	6e-05	-1.11157e-10	-1.29651
22858745	chr8:22858745:G:A	1.87766e-05	-1.11157e-10	-0.399453	0.000153769	-1.11157e-10	-0.343224	0.00015559	-1.11157e-10	-0.343635
22859343	chr8:22859343:A:G	1.50021e-05	-0.623873	-3.15096e-10	0.0001208	-0.584541	-3.15096e-10	0.000122242	-0.584852	-3.15096e-10
22859413	chr8:22859413:C:A	3.77554e-06	-1.48504	-0.518479	3.06441e-05	-1.51278	-0.443456	3.10049e-05	-1.51264	-0.444076
22859481	chr8:22859481:T:C	5.87487e-06	-1.51754	-0.0438336	3.92574e-05	-1.47796	-0.230578	3.97361e-05	-1.47854	-0.230061
22859591	chr8:22859591:G:A	1.55569e-05	-0.587558	-3.15096e-10	0.000125292	-0.54803	-3.15096e-10	0.000126786	-0.548355	-3.15096e-10
22860724	chr8:22860724:T:C	6.60816e-06	-1.43383	-0.00992731	4.01084e-05	-1.4895	-0.197595	4.06462e-05	-1.4889	-0.197048
22861652	chr8:22861652:G:A	1.71608e-05	-1.11157e-10	-0.489438	0.000123508	-1.11157e-10	-0.562372	0.000125041	-1.11157e-10	-0.562215
22861886	chr8:22861886:C:T	1.6096e-06	-1.55419	-1.30188	1.25133e-05	-1.56414	-1.28775	1.26655e-05	-1.56415	-1.28783
22861897	chr8:22861897:T:C	8.13128e-06	-1.11157e-10	-1.23635	6.28038e-05	-1.11157e-10	-1.23866	6.35759e-05	-1.11157e-10	-1.23862
22861925	chr8:22861925:C:T	7.79455e-06	-0.636753	-0.641884	4.60485e-05	-0.71247	-0.836513	4.66388e-05	-0.713157	-0.835267
22862458	chr8:22862458:A:T	9.03024e-06	-1.11157e-10	-1.13148	6.98802e-05	-1.11157e-10	-1.1319	7.07411e-05	-1.11157e-10	-1.13183
22862510	chr8:22862510:G:A	2.34181e-06	-1.23057	-1.25057	1.84335e-05	-1.26038	-1.20413	1.86493e-05	-1.26069	-1.20436
22862908	chr8:22862908:C:A	7.60638e-06	-1.11157e-10	-1.30308	5.88158e-05	-1.11157e-10	-1.30427	5.95365e-05	-1.11157e-10	-1.30427
22862982	chr8:22862982:T:C	5.91943e-06	-1.55382	-3.15096e-10	4.53483e-05	-1.56431	-3.15096e-10	4.59051e-05	-1.56428	-3.15096e-10
22863170	chr8:22863170:G:A	2.68267e-06	-1.44611	-0.899139	2.01279e-05	-1.4855	-0.891072	2.03894e-05	-1.48475	-0.89109
22863515	chr8:22863515:G:C	7.83144e-06	-1.11157e-10	-1.27392	6.10291e-05	-1.11157e-10	-1.26733	6.17728e-05	-1.11157e-10	-1.26739
22863684	chr8:22863684:T:C	7.61483e-06	-1.11157e-10	-1.30197	5.91732e-05	-1.11157e-10	-1.29821	5.9897e-05	-1.11157e-10	-1.29823
22863720	chr8:22863720:C:T	7.39852e-06	-0.412266	-0.918516	4.57171e-05	-0.489562	-1.06664	4.62843e-05	-0.490324	-1.06573
22863795	chr8:22863795:G:C	7.73995e-06	-1.11157e-10	-1.28567	5.94737e-05	-1.11157e-10	-1.29314	6.02043e-05	-1.11157e-10	-1.29311
22863891	chr8:22863891:T:C	7.15283e-06	-1.36455	-3.15096e-10	5.76564e-05	-1.32418	-3.15096e-10	5.84035e-05	-1.32348	-3.15096e-10
22864025	chr8:22864025:A:G	9.41003e-06	0.213634	-1.30392	7.39919e-05	0.226756	-1.30148	7.48822e-05	0.226562	-1.3015
22864446	chr8:22864446:GA:G	1.77029e-06	-1.56309	-1.19783	1.39097e-05	-1.54551	-1.20058	1.40761e-05	-1.54601	-1.20037
22865084	chr8:22865084:C:T	7.7608e-06	-1.11157e-10	-1.28298	5.97188e-05	-1.11157e-10	-1.28903	6.04527e-05	-1.11157e-10	-1.289
22865700	chr8:22865700:G:A	8.15471e-06	-1.11157e-10	-1.23347	6.3705e-05	-1.11157e-10	-1.22442	6.44791e-05	-1.11157e-10	-1.22452
22865964	chr8:22865964:C:G	6.19828e-06	-1.50779	-3.15096e-10	4.79433e-05	-1.50866	-3.15096e-10	4.85463e-05	-1.50834	-3.15096e-10
22866019	chr8:22866019:C:T	7.72928e-06	-1.11157e-10	-1.28705	6.04422e-05	-1.11157e-10	-1.27699	6.11762e-05	-1.11157e-10	-1.2771
22866177	chr8:22866177:T:C	7.76818e-06	-1.11157e-10	-1.28203	6.04182e-05	-1.11157e-10	-1.27739	6.11564e-05	-1.11157e-10	-1.27742
22866844	chr8:22866844:C:G	7.69496e-06	-1.11157e-10	-1.2915	5.91448e-05	-1.11157e-10	-1.29869	5.98723e-05	-1.11157e-10	-1.29864
22867214	chr8:22867214:T:A	8.32083e-06	-1.2133	-3.15096e-10	7.2411e-05	-1.09632	-3.15096e-10	7.32063e-05	-1.09758	-3.15096e-10
22867215	chr8:22867215:C:T	8.76694e-06	-1.16108	-3.15096e-10	7.6887e-05	-1.03634	-3.15096e-10	7.77254e-05	-1.03768	-3.15096e-10
22867324	chr8:22867324:C:T	5.84822e-06	-1.56592	-3.15096e-10	4.53404e-05	-1.56448	-3.15096e-10	4.58973e-05	-1.56445	-3.15096e-10
22867515	chr8:22867515:C:T	2.25283e-05	-0.537103	0.319811	0.000128434	-0.579891	0.0566239	0.000130289	-0.580105	0.0590027
22867653	chr8:22867653:C:T	5.78382e-06	-0.409655	-1.16734	4.88402e-05	-0.280663	-1.20946	4.9247e-05	-0.284817	-1.20919
22868092	chr8:22868092:T:C	1.85064e-06	-1.43033	-1.2862	1.39599e-05	-1.44336	-1.29913	1.41272e-05	-1.44363	-1.29913
22868213	chr8:22868213:C:T	3.86521e-06	-0.947294	-1.03275	3.55737e-05	-0.842958	-0.964113	3.58793e-05	-0.845933	-0.964763
22868493	chr8:22868493:C:G	1.65407e-06	-1.5661	-1.26272	1.26915e-05	-1.55552	-1.28223	1.28471e-05	-1.55563	-1.28211
22868823	chr8:22868823:C:CTCCT	5.92256e-06	-1.55329	-3.15096e-10	4.52577e-05	-1.56631	-3.15096e-10	4.58126e-05	-1.5663	-3.15096e-10
22869064	chr8:22869064:T:C	2.05593e-05	-1.11157e-10	-0.308747	0.000171274	-1.11157e-10	-0.235415	0.000173252	-1.11157e-10	-0.236108
22869126	chr8:22869126:T:C	7.68733e-06	-1.11157e-10	-1.29249	5.97099e-05	-1.11157e-10	-1.28918	6.04396e-05	-1.11157e-10	-1.28921
22869465	chr8:22869465:A:G	7.94058e-06	-1.11157e-10	-1.26008	6.19973e-05	-1.11157e-10	-1.25159	6.27552e-05	-1.11157e-10	-1.25162
22869850	chr8:22869850:A:G	1.43124e-05	-1.11157e-10	-0.670934	0.000113495	-1.11157e-10	-0.646917	0.000114862	-1.11157e-10	-0.647126
22869996	chr8:22869996:G:C	1.96835e-05	-1.11157e-10	-0.352284	0.000169185	-1.11157e-10	-0.247686	0.000171286	-1.11157e-10	-0.247523
22870907	chr8:22870907:A:G	1.09484e-05	-1.11157e-10	-0.938867	8.61075e-05	-1.11157e-10	-0.923083	8.71629e-05	-1.11157e-10	-0.923079
22871000	chr8:22871000:T:C	1.34383e-05	-1.11157e-10	-0.733956	9.98083e-05	-1.11157e-10	-0.775427	0.000101018	-1.11157e-10	-0.775559
22871143	chr8:22871143:A:T	1.58178e-05	-0.570928	-3.15096e-10	0.000127095	-0.533745	-3.15096e-10	0.000128616	-0.534025	-3.15096e-10
22871175	chr8:22871175:C:T	1.17315e-05	-1.11157e-10	-0.869785	9.47638e-05	-1.11157e-10	-0.827291	9.59174e-05	-1.11157e-10	-0.82737
22871421	chr8:22871421:G:A	6.0032e-06	-1.53977	-3.15096e-10	4.58196e-05	-1.55397	-3.15096e-10	4.63834e-05	-1.55392	-3.15096e-10
22871635	chr8:22871635:A:G	7.70282e-06	-1.11157e-10	-1.29048	5.92163e-05	-1.11157e-10	-1.29748	5.99436e-05	-1.11157e-10	-1.29745
22871758	chr8:22871758:T:C	7.63775e-06	-1.11157e-10	-1.29896	5.95391e-05	-1.11157e-10	-1.29205	6.02672e-05	-1.11157e-10	-1.29207
22871901	chr8:22871901:C:T	9.75707e-06	-1.11157e-10	-1.05407	7.29375e-05	-1.11157e-10	-1.08907	7.38221e-05	-1.11157e-10	-1.0892
22872569	chr8:22872569:G:A	4.71054e-06	-1.16866	-0.613598	4.31471e-05	-1.14742	-0.466644	4.3598e-05	-1.1482	-0.467645
22872667	chr8:22872667:G:A	9.47787e-06	-1.11157e-10	-1.0831	7.53917e-05	-1.11157e-10	-1.05598	7.63102e-05	-1.11157e-10	-1.05605
22872716	chr8:22872716:AC:A	1.28898e-05	-0.775627	-3.15096e-10	9.86959e-05	-0.786636	-3.15096e-10	9.97982e-05	-0.787708	-3.15096e-10
22872753	chr8:22872753:C:T	1.91908e-06	-1.5125	-1.16772	1.50305e-05	-1.4782	-1.19039	1.52071e-05	-1.47892	-1.19017
22873699	chr8:22873699:A:G	7.6116e-06	-1.11157e-10	-1.30239	5.88437e-05	-1.11157e-10	-1.30379	5.95647e-05	-1.11157e-10	-1.3038
22874182	chr8:22874182:A:C	2.25949e-06	-1.26519	-1.25174	1.81832e-05	-1.19929	-1.27889	1.83803e-05	-1.20082	-1.27876
22874302	chr8:22874302:A:G	9.28318e-06	0.020633	-1.12449	8.24999e-05	0.197023	-1.1629	8.31147e-05	0.191976	-1.16261
22875216	chr8:22875216:A:G	1.35895e-05	-0.722764	-3.15096e-10	0.000108115	-0.695485	-3.15096e-10	0.000109401	-0.69584	-3.15096e-10
22875295	chr8:22875295:CT:C	7.59745e-06	-1.11157e-10	-1.30425	5.89128e-05	-1.11157e-10	-1.30262	5.96339e-05	-1.11157e-10	-1.30263
22875300	chr8:22875300:A:G	7.59765e-06	-1.11157e-10	-1.30422	5.89243e-05	-1.11157e-10	-1.30243	5.96455e-05	-1.11157e-10	-1.30244
22875378	chr8:22875378:A:G	2.67435e-06	-1.56624	-0.782119	2.27816e-05	-1.56614	-0.68658	2.3044e-05	-1.56616	-0.68729
22875451	chr8:22875451:T:C	8.86598e-06	-1.11157e-10	-1.14984	6.88116e-05	-1.11157e-10	-1.14731	6.96516e-05	-1.11157e-10	-1.14735
22875780	chr8:22875780:G:A	2.56625e-06	-1.56186	-0.827756	2.16425e-05	-1.56456	-0.739457	2.1895e-05	-1.56451	-0.740085
22875838	chr8:22875838:T:C	1.4044e-05	-1.11157e-10	-0.689869	0.000114376	-1.11157e-10	-0.639191	0.000115737	-1.11157e-10	-0.639534
22875847	chr8:22875847:C:T	8.22088e-06	-1.11157e-10	-1.22539	6.25591e-05	-1.11157e-10	-1.24257	6.33367e-05	-1.11157e-10	-1.24239
22876038	chr8:22876038:TA:T	1.65939e-06	-1.52868	-1.29694	1.28824e-05	-1.52521	-1.29761	1.30361e-05	-1.52556	-1.29757
22876738	chr8:22876738:C:T	7.59788e-06	-1.11157e-10	-1.30419	5.88405e-05	-1.11157e-10	-1.30385	5.95609e-05	-1.11157e-10	-1.30386
22876844	chr8:22876844:T:C	1.8802e-05	-1.11157e-10	-0.3981	0.000151028	-1.11157e-10	-0.361213	0.00015278	-1.11157e-10	-0.361859
22877020	chr8:22877020:G:C	1.31208e-05	-0.757862	-3.15096e-10	0.000104499	-0.729502	-3.15096e-10	0.000105742	-0.729852	-3.15096e-10
22877368	chr8:22877368:C:T	2.27575e-06	-1.44819	-1.06156	2.04368e-05	-1.35833	-1.00301	2.0667e-05	-1.35906	-1.00326
22878410	chr8:22878410:G:C	5.84589e-06	-1.56632	-3.15096e-10	4.53427e-05	-1.56443	-3.15096e-10	4.58984e-05	-1.56443	-3.15096e-10
22878702	chr8:22878702:G:T	6.49093e-06	-1.46166	-3.15096e-10	4.86455e-05	-1.49412	-3.15096e-10	4.92521e-05	-1.49391	-3.15096e-10
22879521	chr8:22879521:C:T	1.90542e-05	-0.384774	-3.15096e-10	0.000197056	-0.0951898	-3.15096e-10	0.000198775	-0.0986822	-3.15096e-10
22879547	chr8:22879547:T:A	1.24748e-05	-0.808353	-3.15096e-10	9.89272e-05	-0.784294	-3.15096e-10	0.000100097	-0.784719	-3.15096e-10
22879685	chr8:22879685:G:C	7.77221e-06	-1.11157e-10	-1.28151	5.98589e-05	-1.11157e-10	-1.28669	6.05947e-05	-1.11157e-10	-1.28665
22879733	chr8:22879733:C:T	8.21416e-06	-1.11157e-10	-1.2262	6.47757e-05	-1.11157e-10	-1.20775	6.55639e-05	-1.11157e-10	-1.20783
22879810	chr8:22879810:C:T	7.63737e-06	-1.11157e-10	-1.29901	5.89024e-05	-1.11157e-10	-1.3028	5.9625e-05	-1.11157e-10	-1.30278
22879895	chr8:22879895:A:G	1.6725e-06	-1.5345	-1.28324	1.39129e-05	-1.4839	-1.26196	1.4075e-05	-1.4844	-1.26206
22880009	chr8:22880009:T:G	2.31943e-05	-0.00918365	-0.178972	0.000189535	-0.054957	-0.0791463	0.000191745	-0.0552045	-0.0794854
22880157	chr8:22880157:G:T	5.0631e-06	-0.405825	-1.30426	3.70708e-05	-0.467373	-1.29848	3.75298e-05	-0.467169	-1.29855
22880160	chr8:22880160:T:G	6.56605e-06	-0.472834	-0.977317	4.97953e-05	-0.558563	-0.912195	5.03955e-05	-0.558346	-0.912608
22880179	chr8:22880179:C:T	7.81026e-06	-1.11157e-10	-1.27663	5.98933e-05	-1.11157e-10	-1.28611	6.06332e-05	-1.11157e-10	-1.28601
22880379	chr8:22880379:T:C	7.92969e-06	-1.11157e-10	-1.26145	6.06523e-05	-1.11157e-10	-1.27352	6.14033e-05	-1.11157e-10	-1.27339
22880458	chr8:22880458:C:T	2.038e-06	-1.54613	-1.07397	1.60549e-05	-1.54094	-1.06173	1.6249e-05	-1.54119	-1.06163
22880477	chr8:22880477:A:C	8.68905e-06	-1.11157e-10	-1.17	6.73972e-05	-1.11157e-10	-1.16808	6.82194e-05	-1.11157e-10	-1.16813
22880527	chr8:22880527:C:T	1.75106e-06	-1.53956	-1.23228	1.3723e-05	-1.5341	-1.22551	1.38884e-05	-1.53439	-1.22542
22880593	chr8:22880593:C:T	3.09153e-06	-1.56591	-0.637489	2.71337e-05	-1.56351	-0.514388	2.74375e-05	-1.56361	-0.515339
22880798	chr8:22880798:C:A	1.49906e-05	-1.11157e-10	-0.624637	0.000111778	-1.11157e-10	-0.662161	0.000113166	-1.11157e-10	-0.662
22880942	chr8:22880942:G:T	7.70002e-06	-1.11157e-10	-1.29084	5.99413e-05	-1.11157e-10	-1.28531	6.06753e-05	-1.11157e-10	-1.28532
22881637	chr8:22881637:T:C	9.06307e-06	-1.11157e-10	-1.12785	7.20357e-05	-1.11157e-10	-1.10152	7.29039e-05	-1.11157e-10	-1.10171
22881802	chr8:22881802:C:T	7.8028e-06	-1.11157e-10	-1.27758	6.09572e-05	-1.11157e-10	-1.26851	6.16996e-05	-1.11157e-10	-1.26858
22882266	chr8:22882266:G:A	1.95123e-06	-1.35986	-1.30374	1.53136e-05	-1.34596	-1.30397	1.54951e-05	-1.34636	-1.30398
22882328	chr8:22882328:G:A	1.36622e-05	-0.717427	-3.15096e-10	0.000120708	-0.5853	-3.15096e-10	0.000121974	-0.587047	-3.15096e-10
22882539	chr8:22882539:A:G	1.04141e-05	-1.11157e-10	-0.9889	7.57324e-05	-1.11157e-10	-1.05147	7.67002e-05	-1.11157e-10	-1.05095
22882812	chr8:22882812:C:T	4.36596e-06	-1.40884	-0.449389	3.36026e-05	-1.45278	-0.41129	3.40482e-05	-1.45121	-0.411874
22882865	chr8:22882865:T:C	1.64034e-06	-1.54329	-1.29387	1.31453e-05	-1.53395	-1.26866	1.33053e-05	-1.5338	-1.26889
22883126	chr8:22883126:G:A	2.82347e-06	-1.46422	-0.829875	2.19187e-05	-1.49821	-0.793127	2.2202e-05	-1.49701	-0.793665
22883165	chr8:22883165:G:GATTA	9.81066e-06	-1.11157e-10	-1.04859	7.56774e-05	-1.11157e-10	-1.0522	7.65949e-05	-1.11157e-10	-1.05233
22883197	chr8:22883197:C:T	1.30123e-05	-0.766167	-3.15096e-10	9.79592e-05	-0.794128	-3.15096e-10	9.92576e-05	-0.793139	-3.15096e-10
22883383	chr8:22883383:G:C	3.22716e-06	-1.32318	-0.837283	2.29846e-05	-1.34718	-0.896672	2.32776e-05	-1.34717	-0.896197
22883704	chr8:22883704:G:C	7.60453e-06	-1.11157e-10	-1.30332	5.8832e-05	-1.11157e-10	-1.30399	5.95532e-05	-1.11157e-10	-1.30399
22883923	chr8:22883923:C:T	8.19498e-06	-1.11157e-10	-1.22854	6.28689e-05	-1.11157e-10	-1.23763	6.36462e-05	-1.11157e-10	-1.23752
22883948	chr8:22883948:T:C	2.3833e-06	-1.19161	-1.27197	1.73677e-05	-1.23082	-1.29325	1.75776e-05	-1.23102	-1.29321
22884075	chr8:22884075:A:C	7.66779e-06	-1.11157e-10	-1.29503	5.96368e-05	-1.11157e-10	-1.29041	6.03686e-05	-1.11157e-10	-1.29039
22884390	chr8:22884390:C:T	8.29917e-06	-1.11157e-10	-1.21591	6.54786e-05	-1.11157e-10	-1.19696	6.62736e-05	-1.11157e-10	-1.19707
22884828	chr8:22884828:C:A	7.85153e-06	-1.56631	0.294956	5.81816e-05	-1.56621	0.251105	5.88862e-05	-1.56625	0.251001
22885294	chr8:22885294:C:T	1.33181e-05	-0.742938	-3.15096e-10	0.000102803	-0.74586	-3.15096e-10	0.000104015	-0.746318	-3.15096e-10
22885594	chr8:22885594:C:T	9.33086e-06	-1.11157e-10	-1.09874	7.10855e-05	-1.11157e-10	-1.11479	7.19683e-05	-1.11157e-10	-1.11463
22886067	chr8:22886067:A:G	1.11748e-05	-0.9184	-3.15096e-10	9.80506e-05	-0.793195	-3.15096e-10	9.9088e-05	-0.794849	-3.15096e-10
22886204	chr8:22886204:G:A	1.85813e-05	-0.409909	-3.15096e-10	0.000111682	-0.663022	-3.15096e-10	0.000113252	-0.661242	-3.15096e-10
22886381	chr8:22886381:T:C	7.59741e-06	-1.11157e-10	-1.30426	5.88164e-05	-1.11157e-10	-1.30426	5.9537e-05	-1.11157e-10	-1.30426
22886588	chr8:22886588:G:A	8.86931e-06	-1.11157e-10	-1.14947	6.7262e-05	-1.11157e-10	-1.17008	6.80943e-05	-1.11157e-10	-1.16996
22886595	chr8:22886595:C:A	3.08738e-06	-1.37182	-0.832916	2.35304e-05	-1.31322	-0.907167	2.37946e-05	-1.31498	-0.906422
22886705	chr8:22886705:G:A	1.26569e-05	-1.11157e-10	-0.793859	9.35134e-05	-1.11157e-10	-0.840574	9.46927e-05	-1.11157e-10	-0.840221
22886951	chr8:22886951:C:G	7.76837e-06	-1.11157e-10	-1.282	5.99767e-05	-1.11157e-10	-1.28472	6.07141e-05	-1.11157e-10	-1.28468
22887051	chr8:22887051:T:C	2.23595e-06	-1.49402	-1.03338	1.62625e-05	-1.47514	-1.11468	1.6452e-05	-1.47631	-1.1141
22887296	chr8:22887296:C:A	9.74426e-06	-1.11157e-10	-1.05538	7.61066e-05	-1.11157e-10	-1.04654	7.70314e-05	-1.11157e-10	-1.04664
22887305	chr8:22887305:T:C	1.19972e-05	-1.11157e-10	-0.847393	8.93678e-05	-1.11157e-10	-0.885918	9.04615e-05	-1.11157e-10	-0.885933
22887358	chr8:22887358:A:G	1.27951e-05	-1.11157e-10	-0.783002	9.53029e-05	-1.11157e-10	-0.821619	9.65067e-05	-1.11157e-10	-0.821245
22887523	chr8:22887523:C:T	8.59562e-06	-1.11157e-10	-1.18081	6.5903e-05	-1.11157e-10	-1.19049	6.67214e-05	-1.11157e-10	-1.19033
22887704	chr8:22887704:G:A	1.29744e-05	-1.11157e-10	-0.769085	0.000102413	-1.11157e-10	-0.749669	0.000103677	-1.11157e-10	-0.749573
22888119	chr8:22888119:G:A	7.79281e-06	-1.11157e-10	-1.27886	6.06147e-05	-1.11157e-10	-1.27414	6.13529e-05	-1.11157e-10	-1.27421
22888215	chr8:22888215:A:T	6.7385e-06	-1.42422	-3.15096e-10	5.04316e-05	-1.45806	-3.15096e-10	5.10473e-05	-1.4581	-3.15096e-10
22888556	chr8:22888556:T:C	6.59061e-06	-1.56495	0.118535	4.60183e-05	-1.56531	0.0156686	4.66066e-05	-1.56542	0.0163044
22888578	chr8:22888578:C:G	1.31782e-05	-1.11157e-10	-0.753497	0.000105474	-1.11157e-10	-0.720215	0.000106771	-1.11157e-10	-0.72017
22888959	chr8:22888959:G:A	1.07347e-05	-0.958584	-3.15096e-10	8.31435e-05	-0.958111	-3.15096e-10	8.41319e-05	-0.958471	-3.15096e-10
22889257	chr8:22889257:A:G	1.86916e-05	-1.11157e-10	-0.40399	0.00014208	-1.11157e-10	-0.422291	0.000143859	-1.11157e-10	-0.422023
22889426	chr8:22889426:T:C	1.12455e-05	-1.56123	0.649127	7.13031e-05	-1.56327	0.451533	7.22714e-05	-1.56346	0.45303
22889581	chr8:22889581:G:A	4.71148e-05	0.520523	-3.15096e-10	0.000361363	0.511205	-3.15096e-10	0.000366369	0.512784	-3.15096e-10
22890139	chr8:22890139:C:T	1.59782e-05	-1.11157e-10	-0.560839	0.000129006	-1.11157e-10	-0.518821	0.000130585	-1.11157e-10	-0.51883
22890145	chr8:22890145:C:A	7.61971e-06	-1.11157e-10	-1.30132	5.91398e-05	-1.11157e-10	-1.29877	5.98626e-05	-1.11157e-10	-1.29881
22890160	chr8:22890160:C:T	1.03883e-05	-1.55667	0.565287	6.59698e-05	-1.5595	0.370018	6.68556e-05	-1.55978	0.371459
22890358	chr8:22890358:A:T	9.98041e-06	-1.55736	0.525921	6.35165e-05	-1.56007	0.332687	6.43691e-05	-1.56034	0.334112
22890402	chr8:22890402:G:C	8.18949e-06	-1.55909	0.32988	5.26852e-05	-1.56167	0.147323	5.33898e-05	-1.5619	0.148661
22890655	chr8:22890655:G:A	9.6904e-06	-1.11157e-10	-1.06093	7.32842e-05	-1.11157e-10	-1.08433	7.41728e-05	-1.11157e-10	-1.08446
22890819	chr8:22890819:A:C	3.82115e-06	-0.696425	-1.29509	2.80491e-05	-0.74324	-1.30148	2.83888e-05	-0.743423	-1.30144
22890868	chr8:22890868:C:A	1.0145e-05	-1.11157e-10	-1.01508	7.93498e-05	-1.11157e-10	-1.00481	8.03274e-05	-1.11157e-10	-1.00475
22891016	chr8:22891016:G:A	9.78865e-06	-1.11157e-10	-1.05084	7.25187e-05	-1.11157e-10	-1.09483	7.3434e-05	-1.11157e-10	-1.09447
22891283	chr8:22891283:C:A	9.75746e-06	-1.11157e-10	-1.05403	7.23022e-05	-1.11157e-10	-1.09782	7.32147e-05	-1.11157e-10	-1.09746
22891773	chr8:22891773:G:A	1.01493e-05	-1.11157e-10	-1.01466	7.93841e-05	-1.11157e-10	-1.00438	8.03621e-05	-1.11157e-10	-1.00431
22892042	chr8:22892042:C:T	1.2254e-05	-1.11157e-10	-0.826214	9.30852e-05	-1.11157e-10	-0.845163	9.42641e-05	-1.11157e-10	-0.844757
22892448	chr8:22892448:G:A	1.60097e-05	-1.45892	0.900054	9.77944e-05	-1.47139	0.675579	9.90746e-05	-1.47244	0.677454
22892672	chr8:22892672:ATCT:A	7.70056e-06	-1.11157e-10	-1.29077	5.92463e-05	-1.11157e-10	-1.29698	5.99751e-05	-1.11157e-10	-1.29693
22892731	chr8:22892731:C:A	1.67918e-05	-1.11157e-10	-0.511172	0.000122949	-1.11157e-10	-0.566911	0.000124515	-1.11157e-10	-0.566431
22892743	chr8:22892743:C:T	3.15486e-06	-1.1299	-1.05322	3.16396e-05	-0.97111	-0.953159	3.1933e-05	-0.973347	-0.953871
22892744	chr8:22892744:G:A	1.64405e-05	-1.11157e-10	-0.532315	0.000124055	-1.11157e-10	-0.557951	0.000125598	-1.11157e-10	-0.557771
22893058	chr8:22893058:C:T	3.45025e-06	-1.55488	-0.538736	2.40698e-05	-1.55678	-0.640936	2.43737e-05	-1.55712	-0.640236
22893304	chr8:22893304:G:A	4.0322e-06	-0.788475	-1.14927	2.91866e-05	-0.891011	-1.11396	2.95646e-05	-0.890222	-1.11406
22893552	chr8:22893552:G:A	3.91173e-06	-1.04288	-0.925197	2.85383e-05	-1.06673	-0.960703	2.88892e-05	-1.06697	-0.96042
22893711	chr8:22893711:G:A	1.21886e-05	-1.38169	0.550127	7.8355e-05	-1.41421	0.396781	7.95359e-05	-1.41295	0.398297
22893843	chr8:22893843:A:G	3.36931e-06	-0.869564	-1.24779	2.42773e-05	-0.962874	-1.22626	2.45915e-05	-0.962121	-1.22633
22894081	chr8:22894081:G:A	3.64378e-06	-0.866872	-1.17217	2.64552e-05	-0.964122	-1.1391	2.6797e-05	-0.963357	-1.13921
22894468	chr8:22894468:G:C	3.26762e-06	-1.00832	-1.13968	2.19146e-05	-1.10042	-1.1911	2.22053e-05	-1.09973	-1.1908
22894674	chr8:22894674:G:A	7.63547e-06	-1.11157e-10	-1.29926	5.9425e-05	-1.11157e-10	-1.29396	6.01496e-05	-1.11157e-10	-1.29402
22894879	chr8:22894879:A:C	5.86245e-06	-1.5635	-3.15096e-10	4.55646e-05	-1.55955	-3.15096e-10	4.61191e-05	-1.55963	-3.15096e-10
22895142	chr8:22895142:T:C	3.71214e-05	-1.11157e-10	0.282131	0.000284092	-1.11157e-10	0.270619	0.000287665	-1.11157e-10	0.27094
22895276	chr8:22895276:G:A	7.68217e-06	-1.11157e-10	-1.29316	5.99441e-05	-1.11157e-10	-1.28527	6.06749e-05	-1.11157e-10	-1.28533
22895285	chr8:22895285:G:A	1.64583e-06	-1.53922	-1.2946	1.27097e-05	-1.5526	-1.28371	1.28672e-05	-1.55243	-1.28375
22896348	chr8:22896348:C:T	2.19236e-05	-1.11157e-10	-0.244498	0.000174114	-1.11157e-10	-0.21897	0.00017627	-1.11157e-10	-0.218842
22896449	chr8:22896449:G:A	2.03836e-06	-1.3563	-1.26362	1.59556e-05	-1.38395	-1.22492	1.61447e-05	-1.3841	-1.22517
22896481	chr8:22896481:CT:C	4.73501e-06	-0.734431	-1.04265	4.89646e-05	-0.514015	-0.973567	4.94464e-05	-0.516228	-0.97374
22896786	chr8:22896786:C:T	2.26029e-06	-1.41289	-1.10368	1.58595e-05	-1.44934	-1.16557	1.60659e-05	-1.44897	-1.16519
22897910	chr8:22897910:G:C	1.32477e-05	-1.11157e-10	-0.74824	0.000103119	-1.11157e-10	-0.742799	0.000104349	-1.11157e-10	-0.743113
22897927	chr8:22897927:A:G	1.85481e-05	-1.11157e-10	-0.411694	0.00014709	-1.11157e-10	-0.387631	0.000148864	-1.11157e-10	-0.387822
22898085	chr8:22898085:T:C	1.56788e-05	-1.11157e-10	-0.579753	0.000114553	-1.11157e-10	-0.637645	0.000116022	-1.11157e-10	-0.637074
22898195	chr8:22898195:C:T	7.9888e-06	-1.11157e-10	-1.25402	6.09752e-05	-1.11157e-10	-1.26821	6.17296e-05	-1.11157e-10	-1.26809
22898209	chr8:22898209:T:C	2.27103e-06	-1.56617	-0.945657	1.67568e-05	-1.5663	-0.99358	1.69689e-05	-1.56631	-0.993163
22898613	chr8:22898613:G:A	2.26575e-06	-1.52166	-0.992497	1.6409e-05	-1.52804	-1.05281	1.66073e-05	-1.52867	-1.05235
22898812	chr8:22898812:G:A	2.28829e-06	-1.51246	-0.991803	1.66226e-05	-1.5186	-1.04931	1.68221e-05	-1.5193	-1.04887
22899007	chr8:22899007:C:T	2.17854e-06	-1.53109	-1.02231	1.82975e-05	-1.51189	-0.960024	1.85181e-05	-1.51184	-0.960268
22899479	chr8:22899479:G:A	2.02737e-06	-1.5249	-1.10042	1.6904e-05	-1.50187	-1.04926	1.71084e-05	-1.50179	-1.04949
22899491	chr8:22899491:T:A	1.97976e-05	-0.346501	-3.15096e-10	0.000153794	-0.343063	-3.15096e-10	0.000155579	-0.343705	-3.15096e-10
22899784	chr8:22899784:T:C	7.79115e-06	-1.11157e-10	-1.27907	6.10372e-05	-1.11157e-10	-1.2672	6.17796e-05	-1.11157e-10	-1.26728
22899910	chr8:22899910:AC:A	4.81898e-06	-0.464355	-1.29515	3.46049e-05	-0.533016	-1.30167	3.50237e-05	-0.533218	-1.30162
22900584	chr8:22900584:G:A	1.22867e-05	-1.11157e-10	-0.823543	9.43351e-05	-1.11157e-10	-0.831825	9.55197e-05	-1.11157e-10	-0.831524
22900997	chr8:22900997:C:T	1.55674e-05	-0.586884	-3.15096e-10	0.000129691	-0.513523	-3.15096e-10	0.000131309	-0.513304	-3.15096e-10
22901002	chr8:22901002:G:C	2.19516e-06	-1.56177	-0.984039	1.60351e-05	-1.56581	-1.03809	1.62413e-05	-1.56577	-1.03753
22901161	chr8:22901161:A:G	2.91178e-05	-1.11157e-10	0.0392864	0.000222953	-1.11157e-10	0.0282804	0.00022576	-1.11157e-10	0.0286163
22901576	chr8:22901576:C:T	3.02077e-05	-1.11157e-10	0.0760345	0.000231475	-1.11157e-10	0.065792	0.000234386	-1.11157e-10	0.066113
22901577	chr8:22901577:T:G	7.60903e-06	-1.11157e-10	-1.30273	5.90164e-05	-1.11157e-10	-1.30086	5.97392e-05	-1.11157e-10	-1.30087
22901735	chr8:22901735:T:C	2.23808e-05	-1.11157e-10	-0.223861	0.000172048	-1.11157e-10	-0.230903	0.000174214	-1.11157e-10	-0.230573
22902197	chr8:22902197:T:C	2.32151e-06	-1.19765	-1.2922	1.76864e-05	-1.20826	-1.29762	1.79163e-05	-1.20756	-1.29759
22902270	chr8:22902270:G:A	7.73119e-06	-1.11157e-10	-1.2868	5.95845e-05	-1.11157e-10	-1.29128	6.03176e-05	-1.11157e-10	-1.29123
22902413	chr8:22902413:A:G	9.7762e-06	-1.11157e-10	-1.05211	7.89236e-05	-1.11157e-10	-1.0102	7.98609e-05	-1.11157e-10	-1.01057
22902463	chr8:22902463:T:G	2.49163e-05	-0.116542	-3.15096e-10	0.000194556	-0.107956	-3.15096e-10	0.000196768	-0.10883	-3.15096e-10
22902470	chr8:22902470:A:C	2.71105e-06	-1.56472	-0.770006	1.93669e-05	-1.56424	-0.850873	1.96173e-05	-1.56409	-0.850361
22902474	chr8:22902474:T:C	7.62236e-06	-1.11157e-10	-1.30098	5.9198e-05	-1.11157e-10	-1.29779	5.99223e-05	-1.11157e-10	-1.29781
22902748	chr8:22902748:G:T	2.06891e-06	-1.33703	-1.26801	1.57978e-05	-1.34128	-1.27753	1.59935e-05	-1.34115	-1.27752
22902989	chr8:22902989:C:T	3.56429e-05	0.241486	-3.15096e-10	0.000337221	0.44206	-3.15096e-10	0.000340733	0.440243	-3.15096e-10
22903141	chr8:22903141:A:G	7.75301e-06	-1.11157e-10	-1.28398	6.05501e-05	-1.11157e-10	-1.27521	6.12881e-05	-1.11157e-10	-1.27527
22903173	chr8:22903173:C:T	7.09196e-06	-1.3731	-3.15096e-10	6.42719e-05	-1.21556	-3.15096e-10	6.46659e-05	-1.22162	-3.15096e-10
22903199	chr8:22903199:T:C	8.16236e-06	-1.11157e-10	-1.23253	6.26289e-05	-1.11157e-10	-1.24145	6.34028e-05	-1.11157e-10	-1.24135
22903356	chr8:22903356:A:G	9.18102e-06	-1.11157e-10	-1.11492	6.97837e-05	-1.11157e-10	-1.13328	7.06407e-05	-1.11157e-10	-1.13325
22903512	chr8:22903512:G:A	7.74436e-06	-1.11157e-10	-1.2851	5.96709e-05	-1.11157e-10	-1.28983	6.04022e-05	-1.11157e-10	-1.28983
22903950	chr8:22903950:T:C	3.80614e-06	-1.11199	-0.883461	3.0587e-05	-1.12467	-0.833431	3.09991e-05	-1.12335	-0.833545
22904084	chr8:22904084:G:C	1.94393e-06	-1.38788	-1.27947	1.4936e-05	-1.41145	-1.26345	1.51167e-05	-1.4115	-1.26356
22904580	chr8:22904580:A:G	8.48667e-06	-1.11157e-10	-1.19357	6.44003e-05	-1.11157e-10	-1.21356	6.51998e-05	-1.11157e-10	-1.2134
22904608	chr8:22904608:C:T	7.86653e-06	-1.11157e-10	-1.26945	6.03124e-05	-1.11157e-10	-1.27914	6.1053e-05	-1.11157e-10	-1.27912
22904662	chr8:22904662:G:A	2.49254e-05	0.921419	-1.03759	0.000155075	0.727128	-1.0619	0.000157197	0.728383	-1.06174
22904811	chr8:22904811:A:G	1.07995e-05	-0.663682	-0.288884	9.37585e-05	-0.66794	-0.170017	9.50609e-05	-0.665809	-0.170531
22904884	chr8:22904884:C:T	7.74082e-06	-1.11157e-10	-1.28556	6.04519e-05	-1.11157e-10	-1.27683	6.11895e-05	-1.11157e-10	-1.27688
22905227	chr8:22905227:C:T	7.66729e-06	-1.11157e-10	-1.2951	5.97079e-05	-1.11157e-10	-1.28921	6.04372e-05	-1.11157e-10	-1.28925
22905501	chr8:22905501:T:C	6.05915e-06	-0.722917	-0.807577	5.16336e-05	-0.727387	-0.707119	5.23498e-05	-0.725327	-0.707582
22905735	chr8:22905735:A:G	1.93497e-06	-1.4267	-1.24526	1.4282e-05	-1.47972	-1.23996	1.44671e-05	-1.47897	-1.24001
22905996	chr8:22905996:C:T	7.80133e-06	-1.11157e-10	-1.27777	6.00803e-05	-1.11157e-10	-1.283	6.08167e-05	-1.11157e-10	-1.28299
22905998	chr8:22905998:C:T	7.80133e-06	-1.11157e-10	-1.27777	6.00803e-05	-1.11157e-10	-1.283	6.08167e-05	-1.11157e-10	-1.28299
22906050	chr8:22906050:A:G	9.24999e-06	-1.11157e-10	-1.10744	7.03366e-05	-1.11157e-10	-1.12539	7.12052e-05	-1.11157e-10	-1.12529
22906269	chr8:22906269:T:C	1.96785e-06	-1.36777	-1.28735	1.6156e-05	-1.30694	-1.28944	1.63502e-05	-1.30716	-1.28946
22906316	chr8:22906316:C:G	7.34544e-06	-1.33798	-3.15096e-10	5.98742e-05	-1.28643	-3.15096e-10	6.0621e-05	-1.28622	-3.15096e-10
22906407	chr8:22906407:T:C	4.61755e-06	-0.717636	-1.08456	3.252e-05	-0.792207	-1.10462	3.29134e-05	-0.792477	-1.1045
22906539	chr8:22906539:C:G	1.56759e-05	-0.579938	-3.15096e-10	0.000113245	-0.649123	-3.15096e-10	0.000114716	-0.648395	-3.15096e-10
22906632	chr8:22906632:A:T	2.78715e-06	-1.05735	-1.24969	2.14481e-05	-1.0885	-1.22455	2.17001e-05	-1.0888	-1.22474
22906736	chr8:22906736:A:T	1.60081e-06	-1.55798	-1.30358	1.27024e-05	-1.53705	-1.29984	1.28504e-05	-1.53757	-1.29991
22907228	chr8:22907228:G:A	1.66963e-05	-1.11157e-10	-0.516878	0.000135677	-1.11157e-10	-0.4684	0.000137339	-1.11157e-10	-0.468403
22907333	chr8:22907333:G:A	8.14633e-06	-1.11157e-10	-1.2345	6.25732e-05	-1.11157e-10	-1.24234	6.33468e-05	-1.11157e-10	-1.24223
22907354	chr8:22907354:A:T	1.48015e-05	-0.637338	-3.15096e-10	8.83348e-05	-0.897544	-3.15096e-10	9.0138e-05	-0.889515	-3.15096e-10
22907801	chr8:22907801:T:C	2.5232e-06	-1.10932	-1.29722	1.96529e-05	-1.11356	-1.28689	1.99186e-05	-1.11228	-1.28692
22908456	chr8:22908456:A:G	1.59939e-06	-1.56564	-1.2968	1.27199e-05	-1.5561	-1.27941	1.28703e-05	-1.55641	-1.27953
22908725	chr8:22908725:C:T	1.60629e-06	-1.56102	-1.29712	1.28739e-05	-1.54408	-1.27939	1.30242e-05	-1.54453	-1.27951
22909036	chr8:22909036:C:T	1.64576e-06	-1.56582	-1.26804	1.25339e-05	-1.56529	-1.28495	1.26891e-05	-1.56532	-1.2848
22909158	chr8:22909158:C:G	1.51694e-05	-0.612784	-3.15096e-10	0.000100105	-0.772463	-3.15096e-10	0.000101321	-0.772561	-3.15096e-10
22909197	chr8:22909197:G:A	1.3491e-05	-1.11157e-10	-0.730037	0.000111258	-1.11157e-10	-0.666829	0.000112565	-1.11157e-10	-0.667331
22909259	chr8:22909259:T:C	7.7334e-06	-1.11157e-10	-1.28651	6.03642e-05	-1.11157e-10	-1.27828	6.11007e-05	-1.11157e-10	-1.27833
22909996	chr8:22909996:A:T	1.00706e-05	-1.11157e-10	-1.02245	8.1798e-05	-1.11157e-10	-0.974426	8.27678e-05	-1.11157e-10	-0.974818
22910023	chr8:22910023:G:T	3.06382e-06	-0.93254	-1.27986	2.35889e-05	-0.9155	-1.3024	2.38784e-05	-0.915546	-1.30234
22910300	chr8:22910300:C:T	4.76669e-06	-0.734382	-1.03603	3.3768e-05	-0.722989	-1.13618	3.42008e-05	-0.723064	-1.13554
22910302	chr8:22910302:T:C	4.54138e-06	-0.937909	-0.880923	3.12927e-05	-0.943819	-0.991474	3.17037e-05	-0.943721	-0.990704
22910333	chr8:22910333:C:T	8.11479e-06	-1.11157e-10	-1.23837	6.23372e-05	-1.11157e-10	-1.24612	6.31076e-05	-1.11157e-10	-1.24602
22910792	chr8:22910792:C:T	8.81152e-06	-1.11157e-10	-1.156	6.74118e-05	-1.11157e-10	-1.16786	6.82494e-05	-1.11157e-10	-1.16769
22911094	chr8:22911094:C:T	7.64198e-06	-1.11157e-10	-1.29841	5.93554e-05	-1.11157e-10	-1.29514	6.00822e-05	-1.11157e-10	-1.29514
22911375	chr8:22911375:C:T	9.76093e-06	-1.11157e-10	-1.05368	8.12158e-05	-1.11157e-10	-0.981568	8.2166e-05	-1.11157e-10	-0.982116
22911541	chr8:22911541:T:C	1.58902e-06	-1.56628	-1.30266	1.23074e-05	-1.56612	-1.30236	1.24571e-05	-1.56615	-1.30242
22911692	chr8:22911692:G:A	7.85317e-06	-1.11157e-10	-1.27115	6.01706e-05	-1.11157e-10	-1.28149	6.09114e-05	-1.11157e-10	-1.28144
22911899	chr8:22911899:A:G	1.08404e-05	-1.11157e-10	-0.948785	9.01887e-05	-1.11157e-10	-0.876774	9.12436e-05	-1.11157e-10	-0.877325
22912085	chr8:22912085:G:A	2.33303e-06	-1.55438	-0.930512	1.78637e-05	-1.5645	-0.931408	1.80784e-05	-1.56446	-0.931678
22912161	chr8:22912161:C:G	1.7343e-06	-1.47966	-1.3018	1.28944e-05	-1.51789	-1.304	1.30552e-05	-1.51767	-1.304
22912217	chr8:22912217:G:T	1.31663e-05	-0.7544	-3.15096e-10	0.000108612	-0.690901	-3.15096e-10	0.000109972	-0.690633	-3.15096e-10
22912255	chr8:22912255:A:G	1.70337e-06	-1.50007	-1.29939	1.27335e-05	-1.53301	-1.30143	1.28916e-05	-1.53284	-1.30144
22912533	chr8:22912533:G:A	1.96666e-06	-1.52299	-1.13273	1.45796e-05	-1.53783	-1.16122	1.47608e-05	-1.53766	-1.16123
22912718	chr8:22912718:G:C	3.07156e-06	-1.38592	-0.823958	2.09594e-05	-1.43877	-0.897318	2.12452e-05	-1.43773	-0.897
22912755	chr8:22912755:C:T	2.81544e-06	-1.32356	-0.973382	1.90031e-05	-1.38712	-1.04696	1.92659e-05	-1.38589	-1.04663
22912769	chr8:22912769:G:A	1.31572e-05	-1.11157e-10	-0.755094	9.59109e-05	-1.11157e-10	-0.815259	9.71115e-05	-1.11157e-10	-0.814998
22912872	chr8:22912872:C:T	2.89554e-06	-1.44557	-0.823325	1.96327e-05	-1.48919	-0.912288	1.98971e-05	-1.48838	-0.911904
22912896	chr8:22912896:G:T	2.17453e-06	-1.44329	-1.11196	1.52155e-05	-1.48871	-1.16765	1.54183e-05	-1.48789	-1.16742
22913039	chr8:22913039:C:T	7.94172e-06	-1.11157e-10	-1.25993	6.12509e-05	-1.11157e-10	-1.2637	6.20063e-05	-1.11157e-10	-1.26362
22913047	chr8:22913047:T:C	1.28951e-05	-1.11157e-10	-0.775215	9.404e-05	-1.11157e-10	-0.834958	9.52154e-05	-1.11157e-10	-0.834715
22913491	chr8:22913491:T:C	1.76404e-06	-1.55626	-1.2082	1.35951e-05	-1.54265	-1.22632	1.37598e-05	-1.54279	-1.22631
22913525	chr8:22913525:A:G	1.00551e-05	-1.11157e-10	-1.02398	7.90525e-05	-1.11157e-10	-1.00857	8.00067e-05	-1.11157e-10	-1.00875
22913614	chr8:22913614:G:T	2.52574e-05	-1.11157e-10	-0.102945	0.000175011	-1.11157e-10	-0.21383	0.000177235	-1.11157e-10	-0.213381
22913741	chr8:22913741:C:G	1.21233e-05	-1.11157e-10	-0.836932	9.25449e-05	-1.11157e-10	-0.850985	9.37176e-05	-1.11157e-10	-0.850572
22913862	chr8:22913862:G:C	5.92043e-06	-1.55365	-3.15096e-10	4.65532e-05	-1.53808	-3.15096e-10	4.71138e-05	-1.53829	-3.15096e-10
22914274	chr8:22914274:A:G	2.77847e-06	-1.33826	-0.971899	2.20431e-05	-1.3428	-0.942876	2.23237e-05	-1.34197	-0.943235
22914565	chr8:22914565:C:T	2.20207e-06	-1.37365	-1.16902	1.69956e-05	-1.36956	-1.17616	1.7215e-05	-1.36883	-1.17624
22914871	chr8:22914871:A:G	2.24427e-06	-1.35791	-1.16577	1.733e-05	-1.35438	-1.17187	1.7554e-05	-1.35361	-1.17196
22914939	chr8:22914939:A:G	7.86385e-06	-1.52466	0.25487	5.18199e-05	-1.54815	0.117247	5.25186e-05	-1.54775	0.118066
22915061	chr8:22915061:C:G	7.72243e-06	-1.11157e-10	-1.28793	5.95624e-05	-1.11157e-10	-1.29165	6.02926e-05	-1.11157e-10	-1.29165
22915121	chr8:22915121:C:T	8.12572e-06	-1.51365	0.276618	6.38313e-05	-1.54006	0.317621	6.45659e-05	-1.53987	0.316699
22915194	chr8:22915194:T:A	7.7261e-06	-1.11157e-10	-1.28746	6.03491e-05	-1.11157e-10	-1.27853	6.10837e-05	-1.11157e-10	-1.27861
22915518	chr8:22915518:C:G	1.32983e-05	-1.11157e-10	-0.744424	9.8252e-05	-1.11157e-10	-0.791143	9.94665e-05	-1.11157e-10	-0.791037
22915789	chr8:22915789:G:A	3.84547e-06	-1.29548	-0.689683	3.23307e-05	-1.29503	-0.607634	3.2757e-05	-1.29398	-0.607763
22915874	chr8:22915874:A:G	4.67692e-06	-0.487177	-1.30225	3.40554e-05	-0.551505	-1.29918	3.44835e-05	-0.55115	-1.29923
22915885	chr8:22915885:A:G	3.7255e-06	-1.27589	-0.740969	3.12506e-05	-1.27421	-0.66243	3.16642e-05	-1.27312	-0.662549
22916130	chr8:22916130:A:G	1.83811e-05	-1.35016	0.929419	0.000143934	-1.40368	0.99435	0.000145608	-1.40309	0.993149
22916145	chr8:22916145:A:G	4.0444e-06	-0.641572	-1.29316	2.98573e-05	-0.695207	-1.28704	3.02315e-05	-0.694853	-1.28712
22916700	chr8:22916700:ACTCT:A	7.95968e-06	-1.11157e-10	-1.25767	6.11064e-05	-1.11157e-10	-1.26606	6.186e-05	-1.11157e-10	-1.26598
22916817	chr8:22916817:A:G	3.60283e-06	-0.76422	-1.28612	2.60519e-05	-0.829702	-1.28889	2.63905e-05	-0.829004	-1.28885
22917127	chr8:22917127:GA:G	1.83748e-05	-1.11157e-10	-0.421085	0.000149281	-1.11157e-10	-0.37285	0.000151073	-1.11157e-10	-0.373094
22917208	chr8:22917208:C:G	7.76574e-06	-1.11157e-10	-1.28234	5.99784e-05	-1.11157e-10	-1.28469	6.07157e-05	-1.11157e-10	-1.28465
22917289	chr8:22917289:A:G	0.000267071	-1.11157e-10	2.25545	0.00228374	-1.11157e-10	2.35489	0.00231076	-1.11157e-10	2.35447
22917458	chr8:22917458:C:T	1.20643e-05	-1.11157e-10	-0.841812	9.44718e-05	-1.11157e-10	-0.830378	9.56206e-05	-1.11157e-10	-0.830469
22917554	chr8:22917554:G:A	9.11494e-06	-1.11157e-10	-1.12215	7.16002e-05	-1.11157e-10	-1.10758	7.24699e-05	-1.11157e-10	-1.10769
22917631	chr8:22917631:G:GC	1.73209e-06	-1.56622	-1.21651	1.33426e-05	-1.56481	-1.22291	1.35052e-05	-1.56498	-1.2228
22917714	chr8:22917714:T:C	1.58875e-06	-1.56627	-1.30284	1.23631e-05	-1.56632	-1.29764	1.25141e-05	-1.56632	-1.29768
22917816	chr8:22917816:A:G	2.52099e-06	-1.53906	-0.86835	1.85357e-05	-1.55358	-0.905396	1.87795e-05	-1.55307	-0.90502
22917906	chr8:22917906:A:G	1.60129e-06	-1.5662	-1.29505	1.23871e-05	-1.55964	-1.30239	1.25348e-05	-1.56	-1.30235
22918141	chr8:22918141:T:C	8.40034e-06	-1.11157e-10	-1.20379	6.36483e-05	-1.11157e-10	-1.22531	6.44333e-05	-1.11157e-10	-1.22523
22918342	chr8:22918342:G:A	1.66535e-06	-1.51784	-1.30419	1.33718e-05	-1.4889	-1.29663	1.35167e-05	-1.49014	-1.29679
22918605	chr8:22918605:G:A	2.47054e-05	-1.11157e-10	-0.12504	0.000196767	-1.11157e-10	-0.0966559	0.000199181	-1.11157e-10	-0.0966454
22918701	chr8:22918701:A:G	8.56597e-06	-1.11157e-10	-1.18427	6.86653e-05	-1.11157e-10	-1.14943	6.94901e-05	-1.11157e-10	-1.14967
22918738	chr8:22918738:G:A	8.75738e-06	-1.11157e-10	-1.16217	7.04472e-05	-1.11157e-10	-1.12382	7.12951e-05	-1.11157e-10	-1.12403
22919259	chr8:22919259:A:G	1.88834e-06	-1.51297	-1.18339	1.4873e-05	-1.48606	-1.19307	1.5038e-05	-1.48723	-1.19305
22919283	chr8:22919283:T:C	2.63781e-06	-1.05785	-1.30426	1.92846e-05	-1.11545	-1.30393	1.94969e-05	-1.11668	-1.30393
22919901	chr8:22919901:G:A	2.27777e-05	-0.206281	-3.15096e-10	0.000177612	-0.199075	-3.15096e-10	0.000179467	-0.200868	-3.15096e-10
22919923	chr8:22919923:G:A	8.29226e-06	-1.11157e-10	-1.21674	6.4751e-05	-1.11157e-10	-1.20813	6.5539e-05	-1.11157e-10	-1.20821
22920556	chr8:22920556:A:G	8.26038e-06	-1.22059	-3.15096e-10	5.86122e-05	-1.30774	-3.15096e-10	5.9318e-05	-1.30795	-3.15096e-10
22920968	chr8:22920968:C:T	7.7467e-06	-1.11157e-10	-1.2848	5.94688e-05	-1.11157e-10	-1.29323	6.02e-05	-1.11157e-10	-1.29318
22921133	chr8:22921133:C:A	2.07301e-06	-1.31175	-1.29131	1.74811e-05	-1.24244	-1.27512	1.76567e-05	-1.24453	-1.27521
22921498	chr8:22921498:C:A	2.61108e-06	-1.39887	-0.97343	2.27904e-05	-1.3627	-0.889634	2.3004e-05	-1.3646	-0.890594
22921540	chr8:22921540:G:A	8.64152e-06	-1.11157e-10	-1.17548	6.65156e-05	-1.11157e-10	-1.18124	6.73367e-05	-1.11157e-10	-1.18115
22921557	chr8:22921557:C:T	9.44725e-06	-1.11157e-10	-1.08634	7.70216e-05	-1.11157e-10	-1.03459	7.79381e-05	-1.11157e-10	-1.03494
22921765	chr8:22921765:T:C	6.67597e-06	-1.43355	-3.15096e-10	5.27049e-05	-1.41397	-3.15096e-10	5.33367e-05	-1.41423	-3.15096e-10
22921782	chr8:22921782:T:C	7.957e-06	-1.11157e-10	-1.25801	6.26904e-05	-1.11157e-10	-1.24047	6.3454e-05	-1.11157e-10	-1.24054
22921909	chr8:22921909:G:A	1.12123e-05	-1.11157e-10	-0.915053	8.79177e-05	-1.11157e-10	-0.902277	8.89737e-05	-1.11157e-10	-0.902516
22921914	chr8:22921914:C:T	7.61526e-06	-1.11157e-10	-1.30191	5.9089e-05	-1.11157e-10	-1.29963	5.98121e-05	-1.11157e-10	-1.29965
22921987	chr8:22921987:C:T	9.49652e-06	-1.08114	-3.15096e-10	7.05307e-05	-1.12263	-3.15096e-10	7.12791e-05	-1.12425	-3.15096e-10
22921993	chr8:22921993:T:C	1.18907e-05	-1.11157e-10	-0.856308	9.7018e-05	-1.11157e-10	-0.803782	9.81693e-05	-1.11157e-10	-0.804164
22922162	chr8:22922162:C:T	3.84267e-06	-0.826574	-1.15932	2.77715e-05	-0.911373	-1.14329	2.80692e-05	-0.912892	-1.14329
22922589	chr8:22922589:A:C	1.6957e-06	-1.56562	-1.23835	1.34853e-05	-1.55656	-1.22052	1.36474e-05	-1.55678	-1.22053
22922772	chr8:22922772:C:G	3.75819e-06	-0.727221	-1.2809	2.75173e-05	-0.77117	-1.29269	2.78101e-05	-0.772871	-1.29259
22923041	chr8:22923041:G:A	5.48452e-06	-0.505451	-1.12468	5.54541e-05	-0.294276	-1.06885	5.59884e-05	-0.296945	-1.06877
22923209	chr8:22923209:T:C	1.99682e-05	-1.11157e-10	-0.337921	0.000153044	-1.11157e-10	-0.347955	0.00015494	-1.11157e-10	-0.347821
22923492	chr8:22923492:G:A	8.85286e-06	-1.11157e-10	-1.15132	6.8009e-05	-1.11157e-10	-1.15904	6.88491e-05	-1.11157e-10	-1.15894
22923678	chr8:22923678:A:T	7.64588e-06	-1.11157e-10	-1.2979	5.91095e-05	-1.11157e-10	-1.29929	5.98351e-05	-1.11157e-10	-1.29927
22923716	chr8:22923716:A:C	8.868e-06	-1.11157e-10	-1.14961	6.99545e-05	-1.11157e-10	-1.13083	7.08063e-05	-1.11157e-10	-1.13091
22924175	chr8:22924175:C:T	7.11696e-06	-1.36958	-3.15096e-10	5.8824e-05	-1.30413	-3.15096e-10	5.9472e-05	-1.30535	-3.15096e-10
22924343	chr8:22924343:G:A	1.3617e-05	-1.11157e-10	-0.720745	0.000101515	-1.11157e-10	-0.758475	0.000102729	-1.11157e-10	-0.758759
22924531	chr8:22924531:T:C	7.60907e-06	-1.11157e-10	-1.30272	5.89661e-05	-1.11157e-10	-1.30172	5.9688e-05	-1.11157e-10	-1.30173
22924758	chr8:22924758:G:A	1.17823e-05	-0.865462	-3.15096e-10	9.34865e-05	-0.840862	-3.15096e-10	9.47796e-05	-0.839303	-3.15096e-10
22925120	chr8:22925120:A:C	1.665e-06	-1.5352	-1.28703	1.30751e-05	-1.5426	-1.26537	1.32348e-05	-1.54262	-1.26539
22925141	chr8:22925141:C:T	7.66469e-06	-1.11157e-10	-1.29544	5.91773e-05	-1.11157e-10	-1.29814	5.99036e-05	-1.11157e-10	-1.29812
22925150	chr8:22925150:A:T	2.26759e-06	-1.43078	-1.08257	1.75051e-05	-1.45958	-1.0566	1.7729e-05	-1.45882	-1.05683
22925355	chr8:22925355:A:C	9.40743e-06	-1.11157e-10	-1.09056	7.16523e-05	-1.11157e-10	-1.10685	7.25323e-05	-1.11157e-10	-1.10683
22925495	chr8:22925495:A:G	2.25688e-06	-1.30333	-1.21475	1.99667e-05	-1.19785	-1.18677	2.0176e-05	-1.19955	-1.18682
22925511	chr8:22925511:C:T	1.98876e-06	-1.34517	-1.29939	1.70836e-05	-1.24907	-1.29149	1.72654e-05	-1.25065	-1.2915
22925657	chr8:22925657:C:A	6.48672e-06	-1.46231	-3.15096e-10	5.18004e-05	-1.43128	-3.15096e-10	5.2397e-05	-1.43201	-3.15096e-10
22925855	chr8:22925855:A:T	2.48925e-06	-1.56605	-0.854031	2.13098e-05	-1.56073	-0.758785	2.15718e-05	-1.56064	-0.758831
22926009	chr8:22926009:T:G	9.11577e-06	-1.11157e-10	-1.12206	7.18192e-05	-1.11157e-10	-1.10453	7.26938e-05	-1.11157e-10	-1.1046
22926034	chr8:22926034:G:A	8.39194e-06	-1.11157e-10	-1.20479	6.63387e-05	-1.11157e-10	-1.1839	6.71491e-05	-1.11157e-10	-1.18394
22926161	chr8:22926161:A:G	2.46395e-06	-1.56389	-0.866407	2.07697e-05	-1.56514	-0.780045	2.10267e-05	-1.56508	-0.779982
22926320	chr8:22926320:C:T	1.01713e-05	-1.11157e-10	-1.01249	8.20412e-05	-1.11157e-10	-0.971456	8.30192e-05	-1.11157e-10	-0.971786
22926438	chr8:22926438:G:T	2.323e-06	-1.56518	-0.924027	1.97341e-05	-1.55286	-0.843473	1.9981e-05	-1.55267	-0.843404
22926841	chr8:22926841:C:T	2.14028e-06	-1.29529	-1.27584	1.87143e-05	-1.18949	-1.2599	1.89104e-05	-1.19121	-1.25993
22927222	chr8:22927222:G:A	5.90199e-06	-0.847054	-0.709719	3.92878e-05	-0.954526	-0.753239	3.98593e-05	-0.952043	-0.75346
22927267	chr8:22927267:GTCTC:G	1.09534e-05	-1.11157e-10	-0.938412	8.54211e-05	-1.11157e-10	-0.931086	8.64591e-05	-1.11157e-10	-0.931186
22927534	chr8:22927534:C:T	2.43367e-06	-1.27862	-1.16404	1.8393e-05	-1.27812	-1.18859	1.86018e-05	-1.27928	-1.18832
22927749	chr8:22927749:G:A	7.67799e-06	-1.11157e-10	-1.29371	5.93732e-05	-1.11157e-10	-1.29484	6.01002e-05	-1.11157e-10	-1.29484
22927848	chr8:22927848:C:A	3.36483e-06	-1.46955	-0.649132	3.08803e-05	-1.40106	-0.547499	3.1229e-05	-1.40177	-0.547739
22927891	chr8:22927891:G:A	8.07541e-06	-1.11157e-10	-1.24324	6.21311e-05	-1.11157e-10	-1.24943	6.29036e-05	-1.11157e-10	-1.24925
22928043	chr8:22928043:T:C	9.13457e-06	-1.11157e-10	-1.12	7.11619e-05	-1.11157e-10	-1.11372	7.20205e-05	-1.11157e-10	-1.11391
22928089	chr8:22928089:C:T	3.85065e-06	-1.53159	-0.452231	3.52708e-05	-1.48528	-0.330345	3.56697e-05	-1.48578	-0.330775
22928232	chr8:22928232:C:T	8.89395e-06	-1.11157e-10	-1.14669	6.93567e-05	-1.11157e-10	-1.13942	7.01919e-05	-1.11157e-10	-1.13962
22928252	chr8:22928252:G:C	3.25156e-06	-1.46341	-0.689515	2.97832e-05	-1.39359	-0.591142	3.01194e-05	-1.39431	-0.591377
22928255	chr8:22928255:C:T	2.67604e-06	-1.07799	-1.26973	2.42424e-05	-0.94005	-1.25052	2.44723e-05	-0.942734	-1.25058
22928312	chr8:22928312:G:C	3.24873e-06	-1.26714	-0.886657	2.80244e-05	-1.22932	-0.816287	2.82695e-05	-1.23164	-0.817436
22928323	chr8:22928323:T:C	8.11716e-06	-1.11157e-10	-1.23808	6.3913e-05	-1.11157e-10	-1.22116	6.46863e-05	-1.11157e-10	-1.22131
22928351	chr8:22928351:C:T	3.35581e-06	-1.42693	-0.694438	3.08079e-05	-1.34983	-0.601074	3.11542e-05	-1.35064	-0.60127
22928421	chr8:22928421:C:A	1.83851e-05	-1.11157e-10	-0.420521	0.000146138	-1.11157e-10	-0.394127	0.000147885	-1.11157e-10	-0.394419
22928442	chr8:22928442:AATCGT:A	7.60323e-06	-1.11157e-10	-1.30349	5.89336e-05	-1.11157e-10	-1.30227	5.96538e-05	-1.11157e-10	-1.3023
22928508	chr8:22928508:A:G	2.9955e-06	-1.38817	-0.846783	2.73902e-05	-1.29757	-0.770928	2.7699e-05	-1.29846	-0.771005
22928630	chr8:22928630:G:A	7.87166e-06	-1.11157e-10	-1.26879	6.06427e-05	-1.11157e-10	-1.27368	6.1394e-05	-1.11157e-10	-1.27355
22928637	chr8:22928637:A:C	3.62641e-06	-1.47014	-0.573679	3.33231e-05	-1.40473	-0.4677	3.36982e-05	-1.40542	-0.46799
22928816	chr8:22928816:C:T	7.33649e-06	-1.3392	-3.15096e-10	5.50493e-05	-1.37045	-3.15096e-10	5.57457e-05	-1.37006	-3.15096e-10
22928928	chr8:22928928:G:A	2.86551e-05	0.0232677	-3.15096e-10	0.000205631	-0.0525929	-3.15096e-10	0.000208303	-0.0518646	-3.15096e-10
22929017	chr8:22929017:T:TC	1.0893e-05	-1.11157e-10	-0.943945	8.29562e-05	-1.11157e-10	-0.960365	8.40015e-05	-1.11157e-10	-0.960023
22929483	chr8:22929483:C:A	3.9644e-06	-1.47701	-0.477697	3.8518e-05	-1.40797	-0.319583	3.89449e-05	-1.40861	-0.320101
22929537	chr8:22929537:G:A	2.72633e-06	-1.10759	-1.22152	2.50091e-05	-0.970847	-1.18859	2.52472e-05	-0.973441	-1.1887
22929912	chr8:22929912:C:T	5.44532e-06	-1.49082	-0.146486	5.50405e-05	-1.42574	0.0551325	5.56333e-05	-1.42636	0.0542861
22930373	chr8:22930373:T:A	3.88415e-06	-1.48832	-0.486844	3.76027e-05	-1.42253	-0.329072	3.80199e-05	-1.42316	-0.329592
22930556	chr8:22930556:G:A	9.42979e-06	-1.11157e-10	-1.08819	7.40252e-05	-1.11157e-10	-1.07427	7.49308e-05	-1.11157e-10	-1.07429
22931048	chr8:22931048:C:T	7.68824e-06	-1.11157e-10	-1.29237	5.97433e-05	-1.11157e-10	-1.28862	6.0475e-05	-1.11157e-10	-1.28863
22931387	chr8:22931387:C:A	4.44779e-05	-1.11157e-10	0.462929	0.000324684	-1.11157e-10	0.404175	0.000328627	-1.11157e-10	0.404066
22931664	chr8:22931664:G:A	1.55951e-05	-1.11157e-10	-0.585104	0.000115013	-1.11157e-10	-0.633634	0.000116443	-1.11157e-10	-0.633454
22931671	chr8:22931671:C:T	3.33088e-06	-0.970648	-1.15818	3.32405e-05	-0.80013	-1.07478	3.35333e-05	-0.80311	-1.07521
22931850	chr8:22931850:C:T	1.68278e-05	-1.11157e-10	-0.50903	0.000126131	-1.11157e-10	-0.541355	0.000127783	-1.11157e-10	-0.540527
22931857	chr8:22931857:TCTC:T	7.75435e-06	-1.11157e-10	-1.28381	5.99089e-05	-1.11157e-10	-1.28585	6.06455e-05	-1.11157e-10	-1.28581
22932245	chr8:22932245:G:A	8.4077e-06	-1.11157e-10	-1.20292	6.47269e-05	-1.11157e-10	-1.2085	6.55352e-05	-1.11157e-10	-1.20827
22932305	chr8:22932305:AG:A	3.19868e-06	-0.893214	-1.27611	3.02504e-05	-0.718496	-1.25067	3.05234e-05	-0.721577	-1.25079
22932698	chr8:22932698:GCCT:G	3.42253e-06	-0.856689	-1.24499	3.08846e-05	-0.672129	-1.27629	3.11688e-05	-0.675318	-1.27612
22932826	chr8:22932826:G:A	8.81285e-06	-1.15585	-3.15096e-10	6.78041e-05	-1.16206	-3.15096e-10	6.86981e-05	-1.16114	-3.15096e-10
22933064	chr8:22933064:G:T	3.05061e-06	-1.00543	-1.21129	2.85731e-05	-0.849575	-1.17664	2.8838e-05	-0.852427	-1.17674
22933106	chr8:22933106:G:T	8.02087e-06	-1.11157e-10	-1.25002	6.23995e-05	-1.11157e-10	-1.24512	6.31584e-05	-1.11157e-10	-1.24521
22933154	chr8:22933154:G:T	1.88725e-05	-1.11157e-10	-0.394356	0.000141458	-1.11157e-10	-0.426678	0.000143321	-1.11157e-10	-0.425769
22933285	chr8:22933285:G:C	8.78258e-06	-1.11157e-10	-1.15929	6.99478e-05	-1.11157e-10	-1.13093	7.08074e-05	-1.11157e-10	-1.13089
22933423	chr8:22933423:G:C	3.66789e-06	-0.863294	-1.16915	3.50037e-05	-0.695481	-1.12774	3.53211e-05	-0.698509	-1.12787
22933569	chr8:22933569:G:T	2.30317e-06	-1.3396	-1.15818	1.9339e-05	-1.31018	-1.10637	1.95256e-05	-1.31211	-1.10702
22933645	chr8:22933645:C:A	7.59993e-06	-1.11157e-10	-1.30392	5.88239e-05	-1.11157e-10	-1.30413	5.95445e-05	-1.11157e-10	-1.30413
22933698	chr8:22933698:G:C	8.63829e-06	-1.11157e-10	-1.17586	6.60995e-05	-1.11157e-10	-1.18752	6.69157e-05	-1.11157e-10	-1.18742
22935130	chr8:22935130:T:C	7.61619e-06	-1.11157e-10	-1.30179	5.89125e-05	-1.11157e-10	-1.30262	5.96354e-05	-1.11157e-10	-1.30261
22935283	chr8:22935283:A:G	3.6087e-06	-0.762942	-1.28577	2.85541e-05	-0.728171	-1.29871	2.88428e-05	-0.730382	-1.29862
22935333	chr8:22935333:C:A	7.7393e-06	-1.11157e-10	-1.28575	5.97859e-05	-1.11157e-10	-1.28791	6.05211e-05	-1.11157e-10	-1.28786
22935634	chr8:22935634:C:T	2.0764e-06	-1.55261	-1.04882	1.73102e-05	-1.56572	-0.961659	1.75179e-05	-1.56575	-0.961882
22935938	chr8:22935938:T:C	3.51959e-06	-0.787971	-1.28575	3.3855e-05	-0.591215	-1.26538	3.4143e-05	-0.594833	-1.26547
22936177	chr8:22936177:A:G	9.53779e-06	-1.11157e-10	-1.0768	7.46448e-05	-1.11157e-10	-1.06594	7.5545e-05	-1.11157e-10	-1.06613
22936226	chr8:22936226:TGAG:T	8.36766e-06	-1.11157e-10	-1.20769	6.6185e-05	-1.11157e-10	-1.18623	6.69886e-05	-1.11157e-10	-1.18634
22936558	chr8:22936558:A:T	2.09294e-05	-1.11157e-10	-0.290906	0.000156549	-1.11157e-10	-0.325307	0.000158617	-1.11157e-10	-0.324365
22936570	chr8:22936570:C:T	7.64558e-06	-1.11157e-10	-1.29794	5.91164e-05	-1.11157e-10	-1.29917	5.98421e-05	-1.11157e-10	-1.29915
22936606	chr8:22936606:C:T	7.65774e-06	-1.11157e-10	-1.29635	5.95838e-05	-1.11157e-10	-1.29129	6.03134e-05	-1.11157e-10	-1.2913
22936725	chr8:22936725:T:G	8.48765e-06	-1.11157e-10	-1.19345	6.70852e-05	-1.11157e-10	-1.17272	6.78934e-05	-1.11157e-10	-1.17292
22936738	chr8:22936738:C:T	2.97062e-06	-0.942663	-1.30063	2.8128e-05	-0.763253	-1.27866	2.83806e-05	-0.766259	-1.27889
22936949	chr8:22936949:G:A	1.91409e-06	-1.38349	-1.29933	1.50831e-05	-1.36434	-1.30076	1.52427e-05	-1.36601	-1.30074
22937745	chr8:22937745:G:A	3.16152e-06	-0.900552	-1.28046	2.86853e-05	-0.724307	-1.29799	2.89507e-05	-0.727351	-1.29791
22938363	chr8:22938363:C:A	1.84542e-05	-1.11157e-10	-0.416772	0.000138594	-1.11157e-10	-0.447127	0.000140418	-1.11157e-10	-0.446235
22938502	chr8:22938502:TTTTG:T	2.0363e-06	-1.32779	-1.29314	1.60659e-05	-1.30627	-1.29571	1.62324e-05	-1.30817	-1.29568
22938636	chr8:22938636:G:C	8.70536e-06	-1.11157e-10	-1.16812	6.89247e-05	-1.11157e-10	-1.14566	6.97533e-05	-1.11157e-10	-1.14589
22938704	chr8:22938704:C:T	8.17283e-06	-1.11157e-10	-1.23125	6.36472e-05	-1.11157e-10	-1.22532	6.44196e-05	-1.11157e-10	-1.22544
22938718	chr8:22938718:T:C	1.88163e-05	-1.11157e-10	-0.397342	0.000139124	-1.11157e-10	-0.443311	0.000140943	-1.11157e-10	-0.442505
22938805	chr8:22938805:G:A	4.41489e-06	-0.921475	-0.925604	3.3317e-05	-0.916461	-0.956151	3.36843e-05	-0.918165	-0.955662
22938845	chr8:22938845:C:T	7.96776e-06	-1.11157e-10	-1.25666	6.25931e-05	-1.11157e-10	-1.24202	6.33513e-05	-1.11157e-10	-1.24216
22939045	chr8:22939045:A:C	8.43602e-06	-1.11157e-10	-1.19955	6.46275e-05	-1.11157e-10	-1.21004	6.54252e-05	-1.11157e-10	-1.20995
22939283	chr8:22939283:G:T	2.36576e-06	-1.32496	-1.146	1.99892e-05	-1.2955	-1.08799	2.018e-05	-1.29748	-1.08868
22939459	chr8:22939459:A:G	2.69693e-06	-1.54234	-0.797607	2.45194e-05	-1.50302	-0.676197	2.48193e-05	-1.5024	-0.676834
22939530	chr8:22939530:T:C	8.0865e-06	-1.11157e-10	-1.24187	6.26524e-05	-1.11157e-10	-1.24108	6.34308e-05	-1.11157e-10	-1.24091
22939888	chr8:22939888:G:T	2.23951e-06	-1.38697	-1.13883	1.88766e-05	-1.36148	-1.07928	1.90614e-05	-1.3632	-1.07999
22939974	chr8:22939974:C:T	1.01492e-05	-1.11157e-10	-1.01467	8.01434e-05	-1.11157e-10	-0.994861	8.11251e-05	-1.11157e-10	-0.994865
22940061	chr8:22940061:T:C	4.01744e-06	-1.09185	-0.849566	2.90633e-05	-1.10179	-0.907413	2.93913e-05	-1.10313	-0.90703
22940062	chr8:22940062:G:A	2.5277e-06	-1.20243	-1.20232	1.67414e-05	-1.34391	-1.21689	1.69562e-05	-1.34325	-1.21698
22940207	chr8:22940207:A:G	1.84015e-06	-1.44178	-1.28043	1.46737e-05	-1.42234	-1.27028	1.4831e-05	-1.42375	-1.27039
22940650	chr8:22940650:G:A	7.82131e-06	-1.11157e-10	-1.27521	6.09501e-05	-1.11157e-10	-1.26862	6.16908e-05	-1.11157e-10	-1.26872
22941244	chr8:22941244:G:A	1.15601e-05	0.207561	-1.09206	7.61829e-05	0.0316597	-1.0772	7.7127e-05	0.0320531	-1.07746
22941457	chr8:22941457:G:T	1.38722e-05	-1.11157e-10	-0.702177	0.000112357	-1.11157e-10	-0.656995	0.000113713	-1.11157e-10	-0.657184
22941682	chr8:22941682:G:A	3.48011e-06	-0.843678	-1.24132	2.22484e-05	-1.04151	-1.2349	2.25383e-05	-1.0405	-1.23515
22941745	chr8:22941745:C:T	1.75914e-06	-1.4858	-1.28144	1.31547e-05	-1.50385	-1.29805	1.33185e-05	-1.50366	-1.29805
22942120	chr8:22942120:G:A	7.95478e-06	-1.11157e-10	-1.25829	6.24081e-05	-1.11157e-10	-1.24498	6.31688e-05	-1.11157e-10	-1.24505
22943241	chr8:22943241:C:A	9.2772e-06	-1.11157e-10	-1.1045	7.07336e-05	-1.11157e-10	-1.11976	7.1607e-05	-1.11157e-10	-1.11966
22943266	chr8:22943266:T:C	6.63839e-06	-1.43919	-3.15096e-10	5.09906e-05	-1.44704	-3.15096e-10	5.1636e-05	-1.44664	-3.15096e-10
22943551	chr8:22943551:C:G	1.69925e-06	-1.51025	-1.29163	1.26913e-05	-1.54185	-1.29592	1.28482e-05	-1.54182	-1.29583
22943567	chr8:22943567:G:A	8.70828e-06	-1.11157e-10	-1.16779	6.84226e-05	-1.11157e-10	-1.15298	6.92428e-05	-1.11157e-10	-1.15324
22943752	chr8:22943752:C:T	8.60513e-06	-1.11157e-10	-1.1797	6.75785e-05	-1.11157e-10	-1.16539	6.8387e-05	-1.11157e-10	-1.16567
22943757	chr8:22943757:C:A	7.71071e-06	-1.11157e-10	-1.28945	5.98545e-05	-1.11157e-10	-1.28676	6.05864e-05	-1.11157e-10	-1.28679
22943777	chr8:22943777:C:T	2.95209e-06	-1.52506	-0.72449	2.46617e-05	-1.559	-0.614426	2.49493e-05	-1.55904	-0.614975
22943844	chr8:22943844:A:G	8.69273e-06	-1.11157e-10	-1.16958	6.82987e-05	-1.11157e-10	-1.15479	6.91153e-05	-1.11157e-10	-1.15508
22944243	chr8:22944243:A:G	1.06387e-05	-1.11157e-10	-0.967565	8.45845e-05	-1.11157e-10	-0.940928	8.56011e-05	-1.11157e-10	-0.94116
22944271	chr8:22944271:G:A	3.92807e-06	-1.2527	-0.711214	2.80231e-05	-1.24705	-0.798601	2.84578e-05	-1.24493	-0.797503
22944400	chr8:22944400:C:T	1.79699e-06	-1.46242	-1.28352	1.32668e-05	-1.52224	-1.27117	1.34281e-05	-1.52234	-1.27117
22944485	chr8:22944485:G:C	2.02813e-05	0.659857	-0.982219	0.000180694	0.752606	-0.934479	0.000181836	0.747316	-0.935071
22944513	chr8:22944513:G:A	2.92099e-06	-1.53	-0.730137	2.44614e-05	-1.56101	-0.620569	2.47468e-05	-1.56104	-0.621116
22944867	chr8:22944867:T:C	1.68923e-06	-1.55566	-1.25213	1.27163e-05	-1.55969	-1.2761	1.28731e-05	-1.55964	-1.27608
22945004	chr8:22945004:C:T	1.33584e-05	-1.11157e-10	-0.739915	0.000112826	-1.11157e-10	-0.652833	0.000114166	-1.11157e-10	-0.653207
22945227	chr8:22945227:C:T	5.87286e-06	-1.56172	-3.15096e-10	4.52621e-05	-1.56621	-3.15096e-10	4.5816e-05	-1.56622	-3.15096e-10
22945364	chr8:22945364:G:A	3.19362e-06	-1.52607	-0.644841	2.68767e-05	-1.55982	-0.527596	2.71897e-05	-1.55985	-0.52817
22945659	chr8:22945659:GACA:G	2.7728e-06	-1.52159	-0.790616	2.30123e-05	-1.55795	-0.684704	2.32817e-05	-1.55798	-0.685215
22946051	chr8:22946051:T:C	4.60029e-06	-1.27243	-0.53351	3.24184e-05	-1.2661	-0.63385	3.2923e-05	-1.26413	-0.632558
22946353	chr8:22946353:T:A	7.60206e-06	-1.11157e-10	-1.30364	5.92594e-05	-1.11157e-10	-1.29675	5.99816e-05	-1.11157e-10	-1.29682
22946369	chr8:22946369:G:A	2.53345e-05	-1.11157e-10	-0.0998973	0.000188543	-1.11157e-10	-0.139355	0.000190888	-1.11157e-10	-0.139171
22947046	chr8:22947046:G:A	1.20275e-05	-1.11157e-10	-0.844871	9.10691e-05	-1.11157e-10	-0.86706	9.21962e-05	-1.11157e-10	-0.866938
22947248	chr8:22947248:G:A	7.67323e-05	-1.11157e-10	1.00826	0.000591384	-1.11157e-10	1.00379	0.000598872	-1.11157e-10	1.00419
22947390	chr8:22947390:G:A	8.49362e-06	-1.11157e-10	-1.19275	6.46598e-05	-1.11157e-10	-1.20954	6.54627e-05	-1.11157e-10	-1.20938
22947427	chr8:22947427:G:A	9.20834e-06	-1.11157e-10	-1.11195	6.97026e-05	-1.11157e-10	-1.13444	7.05722e-05	-1.11157e-10	-1.13422
22947839	chr8:22947839:G:C	8.58511e-06	-1.11157e-10	-1.18203	6.72465e-05	-1.11157e-10	-1.17031	6.80592e-05	-1.11157e-10	-1.17048
22947997	chr8:22947997:T:A	7.91762e-06	-1.11157e-10	-1.26297	6.17901e-05	-1.11157e-10	-1.25494	6.25438e-05	-1.11157e-10	-1.25499
22948087	chr8:22948087:G:C	1.77665e-05	-1.11157e-10	-0.454746	0.000137195	-1.11157e-10	-0.457276	0.000138961	-1.11157e-10	-0.456663
22948170	chr8:22948170:G:A	4.84315e-06	-1.31997	-0.434527	3.41758e-05	-1.31305	-0.534114	3.47019e-05	-1.31124	-0.532821
22948564	chr8:22948564:T:C	1.70794e-06	-1.52185	-1.27493	1.28654e-05	-1.52961	-1.29453	1.30249e-05	-1.52948	-1.29452
22948704	chr8:22948704:A:G	7.78222e-06	-1.11157e-10	-1.28022	6.06276e-05	-1.11157e-10	-1.27393	6.13676e-05	-1.11157e-10	-1.27398
22949117	chr8:22949117:C:T	7.90568e-06	-1.11157e-10	-1.26448	6.16828e-05	-1.11157e-10	-1.25667	6.24314e-05	-1.11157e-10	-1.25679
22949335	chr8:22949335:T:C	5.1934e-06	-0.769374	-0.9153	3.53354e-05	-0.859705	-0.954089	3.58313e-05	-0.85789	-0.954144
22950431	chr8:22950431:C:T	1.02175e-05	-1.11157e-10	-1.00796	7.95858e-05	-1.11157e-10	-1.00184	8.05504e-05	-1.11157e-10	-1.00197
22950940	chr8:22950940:C:A	7.7188e-06	-1.11157e-10	-1.2884	5.94755e-05	-1.11157e-10	-1.29311	6.02076e-05	-1.11157e-10	-1.29306
22951222	chr8:22951222:G:A	7.28348e-06	-0.568804	-0.77765	5.1645e-05	-0.654754	-0.779532	5.23809e-05	-0.652681	-0.779635
22951334	chr8:22951334:C:T	2.24306e-05	-1.11157e-10	-0.221638	0.000187991	-1.11157e-10	-0.142285	0.000190262	-1.11157e-10	-0.142454
22951460	chr8:22951460:C:T	7.91623e-06	-1.11157e-10	-1.26315	6.17323e-05	-1.11157e-10	-1.25587	6.2483e-05	-1.11157e-10	-1.25596
22951472	chr8:22951472:G:A	1.63391e-05	-1.11157e-10	-0.5385	0.000134675	-1.11157e-10	-0.475816	0.000136306	-1.11157e-10	-0.475952
22952188	chr8:22952188:C:G	1.66692e-05	-1.11157e-10	-0.518501	0.000137502	-1.11157e-10	-0.455038	0.000139169	-1.11157e-10	-0.45517
22952537	chr8:22952537:A:C	1.14015e-05	-1.11157e-10	-0.898319	8.98419e-05	-1.11157e-10	-0.880628	9.09302e-05	-1.11157e-10	-0.880766
22952787	chr8:22952787:C:T	3.10193e-05	-1.11157e-10	0.102547	0.000225791	-1.11157e-10	0.04093	0.000228603	-1.11157e-10	0.0411316
22953153	chr8:22953153:G:A	4.15176e-06	-0.681906	-1.22662	2.82449e-05	-0.786456	-1.25131	2.86449e-05	-0.784595	-1.25129
22953793	chr8:22953793:G:C	2.66381e-06	-1.56456	-0.787746	2.34071e-05	-1.54602	-0.679617	2.36811e-05	-1.54598	-0.680203
22953872	chr8:22953872:T:C	1.62921e-06	-1.54025	-1.30372	1.26166e-05	-1.54496	-1.29871	1.27723e-05	-1.54488	-1.2987
22954052	chr8:22954052:C:T	1.45209e-05	-1.11157e-10	-0.656473	0.000108942	-1.11157e-10	-0.687859	0.000110286	-1.11157e-10	-0.687784
22954228	chr8:22954228:G:A	7.8329e-06	-1.27373	-3.15096e-10	5.80586e-05	-1.31722	-3.15096e-10	5.87968e-05	-1.31677	-3.15096e-10
22954266	chr8:22954266:A:G	7.63912e-06	-1.11157e-10	-1.29878	5.93258e-05	-1.11157e-10	-1.29563	6.00513e-05	-1.11157e-10	-1.29566
22954477	chr8:22954477:G:A	4.86278e-06	-0.473012	-1.27744	3.33528e-05	-0.58471	-1.28683	3.38368e-05	-0.582495	-1.28681
22954497	chr8:22954497:A:AT	1.6655e-05	-1.11157e-10	-0.519351	0.000137261	-1.11157e-10	-0.456791	0.000138927	-1.11157e-10	-0.45691
22954500	chr8:22954500:AATCTTTTTTG:A	1.6694e-05	-1.11157e-10	-0.517015	0.000137594	-1.11157e-10	-0.454372	0.000139263	-1.11157e-10	-0.454491
22954792	chr8:22954792:C:G	8.05455e-06	-1.11157e-10	-1.24583	6.29081e-05	-1.11157e-10	-1.237	6.36726e-05	-1.11157e-10	-1.2371
22954824	chr8:22954824:T:A	8.24714e-06	-1.11157e-10	-1.2222	6.43233e-05	-1.11157e-10	-1.21476	6.51108e-05	-1.11157e-10	-1.21477
22955080	chr8:22955080:G:A	9.66833e-06	-1.11157e-10	-1.06321	7.55374e-05	-1.11157e-10	-1.05405	7.64512e-05	-1.11157e-10	-1.0542
22955191	chr8:22955191:C:A	1.02516e-05	-1.11157e-10	-1.00463	7.68288e-05	-1.11157e-10	-1.0371	7.77867e-05	-1.11157e-10	-1.03689
22955323	chr8:22955323:G:A	7.94457e-06	-1.11157e-10	-1.25957	6.20004e-05	-1.11157e-10	-1.25154	6.27545e-05	-1.11157e-10	-1.25163
22955327	chr8:22955327:T:C	1.46476e-05	-1.11157e-10	-0.647786	0.000120712	-1.11157e-10	-0.585275	0.00012217	-1.11157e-10	-0.585445
22955785	chr8:22955785:A:G	1.50478e-05	-1.11157e-10	-0.620829	0.00012416	-1.11157e-10	-0.557108	0.000125659	-1.11157e-10	-0.557282
22955887	chr8:22955887:T:C	6.86525e-06	-1.40559	-3.15096e-10	5.17821e-05	-1.43163	-3.15096e-10	5.24357e-05	-1.43127	-3.15096e-10
22956151	chr8:22956151:C:T	7.62838e-06	-1.11157e-10	-1.30019	5.93153e-05	-1.11157e-10	-1.29581	6.00367e-05	-1.11157e-10	-1.2959
22956167	chr8:22956167:G:A	1.82276e-05	-1.11157e-10	-0.429128	0.000151401	-1.11157e-10	-0.358744	0.000153237	-1.11157e-10	-0.358874
22956821	chr8:22956821:C:T	1.53774e-05	0.399466	-0.998627	0.000103519	0.294688	-1.03361	0.000105266	0.298778	-1.03315
22956891	chr8:22956891:T:A	1.3812e-05	0.214252	-0.920774	9.29934e-05	0.112625	-0.958775	9.4548e-05	0.116497	-0.958247
22957126	chr8:22957126:C:T	1.95921e-06	-1.37079	-1.28873	1.47197e-05	-1.38634	-1.30316	1.49155e-05	-1.38531	-1.30315
22957127	chr8:22957127:A:G	2.06262e-06	-1.31316	-1.29492	1.55377e-05	-1.33118	-1.30423	1.57466e-05	-1.33	-1.30423
22957165	chr8:22957165:T:C	7.7536e-06	-1.11157e-10	-1.28391	5.97229e-05	-1.11157e-10	-1.28896	6.04608e-05	-1.11157e-10	-1.28886
22957404	chr8:22957404:T:A	1.66751e-05	-1.11157e-10	-0.518147	0.000134601	-1.11157e-10	-0.476365	0.000136219	-1.11157e-10	-0.47659
22957849	chr8:22957849:A:C	1.03155e-05	-1.11157e-10	-0.998413	8.15861e-05	-1.11157e-10	-0.977019	8.25692e-05	-1.11157e-10	-0.977221
22958240	chr8:22958240:G:A	7.63833e-06	-1.11157e-10	-1.29888	5.94205e-05	-1.11157e-10	-1.29404	6.01466e-05	-1.11157e-10	-1.29407
22958384	chr8:22958384:C:T	1.44625e-05	-1.11157e-10	-0.660502	0.000112802	-1.11157e-10	-0.65304	0.000114176	-1.11157e-10	-0.653119
22959171	chr8:22959171:G:A	3.88899e-05	1.45001	-1.12134	0.00021971	1.16297	-1.14934	0.000223296	1.16674	-1.14909
22959467	chr8:22959467:T:A	6.18028e-06	-1.5107	-3.15096e-10	4.78484e-05	-1.51064	-3.15096e-10	4.84449e-05	-1.51043	-3.15096e-10
22959873	chr8:22959873:T:C	3.7127e-05	1.45802	-1.17574	0.000209459	1.16908	-1.20323	0.000212881	1.17288	-1.203
22959880	chr8:22959880:T:C	3.791e-05	1.39135	-1.0882	0.000214365	1.10705	-1.11805	0.00021787	1.11081	-1.11777
22960409	chr8:22960409:C:T	2.49768e-05	-1.11157e-10	-0.114115	0.000204127	-1.11157e-10	-0.0599361	0.000206577	-1.11157e-10	-0.0601831
22960475	chr8:22960475:C:T	1.6848e-05	-1.11157e-10	-0.507834	0.000136321	-1.11157e-10	-0.46367	0.000137961	-1.11157e-10	-0.463885
22960517	chr8:22960517:C:T	7.9765e-06	-1.11157e-10	-1.25556	6.12424e-05	-1.11157e-10	-1.26384	6.20006e-05	-1.11157e-10	-1.26371
22960522	chr8:22960522:T:G	1.65639e-05	-1.11157e-10	-0.524836	0.000133919	-1.11157e-10	-0.481441	0.000135533	-1.11157e-10	-0.481642
22960704	chr8:22960704:T:C	7.8166e-06	-1.11157e-10	-1.27581	6.01704e-05	-1.11157e-10	-1.2815	6.0913e-05	-1.11157e-10	-1.28141
22960891	chr8:22960891:A:G	6.38785e-06	-0.552277	-0.925387	5.08434e-05	-0.442549	-1.00738	5.13004e-05	-0.446466	-1.00669
22961026	chr8:22961026:T:C	4.82222e-06	-0.454585	-1.30424	3.88047e-05	-0.418209	-1.30193	3.91093e-05	-0.422526	-1.30197
22961210	chr8:22961210:TACC:T	7.89615e-06	-1.11157e-10	-1.26569	6.16895e-05	-1.11157e-10	-1.25656	6.2445e-05	-1.11157e-10	-1.25657
22961625	chr8:22961625:C:T	3.31483e-06	-0.945619	-1.18804	2.61544e-05	-0.880198	-1.23446	2.64064e-05	-0.8832	-1.23405
22962019	chr8:22962019:G:A	6.04669e-06	-0.435623	-1.09693	4.13752e-05	-0.621559	-1.03444	4.18533e-05	-0.621838	-1.03485
22962570	chr8:22962570:G:C	7.41037e-06	-0.040031	-1.28915	4.5366e-05	-0.287606	-1.27631	4.59161e-05	-0.287617	-1.27642
22962742	chr8:22962742:A:C	1.13889e-05	-1.11157e-10	-0.899426	9.0522e-05	-1.11157e-10	-0.873085	9.16102e-05	-1.11157e-10	-0.873315
22963240	chr8:22963240:G:C	4.85018e-05	0.549537	-3.15096e-10	0.000344582	0.463653	-3.15096e-10	0.000348151	0.46178	-3.15096e-10
22963711	chr8:22963711:A:G	4.2808e-06	-1.01386	-0.864063	3.11681e-05	-0.952271	-0.987014	3.15021e-05	-0.95442	-0.986383
22964045	chr8:22964045:T:C	5.38824e-06	-0.34829	-1.29955	3.33975e-05	-0.567431	-1.30277	3.38098e-05	-0.567353	-1.30275
22965005	chr8:22965005:T:C	2.16569e-05	0.824762	-1.0815	0.000167555	0.891945	-1.14931	0.000169411	0.890578	-1.1491
22965295	chr8:22965295:T:C	8.0604e-06	-0.32455	-0.92055	6.45879e-05	-0.201218	-1.00943	6.51493e-05	-0.205562	-1.00861
22965299	chr8:22965299:A:C	9.81408e-06	-1.11157e-10	-1.04824	7.66873e-05	-1.11157e-10	-1.03894	7.76334e-05	-1.11157e-10	-1.03886
22965337	chr8:22965337:G:T	8.07627e-06	-1.11157e-10	-1.24313	6.28974e-05	-1.11157e-10	-1.23717	6.36649e-05	-1.11157e-10	-1.23722
22965338	chr8:22965338:C:T	8.07598e-06	-1.11157e-10	-1.24317	6.28951e-05	-1.11157e-10	-1.23721	6.36625e-05	-1.11157e-10	-1.23726
22965397	chr8:22965397:C:T	1.22866e-05	-1.11157e-10	-0.82355	9.59706e-05	-1.11157e-10	-0.814636	9.71382e-05	-1.11157e-10	-0.814722
22965701	chr8:22965701:C:T	2.88463e-05	1.30451	-1.27459	0.000237563	1.38979	-1.29804	0.000240062	1.38802	-1.29798
22965758	chr8:22965758:A:G	1.73115e-05	-1.11157e-10	-0.480694	0.000140171	-1.11157e-10	-0.435815	0.000141858	-1.11157e-10	-0.436033
22965809	chr8:22965809:A:G	1.33833e-05	-1.11157e-10	-0.738053	0.000107719	-1.11157e-10	-0.699152	0.000109016	-1.11157e-10	-0.699363
22965966	chr8:22965966:C:T	7.8633e-06	-1.11157e-10	-1.26986	6.04791e-05	-1.11157e-10	-1.27638	6.12266e-05	-1.11157e-10	-1.27628
22966346	chr8:22966346:T:C	4.70616e-06	-0.567555	-1.21564	2.95018e-05	-0.780021	-1.21421	2.98917e-05	-0.779039	-1.21424
22966399	chr8:22966399:A:G	7.6899e-06	-1.11157e-10	-1.29215	5.97624e-05	-1.11157e-10	-1.2883	6.04926e-05	-1.11157e-10	-1.28834
22966459	chr8:22966459:A:G	3.96332e-06	-1.03009	-0.924887	2.93488e-05	-0.969599	-1.02983	2.96697e-05	-0.971469	-1.02926
22966821	chr8:22966821:G:A	7.6266e-06	-1.11157e-10	-1.30042	5.91534e-05	-1.11157e-10	-1.29855	5.98776e-05	-1.11157e-10	-1.29856
22967172	chr8:22967172:A:G	1.0084e-05	-1.11157e-10	-1.02111	7.7968e-05	-1.11157e-10	-1.02238	7.89492e-05	-1.11157e-10	-1.02205
22967372	chr8:22967372:G:A	5.749e-06	-0.788639	-0.794398	4.69941e-05	-0.819554	-0.709103	4.76472e-05	-0.81807	-0.708964
22967420	chr8:22967420:C:A	2.51919e-06	-1.15115	-1.25698	2.03348e-05	-1.08336	-1.28299	2.05379e-05	-1.08582	-1.28276
22967484	chr8:22967484:G:A	5.44469e-06	-0.595372	-1.04205	4.65194e-05	-0.610288	-0.928522	4.71516e-05	-0.608522	-0.928968
22967527	chr8:22967527:G:A	9.14137e-06	-1.11157e-10	-1.11925	7.24956e-05	-1.11157e-10	-1.09515	7.33722e-05	-1.11157e-10	-1.09531
22967730	chr8:22967730:GGA:G	5.70246e-06	-0.650306	-0.94086	4.93788e-05	-0.670438	-0.808719	5.00365e-05	-0.668838	-0.809267
22968087	chr8:22968087:C:T	5.92547e-06	-0.568096	-0.984708	5.0781e-05	-0.587537	-0.863619	5.14623e-05	-0.585886	-0.864122
22968104	chr8:22968104:A:G	1.05298e-05	0.123263	-1.10112	7.58634e-05	0.091215	-1.14096	7.71079e-05	0.0949023	-1.14055
22968248	chr8:22968248:CTTAG:C	6.49995e-06	-1.46027	-3.15096e-10	5.11598e-05	-1.44372	-3.15096e-10	5.18075e-05	-1.44332	-3.15096e-10
22968382	chr8:22968382:G:A	4.24448e-06	-1.25968	-0.626764	3.29795e-05	-1.29532	-0.587473	3.33859e-05	-1.29504	-0.587687
22969454	chr8:22969454:T:C	8.73474e-06	-1.11157e-10	-1.16475	6.84651e-05	-1.11157e-10	-1.15235	6.92994e-05	-1.11157e-10	-1.15242
22969625	chr8:22969625:A:G	8.73118e-06	-1.11157e-10	-1.16516	6.89901e-05	-1.11157e-10	-1.14472	6.98331e-05	-1.11157e-10	-1.14475
22970463	chr8:22970463:G:A	1.24377e-05	-0.276601	-0.534727	9.32955e-05	-0.320164	-0.522742	9.46417e-05	-0.318139	-0.52262
22970660	chr8:22970660:C:G	3.19061e-05	-1.11157e-10	0.130735	0.000253429	-1.11157e-10	0.156404	0.00025646	-1.11157e-10	0.156116
22970836	chr8:22970836:G:A	1.80076e-06	-1.44271	-1.30114	1.29788e-05	-1.51171	-1.30365	1.31504e-05	-1.51073	-1.30368
22970950	chr8:22970950:C:T	1.89876e-06	-1.40899	-1.28188	1.40086e-05	-1.48997	-1.24903	1.41934e-05	-1.48881	-1.24926
22971029	chr8:22971029:C:T	6.17588e-06	-0.441826	-1.06959	4.73439e-05	-0.407531	-1.11371	4.80863e-05	-0.403761	-1.1141
22971285	chr8:22971285:A:G	1.84584e-06	-1.41633	-1.3028	1.32199e-05	-1.49509	-1.30187	1.33962e-05	-1.49396	-1.30192
22971443	chr8:22971443:C:T	9.90086e-06	-1.11157e-10	-1.03944	7.79171e-05	-1.11157e-10	-1.02303	7.88593e-05	-1.11157e-10	-1.02319
22971601	chr8:22971601:T:C	7.71665e-06	-1.11157e-10	-1.28868	6.01204e-05	-1.11157e-10	-1.28233	6.08558e-05	-1.11157e-10	-1.28235
22971699	chr8:22971699:C:T	1.90752e-05	-1.11157e-10	-0.383675	0.00015741	-1.11157e-10	-0.319824	0.000159321	-1.11157e-10	-0.319934
22972150	chr8:22972150:G:C	9.11479e-06	-1.11157e-10	-1.12216	6.98688e-05	-1.11157e-10	-1.13206	7.06866e-05	-1.11157e-10	-1.1326
22972211	chr8:22972211:C:T	1.13611e-05	0.133801	-1.03567	8.47602e-05	0.0984097	-1.03726	8.60053e-05	0.100712	-1.03716
22972324	chr8:22972324:T:C	8.96861e-06	-1.11157e-10	-1.13833	7.04296e-05	-1.11157e-10	-1.12406	7.12842e-05	-1.11157e-10	-1.12418
22972381	chr8:22972381:C:T	9.06777e-06	-1.11157e-10	-1.12734	7.12266e-05	-1.11157e-10	-1.11281	7.20899e-05	-1.11157e-10	-1.11294
22972456	chr8:22972456:T:C	1.04585e-05	-0.98465	-3.15096e-10	9.159e-05	-0.861356	-3.15096e-10	9.24938e-05	-0.863716	-3.15096e-10
22972546	chr8:22972546:C:A	9.41719e-06	0.0917875	-1.18131	6.46566e-05	-0.0690277	-1.14056	6.58797e-05	-0.0617846	-1.14124
22972945	chr8:22972945:C:T	1.07729e-05	-1.11157e-10	-0.955034	8.2395e-05	-1.11157e-10	-0.967154	8.34128e-05	-1.11157e-10	-0.967056
22972966	chr8:22972966:A:G	1.80885e-05	0.401937	-0.838722	0.000127367	0.215441	-0.747044	0.000129776	0.223424	-0.748471
22973080	chr8:22973080:TCTC:T	2.44828e-06	-1.54604	-0.890635	2.03671e-05	-1.56539	-0.799363	2.06084e-05	-1.56521	-0.799946
22973349	chr8:22973349:C:T	8.18864e-06	-1.11157e-10	-1.22932	6.46215e-05	-1.11157e-10	-1.21013	6.54074e-05	-1.11157e-10	-1.21022
22974205	chr8:22974205:T:C	7.63183e-06	-1.11157e-10	-1.29974	5.889e-05	-1.11157e-10	-1.30301	5.96121e-05	-1.11157e-10	-1.303
22974602	chr8:22974602:C:T	9.99487e-06	0.0329246	-1.06292	7.56444e-05	0.0479221	-1.10056	7.68964e-05	0.0525869	-1.10099
22974867	chr8:22974867:A:G	1.023e-05	-1.11157e-10	-1.00674	8.11023e-05	-1.11157e-10	-0.982968	8.20871e-05	-1.11157e-10	-0.983077
22975152	chr8:22975152:T:C	7.70763e-06	-1.11157e-10	-1.28985	6.00131e-05	-1.11157e-10	-1.28412	6.07463e-05	-1.11157e-10	-1.28415
22975250	chr8:22975250:C:T	7.75149e-06	-1.11157e-10	-1.28418	5.95322e-05	-1.11157e-10	-1.29216	6.02634e-05	-1.11157e-10	-1.29213
22975621	chr8:22975621:G:A	7.76341e-06	-1.11157e-10	-1.28264	5.96049e-05	-1.11157e-10	-1.29094	6.03371e-05	-1.11157e-10	-1.29091
22975843	chr8:22975843:C:A	7.68023e-06	-1.11157e-10	-1.29341	5.97537e-05	-1.11157e-10	-1.28845	6.04854e-05	-1.11157e-10	-1.28846
22976068	chr8:22976068:C:T	9.58915e-06	0.0350783	-1.10651	7.28806e-05	0.0565621	-1.14642	7.41029e-05	0.0612111	-1.14661
22976502	chr8:22976502:TG:T	9.75366e-06	-1.11157e-10	-1.05442	7.7533e-05	-1.11157e-10	-1.02797	7.84761e-05	-1.11157e-10	-1.02806
22976504	chr8:22976504:T:A	9.7617e-06	-1.11157e-10	-1.0536	7.76004e-05	-1.11157e-10	-1.02711	7.85443e-05	-1.11157e-10	-1.02719
22976759	chr8:22976759:G:A	7.759e-06	-1.11157e-10	-1.28321	6.07182e-05	-1.11157e-10	-1.27243	6.14596e-05	-1.11157e-10	-1.27248
22976871	chr8:22976871:C:T	6.87926e-06	-1.40355	-3.15096e-10	5.20873e-05	-1.42576	-3.15096e-10	5.27108e-05	-1.42604	-3.15096e-10
22977580	chr8:22977580:A:T	8.55798e-06	-1.11157e-10	-1.1852	6.66113e-05	-1.11157e-10	-1.1798	6.74292e-05	-1.11157e-10	-1.17978
22978328	chr8:22978328:A:G	1.20711e-05	0.140141	-0.981385	9.07952e-05	0.155223	-1.0253	9.23099e-05	0.160079	-1.02578
22978347	chr8:22978347:C:T	5.73688e-06	-0.36049	-1.22466	5.16718e-05	-0.186352	-1.24741	5.24066e-05	-0.184819	-1.24701
22978663	chr8:22978663:AG:A	9.19318e-06	-1.11157e-10	-1.1136	7.28573e-05	-1.11157e-10	-1.09018	7.37439e-05	-1.11157e-10	-1.09026
22978843	chr8:22978843:T:C	1.04102e-05	-1.11157e-10	-0.989279	8.54357e-05	-1.11157e-10	-0.930914	8.64616e-05	-1.11157e-10	-0.931157
22979275	chr8:22979275:T:C	4.07745e-06	-0.627485	-1.29911	3.68373e-05	-0.469444	-1.30272	3.73415e-05	-0.468088	-1.30267
22979359	chr8:22979359:TC:T	8.68732e-06	-1.11157e-10	-1.1702	6.90536e-05	-1.11157e-10	-1.1438	6.98921e-05	-1.11157e-10	-1.1439
22979384	chr8:22979384:G:A	1.23565e-05	-1.11157e-10	-0.817879	9.29652e-05	-1.11157e-10	-0.846454	9.41154e-05	-1.11157e-10	-0.846335
22979465	chr8:22979465:G:A	8.39841e-06	-1.11157e-10	-1.20402	6.52888e-05	-1.11157e-10	-1.19986	6.60671e-05	-1.11157e-10	-1.20019
22979526	chr8:22979526:A:T	7.33281e-06	-1.3397	-3.15096e-10	5.48031e-05	-1.37493	-3.15096e-10	5.54201e-05	-1.37591	-3.15096e-10
22979608	chr8:22979608:G:A	4.67093e-06	-0.489118	-1.30159	4.32842e-05	-0.313752	-1.29714	4.38696e-05	-0.312369	-1.29727
22979882	chr8:22979882:T:C	2.86514e-06	-1.53083	-0.748613	2.26512e-05	-1.5368	-0.721663	2.29147e-05	-1.53738	-0.721702
22979898	chr8:22979898:T:C	8.72719e-06	-1.11157e-10	-1.16562	6.80251e-05	-1.11157e-10	-1.1588	6.886e-05	-1.11157e-10	-1.15878
22980100	chr8:22980100:A:G	3.40634e-06	-1.53891	-0.567516	2.70721e-05	-1.54385	-0.536328	2.73887e-05	-1.54434	-0.536385
22980239	chr8:22980239:T:C	1.25661e-05	0.479778	-1.28084	9.84458e-05	0.504198	-1.29337	0.000100185	0.50959	-1.29343
22980538	chr8:22980538:A:G	2.71487e-06	-1.52309	-0.810227	2.01519e-05	-1.53337	-0.842014	2.03912e-05	-1.53396	-0.841799
22980712	chr8:22980712:C:T	1.14634e-05	0.375476	-1.26838	9.01485e-05	0.407164	-1.28438	9.17219e-05	0.412369	-1.28446
22981098	chr8:22981098:T:C	7.84438e-05	-1.11157e-10	1.03032	0.000653152	-1.11157e-10	1.10313	0.000662277	-1.11157e-10	1.10483
22981506	chr8:22981506:T:A	5.50688e-06	-1.47878	-0.147287	4.82789e-05	-1.52548	0.0238	4.88365e-05	-1.52455	0.0221736
22982152	chr8:22982152:G:T	7.83862e-06	-1.11157e-10	-1.273	6.14201e-05	-1.11157e-10	-1.26094	6.21712e-05	-1.11157e-10	-1.26097
22982435	chr8:22982435:A:C	3.73839e-05	0.883386	-0.594208	0.000361852	0.94692	-0.434363	0.000368921	0.953229	-0.433505
22982480	chr8:22982480:A:G	2.31922e-06	-1.23015	-1.26068	1.85998e-05	-1.20427	-1.25126	1.88403e-05	-1.20348	-1.25138
22982579	chr8:22982579:A:G	2.82845e-06	-1.01757	-1.27477	2.32534e-05	-0.945617	-1.28661	2.35266e-05	-0.946206	-1.28652
22983645	chr8:22983645:A:G	2.16399e-06	-1.27575	-1.28436	1.72608e-05	-1.25237	-1.27787	1.74836e-05	-1.25162	-1.27797
22984119	chr8:22984119:T:A	9.33572e-06	-1.11157e-10	-1.09822	7.4597e-05	-1.11157e-10	-1.06658	7.55149e-05	-1.11157e-10	-1.06653
22984589	chr8:22984589:A:C	1.27389e-05	-1.11157e-10	-0.787404	0.000100912	-1.11157e-10	-0.764432	0.000102132	-1.11157e-10	-0.764592
22984918	chr8:22984918:T:C	7.81326e-06	-1.11157e-10	-1.27624	6.12248e-05	-1.11157e-10	-1.26413	6.19736e-05	-1.11157e-10	-1.26415
22985042	chr8:22985042:T:C	1.51864e-05	-1.11157e-10	-0.611662	0.000114713	-1.11157e-10	-0.636244	0.000116176	-1.11157e-10	-0.635752
22985239	chr8:22985239:C:T	8.74873e-06	-1.51945	0.356292	8.50945e-05	-1.50393	0.569016	8.61157e-05	-1.50359	0.568427
22985427	chr8:22985427:G:A	5.84614e-06	-1.56628	-3.15096e-10	4.58888e-05	-1.55246	-3.15096e-10	4.64202e-05	-1.55312	-3.15096e-10
22985569	chr8:22985569:G:A	7.15992e-06	-1.55855	0.194982	6.55223e-05	-1.56627	0.369983	6.621e-05	-1.56623	0.368209
22985606	chr8:22985606:C:T	1.62763e-05	-1.11157e-10	-0.542353	0.000122835	-1.11157e-10	-0.567839	0.000124401	-1.11157e-10	-0.567349
22985684	chr8:22985684:C:T	1.71108e-05	-1.11157e-10	-0.492352	0.000129149	-1.11157e-10	-0.51771	0.000130797	-1.11157e-10	-0.517208
22985906	chr8:22985906:T:TCAG	9.10816e-06	-1.11157e-10	-1.12289	6.90217e-05	-1.11157e-10	-1.14426	6.98749e-05	-1.11157e-10	-1.14415
22986177	chr8:22986177:T:C	3.98153e-06	-1.55531	-0.395087	3.6397e-05	-1.54779	-0.236407	3.68322e-05	-1.54759	-0.23689
22986462	chr8:22986462:T:C	5.97457e-06	-1.54455	-3.15096e-10	4.59121e-05	-1.55195	-3.15096e-10	4.64806e-05	-1.55182	-3.15096e-10
22986484	chr8:22986484:A:C	1.6459e-06	-1.53337	-1.30041	1.30495e-05	-1.51209	-1.29784	1.32014e-05	-1.51261	-1.29793
22987005	chr8:22987005:C:G	4.01261e-06	-1.10732	-0.835299	3.82061e-05	-0.984399	-0.751285	3.86468e-05	-0.985228	-0.751167
22987166	chr8:22987166:G:A	1.69123e-05	0.402971	-0.906993	0.000171271	0.538192	-0.773624	0.000174532	0.544181	-0.772933
22987372	chr8:22987372:G:A	2.75806e-06	-1.31947	-0.998061	2.41848e-05	-1.28825	-0.904708	2.44887e-05	-1.28757	-0.905076
22987468	chr8:22987468:C:T	3.91434e-06	-1.1485	-0.818914	3.69578e-05	-1.03212	-0.73678	3.7387e-05	-1.03288	-0.736652
22987500	chr8:22987500:G:C	2.11468e-06	-1.31781	-1.26535	1.67845e-05	-1.28247	-1.27575	1.70156e-05	-1.28105	-1.27568
22987843	chr8:22987843:T:A	2.39255e-05	0.788651	-0.945768	0.000243436	0.93551	-0.819335	0.000248196	0.942034	-0.818675
22987861	chr8:22987861:T:G	7.14229e-06	-1.36603	-3.15096e-10	5.95688e-05	-1.29155	-3.15096e-10	6.03047e-05	-1.29145	-3.15096e-10
22987908	chr8:22987908:G:C	7.81042e-06	-1.11157e-10	-1.2766	6.10819e-05	-1.11157e-10	-1.26646	6.1829e-05	-1.11157e-10	-1.26648
22988261	chr8:22988261:G:A	2.02486e-06	-1.46495	-1.16161	1.58751e-05	-1.41076	-1.20317	1.60697e-05	-1.41143	-1.20249
22988320	chr8:22988320:T:C	2.19862e-06	-1.28511	-1.25913	1.74929e-05	-1.24749	-1.2694	1.7735e-05	-1.24601	-1.26931
22988554	chr8:22988554:C:T	1.97823e-05	-1.11157e-10	-0.347276	0.000165555	-1.11157e-10	-0.269377	0.00016757	-1.11157e-10	-0.269455
22989165	chr8:22989165:T:TG	7.96318e-06	-1.11157e-10	-1.25723	6.08954e-05	-1.11157e-10	-1.26952	6.16416e-05	-1.11157e-10	-1.26952
22989176	chr8:22989176:C:G	7.75186e-06	0.0149744	-1.2991	6.57631e-05	0.104838	-1.29746	6.68758e-05	0.109476	-1.2975
22989670	chr8:22989670:G:A	1.03487e-05	-1.11157e-10	-0.995204	7.86785e-05	-1.11157e-10	-1.01331	7.96426e-05	-1.11157e-10	-1.01331
22989881	chr8:22989881:T:C	4.68909e-06	-1.25282	-0.534007	4.57759e-05	-1.145	-0.409924	4.6305e-05	-1.14574	-0.409871
22990332	chr8:22990332:C:T	7.59731e-06	-1.11157e-10	-1.30427	5.88589e-05	-1.11157e-10	-1.30354	5.95799e-05	-1.11157e-10	-1.30354
22990777	chr8:22990777:C:T	6.28039e-06	-1.49463	-3.15096e-10	4.706e-05	-1.52726	-3.15096e-10	4.76661e-05	-1.52664	-3.15096e-10
22991211	chr8:22991211:C:T	1.14548e-05	-1.11157e-10	-0.893652	9.14598e-05	-1.11157e-10	-0.862779	9.2571e-05	-1.11157e-10	-0.862881
22991909	chr8:22991909:G:T	2.92174e-06	-1.28735	-0.972537	2.68917e-05	-1.21049	-0.876373	2.719e-05	-1.21176	-0.876246
22992266	chr8:22992266:T:C	1.8977e-06	-1.45887	-1.23255	1.5073e-05	-1.40778	-1.258	1.52537e-05	-1.40846	-1.25758
22992350	chr8:22992350:C:T	9.87356e-06	-1.11157e-10	-1.0422	7.69106e-05	-1.11157e-10	-1.03604	7.78739e-05	-1.11157e-10	-1.03577
22992647	chr8:22992647:A:G	2.3254e-05	-1.11157e-10	-0.185588	0.000177616	-1.11157e-10	-0.199055	0.000179853	-1.11157e-10	-0.19872
22992892	chr8:22992892:A:G	3.12856e-06	-1.34045	-0.851041	2.46722e-05	-1.3117	-0.861303	2.50153e-05	-1.31037	-0.861001
22993141	chr8:22993141:G:A	7.93846e-06	-1.11157e-10	-1.26034	6.20941e-05	-1.11157e-10	-1.25003	6.28518e-05	-1.11157e-10	-1.25008
22993305	chr8:22993305:G:A	1.01695e-05	-1.11157e-10	-1.01267	7.9223e-05	-1.11157e-10	-1.00641	8.02164e-05	-1.11157e-10	-1.00613
22993561	chr8:22993561:C:T	2.61708e-06	-1.29725	-1.07275	2.07388e-05	-1.26747	-1.0792	2.10276e-05	-1.26605	-1.07898
22993651	chr8:22993651:G:T	7.67542e-06	-1.11157e-10	-1.29404	5.91073e-05	-1.11157e-10	-1.29932	5.98316e-05	-1.11157e-10	-1.29932
22994338	chr8:22994338:G:A	8.72497e-06	-1.11157e-10	-1.16587	6.79096e-05	-1.11157e-10	-1.1605	6.87558e-05	-1.11157e-10	-1.1603
22994418	chr8:22994418:G:A	7.60041e-06	-1.11157e-10	-1.30386	5.89687e-05	-1.11157e-10	-1.30167	5.96913e-05	-1.11157e-10	-1.30167
22994426	chr8:22994426:G:A	2.19062e-05	-1.11157e-10	-0.245291	0.000180639	-1.11157e-10	-0.182177	0.000182872	-1.11157e-10	-0.182071
22994470	chr8:22994470:G:A	7.83664e-06	-1.11157e-10	-1.27325	6.06825e-05	-1.11157e-10	-1.27302	6.14314e-05	-1.11157e-10	-1.27294
22994530	chr8:22994530:C:T	1.55293e-05	-1.40522	0.815885	0.000129216	-1.32432	0.807124	0.000130651	-1.3259	0.807567
22994583	chr8:22994583:G:A	2.16615e-06	-1.34182	-1.21729	1.55244e-05	-1.44197	-1.19429	1.57479e-05	-1.43975	-1.1944
22994719	chr8:22994719:T:C	1.80155e-05	-1.11157e-10	-0.440833	0.000138148	-1.11157e-10	-0.45035	0.000139875	-1.11157e-10	-0.45011
22995098	chr8:22995098:T:A	3.77501e-06	-0.838008	-1.16565	3.39972e-05	-0.728938	-1.12346	3.44434e-05	-0.727905	-1.12363
22995099	chr8:22995099:T:A	7.5915e-06	-0.0528544	-1.25218	7.27471e-05	0.122149	-1.21384	7.37185e-05	0.123423	-1.21403
22995178	chr8:22995178:T:C	2.07445e-06	-1.31841	-1.28396	1.76717e-05	-1.21674	-1.28997	1.78764e-05	-1.21754	-1.28984
22995384	chr8:22995384:T:C	7.59987e-06	-1.11157e-10	-1.30393	5.91058e-05	-1.11157e-10	-1.29935	5.98274e-05	-1.11157e-10	-1.29939
22995500	chr8:22995500:A:T	9.93691e-06	-1.11157e-10	-1.03581	7.55256e-05	-1.11157e-10	-1.05421	7.64585e-05	-1.11157e-10	-1.05411
22995696	chr8:22995696:C:A	9.21099e-06	-1.11157e-10	-1.11167	7.02058e-05	-1.11157e-10	-1.12725	7.10774e-05	-1.11157e-10	-1.12709
22995709	chr8:22995709:C:G	1.4748e-05	-1.11157e-10	-0.640958	0.000120089	-1.11157e-10	-0.590447	0.000121552	-1.11157e-10	-0.590513
22996082	chr8:22996082:C:G	1.32872e-05	-1.11157e-10	-0.745262	0.000105716	-1.11157e-10	-0.717924	0.000106993	-1.11157e-10	-0.718093
22996396	chr8:22996396:A:G	7.5973e-06	-1.11157e-10	-1.30427	5.89735e-05	-1.11157e-10	-1.30159	5.96942e-05	-1.11157e-10	-1.30162
22996589	chr8:22996589:C:T	7.74313e-06	-1.11157e-10	-1.28526	6.02423e-05	-1.11157e-10	-1.2803	6.0977e-05	-1.11157e-10	-1.28036
22996615	chr8:22996615:G:C	1.05014e-05	-1.11157e-10	-0.980557	7.96482e-05	-1.11157e-10	-1.00106	8.06334e-05	-1.11157e-10	-1.00094
22996640	chr8:22996640:C:T	1.37201e-05	-1.11157e-10	-0.713199	0.000109293	-1.11157e-10	-0.684643	0.000110614	-1.11157e-10	-0.684815
22996854	chr8:22996854:T:C	8.19514e-06	-1.11157e-10	-1.22852	6.24043e-05	-1.11157e-10	-1.24504	6.31696e-05	-1.11157e-10	-1.24503
22996898	chr8:22996898:T:C	1.23917e-05	-1.11157e-10	-0.815033	9.43092e-05	-1.11157e-10	-0.8321	9.54758e-05	-1.11157e-10	-0.831984
22996909	chr8:22996909:C:G	7.92719e-06	-1.11157e-10	-1.26176	6.27751e-05	-1.11157e-10	-1.23912	6.35376e-05	-1.11157e-10	-1.23923
22997134	chr8:22997134:G:A	7.61869e-06	-1.11157e-10	-1.30146	5.94545e-05	-1.11157e-10	-1.29347	6.01791e-05	-1.11157e-10	-1.29353
22997157	chr8:22997157:C:T	7.62783e-06	-1.11157e-10	-1.30026	5.95961e-05	-1.11157e-10	-1.29109	6.0322e-05	-1.11157e-10	-1.29116
22997260	chr8:22997260:CTGA:C	1.82092e-06	-1.42932	-1.30341	1.41569e-05	-1.4331	-1.29538	1.43394e-05	-1.43244	-1.29541
22997321	chr8:22997321:G:A	7.63379e-06	-1.11157e-10	-1.29948	5.96854e-05	-1.11157e-10	-1.28959	6.04122e-05	-1.11157e-10	-1.28967
22997383	chr8:22997383:G:T	8.07968e-06	-1.11157e-10	-1.24271	6.2018e-05	-1.11157e-10	-1.25125	6.27874e-05	-1.11157e-10	-1.2511
22997595	chr8:22997595:G:A	7.67702e-06	-1.11157e-10	-1.29383	6.02263e-05	-1.11157e-10	-1.28057	6.09585e-05	-1.11157e-10	-1.28066
22997625	chr8:22997625:T:G	8.91028e-06	-0.888621	-0.256237	8.44443e-05	-0.793485	-0.149102	8.51588e-05	-0.795894	-0.150445
22997657	chr8:22997657:T:C	7.67336e-06	-1.11157e-10	-1.29431	6.0182e-05	-1.11157e-10	-1.2813	6.09137e-05	-1.11157e-10	-1.2814
22997753	chr8:22997753:T:C	7.76479e-06	-1.11157e-10	-1.28246	6.11669e-05	-1.11157e-10	-1.26507	6.19088e-05	-1.11157e-10	-1.2652
22998118	chr8:22998118:C:T	8.44773e-06	-1.11157e-10	-1.19817	6.4839e-05	-1.11157e-10	-1.20677	6.5638e-05	-1.11157e-10	-1.2067
22998282	chr8:22998282:C:T	3.07449e-06	-0.9632	-1.24572	2.49839e-05	-0.89635	-1.2641	2.53321e-05	-0.894934	-1.26385
22998358	chr8:22998358:T:C	7.76345e-06	-1.11157e-10	-1.28264	6.11526e-05	-1.11157e-10	-1.26531	6.18943e-05	-1.11157e-10	-1.26543
22998563	chr8:22998563:G:A	7.73202e-06	-1.11157e-10	-1.28669	6.08139e-05	-1.11157e-10	-1.27086	6.15521e-05	-1.11157e-10	-1.27097
22998808	chr8:22998808:T:C	7.5977e-06	-1.11157e-10	-1.30422	5.88529e-05	-1.11157e-10	-1.30364	5.95738e-05	-1.11157e-10	-1.30364
22998862	chr8:22998862:A:G	8.9851e-06	-1.11157e-10	-1.1365	7.21908e-05	-1.11157e-10	-1.09937	7.30695e-05	-1.11157e-10	-1.09945
22998987	chr8:22998987:C:T	7.60752e-06	-1.11157e-10	-1.30293	5.88332e-05	-1.11157e-10	-1.30397	5.95543e-05	-1.11157e-10	-1.30397
22999120	chr8:22999120:A:G	8.97201e-06	-1.11157e-10	-1.13795	7.06589e-05	-1.11157e-10	-1.12081	7.1518e-05	-1.11157e-10	-1.12091
22999320	chr8:22999320:G:A	1.858e-06	-1.40849	-1.30407	1.43077e-05	-1.41984	-1.29804	1.44927e-05	-1.41914	-1.29807
22999355	chr8:22999355:G:A	6.13526e-06	-1.51801	-3.15096e-10	4.60335e-05	-1.54931	-3.15096e-10	4.66356e-05	-1.54849	-3.15096e-10
22999637	chr8:22999637:A:G	7.59775e-06	-1.11157e-10	-1.30421	5.88516e-05	-1.11157e-10	-1.30366	5.95726e-05	-1.11157e-10	-1.30366
23000264	chr8:23000264:C:A	8.19477e-06	-1.11157e-10	-1.22857	6.17876e-05	-1.11157e-10	-1.25498	6.25592e-05	-1.11157e-10	-1.25474
23000311	chr8:23000311:T:C	8.74912e-06	-1.11157e-10	-1.16311	6.9722e-05	-1.11157e-10	-1.13416	7.05566e-05	-1.11157e-10	-1.13444
23000910	chr8:23000910:C:T	8.48313e-06	-1.11157e-10	-1.19398	6.55714e-05	-1.11157e-10	-1.19554	6.63777e-05	-1.11157e-10	-1.1955
23001074	chr8:23001074:A:G	5.96756e-06	-1.54572	-3.15096e-10	5.02218e-05	-1.46223	-3.15096e-10	5.06749e-05	-1.46543	-3.15096e-10
23001352	chr8:23001352:GTATCACCA:G	8.06502e-06	-1.11157e-10	-1.24453	6.19162e-05	-1.11157e-10	-1.2529	6.26842e-05	-1.11157e-10	-1.25275
23001533	chr8:23001533:A:G	7.65028e-06	-1.11157e-10	-1.29732	5.94392e-05	-1.11157e-10	-1.29372	6.0164e-05	-1.11157e-10	-1.29378
23001751	chr8:23001751:G:A	8.07668e-06	-1.11157e-10	-1.24308	6.19994e-05	-1.11157e-10	-1.25155	6.27685e-05	-1.11157e-10	-1.2514
23001801	chr8:23001801:TACAA:T	7.85294e-06	-1.11157e-10	-1.27117	6.20661e-05	-1.11157e-10	-1.25048	6.28177e-05	-1.11157e-10	-1.25062
23001880	chr8:23001880:A:C	7.80537e-06	-1.11157e-10	-1.27725	6.15827e-05	-1.11157e-10	-1.2583	6.23291e-05	-1.11157e-10	-1.25843
23002187	chr8:23002187:T:A	8.27037e-06	-1.11157e-10	-1.21938	6.49263e-05	-1.11157e-10	-1.20543	6.57183e-05	-1.11157e-10	-1.20548
23002285	chr8:23002285:G:A	1.81164e-06	-1.43971	-1.29812	1.40466e-05	-1.45254	-1.28375	1.4226e-05	-1.45199	-1.2838
23002400	chr8:23002400:C:A	8.1378e-06	-1.11157e-10	-1.23554	6.23851e-05	-1.11157e-10	-1.24535	6.31593e-05	-1.11157e-10	-1.2452
23002491	chr8:23002491:A:G	8.00723e-06	-1.11157e-10	-1.25172	6.14314e-05	-1.11157e-10	-1.26076	6.21888e-05	-1.11157e-10	-1.26068
23002565	chr8:23002565:C:G	1.64825e-05	-0.529766	-3.15096e-10	9.70144e-05	-0.803819	-3.15096e-10	9.91019e-05	-0.794708	-3.15096e-10
23002733	chr8:23002733:G:T	1.5322e-05	-1.11157e-10	-0.602776	0.000117571	-1.11157e-10	-0.611633	0.000119038	-1.11157e-10	-0.611414
23002774	chr8:23002774:T:C	3.66149e-06	-1.13027	-0.903923	3.1283e-05	-1.02631	-0.909291	3.1655e-05	-1.02715	-0.908816
23003415	chr8:23003415:A:G	8.31497e-06	-1.11157e-10	-1.21401	6.63603e-05	-1.11157e-10	-1.18358	6.71634e-05	-1.11157e-10	-1.18373
23003432	chr8:23003432:T:G	1.45894e-05	-1.11157e-10	-0.651771	0.000111955	-1.11157e-10	-0.660585	0.000113351	-1.11157e-10	-0.66037
23003441	chr8:23003441:T:C	8.31499e-06	-1.11157e-10	-1.214	6.63589e-05	-1.11157e-10	-1.1836	6.7162e-05	-1.11157e-10	-1.18375
23003593	chr8:23003593:G:A	1.7803e-05	-1.11157e-10	-0.452695	0.000142782	-1.11157e-10	-0.417357	0.000144504	-1.11157e-10	-0.417552
23003672	chr8:23003672:G:A	6.00355e-06	-1.53971	-3.15096e-10	4.7168e-05	-1.52496	-3.15096e-10	4.7722e-05	-1.52547	-3.15096e-10
23003791	chr8:23003791:A:G	8.2214e-06	-1.11157e-10	-1.22532	6.25712e-05	-1.11157e-10	-1.24237	6.33387e-05	-1.11157e-10	-1.24236
23003884	chr8:23003884:C:T	8.25525e-06	-0.20875	-1.01246	7.24953e-05	-0.11098	-0.984177	7.35018e-05	-0.109469	-0.984079
23003953	chr8:23003953:A:G	1.25602e-05	-1.11157e-10	-0.801531	9.55019e-05	-1.11157e-10	-0.819533	9.66827e-05	-1.11157e-10	-0.819423
23004602	chr8:23004602:C:T	1.19426e-05	-1.11157e-10	-0.851953	9.09127e-05	-1.11157e-10	-0.868779	9.20366e-05	-1.11157e-10	-0.868671
23004882	chr8:23004882:G:A	9.50321e-06	-1.08043	-3.15096e-10	7.11963e-05	-1.11324	-3.15096e-10	7.20083e-05	-1.11408	-3.15096e-10
23004910	chr8:23004910:A:G	8.08028e-06	-1.11157e-10	-1.24264	6.20223e-05	-1.11157e-10	-1.25119	6.27917e-05	-1.11157e-10	-1.25103
23005184	chr8:23005184:A:G	1.39613e-05	-1.11157e-10	-0.695774	0.000107184	-1.11157e-10	-0.704132	0.00010852	-1.11157e-10	-0.703924
23005250	chr8:23005250:T:C	1.75613e-06	-1.48304	-1.2859	1.32411e-05	-1.50005	-1.2953	1.34129e-05	-1.49936	-1.29529
23005364	chr8:23005364:G:A	7.05103e-06	-1.37889	-3.15096e-10	5.70268e-05	-1.33516	-3.15096e-10	5.77524e-05	-1.33469	-3.15096e-10
23005491	chr8:23005491:A:G	2.93282e-06	-1.54109	-0.715011	2.1742e-05	-1.55388	-0.745551	2.20339e-05	-1.55356	-0.744714
23005504	chr8:23005504:G:T	2.68167e-06	-1.56076	-0.784861	2.13211e-05	-1.56494	-0.754043	2.15924e-05	-1.56483	-0.753685
23005510	chr8:23005510:A:G	9.26891e-06	-1.11157e-10	-1.1054	7.4115e-05	-1.11157e-10	-1.07306	7.50299e-05	-1.11157e-10	-1.07297
23005678	chr8:23005678:C:T	1.74739e-06	-1.48609	-1.28785	1.32512e-05	-1.5088	-1.28579	1.34219e-05	-1.50814	-1.28583
23005734	chr8:23005734:C:T	4.88166e-06	-0.533366	-1.21321	3.92671e-05	-0.528046	-1.18025	3.98797e-05	-0.52474	-1.18025
23005735	chr8:23005735:A:G	1.87672e-06	-1.52006	-1.18247	1.38896e-05	-1.5393	-1.20824	1.40732e-05	-1.53883	-1.20776
23006101	chr8:23006101:C:T	6.10053e-06	-1.52369	-3.15096e-10	4.75457e-05	-1.51699	-3.15096e-10	4.81331e-05	-1.51689	-3.15096e-10
23006235	chr8:23006235:A:G	7.87003e-06	-1.11157e-10	-1.269	6.03782e-05	-1.11157e-10	-1.27805	6.11202e-05	-1.11157e-10	-1.27802
23006238	chr8:23006238:T:C	7.94862e-06	-1.11157e-10	-1.25907	6.24546e-05	-1.11157e-10	-1.24424	6.32129e-05	-1.11157e-10	-1.24435
23006244	chr8:23006244:C:T	8.07584e-06	-1.11157e-10	-1.24319	6.19911e-05	-1.11157e-10	-1.25169	6.27601e-05	-1.11157e-10	-1.25154
23006264	chr8:23006264:G:A	8.07584e-06	-1.11157e-10	-1.24319	6.19911e-05	-1.11157e-10	-1.25169	6.27601e-05	-1.11157e-10	-1.25154
23006331	chr8:23006331:G:A	7.73432e-06	-1.11157e-10	-1.2864	6.02717e-05	-1.11157e-10	-1.27982	6.10096e-05	-1.11157e-10	-1.27983
23006621	chr8:23006621:T:A	8.08668e-06	-1.11157e-10	-1.24184	6.20681e-05	-1.11157e-10	-1.25045	6.28382e-05	-1.11157e-10	-1.25029
23007109	chr8:23007109:T:C	2.42978e-06	-1.56082	-0.883443	1.84207e-05	-1.56542	-0.899787	1.86574e-05	-1.56533	-0.899283
23007244	chr8:23007244:C:T	8.07584e-06	-1.11157e-10	-1.24319	6.19911e-05	-1.11157e-10	-1.25169	6.27601e-05	-1.11157e-10	-1.25154
23008175	chr8:23008175:G:T	5.85395e-06	-1.56495	-3.15096e-10	4.53076e-05	-1.5652	-3.15096e-10	4.586e-05	-1.56527	-3.15096e-10
23008353	chr8:23008353:A:G	3.2584e-06	-1.546	-0.604824	2.41018e-05	-1.55715	-0.639242	2.44255e-05	-1.55687	-0.638355
23009802	chr8:23009802:T:G	1.01081e-05	-1.01872	-3.15096e-10	6.40804e-05	-1.21854	-3.15096e-10	6.52589e-05	-1.2125	-3.15096e-10
23010024	chr8:23010024:C:T	1.63384e-05	-0.538547	-3.15096e-10	0.000125621	-0.54541	-3.15096e-10	0.00012699	-0.546747	-3.15096e-10
23010064	chr8:23010064:T:C	7.77917e-06	-1.11157e-10	-1.28061	6.06882e-05	-1.11157e-10	-1.27293	6.14318e-05	-1.11157e-10	-1.27293
23010120	chr8:23010120:C:T	1.30162e-05	-1.11157e-10	-0.765872	9.89081e-05	-1.11157e-10	-0.784487	0.000100132	-1.11157e-10	-0.784369
23010189	chr8:23010189:C:T	7.94433e-06	-1.11157e-10	-1.25961	6.14478e-05	-1.11157e-10	-1.26049	6.22022e-05	-1.11157e-10	-1.26047
23010277	chr8:23010277:C:G	8.81893e-06	-0.0110843	-1.14408	7.91319e-05	0.109512	-1.11707	8.02536e-05	0.111368	-1.11703
23011161	chr8:23011161:A:G	2.69128e-06	-1.12293	-1.21911	1.91352e-05	-1.18663	-1.24052	1.94075e-05	-1.18506	-1.24013
23011394	chr8:23011394:CCTTTT:C	1.52997e-05	-1.11157e-10	-0.604233	0.000117285	-1.11157e-10	-0.614073	0.000118746	-1.11157e-10	-0.613873
23011752	chr8:23011752:C:T	8.92163e-06	-1.11157e-10	-1.14358	6.81199e-05	-1.11157e-10	-1.15741	6.8962e-05	-1.11157e-10	-1.1573
23011884	chr8:23011884:G:A	5.98537e-06	-1.54275	-3.15096e-10	4.55771e-05	-1.55927	-3.15096e-10	4.61583e-05	-1.55878	-3.15096e-10
23011945	chr8:23011945:G:C	1.16244e-05	-1.11157e-10	-0.878952	8.84164e-05	-1.11157e-10	-0.896622	8.95096e-05	-1.11157e-10	-0.896511
23012541	chr8:23012541:T:C	4.56621e-06	-1.22869	-0.584692	3.37995e-05	-1.27065	-0.587581	3.42843e-05	-1.26936	-0.586805
23012659	chr8:23012659:C:T	9.1777e-06	-1.11157e-10	-1.11529	7.40235e-05	-1.11157e-10	-1.0743	7.49227e-05	-1.11157e-10	-1.0744
23013250	chr8:23013250:TA:T	9.5952e-06	-1.11157e-10	-1.0708	7.56618e-05	-1.11157e-10	-1.05241	7.65809e-05	-1.11157e-10	-1.05251
23013379	chr8:23013379:T:C	9.29245e-06	-1.11157e-10	-1.10286	7.00803e-05	-1.11157e-10	-1.12904	7.095e-05	-1.11157e-10	-1.12888
23013549	chr8:23013549:A:G	1.02173e-05	-1.11157e-10	-1.00798	7.92936e-05	-1.11157e-10	-1.00552	8.02926e-05	-1.11157e-10	-1.00518
23013776	chr8:23013776:G:A	2.62093e-05	-0.0659487	-3.15096e-10	0.000220546	0.0174289	-3.15096e-10	0.000222655	0.0147663	-3.15096e-10
23014438	chr8:23014438:T:C	1.16943e-05	-1.11157e-10	-0.872965	8.89494e-05	-1.11157e-10	-0.890611	9.00487e-05	-1.11157e-10	-0.890507
23014471	chr8:23014471:T:C	1.21572e-05	-1.11157e-10	-0.834139	9.3213e-05	-1.11157e-10	-0.843791	9.43916e-05	-1.11157e-10	-0.843405
23014986	chr8:23014986:T:C	2.4526e-06	-1.55907	-0.875849	1.8929e-05	-1.56616	-0.87182	1.91706e-05	-1.56616	-0.871323
23015216	chr8:23015216:G:A	7.73852e-06	-1.11157e-10	-1.28585	5.98621e-05	-1.11157e-10	-1.28663	6.05967e-05	-1.11157e-10	-1.28662
23015491	chr8:23015491:G:A	9.09264e-06	-0.0338691	-1.09073	7.91598e-05	0.0770658	-1.08428	8.02992e-05	0.0791345	-1.08423
23016020	chr8:23016020:G:A	3.4453e-05	1.5118	-1.30427	0.000338773	1.75025	-1.3036	0.000347528	1.76357	-1.30358
23016062	chr8:23016062:A:G	7.67236e-06	-1.11157e-10	-1.29444	5.93658e-05	-1.11157e-10	-1.29496	6.0094e-05	-1.11157e-10	-1.29495
23016088	chr8:23016088:C:A	2.97026e-06	-0.999491	-1.24392	2.53161e-05	-0.882731	-1.26451	2.56937e-05	-0.880484	-1.26413
23016335	chr8:23016335:C:T	6.39657e-06	-1.4763	-3.15096e-10	4.94557e-05	-1.4776	-3.15096e-10	5.00219e-05	-1.4784	-3.15096e-10
23016401	chr8:23016401:A:T	1.04803e-05	0.304321	-1.28689	9.44307e-05	0.443939	-1.27475	9.57877e-05	0.44605	-1.27477
23016402	chr8:23016402:A:T	1.43601e-05	-0.66761	-3.15096e-10	0.000109055	-0.686829	-3.15096e-10	0.000110519	-0.685667	-3.15096e-10
23016464	chr8:23016464:T:TA	1.37621e-05	0.48083	-1.19098	0.000130758	0.645018	-1.15035	0.000132641	0.647204	-1.15042
23016824	chr8:23016824:G:A	3.53681e-06	-0.952789	-1.11605	2.79759e-05	-0.895897	-1.15144	2.83762e-05	-0.894376	-1.15093
23016991	chr8:23016991:C:A	1.16327e-05	-1.11157e-10	-0.878244	8.50717e-05	-1.11157e-10	-0.935184	8.61453e-05	-1.11157e-10	-0.934823
23017118	chr8:23017118:C:T	1.0098e-05	-1.01972	-3.15096e-10	7.62445e-05	-1.04473	-3.15096e-10	7.73113e-05	-1.04302	-3.15096e-10
23017379	chr8:23017379:A:G	1.45321e-05	-1.11157e-10	-0.655702	0.000104971	-1.11157e-10	-0.724995	0.000106313	-1.11157e-10	-0.724466
23018097	chr8:23018097:A:G	2.98494e-06	-1.54223	-0.696249	2.49965e-05	-1.51965	-0.64029	2.53056e-05	-1.51978	-0.640048
23018232	chr8:23018232:G:T	8.85373e-06	-1.11157e-10	-1.15122	6.72161e-05	-1.11157e-10	-1.17077	6.80448e-05	-1.11157e-10	-1.17069
23018385	chr8:23018385:G:A	9.10679e-06	-1.11157e-10	-1.12304	6.8728e-05	-1.11157e-10	-1.14852	6.95814e-05	-1.11157e-10	-1.14836
23018472	chr8:23018472:A:G	8.19482e-05	2.09917	-1.02515	0.000760408	2.20999	-0.954813	0.000782279	2.2256	-0.954242
23018587	chr8:23018587:G:A	1.30676e-05	-1.11157e-10	-0.761927	9.94635e-05	-1.11157e-10	-0.778888	0.000100695	-1.11157e-10	-0.778763
23018920	chr8:23018920:C:T	2.99659e-05	-1.11157e-10	0.067996	0.000221886	-1.11157e-10	0.0234853	0.00022465	-1.11157e-10	0.0236847
23019226	chr8:23019226:C:T	4.87184e-06	-0.445867	-1.30273	4.07732e-05	-0.371602	-1.29905	4.15591e-05	-0.364619	-1.29912
23019576	chr8:23019576:G:A	8.82602e-06	-1.11157e-10	-1.15436	6.68551e-05	-1.11157e-10	-1.17615	6.76845e-05	-1.11157e-10	-1.176
23019809	chr8:23019809:G:A	3.36138e-06	-0.932661	-1.18705	2.53497e-05	-0.984594	-1.16132	2.56346e-05	-0.985444	-1.16147
23022056	chr8:23022056:C:T	9.8658e-06	-1.11157e-10	-1.04299	7.45559e-05	-1.11157e-10	-1.06713	7.54669e-05	-1.11157e-10	-1.06716
23022185	chr8:23022185:G:C	1.97805e-05	-1.11157e-10	-0.347364	0.000147307	-1.11157e-10	-0.386161	0.000149145	-1.11157e-10	-0.385939
23022221	chr8:23022221:T:C	0.00166247	2.85377	1.23022	0.0277797	3.17695	1.67643	0.0286539	3.19179	1.6804
23022527	chr8:23022527:A:G	7.70719e-06	-1.11157e-10	-1.28991	6.00826e-05	-1.11157e-10	-1.28296	6.08171e-05	-1.11157e-10	-1.28299
23022649	chr8:23022649:G:C	2.1061e-05	0.181011	-0.465649	0.00023768	0.373114	-0.280869	0.000241815	0.377405	-0.280089
23022660	chr8:23022660:G:A	1.2115e-05	-1.11157e-10	-0.837621	9.70157e-05	-1.11157e-10	-0.803806	9.81798e-05	-1.11157e-10	-0.804057
23022771	chr8:23022771:G:A	8.64203e-06	-1.11157e-10	-1.17543	6.78444e-05	-1.11157e-10	-1.16146	6.86727e-05	-1.11157e-10	-1.16151
23023124	chr8:23023124:G:A	1.6371e-05	-1.11157e-10	-0.536553	0.000123423	-1.11157e-10	-0.563064	0.000124928	-1.11157e-10	-0.563117
23023192	chr8:23023192:CAA:C	3.30499e-06	-0.851153	-1.28548	2.8474e-05	-0.742803	-1.28688	2.88712e-05	-0.741296	-1.28672
23023275	chr8:23023275:A:C	1.87392e-05	-1.11157e-10	-0.401443	0.000139583	-1.11157e-10	-0.440022	0.000141327	-1.11157e-10	-0.439783
23023478	chr8:23023478:GT:G	9.94482e-06	-1.11157e-10	-1.03501	7.84244e-05	-1.11157e-10	-1.01654	7.93777e-05	-1.11157e-10	-1.01664
23023492	chr8:23023492:ACT:A	9.06034e-06	-1.11157e-10	-1.12816	6.87436e-05	-1.11157e-10	-1.1483	6.95839e-05	-1.11157e-10	-1.14832
23023907	chr8:23023907:A:G	2.71653e-06	-1.522	-0.810711	2.25463e-05	-1.51317	-0.749935	2.28193e-05	-1.51345	-0.749797
23024019	chr8:23024019:G:A	5.88962e-06	-1.55887	-3.15096e-10	4.54795e-05	-1.56142	-3.15096e-10	4.60308e-05	-1.56155	-3.15096e-10
23024020	chr8:23024020:A:G	5.89673e-06	-1.55766	-3.15096e-10	4.55226e-05	-1.56047	-3.15096e-10	4.60739e-05	-1.56061	-3.15096e-10
23024126	chr8:23024126:C:T	1.82708e-05	-0.426757	-3.15096e-10	0.000151182	-0.360193	-3.15096e-10	0.000153064	-0.359999	-3.15096e-10
23024339	chr8:23024339:T:C	2.21039e-06	-1.54688	-0.992013	1.8476e-05	-1.54398	-0.918226	1.87003e-05	-1.54411	-0.918206
23024696	chr8:23024696:C:T	3.16928e-06	-1.23772	-0.940841	2.68196e-05	-1.22552	-0.864024	2.71352e-05	-1.22604	-0.863989
23024780	chr8:23024780:G:A	0.000242401	3.38623	-1.2277	0.0028513	3.74776	-1.17091	0.00293322	3.76348	-1.17048
23025018	chr8:23025018:G:A	2.1626e-06	-1.39322	-1.16754	1.55897e-05	-1.44341	-1.18866	1.58151e-05	-1.44172	-1.18817
23025234	chr8:23025234:C:T	8.93671e-06	-1.11157e-10	-1.1419	7.06083e-05	-1.11157e-10	-1.12153	7.15304e-05	-1.11157e-10	-1.12074
23026221	chr8:23026221:A:C	2.41013e-05	-0.149796	-3.15096e-10	0.00021138	-0.0250224	-3.15096e-10	0.000213917	-0.02527	-3.15096e-10
23026462	chr8:23026462:G:A	3.04351e-06	-1.42924	-0.789812	2.61162e-05	-1.42069	-0.695431	2.64288e-05	-1.42104	-0.695364
23026514	chr8:23026514:T:C	7.65879e-06	-1.11157e-10	-1.29621	5.96136e-05	-1.11157e-10	-1.29079	6.03429e-05	-1.11157e-10	-1.29081
23026560	chr8:23026560:G:A	1.01761e-05	-1.11157e-10	-1.01202	8.03539e-05	-1.11157e-10	-0.992237	8.13209e-05	-1.11157e-10	-0.992455
23026718	chr8:23026718:T:C	2.53833e-05	1.20247	-1.30045	0.000213803	1.29027	-1.3039	0.000217299	1.29429	-1.30387
23026765	chr8:23026765:C:T	9.17222e-06	-1.11157e-10	-1.11588	7.05476e-05	-1.11157e-10	-1.12239	7.14043e-05	-1.11157e-10	-1.1225
23026823	chr8:23026823:T:C	7.68861e-06	-1.11157e-10	-1.29232	5.97548e-05	-1.11157e-10	-1.28843	6.04851e-05	-1.11157e-10	-1.28846
23027088	chr8:23027088:G:C	0.000141223	2.83675	-1.21847	0.00158468	3.20035	-1.21089	0.00160306	3.19966	-1.21085
23027100	chr8:23027100:G:A	1.02375e-05	-1.11157e-10	-1.006	7.89122e-05	-1.11157e-10	-1.01034	7.98678e-05	-1.11157e-10	-1.01049
23027596	chr8:23027596:A:G	5.79426e-06	-1.14794	-0.427253	4.96842e-05	-1.13219	-0.340801	5.02722e-05	-1.13278	-0.340623
23027818	chr8:23027818:A:T	0.000646622	3.16338	-0.0236814	0.0100622	3.53721	0.300653	0.0103577	3.55251	0.302121
23028156	chr8:23028156:A:G	9.70134e-06	-1.11157e-10	-1.0598	7.29536e-05	-1.11157e-10	-1.08885	7.38646e-05	-1.11157e-10	-1.08862
23028248	chr8:23028248:G:A	1.5618e-05	-1.11157e-10	-0.583637	0.000125993	-1.11157e-10	-0.542454	0.000127496	-1.11157e-10	-0.542769
23028489	chr8:23028489:G:A	1.01891e-05	-1.11157e-10	-1.01075	7.84164e-05	-1.11157e-10	-1.01665	7.93834e-05	-1.11157e-10	-1.01657
23028507	chr8:23028507:A:G	3.51517e-06	-1.17023	-0.904748	2.89765e-05	-1.1567	-0.855494	2.93135e-05	-1.15724	-0.855571
23028617	chr8:23028617:A:G	3.16605e-06	-1.29023	-0.889353	2.60756e-05	-1.27768	-0.840002	2.63803e-05	-1.27815	-0.840086
23029034	chr8:23029034:G:A	9.76336e-06	-1.11157e-10	-1.05343	7.33863e-05	-1.11157e-10	-1.08294	7.4303e-05	-1.11157e-10	-1.08271
23029500	chr8:23029500:C:G	2.09417e-06	-1.52998	-1.06293	1.72953e-05	-1.52771	-1.00054	1.7502e-05	-1.52786	-1.00068
23030095	chr8:23030095:G:A	4.02955e-06	-0.707904	-1.2305	3.66191e-05	-0.556745	-1.22136	3.71542e-05	-0.55402	-1.22176
23030456	chr8:23030456:G:A	2.72449e-06	-1.17557	-1.15422	2.51039e-05	-1.06727	-1.08839	2.54684e-05	-1.06518	-1.08824
23030894	chr8:23030894:G:A	3.34835e-06	-1.14181	-0.981787	2.73925e-05	-1.13092	-0.937491	2.77112e-05	-1.13148	-0.937537
23030976	chr8:23030976:G:C	5.15241e-05	-1.11157e-10	0.609987	0.000391661	-1.11157e-10	0.591717	0.000396767	-1.11157e-10	0.592492
23031108	chr8:23031108:C:T	7.74542e-06	-1.11157e-10	-1.28496	6.02639e-05	-1.11157e-10	-1.27995	6.1e-05	-1.11157e-10	-1.27998
23031545	chr8:23031545:A:G	2.76223e-06	-1.39725	-0.918779	2.31556e-05	-1.39467	-0.841769	2.34284e-05	-1.395	-0.841906
23031584	chr8:23031584:G:A	9.32579e-06	-1.11157e-10	-1.09928	7.11919e-05	-1.11157e-10	-1.1133	7.20738e-05	-1.11157e-10	-1.11317
23031915	chr8:23031915:T:A	4.73471e-05	0.525442	-3.15096e-10	0.000356932	0.498868	-3.15096e-10	0.000360592	0.49689	-3.15096e-10
23032270	chr8:23032270:C:T	2.22619e-06	-1.26364	-1.26813	1.56881e-05	-1.33362	-1.29216	1.5922e-05	-1.33124	-1.29192
23032449	chr8:23032449:T:C	7.86336e-06	-1.11157e-10	-1.26985	6.12771e-05	-1.11157e-10	-1.26327	6.20249e-05	-1.11157e-10	-1.26332
23032800	chr8:23032800:G:A	5.89707e-05	-1.11157e-10	0.744978	0.00043132	-1.11157e-10	0.688172	0.000436769	-1.11157e-10	0.688548
23033401	chr8:23033401:G:A	5.10947e-06	-0.404003	-1.29696	4.67324e-05	-0.234491	-1.29975	4.74562e-05	-0.231408	-1.29964
23033412	chr8:23033412:G:A	2.76548e-06	-1.20519	-1.10966	2.40508e-05	-1.11663	-1.08188	2.44067e-05	-1.11454	-1.08146
23033444	chr8:23033444:G:A	8.52208e-06	-1.11157e-10	-1.1894	6.78646e-05	-1.11157e-10	-1.16116	6.86976e-05	-1.11157e-10	-1.16114
23033776	chr8:23033776:G:A	7.75905e-06	-1.11157e-10	-1.2832	6.06982e-05	-1.11157e-10	-1.27276	6.14403e-05	-1.11157e-10	-1.27279
23033836	chr8:23033836:A:G	7.60006e-06	-1.11157e-10	-1.30391	5.88158e-05	-1.11157e-10	-1.30427	5.95365e-05	-1.11157e-10	-1.30427
23033898	chr8:23033898:C:G	9.50832e-06	-1.11157e-10	-1.0799	7.15317e-05	-1.11157e-10	-1.10854	7.24233e-05	-1.11157e-10	-1.10833
23034004	chr8:23034004:G:A	3.01557e-06	-1.25159	-0.976683	2.46729e-05	-1.24099	-0.931982	2.49599e-05	-1.24152	-0.932068
23034160	chr8:23034160:G:A	7.78286e-06	-1.11157e-10	-1.28014	6.12371e-05	-1.11157e-10	-1.26393	6.19854e-05	-1.11157e-10	-1.26396
23034572	chr8:23034572:A:T	8.58233e-06	-1.11157e-10	-1.18236	6.68707e-05	-1.11157e-10	-1.17592	6.76754e-05	-1.11157e-10	-1.17613
23034937	chr8:23034937:T:C	0.000102855	2.60393	-1.30267	0.00118715	2.99734	-1.2967	0.00120053	2.99641	-1.29675
23035142	chr8:23035142:TA:T	9.60677e-06	-1.11157e-10	-1.06959	7.38819e-05	-1.11157e-10	-1.07621	7.47945e-05	-1.11157e-10	-1.07611
23035521	chr8:23035521:G:A	3.64455e-05	1.2943	-1.03055	0.000497296	1.72109	-0.890581	0.000506038	1.72611	-0.890355
23036079	chr8:23036079:T:TA	3.51855e-05	1.2487	-1.02013	0.000481189	1.6748	-0.877216	0.000489625	1.67977	-0.87699
23036150	chr8:23036150:A:G	7.86749e-06	-1.11157e-10	-1.26932	6.2096e-05	-1.11157e-10	-1.25	6.28544e-05	-1.11157e-10	-1.25004
23036455	chr8:23036455:C:G	0.00016958	2.958	-1.15674	0.00201921	3.35527	-1.12348	0.00204224	3.35444	-1.12349
23036495	chr8:23036495:G:A	1.31151e-05	-1.11157e-10	-0.758298	0.000104199	-1.11157e-10	-0.732374	0.000105461	-1.11157e-10	-0.732513
23036530	chr8:23036530:C:T	1.00604e-05	-1.11157e-10	-1.02346	7.94067e-05	-1.11157e-10	-1.0041	8.03625e-05	-1.11157e-10	-1.00431
23036611	chr8:23036611:G:A	4.13465e-05	1.38535	-0.995427	0.000571614	1.82235	-0.852562	0.000581781	1.82754	-0.852303
23037103	chr8:23037103:A:C	7.59797e-06	-1.11157e-10	-1.30418	5.88595e-05	-1.11157e-10	-1.30352	5.95805e-05	-1.11157e-10	-1.30353
23037135	chr8:23037135:A:T	8.46238e-06	-1.11157e-10	-1.19643	6.5244e-05	-1.11157e-10	-1.20054	6.60408e-05	-1.11157e-10	-1.20058
23037164	chr8:23037164:A:G	2.9572e-06	-1.22643	-1.02139	2.41674e-05	-1.21235	-0.981324	2.44479e-05	-1.2129	-0.981409
23037252	chr8:23037252:T:C	3.58223e-06	-0.795661	-1.26042	3.19162e-05	-0.652695	-1.26287	3.23974e-05	-0.650191	-1.26259
23038544	chr8:23038544:A:G	2.18898e-06	-1.50246	-1.04617	1.78662e-05	-1.50156	-0.994212	1.8078e-05	-1.50176	-0.994405
23038595	chr8:23038595:A:G	2.97548e-06	-0.985345	-1.25631	2.5829e-05	-0.867483	-1.2597	2.62105e-05	-0.865287	-1.25941
23038611	chr8:23038611:A:C	1.41632e-05	-0.681416	-3.15096e-10	0.000119463	-0.595669	-3.15096e-10	0.000121035	-0.59478	-3.15096e-10
23038982	chr8:23038982:A:G	8.13344e-06	-1.11157e-10	-1.23608	6.30497e-05	-1.11157e-10	-1.23476	6.38132e-05	-1.11157e-10	-1.2349
23039179	chr8:23039179:C:T	7.88075e-06	-1.11157e-10	-1.26764	6.1679e-05	-1.11157e-10	-1.25674	6.24288e-05	-1.11157e-10	-1.25683
23039191	chr8:23039191:G:A	7.6024e-06	-1.11157e-10	-1.3036	5.88192e-05	-1.11157e-10	-1.30421	5.95399e-05	-1.11157e-10	-1.30421
23039544	chr8:23039544:C:T	3.70148e-06	-0.739675	-1.28365	3.27369e-05	-0.603487	-1.28669	3.32335e-05	-0.60081	-1.28649
23040039	chr8:23040039:A:G	1.99769e-06	-1.33902	-1.30105	1.4283e-05	-1.41888	-1.30073	1.44739e-05	-1.41768	-1.30083
23040106	chr8:23040106:A:G	8.12183e-06	-1.11157e-10	-1.23751	6.42076e-05	-1.11157e-10	-1.21656	6.4991e-05	-1.11157e-10	-1.21661
23040222	chr8:23040222:C:T	7.46765e-06	-1.32148	-3.15096e-10	5.80717e-05	-1.317	-3.15096e-10	5.88143e-05	-1.31647	-3.15096e-10
23040264	chr8:23040264:TAA:T	1.22899e-05	-1.11157e-10	-0.823287	9.88143e-05	-1.11157e-10	-0.785437	9.99985e-05	-1.11157e-10	-0.785702
23040405	chr8:23040405:A:G	1.78759e-06	-1.49078	-1.26041	1.32796e-05	-1.50782	-1.28464	1.34503e-05	-1.50742	-1.28444
23040419	chr8:23040419:TTTA:T	1.72182e-06	-1.48587	-1.30282	1.30858e-05	-1.50392	-1.30323	1.32509e-05	-1.50351	-1.30328
23040441	chr8:23040441:AAT:A	2.03746e-06	-1.33915	-1.28121	1.50687e-05	-1.36822	-1.29784	1.52661e-05	-1.36749	-1.29774
23040499	chr8:23040499:T:C	1.84273e-06	-1.46643	-1.25438	1.42187e-05	-1.44571	-1.27841	1.43877e-05	-1.44625	-1.27824
23040572	chr8:23040572:C:T	2.91618e-06	-1.06634	-1.19545	2.40958e-05	-0.994504	-1.20214	2.43754e-05	-0.995255	-1.20203
23040616	chr8:23040616:AAAAC:A	7.72757e-06	-1.11157e-10	-1.28727	5.92911e-05	-1.11157e-10	-1.29622	6.00195e-05	-1.11157e-10	-1.29619
23040646	chr8:23040646:C:A	5.59704e-06	-1.17003	-0.439795	4.26062e-05	-1.22779	-0.398893	4.32097e-05	-1.2259	-0.398893
23040732	chr8:23040732:C:T	8.71976e-06	-1.11157e-10	-1.16647	6.89004e-05	-1.11157e-10	-1.14602	6.97437e-05	-1.11157e-10	-1.14603
23040891	chr8:23040891:C:T	1.60601e-06	-1.55518	-1.30313	1.24701e-05	-1.55166	-1.30369	1.26278e-05	-1.55127	-1.30369
23040922	chr8:23040922:C:T	7.84027e-06	0.0301057	-1.3029	5.57696e-05	-0.054288	-1.30316	5.63661e-05	-0.0558079	-1.30318
23041223	chr8:23041223:A:C	1.95976e-06	-1.5308	-1.12844	1.48225e-05	-1.49386	-1.18867	1.49996e-05	-1.49444	-1.18839
23041447	chr8:23041447:G:A	6.6057e-06	-0.157643	-1.28649	5.48898e-05	-0.0951783	-1.27817	5.53769e-05	-0.0984434	-1.27825
23041845	chr8:23041845:T:C	2.42337e-06	-1.55222	-0.894684	1.86945e-05	-1.55699	-0.893464	1.89268e-05	-1.55686	-0.893415
23041871	chr8:23041871:G:A	1.94016e-06	-1.38851	-1.28079	1.49996e-05	-1.37611	-1.29454	1.51714e-05	-1.37702	-1.29442
23041912	chr8:23041912:C:G	7.73396e-06	-1.11157e-10	-1.28644	5.95698e-05	-1.11157e-10	-1.29153	6.03007e-05	-1.11157e-10	-1.29151
23042086	chr8:23042086:C:T	7.93375e-06	-1.11157e-10	-1.26094	6.16763e-05	-1.11157e-10	-1.25678	6.24291e-05	-1.11157e-10	-1.25683
23042119	chr8:23042119:T:C	7.7485e-06	-1.11157e-10	-1.28456	5.9415e-05	-1.11157e-10	-1.29413	6.01458e-05	-1.11157e-10	-1.29409
23042125	chr8:23042125:C:T	1.99358e-06	-1.34258	-1.29956	1.53329e-05	-1.34784	-1.30084	1.55142e-05	-1.34828	-1.30082
23042655	chr8:23042655:A:G	5.86276e-06	-1.56344	-3.15096e-10	4.56785e-05	-1.55705	-3.15096e-10	4.62327e-05	-1.55717	-3.15096e-10
23042974	chr8:23042974:G:A	2.59389e-05	-1.11157e-10	-0.0763196	0.000192043	-1.11157e-10	-0.120957	0.000194573	-1.11157e-10	-0.120048
23043436	chr8:23043436:C:T	6.99767e-06	-1.00715	-0.379333	4.12286e-05	-1.10646	-0.553082	4.18887e-05	-1.10416	-0.551685
23043689	chr8:23043689:T:C	7.84435e-06	-0.950834	-0.321435	4.53197e-05	-1.06313	-0.501802	4.6063e-05	-1.06051	-0.500339
23043858	chr8:23043858:A:G	1.02228e-05	-0.826103	-0.181344	5.79518e-05	-0.950338	-0.36873	5.89212e-05	-0.947437	-0.367218
23044055	chr8:23044055:A:C	9.31221e-06	-0.28488	-0.815857	7.03303e-05	-0.159532	-0.965944	7.1043e-05	-0.162709	-0.964863
23044096	chr8:23044096:C:T	1.28634e-05	-1.11157e-10	-0.777674	0.000103495	-1.11157e-10	-0.739154	0.00010474	-1.11157e-10	-0.739377
23044209	chr8:23044209:C:T	1.28941e-05	-1.11157e-10	-0.775291	0.000103759	-1.11157e-10	-0.73661	0.000105007	-1.11157e-10	-0.736832
23044430	chr8:23044430:T:C	6.90166e-05	-1.3017	2.20399	0.000411387	-1.27293	1.91378	0.000417652	-1.27273	1.91653
23044436	chr8:23044436:T:C	7.77866e-06	-1.11157e-10	-1.28068	6.06184e-05	-1.11157e-10	-1.27408	6.13592e-05	-1.11157e-10	-1.27411
23044477	chr8:23044477:A:C	6.8416e-05	-1.30833	2.20187	0.000407563	-1.28003	1.91154	0.000413766	-1.27984	1.91428
23044693	chr8:23044693:A:C	1.98762e-06	-1.34722	-1.2979	1.44784e-05	-1.43874	-1.26727	1.46715e-05	-1.43737	-1.26758
23044950	chr8:23044950:T:A	1.01706e-05	-1.11157e-10	-1.01256	8.1044e-05	-1.11157e-10	-0.983686	8.20296e-05	-1.11157e-10	-0.983777
23045008	chr8:23045008:G:A	7.97502e-06	-1.11157e-10	-1.25575	6.23255e-05	-1.11157e-10	-1.24631	6.30863e-05	-1.11157e-10	-1.24635
23045013	chr8:23045013:G:A	5.80208e-05	-1.29429	2.02303	0.000351098	-1.26798	1.75036	0.000356412	-1.26776	1.75299
23045100	chr8:23045100:T:C	4.22996e-05	-1.28961	1.70232	0.000259129	-1.25909	1.43773	0.000263027	-1.25889	1.44029
23045145	chr8:23045145:A:G	7.80729e-06	-0.580645	-0.69636	5.71312e-05	-0.441256	-0.892072	5.77295e-05	-0.444434	-0.890655
23045184	chr8:23045184:T:C	9.3607e-06	-1.17309	0.0775471	6.54397e-05	-1.28645	0.0888996	6.63843e-05	-1.28444	0.0890407
23045355	chr8:23045355:G:A	7.98473e-06	-1.25453	-3.15096e-10	7.59748e-05	-1.04828	-3.15096e-10	7.63266e-05	-1.05584	-3.15096e-10
23045377	chr8:23045377:T:C	5.65175e-05	-1.41267	2.11515	0.000338028	-1.39184	1.83629	0.000343159	-1.39168	1.83901
23045575	chr8:23045575:A:C	1.57848e-05	-1.11157e-10	-0.573013	0.00012499	-1.11157e-10	-0.550445	0.000126512	-1.11157e-10	-0.550519
23046119	chr8:23046119:G:C	2.29735e-05	-1.11157e-10	-0.197722	0.000188623	-1.11157e-10	-0.138931	0.000190866	-1.11157e-10	-0.139285
23046161	chr8:23046161:C:T	0.000120079	-1.23148	2.68756	0.000716291	-1.20436	2.39977	0.000727304	-1.20413	2.40262
23046387	chr8:23046387:C:T	3.74185e-06	-1.23023	-0.782255	2.56266e-05	-1.33899	-0.796058	2.59935e-05	-1.33717	-0.79584
23046548	chr8:23046548:C:T	1.38326e-05	-1.30984	0.604812	0.000101934	-1.30185	0.547492	0.000103298	-1.30164	0.548397
23046631	chr8:23046631:A:C	8.74056e-06	-1.11157e-10	-1.16409	6.81622e-05	-1.11157e-10	-1.15679	6.89947e-05	-1.11157e-10	-1.15683
23047013	chr8:23047013:C:T	8.00155e-06	-1.11157e-10	-1.25243	6.22604e-05	-1.11157e-10	-1.24735	6.30211e-05	-1.11157e-10	-1.24739
23047097	chr8:23047097:T:C	7.99749e-06	-1.11157e-10	-1.25294	6.22279e-05	-1.11157e-10	-1.24787	6.29882e-05	-1.11157e-10	-1.24791
23047148	chr8:23047148:G:A	1.00691e-05	-1.11157e-10	-1.0226	7.62911e-05	-1.11157e-10	-1.04412	7.72352e-05	-1.11157e-10	-1.044
23047191	chr8:23047191:C:G	3.21148e-06	-1.55413	-0.611203	2.38324e-05	-1.55423	-0.653402	2.41352e-05	-1.55429	-0.652902
23047234	chr8:23047234:G:A	7.33474e-06	-1.14734	-0.192097	5.06874e-05	-1.26657	-0.186433	5.14322e-05	-1.26449	-0.186101
23047272	chr8:23047272:A:G	2.9637e-05	-1.18009	1.23705	0.000254061	-1.11297	1.27187	0.000256738	-1.11494	1.27214
23047294	chr8:23047294:T:C	8.01827e-06	-1.11157e-10	-1.25034	6.23985e-05	-1.11157e-10	-1.24514	6.31608e-05	-1.11157e-10	-1.24517
23047309	chr8:23047309:A:G	2.14154e-06	-1.5637	-1.00684	1.75305e-05	-1.51875	-0.995987	1.77146e-05	-1.52039	-0.996079
23047404	chr8:23047404:T:C	9.82651e-06	-1.11157e-10	-1.04698	7.68129e-05	-1.11157e-10	-1.03731	7.77628e-05	-1.11157e-10	-1.03719
23047423	chr8:23047423:C:T	7.72235e-06	-1.11157e-10	-1.28794	6.01121e-05	-1.11157e-10	-1.28247	6.08457e-05	-1.11157e-10	-1.28252
23047699	chr8:23047699:C:T	7.59731e-06	-1.11157e-10	-1.30427	5.88667e-05	-1.11157e-10	-1.3034	5.9588e-05	-1.11157e-10	-1.3034
23048233	chr8:23048233:C:T	7.10267e-06	-1.37159	-3.15096e-10	5.2809e-05	-1.412	-3.15096e-10	5.34673e-05	-1.41179	-3.15096e-10
23048337	chr8:23048337:A:G	1.35589e-05	-1.11157e-10	-0.725022	0.000109413	-1.11157e-10	-0.683545	0.000110727	-1.11157e-10	-0.683792
23048343	chr8:23048343:G:A	8.27882e-06	-1.11157e-10	-1.21836	6.44804e-05	-1.11157e-10	-1.21232	6.5268e-05	-1.11157e-10	-1.21236
23048358	chr8:23048358:C:G	9.01969e-06	-1.11157e-10	-1.13265	7.09945e-05	-1.11157e-10	-1.11608	7.18523e-05	-1.11157e-10	-1.11624
23048870	chr8:23048870:G:C	9.90641e-06	-1.11157e-10	-1.03888	7.84544e-05	-1.11157e-10	-1.01616	7.94088e-05	-1.11157e-10	-1.01625
23048982	chr8:23048982:A:G	9.8743e-06	-1.11157e-10	-1.04213	7.81889e-05	-1.11157e-10	-1.01955	7.91401e-05	-1.11157e-10	-1.01964
23049128	chr8:23049128:A:G	5.27053e-06	-1.56318	-0.106749	4.21986e-05	-1.5403	-0.0959965	4.27068e-05	-1.54094	-0.0955536
23049509	chr8:23049509:A:C	8.00159e-06	-1.11157e-10	-1.25242	6.22614e-05	-1.11157e-10	-1.24734	6.30221e-05	-1.11157e-10	-1.24737
23049554	chr8:23049554:C:A	1.02192e-05	-1.11157e-10	-1.00779	7.97532e-05	-1.11157e-10	-0.999742	8.07386e-05	-1.11157e-10	-0.99964
23049677	chr8:23049677:G:T	8.20305e-06	-1.22756	-3.15096e-10	6.3608e-05	-1.22594	-3.15096e-10	6.43459e-05	-1.22658	-3.15096e-10
23049873	chr8:23049873:T:G	1.1939e-05	-1.11157e-10	-0.852254	9.58063e-05	-1.11157e-10	-0.81635	9.6959e-05	-1.11157e-10	-0.816569
23049909	chr8:23049909:A:G	7.59745e-06	-1.11157e-10	-1.30425	5.88335e-05	-1.11157e-10	-1.30397	5.95542e-05	-1.11157e-10	-1.30397
23050208	chr8:23050208:G:C	1.89201e-05	-1.11157e-10	-0.391838	0.000139888	-1.11157e-10	-0.437835	0.000141716	-1.11157e-10	-0.437036
23050412	chr8:23050412:G:A	7.15143e-06	-1.45843	0.0936835	5.43483e-05	-1.51021	0.126947	5.50821e-05	-1.50929	0.127262
23050805	chr8:23050805:G:A	6.75946e-06	-1.47629	0.0551706	5.1603e-05	-1.52252	0.0874211	5.22937e-05	-1.52171	0.0877272
23050823	chr8:23050823:C:T	7.01439e-06	-1.46718	0.0830818	5.34208e-05	-1.51614	0.11566	5.4139e-05	-1.51527	0.115969
23050950	chr8:23050950:T:C	2.13271e-06	-1.56629	-1.00838	1.60333e-05	-1.56632	-1.03769	1.6235e-05	-1.56632	-1.03737
23050968	chr8:23050968:G:A	6.87454e-06	-1.47413	0.069894	5.24397e-05	-1.52099	0.101977	5.31423e-05	-1.52017	0.102283
23051200	chr8:23051200:A:AAAAT	7.07189e-06	-1.45255	0.0766198	5.36262e-05	-1.5055	0.108856	5.43519e-05	-1.50454	0.109164
23051584	chr8:23051584:G:A	2.44187e-06	-1.467	-0.9723	2.22103e-05	-1.34188	-0.936244	2.23976e-05	-1.34546	-0.936446
23051694	chr8:23051694:G:A	3.03884e-06	-1.47197	-0.748614	2.2399e-05	-1.52128	-0.748381	2.26988e-05	-1.52046	-0.748079
23052163	chr8:23052163:G:C	2.12098e-06	-1.50413	-1.07605	1.55924e-05	-1.54457	-1.08733	1.57967e-05	-1.544	-1.08706
23052239	chr8:23052239:G:A	1.73838e-05	0.775332	-1.25186	0.000143659	0.810612	-1.22185	0.000144743	0.806107	-1.222
23052398	chr8:23052398:G:A	1.79114e-05	0.787522	-1.23415	0.000147565	0.815556	-1.19997	0.000148675	0.811047	-1.20014
23052529	chr8:23052529:G:A	7.98501e-06	-1.11157e-10	-1.2545	6.23598e-05	-1.11157e-10	-1.24576	6.31188e-05	-1.11157e-10	-1.24584
23052675	chr8:23052675:C:A	5.30723e-06	-1.11532	-0.547677	3.72944e-05	-1.17794	-0.5819	3.77894e-05	-1.17732	-0.581505
23052865	chr8:23052865:A:C	3.00073e-05	-1.11157e-10	0.0693792	0.000254253	-1.11157e-10	0.15965	0.000257332	-1.11157e-10	0.159512
23053314	chr8:23053314:C:T	6.18944e-06	-1.39971	-0.109506	4.57765e-05	-1.38835	-0.16656	4.63736e-05	-1.38814	-0.165989
23053368	chr8:23053368:G:T	1.16877e-05	-1.38554	0.512015	8.49971e-05	-1.36658	0.430521	8.61361e-05	-1.36641	0.431481
23053457	chr8:23053457:G:A	1.4028e-05	0.563485	-1.25449	0.000114894	0.590134	-1.22481	0.00011578	0.5858	-1.22496
23053481	chr8:23053481:TAAAATA:T	2.9097e-06	-1.54452	-0.719494	2.21455e-05	-1.56379	-0.717259	2.24286e-05	-1.56359	-0.716929
23053526	chr8:23053526:A:C	4.919e-06	-1.36973	-0.369228	3.65685e-05	-1.35568	-0.423816	3.70443e-05	-1.35545	-0.423293
23053560	chr8:23053560:A:G	2.83629e-06	-1.54045	-0.749113	2.15297e-05	-1.56226	-0.746989	2.18059e-05	-1.56201	-0.746667
23053785	chr8:23053785:A:G	1.10762e-05	0.336348	-1.26361	9.00898e-05	0.358413	-1.23628	9.0809e-05	0.354337	-1.23644
23054012	chr8:23054012:T:C	1.29234e-05	-1.11157e-10	-0.773021	9.68785e-05	-1.11157e-10	-0.805221	9.81218e-05	-1.11157e-10	-0.804648
23054114	chr8:23054114:G:A	7.6128e-06	-1.11157e-10	-1.30223	5.88882e-05	-1.11157e-10	-1.30304	5.96113e-05	-1.11157e-10	-1.30301
23054596	chr8:23054596:A:G	9.69911e-06	-1.11157e-10	-1.06003	7.35983e-05	-1.11157e-10	-1.08006	7.45071e-05	-1.11157e-10	-1.07996
23054935	chr8:23054935:A:T	3.10054e-06	-1.43761	-0.762877	2.60871e-05	-1.34704	-0.770194	2.63678e-05	-1.34896	-0.769752
23055026	chr8:23055026:T:C	8.71149e-06	-1.16742	-3.15096e-10	6.86566e-05	-1.14956	-3.15096e-10	6.94917e-05	-1.14965	-3.15096e-10
23055154	chr8:23055154:C:G	1.1207e-05	-0.915528	-3.15096e-10	9.7481e-05	-0.799021	-3.15096e-10	9.85224e-05	-0.800574	-3.15096e-10
23055360	chr8:23055360:C:A	8.04172e-06	-1.11157e-10	-1.24742	6.26512e-05	-1.11157e-10	-1.2411	6.34154e-05	-1.11157e-10	-1.24115
23055381	chr8:23055381:TGATA:T	7.60716e-06	-1.11157e-10	-1.30297	5.90123e-05	-1.11157e-10	-1.30093	5.97347e-05	-1.11157e-10	-1.30094
23055596	chr8:23055596:T:C	7.63115e-06	-1.11157e-10	-1.29982	5.93118e-05	-1.11157e-10	-1.29587	6.00373e-05	-1.11157e-10	-1.29589
23055853	chr8:23055853:T:C	2.17099e-06	-1.40714	-1.14974	1.83745e-05	-1.30417	-1.16355	1.85654e-05	-1.30629	-1.16327
23055878	chr8:23055878:T:C	6.41874e-06	-1.47284	-3.15096e-10	4.98658e-05	-1.46934	-3.15096e-10	5.04512e-05	-1.46985	-3.15096e-10
23055962	chr8:23055962:G:C	1.79286e-06	-1.50983	-1.23843	1.57009e-05	-1.41183	-1.21313	1.58441e-05	-1.41471	-1.21335
23056300	chr8:23056300:A:G	1.25971e-05	-1.11157e-10	-0.798597	0.000101332	-1.11157e-10	-0.760281	0.000102549	-1.11157e-10	-0.760521
23056544	chr8:23056544:A:G	3.25362e-06	-1.42146	-0.73083	2.75096e-05	-1.32648	-0.737664	2.78041e-05	-1.32847	-0.737202
23056600	chr8:23056600:A:G	3.09005e-06	-1.43471	-0.769168	2.6037e-05	-1.34337	-0.775795	2.6317e-05	-1.34529	-0.775349
23056735	chr8:23056735:T:A	3.22934e-06	-1.4248	-0.73499	2.72798e-05	-1.33057	-0.74196	2.7572e-05	-1.33256	-0.7415
23057378	chr8:23057378:A:G	3.99455e-06	-0.80407	-1.14306	2.8504e-05	-0.883866	-1.14477	2.8863e-05	-0.883521	-1.14477
23057502	chr8:23057502:G:A	2.95387e-06	-1.36897	-0.87998	2.54035e-05	-1.25818	-0.885611	2.5667e-05	-1.26043	-0.885221
23058542	chr8:23058542:A:G	7.6e-06	-1.11157e-10	-1.30391	5.89177e-05	-1.11157e-10	-1.30254	5.96392e-05	-1.11157e-10	-1.30255
23058568	chr8:23058568:C:T	1.11529e-05	-1.11157e-10	-0.920365	8.93018e-05	-1.11157e-10	-0.886657	9.0378e-05	-1.11157e-10	-0.886857
23058775	chr8:23058775:G:A	1.23285e-05	-1.39504	0.57489	8.94704e-05	-1.37663	0.491857	9.06716e-05	-1.37646	0.492846
23058937	chr8:23058937:G:T	1.72565e-05	-1.11157e-10	-0.483874	0.000141173	-1.11157e-10	-0.428691	0.000142904	-1.11157e-10	-0.428682
23059027	chr8:23059027:C:T	1.87991e-06	-1.55989	-1.14094	1.56776e-05	-1.51158	-1.11487	1.58404e-05	-1.51324	-1.11505
23059392	chr8:23059392:C:T	8.59204e-06	-1.11157e-10	-1.18123	6.76595e-05	-1.11157e-10	-1.16419	6.84845e-05	-1.11157e-10	-1.16425
23059483	chr8:23059483:T:C	8.56729e-06	-1.11157e-10	-1.18411	6.74529e-05	-1.11157e-10	-1.16725	6.82754e-05	-1.11157e-10	-1.16731
23059509	chr8:23059509:G:T	2.99568e-06	-0.948229	-1.28666	1.89549e-05	-1.15131	-1.2853	1.92397e-05	-1.14852	-1.28536
23059539	chr8:23059539:T:C	3.12957e-06	-0.903395	-1.28777	1.96496e-05	-1.11417	-1.28645	1.99472e-05	-1.11126	-1.28651
23059655	chr8:23059655:T:C	8.58252e-06	-1.11157e-10	-1.18234	6.75812e-05	-1.11157e-10	-1.16535	6.84054e-05	-1.11157e-10	-1.16541
23059680	chr8:23059680:TG:T	1.60197e-06	-1.55741	-1.30342	1.31868e-05	-1.49522	-1.30424	1.33225e-05	-1.49716	-1.30424
23060130	chr8:23060130:G:A	8.58389e-06	-1.11157e-10	-1.18218	6.76007e-05	-1.11157e-10	-1.16506	6.84251e-05	-1.11157e-10	-1.16512
23060180	chr8:23060180:A:G	3.83948e-06	-0.702546	-1.28418	2.34519e-05	-0.940823	-1.28291	2.38198e-05	-0.93737	-1.28297
23060394	chr8:23060394:C:T	1.32748e-05	-1.11157e-10	-0.746196	0.000106171	-1.11157e-10	-0.713631	0.000107463	-1.11157e-10	-0.713714
23060403	chr8:23060403:C:T	8.61186e-06	-1.11157e-10	-1.17892	6.78335e-05	-1.11157e-10	-1.16162	6.86608e-05	-1.11157e-10	-1.16168
23060734	chr8:23060734:T:C	1.57635e-05	-1.11157e-10	-0.574365	0.000120238	-1.11157e-10	-0.589203	0.000121712	-1.11157e-10	-0.589201
23060835	chr8:23060835:T:A	8.59722e-06	-1.11157e-10	-1.18062	6.77102e-05	-1.11157e-10	-1.16344	6.8536e-05	-1.11157e-10	-1.1635
23060952	chr8:23060952:A:G	5.99309e-06	-1.54146	-3.15096e-10	4.54413e-05	-1.56226	-3.15096e-10	4.60157e-05	-1.56187	-3.15096e-10
23061517	chr8:23061517:C:T	8.61442e-06	-1.11157e-10	-1.17863	6.78535e-05	-1.11157e-10	-1.16133	6.8681e-05	-1.11157e-10	-1.16138
23061844	chr8:23061844:G:A	4.09343e-06	-1.09249	-0.830192	2.9263e-05	-1.15997	-0.842381	2.96463e-05	-1.15932	-0.842205
23062097	chr8:23062097:A:T	8.61291e-06	-1.11157e-10	-1.1788	6.76044e-05	-1.11157e-10	-1.16501	6.8423e-05	-1.11157e-10	-1.16515
23062402	chr8:23062402:G:A	8.32843e-06	-1.11157e-10	-1.21239	6.53175e-05	-1.11157e-10	-1.19942	6.61148e-05	-1.11157e-10	-1.19946
23062636	chr8:23062636:C:T	1.82122e-05	0.0614585	-0.49143	0.000140078	0.0408312	-0.477307	0.00014133	0.0376798	-0.477441
23062885	chr8:23062885:A:G	9.45726e-06	-1.11157e-10	-1.08528	7.47668e-05	-1.11157e-10	-1.0643	7.56753e-05	-1.11157e-10	-1.06441
23063120	chr8:23063120:G:A	1.30566e-05	-0.762768	-3.15096e-10	0.000114225	-0.640505	-3.15096e-10	0.000115422	-0.642263	-3.15096e-10
23063225	chr8:23063225:G:A	8.73679e-06	-1.11157e-10	-1.16452	6.88684e-05	-1.11157e-10	-1.14648	6.97081e-05	-1.11157e-10	-1.14654
23063297	chr8:23063297:G:A	1.10883e-05	0.309306	-1.23548	9.15872e-05	0.334393	-1.19578	9.23193e-05	0.330371	-1.19598
23063699	chr8:23063699:C:T	2.75963e-05	-1.11157e-10	-0.0143804	0.000207342	-1.11157e-10	-0.0443066	0.000209951	-1.11157e-10	-0.0439854
23063739	chr8:23063739:G:T	8.60979e-06	-1.11157e-10	-1.17916	6.78157e-05	-1.11157e-10	-1.16189	6.86427e-05	-1.11157e-10	-1.16194
23063921	chr8:23063921:C:T	2.92793e-06	-1.19474	-1.06302	1.90748e-05	-1.35066	-1.07965	1.93498e-05	-1.34879	-1.07939
23063957	chr8:23063957:C:T	2.79893e-05	-1.11157e-10	-0.000240533	0.00023532	-1.11157e-10	0.0822677	0.000238065	-1.11157e-10	0.0816883
23064418	chr8:23064418:C:T	2.28096e-06	-1.2098	-1.29767	1.6393e-05	-1.28247	-1.29936	1.66018e-05	-1.282	-1.29935
23064437	chr8:23064437:G:A	8.60979e-06	-1.11157e-10	-1.17916	6.78157e-05	-1.11157e-10	-1.16189	6.86427e-05	-1.11157e-10	-1.16194
23064923	chr8:23064923:T:C	8.20259e-06	-1.11157e-10	-1.22761	6.34393e-05	-1.11157e-10	-1.22859	6.42206e-05	-1.11157e-10	-1.22853
23065172	chr8:23065172:G:A	9.95839e-06	0.22827	-1.26192	8.07959e-05	0.247719	-1.23447	8.14529e-05	0.243792	-1.23462
23065664	chr8:23065664:T:C	9.60951e-06	-1.11157e-10	-1.06931	7.62132e-05	-1.11157e-10	-1.04514	7.71417e-05	-1.11157e-10	-1.04521
23065759	chr8:23065759:G:A	1.13489e-05	-1.11157e-10	-0.902942	9.05202e-05	-1.11157e-10	-0.873105	9.16235e-05	-1.11157e-10	-0.873169
23065799	chr8:23065799:A:C	1.05146e-05	-1.11157e-10	-0.979301	8.42057e-05	-1.11157e-10	-0.945416	8.52227e-05	-1.11157e-10	-0.94559
23066383	chr8:23066383:T:A	9.61491e-06	0.174224	-1.24297	7.8378e-05	0.193644	-1.21078	7.90192e-05	0.189788	-1.21095
23066518	chr8:23066518:T:C	2.01477e-06	-1.53708	-1.09448	1.73726e-05	-1.458	-1.06578	1.75393e-05	-1.4604	-1.06601
23066845	chr8:23066845:T:C	3.49495e-06	-1.16162	-0.919122	2.42153e-05	-1.23556	-0.956134	2.4536e-05	-1.23503	-0.955692
23067417	chr8:23067417:C:CA	2.79077e-05	-1.11157e-10	-0.00316097	0.000216617	-1.11157e-10	-0.000549	0.000219157	-1.11157e-10	-0.00106848
23067456	chr8:23067456:C:A	5.1098e-06	-1.39591	-0.304988	3.67683e-05	-1.40902	-0.365024	3.72319e-05	-1.4092	-0.364495
23067480	chr8:23067480:A:C	2.76482e-06	-1.51773	-0.797358	2.37754e-05	-1.41908	-0.790951	2.39932e-05	-1.42204	-0.791044
23067641	chr8:23067641:A:C	7.16712e-06	-1.41626	0.0536985	4.92864e-05	-1.46294	-0.018093	4.99414e-05	-1.4627	-0.0173077
23067742	chr8:23067742:T:G	2.17465e-05	-1.11157e-10	-0.25261	0.000167412	-1.11157e-10	-0.258222	0.000169463	-1.11157e-10	-0.258222
23067822	chr8:23067822:C:T	8.24396e-06	-1.11157e-10	-1.22258	6.33734e-05	-1.11157e-10	-1.22963	6.41557e-05	-1.11157e-10	-1.22954
23068498	chr8:23068498:T:C	4.98476e-06	-0.64445	-1.08123	4.23662e-05	-0.607559	-1.02477	4.28017e-05	-0.60923	-1.02505
23068800	chr8:23068800:G:A	8.4485e-06	-0.498957	-0.699117	4.84281e-05	-0.745948	-0.75265	4.92605e-05	-0.741694	-0.75204
23068985	chr8:23068985:G:A	6.40666e-06	-0.704893	-0.769832	3.82455e-05	-0.919428	-0.815223	3.8879e-05	-0.915656	-0.814746
23069214	chr8:23069214:C:T	8.3441e-06	-1.11157e-10	-1.21051	6.39664e-05	-1.11157e-10	-1.22032	6.47574e-05	-1.11157e-10	-1.22021
23069570	chr8:23069570:A:C	6.75535e-06	-0.442323	-0.979405	3.9271e-05	-0.694069	-1.01412	3.99434e-05	-0.689641	-1.01375
23070129	chr8:23070129:C:G	6.21918e-06	-1.50443	-3.15096e-10	4.95267e-05	-1.47617	-3.15096e-10	5.01061e-05	-1.47671	-3.15096e-10
23070473	chr8:23070473:T:G	8.50922e-06	-1.19091	-3.15096e-10	6.70088e-05	-1.17385	-3.15096e-10	6.79217e-05	-1.1725	-3.15096e-10
23070798	chr8:23070798:C:T	2.80242e-06	-1.52651	-0.775067	2.04353e-05	-1.5164	-0.845016	2.0698e-05	-1.5163	-0.844518
23071227	chr8:23071227:G:A	8.34171e-06	-1.11157e-10	-1.21079	6.39489e-05	-1.11157e-10	-1.22059	6.47397e-05	-1.11157e-10	-1.22048
23071333	chr8:23071333:C:T	7.71167e-06	-1.11157e-10	-1.28933	5.94805e-05	-1.11157e-10	-1.29303	6.02117e-05	-1.11157e-10	-1.29299
23071619	chr8:23071619:C:A	1.7935e-05	-0.610768	0.16546	0.000133317	-0.601623	0.115675	0.000134966	-0.602074	0.116241
23071771	chr8:23071771:G:A	2.3625e-05	-0.169759	-3.15096e-10	0.000162144	-0.290194	-3.15096e-10	0.00016435	-0.288859	-3.15096e-10
23071837	chr8:23071837:C:T	5.48004e-06	-0.964225	-0.666725	3.31462e-05	-1.16032	-0.717434	3.36736e-05	-1.15726	-0.716883
23072033	chr8:23072033:G:A	9.44843e-06	-1.11157e-10	-1.08621	7.26925e-05	-1.11157e-10	-1.09244	7.35842e-05	-1.11157e-10	-1.09243
23072158	chr8:23072158:C:T	5.34455e-06	-0.9027	-0.753287	3.17045e-05	-1.10925	-0.812966	3.22148e-05	-1.10601	-0.812417
23073746	chr8:23073746:A:C	1.48256e-05	-1.11157e-10	-0.635709	0.00012225	-1.11157e-10	-0.572612	0.000123731	-1.11157e-10	-0.572746
23073774	chr8:23073774:A:G	2.66927e-05	1.19204	-1.23971	0.000129947	0.731029	-1.24258	0.000133278	0.744081	-1.2425
23073795	chr8:23073795:C:T	3.08885e-05	0.134041	-0.0357209	0.000269469	0.21425	0.00352388	0.000271735	0.210304	0.00366484
23074266	chr8:23074266:T:C	6.27586e-06	-0.846786	-0.648567	3.71427e-05	-1.06386	-0.700051	3.77471e-05	-1.06046	-0.699487
23075097	chr8:23075097:G:T	1.26613e-05	-1.11157e-10	-0.793512	0.000105971	-1.11157e-10	-0.715512	0.000107239	-1.11157e-10	-0.715795
23075244	chr8:23075244:C:T	7.71625e-06	-1.11157e-10	-1.28873	6.00961e-05	-1.11157e-10	-1.28273	6.08313e-05	-1.11157e-10	-1.28275
23075794	chr8:23075794:T:C	6.32531e-06	-1.4875	-3.15096e-10	4.80357e-05	-1.50673	-3.15096e-10	4.86382e-05	-1.50645	-3.15096e-10
23076477	chr8:23076477:CA:C	6.374e-06	-1.47984	-3.15096e-10	4.90199e-05	-1.48645	-3.15096e-10	4.96455e-05	-1.48595	-3.15096e-10
23076657	chr8:23076657:T:G	4.81684e-05	-1.11157e-10	0.542641	0.00040305	-1.11157e-10	0.620381	0.000408029	-1.11157e-10	0.62048
23076714	chr8:23076714:G:A	3.97847e-05	-1.11157e-10	0.35142	0.000304079	-1.11157e-10	0.33861	0.000307901	-1.11157e-10	0.338922
23076855	chr8:23076855:T:C	9.42383e-06	-1.11157e-10	-1.08882	7.25158e-05	-1.11157e-10	-1.09487	7.3407e-05	-1.11157e-10	-1.09484
23077535	chr8:23077535:T:G	1.35419e-05	-0.26459	-0.46168	0.000161336	0.141472	-0.436661	0.000161733	0.132042	-0.43695
23078124	chr8:23078124:T:G	8.10304e-06	-1.11157e-10	-1.23982	6.32371e-05	-1.11157e-10	-1.23179	6.40085e-05	-1.11157e-10	-1.23184
23078319	chr8:23078319:A:T	7.70694e-06	-1.11157e-10	-1.28994	6.01135e-05	-1.11157e-10	-1.28244	6.08471e-05	-1.11157e-10	-1.28249
23078987	chr8:23078987:C:T	8.7091e-06	-1.11157e-10	-1.16769	6.96203e-05	-1.11157e-10	-1.13562	7.04674e-05	-1.11157e-10	-1.13571
23079753	chr8:23079753:A:G	8.23452e-06	-1.11157e-10	-1.22373	6.43021e-05	-1.11157e-10	-1.21509	6.50867e-05	-1.11157e-10	-1.21514
23080026	chr8:23080026:G:A	3.1226e-06	-0.892053	-1.30134	2.80991e-05	-0.739379	-1.30356	2.83721e-05	-0.741853	-1.3036
23080365	chr8:23080365:A:G	1.03743e-05	-1.11157e-10	-0.99273	7.88392e-05	-1.11157e-10	-1.01127	7.98113e-05	-1.11157e-10	-1.01119
23080564	chr8:23080564:G:A	8.1832e-06	-1.11157e-10	-1.22998	6.28084e-05	-1.11157e-10	-1.23859	6.3584e-05	-1.11157e-10	-1.23849
23080918	chr8:23080918:A:G	7.62969e-06	-1.11157e-10	-1.30002	5.89583e-05	-1.11157e-10	-1.30185	5.96819e-05	-1.11157e-10	-1.30183
23081119	chr8:23081119:C:T	1.93937e-05	-1.11157e-10	-0.367117	0.000160102	-1.11157e-10	-0.302867	0.000162002	-1.11157e-10	-0.303249
23081148	chr8:23081148:G:C	2.76844e-06	-1.56596	-0.747817	1.98957e-05	-1.56624	-0.821939	2.01498e-05	-1.56623	-0.821432
23081161	chr8:23081161:T:G	8.59345e-06	-1.11157e-10	-1.18106	6.60677e-05	-1.11157e-10	-1.188	6.68836e-05	-1.11157e-10	-1.1879
23081336	chr8:23081336:T:C	9.40223e-06	-1.11157e-10	-1.09112	7.15179e-05	-1.11157e-10	-1.10873	7.23998e-05	-1.11157e-10	-1.10865
23081454	chr8:23081454:G:A	1.58735e-05	-1.11157e-10	-0.567411	0.00011774	-1.11157e-10	-0.610196	0.000119238	-1.11157e-10	-0.609735
23081950	chr8:23081950:C:T	2.14316e-05	-0.267197	-3.15096e-10	0.000251534	0.148898	-3.15096e-10	0.000251456	0.136409	-3.15096e-10
23082149	chr8:23082149:A:G	7.3495e-06	-0.730215	-0.607216	8.08512e-05	-0.418256	-0.567813	8.12049e-05	-0.425838	-0.568044
23082274	chr8:23082274:C:T	1.04464e-05	-1.11157e-10	-0.985802	8.27511e-05	-1.11157e-10	-0.962841	8.37548e-05	-1.11157e-10	-0.962964
23082752	chr8:23082752:C:T	4.24612e-06	-0.736875	-1.14918	4.38432e-05	-0.434452	-1.16361	4.40425e-05	-0.442113	-1.16359
23082780	chr8:23082780:C:G	1.11435e-05	-1.11157e-10	-0.921208	8.38006e-05	-1.11157e-10	-0.950238	8.48606e-05	-1.11157e-10	-0.949847
23083087	chr8:23083087:A:G	9.49406e-06	-1.11157e-10	-1.0814	7.58091e-05	-1.11157e-10	-1.05046	7.67203e-05	-1.11157e-10	-1.05069
23083134	chr8:23083134:G:A	4.22223e-06	-0.588856	-1.30284	3.97132e-05	-0.395122	-1.30187	4.00783e-05	-0.398079	-1.30194
23083157	chr8:23083157:A:G	8.27172e-06	-1.11157e-10	-1.21922	6.37835e-05	-1.11157e-10	-1.22318	6.45726e-05	-1.11157e-10	-1.22307
23083184	chr8:23083184:A:T	8.32403e-06	-1.11157e-10	-1.21292	6.41693e-05	-1.11157e-10	-1.21715	6.49634e-05	-1.11157e-10	-1.21703
```
