## Supplementary material for "Characterization of shared and ancestry-specific signals driving complex traits using multi-ancestry fine-mapping": susiex_nc3.cs80.summary

```
# chr8:21378760-23083228
CS_ID	CS_LENGTH	CS_PURITY	MAX_PIP_SNP	BP	REF_ALLELE	ALT_ALLELE	REF_FRQ	BETA	SE	-LOG10P	MAX_PIP	POST-HOC_PROB_POP1	POST-HOC_PROB_POP2
1	20	0.32184	chr8:22582695:A:C	22582695	C,C	A,A	1,1	-inf,-inf	inf,inf	5.5395,1.20005	0.280389	0.870798	0.440691
2	2728	0	chr8:23022221:T:C	23022221	C,C	T,T	1,1	inf,inf	inf,inf	3.02753,1.92207	0.0277797	0.517549	0.369142
3	2762	0	chr8:23022221:T:C	23022221	C,C	T,T	1,1	inf,inf	inf,inf	3.02753,1.92207	0.0286539	0.512794	0.370491
```
