## Supplementary material for "Characterization of shared and ancestry-specific signals driving complex traits using multi-ancestry fine-mapping": orig_s1_snps

```
rs17493462
rs17577922
rs149774839
rs34684723
rs28399938
rs28373482
rs79295570
rs117561910
rs113586006
rs117894680
rs117596209
rs116862998
rs35794387
rs77166057
rs28490371
rs28716294
rs74417635
rs28380463
rs28549683
rs28427316
rs117172848
rs28655870
rs117779561
rs117203190
rs61735752
rs4956534
rs4956535
rs4956536
rs28723477
rs4956531
rs1902207
rs79430505
rs62503895
rs1892820
rs113563119
rs4545146
rs17736311
rs149650752
rs147473752
rs113387963
rs150572062
rs1902208
rs146447406
rs2319760
rs2874075
rs802154
rs1892819
rs149181582
rs145101160
rs10100505
rs10107376
rs187290605
rs142068161
rs150737176
rs2085234
rs7004842
rs7014879
rs7014881
rs802169
rs10093841
rs77042184
rs7834769
rs9329915
rs72643021
rs77420323
rs802170
rs28482087
rs72643022
rs76348221
rs10481461
rs113840885
rs9693898
rs9694197
rs34619057
rs4998
rs2071493
rs3901185
rs4997
rs4994
rs10109028
rs13270656
rs111687492
rs3763551
rs3763550
rs4448322
rs117754729
rs117032415
rs2298423
rs55877648
rs35126000
rs2105535
rs138754093
rs118180039
rs75686116
rs72643029
rs117069137
rs111954887
rs79935605
rs72643031
rs62503902
rs28470888
rs809690
rs10101854
rs16875930
rs2186459
rs2186458
rs72643032
rs76813100
rs72643034
rs72643036
rs182732655
rs146460096
rs149231347
rs13277787
rs117915398
rs28824549
rs28817585
rs113299285
rs112198518
rs58656606
rs150792266
rs149875464
rs145953964
rs9792385
rs9792210
rs35669506
rs7000340
rs67355917
rs68019153
rs112188569
rs4430133
rs72643044
rs114600587
rs72643045
rs60276880
rs6605630
rs6605629
rs9792246
rs6605628
rs59709543
rs111949758
rs142330809
rs28888454
rs142577765
rs144855191
rs138775219
rs10104888
rs10093345
rs10104115
rs10101266
rs2319759
rs2319758
rs62503903
rs28794362
rs28650309
rs2319754
rs79236132
rs28567491
rs74973592
rs28859683
rs28813686
rs146163967
rs28797500
rs138326942
rs9692998
rs183381360
rs28617731
rs118107204
rs3813521
rs78907785
rs3750243
rs146327581
rs9644811
rs62503904
rs79396024
rs28807105
rs28565141
rs117293568
rs13256052
rs113045005
rs28612322
rs28366815
rs28368989
rs28750118
rs138082539
rs117904082
rs28377666
rs142941225
rs28401310
rs6605631
rs145298551
rs141524794
rs28540922
rs28642263
rs189816749
rs61613316
rs117794176
rs28761213
rs145663003
rs28653369
rs35617335
rs186609755
rs62503905
rs28670792
rs61753671
rs146570147
rs13260728
rs184359951
rs7826154
rs118046027
rs62503906
rs72643062
rs149386949
rs150855960
rs190617162
rs181348524
rs182821656
rs2319756
rs78581625
rs13282860
rs145849263
rs80272187
rs75551965
rs117756469
rs144807967
rs75990686
rs74570077
rs75893388
rs75045568
rs28877647
rs117039481
rs79517112
rs147886828
rs4058277
rs4342263
rs7846109
rs140836130
rs79289886
rs7837532
rs59657054
rs75749457
rs74617306
rs145250050
rs77540973
rs147539194
rs80303218
rs142008926
rs181763304
rs78010894
rs144074773
rs78927806
rs2073353
rs193080501
rs2073351
rs7828140
rs78934323
rs3864689
rs111965375
rs117920580
rs76402374
rs2517387
rs72643066
rs62503908
rs145293699
rs2843743
rs117613316
rs138241510
rs2517388
rs2843742
rs10090624
rs2720044
rs142040534
rs2517390
rs2517391
rs149902333
rs55826701
rs75089936
rs183404692
rs141488351
rs117225078
rs2843740
rs72643069
rs2517396
rs28758311
rs146047652
rs191128518
rs72643074
rs79985420
rs2517398
rs182673732
rs142470823
rs181364550
rs3990403
rs35045158
rs2843737
rs35296192
rs35859573
rs62503938
rs2466147
rs16887226
rs34711990
rs2466146
rs2507706
rs2843731
rs2507705
rs79484650
rs6474491
rs75168396
rs2843728
rs75198113
rs2843727
rs55736052
rs2843726
rs146323794
rs76873509
rs2843746
rs2843745
rs112665070
rs2843744
rs145151767
rs138824104
rs75301334
rs72643084
rs3015656
rs16887236
rs7823144
rs2843739
rs72643087
rs2843738
rs111528122
rs16887244
rs59911155
rs17435276
rs2270376
rs55962869
rs3824288
rs12681876
rs11783967
rs149130542
rs55928150
rs11774769
rs7830233
rs11779986
rs10108757
rs4537271
rs142985940
rs112791537
rs113478069
rs7828832
rs80271007
rs58780114
rs111255806
rs11785366
rs12682626
rs12674975
rs74302881
rs58320990
rs61076607
rs34813622
rs10112856
rs16887258
rs6982519
rs112285558
rs7815101
rs4259388
rs10958541
rs112022150
rs113407804
rs72643092
rs4379415
rs10156283
rs148294454
rs28864534
rs77162995
rs7015996
rs7016434
rs10216482
rs55885015
rs72643093
rs10099466
rs7836805
rs11779210
rs184318304
rs545076118
rs150771595
rs11777969
rs1043782
rs60530611
rs35866749
rs190468564
rs147359882
rs7821119
rs148395419
rs117044667
rs117349296
rs6999796
rs7834862
rs146201880
rs151043937
rs185605841
rs116918409
rs2306899
rs6992943
rs10103315
rs117993574
rs140717426
rs56365338
rs56208171
rs16887273
rs16887275
rs16887277
rs28867132
rs56058270
rs7006757
rs10105555
rs182928359
rs10113411
rs12056698
rs79779549
rs10958567
rs74883798
rs147106070
rs2898674
rs74384828
rs117994849
rs72644707
rs147935087
rs9643870
rs117450016
rs6981405
rs9198
rs1044160
rs80081744
rs7007097
rs62503951
rs141363020
rs1149
rs75408391
rs3739252
rs57984710
rs1906672
rs3824289
rs1488934
rs1488935
rs72644720
rs10100090
rs111590455
rs111737759
rs6989666
rs7845911
rs12674515
rs36105509
rs13264830
rs6984464
rs2932003
rs7845284
rs62503952
rs7823681
rs10100894
rs113092086
rs10109023
rs10101145
rs77083684
rs150831097
rs145458997
rs34504029
rs147681629
rs191410906
rs77732910
rs7837189
rs141622276
rs76806580
rs10958606
rs112231065
rs112419852
rs12386976
rs12386951
rs55703821
rs28439472
rs62503953
rs77561982
rs72644724
rs181784851
rs11985168
rs150979096
rs139987980
rs10102341
rs117236346
rs2171616
rs113248778
rs1599918
rs12056642
rs16887324
rs7841617
rs147238012
rs2956728
rs139389441
rs2956729
rs111569526
rs16887325
rs2280847
rs2234558
rs2234555
rs74302890
rs77184785
rs56300324
rs59978327
rs539811225
rs116919107
rs2234549
rs192886430
rs74716160
rs2956731
rs77124900
rs55634742
rs185281039
rs11786625
rs12114353
rs10101168
rs117486616
rs11989357
rs72630604
rs2955594
rs28674538
rs34909561
rs28460372
rs72630608
rs72630609
rs149799883
rs113682951
rs12677788
rs72630610
rs11785041
rs117880184
rs112357054
rs28634296
rs10156310
rs10448063
rs111684217
rs11774214
rs58279725
rs77367878
rs72630614
rs117404237
rs1488936
rs6474268
rs1975132
rs2130033
rs111422868
rs139804623
rs11777811
rs16887340
rs62503957
rs112825594
rs60464825
rs141471977
rs7821392
rs72630616
rs16887343
rs2978078
rs12677360
rs111507808
rs116784230
rs75379101
rs145583989
rs72630617
rs2932005
rs10107763
rs72630619
rs72630620
rs144269447
rs113480893
rs10099378
rs12681196
rs10095753
rs2978080
rs12678205
rs72630624
rs60558877
rs35422477
rs55796824
rs56322953
rs6996860
rs111903390
rs7012844
rs112035500
rs112537273
rs12677998
rs59176647
rs12681483
rs12681501
rs11998709
rs61164234
rs76602963
rs75463093
rs143001495
rs62505467
rs7816998
rs10958670
rs141456218
rs76690632
rs2016875
rs11986274
rs59498392
rs28681082
rs13248631
rs7001340
rs77712782
rs12677006
rs116939018
rs111927114
rs13317
rs4647904
rs4647905
rs4647903
rs2956726
rs10958682
rs10958683
rs4647910
rs17175975
rs17175954
rs17182359
rs3925
rs2280846
rs3779921
rs2293971
rs6984358
rs17175898
rs2288696
rs2304000
rs4647907
rs17182254
rs7005874
rs2978083
rs60858123
rs117287723
rs117763888
rs10101096
rs2956724
rs17175814
rs2978076
rs2411256
rs2411257
rs17182190
rs2978073
rs16887378
rs9657190
rs11777067
rs6983315
rs60527016
rs6987534
rs187705965
rs6474353
rs140554250
rs112111445
rs7814363
rs6474354
rs11784905
rs78403306
rs12549631
rs59778175
rs117545574
rs140278260
rs10105686
rs17580578
rs118173885
rs117127648
rs10958700
rs4733930
rs6996319
rs3758103
rs7006049
rs17182141
rs3758102
rs7012413
rs7388222
rs13254512
rs13275043
rs4733946
rs12114071
rs150512143
rs7815496
rs6996321
rs72630656
rs138012741
rs62505473
rs17182134
rs17182127
rs6994556
rs17175708
rs4647906
rs3213849
rs17182051
rs930828
rs17175631
rs17182023
rs7825208
rs17175624
rs7829871
rs17182009
rs17182002
rs75923541
rs117787947
rs10958704
rs1902171
rs4082204
rs57613118
rs150134406
rs12114449
rs36061954
rs34873882
rs12677355
rs72630661
rs117317364
rs7829058
rs881299
rs881300
rs881301
rs2003265
rs6990295
rs2468964
rs876472
rs2468966
rs876471
rs10093754
rs10093843
rs7001431
rs4739558
rs4739560
rs4739561
rs66504003
rs71517716
rs328303
rs13279569
rs11777965
rs111349396
rs328301
rs12679830
rs328300
rs147185839
rs146464111
rs34544368
rs74322494
rs73674179
rs7386705
rs35699533
rs58535363
rs35305468
rs7830964
rs142164645
rs77437987
rs34336050
rs117187798
rs60128210
rs2067495
rs75533955
rs77870750
rs117587514
rs73674183
rs73674184
rs2568235
rs183333881
rs13248612
rs13261164
rs13259243
rs139832760
rs822974
rs13278033
rs56307815
rs35965653
rs13262495
rs16887404
rs7845393
rs35804490
rs16887405
rs328296
rs111162497
rs13280423
rs79131406
rs328294
rs73674186
rs328293
rs117124893
rs35316179
rs328291
rs117089766
rs7825829
rs7830301
rs34844754
rs118106087
rs4733928
rs1541897
rs187650749
rs145530646
rs2568232
rs79195107
rs34036147
rs118103205
rs34503346
rs62505495
rs6474384
rs79297228
rs4733951
rs150721903
rs35181558
rs11993596
rs113852425
rs2445013
rs2461327
rs76144693
rs2461328
rs74726774
rs112007639
rs111831081
rs13258196
rs13267109
rs117376528
rs112099996
rs146534119
rs2445008
rs2411271
rs12546327
rs150345933
rs59062903
rs111267217
rs4733989
rs2461332
rs2461333
rs13271850
rs2461334
rs77234746
rs112070057
rs72630687
rs12681947
rs2461335
rs10100339
rs112095737
rs12682402
rs76321489
rs4236758
rs13276230
rs13255758
rs2445019
rs78834735
rs12675506
rs13264758
rs1378331
rs11785383
rs12549789
rs2445020
rs12541812
rs1378332
rs78995162
rs2445021
rs76504609
rs2445023
rs1114850
rs75203595
rs2445024
rs4480084
rs75285900
rs141838281
rs12681086
rs28475223
rs115613060
rs12675006
rs1823943
rs2445010
rs72630699
rs12542436
rs11778974
rs2445011
rs2445012
rs35600452
rs138924287
rs10105745
rs10087581
rs10090589
rs2168260
rs144065289
rs2461323
rs75736431
rs118116666
rs77158175
rs7813370
rs2924950
rs12679136
rs56296933
rs148119417
rs10109401
rs116324131
rs6474408
rs4361727
rs141828308
rs114068607
rs118071667
rs4733918
rs2445027
rs2054103
rs77218478
rs2445026
rs138410906
rs17581781
rs72632509
rs118139256
rs17503745
rs11995944
rs16887449
rs117384643
rs16887454
rs79810926
rs6987366
rs79090190
rs34615944
rs116849632
rs7463602
rs74399452
rs10958728
rs12542740
rs12549411
rs76000606
rs72632516
rs6988810
rs6988929
rs7015762
rs11994860
rs10958729
rs10958730
rs12541906
rs62505531
rs72500192
rs11985941
rs72632522
rs4295629
rs77755157
rs2278948
rs2445004
rs116351722
rs149969810
rs12550332
rs73676405
rs12115124
rs7001361
rs77906050
rs7001849
rs10958731
rs79180743
rs73603651
rs10958732
rs10958733
rs1455190
rs10105598
rs10086593
rs11780916
rs2461341
rs2445006
rs2445007
rs17582026
rs7817828
rs72632529
rs16887465
rs72632531
rs921802
rs17582103
rs7825313
rs141368811
rs72632534
rs28756099
rs150404515
rs112216642
rs4733883
rs117330571
rs113791066
rs4733924
rs78085393
rs72632536
rs4733925
rs12155564
rs11988104
rs75503976
rs76253957
rs72632541
rs4733884
rs11776404
rs11776459
rs16887475
rs2461342
rs111427198
rs80081693
rs2461343
rs2461344
rs16887478
rs2461346
rs2444999
rs897342
rs897341
rs1348886
rs7004885
rs1671611
rs139162528
rs1671610
rs73676415
rs6998979
rs1665530
rs6994675
rs1665529
rs7839748
rs1671609
rs7819171
rs1671608
rs1466050
rs1665528
rs113444015
rs1550880
rs1665527
rs4398877
rs2121518
rs1550879
rs1550878
rs1471010
rs1466049
rs1471009
rs113444824
rs4392863
rs1993349
rs2593101
rs1993348
rs1993347
rs1993346
rs2593100
rs2593099
rs2593098
rs7833261
rs2604492
rs2604491
rs2593097
rs1455189
rs182754
rs327925
rs2411275
rs2411276
rs172913
rs7842184
rs327924
rs7842222
rs327923
rs7842538
rs7819271
rs6474427
rs113047236
rs10111943
rs73602026
rs11996104
rs327922
rs73602031
rs66644096
rs58724720
rs76458695
rs145547971
rs57863983
rs58416964
rs56709938
rs57763800
rs34140666
rs60406178
rs72632574
rs76604739
rs75663814
rs1665533
rs2604496
rs35352052
rs73602045
rs13259928
rs327931
rs7834231
rs6474430
rs15078
rs327933
rs3802323
rs7812668
rs113936658
rs327935
rs78091112
rs146966463
rs17582785
rs327936
rs10093892
rs7828011
rs327937
rs55896502
rs143568947
rs74407128
rs327938
rs117307552
rs7817409
rs145609720
rs55836262
rs72632587
rs58338282
rs62504071
rs72632592
rs72632593
rs72632595
rs72632596
rs72632597
rs72632598
rs13273232
rs13267341
rs12678514
rs12675671
rs58518014
rs12677289
rs4733886
rs4733887
rs142148217
rs78772651
rs75143629
rs112310540
rs1665503
rs2445001
rs72633406
rs150121075
rs72633407
rs72633410
rs112010704
rs12676751
rs6991431
rs72633412
rs35313666
rs117939306
rs117644866
rs34147027
rs2593095
rs2593094
rs1966887
rs1838930
rs189792
rs16887548
rs7832232
rs17582890
rs60363452
rs57332526
rs11778736
rs11774736
rs17504762
rs16887551
rs75164797
rs7835133
rs7835320
rs17583015
rs13276269
rs7845862
rs327929
rs117868970
rs1671624
rs62504072
rs2593093
rs2593092
rs2593091
rs117018533
rs2604498
rs2593090
rs2604497
rs2593089
rs17583169
rs1000236
rs17583197
rs1455193
rs1671621
rs1665511
rs7015704
rs34959960
rs10958749
rs7844617
rs7016130
rs193003
rs73604004
rs73601884
rs327943
rs79254283
rs4733888
rs327941
rs327940
rs113015423
rs99735
rs117516655
rs99733
rs7819300
rs1455195
rs4733889
rs327939
rs6474448
rs76006945
rs1665515
rs1665514
rs12679912
rs1665512
rs1447051
rs12335077
rs6992470
rs57920099
rs9693110
rs150337787
rs6474455
rs13272504
rs72633451
rs138541968
rs67653004
rs6474458
rs10099700
rs13282640
rs7818839
rs6992256
rs1530596
rs116980906
rs58771252
rs11774612
rs66524346
rs62504124
rs147330012
rs58191591
rs72633463
rs56042810
rs56065160
rs4733931
rs4733932
rs12545223
rs62504127
rs13265706
rs1596971
rs72634725
rs74516526
rs1447055
rs13253867
rs72634730
rs13251679
rs6474464
rs72634734
rs4733933
rs4733890
rs7829391
rs78506403
rs111690554
rs12545202
rs11779106
rs59281997
rs6995988
rs117718140
rs13258535
rs72612128
rs895624
rs72634738
rs7819654
rs9650336
rs6994532
rs72612129
rs895621
rs895620
rs76739044
rs7824271
rs10958773
rs118066770
rs72634742
rs1447058
rs2166612
rs11783911
rs117443811
rs10958781
rs12679909
rs117720291
rs7822482
rs7832300
rs1447057
rs62504129
rs1125710
rs1125709
rs116861703
rs1016273
rs58506399
rs139110333
rs71517722
rs11782681
rs111449242
rs12681893
rs4733936
rs56316948
rs28704672
rs67855921
rs13274384
rs10106420
rs10958801
rs77035902
rs117956478
rs117624245
rs72634747
rs72634748
rs111786990
rs72634750
rs140802671
rs2044528
rs895619
rs139690982
rs2166611
rs7007981
rs11780536
rs7017208
rs72634752
rs10755988
rs117964839
rs10958803
rs74691742
rs147499164
rs2411279
rs35131262
rs56101407
rs7011775
rs117312759
rs74435083
rs11777840
rs6651370
rs12677811
rs10958805
rs7004251
rs73607330
rs78850344
rs117754656
rs141600171
rs72634756
rs74584846
rs75206231
rs1900408
rs147214891
rs1900407
rs10103655
rs113970437
rs57390282
rs10107406
rs11997059
rs16887670
rs1010588
rs16887675
rs16887681
rs16887685
rs10108325
rs4366051
rs71517725
rs4733942
rs11780723
rs13262705
rs1010589
rs10098580
rs10089551
rs10095209
rs7817745
rs1584268
rs77826201
rs113380838
rs36003880
rs72634762
rs7837897
rs7816405
rs79341047
rs148106344
rs143638473
rs12680269
rs13278065
rs78887083
rs35004863
rs10109740
rs13279807
rs10101851
rs72634766
rs7001342
rs72634767
rs10101740
rs113608876
rs142482825
rs146505289
rs72634769
rs3758100
rs10282916
rs117803827
rs7820902
rs16887704
rs4364602
rs11998624
rs11997243
rs11997244
rs11997272
rs17584588
rs10081442
rs10504010
rs11785498
rs112806803
rs147895537
rs62504147
rs75943522
rs10104530
rs72634773
rs78424552
rs73676485
rs4733892
rs10481323
rs10481324
rs35506788
rs117188043
rs9969670
rs11991551
rs34673333
rs74876988
rs150992031
rs4733943
rs4733944
rs28754331
rs6474492
rs57128498
rs4733945
rs75112574
rs77400342
rs6992505
rs7016050
rs6992997
rs12544899
rs7016216
rs34888097
rs79768953
rs34821839
rs72634779
rs2166615
rs75190271
rs17584637
rs7003970
rs55776134
rs13273058
rs111534849
rs6474493
rs11782034
rs71517726
rs6983695
rs79891720
rs6474494
rs7828448
rs10755989
rs35923293
rs117851425
rs57103009
rs72634781
rs73609064
rs80194758
rs58023535
rs6474495
rs58828883
rs57745345
rs7014916
rs10958807
rs4573236
rs6986318
rs113650414
rs73609071
rs73609073
rs73609076
rs16887717
rs17506431
rs28413047
rs112886626
rs58800674
rs77996533
rs62504152
rs112989193
rs73609080
rs10090223
rs7462041
rs2411278
rs28364583
rs16887720
rs2898679
rs7463038
rs60211517
rs2166614
rs79563374
rs72636125
rs7007474
rs78602187
rs6985355
rs77722101
rs187305422
rs6474497
rs73609094
rs113521214
rs75863883
rs34153723
rs6985677
rs9692775
rs16887728
rs7821911
rs17506599
rs11776390
rs17506613
rs73609100
rs16887731
rs117307263
rs4733947
rs4354275
rs117166521
rs4281089
rs57947571
rs13278546
rs78088300
rs16887736
rs17513063
rs75779024
rs7844381
rs17513105
rs78981097
rs7814409
rs73611010
rs10958809
rs79563235
rs76420667
rs7015882
rs72636131
rs74716243
rs7008502
rs147057125
rs7845067
rs58723874
rs17513131
rs11782157
rs7838063
rs35408109
rs13269340
rs117625473
rs11992001
rs7009994
rs13252226
rs13275810
rs1607101
rs7816768
rs35301383
rs11991738
rs1609514
rs7004137
rs73611025
rs72636133
rs57638952
rs117798485
rs59960370
rs117471926
rs118155490
rs62505793
rs141163300
rs72636135
rs6474499
rs34678540
rs7016882
rs6995577
rs62505795
rs62505796
rs62505797
rs62505798
rs28425558
rs79502983
rs56216879
rs56386453
rs62505801
rs58215145
rs117665817
rs62505803
rs62505804
rs142546946
rs62505805
rs200354920
rs62640232
rs62643674
rs3739247
rs11781576
rs73611043
rs142706739
rs10958810
rs11776867
rs11776967
rs11779183
rs11777089
rs6998253
rs77070186
rs7010939
rs117953554
rs76695567
rs62505809
rs62505810
rs115618666
rs62505811
rs62505812
rs6985406
rs59836717
rs10086394
rs17585539
rs11782799
rs10103542
rs62505816
rs11784655
rs62505817
rs35834813
rs7816056
rs6474500
rs13261563
rs55707255
rs62505819
rs117165863
rs11467
rs34210207
rs146361816
rs180937869
rs62506665
rs117212118
rs62506666
rs13252897
rs13260356
rs13267903
rs34490523
rs6997835
rs4733950
rs62506667
rs140434359
rs62506668
rs7818605
rs13252677
rs13280237
rs17513905
rs62506669
rs73613042
rs111874398
rs12682108
rs6998357
rs62506670
8:38668773_T_A
rs201355445
rs34988779
rs117374250
rs11778012
rs7833768
rs6999535
rs62506671
rs62506672
rs118056711
rs6474504
rs71517736
rs35450652
rs11782402
rs117488318
rs111714947
rs34235313
rs2013586
rs11781693
rs11778558
rs56378559
rs11780430
rs1971400
rs36029398
rs146623228
rs141414758
rs7815289
rs2037205
rs2037204
rs34493171
rs7821004
rs79900107
rs12674997
rs142120933
rs2037203
rs7005388
rs7839310
rs34884634
rs6474506
rs10808998
rs79721111
rs62506678
rs141606182
rs111262714
rs11775959
rs6474507
rs869471
rs189121275
rs56061308
rs75433153
rs2292741
rs17514531
rs111838579
rs117567025
rs13262797
rs17586524
rs147255993
rs7009521
rs16887795
rs112749143
rs113208435
rs117945402
rs189930883
rs80126037
rs1802267
rs3802249
rs3739251
rs17514831
rs1135990
rs34679507
rs12156308
rs17514920
rs7824688
rs35104870
rs7845725
rs62506680
rs6983420
rs13271538
rs10504011
rs10504012
rs62506682
rs7000232
rs62506742
rs16887815
rs13265820
rs10088007
rs16875948
rs7015528
rs9298642
rs77443704
rs6999014
rs10092059
rs72636169
rs4566997
rs6988061
rs13251185
rs35273942
rs62506744
rs35785308
rs35734829
rs13254846
rs6982432
rs11776166
rs6986939
rs34497260
rs7003661
rs17587272
rs16887849
rs78502255
rs117782806
rs79027471
rs7008738
rs2012230
rs13267371
rs13280455
rs78162737
rs17515466
rs16887854
rs4394356
rs13264372
rs11783899
rs9969666
rs6984966
rs11784857
rs12549416
rs12680682
rs10100478
rs16875950
rs71517741
rs189898973
rs58563242
rs142710424
rs62506748
rs13257392
rs13257781
rs13271689
rs13280905
rs16887860
rs62506750
rs28445352
rs28714282
rs28654211
rs35226051
rs9298644
rs13254160
rs13248839
rs62503411
rs62503412
rs7013851
rs141783851
rs72636186
rs59186108
rs111485759
rs13259042
rs62503453
rs112353749
rs62503454
rs3847141
rs117146895
rs113698361
rs72636190
rs62503455
rs72636191
rs10081432
rs13248375
rs13251522
rs117064964
rs28419696
rs62503456
rs77741182
rs61171823
rs150135798
rs62503457
rs2010445
rs72636193
rs62503459
rs75233095
rs10113275
rs13262637
rs11785631
rs11776027
rs60299941
```
