## Supplementary material for "Characterization of shared and ancestry-specific signals driving complex traits using multi-ancestry fine-mapping": s1.afreq

```
#CHROM	ID	REF	ALT	ALT_FREQS	OBS_CT
8	rs17493462	T	C	0.467197	1006
8	rs17577922	C	T	0.00596421	1006
8	rs149774839	A	T	0.0139165	1006
8	rs34684723	T	A	0.129225	1006
8	rs28399938	A	G	0.484095	1006
8	rs28373482	C	T	0.237575	1006
8	rs79295570	G	A	0.114314	1006
8	rs117561910	A	G	0.0318091	1006
8	rs113586006	T	G	0.0119284	1006
8	rs117894680	C	T	0.0168986	1006
8	rs117596209	C	A	0.116302	1006
8	rs116862998	G	A	0.0168986	1006
8	rs35794387	A	T	0.264414	1006
8	rs77166057	C	T	0.0248509	1006
8	rs28490371	A	G	0.262425	1006
8	rs28716294	C	T	0.264414	1006
8	rs74417635	T	G	0.262425	1006
8	rs28380463	G	A	0.264414	1006
8	rs28549683	A	G	0.267396	1006
8	rs28427316	T	C	0.262425	1006
8	rs117172848	C	T	0.0487078	1006
8	rs28655870	G	A	0.261431	1006
8	rs117779561	G	A	0.027833	1006
8	rs117203190	C	T	0.0258449	1006
8	rs61735752	G	C	0.0447316	1006
8	rs4956534	T	C	0.387674	1006
8	rs4956535	T	C	0.389662	1006
8	rs4956536	G	C	0.389662	1006
8	rs28723477	T	C	0.251491	1006
8	rs4956531	C	A	0.251491	1006
8	rs1902207	A	G	0.390656	1006
8	rs79430505	A	C	0.257455	1006
8	rs62503895	G	C	0.0894632	1006
8	rs1892820	C	G	0.182903	1006
8	rs113563119	T	C	0.0815109	1006
8	rs4545146	G	A	0.0805169	1006
8	rs17736311	T	C	0.0805169	1006
8	rs149650752	C	T	0.0208748	1006
8	rs147473752	C	T	0.0805169	1006
8	rs113387963	A	C	0.0805169	1006
8	rs150572062	G	A	0.0805169	1006
8	rs1902208	C	A	0.0894632	1006
8	rs146447406	G	A	0.00795229	1006
8	rs2319760	T	C	0.0805169	1006
8	rs2874075	A	C	0.0805169	1006
8	rs802154	C	T	0.0119284	1006
8	rs1892819	C	T	0.0805169	1006
8	rs149181582	C	T	0.0149105	1006
8	rs145101160	G	A	0.0218688	1006
8	rs10100505	G	A	0.0805169	1006
8	rs10107376	C	T	0.083499	1006
8	rs187290605	C	A	0.0159046	1006
8	rs142068161	C	T	0.0168986	1006
8	rs150737176	T	G	0.0805169	1006
8	rs2085234	C	T	0.0805169	1006
8	rs7004842	T	G	0.0805169	1006
8	rs7014879	T	C	0.0805169	1006
8	rs7014881	T	C	0.0914513	1006
8	rs802169	G	A	0.276342	1006
8	rs10093841	A	T	0.0805169	1006
8	rs77042184	G	A	0.0119284	1006
8	rs7834769	G	A	0.0805169	1006
8	rs9329915	A	G	0.0805169	1006
8	rs72643021	G	A	0.0805169	1006
8	rs77420323	G	A	0.0248509	1006
8	rs802170	A	T	0.277336	1006
8	rs28482087	T	G	0.0805169	1006
8	rs72643022	T	A	0.0805169	1006
8	rs76348221	C	A	0.00994036	1006
8	rs10481461	G	A	0.0805169	1006
8	rs113840885	G	A	0.0208748	1006
8	rs9693898	A	G	0.082505	1006
8	rs9694197	A	G	0.083499	1006
8	rs34619057	T	A	0.0815109	1006
8	rs4998	C	G	0.0815109	1006
8	rs2071493	T	C	0.0815109	1006
8	rs3901185	G	A	0.0407555	1006
8	rs4997	C	A	0.0815109	1006
8	rs4994	A	G	0.0815109	1006
8	rs10109028	T	C	0.0149105	1006
8	rs13270656	C	T	0.0149105	1006
8	rs111687492	A	G	0.00994036	1006
8	rs3763551	G	A	0.0685885	1006
8	rs3763550	T	A	0.0685885	1006
8	rs4448322	T	C	0.0785288	1006
8	rs117754729	C	G	0.0318091	1006
8	rs117032415	G	T	0.0198807	1006
8	rs2298423	T	G	0.0815109	1006
8	rs55877648	G	A	0.0795229	1006
8	rs35126000	C	T	0.0208748	1006
8	rs2105535	G	T	0.0795229	1006
8	rs138754093	A	G	0.0218688	1006
8	rs118180039	T	A	0.122266	1006
8	rs75686116	A	G	0.0198807	1006
8	rs72643029	A	G	0.0795229	1006
8	rs117069137	G	A	0.0188867	1006
8	rs111954887	A	G	0.0785288	1006
8	rs79935605	G	A	0.0149105	1006
8	rs72643031	G	A	0.0159046	1006
8	rs62503902	C	G	0.0188867	1006
8	rs28470888	G	A	0.0516899	1006
8	rs809690	G	C	0.817097	1006
8	rs10101854	A	C	0.0874751	1006
8	rs16875930	A	T	0.0785288	1006
8	rs2186459	A	T	0.410537	1006
8	rs2186458	G	T	0.411531	1006
8	rs72643032	C	T	0.0785288	1006
8	rs76813100	G	A	0.0487078	1006
8	rs72643034	G	A	0.0159046	1006
8	rs72643036	G	A	0.0805169	1006
8	rs182732655	G	A	0.0159046	1006
8	rs146460096	T	C	0.0795229	1006
8	rs149231347	C	T	0.0188867	1006
8	rs13277787	T	A	0.0795229	1006
8	rs117915398	A	G	0.0168986	1006
8	rs28824549	A	C	0.0815109	1006
8	rs28817585	A	G	0.0815109	1006
8	rs113299285	C	A	0.0795229	1006
8	rs112198518	C	T	0.0795229	1006
8	rs58656606	C	A	0.0795229	1006
8	rs150792266	G	A	0.0109344	1006
8	rs149875464	G	A	0.0198807	1006
8	rs145953964	T	C	0.0795229	1006
8	rs9792385	C	T	0.0795229	1006
8	rs9792210	G	C	0.0795229	1006
8	rs35669506	A	G	0.0208748	1006
8	rs7000340	C	A	0.0795229	1006
8	rs67355917	C	T	0.0805169	1006
8	rs68019153	T	C	0.0795229	1006
8	rs112188569	T	C	0.0795229	1006
8	rs4430133	A	G	0.0795229	1006
8	rs72643044	G	C	0.0795229	1006
8	rs114600587	T	A	0.082505	1006
8	rs72643045	G	A	0.0795229	1006
8	rs60276880	G	A	0.0795229	1006
8	rs6605630	A	G	0.0795229	1006
8	rs6605629	G	A	0.0795229	1006
8	rs9792246	G	A	0.0795229	1006
8	rs6605628	A	G	0.0854871	1006
8	rs59709543	A	G	0.0795229	1006
8	rs111949758	A	G	0.0805169	1006
8	rs142330809	T	G	0.0815109	1006
8	rs28888454	C	T	0.818091	1006
8	rs142577765	A	C	0.0178926	1006
8	rs144855191	C	T	0.0805169	1006
8	rs138775219	C	A	0.0805169	1006
8	rs10104888	C	T	0.0805169	1006
8	rs10093345	C	T	0.729622	1006
8	rs10104115	C	T	0.0864811	1006
8	rs10101266	C	G	0.0864811	1006
8	rs2319759	T	C	0.0864811	1006
8	rs2319758	A	G	0.0805169	1006
8	rs62503903	A	C	0.755467	1006
8	rs28794362	A	G	0.751491	1006
8	rs28650309	A	G	0.760437	1006
8	rs2319754	G	A	0.760437	1006
8	rs79236132	G	A	0.00994036	1006
8	rs74973592	G	A	0.0218688	1006
8	rs28859683	T	C	0.762425	1006
8	rs28813686	T	C	0.762425	1006
8	rs146163967	C	T	0.0705765	1006
8	rs28797500	T	C	0.762425	1006
8	rs138326942	T	C	0.166998	1006
8	rs9692998	C	T	0.762425	1006
8	rs183381360	A	C	0.0228628	1006
8	rs28617731	C	T	0.763419	1006
8	rs118107204	C	T	0.0248509	1006
8	rs3813521	T	C	0.763419	1006
8	rs78907785	C	A	0.0218688	1006
8	rs3750243	C	G	0.763419	1006
8	rs146327581	C	T	0.0178926	1006
8	rs9644811	G	A	0.759443	1006
8	rs62503904	A	G	0.0765408	1006
8	rs79396024	C	T	0.0208748	1006
8	rs28807105	G	A	0.759443	1006
8	rs28565141	T	C	0.759443	1006
8	rs117293568	C	T	0.0397614	1006
8	rs13256052	A	G	0.759443	1006
8	rs113045005	A	G	0.00994036	1006
8	rs28612322	G	A	0.759443	1006
8	rs28366815	A	G	0.759443	1006
8	rs28368989	C	T	0.759443	1006
8	rs28750118	A	G	0.759443	1006
8	rs138082539	C	T	0.0218688	1006
8	rs117904082	A	G	0.0218688	1006
8	rs28377666	A	G	0.759443	1006
8	rs142941225	T	C	0.0109344	1006
8	rs28401310	A	G	0.759443	1006
8	rs6605631	C	T	0.757455	1006
8	rs145298551	C	T	0.0159046	1006
8	rs141524794	C	T	0.0129225	1006
8	rs28540922	A	G	0.744533	1006
8	rs28642263	G	A	0.743539	1006
8	rs189816749	A	T	0.0139165	1006
8	rs61613316	G	A	0.0168986	1006
8	rs117794176	G	A	0.0119284	1006
8	rs28761213	T	A	0.742545	1006
8	rs28653369	T	C	0.743539	1006
8	rs35617335	T	C	0.0248509	1006
8	rs186609755	G	A	0.0159046	1006
8	rs62503905	G	A	0.0675944	1006
8	rs28670792	C	T	0.801193	1006
8	rs61753671	G	A	0.00994036	1006
8	rs146570147	C	T	0.0467197	1006
8	rs13260728	T	C	0.811133	1006
8	rs184359951	C	T	0.0208748	1006
8	rs7826154	A	G	0.026839	1006
8	rs118046027	C	G	0.0457256	1006
8	rs62503906	G	A	0.299205	1006
8	rs72643062	T	A	0.00994036	1006
8	rs149386949	C	T	0.0178926	1006
8	rs150855960	G	C	0.00994036	1006
8	rs190617162	A	C	0.026839	1006
8	rs181348524	T	G	0.0198807	1006
8	rs182821656	A	C	0.0159046	1006
8	rs2319756	C	T	0.304175	1006
8	rs78581625	G	A	0.127237	1006
8	rs13282860	T	A	0.0198807	1006
8	rs145849263	C	T	0.0397614	1006
8	rs80272187	T	A	0.0168986	1006
8	rs75551965	T	G	0.026839	1006
8	rs117756469	C	T	0.027833	1006
8	rs144807967	C	T	0.0149105	1006
8	rs75990686	A	G	0.0258449	1006
8	rs74570077	C	T	0.0258449	1006
8	rs75893388	G	A	0.102386	1006
8	rs75045568	G	A	0.0258449	1006
8	rs28877647	A	G	0.828032	1006
8	rs117039481	C	T	0.0397614	1006
8	rs79517112	G	T	0.0258449	1006
8	rs147886828	G	A	0.0397614	1006
8	rs4058277	T	C	0.026839	1006
8	rs4342263	G	A	0.026839	1006
8	rs7846109	A	G	0.026839	1006
8	rs140836130	G	A	0.0795229	1006
8	rs79289886	T	C	0.026839	1006
8	rs7837532	A	G	0.026839	1006
8	rs59657054	A	G	0.026839	1006
8	rs75749457	C	T	0.0397614	1006
8	rs74617306	G	A	0.0258449	1006
8	rs145250050	G	A	0.0397614	1006
8	rs77540973	C	G	0.0119284	1006
8	rs147539194	G	A	0.0168986	1006
8	rs80303218	C	T	0.0258449	1006
8	rs142008926	G	A	0.026839	1006
8	rs181763304	A	G	0.0178926	1006
8	rs78010894	A	G	0.026839	1006
8	rs144074773	C	T	0.0258449	1006
8	rs78927806	G	T	0.0258449	1006
8	rs2073353	G	C	0.026839	1006
8	rs193080501	G	C	0.00596421	1006
8	rs2073351	C	T	0.0258449	1006
8	rs7828140	T	C	0.82505	1006
8	rs78934323	G	A	0.026839	1006
8	rs3864689	G	A	0.82505	1006
8	rs111965375	C	T	0.111332	1006
8	rs117920580	G	T	0.0377734	1006
8	rs76402374	C	T	0.0248509	1006
8	rs2517387	T	G	0.026839	1006
8	rs72643066	G	A	0.00795229	1006
8	rs62503908	G	A	0.0248509	1006
8	rs145293699	C	T	0.122266	1006
8	rs2843743	T	C	0.973161	1006
8	rs117613316	C	T	0.0159046	1006
8	rs138241510	A	G	0.0109344	1006
8	rs2517388	T	G	0.208748	1006
8	rs2843742	G	A	0.0417495	1006
8	rs10090624	A	G	0.0377734	1006
8	rs2720044	A	C	0.17495	1006
8	rs142040534	G	T	0.0397614	1006
8	rs2517390	A	G	0.973161	1006
8	rs2517391	A	G	0.973161	1006
8	rs149902333	C	T	0.0357853	1006
8	rs55826701	T	C	0.0109344	1006
8	rs75089936	A	G	0.0397614	1006
8	rs183404692	G	A	0.0109344	1006
8	rs141488351	G	A	0.0109344	1006
8	rs117225078	C	T	0.0397614	1006
8	rs2843740	A	G	0.973161	1006
8	rs72643069	A	G	0.0377734	1006
8	rs2517396	A	C	0.973161	1006
8	rs28758311	C	T	0.0377734	1006
8	rs146047652	G	A	0.0109344	1006
8	rs191128518	C	T	0.0238569	1006
8	rs72643074	C	G	0.0337972	1006
8	rs79985420	A	G	0.212724	1006
8	rs2517398	A	G	0.189861	1006
8	rs182673732	C	T	0.0198807	1006
8	rs142470823	C	T	0.0725646	1006
8	rs181364550	A	G	0.0139165	1006
8	rs3990403	T	C	0.801193	1006
8	rs35045158	G	A	0.0318091	1006
8	rs2843737	G	A	0.973161	1006
8	rs35296192	C	T	0.0387674	1006
8	rs35859573	C	T	0.0248509	1006
8	rs62503938	C	G	0.0785288	1006
8	rs2466147	A	G	0.973161	1006
8	rs16887226	G	A	0.0198807	1006
8	rs34711990	C	T	0.0238569	1006
8	rs2466146	G	A	0.973161	1006
8	rs2507706	G	A	0.973161	1006
8	rs2843731	G	T	0.973161	1006
8	rs2507705	G	T	0.973161	1006
8	rs79484650	C	T	0.0357853	1006
8	rs6474491	T	C	0.233598	1006
8	rs75168396	C	G	0.243539	1006
8	rs2843728	C	T	0.368787	1006
8	rs75198113	C	T	0.0119284	1006
8	rs2843727	G	A	0.11332	1006
8	rs55736052	T	C	0.267396	1006
8	rs2843726	T	A	0.11332	1006
8	rs146323794	C	T	0.0178926	1006
8	rs76873509	C	T	0.259443	1006
8	rs2843746	A	G	0.110338	1006
8	rs2843745	A	T	0.110338	1006
8	rs112665070	A	G	0.00994036	1006
8	rs2843744	T	C	0.370775	1006
8	rs145151767	G	A	0.259443	1006
8	rs138824104	C	T	0.259443	1006
8	rs75301334	G	A	0.0298211	1006
8	rs72643084	T	A	0.0974155	1006
8	rs3015656	G	C	0.134195	1006
8	rs16887236	A	G	0.11332	1006
8	rs7823144	G	A	0.111332	1006
8	rs2843739	T	C	0.968191	1006
8	rs72643087	T	C	0.0178926	1006
8	rs2843738	G	C	0.374751	1006
8	rs111528122	T	C	0.00994036	1006
8	rs16887244	A	G	0.256461	1006
8	rs59911155	G	A	0.259443	1006
8	rs17435276	A	C	0.28827	1006
8	rs2270376	G	C	0.258449	1006
8	rs55962869	T	C	0.258449	1006
8	rs3824288	G	A	0.257455	1006
8	rs12681876	G	A	0.257455	1006
8	rs11783967	A	G	0.258449	1006
8	rs149130542	A	G	0.0178926	1006
8	rs55928150	A	C	0.257455	1006
8	rs11774769	G	A	0.257455	1006
8	rs7830233	T	C	0.258449	1006
8	rs11779986	A	G	0.258449	1006
8	rs10108757	C	G	0.258449	1006
8	rs4537271	A	G	0.258449	1006
8	rs142985940	C	T	0.00994036	1006
8	rs112791537	A	G	0.258449	1006
8	rs113478069	T	C	0.0178926	1006
8	rs7828832	T	A	0.258449	1006
8	rs80271007	A	G	0.0139165	1006
8	rs58780114	G	A	0.258449	1006
8	rs111255806	T	G	0.0198807	1006
8	rs11785366	C	T	0.258449	1006
8	rs12682626	A	G	0.258449	1006
8	rs12674975	T	A	0.257455	1006
8	rs74302881	A	G	0.257455	1006
8	rs58320990	G	A	0.257455	1006
8	rs61076607	G	A	0.257455	1006
8	rs34813622	C	T	0.0815109	1006
8	rs10112856	G	A	0.258449	1006
8	rs16887258	A	G	0.258449	1006
8	rs6982519	G	A	0.258449	1006
8	rs112285558	A	G	0.0139165	1006
8	rs7815101	G	A	0.257455	1006
8	rs4259388	G	A	0.967197	1006
8	rs10958541	G	C	0.257455	1006
8	rs112022150	G	A	0.0357853	1006
8	rs113407804	A	G	0.256461	1006
8	rs72643092	C	T	0.0109344	1006
8	rs4379415	C	T	0.257455	1006
8	rs10156283	C	T	0.256461	1006
8	rs148294454	C	T	0.106362	1006
8	rs28864534	C	T	0.257455	1006
8	rs77162995	T	C	0.11332	1006
8	rs7015996	T	C	0.258449	1006
8	rs7016434	T	C	0.258449	1006
8	rs10216482	T	C	0.258449	1006
8	rs55885015	A	G	0.257455	1006
8	rs10099466	T	G	0.258449	1006
8	rs7836805	C	A	0.258449	1006
8	rs11779210	A	C	0.257455	1006
8	rs184318304	C	T	0.0129225	1006
8	rs545076118	A	G	0.0188867	1006
8	rs150771595	C	T	0.0109344	1006
8	rs11777969	G	A	0.257455	1006
8	rs1043782	C	T	0.258449	1006
8	rs60530611	C	T	0.258449	1006
8	rs35866749	A	G	0.141153	1006
8	rs190468564	C	T	0.00795229	1006
8	rs147359882	G	A	0.0228628	1006
8	rs7821119	A	G	0.257455	1006
8	rs148395419	C	T	0.00894632	1006
8	rs117044667	T	C	0.0139165	1006
8	rs117349296	G	T	0.0208748	1006
8	rs6999796	C	G	0.259443	1006
8	rs7834862	A	G	0.257455	1006
8	rs146201880	C	T	0.0129225	1006
8	rs151043937	C	G	0.0218688	1006
8	rs185605841	A	T	0.0129225	1006
8	rs116918409	G	C	0.10835	1006
8	rs2306899	C	T	0.254473	1006
8	rs6992943	A	G	0.254473	1006
8	rs10103315	G	A	0.254473	1006
8	rs117993574	C	T	0.0526839	1006
8	rs140717426	G	A	0.0198807	1006
8	rs56365338	G	A	0.254473	1006
8	rs56208171	T	C	0.0168986	1006
8	rs16887273	A	G	0.254473	1006
8	rs16887275	T	G	0.254473	1006
8	rs16887277	G	T	0.254473	1006
8	rs28867132	T	C	0.254473	1006
8	rs56058270	G	A	0.254473	1006
8	rs7006757	T	A	0.254473	1006
8	rs10105555	T	C	0.254473	1006
8	rs182928359	T	G	0.0258449	1006
8	rs10113411	A	C	0.254473	1006
8	rs12056698	C	G	0.254473	1006
8	rs79779549	C	T	0.0119284	1006
8	rs10958567	C	G	0.254473	1006
8	rs74883798	T	C	0.0149105	1006
8	rs147106070	C	T	0.0208748	1006
8	rs2898674	T	C	0.254473	1006
8	rs74384828	A	C	0.0188867	1006
8	rs117994849	T	G	0.0198807	1006
8	rs72644707	T	A	0.114314	1006
8	rs147935087	T	G	0.0129225	1006
8	rs9643870	A	G	0.243539	1006
8	rs117450016	A	T	0.00795229	1006
8	rs6981405	C	A	0.243539	1006
8	rs9198	T	C	0.256461	1006
8	rs1044160	A	C	0.05666	1006
8	rs80081744	G	C	0.0238569	1006
8	rs7007097	C	T	0.243539	1006
8	rs62503951	T	C	0.0586481	1006
8	rs141363020	G	A	0.0139165	1006
8	rs1149	G	C	0.256461	1006
8	rs75408391	A	T	0.0377734	1006
8	rs3739252	T	C	0.256461	1006
8	rs57984710	T	C	0.258449	1006
8	rs1906672	G	A	0.244533	1006
8	rs3824289	C	A	0.238569	1006
8	rs1488934	C	T	0.242545	1006
8	rs1488935	G	A	0.242545	1006
8	rs72644720	G	T	0.242545	1006
8	rs10100090	C	A	0.242545	1006
8	rs111590455	T	C	0.00994036	1006
8	rs111737759	C	T	0.0228628	1006
8	rs6989666	G	A	0.107356	1006
8	rs7845911	T	C	0.228628	1006
8	rs12674515	A	G	0.255467	1006
8	rs36105509	C	A	0.0815109	1006
8	rs13264830	T	C	0.0815109	1006
8	rs6984464	G	A	0.255467	1006
8	rs2932003	A	G	0.969185	1006
8	rs7845284	T	C	0.255467	1006
8	rs62503952	G	A	0.142147	1006
8	rs7823681	T	C	0.255467	1006
8	rs10100894	T	C	0.255467	1006
8	rs113092086	C	T	0.0139165	1006
8	rs10109023	G	T	0.255467	1006
8	rs10101145	T	G	0.255467	1006
8	rs77083684	A	G	0.0218688	1006
8	rs150831097	G	A	0.0149105	1006
8	rs145458997	G	T	0.0188867	1006
8	rs34504029	T	C	0.0815109	1006
8	rs147681629	C	T	0.0109344	1006
8	rs191410906	C	T	0.00894632	1006
8	rs77732910	T	C	0.0715706	1006
8	rs7837189	C	T	0.242545	1006
8	rs141622276	C	T	0.0208748	1006
8	rs76806580	G	A	0.0238569	1006
8	rs10958606	C	T	0.242545	1006
8	rs112231065	G	A	0.00994036	1006
8	rs112419852	C	A	0.0149105	1006
8	rs12386976	A	G	0.255467	1006
8	rs12386951	C	G	0.243539	1006
8	rs55703821	A	T	0.242545	1006
8	rs28439472	G	A	0.255467	1006
8	rs62503953	G	A	0.121272	1006
8	rs77561982	T	C	0.0337972	1006
8	rs72644724	T	C	0.0168986	1006
8	rs181784851	T	C	0.0168986	1006
8	rs11985168	C	T	0.242545	1006
8	rs150979096	A	G	0.0109344	1006
8	rs139987980	A	G	0.0208748	1006
8	rs10102341	T	C	0.255467	1006
8	rs117236346	C	G	0.0228628	1006
8	rs2171616	T	A	0.256461	1006
8	rs113248778	C	T	0.0168986	1006
8	rs1599918	G	A	0.242545	1006
8	rs12056642	A	G	0.242545	1006
8	rs16887324	G	T	0.242545	1006
8	rs7841617	G	A	0.242545	1006
8	rs147238012	C	T	0.0536779	1006
8	rs2956728	C	T	0.111332	1006
8	rs139389441	G	T	0.0298211	1006
8	rs2956729	A	G	0.0168986	1006
8	rs111569526	C	T	0.0139165	1006
8	rs16887325	G	C	0.256461	1006
8	rs2280847	T	G	0.255467	1006
8	rs2234558	T	G	0.0377734	1006
8	rs2234555	C	A	0.242545	1006
8	rs74302890	C	T	0.136183	1006
8	rs77184785	G	A	0.0298211	1006
8	rs56300324	T	G	0.255467	1006
8	rs59978327	G	A	0.242545	1006
8	rs539811225	G	A	0.00994036	1006
8	rs116919107	T	A	0.0238569	1006
8	rs2234549	A	G	0.255467	1006
8	rs192886430	A	G	0.0159046	1006
8	rs74716160	G	C	0.0238569	1006
8	rs2956731	T	G	0.0954274	1006
8	rs77124900	G	C	0.0109344	1006
8	rs55634742	T	C	0.243539	1006
8	rs185281039	C	A	0.0308151	1006
8	rs11786625	G	A	0.242545	1006
8	rs12114353	A	G	0.255467	1006
8	rs10101168	C	T	0.242545	1006
8	rs117486616	T	C	0.026839	1006
8	rs11989357	C	G	0.254473	1006
8	rs72630604	A	C	0.255467	1006
8	rs2955594	G	A	0.969185	1006
8	rs28674538	A	G	0.255467	1006
8	rs34909561	C	T	0.0228628	1006
8	rs28460372	T	G	0.255467	1006
8	rs72630608	G	A	0.111332	1006
8	rs72630609	C	T	0.242545	1006
8	rs149799883	G	A	0.00596421	1006
8	rs113682951	T	C	0.0198807	1006
8	rs12677788	G	A	0.255467	1006
8	rs72630610	C	A	0.111332	1006
8	rs11785041	C	T	0.242545	1006
8	rs117880184	C	T	0.0188867	1006
8	rs112357054	T	A	0.111332	1006
8	rs28634296	A	G	0.255467	1006
8	rs10156310	A	T	0.242545	1006
8	rs10448063	G	A	0.255467	1006
8	rs111684217	T	C	0.0178926	1006
8	rs11774214	T	G	0.255467	1006
8	rs58279725	T	C	0.256461	1006
8	rs77367878	C	T	0.0119284	1006
8	rs72630614	A	G	0.255467	1006
8	rs117404237	A	G	0.0208748	1006
8	rs1488936	A	T	0.255467	1006
8	rs6474268	A	G	0.255467	1006
8	rs1975132	C	G	0.255467	1006
8	rs2130033	T	C	0.255467	1006
8	rs111422868	C	T	0.0188867	1006
8	rs139804623	G	T	0.0149105	1006
8	rs11777811	T	G	0.242545	1006
8	rs16887340	C	T	0.242545	1006
8	rs62503957	C	T	0.0586481	1006
8	rs112825594	T	C	0.0178926	1006
8	rs60464825	G	A	0.130219	1006
8	rs141471977	T	C	0.0606362	1006
8	rs7821392	T	C	0.242545	1006
8	rs72630616	G	C	0.0178926	1006
8	rs16887343	A	G	0.255467	1006
8	rs2978078	T	C	0.0924453	1006
8	rs12677360	G	A	0.242545	1006
8	rs111507808	T	C	0.0198807	1006
8	rs116784230	G	A	0.0208748	1006
8	rs75379101	A	T	0.0218688	1006
8	rs145583989	G	C	0.0198807	1006
8	rs72630617	A	T	0.255467	1006
8	rs2932005	C	T	0.387674	1006
8	rs10107763	G	T	0.255467	1006
8	rs72630619	C	T	0.0119284	1006
8	rs72630620	C	T	0.242545	1006
8	rs144269447	T	C	0.0526839	1006
8	rs113480893	G	A	0.00994036	1006
8	rs10099378	C	T	0.242545	1006
8	rs12681196	C	G	0.242545	1006
8	rs10095753	G	A	0.242545	1006
8	rs2978080	C	T	0.111332	1006
8	rs12678205	A	G	0.256461	1006
8	rs72630624	C	T	0.242545	1006
8	rs60558877	G	A	0.242545	1006
8	rs35422477	A	G	0.190855	1006
8	rs55796824	A	G	0.255467	1006
8	rs56322953	T	A	0.255467	1006
8	rs6996860	T	G	0.255467	1006
8	rs111903390	G	C	0.0198807	1006
8	rs7012844	T	C	0.251491	1006
8	rs112035500	G	A	0.129225	1006
8	rs112537273	T	C	0.237575	1006
8	rs12677998	G	A	0.129225	1006
8	rs59176647	T	C	0.250497	1006
8	rs12681483	T	C	0.250497	1006
8	rs12681501	T	C	0.250497	1006
8	rs11998709	T	C	0.250497	1006
8	rs61164234	T	G	0.129225	1006
8	rs76602963	G	A	0.0298211	1006
8	rs75463093	T	A	0.0586481	1006
8	rs143001495	C	T	0.00795229	1006
8	rs62505467	C	T	0.0586481	1006
8	rs7816998	G	A	0.237575	1006
8	rs10958670	G	A	0.237575	1006
8	rs141456218	C	T	0.0208748	1006
8	rs76690632	C	T	0.0308151	1006
8	rs2016875	C	A	0.250497	1006
8	rs11986274	T	C	0.250497	1006
8	rs59498392	C	G	0.237575	1006
8	rs28681082	C	T	0.237575	1006
8	rs13248631	T	C	0.488072	1006
8	rs7001340	T	C	0.237575	1006
8	rs77712782	A	G	0.0298211	1006
8	rs12677006	C	G	0.250497	1006
8	rs116939018	A	G	0.0258449	1006
8	rs111927114	A	G	0.00994036	1006
8	rs13317	T	C	0.250497	1006
8	rs4647904	G	A	0.0208748	1006
8	rs4647905	C	G	0.237575	1006
8	rs4647903	C	A	0.237575	1006
8	rs2956726	T	C	0.112326	1006
8	rs10958682	T	C	0.237575	1006
8	rs10958683	C	G	0.238569	1006
8	rs4647910	G	A	0.0139165	1006
8	rs17175975	G	A	0.0168986	1006
8	rs17175954	C	T	0.05666	1006
8	rs17182359	A	G	0.0109344	1006
8	rs3925	G	A	0.257455	1006
8	rs2280846	C	T	0.11332	1006
8	rs3779921	C	A	0.244533	1006
8	rs2293971	C	T	0.244533	1006
8	rs6984358	C	T	0.244533	1006
8	rs17175898	G	A	0.0109344	1006
8	rs2288696	G	A	0.192843	1006
8	rs2304000	C	G	0.245527	1006
8	rs4647907	C	T	0.245527	1006
8	rs17182254	G	A	0.0178926	1006
8	rs7005874	C	G	0.259443	1006
8	rs2978083	C	T	0.054672	1006
8	rs117287723	G	T	0.026839	1006
8	rs117763888	C	T	0.026839	1006
8	rs10101096	A	C	0.245527	1006
8	rs2956724	C	A	0.109344	1006
8	rs17175814	A	T	0.245527	1006
8	rs2978076	G	A	0.0924453	1006
8	rs2411256	G	A	0.258449	1006
8	rs2411257	T	C	0.258449	1006
8	rs17182190	G	T	0.0198807	1006
8	rs2978073	G	A	0.127237	1006
8	rs16887378	T	C	0.259443	1006
8	rs9657190	A	G	0.258449	1006
8	rs11777067	C	T	0.240557	1006
8	rs6983315	G	A	0.477137	1006
8	rs60527016	T	C	0.242545	1006
8	rs6987534	G	C	0.477137	1006
8	rs187705965	C	G	0.0129225	1006
8	rs6474353	T	A	0.478131	1006
8	rs140554250	A	C	0.0208748	1006
8	rs112111445	C	T	0.00994036	1006
8	rs7814363	T	C	0.234592	1006
8	rs6474354	C	T	0.220676	1006
8	rs11784905	T	A	0.220676	1006
8	rs78403306	C	T	0.125249	1006
8	rs12549631	T	C	0.218688	1006
8	rs59778175	C	T	0.218688	1006
8	rs117545574	T	C	0.00596421	1006
8	rs140278260	T	C	0.0109344	1006
8	rs10105686	C	G	0.219682	1006
8	rs17580578	T	C	0.0914513	1006
8	rs118173885	T	C	0.0218688	1006
8	rs117127648	G	A	0.0208748	1006
8	rs10958700	T	G	0.260437	1006
8	rs4733930	C	T	0.39165	1006
8	rs6996319	C	A	0.970179	1006
8	rs3758103	T	C	0.141153	1006
8	rs7006049	T	C	0.137177	1006
8	rs17182141	A	G	0.0467197	1006
8	rs3758102	C	T	0.286282	1006
8	rs7012413	T	C	0.712724	1006
8	rs7388222	T	C	0.0765408	1006
8	rs13254512	T	C	0.0775348	1006
8	rs13275043	G	C	0.491054	1006
8	rs4733946	G	T	0.0805169	1006
8	rs12114071	A	G	0.0805169	1006
8	rs150512143	T	C	0.0208748	1006
8	rs7815496	C	T	0.38171	1006
8	rs6996321	A	G	0.585487	1006
8	rs72630656	G	A	0.0805169	1006
8	rs138012741	A	G	0.0318091	1006
8	rs62505473	C	G	0.387674	1006
8	rs17182134	C	A	0.0685885	1006
8	rs17182127	G	A	0.124254	1006
8	rs6994556	G	A	0.523857	1006
8	rs17175708	G	A	0.406561	1006
8	rs4647906	G	A	0.380716	1006
8	rs3213849	G	A	0.380716	1006
8	rs17182051	C	T	0.0198807	1006
8	rs930828	T	C	0.394632	1006
8	rs17175631	G	A	0.128231	1006
8	rs17182023	C	T	0.405567	1006
8	rs7825208	A	G	0.124254	1006
8	rs17175624	G	T	0.380716	1006
8	rs7829871	T	C	0.124254	1006
8	rs17182009	G	A	0.407555	1006
8	rs17182002	C	A	0.380716	1006
8	rs75923541	G	A	0.128231	1006
8	rs117787947	T	C	0.0387674	1006
8	rs10958704	A	G	0.382704	1006
8	rs1902171	A	G	0.124254	1006
8	rs4082204	G	A	0.380716	1006
8	rs57613118	T	C	0.407555	1006
8	rs150134406	C	G	0.0119284	1006
8	rs12114449	A	G	0.0795229	1006
8	rs36061954	C	T	0.380716	1006
8	rs34873882	C	T	0.0775348	1006
8	rs12677355	C	T	0.408549	1006
8	rs72630661	C	T	0.0188867	1006
8	rs117317364	G	A	0.0208748	1006
8	rs7829058	G	C	0.131213	1006
8	rs881299	T	C	0.397614	1006
8	rs881300	A	C	0.131213	1006
8	rs881301	T	C	0.397614	1006
8	rs2003265	C	T	0.404573	1006
8	rs6990295	C	T	0.131213	1006
8	rs2468964	T	G	0.617296	1006
8	rs876472	G	A	0.405567	1006
8	rs876471	C	A	0.405567	1006
8	rs10093754	C	T	0.131213	1006
8	rs10093843	C	T	0.131213	1006
8	rs7001431	C	T	0.131213	1006
8	rs4739558	A	G	0.61829	1006
8	rs4739560	T	A	0.0725646	1006
8	rs4739561	C	T	0.0586481	1006
8	rs66504003	G	C	0.480119	1006
8	rs71517716	C	T	0.0198807	1006
8	rs328303	T	C	0.0695825	1006
8	rs13279569	G	A	0.0606362	1006
8	rs11777965	G	A	0.404573	1006
8	rs111349396	C	T	0.028827	1006
8	rs328301	T	C	0.645129	1006
8	rs12679830	A	T	0.407555	1006
8	rs328300	T	G	0.502982	1006
8	rs147185839	C	T	0.0248509	1006
8	rs146464111	T	C	0.0149105	1006
8	rs34544368	G	A	0.413519	1006
8	rs74322494	T	G	0.106362	1006
8	rs73674179	A	C	0.0407555	1006
8	rs7386705	G	C	0.375746	1006
8	rs35699533	C	T	0.413519	1006
8	rs58535363	C	G	0.424453	1006
8	rs35305468	C	A	0.416501	1006
8	rs7830964	G	T	0.403579	1006
8	rs142164645	T	C	0.0407555	1006
8	rs77437987	G	C	0.0407555	1006
8	rs34336050	T	A	0.378728	1006
8	rs117187798	T	C	0.0159046	1006
8	rs60128210	G	A	0.454274	1006
8	rs2067495	A	G	0.0854871	1006
8	rs75533955	A	C	0.0417495	1006
8	rs77870750	G	T	0.0417495	1006
8	rs117587514	T	C	0.0119284	1006
8	rs73674183	C	T	0.0417495	1006
8	rs73674184	C	T	0.0417495	1006
8	rs2568235	A	C	0.821074	1006
8	rs183333881	G	A	0.0646123	1006
8	rs13248612	T	C	0.771372	1006
8	rs13261164	C	T	0.0854871	1006
8	rs13259243	T	C	0.0854871	1006
8	rs139832760	C	T	0.0188867	1006
8	rs822974	T	C	0.0168986	1006
8	rs13278033	A	T	0.686879	1006
8	rs56307815	T	A	0.0407555	1006
8	rs35965653	C	T	0.084493	1006
8	rs13262495	T	G	0.084493	1006
8	rs16887404	A	G	0.0407555	1006
8	rs7845393	A	C	0.813121	1006
8	rs35804490	C	G	0.687873	1006
8	rs16887405	C	T	0.687873	1006
8	rs328296	G	T	0.82008	1006
8	rs111162497	G	C	0.0854871	1006
8	rs13280423	T	G	0.0149105	1006
8	rs79131406	G	A	0.0646123	1006
8	rs328294	C	T	0.694831	1006
8	rs73674186	C	T	0.0397614	1006
8	rs328293	A	G	0.821074	1006
8	rs117124893	T	G	0.124254	1006
8	rs35316179	C	T	0.0854871	1006
8	rs328291	A	G	0.781312	1006
8	rs117089766	C	G	0.0407555	1006
8	rs7825829	A	G	0.0854871	1006
8	rs7830301	T	C	0.0874751	1006
8	rs34844754	G	A	0.686879	1006
8	rs118106087	G	T	0.0168986	1006
8	rs4733928	T	C	0.686879	1006
8	rs1541897	C	T	0.496024	1006
8	rs187650749	T	C	0.0884692	1006
8	rs145530646	T	C	0.0407555	1006
8	rs2568232	T	G	0.782306	1006
8	rs79195107	T	C	0.0407555	1006
8	rs34036147	C	T	0.684891	1006
8	rs118103205	T	C	0.0188867	1006
8	rs34503346	T	C	0.736581	1006
8	rs62505495	C	G	0.0924453	1006
8	rs6474384	A	G	0.0745527	1006
8	rs79297228	T	C	0.0526839	1006
8	rs4733951	A	C	0.819085	1006
8	rs150721903	C	G	0.0208748	1006
8	rs35181558	G	A	0.816103	1006
8	rs11993596	T	C	0.0377734	1006
8	rs113852425	T	A	0.055666	1006
8	rs2445013	G	C	0.0666004	1006
8	rs2461327	T	G	0.0666004	1006
8	rs76144693	C	T	0.0129225	1006
8	rs2461328	A	G	0.0666004	1006
8	rs74726774	C	T	0.055666	1006
8	rs112007639	G	A	0.0377734	1006
8	rs111831081	T	G	0.055666	1006
8	rs13258196	G	A	0.816103	1006
8	rs13267109	G	A	0.816103	1006
8	rs117376528	C	T	0.055666	1006
8	rs112099996	G	A	0.055666	1006
8	rs146534119	A	C	0.0168986	1006
8	rs2445008	G	A	0.0656064	1006
8	rs2411271	T	C	0.0656064	1006
8	rs12546327	C	A	0.0377734	1006
8	rs150345933	G	A	0.055666	1006
8	rs59062903	C	A	0.0755467	1006
8	rs111267217	G	A	0.222664	1006
8	rs4733989	A	G	0.816103	1006
8	rs2461332	T	C	0.0656064	1006
8	rs2461333	G	T	0.962227	1006
8	rs13271850	C	T	0.816103	1006
8	rs2461334	G	A	0.0656064	1006
8	rs77234746	A	T	0.0328032	1006
8	rs112070057	G	A	0.0208748	1006
8	rs72630687	T	G	0.0745527	1006
8	rs12681947	T	C	0.816103	1006
8	rs2461335	T	C	0.882704	1006
8	rs10100339	C	T	0.0377734	1006
8	rs112095737	C	T	0.055666	1006
8	rs12682402	T	C	0.882704	1006
8	rs76321489	T	C	0.055666	1006
8	rs4236758	T	C	0.0656064	1006
8	rs13276230	C	A	0.816103	1006
8	rs13255758	A	G	0.816103	1006
8	rs2445019	G	A	0.826044	1006
8	rs78834735	C	G	0.0377734	1006
8	rs12675506	T	C	0.816103	1006
8	rs13264758	A	G	0.816103	1006
8	rs1378331	T	A	0.827038	1006
8	rs11785383	G	A	0.816103	1006
8	rs12549789	G	A	0.0755467	1006
8	rs2445020	T	C	0.864811	1006
8	rs12541812	C	T	0.0755467	1006
8	rs1378332	C	T	0.0377734	1006
8	rs78995162	G	A	0.055666	1006
8	rs2445021	T	C	0.826044	1006
8	rs76504609	G	A	0.055666	1006
8	rs2445023	G	C	0.827038	1006
8	rs1114850	G	T	0.055666	1006
8	rs75203595	A	T	0.0407555	1006
8	rs2445024	C	T	0.920477	1006
8	rs4480084	T	A	0.816103	1006
8	rs75285900	G	A	0.0218688	1006
8	rs141838281	A	G	0.055666	1006
8	rs12681086	G	A	0.816103	1006
8	rs28475223	A	T	0.0377734	1006
8	rs115613060	A	G	0.055666	1006
8	rs12675006	C	T	0.816103	1006
8	rs1823943	A	G	0.0377734	1006
8	rs2445010	T	C	0.864811	1006
8	rs72630699	T	C	0.0755467	1006
8	rs12542436	C	T	0.0119284	1006
8	rs11778974	T	G	0.816103	1006
8	rs2445011	T	C	0.0487078	1006
8	rs2445012	T	C	0.0487078	1006
8	rs35600452	G	T	0.871769	1006
8	rs138924287	G	A	0.00795229	1006
8	rs10105745	C	T	0.0377734	1006
8	rs10087581	T	C	0.0377734	1006
8	rs10090589	T	C	0.0377734	1006
8	rs2168260	T	G	0.909543	1006
8	rs144065289	T	G	0.0318091	1006
8	rs2461323	T	C	0.924453	1006
8	rs75736431	T	A	0.055666	1006
8	rs118116666	C	T	0.0596421	1006
8	rs77158175	C	G	0.055666	1006
8	rs7813370	G	A	0.0954274	1006
8	rs2924950	T	C	0.864811	1006
8	rs12679136	T	G	0.816103	1006
8	rs56296933	C	T	0.0805169	1006
8	rs148119417	T	C	0.055666	1006
8	rs10109401	G	A	0.0377734	1006
8	rs116324131	C	T	0.054672	1006
8	rs6474408	A	C	0.915507	1006
8	rs141828308	C	T	0.0805169	1006
8	rs114068607	A	G	0.055666	1006
8	rs118071667	A	C	0.027833	1006
8	rs4733918	C	T	0.812127	1006
8	rs2445027	G	T	0.859841	1006
8	rs2054103	G	A	0.0238569	1006
8	rs77218478	C	T	0.0328032	1006
8	rs2445026	G	A	0.845924	1006
8	rs138410906	C	T	0.0328032	1006
8	rs17581781	G	A	0.168986	1006
8	rs72632509	A	C	0.112326	1006
8	rs118139256	G	T	0.0139165	1006
8	rs17503745	C	T	0.168986	1006
8	rs11995944	C	G	0.111332	1006
8	rs16887449	G	T	0.0139165	1006
8	rs117384643	C	T	0.0168986	1006
8	rs16887454	G	A	0.0357853	1006
8	rs79810926	C	T	0.0646123	1006
8	rs6987366	C	T	0.111332	1006
8	rs79090190	G	A	0.0646123	1006
8	rs34615944	T	G	0.111332	1006
8	rs116849632	G	C	0.0765408	1006
8	rs7463602	T	C	0.111332	1006
8	rs74399452	C	G	0.0795229	1006
8	rs10958728	C	A	0.0785288	1006
8	rs12542740	C	T	0.769384	1006
8	rs12549411	C	A	0.775348	1006
8	rs76000606	G	A	0.0715706	1006
8	rs72632516	G	A	0.0924453	1006
8	rs6988810	G	A	0.0685885	1006
8	rs6988929	G	A	0.0685885	1006
8	rs7015762	A	G	0.0685885	1006
8	rs11994860	G	A	0.0924453	1006
8	rs10958729	A	G	0.0924453	1006
8	rs10958730	G	A	0.0924453	1006
8	rs12541906	T	A	0.0924453	1006
8	rs62505531	A	G	0.0725646	1006
8	rs72500192	C	T	0.0924453	1006
8	rs11985941	T	G	0.0924453	1006
8	rs72632522	G	C	0.0248509	1006
8	rs4295629	C	G	0.0924453	1006
8	rs77755157	G	A	0.0636183	1006
8	rs2278948	A	G	0.0934394	1006
8	rs2445004	C	G	0.932406	1006
8	rs116351722	C	T	0.0347913	1006
8	rs149969810	A	G	0.0119284	1006
8	rs12550332	G	A	0.0884692	1006
8	rs73676405	G	A	0.0884692	1006
8	rs12115124	G	T	0.237575	1006
8	rs7001361	C	T	0.428429	1006
8	rs77906050	G	C	0.105368	1006
8	rs7001849	C	T	0.418489	1006
8	rs10958731	G	T	0.112326	1006
8	rs79180743	C	T	0.112326	1006
8	rs73603651	C	T	0.112326	1006
8	rs10958732	T	C	0.120278	1006
8	rs10958733	T	C	0.120278	1006
8	rs1455190	T	C	0.0586481	1006
8	rs10105598	C	T	0.329026	1006
8	rs10086593	T	C	0.336978	1006
8	rs11780916	T	C	0.337972	1006
8	rs2461341	A	G	0.502982	1006
8	rs2445006	A	T	0.500994	1006
8	rs2445007	T	G	0.872763	1006
8	rs17582026	C	A	0.0805169	1006
8	rs7817828	G	A	0.487078	1006
8	rs72632529	C	T	0.0695825	1006
8	rs16887465	C	T	0.150099	1006
8	rs72632531	C	T	0.0238569	1006
8	rs921802	G	A	0.501988	1006
8	rs17582103	C	T	0.315109	1006
8	rs7825313	C	T	0.515905	1006
8	rs141368811	G	T	0.0626243	1006
8	rs72632534	T	C	0.0337972	1006
8	rs28756099	G	C	0.493042	1006
8	rs150404515	G	C	0.0616302	1006
8	rs112216642	C	T	0.0208748	1006
8	rs4733883	C	A	0.315109	1006
8	rs117330571	G	A	0.0218688	1006
8	rs113791066	T	A	0.05666	1006
8	rs4733924	T	G	0.860835	1006
8	rs78085393	G	A	0.0228628	1006
8	rs72632536	C	A	0.0805169	1006
8	rs4733925	G	A	0.314115	1006
8	rs12155564	G	C	0.33002	1006
8	rs11988104	C	T	0.33002	1006
8	rs75503976	C	T	0.05666	1006
8	rs76253957	G	A	0.05666	1006
8	rs72632541	G	T	0.0526839	1006
8	rs4733884	G	A	0.317097	1006
8	rs11776404	G	A	0.0894632	1006
8	rs11776459	G	C	0.0636183	1006
8	rs16887475	C	T	0.05666	1006
8	rs2461342	T	C	0.0894632	1006
8	rs111427198	T	C	0.0576541	1006
8	rs80081693	A	G	0.00994036	1006
8	rs2461343	A	G	0.0894632	1006
8	rs2461344	T	C	0.0894632	1006
8	rs16887478	G	A	0.150099	1006
8	rs2461346	C	A	0.0894632	1006
8	rs2444999	T	C	0.0894632	1006
8	rs897342	T	A	0.150099	1006
8	rs897341	A	T	0.0894632	1006
8	rs1348886	C	T	0.33002	1006
8	rs7004885	G	A	0.39165	1006
8	rs1671611	T	G	0.936382	1006
8	rs139162528	C	A	0.00894632	1006
8	rs1671610	T	G	0.175944	1006
8	rs73676415	C	G	0.0526839	1006
8	rs6998979	T	A	0.33002	1006
8	rs1665530	A	T	0.175944	1006
8	rs6994675	A	G	0.760437	1006
8	rs1665529	C	A	0.936382	1006
8	rs7839748	G	T	0.760437	1006
8	rs1671609	G	A	0.175944	1006
8	rs7819171	C	G	0.760437	1006
8	rs1671608	C	G	0.175944	1006
8	rs1466050	A	G	0.760437	1006
8	rs1665528	G	A	0.175944	1006
8	rs113444015	A	G	0.0149105	1006
8	rs1550880	T	C	0.936382	1006
8	rs1665527	C	G	0.936382	1006
8	rs4398877	A	G	0.760437	1006
8	rs2121518	T	C	0.760437	1006
8	rs1550879	A	G	0.936382	1006
8	rs1550878	G	A	0.760437	1006
8	rs1471010	C	A	0.175944	1006
8	rs1466049	A	G	0.760437	1006
8	rs1471009	C	G	0.176938	1006
8	rs113444824	A	C	0.0576541	1006
8	rs4392863	A	G	0.761431	1006
8	rs1993349	A	G	0.761431	1006
8	rs2593101	C	T	0.936382	1006
8	rs1993348	T	G	0.175944	1006
8	rs1993347	T	C	0.760437	1006
8	rs1993346	C	G	0.760437	1006
8	rs2593100	C	T	0.936382	1006
8	rs2593099	C	G	0.175944	1006
8	rs2593098	A	G	0.175944	1006
8	rs7833261	C	G	0.760437	1006
8	rs2604492	T	C	0.937376	1006
8	rs2604491	T	C	0.175944	1006
8	rs2593097	C	T	0.936382	1006
8	rs1455189	A	G	0.760437	1006
8	rs182754	T	A	0.17495	1006
8	rs327925	G	C	0.175944	1006
8	rs2411275	T	C	0.760437	1006
8	rs2411276	C	T	0.761431	1006
8	rs172913	T	C	0.936382	1006
8	rs7842184	C	T	0.0248509	1006
8	rs327924	T	C	0.281312	1006
8	rs7842222	C	A	0.442346	1006
8	rs327923	G	A	0.567594	1006
8	rs7842538	C	T	0.377734	1006
8	rs7819271	T	A	0.378728	1006
8	rs6474427	T	C	0.408549	1006
8	rs113047236	C	T	0.0805169	1006
8	rs10111943	G	C	0.11829	1006
8	rs73602026	G	A	0.0576541	1006
8	rs11996104	A	G	0.084493	1006
8	rs327922	T	C	0.746521	1006
8	rs73602031	G	C	0.162028	1006
8	rs66644096	C	T	0.0815109	1006
8	rs58724720	T	A	0.083499	1006
8	rs76458695	G	A	0.083499	1006
8	rs145547971	A	T	0.00795229	1006
8	rs57863983	C	T	0.083499	1006
8	rs58416964	G	A	0.084493	1006
8	rs56709938	A	G	0.083499	1006
8	rs57763800	T	C	0.083499	1006
8	rs34140666	G	A	0.384692	1006
8	rs60406178	G	A	0.083499	1006
8	rs72632574	T	C	0.220676	1006
8	rs76604739	A	G	0.084493	1006
8	rs75663814	T	C	0.0139165	1006
8	rs1665533	T	C	0.636183	1006
8	rs2604496	T	C	0.629225	1006
8	rs35352052	C	T	0.0596421	1006
8	rs73602045	T	A	0.082505	1006
8	rs13259928	C	T	0.399602	1006
8	rs327931	C	T	0.234592	1006
8	rs7834231	A	G	0.677932	1006
8	rs6474430	G	T	0.759443	1006
8	rs15078	G	A	0.321074	1006
8	rs327933	C	A	0.859841	1006
8	rs3802323	G	T	0.357853	1006
8	rs7812668	T	C	0.189861	1006
8	rs113936658	C	T	0.0477137	1006
8	rs327935	A	C	0.849901	1006
8	rs78091112	C	G	0.026839	1006
8	rs146966463	T	C	0.0208748	1006
8	rs17582785	T	C	0.2833	1006
8	rs327936	G	A	0.502982	1006
8	rs10093892	T	C	0.187873	1006
8	rs7828011	G	A	0.188867	1006
8	rs327937	C	T	0.811133	1006
8	rs55896502	A	G	0.0397614	1006
8	rs143568947	C	A	0.0109344	1006
8	rs74407128	G	A	0.0497018	1006
8	rs327938	C	T	0.807157	1006
8	rs117307552	G	A	0.0497018	1006
8	rs7817409	C	T	0.141153	1006
8	rs145609720	T	G	0.05666	1006
8	rs55836262	T	G	0.360835	1006
8	rs72632587	C	A	0.360835	1006
8	rs58338282	T	C	0.359841	1006
8	rs62504071	C	T	0.0536779	1006
8	rs72632592	T	C	0.359841	1006
8	rs72632593	G	T	0.359841	1006
8	rs72632595	T	C	0.359841	1006
8	rs72632596	G	A	0.359841	1006
8	rs72632597	A	G	0.359841	1006
8	rs72632598	A	G	0.359841	1006
8	rs13273232	A	G	0.132207	1006
8	rs13267341	G	A	0.135189	1006
8	rs12678514	T	G	0.360835	1006
8	rs12675671	G	A	0.359841	1006
8	rs58518014	A	G	0.359841	1006
8	rs12677289	C	G	0.359841	1006
8	rs4733886	T	G	0.357853	1006
8	rs4733887	A	G	0.359841	1006
8	rs142148217	A	G	0.0119284	1006
8	rs78772651	G	A	0.359841	1006
8	rs75143629	G	A	0.359841	1006
8	rs112310540	G	A	0.359841	1006
8	rs1665503	G	A	0.398608	1006
8	rs2445001	A	G	0.894632	1006
8	rs72633406	T	A	0.359841	1006
8	rs150121075	C	T	0.054672	1006
8	rs72633407	A	G	0.357853	1006
8	rs72633410	C	T	0.359841	1006
8	rs112010704	G	A	0.054672	1006
8	rs12676751	G	A	0.359841	1006
8	rs6991431	A	G	0.0596421	1006
8	rs72633412	G	A	0.359841	1006
8	rs35313666	A	T	0.496024	1006
8	rs117939306	C	T	0.0228628	1006
8	rs117644866	G	A	0.0208748	1006
8	rs34147027	C	T	0.135189	1006
8	rs2593095	G	A	0.404573	1006
8	rs2593094	G	A	0.899602	1006
8	rs1966887	C	T	0.493042	1006
8	rs1838930	C	G	0.359841	1006
8	rs189792	C	T	0.503976	1006
8	rs16887548	A	C	0.359841	1006
8	rs7832232	A	G	0.49503	1006
8	rs17582890	T	C	0.0427435	1006
8	rs60363452	T	C	0.360835	1006
8	rs57332526	G	A	0.358847	1006
8	rs11778736	A	C	0.358847	1006
8	rs11774736	G	C	0.359841	1006
8	rs17504762	A	G	0.0407555	1006
8	rs16887551	G	A	0.301193	1006
8	rs75164797	C	G	0.0506958	1006
8	rs7835133	C	T	0.300199	1006
8	rs7835320	C	T	0.300199	1006
8	rs17583015	C	G	0.082505	1006
8	rs13276269	G	A	0.302187	1006
8	rs7845862	A	G	0.303181	1006
8	rs327929	G	T	0.698807	1006
8	rs117868970	T	A	0.0477137	1006
8	rs1671624	T	C	0.856859	1006
8	rs62504072	C	T	0.0964215	1006
8	rs2593093	T	C	0.856859	1006
8	rs2593092	A	G	0.856859	1006
8	rs2593091	A	C	0.856859	1006
8	rs117018533	G	A	0.0616302	1006
8	rs2604498	C	G	0.856859	1006
8	rs2593090	G	A	0.856859	1006
8	rs2604497	T	C	0.856859	1006
8	rs2593089	G	A	0.856859	1006
8	rs17583169	G	T	0.0506958	1006
8	rs1000236	C	T	0.445328	1006
8	rs17583197	C	T	0.0477137	1006
8	rs1455193	A	G	0.856859	1006
8	rs1671621	T	C	0.856859	1006
8	rs1665511	A	G	0.856859	1006
8	rs7015704	T	C	0.355865	1006
8	rs34959960	G	A	0.143141	1006
8	rs10958749	C	T	0.355865	1006
8	rs7844617	T	C	0.355865	1006
8	rs7016130	A	G	0.856859	1006
8	rs193003	A	G	0.856859	1006
8	rs73604004	A	T	0.055666	1006
8	rs73601884	T	G	0.055666	1006
8	rs327943	C	T	0.445328	1006
8	rs79254283	G	A	0.117296	1006
8	rs4733888	C	T	0.352883	1006
8	rs327941	T	C	0.44831	1006
8	rs327940	G	A	0.44831	1006
8	rs113015423	C	T	0.0308151	1006
8	rs99735	A	G	0.856859	1006
8	rs117516655	C	T	0.0178926	1006
8	rs99733	T	C	0.856859	1006
8	rs7819300	C	T	0.353877	1006
8	rs1455195	C	T	0.354871	1006
8	rs4733889	T	C	0.415507	1006
8	rs327939	A	G	0.858847	1006
8	rs6474448	A	G	0.310139	1006
8	rs76006945	C	G	0.0159046	1006
8	rs1665515	C	T	0.861829	1006
8	rs1665514	G	T	0.861829	1006
8	rs12679912	G	C	0.855865	1006
8	rs1665512	A	G	0.451292	1006
8	rs1447051	A	C	0.44831	1006
8	rs12335077	G	A	0.309145	1006
8	rs6992470	A	G	0.102386	1006
8	rs57920099	G	A	0.23161	1006
8	rs9693110	A	G	0.0974155	1006
8	rs150337787	C	T	0.0178926	1006
8	rs6474455	A	G	0.449304	1006
8	rs13272504	A	G	0.139165	1006
8	rs72633451	T	C	0.0626243	1006
8	rs138541968	C	T	0.0168986	1006
8	rs67653004	C	T	0.138171	1006
8	rs6474458	G	A	0.44831	1006
8	rs10099700	A	G	0.310139	1006
8	rs13282640	A	G	0.137177	1006
8	rs7818839	G	A	0.310139	1006
8	rs6992256	G	T	0.127237	1006
8	rs1530596	C	A	0.423459	1006
8	rs116980906	C	T	0.0536779	1006
8	rs58771252	G	C	0.135189	1006
8	rs11774612	C	T	0.426441	1006
8	rs66524346	G	A	0.115308	1006
8	rs62504124	G	A	0.0884692	1006
8	rs147330012	G	A	0.0168986	1006
8	rs58191591	A	G	0.134195	1006
8	rs72633463	T	C	0.156064	1006
8	rs56042810	A	G	0.422465	1006
8	rs56065160	A	G	0.2167	1006
8	rs4733931	G	A	0.43837	1006
8	rs4733932	A	G	0.43837	1006
8	rs12545223	T	C	0.43837	1006
8	rs62504127	C	T	0.421471	1006
8	rs13265706	A	T	0.43837	1006
8	rs1596971	C	T	0.422465	1006
8	rs72634725	G	A	0.0616302	1006
8	rs74516526	A	G	0.0526839	1006
8	rs1447055	A	G	0.134195	1006
8	rs13253867	G	T	0.437376	1006
8	rs72634730	T	A	0.134195	1006
8	rs13251679	A	G	0.437376	1006
8	rs6474464	C	T	0.860835	1006
8	rs72634734	C	T	0.137177	1006
8	rs4733933	T	G	0.43837	1006
8	rs4733890	C	T	0.43837	1006
8	rs7829391	C	T	0.424453	1006
8	rs78506403	C	T	0.135189	1006
8	rs111690554	G	A	0.134195	1006
8	rs12545202	A	G	0.43837	1006
8	rs11779106	C	A	0.859841	1006
8	rs59281997	A	G	0.134195	1006
8	rs6995988	G	A	0.135189	1006
8	rs117718140	G	C	0.0168986	1006
8	rs13258535	G	A	0.43837	1006
8	rs72612128	T	C	0.0198807	1006
8	rs895624	C	T	0.43837	1006
8	rs72634738	A	C	0.134195	1006
8	rs7819654	G	A	0.439364	1006
8	rs9650336	T	C	0.420477	1006
8	rs6994532	G	C	0.861829	1006
8	rs72612129	T	A	0.0198807	1006
8	rs895621	G	T	0.439364	1006
8	rs895620	C	T	0.439364	1006
8	rs76739044	T	G	0.133201	1006
8	rs7824271	T	A	0.859841	1006
8	rs10958773	C	T	0.418489	1006
8	rs118066770	C	G	0.0387674	1006
8	rs72634742	A	G	0.133201	1006
8	rs1447058	C	T	0.418489	1006
8	rs2166612	A	G	0.324056	1006
8	rs11783911	C	T	0.418489	1006
8	rs117443811	G	A	0.0129225	1006
8	rs10958781	G	A	0.419483	1006
8	rs12679909	G	A	0.419483	1006
8	rs117720291	C	T	0.0159046	1006
8	rs7822482	T	C	0.419483	1006
8	rs7832300	G	A	0.214712	1006
8	rs1447057	C	A	0.417495	1006
8	rs62504129	G	A	0.0884692	1006
8	rs1125710	G	A	0.441352	1006
8	rs1125709	G	A	0.442346	1006
8	rs116861703	T	C	0.0178926	1006
8	rs1016273	A	T	0.0328032	1006
8	rs58506399	A	G	0.0168986	1006
8	rs139110333	C	A	0.00894632	1006
8	rs71517722	T	A	0.0248509	1006
8	rs11782681	G	A	0.135189	1006
8	rs111449242	G	A	0.133201	1006
8	rs12681893	C	T	0.418489	1006
8	rs4733936	A	G	0.442346	1006
8	rs56316948	T	C	0.418489	1006
8	rs28704672	G	A	0.419483	1006
8	rs67855921	G	A	0.419483	1006
8	rs13274384	C	A	0.860835	1006
8	rs10106420	T	C	0.133201	1006
8	rs10958801	A	G	0.419483	1006
8	rs77035902	C	T	0.0308151	1006
8	rs117956478	G	C	0.0526839	1006
8	rs117624245	G	A	0.0178926	1006
8	rs72634747	A	T	0.134195	1006
8	rs72634748	G	A	0.134195	1006
8	rs111786990	C	T	0.0318091	1006
8	rs72634750	T	C	0.0218688	1006
8	rs140802671	C	T	0.026839	1006
8	rs2044528	T	C	0.44334	1006
8	rs895619	G	A	0.44334	1006
8	rs139690982	C	G	0.0188867	1006
8	rs2166611	G	C	0.442346	1006
8	rs7007981	A	G	0.409543	1006
8	rs11780536	A	G	0.54175	1006
8	rs7017208	A	T	0.99006	1006
8	rs72634752	A	G	0.133201	1006
8	rs10755988	T	C	0.66004	1006
8	rs117964839	C	T	0.0129225	1006
8	rs10958803	A	T	0.132207	1006
8	rs74691742	A	G	0.0228628	1006
8	rs147499164	T	A	0.026839	1006
8	rs2411279	C	T	0.446322	1006
8	rs35131262	G	A	0.139165	1006
8	rs56101407	G	A	0.307157	1006
8	rs7011775	A	G	0.572565	1006
8	rs117312759	G	C	0.0139165	1006
8	rs11777840	C	T	0.293241	1006
8	rs6651370	A	G	0.77833	1006
8	rs12677811	A	G	0.0357853	1006
8	rs10958805	C	T	0.170974	1006
8	rs7004251	T	C	0.564612	1006
8	rs73607330	A	C	0.158052	1006
8	rs78850344	A	G	0.0357853	1006
8	rs117754656	T	G	0.0506958	1006
8	rs141600171	G	C	0.0258449	1006
8	rs72634756	C	T	0.124254	1006
8	rs74584846	G	A	0.10338	1006
8	rs75206231	C	G	0.0357853	1006
8	rs1900408	G	A	0.125249	1006
8	rs147214891	T	G	0.0188867	1006
8	rs1900407	T	G	0.115308	1006
8	rs10103655	T	A	0.106362	1006
8	rs113970437	T	A	0.158052	1006
8	rs57390282	G	A	0.124254	1006
8	rs10107406	T	C	0.370775	1006
8	rs11997059	T	C	0.245527	1006
8	rs16887670	A	G	0.0357853	1006
8	rs1010588	A	G	0.159046	1006
8	rs16887675	A	C	0.124254	1006
8	rs16887681	C	T	0.124254	1006
8	rs16887685	T	G	0.0357853	1006
8	rs10108325	A	T	0.23161	1006
8	rs4366051	T	A	0.139165	1006
8	rs71517725	G	A	0.106362	1006
8	rs4733942	C	T	0.219682	1006
8	rs11780723	C	T	0.135189	1006
8	rs13262705	G	A	0.106362	1006
8	rs1010589	A	G	0.232604	1006
8	rs10098580	T	G	0.125249	1006
8	rs10089551	C	T	0.106362	1006
8	rs10095209	A	T	0.232604	1006
8	rs7817745	T	G	0.394632	1006
8	rs1584268	G	A	0.370775	1006
8	rs77826201	T	A	0.214712	1006
8	rs113380838	C	T	0.135189	1006
8	rs36003880	C	G	0.106362	1006
8	rs72634762	C	T	0.12326	1006
8	rs7837897	G	A	0.125249	1006
8	rs7816405	T	C	0.393638	1006
8	rs79341047	G	A	0.0357853	1006
8	rs148106344	T	C	0.0119284	1006
8	rs143638473	A	G	0.0139165	1006
8	rs12680269	G	T	0.370775	1006
8	rs13278065	G	A	0.106362	1006
8	rs78887083	C	T	0.0357853	1006
8	rs35004863	G	A	0.0775348	1006
8	rs10109740	C	T	0.106362	1006
8	rs13279807	G	A	0.245527	1006
8	rs10101851	G	C	0.564612	1006
8	rs72634766	A	G	0.124254	1006
8	rs7001342	T	C	0.219682	1006
8	rs72634767	C	T	0.12326	1006
8	rs10101740	T	A	0.7833	1006
8	rs113608876	C	A	0.124254	1006
8	rs142482825	G	A	0.0129225	1006
8	rs146505289	T	C	0.125249	1006
8	rs72634769	G	A	0.124254	1006
8	rs3758100	C	T	0.435388	1006
8	rs10282916	G	A	0.106362	1006
8	rs117803827	G	A	0.0506958	1006
8	rs7820902	G	A	0.435388	1006
8	rs16887704	C	T	0.0437376	1006
8	rs4364602	A	G	0.435388	1006
8	rs11998624	A	T	0.436382	1006
8	rs11997243	C	G	0.139165	1006
8	rs11997244	C	T	0.434394	1006
8	rs11997272	C	A	0.139165	1006
8	rs17584588	G	C	0.144135	1006
8	rs10081442	T	G	0.45825	1006
8	rs10504010	C	T	0.134195	1006
8	rs11785498	G	A	0.135189	1006
8	rs112806803	C	T	0.0139165	1006
8	rs147895537	C	T	0.0258449	1006
8	rs62504147	A	G	0.136183	1006
8	rs75943522	A	G	0.0397614	1006
8	rs10104530	T	A	0.22167	1006
8	rs72634773	C	T	0.12326	1006
8	rs78424552	T	G	0.0397614	1006
8	rs73676485	T	C	0.124254	1006
8	rs4733892	G	C	0.342942	1006
8	rs10481323	G	A	0.784294	1006
8	rs10481324	T	C	0.341948	1006
8	rs35506788	C	T	0.112326	1006
8	rs117188043	G	C	0.0188867	1006
8	rs9969670	A	G	0.784294	1006
8	rs11991551	A	G	0.135189	1006
8	rs34673333	T	A	0.217694	1006
8	rs74876988	C	A	0.0397614	1006
8	rs150992031	G	A	0.00994036	1006
8	rs4733943	C	A	0.217694	1006
8	rs4733944	G	C	0.2167	1006
8	rs28754331	T	C	0.341948	1006
8	rs6474492	T	C	0.784294	1006
8	rs57128498	C	A	0.17495	1006
8	rs4733945	G	C	0.341948	1006
8	rs75112574	C	T	0.0397614	1006
8	rs77400342	A	G	0.0397614	1006
8	rs6992505	C	T	0.12326	1006
8	rs7016050	G	T	0.62326	1006
8	rs6992997	C	T	0.341948	1006
8	rs12544899	T	C	0.217694	1006
8	rs7016216	G	C	0.12326	1006
8	rs34888097	C	T	0.340954	1006
8	rs79768953	C	T	0.0536779	1006
8	rs34821839	G	A	0.340954	1006
8	rs72634779	C	T	0.124254	1006
8	rs2166615	A	G	0.341948	1006
8	rs75190271	A	T	0.0516899	1006
8	rs17584637	C	T	0.0765408	1006
8	rs7003970	C	T	0.7833	1006
8	rs55776134	C	A	0.382704	1006
8	rs13273058	G	A	0.107356	1006
8	rs111534849	G	A	0.12326	1006
8	rs6474493	A	G	0.512922	1006
8	rs11782034	T	A	0.12326	1006
8	rs71517726	G	T	0.107356	1006
8	rs6983695	T	C	0.513917	1006
8	rs79891720	A	C	0.124254	1006
8	rs6474494	A	C	0.785288	1006
8	rs7828448	A	G	0.55666	1006
8	rs10755989	C	T	0.785288	1006
8	rs35923293	G	A	0.106362	1006
8	rs117851425	C	T	0.0238569	1006
8	rs57103009	C	T	0.379722	1006
8	rs72634781	T	A	0.0417495	1006
8	rs73609064	C	T	0.0974155	1006
8	rs80194758	T	G	0.100398	1006
8	rs58023535	G	A	0.10338	1006
8	rs6474495	T	G	0.37674	1006
8	rs58828883	T	C	0.10338	1006
8	rs57745345	A	G	0.10338	1006
8	rs7014916	A	G	0.599404	1006
8	rs10958807	C	G	0.375746	1006
8	rs4573236	G	C	0.175944	1006
8	rs6986318	T	C	0.10338	1006
8	rs113650414	G	A	0.10338	1006
8	rs73609071	C	T	0.10338	1006
8	rs73609073	T	C	0.10338	1006
8	rs73609076	T	C	0.10338	1006
8	rs16887717	A	G	0.10338	1006
8	rs17506431	C	T	0.201789	1006
8	rs28413047	C	A	0.27833	1006
8	rs112886626	C	T	0.10338	1006
8	rs58800674	G	A	0.10338	1006
8	rs77996533	C	T	0.0437376	1006
8	rs62504152	A	G	0.200795	1006
8	rs112989193	T	C	0.10338	1006
8	rs73609080	G	T	0.10338	1006
8	rs10090223	A	C	0.596421	1006
8	rs7462041	T	C	0.27833	1006
8	rs2411278	A	G	0.10338	1006
8	rs28364583	A	G	0.116302	1006
8	rs16887720	T	C	0.10338	1006
8	rs2898679	T	C	0.10338	1006
8	rs7463038	A	G	0.10338	1006
8	rs60211517	G	A	0.204771	1006
8	rs2166614	G	A	0.595427	1006
8	rs79563374	C	T	0.115308	1006
8	rs72636125	G	A	0.0506958	1006
8	rs7007474	A	C	0.597416	1006
8	rs78602187	G	T	0.115308	1006
8	rs6985355	G	A	0.491054	1006
8	rs77722101	C	T	0.102386	1006
8	rs187305422	C	A	0.0397614	1006
8	rs6474497	A	C	0.484095	1006
8	rs73609094	C	G	0.10338	1006
8	rs113521214	G	A	0.0188867	1006
8	rs75863883	T	G	0.0198807	1006
8	rs34153723	A	C	0.173956	1006
8	rs6985677	A	G	0.104374	1006
8	rs9692775	C	T	0.116302	1006
8	rs16887728	G	A	0.10338	1006
8	rs7821911	A	G	0.219682	1006
8	rs17506599	C	T	0.166004	1006
8	rs11776390	C	T	0.0894632	1006
8	rs17506613	C	T	0.369781	1006
8	rs73609100	C	T	0.0994036	1006
8	rs16887731	A	G	0.112326	1006
8	rs117307263	C	T	0.0178926	1006
8	rs4733947	G	A	0.604374	1006
8	rs4354275	G	A	0.134195	1006
8	rs117166521	G	A	0.0218688	1006
8	rs4281089	C	T	0.00994036	1006
8	rs57947571	G	A	0.111332	1006
8	rs13278546	C	T	0.168986	1006
8	rs78088300	A	G	0.0238569	1006
8	rs16887736	C	G	0.16998	1006
8	rs17513063	C	A	0.0984095	1006
8	rs75779024	G	C	0.135189	1006
8	rs7844381	G	A	0.192843	1006
8	rs17513105	A	G	0.136183	1006
8	rs78981097	G	A	0.134195	1006
8	rs7814409	G	A	0.135189	1006
8	rs73611010	T	G	0.0984095	1006
8	rs10958809	C	T	0.200795	1006
8	rs79563235	G	A	0.0964215	1006
8	rs76420667	T	G	0.135189	1006
8	rs7015882	A	C	0.134195	1006
8	rs72636131	C	T	0.0218688	1006
8	rs74716243	G	C	0.124254	1006
8	rs7008502	C	T	0.121272	1006
8	rs147057125	C	T	0.0188867	1006
8	rs7845067	A	G	0.609344	1006
8	rs58723874	T	C	0.257455	1006
8	rs17513131	T	A	0.225646	1006
8	rs11782157	A	C	0.228628	1006
8	rs7838063	G	C	0.743539	1006
8	rs35408109	G	A	0.0765408	1006
8	rs13269340	C	T	0.152087	1006
8	rs117625473	G	A	0.0139165	1006
8	rs11992001	G	A	0.152087	1006
8	rs7009994	A	C	0.742545	1006
8	rs13252226	G	A	0.152087	1006
8	rs13275810	T	C	0.149105	1006
8	rs1607101	C	T	0.369781	1006
8	rs7816768	C	T	0.370775	1006
8	rs35301383	G	A	0.0198807	1006
8	rs11991738	G	A	0.00596421	1006
8	rs1609514	G	C	0.382704	1006
8	rs7004137	A	T	0.38171	1006
8	rs73611025	G	A	0.228628	1006
8	rs72636133	A	G	0.0248509	1006
8	rs57638952	T	G	0.380716	1006
8	rs117798485	C	T	0.0109344	1006
8	rs59960370	G	T	0.232604	1006
8	rs117471926	C	T	0.0238569	1006
8	rs118155490	C	A	0.229622	1006
8	rs62505793	C	T	0.229622	1006
8	rs141163300	T	A	0.0477137	1006
8	rs72636135	G	A	0.147117	1006
8	rs6474499	A	C	0.662028	1006
8	rs34678540	T	C	0.151093	1006
8	rs7016882	T	G	0.40159	1006
8	rs6995577	G	T	0.250497	1006
8	rs62505795	G	C	0.225646	1006
8	rs62505796	A	G	0.258449	1006
8	rs62505797	A	G	0.258449	1006
8	rs62505798	T	C	0.259443	1006
8	rs28425558	A	G	0.260437	1006
8	rs79502983	T	G	0.0437376	1006
8	rs56216879	G	A	0.259443	1006
8	rs56386453	C	T	0.258449	1006
8	rs62505801	T	G	0.258449	1006
8	rs58215145	A	G	0.238569	1006
8	rs117665817	T	G	0.0228628	1006
8	rs62505803	C	G	0.238569	1006
8	rs62505804	A	G	0.238569	1006
8	rs142546946	G	A	0.0178926	1006
8	rs62505805	C	G	0.238569	1006
8	rs200354920	G	A	0.0964215	1006
8	rs62640232	G	A	0.238569	1006
8	rs62643674	A	G	0.238569	1006
8	rs3739247	T	C	0.533797	1006
8	rs11781576	A	G	0.241551	1006
8	rs73611043	A	G	0.238569	1006
8	rs142706739	G	A	0.0109344	1006
8	rs10958810	T	G	0.239563	1006
8	rs11776867	C	T	0.237575	1006
8	rs11776967	C	T	0.238569	1006
8	rs11779183	T	G	0.237575	1006
8	rs11777089	C	T	0.236581	1006
8	rs77070186	C	T	0.0178926	1006
8	rs7010939	T	A	0.237575	1006
8	rs117953554	C	G	0.0964215	1006
8	rs76695567	T	G	0.232604	1006
8	rs62505809	T	C	0.237575	1006
8	rs62505810	C	T	0.237575	1006
8	rs115618666	G	A	0.055666	1006
8	rs62505811	T	A	0.237575	1006
8	rs62505812	C	G	0.235586	1006
8	rs6985406	C	T	0.237575	1006
8	rs59836717	A	T	0.239563	1006
8	rs10086394	C	T	0.239563	1006
8	rs17585539	A	G	0.0347913	1006
8	rs11782799	C	A	0.235586	1006
8	rs10103542	T	C	0.410537	1006
8	rs62505816	C	T	0.235586	1006
8	rs11784655	C	T	0.237575	1006
8	rs62505817	G	A	0.236581	1006
8	rs35834813	T	C	0.410537	1006
8	rs7816056	C	A	0.170974	1006
8	rs6474500	T	A	0.238569	1006
8	rs13261563	C	T	0.170974	1006
8	rs55707255	C	A	0.235586	1006
8	rs62505819	G	T	0.236581	1006
8	rs117165863	A	G	0.0248509	1006
8	rs11467	A	G	0.359841	1006
8	rs34210207	G	A	0.102386	1006
8	rs146361816	T	C	0.0119284	1006
8	rs180937869	A	G	0.0487078	1006
8	rs62506665	T	A	0.236581	1006
8	rs117212118	T	A	0.0149105	1006
8	rs62506666	T	C	0.235586	1006
8	rs13252897	C	T	0.388668	1006
8	rs13260356	G	A	0.38668	1006
8	rs13267903	A	G	0.172962	1006
8	rs34490523	G	A	0.338966	1006
8	rs6997835	C	T	0.340954	1006
8	rs4733950	C	A	0.153082	1006
8	rs62506667	C	T	0.236581	1006
8	rs140434359	C	T	0.0119284	1006
8	rs62506668	A	G	0.237575	1006
8	rs7818605	G	A	0.340954	1006
8	rs13252677	G	A	0.102386	1006
8	rs13280237	C	T	0.338966	1006
8	rs17513905	A	G	0.338966	1006
8	rs62506669	G	T	0.236581	1006
8	rs73613042	A	T	0.236581	1006
8	rs111874398	G	A	0.0129225	1006
8	rs12682108	G	A	0.338966	1006
8	rs6998357	T	C	0.341948	1006
8	rs62506670	G	A	0.33996	1006
8	rs34988779	A	G	0.152087	1006
8	rs117374250	C	T	0.0218688	1006
8	rs11778012	A	C	0.388668	1006
8	rs7833768	T	C	0.56163	1006
8	rs6999535	A	G	0.0387674	1006
8	rs62506671	C	G	0.235586	1006
8	rs62506672	C	T	0.00795229	1006
8	rs118056711	C	A	0.0198807	1006
8	rs6474504	G	T	0.559642	1006
8	rs71517736	G	A	0.0407555	1006
8	rs35450652	G	A	0.16998	1006
8	rs11782402	C	T	0.00497018	1006
8	rs117488318	C	A	0.0258449	1006
8	rs111714947	C	G	0.0178926	1006
8	rs34235313	C	T	0.0516899	1006
8	rs2013586	A	G	0.388668	1006
8	rs11781693	A	G	0.388668	1006
8	rs11778558	G	T	0.0119284	1006
8	rs56378559	C	A	0.235586	1006
8	rs11780430	G	A	0.236581	1006
8	rs1971400	T	C	0.388668	1006
8	rs36029398	T	G	0.170974	1006
8	rs146623228	T	C	0.0188867	1006
8	rs141414758	G	A	0.0318091	1006
8	rs7815289	A	G	0.560636	1006
8	rs2037205	G	T	0.341948	1006
8	rs2037204	T	C	0.389662	1006
8	rs34493171	T	G	0.170974	1006
8	rs7821004	A	G	0.341948	1006
8	rs79900107	C	T	0.0149105	1006
8	rs12674997	A	G	0.10338	1006
8	rs142120933	A	G	0.00695825	1006
8	rs2037203	G	A	0.512922	1006
8	rs7005388	T	C	0.560636	1006
8	rs7839310	T	C	0.389662	1006
8	rs34884634	A	G	0.152087	1006
8	rs6474506	G	A	0.340954	1006
8	rs10808998	A	G	0.341948	1006
8	rs79721111	G	A	0.0178926	1006
8	rs62506678	G	A	0.235586	1006
8	rs141606182	G	A	0.0347913	1006
8	rs111262714	G	A	0.0586481	1006
8	rs11775959	C	T	0.236581	1006
8	rs6474507	A	G	0.390656	1006
8	rs869471	T	G	0.56163	1006
8	rs189121275	C	G	0.00497018	1006
8	rs56061308	A	T	0.236581	1006
8	rs75433153	C	A	0.0974155	1006
8	rs2292741	T	C	0.152087	1006
8	rs17514531	A	G	0.33996	1006
8	rs111838579	G	A	0.0586481	1006
8	rs117567025	A	G	0.0238569	1006
8	rs13262797	T	C	0.56163	1006
8	rs17586524	C	T	0.205765	1006
8	rs147255993	C	G	0.0178926	1006
8	rs7009521	A	G	0.56163	1006
8	rs16887795	A	T	0.152087	1006
8	rs112749143	G	T	0.0168986	1006
8	rs113208435	C	T	0.00596421	1006
8	rs117945402	T	C	0.0735586	1006
8	rs189930883	A	T	0.0149105	1006
8	rs80126037	C	T	0.0159046	1006
8	rs1802267	C	T	0.170974	1006
8	rs3802249	G	C	0.102386	1006
8	rs3739251	A	T	0.102386	1006
8	rs17514831	A	C	0.0745527	1006
8	rs1135990	C	T	0.16998	1006
8	rs34679507	A	G	0.152087	1006
8	rs12156308	T	C	0.562624	1006
8	rs17514920	T	A	0.0188867	1006
8	rs7824688	C	T	0.16998	1006
8	rs35104870	C	T	0.0178926	1006
8	rs7845725	G	A	0.151093	1006
8	rs62506680	G	A	0.205765	1006
8	rs6983420	T	A	0.563618	1006
8	rs13271538	A	G	0.56163	1006
8	rs10504011	A	T	0.308151	1006
8	rs10504012	T	A	0.0984095	1006
8	rs62506682	C	A	0.11829	1006
8	rs7000232	G	A	0.306163	1006
8	rs62506742	C	A	0.205765	1006
8	rs16887815	G	A	0.310139	1006
8	rs13265820	A	G	0.151093	1006
8	rs10088007	C	A	0.508946	1006
8	rs16875948	T	C	0.151093	1006
8	rs7015528	G	C	0.311133	1006
8	rs9298642	G	A	0.206759	1006
8	rs77443704	A	C	0.0119284	1006
8	rs6999014	C	T	0.311133	1006
8	rs10092059	G	A	0.207753	1006
8	rs72636169	G	A	0.0208748	1006
8	rs4566997	A	G	0.341948	1006
8	rs6988061	T	C	0.341948	1006
8	rs13251185	G	A	0.310139	1006
8	rs35273942	A	C	0.309145	1006
8	rs62506744	C	T	0.0586481	1006
8	rs35785308	A	G	0.309145	1006
8	rs35734829	A	T	0.100398	1006
8	rs13254846	C	G	0.308151	1006
8	rs6982432	T	C	0.479125	1006
8	rs11776166	G	A	0.206759	1006
8	rs6986939	A	G	0.308151	1006
8	rs34497260	A	C	0.341948	1006
8	rs7003661	G	A	0.477137	1006
8	rs17587272	C	A	0.305169	1006
8	rs16887849	C	A	0.100398	1006
8	rs78502255	G	C	0.0328032	1006
8	rs117782806	G	A	0.0208748	1006
8	rs79027471	A	G	0.0646123	1006
8	rs7008738	A	G	0.338966	1006
8	rs2012230	C	G	0.0526839	1006
8	rs13267371	T	G	0.100398	1006
8	rs13280455	C	A	0.100398	1006
8	rs78162737	A	G	0.170974	1006
8	rs17515466	A	G	0.338966	1006
8	rs16887854	T	G	0.100398	1006
8	rs4394356	A	G	0.484095	1006
8	rs13264372	C	T	0.338966	1006
8	rs11783899	A	T	0.33996	1006
8	rs9969666	G	C	0.237575	1006
8	rs6984966	G	A	0.482107	1006
8	rs11784857	A	T	0.33996	1006
8	rs12549416	A	T	0.16501	1006
8	rs12680682	C	T	0.100398	1006
8	rs10100478	C	A	0.481113	1006
8	rs16875950	A	G	0.481113	1006
8	rs71517741	T	C	0.100398	1006
8	rs189898973	C	T	0.0109344	1006
8	rs58563242	G	C	0.481113	1006
8	rs142710424	A	G	0.0218688	1006
8	rs62506748	C	T	0.247515	1006
8	rs13257392	G	T	0.100398	1006
8	rs13257781	C	T	0.142147	1006
8	rs13271689	A	G	0.143141	1006
8	rs13280905	T	C	0.142147	1006
8	rs16887860	T	A	0.100398	1006
8	rs62506750	T	C	0.248509	1006
8	rs28445352	C	T	0.390656	1006
8	rs28714282	T	C	0.392644	1006
8	rs28654211	G	A	0.390656	1006
8	rs35226051	C	G	0.390656	1006
8	rs9298644	G	A	0.389662	1006
8	rs13254160	G	T	0.239563	1006
8	rs13248839	G	A	0.147117	1006
8	rs62503411	C	A	0.0954274	1006
8	rs62503412	G	A	0.0735586	1006
8	rs7013851	C	T	0.145129	1006
8	rs141783851	A	C	0.0129225	1006
8	rs72636186	G	A	0.0666004	1006
8	rs59186108	G	A	0.239563	1006
8	rs111485759	C	T	0.0168986	1006
8	rs13259042	A	T	0.101392	1006
8	rs62503453	C	T	0.239563	1006
8	rs112353749	G	C	0.0596421	1006
8	rs62503454	G	C	0.239563	1006
8	rs3847141	T	C	0.262425	1006
8	rs117146895	G	A	0.0248509	1006
8	rs113698361	A	G	0.0387674	1006
8	rs72636190	G	A	0.0487078	1006
8	rs62503455	C	T	0.153082	1006
8	rs72636191	G	C	0.0377734	1006
8	rs10081432	C	T	0.710736	1006
8	rs13248375	T	C	0.190855	1006
8	rs13251522	C	T	0.291252	1006
8	rs117064964	C	T	0.178926	1006
8	rs28419696	C	T	0.710736	1006
8	rs62503456	G	C	0.190855	1006
8	rs77741182	C	A	0.178926	1006
8	rs61171823	G	A	0.0805169	1006
8	rs150135798	C	T	0.0258449	1006
8	rs62503457	A	G	0.190855	1006
8	rs2010445	C	A	0.714712	1006
8	rs72636193	A	G	0.0248509	1006
8	rs62503459	A	G	0.201789	1006
8	rs75233095	G	A	0.154076	1006
8	rs10113275	C	G	0.213718	1006
8	rs13262637	G	T	0.591451	1006
8	rs11785631	G	T	0.258449	1006
8	rs11776027	A	G	0.258449	1006
8	rs60299941	T	C	0.0894632	1006
```
