## Supplementary material for "Characterization of shared and ancestry-specific signals driving complex traits using multi-ancestry fine-mapping": s2.afreq

```
#CHROM	ID	REF	ALT	ALT_FREQS	OBS_CT
8	rs17493462	T	C	0.264881	1008
8	rs34684723	T	A	0.355159	1008
8	rs28399938	A	G	0.265873	1008
8	rs28373482	C	T	0.0496032	1008
8	rs146698220	C	T	0.00992063	1008
8	rs138933983	G	A	0.0416667	1008
8	rs74609101	A	G	0.0456349	1008
8	rs75148309	G	A	0.0575397	1008
8	rs117596209	C	A	0.0337302	1008
8	rs188138044	C	T	0.00694444	1008
8	rs3867088	A	G	0.146825	1008
8	rs35794387	A	T	0.233135	1008
8	rs117154737	C	T	0.00892857	1008
8	rs28490371	A	G	0.234127	1008
8	rs28716294	C	T	0.232143	1008
8	rs370940304	C	T	0.0287698	1008
8	rs373206545	G	A	0.0406746	1008
8	rs74417635	T	G	0.232143	1008
8	rs57389506	C	T	0.144841	1008
8	rs28380463	G	A	0.234127	1008
8	rs28549683	A	G	0.27381	1008
8	rs28427316	T	C	0.231151	1008
8	rs28655870	G	A	0.232143	1008
8	rs117203190	C	T	0.00198413	1008
8	rs4956534	T	C	0.765873	1008
8	rs4956535	T	C	0.765873	1008
8	rs4956536	G	C	0.764881	1008
8	rs28723477	T	C	0.204365	1008
8	rs149985985	G	A	0.0416667	1008
8	rs4956531	C	A	0.204365	1008
8	rs1902207	A	G	0.764881	1008
8	rs145104692	C	T	0.0367063	1008
8	rs79430505	A	C	0.203373	1008
8	rs142146725	C	T	0.0248016	1008
8	rs62503895	G	C	0.104167	1008
8	rs1892820	C	G	0.297619	1008
8	rs113563119	T	C	0.12004	1008
8	rs148698853	A	G	0.00892857	1008
8	rs4545146	G	A	0.12004	1008
8	rs80316612	G	A	0.252976	1008
8	rs77724532	G	A	0.252976	1008
8	rs17736311	T	C	0.12004	1008
8	rs147473752	C	T	0.115079	1008
8	rs113387963	A	C	0.12004	1008
8	rs150572062	G	A	0.12004	1008
8	rs1902208	C	A	0.373016	1008
8	rs2319760	T	C	0.12004	1008
8	rs2874075	A	C	0.12004	1008
8	rs1892819	C	T	0.12004	1008
8	rs190046581	G	T	0.25496	1008
8	rs10100505	G	A	0.12004	1008
8	rs10107376	C	T	0.121032	1008
8	rs150737176	T	G	0.12004	1008
8	rs147747919	G	C	0.0198413	1008
8	rs77011859	C	T	0.0109127	1008
8	rs2085234	C	T	0.119048	1008
8	rs7004842	T	G	0.119048	1008
8	rs7014879	T	C	0.119048	1008
8	rs7014881	T	C	0.372024	1008
8	rs802169	G	A	0.775794	1008
8	rs10093841	A	T	0.119048	1008
8	rs7834769	G	A	0.119048	1008
8	rs9329915	A	G	0.119048	1008
8	rs72643021	G	A	0.119048	1008
8	rs72612127	T	C	0.253968	1008
8	rs6986132	C	T	0.253968	1008
8	rs802170	A	T	0.775794	1008
8	rs28482087	T	G	0.119048	1008
8	rs72643022	T	A	0.119048	1008
8	rs1892818	C	T	0.0496032	1008
8	rs35418407	C	T	0.253968	1008
8	rs10481461	G	A	0.119048	1008
8	rs188662262	G	T	0.0208333	1008
8	rs9693898	A	G	0.119048	1008
8	rs9694197	A	G	0.134921	1008
8	rs34619057	T	A	0.134921	1008
8	rs4998	C	G	0.130952	1008
8	rs2071493	T	C	0.130952	1008
8	rs4997	C	A	0.130952	1008
8	rs45563241	G	A	0.0208333	1008
8	rs4994	A	G	0.130952	1008
8	rs3763551	G	A	0.118056	1008
8	rs3763550	T	A	0.12004	1008
8	rs4448322	T	C	0.121032	1008
8	rs143848339	G	C	0.0168651	1008
8	rs2298423	T	G	0.121032	1008
8	rs55877648	G	A	0.119048	1008
8	rs77338129	G	A	0.0486111	1008
8	rs2105535	G	T	0.119048	1008
8	rs117025043	A	C	0.110119	1008
8	rs118180039	T	A	0.00595238	1008
8	rs148637182	C	T	0.0396825	1008
8	rs72643029	A	G	0.00496032	1008
8	rs111954887	A	G	0.117063	1008
8	rs146821584	T	C	0.0386905	1008
8	rs809690	G	C	0.719246	1008
8	rs146930379	C	T	0.0228175	1008
8	rs10101854	A	C	0.143849	1008
8	rs16875930	A	T	0.117063	1008
8	rs2186459	A	T	0.130952	1008
8	rs2186458	G	T	0.132937	1008
8	rs72643032	C	T	0.117063	1008
8	rs72643036	G	A	0.118056	1008
8	rs146460096	T	C	0.118056	1008
8	rs13277787	T	A	0.118056	1008
8	rs28824549	A	C	0.118056	1008
8	rs28817585	A	G	0.118056	1008
8	rs76457737	A	G	0.110119	1008
8	rs6988057	C	G	0.110119	1008
8	rs113299285	C	A	0.118056	1008
8	rs112198518	C	T	0.118056	1008
8	rs35477979	T	G	0.110119	1008
8	rs58656606	C	A	0.118056	1008
8	rs145953964	T	C	0.118056	1008
8	rs9792385	C	T	0.118056	1008
8	rs9792210	G	C	0.118056	1008
8	rs7000340	C	A	0.118056	1008
8	rs67355917	C	T	0.118056	1008
8	rs68019153	T	C	0.118056	1008
8	rs112188569	T	C	0.118056	1008
8	rs143571341	G	A	0.0287698	1008
8	rs4430133	A	G	0.118056	1008
8	rs72643044	G	C	0.118056	1008
8	rs114600587	T	A	0.119048	1008
8	rs72643045	G	A	0.118056	1008
8	rs60276880	G	A	0.118056	1008
8	rs6605630	A	G	0.118056	1008
8	rs6605629	G	A	0.118056	1008
8	rs9792246	G	A	0.118056	1008
8	rs6605628	A	G	0.22619	1008
8	rs59709543	A	G	0.118056	1008
8	rs111949758	A	G	0.118056	1008
8	rs142330809	T	G	0.118056	1008
8	rs28888454	C	T	0.744048	1008
8	rs79903781	C	T	0.0119048	1008
8	rs144855191	C	T	0.118056	1008
8	rs138775219	C	A	0.118056	1008
8	rs10104888	C	T	0.118056	1008
8	rs10093345	C	T	0.517857	1008
8	rs10104115	C	T	0.22619	1008
8	rs113530427	G	A	0.108135	1008
8	rs10101266	C	G	0.22619	1008
8	rs111453098	C	T	0.108135	1008
8	rs2319759	T	C	0.228175	1008
8	rs2319758	A	G	0.12004	1008
8	rs115276730	G	A	0.0734127	1008
8	rs62503903	A	C	0.65377	1008
8	rs28794362	A	G	0.618056	1008
8	rs28650309	A	G	0.64881	1008
8	rs113598248	C	T	0.0367063	1008
8	rs2319754	G	A	0.608135	1008
8	rs28859683	T	C	0.609127	1008
8	rs28813686	T	C	0.609127	1008
8	rs28797500	T	C	0.609127	1008
8	rs138326942	T	C	0.125	1008
8	rs9692998	C	T	0.609127	1008
8	rs28617731	C	T	0.645833	1008
8	rs3813521	T	C	0.645833	1008
8	rs3750243	C	G	0.643849	1008
8	rs9644811	G	A	0.60119	1008
8	rs144441573	G	T	0.0436508	1008
8	rs28807105	G	A	0.642857	1008
8	rs28565141	T	C	0.642857	1008
8	rs13256052	A	G	0.60119	1008
8	rs142077833	G	A	0.0208333	1008
8	rs28612322	G	A	0.600198	1008
8	rs28366815	A	G	0.600198	1008
8	rs28368989	C	T	0.600198	1008
8	rs182800200	C	G	0.0208333	1008
8	rs28750118	A	G	0.600198	1008
8	rs117579831	C	T	0.0238095	1008
8	rs28377666	A	G	0.60119	1008
8	rs28401310	A	G	0.599206	1008
8	rs148246874	T	G	0.014881	1008
8	rs6605631	C	T	0.597222	1008
8	rs28540922	A	G	0.59623	1008
8	rs75553966	C	T	0.196429	1008
8	rs28642263	G	A	0.59623	1008
8	rs28761213	T	A	0.600198	1008
8	rs28653369	T	C	0.600198	1008
8	rs117034361	G	A	0.0535714	1008
8	rs118060119	T	G	0.0188492	1008
8	rs28570677	G	T	0.238095	1008
8	rs77755810	A	G	0.0119048	1008
8	rs60005996	C	A	0.0119048	1008
8	rs9657566	C	G	0.0436508	1008
8	rs58105836	G	A	0.229167	1008
8	rs28670792	C	T	0.503968	1008
8	rs60363412	A	G	0.0109127	1008
8	rs117266550	A	C	0.0109127	1008
8	rs112465775	T	C	0.0109127	1008
8	rs117065098	C	T	0.0109127	1008
8	rs1048934	C	T	0.238095	1008
8	rs13260728	T	C	0.59623	1008
8	rs117262745	G	A	0.0109127	1008
8	rs138704506	T	C	0.0178571	1008
8	rs77402551	G	A	0.0238095	1008
8	rs117087818	A	G	0.0109127	1008
8	rs7826154	A	G	0.250992	1008
8	rs186734269	G	T	0.0109127	1008
8	rs78527777	A	G	0.0109127	1008
8	rs7828337	T	C	0.0109127	1008
8	rs7816482	A	G	0.0109127	1008
8	rs74302879	T	C	0.239087	1008
8	rs62503906	G	A	0.0704365	1008
8	rs369394171	T	C	0.047619	1008
8	rs148461599	C	T	0.0109127	1008
8	rs118020614	G	A	0.0625	1008
8	rs138829967	C	A	0.0376984	1008
8	rs147205146	G	A	0.046627	1008
8	rs140497415	C	T	0.0109127	1008
8	rs78758900	G	A	0.0109127	1008
8	rs117894228	C	G	0.0109127	1008
8	rs190617162	A	C	0.218254	1008
8	rs185630126	T	G	0.00992063	1008
8	rs190926075	T	C	0.0109127	1008
8	rs2319756	C	T	0.109127	1008
8	rs78581625	G	A	0.123016	1008
8	rs55957656	T	C	0.0109127	1008
8	rs13282860	T	A	0.0109127	1008
8	rs117553170	T	C	0.0446429	1008
8	rs77799443	T	G	0.223214	1008
8	rs115453367	C	T	0.0486111	1008
8	rs182834318	G	A	0.0188492	1008
8	rs77360691	A	G	0.0109127	1008
8	rs79243342	A	C	0.0109127	1008
8	rs80090690	G	C	0.0109127	1008
8	rs75551965	T	G	0.25	1008
8	rs144041042	G	C	0.0168651	1008
8	rs75990686	A	G	0.25	1008
8	rs74570077	C	T	0.249008	1008
8	rs28889710	G	A	0.240079	1008
8	rs75045568	G	A	0.249008	1008
8	rs28877647	A	G	0.749008	1008
8	rs117797659	G	A	0.0446429	1008
8	rs75354846	G	T	0.0982143	1008
8	rs79517112	G	T	0.249008	1008
8	rs4058277	T	C	0.249008	1008
8	rs4342263	G	A	0.249008	1008
8	rs142883584	G	A	0.239087	1008
8	rs7846109	A	G	0.249008	1008
8	rs79289886	T	C	0.249008	1008
8	rs7837532	A	G	0.249008	1008
8	rs59657054	A	G	0.249008	1008
8	rs147530014	C	T	0.00892857	1008
8	rs74617306	G	A	0.248016	1008
8	rs77367350	C	G	0.0446429	1008
8	rs56265091	C	T	0.00892857	1008
8	rs80303218	C	T	0.248016	1008
8	rs142008926	G	A	0.248016	1008
8	rs78010894	A	G	0.248016	1008
8	rs144074773	C	T	0.248016	1008
8	rs78927806	G	T	0.248016	1008
8	rs2282466	T	C	0.239087	1008
8	rs2073353	G	C	0.248016	1008
8	rs2073352	C	T	0.0277778	1008
8	rs2073351	C	T	0.242063	1008
8	rs74808703	C	T	0.239087	1008
8	rs7828140	T	C	0.75	1008
8	rs78934323	G	A	0.242063	1008
8	rs117044754	G	C	0.0625	1008
8	rs3763555	G	C	0.240079	1008
8	rs60055729	G	A	0.240079	1008
8	rs3864689	G	A	0.75	1008
8	rs12550510	C	T	0.239087	1008
8	rs183884487	G	A	0.00892857	1008
8	rs2517387	T	G	0.243056	1008
8	rs2070346	C	G	0.170635	1008
8	rs1111460	C	G	0.240079	1008
8	rs145293699	C	T	0.123016	1008
8	rs2267939	G	A	0.239087	1008
8	rs112572078	A	G	0.00892857	1008
8	rs2843743	T	C	0.757937	1008
8	rs2275958	T	G	0.240079	1008
8	rs113372138	A	G	0.00892857	1008
8	rs111605909	A	G	0.00892857	1008
8	rs113669813	A	T	0.00892857	1008
8	rs2517388	T	G	0.645833	1008
8	rs111387221	T	G	0.00892857	1008
8	rs77080585	A	G	0.240079	1008
8	rs2720044	A	C	0.250992	1008
8	rs78855650	G	A	0.239087	1008
8	rs2517390	A	G	0.757937	1008
8	rs2517391	A	G	0.751984	1008
8	rs57259909	T	A	0.239087	1008
8	rs77163783	C	G	0.00892857	1008
8	rs7016478	G	A	0.00892857	1008
8	rs7003552	A	G	0.00892857	1008
8	rs147221744	A	G	0.0505952	1008
8	rs2843740	A	G	0.751984	1008
8	rs76191429	T	C	0.240079	1008
8	rs6474349	A	G	0.00892857	1008
8	rs80204469	A	G	0.239087	1008
8	rs2517396	A	C	0.757937	1008
8	rs117519937	C	G	0.15377	1008
8	rs2300074	T	C	0.0128968	1008
8	rs2300073	G	T	0.239087	1008
8	rs2517397	C	T	0.991071	1008
8	rs3886364	C	T	0.239087	1008
8	rs79985420	A	G	0.0615079	1008
8	rs74531077	A	G	0.0763889	1008
8	rs2517398	A	G	0.404762	1008
8	rs75041088	T	A	0.239087	1008
8	rs142470823	C	T	0.00297619	1008
8	rs2300072	G	A	0.240079	1008
8	rs2275957	G	A	0.239087	1008
8	rs192672783	C	T	0.0168651	1008
8	rs76161652	G	A	0.239087	1008
8	rs75363590	T	C	0.239087	1008
8	rs76975428	A	C	0.240079	1008
8	rs77439914	A	G	0.0367063	1008
8	rs3990403	T	C	0.299603	1008
8	rs35602052	G	T	0.240079	1008
8	rs16887217	T	C	0.160714	1008
8	rs2843737	G	A	0.750992	1008
8	rs2070348	C	G	0.0535714	1008
8	rs140729047	T	G	0.0188492	1008
8	rs2843733	C	G	0.991071	1008
8	rs2466147	A	G	0.756944	1008
8	rs2466146	G	A	0.750992	1008
8	rs2507706	G	A	0.756944	1008
8	rs2843731	G	T	0.751984	1008
8	rs78905614	G	A	0.240079	1008
8	rs2507705	G	T	0.751984	1008
8	rs6981624	C	T	0.235119	1008
8	rs6474491	T	C	0.349206	1008
8	rs75168396	C	G	0.347222	1008
8	rs146863075	C	T	0.0297619	1008
8	rs141819381	G	A	0.0327381	1008
8	rs2843728	C	T	0.600198	1008
8	rs140533435	T	C	0.00793651	1008
8	rs2843727	G	A	0.277778	1008
8	rs55736052	T	C	0.323413	1008
8	rs2843726	T	A	0.277778	1008
8	rs375917571	C	A	0.031746	1008
8	rs76873509	C	T	0.323413	1008
8	rs2843746	A	G	0.277778	1008
8	rs2843745	A	T	0.277778	1008
8	rs2843744	T	C	0.60119	1008
8	rs145151767	G	A	0.324405	1008
8	rs138824104	C	T	0.324405	1008
8	rs75301334	G	A	0.0367063	1008
8	rs72643084	T	A	0.112103	1008
8	rs3015656	G	C	0.144841	1008
8	rs16887236	A	G	0.277778	1008
8	rs7823144	G	A	0.277778	1008
8	rs60177680	G	A	0.277778	1008
8	rs61438198	C	A	0.277778	1008
8	rs2843738	G	C	0.60119	1008
8	rs16887244	A	G	0.326389	1008
8	rs59911155	G	A	0.323413	1008
8	rs17435276	A	C	0.324405	1008
8	rs76634925	G	C	0.00892857	1008
8	rs2270376	G	C	0.320437	1008
8	rs55962869	T	C	0.320437	1008
8	rs3824288	G	A	0.320437	1008
8	rs12681876	G	A	0.320437	1008
8	rs11783967	A	G	0.320437	1008
8	rs55928150	A	C	0.320437	1008
8	rs11774769	G	A	0.320437	1008
8	rs146994477	C	T	0.0238095	1008
8	rs7830233	T	C	0.320437	1008
8	rs11779986	A	G	0.321429	1008
8	rs10108757	C	G	0.320437	1008
8	rs4537271	A	G	0.320437	1008
8	rs74813225	G	A	0.0515873	1008
8	rs112791537	A	G	0.320437	1008
8	rs7828832	T	A	0.319444	1008
8	rs58780114	G	A	0.319444	1008
8	rs139846308	G	A	0.0565476	1008
8	rs11785366	C	T	0.319444	1008
8	rs12682626	A	G	0.319444	1008
8	rs12674975	T	A	0.319444	1008
8	rs74302881	A	G	0.318452	1008
8	rs58320990	G	A	0.319444	1008
8	rs61076607	G	A	0.319444	1008
8	rs10112856	G	A	0.324405	1008
8	rs16887258	A	G	0.320437	1008
8	rs6982519	G	A	0.319444	1008
8	rs7815101	G	A	0.320437	1008
8	rs536143201	T	G	0.0585317	1008
8	rs143170186	G	A	0.0347222	1008
8	rs78464484	G	A	0.105159	1008
8	rs10958541	G	C	0.319444	1008
8	rs113407804	A	G	0.319444	1008
8	rs4379415	C	T	0.319444	1008
8	rs10156283	C	T	0.322421	1008
8	rs28864534	C	T	0.319444	1008
8	rs77162995	T	C	0.294643	1008
8	rs116938045	T	G	0.0198413	1008
8	rs7015996	T	C	0.319444	1008
8	rs7016434	T	C	0.319444	1008
8	rs10216482	T	C	0.319444	1008
8	rs55885015	A	G	0.319444	1008
8	rs10099466	T	G	0.319444	1008
8	rs7836805	C	A	0.319444	1008
8	rs11779210	A	C	0.319444	1008
8	rs11777969	G	A	0.319444	1008
8	rs1043782	C	T	0.319444	1008
8	rs143366565	A	G	0.00595238	1008
8	rs60530611	C	T	0.319444	1008
8	rs35866749	A	G	0.0882937	1008
8	rs60849492	C	T	0.200397	1008
8	rs7821119	A	G	0.320437	1008
8	rs75219691	C	T	0.00892857	1008
8	rs6999796	C	G	0.320437	1008
8	rs57440118	C	T	0.200397	1008
8	rs76318188	T	C	0.00793651	1008
8	rs74462298	G	A	0.030754	1008
8	rs7834862	A	G	0.321429	1008
8	rs117176999	T	C	0.0545635	1008
8	rs2306899	C	T	0.319444	1008
8	rs6992943	A	G	0.319444	1008
8	rs10103315	G	A	0.320437	1008
8	rs56365338	G	A	0.319444	1008
8	rs16887273	A	G	0.319444	1008
8	rs16887275	T	G	0.319444	1008
8	rs16887277	G	T	0.319444	1008
8	rs28867132	T	C	0.319444	1008
8	rs56058270	G	A	0.319444	1008
8	rs7006757	T	A	0.319444	1008
8	rs10105555	T	C	0.319444	1008
8	rs10113411	A	C	0.319444	1008
8	rs12056698	C	G	0.319444	1008
8	rs10958567	C	G	0.320437	1008
8	rs2898674	T	C	0.320437	1008
8	rs72644707	T	A	0.294643	1008
8	rs117061635	A	G	0.0198413	1008
8	rs16887292	T	A	0.111111	1008
8	rs9643870	A	G	0.320437	1008
8	rs6981405	C	A	0.320437	1008
8	rs9198	T	C	0.320437	1008
8	rs7007097	C	T	0.320437	1008
8	rs1149	G	C	0.323413	1008
8	rs3739252	T	C	0.320437	1008
8	rs57984710	T	C	0.320437	1008
8	rs1906672	G	A	0.337302	1008
8	rs3824289	C	A	0.318452	1008
8	rs1488934	C	T	0.308532	1008
8	rs1488935	G	A	0.320437	1008
8	rs189247455	T	G	0.0109127	1008
8	rs146842463	G	A	0.0238095	1008
8	rs72644720	G	T	0.319444	1008
8	rs10100090	C	A	0.319444	1008
8	rs111737759	C	T	0.00297619	1008
8	rs6989666	G	A	0.0386905	1008
8	rs7845911	T	C	0.319444	1008
8	rs181354352	A	G	0.0128968	1008
8	rs12674515	A	G	0.321429	1008
8	rs6984464	G	A	0.320437	1008
8	rs78997520	G	A	0.118056	1008
8	rs7845284	T	C	0.320437	1008
8	rs62503952	G	A	0.0823413	1008
8	rs7823681	T	C	0.320437	1008
8	rs10100894	T	C	0.320437	1008
8	rs10109023	G	T	0.320437	1008
8	rs10101145	T	G	0.320437	1008
8	rs77083684	A	G	0.0277778	1008
8	rs144601753	G	A	0.0327381	1008
8	rs7837189	C	T	0.319444	1008
8	rs10958606	C	T	0.319444	1008
8	rs12386976	A	G	0.320437	1008
8	rs12386951	C	G	0.319444	1008
8	rs55703821	A	T	0.319444	1008
8	rs28439472	G	A	0.319444	1008
8	rs62503953	G	A	0.0863095	1008
8	rs78072986	C	G	0.0327381	1008
8	rs188304594	T	C	0.00793651	1008
8	rs11985168	C	T	0.31746	1008
8	rs117848666	T	C	0.00793651	1008
8	rs10102341	T	C	0.319444	1008
8	rs2171616	T	A	0.319444	1008
8	rs144113718	C	A	0.0327381	1008
8	rs1599918	G	A	0.319444	1008
8	rs141439330	T	C	0.0198413	1008
8	rs12056642	A	G	0.319444	1008
8	rs117360197	C	T	0.00992063	1008
8	rs16887324	G	T	0.319444	1008
8	rs74302889	T	C	0.0128968	1008
8	rs7841617	G	A	0.319444	1008
8	rs76099164	G	A	0.0128968	1008
8	rs2956728	C	T	0.291667	1008
8	rs146240802	T	G	0.0188492	1008
8	rs16887325	G	C	0.319444	1008
8	rs147809967	C	T	0.0198413	1008
8	rs2280847	T	G	0.319444	1008
8	rs2234555	C	A	0.319444	1008
8	rs74302890	C	T	0.136905	1008
8	rs56300324	T	G	0.319444	1008
8	rs59978327	G	A	0.319444	1008
8	rs138802037	G	A	0.201389	1008
8	rs2234549	A	G	0.319444	1008
8	rs2956731	T	G	0.109127	1008
8	rs55634742	T	C	0.319444	1008
8	rs11786625	G	A	0.306548	1008
8	rs12114353	A	G	0.319444	1008
8	rs191666631	C	T	0.0128968	1008
8	rs10101168	C	T	0.319444	1008
8	rs11989357	C	G	0.319444	1008
8	rs72630604	A	C	0.319444	1008
8	rs77844711	G	T	0.136905	1008
8	rs28674538	A	G	0.319444	1008
8	rs28460372	T	G	0.319444	1008
8	rs189586340	G	T	0.0287698	1008
8	rs72630608	G	A	0.0406746	1008
8	rs72630609	C	T	0.319444	1008
8	rs12677788	G	A	0.319444	1008
8	rs72630610	C	A	0.0406746	1008
8	rs11785041	C	T	0.319444	1008
8	rs112357054	T	A	0.0416667	1008
8	rs28634296	A	G	0.319444	1008
8	rs10156310	A	T	0.319444	1008
8	rs77398247	G	A	0.0644841	1008
8	rs10448063	G	A	0.319444	1008
8	rs11774214	T	G	0.319444	1008
8	rs58279725	T	C	0.319444	1008
8	rs72630614	A	G	0.319444	1008
8	rs1488936	A	T	0.319444	1008
8	rs6474268	A	G	0.319444	1008
8	rs147463061	T	C	0.0297619	1008
8	rs74605931	G	C	0.030754	1008
8	rs1975132	C	G	0.319444	1008
8	rs2130033	T	C	0.319444	1008
8	rs79596240	T	C	0.030754	1008
8	rs117975090	A	G	0.0267857	1008
8	rs11777811	T	G	0.319444	1008
8	rs16887340	C	T	0.318452	1008
8	rs60464825	G	A	0.293651	1008
8	rs7821392	T	C	0.318452	1008
8	rs16887343	A	G	0.318452	1008
8	rs12677360	G	A	0.318452	1008
8	rs72630617	A	T	0.319444	1008
8	rs142836804	T	C	0.19246	1008
8	rs2932005	C	T	0.613095	1008
8	rs150785726	G	A	0.0396825	1008
8	rs10107763	G	T	0.319444	1008
8	rs72630620	C	T	0.319444	1008
8	rs144269447	T	C	0.00198413	1008
8	rs117006732	C	G	0.0267857	1008
8	rs10099378	C	T	0.319444	1008
8	rs12681196	C	G	0.319444	1008
8	rs10095753	G	A	0.319444	1008
8	rs2978080	C	T	0.293651	1008
8	rs12678205	A	G	0.319444	1008
8	rs72630624	C	T	0.319444	1008
8	rs60558877	G	A	0.319444	1008
8	rs3824290	G	T	0.184524	1008
8	rs35422477	A	G	0.093254	1008
8	rs55796824	A	G	0.320437	1008
8	rs56322953	T	A	0.319444	1008
8	rs6996860	T	G	0.320437	1008
8	rs7012844	T	C	0.320437	1008
8	rs112537273	T	C	0.320437	1008
8	rs150882448	G	C	0.18254	1008
8	rs12677998	G	A	0.0882937	1008
8	rs59176647	T	C	0.320437	1008
8	rs12681483	T	C	0.320437	1008
8	rs12681501	T	C	0.320437	1008
8	rs183661135	G	A	0.0178571	1008
8	rs11998709	T	C	0.321429	1008
8	rs75463093	T	A	0.00198413	1008
8	rs7816998	G	A	0.319444	1008
8	rs10958670	G	A	0.31746	1008
8	rs2016875	C	A	0.31746	1008
8	rs11986274	T	C	0.35119	1008
8	rs117362555	T	A	0.0198413	1008
8	rs59498392	C	G	0.318452	1008
8	rs28681082	C	T	0.318452	1008
8	rs13248631	T	C	0.387897	1008
8	rs117149322	G	A	0.0337302	1008
8	rs7001340	T	C	0.349206	1008
8	rs77712782	A	G	0.136905	1008
8	rs12677006	C	G	0.35119	1008
8	rs13317	T	C	0.35119	1008
8	rs17176088	G	A	0.00793651	1008
8	rs4647905	C	G	0.31746	1008
8	rs4647903	C	A	0.31746	1008
8	rs2956726	T	C	0.293651	1008
8	rs10958682	T	C	0.31746	1008
8	rs10958683	C	G	0.344246	1008
8	rs17176023	C	T	0.0664683	1008
8	rs186643682	G	C	0.00297619	1008
8	rs17182373	C	T	0.106151	1008
8	rs3925	G	A	0.322421	1008
8	rs145098931	G	A	0.0208333	1008
8	rs2280846	C	T	0.285714	1008
8	rs140036886	G	A	0.0267857	1008
8	rs3779921	C	A	0.319444	1008
8	rs2293971	C	T	0.319444	1008
8	rs6984358	C	T	0.320437	1008
8	rs117995326	C	T	0.112103	1008
8	rs2288696	G	A	0.0962302	1008
8	rs2304000	C	G	0.318452	1008
8	rs140382957	G	A	0.0188492	1008
8	rs4647907	C	T	0.315476	1008
8	rs7005874	C	G	0.315476	1008
8	rs79935832	G	A	0.0535714	1008
8	rs10101096	A	C	0.345238	1008
8	rs2956724	C	A	0.282738	1008
8	rs17175814	A	T	0.344246	1008
8	rs2978076	G	A	0.105159	1008
8	rs2411256	G	A	0.335317	1008
8	rs2411257	T	C	0.365079	1008
8	rs144519580	G	A	0.0188492	1008
8	rs17175786	C	A	0.0545635	1008
8	rs2978073	G	A	0.28373	1008
8	rs16887378	T	C	0.353175	1008
8	rs9657190	A	G	0.353175	1008
8	rs147849069	G	T	0.0178571	1008
8	rs150292859	G	A	0.0168651	1008
8	rs11777067	C	T	0.320437	1008
8	rs6983315	G	A	0.603175	1008
8	rs60527016	T	C	0.320437	1008
8	rs6987534	G	C	0.606151	1008
8	rs6474353	T	A	0.603175	1008
8	rs7814363	T	C	0.28373	1008
8	rs6474354	C	T	0.159722	1008
8	rs11784905	T	A	0.160714	1008
8	rs12549631	T	C	0.160714	1008
8	rs59778175	C	T	0.160714	1008
8	rs183381010	G	A	0.00892857	1008
8	rs10105686	C	G	0.160714	1008
8	rs138321803	C	T	0.0198413	1008
8	rs17580578	T	C	0.015873	1008
8	rs79300736	T	C	0.0525794	1008
8	rs148991264	G	A	0.0188492	1008
8	rs180856984	G	A	0.015873	1008
8	rs10958700	T	G	0.324405	1008
8	rs4733930	C	T	0.328373	1008
8	rs117508317	C	T	0.031746	1008
8	rs3758103	T	C	0.0218254	1008
8	rs3758102	C	T	0.388889	1008
8	rs7012413	T	C	0.657738	1008
8	rs7388222	T	C	0.0882937	1008
8	rs13254512	T	C	0.046627	1008
8	rs13275043	G	C	0.478175	1008
8	rs4733946	G	T	0.0892857	1008
8	rs12114071	A	G	0.0892857	1008
8	rs7815496	C	T	0.361111	1008
8	rs6996321	A	G	0.60119	1008
8	rs72630656	G	A	0.0863095	1008
8	rs76224525	C	G	0.119048	1008
8	rs62505473	C	G	0.360119	1008
8	rs17175715	T	A	0.0426587	1008
8	rs17182134	C	A	0.0863095	1008
8	rs17182127	G	A	0.15377	1008
8	rs6994556	G	A	0.552579	1008
8	rs17175708	G	A	0.399802	1008
8	rs4647906	G	A	0.361111	1008
8	rs3213849	G	A	0.361111	1008
8	rs930828	T	C	0.361111	1008
8	rs17182023	C	T	0.397817	1008
8	rs7825208	A	G	0.155754	1008
8	rs17175624	G	T	0.361111	1008
8	rs7829871	T	C	0.155754	1008
8	rs17182009	G	A	0.397817	1008
8	rs17182002	C	A	0.361111	1008
8	rs10958704	A	G	0.361111	1008
8	rs1902171	A	G	0.155754	1008
8	rs4082204	G	A	0.361111	1008
8	rs57613118	T	C	0.397817	1008
8	rs12114449	A	G	0.0863095	1008
8	rs36061954	C	T	0.361111	1008
8	rs34873882	C	T	0.0873016	1008
8	rs12677355	C	T	0.396825	1008
8	rs74755450	A	G	0.030754	1008
8	rs7829058	G	C	0.151786	1008
8	rs881299	T	C	0.392857	1008
8	rs881300	A	C	0.150794	1008
8	rs881301	T	C	0.387897	1008
8	rs2003265	C	T	0.376984	1008
8	rs6990295	C	T	0.150794	1008
8	rs2468964	T	G	0.614087	1008
8	rs876472	G	A	0.376984	1008
8	rs876471	C	A	0.374008	1008
8	rs10093754	C	T	0.150794	1008
8	rs10093843	C	T	0.150794	1008
8	rs7001431	C	T	0.150794	1008
8	rs4739558	A	G	0.615079	1008
8	rs4739560	T	A	0.0863095	1008
8	rs4739561	C	T	0.0863095	1008
8	rs66504003	G	C	0.459325	1008
8	rs71517716	C	T	0.0585317	1008
8	rs13279569	G	A	0.0863095	1008
8	rs11777965	G	A	0.375992	1008
8	rs328301	T	C	0.632937	1008
8	rs12679830	A	T	0.378968	1008
8	rs328300	T	G	0.395833	1008
8	rs34544368	G	A	0.469246	1008
8	rs73674180	G	A	0.0446429	1008
8	rs7386705	G	C	0.277778	1008
8	rs35699533	C	T	0.47123	1008
8	rs58535363	C	G	0.27877	1008
8	rs35305468	C	A	0.47123	1008
8	rs7830964	G	T	0.279762	1008
8	rs34336050	T	A	0.232143	1008
8	rs60128210	G	A	0.473214	1008
8	rs2067495	A	G	0.125	1008
8	rs80223112	G	A	0.0446429	1008
8	rs75533955	A	C	0.0565476	1008
8	rs73674184	C	T	0.047619	1008
8	rs2568235	A	C	0.750992	1008
8	rs112436524	G	T	0.0456349	1008
8	rs183333881	G	A	0.00892857	1008
8	rs13248612	T	C	0.703373	1008
8	rs13261164	C	T	0.125	1008
8	rs13259243	T	C	0.125	1008
8	rs78467166	A	G	0.0456349	1008
8	rs79018404	G	T	0.0456349	1008
8	rs13278033	A	T	0.578373	1008
8	rs35965653	C	T	0.125	1008
8	rs77618601	G	A	0.0456349	1008
8	rs13262495	T	G	0.124008	1008
8	rs7845393	A	C	0.75	1008
8	rs35804490	C	G	0.579365	1008
8	rs16887405	C	T	0.579365	1008
8	rs328296	G	T	0.750992	1008
8	rs111162497	G	C	0.124008	1008
8	rs79131406	G	A	0.0575397	1008
8	rs328294	C	T	0.578373	1008
8	rs328293	A	G	0.75	1008
8	rs35316179	C	T	0.169643	1008
8	rs328291	A	G	0.748016	1008
8	rs7825829	A	G	0.169643	1008
8	rs7830301	T	C	0.173611	1008
8	rs34844754	G	A	0.578373	1008
8	rs4733928	T	C	0.578373	1008
8	rs1541897	C	T	0.545635	1008
8	rs2568232	T	G	0.758929	1008
8	rs12545317	C	T	0.0545635	1008
8	rs34036147	C	T	0.589286	1008
8	rs34503346	T	C	0.583333	1008
8	rs80038579	C	T	0.0882937	1008
8	rs6474384	A	G	0.137897	1008
8	rs79687910	A	G	0.031746	1008
8	rs4733951	A	C	0.744048	1008
8	rs74846385	A	C	0.094246	1008
8	rs75121345	T	C	0.0367063	1008
8	rs2461325	A	G	0.0178571	1008
8	rs137951395	G	A	0.0198413	1008
8	rs143967391	G	T	0.0803571	1008
8	rs35181558	G	A	0.720238	1008
8	rs76965673	C	G	0.0813492	1008
8	rs11993596	T	C	0.131944	1008
8	rs77048003	C	A	0.0813492	1008
8	rs60954669	G	A	0.0813492	1008
8	rs112971971	G	A	0.0813492	1008
8	rs74998783	T	C	0.0813492	1008
8	rs2445013	G	C	0.100198	1008
8	rs2461327	T	G	0.100198	1008
8	rs76613072	G	C	0.0813492	1008
8	rs2461328	A	G	0.100198	1008
8	rs112007639	G	A	0.131944	1008
8	rs2411272	C	T	0.0178571	1008
8	rs58993918	T	C	0.0178571	1008
8	rs115732070	C	T	0.0813492	1008
8	rs59158467	G	C	0.0178571	1008
8	rs60613315	T	G	0.0813492	1008
8	rs13258196	G	A	0.720238	1008
8	rs2461331	G	T	0.0178571	1008
8	rs13267109	G	A	0.724206	1008
8	rs148581106	C	A	0.015873	1008
8	rs74847979	C	G	0.0813492	1008
8	rs2445008	G	A	0.0188492	1008
8	rs2411271	T	C	0.0188492	1008
8	rs12546327	C	A	0.126984	1008
8	rs59062903	C	A	0.047619	1008
8	rs111267217	G	A	0.00396825	1008
8	rs4733989	A	G	0.725198	1008
8	rs2461332	T	C	0.0188492	1008
8	rs2461333	G	T	0.873016	1008
8	rs13271850	C	T	0.725198	1008
8	rs2461334	G	A	0.0198413	1008
8	rs114752499	A	G	0.0813492	1008
8	rs72630687	T	G	0.047619	1008
8	rs12681947	T	C	0.725198	1008
8	rs2461335	T	C	0.825397	1008
8	rs150971311	G	T	0.0357143	1008
8	rs10100339	C	T	0.127976	1008
8	rs12682402	T	C	0.825397	1008
8	rs4236758	T	C	0.0188492	1008
8	rs13276230	C	A	0.724206	1008
8	rs7824664	T	C	0.0813492	1008
8	rs7813556	C	T	0.0833333	1008
8	rs13255758	A	G	0.725198	1008
8	rs2445019	G	A	0.818452	1008
8	rs78834735	C	G	0.126984	1008
8	rs12675506	T	C	0.725198	1008
8	rs13264758	A	G	0.724206	1008
8	rs1378331	T	A	0.742063	1008
8	rs11785383	G	A	0.723214	1008
8	rs12549789	G	A	0.047619	1008
8	rs2445020	T	C	0.951389	1008
8	rs12541812	C	T	0.047619	1008
8	rs1378332	C	T	0.126984	1008
8	rs2445021	T	C	0.743056	1008
8	rs2445022	C	T	0.0178571	1008
8	rs2445023	G	C	0.825397	1008
8	rs2445024	C	T	0.952381	1008
8	rs4480084	T	A	0.713294	1008
8	rs74611377	T	C	0.127976	1008
8	rs148097395	C	T	0.015873	1008
8	rs12681086	G	A	0.713294	1008
8	rs28475223	A	T	0.125992	1008
8	rs12675006	C	T	0.713294	1008
8	rs1823943	A	G	0.125992	1008
8	rs73599950	G	A	0.112103	1008
8	rs2461338	T	A	0.0297619	1008
8	rs2445010	T	C	0.951389	1008
8	rs7829016	T	A	0.0823413	1008
8	rs72630699	T	C	0.047619	1008
8	rs11778974	T	G	0.713294	1008
8	rs2445011	T	C	0.238095	1008
8	rs2445012	T	C	0.238095	1008
8	rs35600452	G	T	0.714286	1008
8	rs10105745	C	T	0.125992	1008
8	rs73599963	A	T	0.112103	1008
8	rs28673777	T	A	0.112103	1008
8	rs10087581	T	C	0.125992	1008
8	rs10090589	T	C	0.125992	1008
8	rs75515559	C	T	0.0297619	1008
8	rs2461322	G	A	0.0297619	1008
8	rs2168260	T	G	0.840278	1008
8	rs2168259	T	C	0.112103	1008
8	rs78696162	C	T	0.0823413	1008
8	rs144065289	T	G	0.0376984	1008
8	rs2461323	T	C	0.952381	1008
8	rs79359083	A	G	0.0823413	1008
8	rs76677899	C	G	0.0198413	1008
8	rs7813370	G	A	0.209325	1008
8	rs2924950	T	C	0.951389	1008
8	rs59893437	A	G	0.0297619	1008
8	rs79168610	C	T	0.0823413	1008
8	rs12679136	T	G	0.713294	1008
8	rs150040792	G	T	0.0833333	1008
8	rs147951467	C	T	0.0763889	1008
8	rs73599979	C	T	0.0297619	1008
8	rs73599980	C	T	0.0297619	1008
8	rs56296933	C	T	0.0525794	1008
8	rs148119417	T	C	0.0843254	1008
8	rs10109401	G	A	0.125	1008
8	rs577098121	G	A	0.0198413	1008
8	rs6474408	A	C	0.947421	1008
8	rs183909961	G	A	0.0823413	1008
8	rs141828308	C	T	0.0525794	1008
8	rs113353414	T	C	0.0297619	1008
8	rs145155381	G	A	0.0823413	1008
8	rs112826281	C	T	0.0297619	1008
8	rs4733918	C	T	0.709325	1008
8	rs2445027	G	T	0.946429	1008
8	rs148319052	C	T	0.0823413	1008
8	rs78278590	C	T	0.0823413	1008
8	rs2054103	G	A	0.0684524	1008
8	rs142615105	G	A	0.0119048	1008
8	rs77218478	C	T	0.0406746	1008
8	rs2445026	G	A	0.646825	1008
8	rs138410906	C	T	0.0406746	1008
8	rs17581781	G	A	0.0863095	1008
8	rs72632509	A	C	0.0922619	1008
8	rs17503745	C	T	0.0109127	1008
8	rs11995944	C	G	0.0922619	1008
8	rs16887449	G	T	0.0406746	1008
8	rs77612628	A	G	0.0763889	1008
8	rs16887454	G	A	0.258929	1008
8	rs6987366	C	T	0.0912698	1008
8	rs34615944	T	G	0.0912698	1008
8	rs7463602	T	C	0.0912698	1008
8	rs74399452	C	G	0.0515873	1008
8	rs10958728	C	A	0.0515873	1008
8	rs12542740	C	T	0.641865	1008
8	rs12549411	C	A	0.644841	1008
8	rs72632516	G	A	0.0515873	1008
8	rs11994860	G	A	0.0515873	1008
8	rs10958729	A	G	0.0515873	1008
8	rs10958730	G	A	0.0515873	1008
8	rs12541906	T	A	0.0515873	1008
8	rs72500192	C	T	0.0515873	1008
8	rs11985941	T	G	0.0515873	1008
8	rs4295629	C	G	0.0515873	1008
8	rs2278948	A	G	0.0515873	1008
8	rs2445004	C	G	0.71131	1008
8	rs142169542	G	A	0.0119048	1008
8	rs116351722	C	T	0.0416667	1008
8	rs12550332	G	A	0.0347222	1008
8	rs73676405	G	A	0.0496032	1008
8	rs12115124	G	T	0.180556	1008
8	rs7001361	C	T	0.340278	1008
8	rs7001849	C	T	0.338294	1008
8	rs10958731	G	T	0.0525794	1008
8	rs79180743	C	T	0.0525794	1008
8	rs73603651	C	T	0.0525794	1008
8	rs10958732	T	C	0.21131	1008
8	rs10958733	T	C	0.21131	1008
8	rs1455190	T	C	0.210317	1008
8	rs10105598	C	T	0.215278	1008
8	rs10086593	T	C	0.374008	1008
8	rs11780916	T	C	0.374008	1008
8	rs2461341	A	G	0.469246	1008
8	rs181737942	G	A	0.00992063	1008
8	rs79696403	G	A	0.159722	1008
8	rs1455192	A	G	0.159722	1008
8	rs2445006	A	T	0.470238	1008
8	rs2445007	T	G	0.947421	1008
8	rs17582026	C	A	0.0734127	1008
8	rs7817828	G	A	0.310516	1008
8	rs16887465	C	T	0.0952381	1008
8	rs921802	G	A	0.469246	1008
8	rs17582103	C	T	0.44246	1008
8	rs7825313	C	T	0.311508	1008
8	rs113042887	A	G	0.159722	1008
8	rs11994855	A	G	0.159722	1008
8	rs141368811	G	T	0.0515873	1008
8	rs76260512	T	G	0.0585317	1008
8	rs28756099	G	C	0.469246	1008
8	rs4733883	C	A	0.441468	1008
8	rs58032782	G	T	0.0347222	1008
8	rs113791066	T	A	0.0515873	1008
8	rs4733924	T	G	0.787698	1008
8	rs72632536	C	A	0.0744048	1008
8	rs4733925	G	A	0.441468	1008
8	rs12155564	G	C	0.214286	1008
8	rs79829777	G	A	0.0406746	1008
8	rs11988104	C	T	0.214286	1008
8	rs75503976	C	T	0.0515873	1008
8	rs76253957	G	A	0.0515873	1008
8	rs72632541	G	T	0.0357143	1008
8	rs4733884	G	A	0.44246	1008
8	rs11776404	G	A	0.21131	1008
8	rs11776459	G	C	0.0505952	1008
8	rs16887475	C	T	0.0505952	1008
8	rs2461342	T	C	0.21131	1008
8	rs111427198	T	C	0.0505952	1008
8	rs2461343	A	G	0.210317	1008
8	rs2461344	T	C	0.210317	1008
8	rs16887478	G	A	0.0962302	1008
8	rs2461346	C	A	0.210317	1008
8	rs2444999	T	C	0.210317	1008
8	rs897342	T	A	0.0962302	1008
8	rs897341	A	T	0.210317	1008
8	rs1348886	C	T	0.213294	1008
8	rs77503613	C	T	0.159722	1008
8	rs7004885	G	A	0.214286	1008
8	rs1671611	T	G	0.947421	1008
8	rs1671610	T	G	0.255952	1008
8	rs73676415	C	G	0.0337302	1008
8	rs6998979	T	A	0.213294	1008
8	rs1665530	A	T	0.255952	1008
8	rs6994675	A	G	0.691468	1008
8	rs1665529	C	A	0.947421	1008
8	rs7839748	G	T	0.691468	1008
8	rs1671609	G	A	0.255952	1008
8	rs7819171	C	G	0.691468	1008
8	rs1671608	C	G	0.255952	1008
8	rs1466050	A	G	0.691468	1008
8	rs1665528	G	A	0.255952	1008
8	rs1550880	T	C	0.947421	1008
8	rs1665527	C	G	0.947421	1008
8	rs4398877	A	G	0.691468	1008
8	rs2121518	T	C	0.691468	1008
8	rs1550879	A	G	0.947421	1008
8	rs1550878	G	A	0.691468	1008
8	rs1471010	C	A	0.255952	1008
8	rs1466049	A	G	0.691468	1008
8	rs1471009	C	G	0.255952	1008
8	rs113444824	A	C	0.0525794	1008
8	rs4392863	A	G	0.691468	1008
8	rs1993349	A	G	0.691468	1008
8	rs2593101	C	T	0.947421	1008
8	rs1993348	T	G	0.255952	1008
8	rs1993347	T	C	0.691468	1008
8	rs1993346	C	G	0.691468	1008
8	rs2593100	C	T	0.947421	1008
8	rs2593099	C	G	0.255952	1008
8	rs2593098	A	G	0.255952	1008
8	rs7833261	C	G	0.691468	1008
8	rs2604492	T	C	0.947421	1008
8	rs2604491	T	C	0.255952	1008
8	rs2593097	C	T	0.947421	1008
8	rs1455189	A	G	0.691468	1008
8	rs182754	T	A	0.252976	1008
8	rs327925	G	C	0.25496	1008
8	rs2411275	T	C	0.69246	1008
8	rs2411276	C	T	0.69246	1008
8	rs172913	T	C	0.948413	1008
8	rs327924	T	C	0.340278	1008
8	rs7842222	C	A	0.297619	1008
8	rs327923	G	A	0.570437	1008
8	rs7842538	C	T	0.25	1008
8	rs7819271	T	A	0.251984	1008
8	rs6474427	T	C	0.253968	1008
8	rs113047236	C	T	0.0168651	1008
8	rs10111943	G	C	0.22123	1008
8	rs11996104	A	G	0.240079	1008
8	rs327922	T	C	0.554563	1008
8	rs73602031	G	C	0.255952	1008
8	rs66644096	C	T	0.239087	1008
8	rs58724720	T	A	0.239087	1008
8	rs76458695	G	A	0.238095	1008
8	rs57863983	C	T	0.238095	1008
8	rs117343402	A	G	0.0763889	1008
8	rs58416964	G	A	0.237103	1008
8	rs56709938	A	G	0.247024	1008
8	rs57763800	T	C	0.247024	1008
8	rs34140666	G	A	0.0644841	1008
8	rs60406178	G	A	0.236111	1008
8	rs72632574	T	C	0.420635	1008
8	rs76604739	A	G	0.239087	1008
8	rs75663814	T	C	0.142857	1008
8	rs1665533	T	C	0.21131	1008
8	rs2604496	T	C	0.21131	1008
8	rs35352052	C	T	0.0228175	1008
8	rs73602045	T	A	0.243056	1008
8	rs13259928	C	T	0.0882937	1008
8	rs327931	C	T	0.132937	1008
8	rs147378143	G	A	0.0138889	1008
8	rs7834231	A	G	0.625992	1008
8	rs6474430	G	T	0.87004	1008
8	rs15078	G	A	0.798611	1008
8	rs327933	C	A	0.660714	1008
8	rs3802323	G	T	0.64881	1008
8	rs7812668	T	C	0.282738	1008
8	rs327935	A	C	0.720238	1008
8	rs78338564	A	G	0.031746	1008
8	rs17582785	T	C	0.0386905	1008
8	rs327936	G	A	0.255952	1008
8	rs10093892	T	C	0.281746	1008
8	rs7828011	G	A	0.281746	1008
8	rs327937	C	T	0.717262	1008
8	rs327938	C	T	0.717262	1008
8	rs76747186	T	C	0.0615079	1008
8	rs7817409	C	T	0.0863095	1008
8	rs145609720	T	G	0.0634921	1008
8	rs7816320	G	C	0.00992063	1008
8	rs55836262	T	G	0.540675	1008
8	rs72632587	C	A	0.540675	1008
8	rs58338282	T	C	0.540675	1008
8	rs72632592	T	C	0.540675	1008
8	rs72632593	G	T	0.540675	1008
8	rs72632595	T	C	0.540675	1008
8	rs72632596	G	A	0.540675	1008
8	rs72632597	A	G	0.540675	1008
8	rs72632598	A	G	0.540675	1008
8	rs13273232	A	G	0.0109127	1008
8	rs13267341	G	A	0.0109127	1008
8	rs12678514	T	G	0.539683	1008
8	rs117588105	A	G	0.0267857	1008
8	rs12675671	G	A	0.539683	1008
8	rs58518014	A	G	0.539683	1008
8	rs12677289	C	G	0.539683	1008
8	rs4733886	T	G	0.539683	1008
8	rs4733887	A	G	0.539683	1008
8	rs78772651	G	A	0.536706	1008
8	rs75143629	G	A	0.536706	1008
8	rs112310540	G	A	0.536706	1008
8	rs1665503	G	A	0.410714	1008
8	rs2445001	A	G	0.96131	1008
8	rs72633406	T	A	0.539683	1008
8	rs150121075	C	T	0.0555556	1008
8	rs72633407	A	G	0.488095	1008
8	rs72633410	C	T	0.539683	1008
8	rs112010704	G	A	0.0555556	1008
8	rs12676751	G	A	0.539683	1008
8	rs6991431	A	G	0.0575397	1008
8	rs141832556	G	T	0.0188492	1008
8	rs72633412	G	A	0.540675	1008
8	rs35313666	A	T	0.484127	1008
8	rs79497540	C	T	0.0238095	1008
8	rs34147027	C	T	0.0109127	1008
8	rs2593095	G	A	0.477183	1008
8	rs2593094	G	A	0.96131	1008
8	rs1966887	C	T	0.484127	1008
8	rs1838930	C	G	0.473214	1008
8	rs189792	C	T	0.515873	1008
8	rs16887548	A	C	0.473214	1008
8	rs7832232	A	G	0.484127	1008
8	rs60363452	T	C	0.473214	1008
8	rs57332526	G	A	0.473214	1008
8	rs11778736	A	C	0.473214	1008
8	rs11774736	G	C	0.473214	1008
8	rs16887551	G	A	0.474206	1008
8	rs75164797	C	G	0.0238095	1008
8	rs7835133	C	T	0.047619	1008
8	rs7835320	C	T	0.047619	1008
8	rs17583015	C	G	0.0347222	1008
8	rs13276269	G	A	0.046627	1008
8	rs7845862	A	G	0.0486111	1008
8	rs327929	G	T	0.952381	1008
8	rs117868970	T	A	0.0248016	1008
8	rs145914474	G	A	0.141865	1008
8	rs1671624	T	C	0.990079	1008
8	rs62504072	C	T	0.0386905	1008
8	rs2593093	T	C	0.990079	1008
8	rs2593092	A	G	0.990079	1008
8	rs2593091	A	C	0.990079	1008
8	rs2604498	C	G	0.990079	1008
8	rs2593090	G	A	0.990079	1008
8	rs2604497	T	C	0.990079	1008
8	rs2593089	G	A	0.990079	1008
8	rs1000236	C	T	0.39881	1008
8	rs17583197	C	T	0.0238095	1008
8	rs1455193	A	G	0.990079	1008
8	rs1671621	T	C	0.990079	1008
8	rs1665511	A	G	0.990079	1008
8	rs7015704	T	C	0.563492	1008
8	rs34959960	G	A	0.00992063	1008
8	rs10958749	C	T	0.563492	1008
8	rs7844617	T	C	0.564484	1008
8	rs7016130	A	G	0.990079	1008
8	rs193003	A	G	0.990079	1008
8	rs73604004	A	T	0.0248016	1008
8	rs73601884	T	G	0.0248016	1008
8	rs327943	C	T	0.400794	1008
8	rs4733888	C	T	0.563492	1008
8	rs327941	T	C	0.402778	1008
8	rs327940	G	A	0.401786	1008
8	rs99735	A	G	0.990079	1008
8	rs99733	T	C	0.989087	1008
8	rs7819300	C	T	0.564484	1008
8	rs1455195	C	T	0.566468	1008
8	rs4733889	T	C	0.593254	1008
8	rs327939	A	G	0.990079	1008
8	rs6474448	A	G	0.571429	1008
8	rs139920174	G	A	0.0178571	1008
8	rs76006945	C	G	0.0367063	1008
8	rs1665515	C	T	0.990079	1008
8	rs1665514	G	T	0.990079	1008
8	rs12679912	G	C	0.989087	1008
8	rs1665512	A	G	0.400794	1008
8	rs1447051	A	C	0.581349	1008
8	rs12335077	G	A	0.570437	1008
8	rs6992470	A	G	0.0248016	1008
8	rs57920099	G	A	0.348214	1008
8	rs9693110	A	G	0.0238095	1008
8	rs6474455	A	G	0.395833	1008
8	rs13272504	A	G	0.00992063	1008
8	rs67653004	C	T	0.00992063	1008
8	rs6474458	G	A	0.626984	1008
8	rs10099700	A	G	0.619048	1008
8	rs13282640	A	G	0.00992063	1008
8	rs7818839	G	A	0.0565476	1008
8	rs118137166	G	A	0.0406746	1008
8	rs6992256	G	T	0.078373	1008
8	rs1530596	C	A	0.144841	1008
8	rs58771252	G	C	0.0902778	1008
8	rs59774309	A	G	0.107143	1008
8	rs11774612	C	T	0.651786	1008
8	rs66524346	G	A	0.031746	1008
8	rs62504124	G	A	0.00297619	1008
8	rs58191591	A	G	0.0873016	1008
8	rs79691469	C	A	0.106151	1008
8	rs72633463	T	C	0.0902778	1008
8	rs56042810	A	G	0.64881	1008
8	rs56065160	A	G	0.5625	1008
8	rs4733931	G	A	0.162698	1008
8	rs4733932	A	G	0.162698	1008
8	rs12545223	T	C	0.162698	1008
8	rs62504127	C	T	0.646825	1008
8	rs13265706	A	T	0.16369	1008
8	rs1596971	C	T	0.646825	1008
8	rs1447055	A	G	0.0833333	1008
8	rs13253867	G	T	0.162698	1008
8	rs72634730	T	A	0.0833333	1008
8	rs13251679	A	G	0.162698	1008
8	rs6474464	C	T	0.808532	1008
8	rs72634734	C	T	0.0873016	1008
8	rs4733933	T	G	0.162698	1008
8	rs4733890	C	T	0.162698	1008
8	rs7829391	C	T	0.644841	1008
8	rs78506403	C	T	0.191468	1008
8	rs111690554	G	A	0.0833333	1008
8	rs12545202	A	G	0.162698	1008
8	rs11779106	C	A	0.808532	1008
8	rs59281997	A	G	0.0833333	1008
8	rs58026819	G	T	0.108135	1008
8	rs117355344	A	G	0.0724206	1008
8	rs6995988	G	A	0.191468	1008
8	rs13258535	G	A	0.162698	1008
8	rs72612128	T	C	0.178571	1008
8	rs77124270	G	A	0.108135	1008
8	rs80170641	G	A	0.108135	1008
8	rs895624	C	T	0.162698	1008
8	rs117616558	G	A	0.108135	1008
8	rs72634738	A	C	0.0833333	1008
8	rs7819654	G	A	0.162698	1008
8	rs9650336	T	C	0.646825	1008
8	rs6994532	G	C	0.933532	1008
8	rs72612129	T	A	0.250992	1008
8	rs895621	G	T	0.162698	1008
8	rs895620	C	T	0.162698	1008
8	rs76739044	T	G	0.0664683	1008
8	rs7824271	T	A	0.825397	1008
8	rs10958773	C	T	0.660714	1008
8	rs117739807	C	A	0.0248016	1008
8	rs72634742	A	G	0.0664683	1008
8	rs1447058	C	T	0.659722	1008
8	rs76875261	T	C	0.109127	1008
8	rs2166612	A	G	0.132937	1008
8	rs140757337	T	C	0.0416667	1008
8	rs11783911	C	T	0.659722	1008
8	rs76618607	T	C	0.109127	1008
8	rs10958781	G	A	0.660714	1008
8	rs12679909	G	A	0.660714	1008
8	rs7822482	T	C	0.660714	1008
8	rs7832300	G	A	0.554563	1008
8	rs78880573	G	A	0.108135	1008
8	rs1447057	C	A	0.659722	1008
8	rs62504129	G	A	0.00297619	1008
8	rs1125710	G	A	0.162698	1008
8	rs1125709	G	A	0.162698	1008
8	rs116951469	G	A	0.0396825	1008
8	rs79344662	G	C	0.108135	1008
8	rs75693943	C	T	0.108135	1008
8	rs71517722	T	A	0.0238095	1008
8	rs11782681	G	A	0.104167	1008
8	rs111449242	G	A	0.0674603	1008
8	rs12681893	C	T	0.662698	1008
8	rs4733936	A	G	0.164683	1008
8	rs56316948	T	C	0.661706	1008
8	rs28704672	G	A	0.769841	1008
8	rs143807547	C	G	0.0138889	1008
8	rs10453138	T	C	0.109127	1008
8	rs10453139	C	T	0.109127	1008
8	rs67855921	G	A	0.662698	1008
8	rs139084650	C	T	0.00992063	1008
8	rs13274384	C	A	0.825397	1008
8	rs10106420	T	C	0.0654762	1008
8	rs10958801	A	G	0.662698	1008
8	rs117954424	T	C	0.109127	1008
8	rs113024547	G	A	0.108135	1008
8	rs72634747	A	T	0.0664683	1008
8	rs72634748	G	A	0.0654762	1008
8	rs2044528	T	C	0.16369	1008
8	rs895619	G	A	0.16369	1008
8	rs2166611	G	C	0.162698	1008
8	rs7007981	A	G	0.66369	1008
8	rs11780536	A	G	0.730159	1008
8	rs7017208	A	T	0.989087	1008
8	rs72634752	A	G	0.0674603	1008
8	rs79394511	C	T	0.0446429	1008
8	rs79852627	C	T	0.122024	1008
8	rs10755988	T	C	0.815476	1008
8	rs117964839	C	T	0.00992063	1008
8	rs10958803	A	T	0.508929	1008
8	rs2411279	C	T	0.290675	1008
8	rs35131262	G	A	0.139881	1008
8	rs56101407	G	A	0.150794	1008
8	rs7011775	A	G	0.845238	1008
8	rs117736017	C	A	0.0396825	1008
8	rs139179310	C	T	0.0585317	1008
8	rs11777840	C	T	0.234127	1008
8	rs12677811	A	G	0.265873	1008
8	rs10958805	C	T	0.315476	1008
8	rs7004251	T	C	0.927579	1008
8	rs73607330	A	C	0.0505952	1008
8	rs78850344	A	G	0.267857	1008
8	rs72634756	C	T	0.0744048	1008
8	rs75206231	C	G	0.267857	1008
8	rs1900408	G	A	0.0744048	1008
8	rs1900407	T	G	0.0545635	1008
8	rs113970437	T	A	0.0515873	1008
8	rs57390282	G	A	0.0753968	1008
8	rs10107406	T	C	0.608135	1008
8	rs11997059	T	C	0.53373	1008
8	rs16887670	A	G	0.269841	1008
8	rs1010588	A	G	0.0515873	1008
8	rs16887675	A	C	0.0744048	1008
8	rs16887681	C	T	0.0744048	1008
8	rs16887685	T	G	0.268849	1008
8	rs10108325	A	T	0.0744048	1008
8	rs4366051	T	A	0.531746	1008
8	rs4733942	C	T	0.0714286	1008
8	rs11780723	C	T	0.0515873	1008
8	rs1010589	A	G	0.0744048	1008
8	rs10098580	T	G	0.0744048	1008
8	rs10095209	A	T	0.0744048	1008
8	rs7817745	T	G	0.607143	1008
8	rs1584268	G	A	0.607143	1008
8	rs77826201	T	A	0.0714286	1008
8	rs113380838	C	T	0.0515873	1008
8	rs72634762	C	T	0.0744048	1008
8	rs7837897	G	A	0.0744048	1008
8	rs7816405	T	C	0.607143	1008
8	rs79341047	G	A	0.266865	1008
8	rs12680269	G	T	0.605159	1008
8	rs78887083	C	T	0.266865	1008
8	rs35004863	G	A	0.0367063	1008
8	rs13279807	G	A	0.47619	1008
8	rs10101851	G	C	0.925595	1008
8	rs72634766	A	G	0.130952	1008
8	rs7001342	T	C	0.0714286	1008
8	rs146620976	G	A	0.00992063	1008
8	rs72634767	C	T	0.12996	1008
8	rs113608876	C	A	0.12996	1008
8	rs142482825	G	A	0.0724206	1008
8	rs146505289	T	C	0.12996	1008
8	rs72634769	G	A	0.12996	1008
8	rs3758100	C	T	0.925595	1008
8	rs7820902	G	A	0.929563	1008
8	rs148047457	T	C	0.0178571	1008
8	rs4364602	A	G	0.925595	1008
8	rs11998624	A	T	0.925595	1008
8	rs11997243	C	G	0.474206	1008
8	rs11997244	C	T	0.925595	1008
8	rs11997272	C	A	0.472222	1008
8	rs17584588	G	C	0.0525794	1008
8	rs117167255	G	A	0.0565476	1008
8	rs10081442	T	G	0.925595	1008
8	rs10504010	C	T	0.470238	1008
8	rs11785498	G	A	0.0515873	1008
8	rs62504147	A	G	0.478175	1008
8	rs75943522	A	G	0.266865	1008
8	rs10104530	T	A	0.0734127	1008
8	rs143175696	T	C	0.0178571	1008
8	rs72634773	C	T	0.130952	1008
8	rs78424552	T	G	0.267857	1008
8	rs73676485	T	C	0.130952	1008
8	rs4733892	G	C	0.202381	1008
8	rs10481324	T	C	0.202381	1008
8	rs11991551	A	G	0.475198	1008
8	rs34673333	T	A	0.0714286	1008
8	rs4733943	C	A	0.0714286	1008
8	rs4733944	G	C	0.0714286	1008
8	rs28754331	T	C	0.202381	1008
8	rs57128498	C	A	0.743056	1008
8	rs4733945	G	C	0.203373	1008
8	rs77400342	A	G	0.269841	1008
8	rs6992505	C	T	0.131944	1008
8	rs7016050	G	T	0.945437	1008
8	rs6992997	C	T	0.203373	1008
8	rs12544899	T	C	0.0714286	1008
8	rs7016216	G	C	0.131944	1008
8	rs117063988	C	A	0.0376984	1008
8	rs34888097	C	T	0.204365	1008
8	rs79768953	C	T	0.266865	1008
8	rs34821839	G	A	0.204365	1008
8	rs72634779	C	T	0.132937	1008
8	rs2166615	A	G	0.204365	1008
8	rs17584637	C	T	0.0376984	1008
8	rs55776134	C	A	0.656746	1008
8	rs111534849	G	A	0.0515873	1008
8	rs6474493	A	G	0.657738	1008
8	rs11782034	T	A	0.0515873	1008
8	rs6983695	T	C	0.657738	1008
8	rs79891720	A	C	0.131944	1008
8	rs143328787	A	T	0.0327381	1008
8	rs7828448	A	G	0.930556	1008
8	rs138415946	G	A	0.0208333	1008
8	rs57103009	C	T	0.0714286	1008
8	rs72634781	T	A	0.0496032	1008
8	rs147532840	G	A	0.0287698	1008
8	rs6474495	T	G	0.893849	1008
8	rs7014916	A	G	0.956349	1008
8	rs10958807	C	G	0.893849	1008
8	rs4573236	G	C	0.176587	1008
8	rs74517035	C	T	0.0248016	1008
8	rs17506431	C	T	0.724206	1008
8	rs28413047	C	A	0.164683	1008
8	rs62504152	A	G	0.727183	1008
8	rs10090223	A	C	0.949405	1008
8	rs7462041	T	C	0.170635	1008
8	rs28364583	A	G	0.0625	1008
8	rs60211517	G	A	0.714286	1008
8	rs2166614	G	A	0.949405	1008
8	rs79563374	C	T	0.0625	1008
8	rs72636125	G	A	0.00198413	1008
8	rs7007474	A	C	0.949405	1008
8	rs78602187	G	T	0.0625	1008
8	rs6985355	G	A	0.949405	1008
8	rs145370100	G	A	0.117063	1008
8	rs6474497	A	C	0.888889	1008
8	rs34153723	A	C	0.174603	1008
8	rs9692775	C	T	0.0634921	1008
8	rs7821911	A	G	0.0634921	1008
8	rs17506599	C	T	0.171627	1008
8	rs11776390	C	T	0.0644841	1008
8	rs17506613	C	T	0.899802	1008
8	rs4733947	G	A	0.953373	1008
8	rs4354275	G	A	0.0515873	1008
8	rs117166521	G	A	0.0505952	1008
8	rs13278546	C	T	0.741071	1008
8	rs16887736	C	G	0.751984	1008
8	rs75779024	G	C	0.0515873	1008
8	rs7844381	G	A	0.147817	1008
8	rs17513105	A	G	0.0515873	1008
8	rs78981097	G	A	0.0525794	1008
8	rs7814409	G	A	0.0515873	1008
8	rs10958809	C	T	0.147817	1008
8	rs76420667	T	G	0.0505952	1008
8	rs7015882	A	C	0.047619	1008
8	rs74716243	G	C	0.0575397	1008
8	rs7008502	C	T	0.0575397	1008
8	rs147057125	C	T	0.00198413	1008
8	rs7845067	A	G	0.875	1008
8	rs58723874	T	C	0.00694444	1008
8	rs17513131	T	A	0.00595238	1008
8	rs11782157	A	C	0.00396825	1008
8	rs7838063	G	C	0.8125	1008
8	rs13269340	C	T	0.309524	1008
8	rs11992001	G	A	0.309524	1008
8	rs7009994	A	C	0.80754	1008
8	rs13252226	G	A	0.309524	1008
8	rs13275810	T	C	0.323413	1008
8	rs1607101	C	T	0.326389	1008
8	rs74628857	T	C	0.0287698	1008
8	rs7816768	C	T	0.314484	1008
8	rs1609514	G	C	0.315476	1008
8	rs7004137	A	T	0.315476	1008
8	rs73611025	G	A	0.00297619	1008
8	rs57638952	T	G	0.315476	1008
8	rs59960370	G	T	0.00297619	1008
8	rs118155490	C	A	0.00297619	1008
8	rs62505793	C	T	0.00297619	1008
8	rs72636135	G	A	0.168651	1008
8	rs6474499	A	C	0.804563	1008
8	rs78928918	T	A	0.0198413	1008
8	rs34678540	T	C	0.31746	1008
8	rs7016882	T	G	0.325397	1008
8	rs6995577	G	T	0.00297619	1008
8	rs62505795	G	C	0.00297619	1008
8	rs62505796	A	G	0.00694444	1008
8	rs62505797	A	G	0.00595238	1008
8	rs62505798	T	C	0.00595238	1008
8	rs28425558	A	G	0.00694444	1008
8	rs79502983	T	G	0.233135	1008
8	rs56216879	G	A	0.00595238	1008
8	rs56386453	C	T	0.00694444	1008
8	rs62505801	T	G	0.00595238	1008
8	rs3739247	T	C	0.474206	1008
8	rs3739248	C	T	0.0625	1008
8	rs62505809	T	C	0.00396825	1008
8	rs10103542	T	C	0.236111	1008
8	rs35834813	T	C	0.236111	1008
8	rs7816056	C	A	0.232143	1008
8	rs13261563	C	T	0.230159	1008
8	rs11467	A	G	0.0545635	1008
8	rs34210207	G	A	0.264881	1008
8	rs77224752	A	G	0.0634921	1008
8	rs74450206	A	G	0.0188492	1008
8	rs13252897	C	T	0.269841	1008
8	rs13260356	G	A	0.269841	1008
8	rs13267903	A	G	0.228175	1008
8	rs34490523	G	A	0.268849	1008
8	rs6997835	C	T	0.267857	1008
8	rs4733950	C	A	0.255952	1008
8	rs144640163	G	A	0.031746	1008
8	rs75769065	T	G	0.0248016	1008
8	rs78820389	C	T	0.0198413	1008
8	rs7818605	G	A	0.268849	1008
8	rs13252677	G	A	0.264881	1008
8	rs13280237	C	T	0.268849	1008
8	rs17513905	A	G	0.268849	1008
8	rs12682108	G	A	0.268849	1008
8	rs75694983	A	T	0.0873016	1008
8	rs6998357	T	C	0.268849	1008
8	rs62506670	G	A	0.268849	1008
8	rs34988779	A	G	0.265873	1008
8	rs11778012	A	C	0.269841	1008
8	rs7833768	T	C	0.499008	1008
8	rs75761946	G	C	0.0228175	1008
8	rs6474504	G	T	0.459325	1008
8	rs35450652	G	A	0.228175	1008
8	rs2013586	A	G	0.268849	1008
8	rs11781693	A	G	0.268849	1008
8	rs76142547	A	G	0.0843254	1008
8	rs190913539	G	C	0.014881	1008
8	rs143745734	A	C	0.014881	1008
8	rs117825029	C	G	0.0555556	1008
8	rs1971400	T	C	0.270833	1008
8	rs36029398	T	G	0.229167	1008
8	rs7815289	A	G	0.499008	1008
8	rs2037205	G	T	0.268849	1008
8	rs2037204	T	C	0.269841	1008
8	rs34493171	T	G	0.229167	1008
8	rs7821004	A	G	0.268849	1008
8	rs12674997	A	G	0.264881	1008
8	rs116932660	A	G	0.0287698	1008
8	rs2037203	G	A	0.497024	1008
8	rs7005388	T	C	0.498016	1008
8	rs7839310	T	C	0.269841	1008
8	rs34884634	A	G	0.265873	1008
8	rs6474506	G	A	0.269841	1008
8	rs10808998	A	G	0.269841	1008
8	rs6474507	A	G	0.269841	1008
8	rs869471	T	G	0.498016	1008
8	rs2292741	T	C	0.265873	1008
8	rs150381448	G	A	0.015873	1008
8	rs17514531	A	G	0.270833	1008
8	rs13262797	T	C	0.498016	1008
8	rs142633101	C	T	0.0297619	1008
8	rs7009521	A	G	0.499008	1008
8	rs16887795	A	T	0.265873	1008
8	rs59792624	C	T	0.0873016	1008
8	rs1802267	C	T	0.228175	1008
8	rs3802249	G	C	0.264881	1008
8	rs117077992	G	A	0.0545635	1008
8	rs144004105	A	C	0.0178571	1008
8	rs3739251	A	T	0.264881	1008
8	rs1135990	C	T	0.228175	1008
8	rs147102611	A	C	0.0188492	1008
8	rs34679507	A	G	0.265873	1008
8	rs12156308	T	C	0.498016	1008
8	rs7824688	C	T	0.228175	1008
8	rs7845725	G	A	0.264881	1008
8	rs6983420	T	A	0.502976	1008
8	rs13271538	A	G	0.498016	1008
8	rs10504011	A	T	0.268849	1008
8	rs10504012	T	A	0.264881	1008
8	rs62506682	C	A	0.0505952	1008
8	rs7000232	G	A	0.268849	1008
8	rs16887815	G	A	0.268849	1008
8	rs147931829	A	G	0.0535714	1008
8	rs13265820	A	G	0.265873	1008
8	rs10088007	C	A	0.498016	1008
8	rs16875948	T	C	0.265873	1008
8	rs7015528	G	C	0.270833	1008
8	rs6999014	C	T	0.268849	1008
8	rs116972230	C	T	0.0337302	1008
8	rs145156322	C	T	0.0138889	1008
8	rs4566997	A	G	0.269841	1008
8	rs6988061	T	C	0.269841	1008
8	rs138352027	C	T	0.031746	1008
8	rs13251185	G	A	0.268849	1008
8	rs117848710	G	A	0.0277778	1008
8	rs35273942	A	C	0.269841	1008
8	rs35785308	A	G	0.269841	1008
8	rs35734829	A	T	0.265873	1008
8	rs13254846	C	G	0.269841	1008
8	rs6982432	T	C	0.503968	1008
8	rs146980051	A	G	0.0396825	1008
8	rs6986939	A	G	0.274802	1008
8	rs34497260	A	C	0.274802	1008
8	rs7003661	G	A	0.502976	1008
8	rs17587272	C	A	0.274802	1008
8	rs16887849	C	A	0.270833	1008
8	rs117782806	G	A	0.00595238	1008
8	rs7008738	A	G	0.274802	1008
8	rs13267371	T	G	0.270833	1008
8	rs13280455	C	A	0.270833	1008
8	rs78162737	A	G	0.228175	1008
8	rs17515466	A	G	0.274802	1008
8	rs16887854	T	G	0.270833	1008
8	rs4394356	A	G	0.50496	1008
8	rs13264372	C	T	0.275794	1008
8	rs11783899	A	T	0.275794	1008
8	rs6984966	G	A	0.50496	1008
8	rs11784857	A	T	0.275794	1008
8	rs12549416	A	T	0.259921	1008
8	rs12680682	C	T	0.271825	1008
8	rs10100478	C	A	0.50496	1008
8	rs16875950	A	G	0.50496	1008
8	rs71517741	T	C	0.277778	1008
8	rs58563242	G	C	0.50496	1008
8	rs146663429	G	C	0.030754	1008
8	rs187718835	C	A	0.0277778	1008
8	rs143754755	C	A	0.0287698	1008
8	rs192190901	G	C	0.0109127	1008
8	rs62506748	C	T	0.00396825	1008
8	rs13257392	G	T	0.279762	1008
8	rs74367144	G	T	0.0615079	1008
8	rs13257781	C	T	0.228175	1008
8	rs13271689	A	G	0.228175	1008
8	rs13280905	T	C	0.230159	1008
8	rs16887860	T	A	0.279762	1008
8	rs62506750	T	C	0.00396825	1008
8	rs28445352	C	T	0.234127	1008
8	rs28714282	T	C	0.234127	1008
8	rs28654211	G	A	0.235119	1008
8	rs76087414	T	C	0.0357143	1008
8	rs35226051	C	G	0.234127	1008
8	rs9298644	G	A	0.234127	1008
8	rs13254160	G	T	0.00396825	1008
8	rs13248839	G	A	0.223214	1008
8	rs62503411	C	A	0.0446429	1008
8	rs7013851	C	T	0.222222	1008
8	rs59186108	G	A	0.0496032	1008
8	rs13259042	A	T	0.237103	1008
8	rs62503453	C	T	0.0486111	1008
8	rs62503454	G	C	0.0486111	1008
8	rs3847141	T	C	0.457341	1008
8	rs62503455	C	T	0.139881	1008
8	rs10081432	C	T	0.616071	1008
8	rs13248375	T	C	0.1875	1008
8	rs13251522	C	T	0.224206	1008
8	rs117064964	C	T	0.333333	1008
8	rs28419696	C	T	0.616071	1008
8	rs62503456	G	C	0.178571	1008
8	rs77741182	C	A	0.334325	1008
8	rs60857692	C	T	0.00694444	1008
8	rs527790322	G	C	0.0168651	1008
8	rs61171823	G	A	0.203373	1008
8	rs62503457	A	G	0.184524	1008
8	rs2010445	C	A	0.580357	1008
8	rs62503459	A	G	0.0585317	1008
8	rs10113275	C	G	0.0128968	1008
8	rs13262637	G	T	0.40377	1008
8	rs11785631	G	T	0.382937	1008
8	rs11776027	A	G	0.382937	1008
8	rs60299941	T	C	0.205357	1008
```
