## Supplementary material for "Characterization of shared and ancestry-specific signals driving complex traits using multi-ancestry fine-mapping": s2_ref.bim

```
8	rs17493462	0	37762406	T	C
8	rs34684723	0	37763437	T	A
8	rs28399938	0	37764726	A	G
8	rs28373482	0	37767527	C	T
8	rs146698220	0	37771340	C	T
8	rs138933983	0	37772104	G	A
8	rs74609101	0	37775812	A	G
8	rs75148309	0	37778715	G	A
8	rs117596209	0	37779102	C	A
8	rs188138044	0	37779875	C	T
8	rs3867088	0	37781064	A	G
8	rs35794387	0	37781850	A	T
8	rs117154737	0	37782095	C	T
8	rs28490371	0	37784204	A	G
8	rs28716294	0	37784329	C	T
8	rs370940304	0	37784783	C	T
8	rs373206545	0	37784791	G	A
8	rs74417635	0	37785753	T	G
8	rs57389506	0	37786160	C	T
8	rs28380463	0	37786457	G	A
8	rs28549683	0	37787458	A	G
8	rs28427316	0	37788799	T	C
8	rs28655870	0	37791109	G	A
8	rs117203190	0	37794423	C	T
8	rs4956534	0	37795341	T	C
8	rs4956535	0	37795433	T	C
8	rs4956536	0	37795434	G	C
8	rs28723477	0	37796644	T	C
8	rs149985985	0	37796696	G	A
8	rs4956531	0	37796824	C	A
8	rs1902207	0	37797075	A	G
8	rs145104692	0	37798587	C	T
8	rs79430505	0	37799021	A	C
8	rs142146725	0	37799345	C	T
8	rs62503895	0	37799803	G	C
8	rs1892820	0	37800512	C	G
8	rs113563119	0	37800844	T	C
8	rs148698853	0	37801038	A	G
8	rs4545146	0	37801261	G	A
8	rs80316612	0	37801356	G	A
8	rs77724532	0	37801377	G	A
8	rs17736311	0	37801693	T	C
8	rs147473752	0	37802944	C	T
8	rs113387963	0	37802947	A	C
8	rs150572062	0	37803085	G	A
8	rs1902208	0	37803383	C	A
8	rs2319760	0	37804462	T	C
8	rs2874075	0	37804565	A	C
8	rs1892819	0	37805392	C	T
8	rs190046581	0	37805758	G	T
8	rs10100505	0	37805857	G	A
8	rs10107376	0	37806892	C	T
8	rs150737176	0	37807221	T	G
8	rs147747919	0	37808112	G	C
8	rs77011859	0	37808816	C	T
8	rs2085234	0	37808901	C	T
8	rs7004842	0	37809609	T	G
8	rs7014879	0	37811189	T	C
8	rs7014881	0	37811197	T	C
8	rs802169	0	37811922	G	A
8	rs10093841	0	37812035	A	T
8	rs7834769	0	37812559	G	A
8	rs9329915	0	37813342	A	G
8	rs72643021	0	37814710	G	A
8	rs72612127	0	37814845	T	C
8	rs6986132	0	37815009	C	T
8	rs802170	0	37815121	A	T
8	rs28482087	0	37815785	T	G
8	rs72643022	0	37816676	T	A
8	rs1892818	0	37817175	C	T
8	rs35418407	0	37817303	C	T
8	rs10481461	0	37818648	G	A
8	rs188662262	0	37818741	G	T
8	rs9693898	0	37819176	A	G
8	rs9694197	0	37820093	A	G
8	rs34619057	0	37820430	T	A
8	rs4998	0	37821486	C	G
8	rs2071493	0	37821853	T	C
8	rs4997	0	37822769	C	A
8	rs45563241	0	37823607	G	A
8	rs4994	0	37823798	A	G
8	rs3763551	0	37826149	G	A
8	rs3763550	0	37826304	T	A
8	rs4448322	0	37829059	T	C
8	rs143848339	0	37831291	G	C
8	rs2298423	0	37834312	T	G
8	rs55877648	0	37835595	G	A
8	rs77338129	0	37835987	G	A
8	rs2105535	0	37836608	G	T
8	rs117025043	0	37837537	A	C
8	rs118180039	0	37839194	T	A
8	rs148637182	0	37842090	C	T
8	rs72643029	0	37843830	A	G
8	rs111954887	0	37844732	A	G
8	rs146821584	0	37844857	T	C
8	rs809690	0	37852768	G	C
8	rs146930379	0	37852987	C	T
8	rs10101854	0	37853053	A	C
8	rs16875930	0	37854360	A	T
8	rs2186459	0	37854598	A	T
8	rs2186458	0	37854599	G	T
8	rs72643032	0	37856779	C	T
8	rs72643036	0	37859836	G	A
8	rs146460096	0	37860425	T	C
8	rs13277787	0	37861304	T	A
8	rs28824549	0	37862262	A	C
8	rs28817585	0	37862263	A	G
8	rs76457737	0	37862961	A	G
8	rs6988057	0	37863672	C	G
8	rs113299285	0	37864114	C	A
8	rs112198518	0	37864277	C	T
8	rs35477979	0	37864278	T	G
8	rs58656606	0	37864599	C	A
8	rs145953964	0	37864780	T	C
8	rs9792385	0	37865603	C	T
8	rs9792210	0	37865893	G	C
8	rs7000340	0	37866715	C	A
8	rs67355917	0	37867033	C	T
8	rs68019153	0	37867578	T	C
8	rs112188569	0	37867902	T	C
8	rs143571341	0	37868054	G	A
8	rs4430133	0	37868851	A	G
8	rs72643044	0	37868972	G	C
8	rs114600587	0	37869078	T	A
8	rs72643045	0	37869424	G	A
8	rs60276880	0	37869457	G	A
8	rs6605630	0	37869772	A	G
8	rs6605629	0	37869864	G	A
8	rs9792246	0	37869989	G	A
8	rs6605628	0	37870216	A	G
8	rs59709543	0	37870582	A	G
8	rs111949758	0	37871514	A	G
8	rs142330809	0	37871543	T	G
8	rs28888454	0	37871731	C	T
8	rs79903781	0	37872193	C	T
8	rs144855191	0	37872615	C	T
8	rs138775219	0	37872622	C	A
8	rs10104888	0	37872758	C	T
8	rs10093345	0	37872776	C	T
8	rs10104115	0	37873346	C	T
8	rs113530427	0	37873386	G	A
8	rs10101266	0	37873408	C	G
8	rs111453098	0	37873458	C	T
8	rs2319759	0	37873503	T	C
8	rs2319758	0	37874088	A	G
8	rs115276730	0	37875318	G	A
8	rs62503903	0	37876195	A	C
8	rs28794362	0	37876671	A	G
8	rs28650309	0	37877708	A	G
8	rs113598248	0	37880770	C	T
8	rs2319754	0	37880945	G	A
8	rs28859683	0	37883392	T	C
8	rs28813686	0	37883438	T	C
8	rs28797500	0	37884310	T	C
8	rs138326942	0	37885145	T	C
8	rs9692998	0	37886110	C	T
8	rs28617731	0	37886623	C	T
8	rs3813521	0	37887422	T	C
8	rs3750243	0	37888017	C	G
8	rs9644811	0	37891747	G	A
8	rs144441573	0	37892928	G	T
8	rs28807105	0	37893517	G	A
8	rs28565141	0	37894897	T	C
8	rs13256052	0	37896700	A	G
8	rs142077833	0	37896841	G	A
8	rs28612322	0	37896871	G	A
8	rs28366815	0	37896960	A	G
8	rs28368989	0	37897855	C	T
8	rs182800200	0	37898345	C	G
8	rs28750118	0	37898463	A	G
8	rs117579831	0	37899466	C	T
8	rs28377666	0	37899702	A	G
8	rs28401310	0	37900509	A	G
8	rs148246874	0	37901397	T	G
8	rs6605631	0	37902453	C	T
8	rs28540922	0	37905096	A	G
8	rs75553966	0	37905359	C	T
8	rs28642263	0	37905460	G	A
8	rs28761213	0	37907295	T	A
8	rs28653369	0	37907660	T	C
8	rs117034361	0	37908111	G	A
8	rs118060119	0	37908727	T	G
8	rs28570677	0	37908814	G	T
8	rs77755810	0	37909835	A	G
8	rs60005996	0	37910387	C	A
8	rs9657566	0	37910401	C	G
8	rs58105836	0	37911031	G	A
8	rs28670792	0	37913621	C	T
8	rs60363412	0	37913779	A	G
8	rs117266550	0	37913977	A	C
8	rs112465775	0	37914429	T	C
8	rs117065098	0	37915514	C	T
8	rs1048934	0	37917785	C	T
8	rs13260728	0	37918054	T	C
8	rs117262745	0	37918424	G	A
8	rs138704506	0	37919338	T	C
8	rs77402551	0	37919806	G	A
8	rs117087818	0	37921071	A	G
8	rs7826154	0	37921516	A	G
8	rs186734269	0	37922081	G	T
8	rs78527777	0	37922597	A	G
8	rs7828337	0	37923360	T	C
8	rs7816482	0	37923459	A	G
8	rs74302879	0	37923917	T	C
8	rs62503906	0	37925680	G	A
8	rs369394171	0	37926549	T	C
8	rs148461599	0	37926694	C	T
8	rs118020614	0	37928956	G	A
8	rs138829967	0	37929972	C	A
8	rs147205146	0	37930281	G	A
8	rs140497415	0	37930376	C	T
8	rs78758900	0	37930661	G	A
8	rs117894228	0	37930719	C	G
8	rs190617162	0	37932861	A	C
8	rs185630126	0	37933533	T	G
8	rs190926075	0	37933575	T	C
8	rs2319756	0	37933611	C	T
8	rs78581625	0	37933834	G	A
8	rs55957656	0	37934568	T	C
8	rs13282860	0	37935027	T	A
8	rs117553170	0	37935561	T	C
8	rs77799443	0	37936371	T	G
8	rs115453367	0	37938096	C	T
8	rs182834318	0	37938317	G	A
8	rs77360691	0	37938705	A	G
8	rs79243342	0	37938706	A	C
8	rs80090690	0	37938816	G	C
8	rs75551965	0	37940947	T	G
8	rs144041042	0	37943374	G	C
8	rs75990686	0	37943856	A	G
8	rs74570077	0	37945235	C	T
8	rs28889710	0	37945766	G	A
8	rs75045568	0	37946285	G	A
8	rs28877647	0	37946551	A	G
8	rs117797659	0	37946730	G	A
8	rs75354846	0	37948876	G	T
8	rs79517112	0	37950228	G	T
8	rs4058277	0	37951135	T	C
8	rs4342263	0	37951245	G	A
8	rs142883584	0	37951756	G	A
8	rs7846109	0	37952101	A	G
8	rs79289886	0	37952532	T	C
8	rs7837532	0	37953386	A	G
8	rs59657054	0	37953611	A	G
8	rs147530014	0	37954944	C	T
8	rs74617306	0	37955138	G	A
8	rs77367350	0	37955708	C	G
8	rs56265091	0	37956179	C	T
8	rs80303218	0	37959671	C	T
8	rs142008926	0	37960077	G	A
8	rs78010894	0	37960318	A	G
8	rs144074773	0	37961819	C	T
8	rs78927806	0	37961946	G	T
8	rs2282466	0	37962445	T	C
8	rs2073353	0	37962461	G	C
8	rs2073352	0	37962475	C	T
8	rs2073351	0	37963239	C	T
8	rs74808703	0	37965262	C	T
8	rs7828140	0	37966211	T	C
8	rs78934323	0	37967674	G	A
8	rs117044754	0	37967734	G	C
8	rs3763555	0	37968039	G	C
8	rs60055729	0	37968516	G	A
8	rs3864689	0	37968654	G	A
8	rs12550510	0	37969199	C	T
8	rs183884487	0	37970632	G	A
8	rs2517387	0	37973392	T	G
8	rs2070346	0	37973852	C	G
8	rs1111460	0	37974494	C	G
8	rs145293699	0	37975330	C	T
8	rs2267939	0	37975523	G	A
8	rs112572078	0	37975714	A	G
8	rs2843743	0	37976368	T	C
8	rs2275958	0	37976628	T	G
8	rs113372138	0	37977414	A	G
8	rs111605909	0	37977441	A	G
8	rs113669813	0	37977626	A	T
8	rs2517388	0	37977732	T	G
8	rs111387221	0	37978031	T	G
8	rs77080585	0	37980090	A	G
8	rs2720044	0	37980587	A	C
8	rs78855650	0	37980672	G	A
8	rs2517390	0	37981260	A	G
8	rs2517391	0	37981347	A	G
8	rs57259909	0	37981737	T	A
8	rs77163783	0	37982529	C	G
8	rs7016478	0	37983231	G	A
8	rs7003552	0	37983288	A	G
8	rs147221744	0	37985283	A	G
8	rs2843740	0	37985897	A	G
8	rs76191429	0	37986674	T	C
8	rs6474349	0	37986687	A	G
8	rs80204469	0	37989023	A	G
8	rs2517396	0	37989305	A	C
8	rs117519937	0	37989597	C	G
8	rs2300074	0	37990169	T	C
8	rs2300073	0	37990386	G	T
8	rs2517397	0	37992515	C	T
8	rs3886364	0	37992756	C	T
8	rs79985420	0	37993594	A	G
8	rs74531077	0	37993921	A	G
8	rs2517398	0	37994304	A	G
8	rs75041088	0	37994470	T	A
8	rs142470823	0	37995118	C	T
8	rs2300072	0	37995701	G	A
8	rs2275957	0	37996327	G	A
8	rs192672783	0	37997847	C	T
8	rs76161652	0	37998448	G	A
8	rs75363590	0	37998512	T	C
8	rs76975428	0	37998899	A	C
8	rs77439914	0	37999930	A	G
8	rs3990403	0	38000267	T	C
8	rs35602052	0	38003733	G	T
8	rs16887217	0	38004425	T	C
8	rs2843737	0	38005148	G	A
8	rs2070348	0	38005978	C	G
8	rs140729047	0	38006594	T	G
8	rs2843733	0	38007286	C	G
8	rs2466147	0	38007845	A	G
8	rs2466146	0	38009179	G	A
8	rs2507706	0	38009275	G	A
8	rs2843731	0	38009412	G	T
8	rs78905614	0	38009748	G	A
8	rs2507705	0	38009963	G	T
8	rs6981624	0	38012828	C	T
8	rs6474491	0	38013848	T	C
8	rs75168396	0	38014429	C	G
8	rs146863075	0	38014759	C	T
8	rs141819381	0	38015758	G	A
8	rs2843728	0	38018386	C	T
8	rs140533435	0	38020025	T	C
8	rs2843727	0	38020325	G	A
8	rs55736052	0	38020408	T	C
8	rs2843726	0	38020414	T	A
8	rs375917571	0	38021761	C	A
8	rs76873509	0	38021982	C	T
8	rs2843746	0	38022927	A	G
8	rs2843745	0	38024623	A	T
8	rs2843744	0	38025175	T	C
8	rs145151767	0	38025511	G	A
8	rs138824104	0	38025512	C	T
8	rs75301334	0	38025875	G	A
8	rs72643084	0	38026972	T	A
8	rs3015656	0	38027483	G	C
8	rs16887236	0	38027519	A	G
8	rs7823144	0	38028195	G	A
8	rs60177680	0	38029695	G	A
8	rs61438198	0	38029696	C	A
8	rs2843738	0	38029708	G	C
8	rs16887244	0	38031345	A	G
8	rs59911155	0	38032158	G	A
8	rs17435276	0	38033004	A	C
8	rs76634925	0	38033656	G	C
8	rs2270376	0	38033989	G	C
8	rs55962869	0	38034284	T	C
8	rs3824288	0	38035100	G	A
8	rs12681876	0	38035959	G	A
8	rs11783967	0	38036165	A	G
8	rs55928150	0	38037581	A	C
8	rs11774769	0	38037803	G	A
8	rs146994477	0	38038206	C	T
8	rs7830233	0	38038710	T	C
8	rs11779986	0	38039433	A	G
8	rs10108757	0	38039940	C	G
8	rs4537271	0	38040503	A	G
8	rs74813225	0	38041074	G	A
8	rs112791537	0	38042351	A	G
8	rs7828832	0	38043758	T	A
8	rs58780114	0	38045029	G	A
8	rs139846308	0	38046097	G	A
8	rs11785366	0	38046142	C	T
8	rs12682626	0	38046769	A	G
8	rs12674975	0	38047066	T	A
8	rs74302881	0	38047599	A	G
8	rs58320990	0	38049006	G	A
8	rs61076607	0	38049136	G	A
8	rs10112856	0	38049439	G	A
8	rs16887258	0	38049622	A	G
8	rs6982519	0	38050852	G	A
8	rs7815101	0	38051471	G	A
8	rs536143201	0	38052373	T	G
8	rs143170186	0	38052397	G	A
8	rs78464484	0	38052404	G	A
8	rs10958541	0	38052482	G	C
8	rs113407804	0	38054441	A	G
8	rs4379415	0	38055186	C	T
8	rs10156283	0	38055762	C	T
8	rs28864534	0	38056571	C	T
8	rs77162995	0	38056883	T	C
8	rs116938045	0	38056966	T	G
8	rs7015996	0	38057330	T	C
8	rs7016434	0	38057612	T	C
8	rs10216482	0	38058361	T	C
8	rs55885015	0	38058640	A	G
8	rs10099466	0	38060391	T	G
8	rs7836805	0	38063235	C	A
8	rs11779210	0	38063246	A	C
8	rs11777969	0	38065983	G	A
8	rs1043782	0	38068324	C	T
8	rs143366565	0	38069432	A	G
8	rs60530611	0	38069508	C	T
8	rs35866749	0	38070128	A	G
8	rs60849492	0	38071491	C	T
8	rs7821119	0	38077755	A	G
8	rs75219691	0	38078191	C	T
8	rs6999796	0	38081302	C	G
8	rs57440118	0	38082646	C	T
8	rs76318188	0	38083856	T	C
8	rs74462298	0	38085530	G	A
8	rs7834862	0	38086009	A	G
8	rs117176999	0	38094557	T	C
8	rs2306899	0	38095662	C	T
8	rs6992943	0	38096299	A	G
8	rs10103315	0	38096587	G	A
8	rs56365338	0	38100688	G	A
8	rs16887273	0	38101003	A	G
8	rs16887275	0	38101099	T	G
8	rs16887277	0	38101159	G	T
8	rs28867132	0	38101724	T	C
8	rs56058270	0	38102123	G	A
8	rs7006757	0	38103239	T	A
8	rs10105555	0	38104081	T	C
8	rs10113411	0	38106777	A	C
8	rs12056698	0	38107873	C	G
8	rs10958567	0	38108133	C	G
8	rs2898674	0	38110215	T	C
8	rs72644707	0	38114009	T	A
8	rs117061635	0	38115519	A	G
8	rs16887292	0	38115714	T	A
8	rs9643870	0	38116792	A	G
8	rs6981405	0	38120276	C	A
8	rs9198	0	38120721	T	C
8	rs7007097	0	38123188	C	T
8	rs1149	0	38126359	G	C
8	rs3739252	0	38127768	T	C
8	rs57984710	0	38129128	T	C
8	rs1906672	0	38130025	G	A
8	rs3824289	0	38130433	C	A
8	rs1488934	0	38133612	C	T
8	rs1488935	0	38133793	G	A
8	rs189247455	0	38134271	T	G
8	rs146842463	0	38134523	G	A
8	rs72644720	0	38134780	G	T
8	rs10100090	0	38134877	C	A
8	rs111737759	0	38135074	C	T
8	rs6989666	0	38135075	G	A
8	rs7845911	0	38135412	T	C
8	rs181354352	0	38135736	A	G
8	rs12674515	0	38137530	A	G
8	rs6984464	0	38141379	G	A
8	rs78997520	0	38141546	G	A
8	rs7845284	0	38142215	T	C
8	rs62503952	0	38142459	G	A
8	rs7823681	0	38142735	T	C
8	rs10100894	0	38143357	T	C
8	rs10109023	0	38143540	G	T
8	rs10101145	0	38143572	T	G
8	rs77083684	0	38143845	A	G
8	rs144601753	0	38147660	G	A
8	rs7837189	0	38147840	C	T
8	rs10958606	0	38149404	C	T
8	rs12386976	0	38152444	A	G
8	rs12386951	0	38152592	C	G
8	rs55703821	0	38153571	A	T
8	rs28439472	0	38155167	G	A
8	rs62503953	0	38155738	G	A
8	rs78072986	0	38156391	C	G
8	rs188304594	0	38157574	T	C
8	rs11985168	0	38160043	C	T
8	rs117848666	0	38160473	T	C
8	rs10102341	0	38161469	T	C
8	rs2171616	0	38163303	T	A
8	rs144113718	0	38163555	C	A
8	rs1599918	0	38164287	G	A
8	rs141439330	0	38164370	T	C
8	rs12056642	0	38165072	A	G
8	rs117360197	0	38165748	C	T
8	rs16887324	0	38166401	G	T
8	rs74302889	0	38166407	T	C
8	rs7841617	0	38167649	G	A
8	rs76099164	0	38168492	G	A
8	rs2956728	0	38168699	C	T
8	rs146240802	0	38171570	T	G
8	rs16887325	0	38173375	G	C
8	rs147809967	0	38174737	C	T
8	rs2280847	0	38176187	T	G
8	rs2234555	0	38178767	C	A
8	rs74302890	0	38178918	C	T
8	rs56300324	0	38180561	T	G
8	rs59978327	0	38183595	G	A
8	rs138802037	0	38184943	G	A
8	rs2234549	0	38188013	A	G
8	rs2956731	0	38190769	T	G
8	rs55634742	0	38190934	T	C
8	rs11786625	0	38191375	G	A
8	rs12114353	0	38192044	A	G
8	rs191666631	0	38192099	C	T
8	rs10101168	0	38193518	C	T
8	rs11989357	0	38194561	C	G
8	rs72630604	0	38198203	A	C
8	rs77844711	0	38198593	G	T
8	rs28674538	0	38198789	A	G
8	rs28460372	0	38200221	T	G
8	rs189586340	0	38200323	G	T
8	rs72630608	0	38200639	G	A
8	rs72630609	0	38201232	C	T
8	rs12677788	0	38203423	G	A
8	rs72630610	0	38205881	C	A
8	rs11785041	0	38206242	C	T
8	rs112357054	0	38207630	T	A
8	rs28634296	0	38207690	A	G
8	rs10156310	0	38209129	A	T
8	rs77398247	0	38209675	G	A
8	rs10448063	0	38210275	G	A
8	rs11774214	0	38212413	T	G
8	rs58279725	0	38212611	T	C
8	rs72630614	0	38213583	A	G
8	rs1488936	0	38213739	A	T
8	rs6474268	0	38214506	A	G
8	rs147463061	0	38215453	T	C
8	rs74605931	0	38215509	G	C
8	rs1975132	0	38217612	C	G
8	rs2130033	0	38217741	T	C
8	rs79596240	0	38219680	T	C
8	rs117975090	0	38220465	A	G
8	rs11777811	0	38221468	T	G
8	rs16887340	0	38223697	C	T
8	rs60464825	0	38225171	G	A
8	rs7821392	0	38225349	T	C
8	rs16887343	0	38226277	A	G
8	rs12677360	0	38227564	G	A
8	rs72630617	0	38231314	A	T
8	rs142836804	0	38231514	T	C
8	rs2932005	0	38231874	C	T
8	rs150785726	0	38232286	G	A
8	rs10107763	0	38232738	G	T
8	rs72630620	0	38234509	C	T
8	rs144269447	0	38234750	T	C
8	rs117006732	0	38234927	C	G
8	rs10099378	0	38235387	C	T
8	rs12681196	0	38236594	C	G
8	rs10095753	0	38236890	G	A
8	rs2978080	0	38239877	C	T
8	rs12678205	0	38240008	A	G
8	rs72630624	0	38240392	C	T
8	rs60558877	0	38240498	G	A
8	rs3824290	0	38241630	G	T
8	rs35422477	0	38242712	A	G
8	rs55796824	0	38243128	A	G
8	rs56322953	0	38243227	T	A
8	rs6996860	0	38243865	T	G
8	rs7012844	0	38246762	T	C
8	rs112537273	0	38248306	T	C
8	rs150882448	0	38249023	G	C
8	rs12677998	0	38249201	G	A
8	rs59176647	0	38249461	T	C
8	rs12681483	0	38249795	T	C
8	rs12681501	0	38249835	T	C
8	rs183661135	0	38249892	G	A
8	rs11998709	0	38252070	T	C
8	rs75463093	0	38253674	T	A
8	rs7816998	0	38257506	G	A
8	rs10958670	0	38258154	G	A
8	rs2016875	0	38259035	C	A
8	rs11986274	0	38259481	T	C
8	rs117362555	0	38259902	T	A
8	rs59498392	0	38260433	C	G
8	rs28681082	0	38260440	C	T
8	rs13248631	0	38260815	T	C
8	rs117149322	0	38261517	G	A
8	rs7001340	0	38262233	T	C
8	rs77712782	0	38263163	A	G
8	rs12677006	0	38264113	C	G
8	rs13317	0	38269514	T	C
8	rs17176088	0	38270094	G	A
8	rs4647905	0	38272542	C	G
8	rs4647903	0	38272582	C	A
8	rs2956726	0	38272814	T	C
8	rs10958682	0	38272952	T	C
8	rs10958683	0	38274193	C	G
8	rs17176023	0	38274358	C	T
8	rs186643682	0	38276253	G	C
8	rs17182373	0	38278729	C	T
8	rs3925	0	38281658	G	A
8	rs145098931	0	38281914	G	A
8	rs2280846	0	38282294	C	T
8	rs140036886	0	38282393	G	A
8	rs3779921	0	38283208	C	A
8	rs2293971	0	38284011	C	T
8	rs6984358	0	38284581	C	T
8	rs117995326	0	38284994	C	T
8	rs2288696	0	38286225	G	A
8	rs2304000	0	38286811	C	G
8	rs140382957	0	38287238	G	A
8	rs4647907	0	38287555	C	T
8	rs7005874	0	38288566	C	G
8	rs79935832	0	38289230	G	A
8	rs10101096	0	38292147	A	C
8	rs2956724	0	38292266	C	A
8	rs17175814	0	38292466	A	T
8	rs2978076	0	38292894	G	A
8	rs2411256	0	38293463	G	A
8	rs2411257	0	38293477	T	C
8	rs144519580	0	38293798	G	A
8	rs17175786	0	38293927	C	A
8	rs2978073	0	38295542	G	A
8	rs16887378	0	38295743	T	C
8	rs9657190	0	38295928	A	G
8	rs147849069	0	38296817	G	T
8	rs150292859	0	38297114	G	A
8	rs11777067	0	38298647	C	T
8	rs6983315	0	38299419	G	A
8	rs60527016	0	38299624	T	C
8	rs6987534	0	38299715	G	C
8	rs6474353	0	38300730	T	A
8	rs7814363	0	38301082	T	C
8	rs6474354	0	38302965	C	T
8	rs11784905	0	38303979	T	A
8	rs12549631	0	38305195	T	C
8	rs59778175	0	38305294	C	T
8	rs183381010	0	38306436	G	A
8	rs10105686	0	38306927	C	G
8	rs138321803	0	38307203	C	T
8	rs17580578	0	38308167	T	C
8	rs79300736	0	38308387	T	C
8	rs148991264	0	38309666	G	A
8	rs180856984	0	38310257	G	A
8	rs10958700	0	38310910	T	G
8	rs4733930	0	38311001	C	T
8	rs117508317	0	38312567	C	T
8	rs3758103	0	38315401	T	C
8	rs3758102	0	38316849	C	T
8	rs7012413	0	38317398	T	C
8	rs7388222	0	38317409	T	C
8	rs13254512	0	38318167	T	C
8	rs13275043	0	38318337	G	C
8	rs4733946	0	38319349	G	T
8	rs12114071	0	38319729	A	G
8	rs7815496	0	38321607	C	T
8	rs6996321	0	38322346	A	G
8	rs72630656	0	38322620	G	A
8	rs76224525	0	38322666	C	G
8	rs62505473	0	38323765	C	G
8	rs17175715	0	38324276	T	A
8	rs17182134	0	38324281	C	A
8	rs17182127	0	38324341	G	A
8	rs6994556	0	38324616	G	A
8	rs17175708	0	38325131	G	A
8	rs4647906	0	38325411	G	A
8	rs3213849	0	38326046	G	A
8	rs930828	0	38326404	T	C
8	rs17182023	0	38327015	C	T
8	rs7825208	0	38327287	A	G
8	rs17175624	0	38327308	G	T
8	rs7829871	0	38327485	T	C
8	rs17182009	0	38327556	G	A
8	rs17182002	0	38327630	C	A
8	rs10958704	0	38328302	A	G
8	rs1902171	0	38328442	A	G
8	rs4082204	0	38328902	G	A
8	rs57613118	0	38328946	T	C
8	rs12114449	0	38329189	A	G
8	rs36061954	0	38329650	C	T
8	rs34873882	0	38329855	C	T
8	rs12677355	0	38329943	C	T
8	rs74755450	0	38331937	A	G
8	rs7829058	0	38332095	G	C
8	rs881299	0	38332249	T	C
8	rs881300	0	38332298	A	C
8	rs881301	0	38332318	T	C
8	rs2003265	0	38332554	C	T
8	rs6990295	0	38332909	C	T
8	rs2468964	0	38333062	T	G
8	rs876472	0	38333156	G	A
8	rs876471	0	38333273	C	A
8	rs10093754	0	38334028	C	T
8	rs10093843	0	38334038	C	T
8	rs7001431	0	38335082	C	T
8	rs4739558	0	38337264	A	G
8	rs4739560	0	38337707	T	A
8	rs4739561	0	38338013	C	T
8	rs66504003	0	38340154	G	C
8	rs71517716	0	38340701	C	T
8	rs13279569	0	38341616	G	A
8	rs11777965	0	38342727	G	A
8	rs328301	0	38343012	T	C
8	rs12679830	0	38343310	A	T
8	rs328300	0	38344499	T	G
8	rs34544368	0	38345421	G	A
8	rs73674180	0	38348258	G	A
8	rs7386705	0	38348571	G	C
8	rs35699533	0	38349354	C	T
8	rs58535363	0	38349723	C	G
8	rs35305468	0	38350292	C	A
8	rs7830964	0	38350315	G	T
8	rs34336050	0	38351107	T	A
8	rs60128210	0	38351310	G	A
8	rs2067495	0	38352277	A	G
8	rs80223112	0	38352892	G	A
8	rs75533955	0	38353739	A	C
8	rs73674184	0	38354548	C	T
8	rs2568235	0	38354815	A	C
8	rs112436524	0	38355232	G	T
8	rs183333881	0	38355288	G	A
8	rs13248612	0	38355835	T	C
8	rs13261164	0	38355852	C	T
8	rs13259243	0	38357090	T	C
8	rs78467166	0	38357428	A	G
8	rs79018404	0	38357923	G	T
8	rs13278033	0	38358081	A	T
8	rs35965653	0	38358345	C	T
8	rs77618601	0	38359163	G	A
8	rs13262495	0	38359381	T	G
8	rs7845393	0	38359468	A	C
8	rs35804490	0	38359529	C	G
8	rs16887405	0	38359658	C	T
8	rs328296	0	38360322	G	T
8	rs111162497	0	38360514	G	C
8	rs79131406	0	38361084	G	A
8	rs328294	0	38361379	C	T
8	rs328293	0	38361430	A	G
8	rs35316179	0	38362081	C	T
8	rs328291	0	38362097	A	G
8	rs7825829	0	38362521	A	G
8	rs7830301	0	38362628	T	C
8	rs34844754	0	38362821	G	A
8	rs4733928	0	38363331	T	C
8	rs1541897	0	38363472	C	T
8	rs2568232	0	38365841	T	G
8	rs12545317	0	38366188	C	T
8	rs34036147	0	38366249	C	T
8	rs34503346	0	38368729	T	C
8	rs80038579	0	38368752	C	T
8	rs6474384	0	38369493	A	G
8	rs79687910	0	38369571	A	G
8	rs4733951	0	38369831	A	C
8	rs74846385	0	38369926	A	C
8	rs75121345	0	38370037	T	C
8	rs2461325	0	38370154	A	G
8	rs137951395	0	38370400	G	A
8	rs143967391	0	38371044	G	T
8	rs35181558	0	38371599	G	A
8	rs76965673	0	38371717	C	G
8	rs11993596	0	38371940	T	C
8	rs77048003	0	38372243	C	A
8	rs60954669	0	38373437	G	A
8	rs112971971	0	38373661	G	A
8	rs74998783	0	38373792	T	C
8	rs2445013	0	38373822	G	C
8	rs2461327	0	38373924	T	G
8	rs76613072	0	38374087	G	C
8	rs2461328	0	38374393	A	G
8	rs112007639	0	38375025	G	A
8	rs2411272	0	38375186	C	T
8	rs58993918	0	38375496	T	C
8	rs115732070	0	38375512	C	T
8	rs59158467	0	38375714	G	C
8	rs60613315	0	38375866	T	G
8	rs13258196	0	38376402	G	A
8	rs2461331	0	38376631	G	T
8	rs13267109	0	38377057	G	A
8	rs148581106	0	38377593	C	A
8	rs74847979	0	38378085	C	G
8	rs2445008	0	38378201	G	A
8	rs2411271	0	38378345	T	C
8	rs12546327	0	38378371	C	A
8	rs59062903	0	38378820	C	A
8	rs111267217	0	38378856	G	A
8	rs4733989	0	38379250	A	G
8	rs2461332	0	38379380	T	C
8	rs2461333	0	38379631	G	T
8	rs13271850	0	38379968	C	T
8	rs2461334	0	38380195	G	A
8	rs114752499	0	38380212	A	G
8	rs72630687	0	38381222	T	G
8	rs12681947	0	38381347	T	C
8	rs2461335	0	38381580	T	C
8	rs150971311	0	38381675	G	T
8	rs10100339	0	38381726	C	T
8	rs12682402	0	38381884	T	C
8	rs4236758	0	38382881	T	C
8	rs13276230	0	38383931	C	A
8	rs7824664	0	38384021	T	C
8	rs7813556	0	38384062	C	T
8	rs13255758	0	38384182	A	G
8	rs2445019	0	38384366	G	A
8	rs78834735	0	38384476	C	G
8	rs12675506	0	38384602	T	C
8	rs13264758	0	38384838	A	G
8	rs1378331	0	38385389	T	A
8	rs11785383	0	38385486	G	A
8	rs12549789	0	38385763	G	A
8	rs2445020	0	38385795	T	C
8	rs12541812	0	38385834	C	T
8	rs1378332	0	38385914	C	T
8	rs2445021	0	38386821	T	C
8	rs2445022	0	38387391	C	T
8	rs2445023	0	38388012	G	C
8	rs2445024	0	38388630	C	T
8	rs4480084	0	38388776	T	A
8	rs74611377	0	38388992	T	C
8	rs148097395	0	38389401	C	T
8	rs12681086	0	38389882	G	A
8	rs28475223	0	38389898	A	T
8	rs12675006	0	38390739	C	T
8	rs1823943	0	38390837	A	G
8	rs73599950	0	38391480	G	A
8	rs2461338	0	38391704	T	A
8	rs2445010	0	38391863	T	C
8	rs7829016	0	38391887	T	A
8	rs72630699	0	38391955	T	C
8	rs11778974	0	38392800	T	G
8	rs2445011	0	38393632	T	C
8	rs2445012	0	38393727	T	C
8	rs35600452	0	38393773	G	T
8	rs10105745	0	38394792	C	T
8	rs73599963	0	38395151	A	T
8	rs28673777	0	38395475	T	A
8	rs10087581	0	38395612	T	C
8	rs10090589	0	38395782	T	C
8	rs75515559	0	38395955	C	T
8	rs2461322	0	38396297	G	A
8	rs2168260	0	38396338	T	G
8	rs2168259	0	38396436	T	C
8	rs78696162	0	38396827	C	T
8	rs144065289	0	38397882	T	G
8	rs2461323	0	38397961	T	C
8	rs79359083	0	38398905	A	G
8	rs76677899	0	38399424	C	G
8	rs7813370	0	38399485	G	A
8	rs2924950	0	38400833	T	C
8	rs59893437	0	38401035	A	G
8	rs79168610	0	38401282	C	T
8	rs12679136	0	38401296	T	G
8	rs150040792	0	38402446	G	T
8	rs147951467	0	38402924	C	T
8	rs73599979	0	38402954	C	T
8	rs73599980	0	38403454	C	T
8	rs56296933	0	38403685	C	T
8	rs148119417	0	38403763	T	C
8	rs10109401	0	38403920	G	A
8	rs577098121	0	38404972	G	A
8	rs6474408	0	38404984	A	C
8	rs183909961	0	38405859	G	A
8	rs141828308	0	38406376	C	T
8	rs113353414	0	38406395	T	C
8	rs145155381	0	38406405	G	A
8	rs112826281	0	38406543	C	T
8	rs4733918	0	38407075	C	T
8	rs2445027	0	38407322	G	T
8	rs148319052	0	38407691	C	T
8	rs78278590	0	38407939	C	T
8	rs2054103	0	38408406	G	A
8	rs142615105	0	38408925	G	A
8	rs77218478	0	38409003	C	T
8	rs2445026	0	38409322	G	A
8	rs138410906	0	38409607	C	T
8	rs17581781	0	38410557	G	A
8	rs72632509	0	38410972	A	C
8	rs17503745	0	38411595	C	T
8	rs11995944	0	38411833	C	G
8	rs16887449	0	38412639	G	T
8	rs77612628	0	38412844	A	G
8	rs16887454	0	38413475	G	A
8	rs6987366	0	38415212	C	T
8	rs34615944	0	38416198	T	G
8	rs7463602	0	38416527	T	C
8	rs74399452	0	38417176	C	G
8	rs10958728	0	38417623	C	A
8	rs12542740	0	38417673	C	T
8	rs12549411	0	38417736	C	A
8	rs72632516	0	38418441	G	A
8	rs11994860	0	38418892	G	A
8	rs10958729	0	38419087	A	G
8	rs10958730	0	38419151	G	A
8	rs12541906	0	38419350	T	A
8	rs72500192	0	38419562	C	T
8	rs11985941	0	38419633	T	G
8	rs4295629	0	38420013	C	G
8	rs2278948	0	38420069	A	G
8	rs2445004	0	38420581	C	G
8	rs142169542	0	38421463	G	A
8	rs116351722	0	38421747	C	T
8	rs12550332	0	38422137	G	A
8	rs73676405	0	38422352	G	A
8	rs12115124	0	38422671	G	T
8	rs7001361	0	38422817	C	T
8	rs7001849	0	38423104	C	T
8	rs10958731	0	38423868	G	T
8	rs79180743	0	38423941	C	T
8	rs73603651	0	38424048	C	T
8	rs10958732	0	38424111	T	C
8	rs10958733	0	38424123	T	C
8	rs1455190	0	38424254	T	C
8	rs10105598	0	38424739	C	T
8	rs10086593	0	38424845	T	C
8	rs11780916	0	38424961	T	C
8	rs2461341	0	38426012	A	G
8	rs181737942	0	38427219	G	A
8	rs79696403	0	38427437	G	A
8	rs1455192	0	38427597	A	G
8	rs2445006	0	38428359	A	T
8	rs2445007	0	38428657	T	G
8	rs17582026	0	38429372	C	A
8	rs7817828	0	38430234	G	A
8	rs16887465	0	38432037	C	T
8	rs921802	0	38433937	G	A
8	rs17582103	0	38434062	C	T
8	rs7825313	0	38434366	C	T
8	rs113042887	0	38434483	A	G
8	rs11994855	0	38434730	A	G
8	rs141368811	0	38434752	G	T
8	rs76260512	0	38435621	T	G
8	rs28756099	0	38436258	G	C
8	rs4733883	0	38437040	C	A
8	rs58032782	0	38438141	G	T
8	rs113791066	0	38438167	T	A
8	rs4733924	0	38438589	T	G
8	rs72632536	0	38438731	C	A
8	rs4733925	0	38438815	G	A
8	rs12155564	0	38438984	G	C
8	rs79829777	0	38439120	G	A
8	rs11988104	0	38439366	C	T
8	rs75503976	0	38439586	C	T
8	rs76253957	0	38439712	G	A
8	rs72632541	0	38439919	G	T
8	rs4733884	0	38440657	G	A
8	rs11776404	0	38440791	G	A
8	rs11776459	0	38440955	G	C
8	rs16887475	0	38441058	C	T
8	rs2461342	0	38441105	T	C
8	rs111427198	0	38441138	T	C
8	rs2461343	0	38441641	A	G
8	rs2461344	0	38441900	T	C
8	rs16887478	0	38442043	G	A
8	rs2461346	0	38442422	C	A
8	rs2444999	0	38442598	T	C
8	rs897342	0	38443500	T	A
8	rs897341	0	38443553	A	T
8	rs1348886	0	38443666	C	T
8	rs77503613	0	38443830	C	T
8	rs7004885	0	38444229	G	A
8	rs1671611	0	38444326	T	G
8	rs1671610	0	38444546	T	G
8	rs73676415	0	38444770	C	G
8	rs6998979	0	38444964	T	A
8	rs1665530	0	38444984	A	T
8	rs6994675	0	38445267	A	G
8	rs1665529	0	38445425	C	A
8	rs7839748	0	38445567	G	T
8	rs1671609	0	38445604	G	A
8	rs7819171	0	38445678	C	G
8	rs1671608	0	38445697	C	G
8	rs1466050	0	38445999	A	G
8	rs1665528	0	38446041	G	A
8	rs1550880	0	38446213	T	C
8	rs1665527	0	38446583	C	G
8	rs4398877	0	38446782	A	G
8	rs2121518	0	38446793	T	C
8	rs1550879	0	38446937	A	G
8	rs1550878	0	38446987	G	A
8	rs1471010	0	38447089	C	A
8	rs1466049	0	38447248	A	G
8	rs1471009	0	38447349	C	G
8	rs113444824	0	38447494	A	C
8	rs4392863	0	38447575	A	G
8	rs1993349	0	38447580	A	G
8	rs2593101	0	38447583	C	T
8	rs1993348	0	38447624	T	G
8	rs1993347	0	38447794	T	C
8	rs1993346	0	38447844	C	G
8	rs2593100	0	38447873	C	T
8	rs2593099	0	38447983	C	G
8	rs2593098	0	38448312	A	G
8	rs7833261	0	38448336	C	G
8	rs2604492	0	38448439	T	C
8	rs2604491	0	38448532	T	C
8	rs2593097	0	38448897	C	T
8	rs1455189	0	38448914	A	G
8	rs182754	0	38449052	T	A
8	rs327925	0	38449142	G	C
8	rs2411275	0	38449158	T	C
8	rs2411276	0	38449276	C	T
8	rs172913	0	38449364	T	C
8	rs327924	0	38449868	T	C
8	rs7842222	0	38449876	C	A
8	rs327923	0	38450068	G	A
8	rs7842538	0	38450073	C	T
8	rs7819271	0	38450085	T	A
8	rs6474427	0	38450131	T	C
8	rs113047236	0	38450406	C	T
8	rs10111943	0	38450584	G	C
8	rs11996104	0	38450882	A	G
8	rs327922	0	38450990	T	C
8	rs73602031	0	38451109	G	C
8	rs66644096	0	38451180	C	T
8	rs58724720	0	38451294	T	A
8	rs76458695	0	38451365	G	A
8	rs57863983	0	38451464	C	T
8	rs117343402	0	38451528	A	G
8	rs58416964	0	38451563	G	A
8	rs56709938	0	38451746	A	G
8	rs57763800	0	38451763	T	C
8	rs34140666	0	38451865	G	A
8	rs60406178	0	38451957	G	A
8	rs72632574	0	38452590	T	C
8	rs76604739	0	38452987	A	G
8	rs75663814	0	38453482	T	C
8	rs1665533	0	38453801	T	C
8	rs2604496	0	38454017	T	C
8	rs35352052	0	38455096	C	T
8	rs73602045	0	38455501	T	A
8	rs13259928	0	38456527	C	T
8	rs327931	0	38457123	C	T
8	rs147378143	0	38457126	G	A
8	rs7834231	0	38457458	A	G
8	rs6474430	0	38457520	G	T
8	rs15078	0	38457758	G	A
8	rs327933	0	38458109	C	A
8	rs3802323	0	38458371	G	T
8	rs7812668	0	38458696	T	C
8	rs327935	0	38458802	A	C
8	rs78338564	0	38459389	A	G
8	rs17582785	0	38459737	T	C
8	rs327936	0	38459779	G	A
8	rs10093892	0	38459904	T	C
8	rs7828011	0	38460142	G	A
8	rs327937	0	38460284	C	T
8	rs327938	0	38460773	C	T
8	rs76747186	0	38461963	T	C
8	rs7817409	0	38462546	C	T
8	rs145609720	0	38462707	T	G
8	rs7816320	0	38462820	G	C
8	rs55836262	0	38463938	T	G
8	rs72632587	0	38463961	C	A
8	rs58338282	0	38464140	T	C
8	rs72632592	0	38464442	T	C
8	rs72632593	0	38464486	G	T
8	rs72632595	0	38464526	T	C
8	rs72632596	0	38464528	G	A
8	rs72632597	0	38464609	A	G
8	rs72632598	0	38464729	A	G
8	rs13273232	0	38464745	A	G
8	rs13267341	0	38465017	G	A
8	rs12678514	0	38465136	T	G
8	rs117588105	0	38465255	A	G
8	rs12675671	0	38465423	G	A
8	rs58518014	0	38465473	A	G
8	rs12677289	0	38465547	C	G
8	rs4733886	0	38465790	T	G
8	rs4733887	0	38465928	A	G
8	rs78772651	0	38466128	G	A
8	rs75143629	0	38466129	G	A
8	rs112310540	0	38466133	G	A
8	rs1665503	0	38466355	G	A
8	rs2445001	0	38466443	A	G
8	rs72633406	0	38466447	T	A
8	rs150121075	0	38466670	C	T
8	rs72633407	0	38466739	A	G
8	rs72633410	0	38466911	C	T
8	rs112010704	0	38466948	G	A
8	rs12676751	0	38467007	G	A
8	rs6991431	0	38467234	A	G
8	rs141832556	0	38467514	G	T
8	rs72633412	0	38467740	G	A
8	rs35313666	0	38467919	A	T
8	rs79497540	0	38468381	C	T
8	rs34147027	0	38468504	C	T
8	rs2593095	0	38468605	G	A
8	rs2593094	0	38468681	G	A
8	rs1966887	0	38468811	C	T
8	rs1838930	0	38468851	C	G
8	rs189792	0	38468866	C	T
8	rs16887548	0	38469095	A	C
8	rs7832232	0	38469303	A	G
8	rs60363452	0	38469527	T	C
8	rs57332526	0	38469599	G	A
8	rs11778736	0	38469602	A	C
8	rs11774736	0	38469671	G	C
8	rs16887551	0	38470624	G	A
8	rs75164797	0	38470916	C	G
8	rs7835133	0	38471195	C	T
8	rs7835320	0	38471372	C	T
8	rs17583015	0	38471500	C	G
8	rs13276269	0	38471616	G	A
8	rs7845862	0	38471714	A	G
8	rs327929	0	38471824	G	T
8	rs117868970	0	38471916	T	A
8	rs145914474	0	38471989	G	A
8	rs1671624	0	38472572	T	C
8	rs62504072	0	38472661	C	T
8	rs2593093	0	38472680	T	C
8	rs2593092	0	38472873	A	G
8	rs2593091	0	38473348	A	C
8	rs2604498	0	38473495	C	G
8	rs2593090	0	38473556	G	A
8	rs2604497	0	38473575	T	C
8	rs2593089	0	38473855	G	A
8	rs1000236	0	38474484	C	T
8	rs17583197	0	38474822	C	T
8	rs1455193	0	38474924	A	G
8	rs1671621	0	38475147	T	C
8	rs1665511	0	38475175	A	G
8	rs7015704	0	38475943	T	C
8	rs34959960	0	38475963	G	A
8	rs10958749	0	38476053	C	T
8	rs7844617	0	38476208	T	C
8	rs7016130	0	38476799	A	G
8	rs193003	0	38476862	A	G
8	rs73604004	0	38476975	A	T
8	rs73601884	0	38477087	T	G
8	rs327943	0	38478099	C	T
8	rs4733888	0	38479417	C	T
8	rs327941	0	38479419	T	C
8	rs327940	0	38479693	G	A
8	rs99735	0	38480384	A	G
8	rs99733	0	38480529	T	C
8	rs7819300	0	38480612	C	T
8	rs1455195	0	38481183	C	T
8	rs4733889	0	38481452	T	C
8	rs327939	0	38481736	A	G
8	rs6474448	0	38482549	A	G
8	rs139920174	0	38482771	G	A
8	rs76006945	0	38482963	C	G
8	rs1665515	0	38483026	C	T
8	rs1665514	0	38483087	G	T
8	rs12679912	0	38483205	G	C
8	rs1665512	0	38483435	A	G
8	rs1447051	0	38484194	A	C
8	rs12335077	0	38484612	G	A
8	rs6992470	0	38484726	A	G
8	rs57920099	0	38484975	G	A
8	rs9693110	0	38485090	A	G
8	rs6474455	0	38485955	A	G
8	rs13272504	0	38486145	A	G
8	rs67653004	0	38486658	C	T
8	rs6474458	0	38486970	G	A
8	rs10099700	0	38487211	A	G
8	rs13282640	0	38487305	A	G
8	rs7818839	0	38488601	G	A
8	rs118137166	0	38488616	G	A
8	rs6992256	0	38489228	G	T
8	rs1530596	0	38489529	C	A
8	rs58771252	0	38489823	G	C
8	rs59774309	0	38490204	A	G
8	rs11774612	0	38491107	C	T
8	rs66524346	0	38491513	G	A
8	rs62504124	0	38491660	G	A
8	rs58191591	0	38491777	A	G
8	rs79691469	0	38491943	C	A
8	rs72633463	0	38492052	T	C
8	rs56042810	0	38492495	A	G
8	rs56065160	0	38492733	A	G
8	rs4733931	0	38492893	G	A
8	rs4733932	0	38493041	A	G
8	rs12545223	0	38494020	T	C
8	rs62504127	0	38494299	C	T
8	rs13265706	0	38494721	A	T
8	rs1596971	0	38495252	C	T
8	rs1447055	0	38496534	A	G
8	rs13253867	0	38497650	G	T
8	rs72634730	0	38498243	T	A
8	rs13251679	0	38498246	A	G
8	rs6474464	0	38498637	C	T
8	rs72634734	0	38498845	C	T
8	rs4733933	0	38499464	T	G
8	rs4733890	0	38499567	C	T
8	rs7829391	0	38499757	C	T
8	rs78506403	0	38500291	C	T
8	rs111690554	0	38500425	G	A
8	rs12545202	0	38500467	A	G
8	rs11779106	0	38500896	C	A
8	rs59281997	0	38501519	A	G
8	rs58026819	0	38501959	G	T
8	rs117355344	0	38502232	A	G
8	rs6995988	0	38502453	G	A
8	rs13258535	0	38502881	G	A
8	rs72612128	0	38503423	T	C
8	rs77124270	0	38503770	G	A
8	rs80170641	0	38503792	G	A
8	rs895624	0	38504331	C	T
8	rs117616558	0	38504332	G	A
8	rs72634738	0	38505057	A	C
8	rs7819654	0	38506067	G	A
8	rs9650336	0	38506158	T	C
8	rs6994532	0	38507536	G	C
8	rs72612129	0	38508227	T	A
8	rs895621	0	38508357	G	T
8	rs895620	0	38508421	C	T
8	rs76739044	0	38508741	T	G
8	rs7824271	0	38508987	T	A
8	rs10958773	0	38509005	C	T
8	rs117739807	0	38509480	C	A
8	rs72634742	0	38509762	A	G
8	rs1447058	0	38509821	C	T
8	rs76875261	0	38509994	T	C
8	rs2166612	0	38511148	A	G
8	rs140757337	0	38511395	T	C
8	rs11783911	0	38511505	C	T
8	rs76618607	0	38512360	T	C
8	rs10958781	0	38513039	G	A
8	rs12679909	0	38513246	G	A
8	rs7822482	0	38513728	T	C
8	rs7832300	0	38513737	G	A
8	rs78880573	0	38514099	G	A
8	rs1447057	0	38514745	C	A
8	rs62504129	0	38514991	G	A
8	rs1125710	0	38515898	G	A
8	rs1125709	0	38516169	G	A
8	rs116951469	0	38516580	G	A
8	rs79344662	0	38517756	G	C
8	rs75693943	0	38517941	C	T
8	rs71517722	0	38518010	T	A
8	rs11782681	0	38518131	G	A
8	rs111449242	0	38518665	G	A
8	rs12681893	0	38518757	C	T
8	rs4733936	0	38519072	A	G
8	rs56316948	0	38519369	T	C
8	rs28704672	0	38519411	G	A
8	rs143807547	0	38519564	C	G
8	rs10453138	0	38520434	T	C
8	rs10453139	0	38520502	C	T
8	rs67855921	0	38521247	G	A
8	rs139084650	0	38522456	C	T
8	rs13274384	0	38522897	C	A
8	rs10106420	0	38523612	T	C
8	rs10958801	0	38523882	A	G
8	rs117954424	0	38524738	T	C
8	rs113024547	0	38526497	G	A
8	rs72634747	0	38527367	A	T
8	rs72634748	0	38527380	G	A
8	rs2044528	0	38528508	T	C
8	rs895619	0	38528787	G	A
8	rs2166611	0	38530477	G	C
8	rs7007981	0	38530599	A	G
8	rs11780536	0	38531258	A	G
8	rs7017208	0	38531709	A	T
8	rs72634752	0	38531863	A	G
8	rs79394511	0	38532018	C	T
8	rs79852627	0	38532440	C	T
8	rs10755988	0	38532918	T	C
8	rs117964839	0	38532976	C	T
8	rs10958803	0	38533034	A	T
8	rs2411279	0	38535185	C	T
8	rs35131262	0	38535441	G	A
8	rs56101407	0	38535739	G	A
8	rs7011775	0	38536625	A	G
8	rs117736017	0	38538732	C	A
8	rs139179310	0	38539160	C	T
8	rs11777840	0	38539742	C	T
8	rs12677811	0	38540692	A	G
8	rs10958805	0	38540944	C	T
8	rs7004251	0	38540971	T	C
8	rs73607330	0	38541400	A	C
8	rs78850344	0	38541539	A	G
8	rs72634756	0	38542927	C	T
8	rs75206231	0	38543148	C	G
8	rs1900408	0	38545129	G	A
8	rs1900407	0	38545142	T	G
8	rs113970437	0	38545288	T	A
8	rs57390282	0	38545752	G	A
8	rs10107406	0	38546128	T	C
8	rs11997059	0	38546173	T	C
8	rs16887670	0	38546543	A	G
8	rs1010588	0	38546707	A	G
8	rs16887675	0	38547033	A	C
8	rs16887681	0	38547229	C	T
8	rs16887685	0	38547435	T	G
8	rs10108325	0	38547447	A	T
8	rs4366051	0	38548441	T	A
8	rs4733942	0	38548619	C	T
8	rs11780723	0	38548644	C	T
8	rs1010589	0	38549335	A	G
8	rs10098580	0	38549355	T	G
8	rs10095209	0	38549432	A	T
8	rs7817745	0	38550136	T	G
8	rs1584268	0	38550975	G	A
8	rs77826201	0	38551041	T	A
8	rs113380838	0	38551776	C	T
8	rs72634762	0	38552471	C	T
8	rs7837897	0	38552532	G	A
8	rs7816405	0	38552757	T	C
8	rs79341047	0	38552891	G	A
8	rs12680269	0	38553948	G	T
8	rs78887083	0	38554204	C	T
8	rs35004863	0	38554249	G	A
8	rs13279807	0	38554723	G	A
8	rs10101851	0	38554948	G	C
8	rs72634766	0	38555447	A	G
8	rs7001342	0	38555872	T	C
8	rs146620976	0	38555953	G	A
8	rs72634767	0	38556224	C	T
8	rs113608876	0	38557345	C	A
8	rs142482825	0	38557346	G	A
8	rs146505289	0	38557350	T	C
8	rs72634769	0	38557391	G	A
8	rs3758100	0	38558262	C	T
8	rs7820902	0	38558756	G	A
8	rs148047457	0	38558797	T	C
8	rs4364602	0	38559013	A	G
8	rs11998624	0	38559249	A	T
8	rs11997243	0	38559309	C	G
8	rs11997244	0	38559326	C	T
8	rs11997272	0	38559362	C	A
8	rs17584588	0	38559641	G	C
8	rs117167255	0	38559738	G	A
8	rs10081442	0	38559825	T	G
8	rs10504010	0	38561631	C	T
8	rs11785498	0	38561633	G	A
8	rs62504147	0	38562668	A	G
8	rs75943522	0	38562738	A	G
8	rs10104530	0	38562845	T	A
8	rs143175696	0	38563078	T	C
8	rs72634773	0	38563602	C	T
8	rs78424552	0	38564768	T	G
8	rs73676485	0	38564849	T	C
8	rs4733892	0	38565179	G	C
8	rs10481324	0	38565629	T	C
8	rs11991551	0	38566608	A	G
8	rs34673333	0	38567106	T	A
8	rs4733943	0	38567446	C	A
8	rs4733944	0	38567492	G	C
8	rs28754331	0	38567746	T	C
8	rs57128498	0	38568215	C	A
8	rs4733945	0	38568319	G	C
8	rs77400342	0	38568510	A	G
8	rs6992505	0	38568936	C	T
8	rs7016050	0	38569191	G	T
8	rs6992997	0	38569214	C	T
8	rs12544899	0	38569331	T	C
8	rs7016216	0	38569354	G	C
8	rs117063988	0	38569392	C	A
8	rs34888097	0	38569944	C	T
8	rs79768953	0	38569960	C	T
8	rs34821839	0	38569981	G	A
8	rs72634779	0	38570131	C	T
8	rs2166615	0	38570132	A	G
8	rs17584637	0	38571141	C	T
8	rs55776134	0	38571549	C	A
8	rs111534849	0	38571717	G	A
8	rs6474493	0	38571934	A	G
8	rs11782034	0	38571957	T	A
8	rs6983695	0	38572422	T	C
8	rs79891720	0	38572792	A	C
8	rs143328787	0	38573610	A	T
8	rs7828448	0	38573765	A	G
8	rs138415946	0	38575446	G	A
8	rs57103009	0	38575483	C	T
8	rs72634781	0	38575597	T	A
8	rs147532840	0	38576467	G	A
8	rs6474495	0	38576759	T	G
8	rs7014916	0	38577162	A	G
8	rs10958807	0	38577324	C	G
8	rs4573236	0	38577405	G	C
8	rs74517035	0	38579706	C	T
8	rs17506431	0	38582476	C	T
8	rs28413047	0	38582571	C	A
8	rs62504152	0	38583468	A	G
8	rs10090223	0	38584969	A	C
8	rs7462041	0	38585133	T	C
8	rs28364583	0	38585618	A	G
8	rs60211517	0	38587149	G	A
8	rs2166614	0	38587611	G	A
8	rs79563374	0	38587848	C	T
8	rs72636125	0	38587855	G	A
8	rs7007474	0	38588043	A	C
8	rs78602187	0	38588101	G	T
8	rs6985355	0	38588313	G	A
8	rs145370100	0	38589422	G	A
8	rs6474497	0	38589953	A	C
8	rs34153723	0	38590994	A	C
8	rs9692775	0	38591178	C	T
8	rs7821911	0	38592135	A	G
8	rs17506599	0	38592423	C	T
8	rs11776390	0	38593645	C	T
8	rs17506613	0	38594656	C	T
8	rs4733947	0	38596395	G	A
8	rs4354275	0	38596570	G	A
8	rs117166521	0	38597056	G	A
8	rs13278546	0	38597727	C	T
8	rs16887736	0	38598490	C	G
8	rs75779024	0	38599213	G	C
8	rs7844381	0	38599218	G	A
8	rs17513105	0	38599440	A	G
8	rs78981097	0	38599748	G	A
8	rs7814409	0	38599893	G	A
8	rs10958809	0	38601398	C	T
8	rs76420667	0	38601582	T	G
8	rs7015882	0	38601834	A	C
8	rs74716243	0	38601929	G	C
8	rs7008502	0	38601949	C	T
8	rs147057125	0	38602243	C	T
8	rs7845067	0	38602323	A	G
8	rs58723874	0	38602441	T	C
8	rs17513131	0	38602617	T	A
8	rs11782157	0	38603081	A	C
8	rs7838063	0	38603164	G	C
8	rs13269340	0	38605368	C	T
8	rs11992001	0	38606475	G	A
8	rs7009994	0	38606564	A	C
8	rs13252226	0	38606606	G	A
8	rs13275810	0	38607042	T	C
8	rs1607101	0	38607833	C	T
8	rs74628857	0	38608896	T	C
8	rs7816768	0	38610096	C	T
8	rs1609514	0	38612246	G	C
8	rs7004137	0	38612467	A	T
8	rs73611025	0	38612665	G	A
8	rs57638952	0	38613497	T	G
8	rs59960370	0	38613641	G	T
8	rs118155490	0	38614690	C	A
8	rs62505793	0	38615208	C	T
8	rs72636135	0	38616692	G	A
8	rs6474499	0	38617326	A	C
8	rs78928918	0	38617492	T	A
8	rs34678540	0	38618468	T	C
8	rs7016882	0	38618768	T	G
8	rs6995577	0	38620090	G	T
8	rs62505795	0	38620272	G	C
8	rs62505796	0	38621504	A	G
8	rs62505797	0	38621568	A	G
8	rs62505798	0	38621686	T	C
8	rs28425558	0	38621848	A	G
8	rs79502983	0	38622060	T	G
8	rs56216879	0	38622612	G	A
8	rs56386453	0	38622673	C	T
8	rs62505801	0	38623053	T	G
8	rs3739247	0	38627361	T	C
8	rs3739248	0	38627928	C	T
8	rs62505809	0	38631685	T	C
8	rs10103542	0	38635476	T	C
8	rs35834813	0	38639175	T	C
8	rs7816056	0	38639712	C	A
8	rs13261563	0	38641162	C	T
8	rs11467	0	38644914	A	G
8	rs34210207	0	38646402	G	A
8	rs77224752	0	38648304	A	G
8	rs74450206	0	38648826	A	G
8	rs13252897	0	38656250	C	T
8	rs13260356	0	38656301	G	A
8	rs13267903	0	38656652	A	G
8	rs34490523	0	38657655	G	A
8	rs6997835	0	38657695	C	T
8	rs4733950	0	38658394	C	A
8	rs144640163	0	38658530	G	A
8	rs75769065	0	38660590	T	G
8	rs78820389	0	38662896	C	T
8	rs7818605	0	38664174	G	A
8	rs13252677	0	38664484	G	A
8	rs13280237	0	38664485	C	T
8	rs17513905	0	38665777	A	G
8	rs12682108	0	38668073	G	A
8	rs75694983	0	38668247	A	T
8	rs6998357	0	38668319	T	C
8	rs62506670	0	38668394	G	A
8	rs34988779	0	38668999	A	G
8	rs11778012	0	38669232	A	C
8	rs7833768	0	38669560	T	C
8	rs75761946	0	38670807	G	C
8	rs6474504	0	38672949	G	T
8	rs35450652	0	38674064	G	A
8	rs2013586	0	38677932	A	G
8	rs11781693	0	38678477	A	G
8	rs76142547	0	38679068	A	G
8	rs190913539	0	38679471	G	C
8	rs143745734	0	38680105	A	C
8	rs117825029	0	38681232	C	G
8	rs1971400	0	38682531	T	C
8	rs36029398	0	38683329	T	G
8	rs7815289	0	38683736	A	G
8	rs2037205	0	38684427	G	T
8	rs2037204	0	38684853	T	C
8	rs34493171	0	38685274	T	G
8	rs7821004	0	38685298	A	G
8	rs12674997	0	38685601	A	G
8	rs116932660	0	38685839	A	G
8	rs2037203	0	38686045	G	A
8	rs7005388	0	38687230	T	C
8	rs7839310	0	38687972	T	C
8	rs34884634	0	38689018	A	G
8	rs6474506	0	38690457	G	A
8	rs10808998	0	38691139	A	G
8	rs6474507	0	38693262	A	G
8	rs869471	0	38694383	T	G
8	rs2292741	0	38695996	T	C
8	rs150381448	0	38696699	G	A
8	rs17514531	0	38696868	A	G
8	rs13262797	0	38697649	T	C
8	rs142633101	0	38700589	C	T
8	rs7009521	0	38701329	A	G
8	rs16887795	0	38702278	A	T
8	rs59792624	0	38702518	C	T
8	rs1802267	0	38706369	C	T
8	rs3802249	0	38706397	G	C
8	rs117077992	0	38706619	G	A
8	rs144004105	0	38706795	A	C
8	rs3739251	0	38707452	A	T
8	rs1135990	0	38709553	C	T
8	rs147102611	0	38711215	A	C
8	rs34679507	0	38711279	A	G
8	rs12156308	0	38711610	T	C
8	rs7824688	0	38711941	C	T
8	rs7845725	0	38712132	G	A
8	rs6983420	0	38713070	T	A
8	rs13271538	0	38713288	A	G
8	rs10504011	0	38713891	A	T
8	rs10504012	0	38714109	T	A
8	rs62506682	0	38714130	C	A
8	rs7000232	0	38714421	G	A
8	rs16887815	0	38715287	G	A
8	rs147931829	0	38715575	A	G
8	rs13265820	0	38716224	A	G
8	rs10088007	0	38716574	C	A
8	rs16875948	0	38716792	T	C
8	rs7015528	0	38716909	G	C
8	rs6999014	0	38718619	C	T
8	rs116972230	0	38718849	C	T
8	rs145156322	0	38719239	C	T
8	rs4566997	0	38720556	A	G
8	rs6988061	0	38720878	T	C
8	rs138352027	0	38720996	C	T
8	rs13251185	0	38724215	G	A
8	rs117848710	0	38725122	G	A
8	rs35273942	0	38725194	A	C
8	rs35785308	0	38725384	A	G
8	rs35734829	0	38725395	A	T
8	rs13254846	0	38725555	C	G
8	rs6982432	0	38725669	T	C
8	rs146980051	0	38725692	A	G
8	rs6986939	0	38726737	A	G
8	rs34497260	0	38727031	A	C
8	rs7003661	0	38727464	G	A
8	rs17587272	0	38727911	C	A
8	rs16887849	0	38727972	C	A
8	rs117782806	0	38729299	G	A
8	rs7008738	0	38730894	A	G
8	rs13267371	0	38732963	T	G
8	rs13280455	0	38733196	C	A
8	rs78162737	0	38733509	A	G
8	rs17515466	0	38734073	A	G
8	rs16887854	0	38734128	T	G
8	rs4394356	0	38734581	A	G
8	rs13264372	0	38734876	C	T
8	rs11783899	0	38735352	A	T
8	rs6984966	0	38736089	G	A
8	rs11784857	0	38736377	A	T
8	rs12549416	0	38736820	A	T
8	rs12680682	0	38736846	C	T
8	rs10100478	0	38736887	C	A
8	rs16875950	0	38736971	A	G
8	rs71517741	0	38737012	T	C
8	rs58563242	0	38737576	G	C
8	rs146663429	0	38738435	G	C
8	rs187718835	0	38739317	C	A
8	rs143754755	0	38739407	C	A
8	rs192190901	0	38739946	G	C
8	rs62506748	0	38740552	C	T
8	rs13257392	0	38740733	G	T
8	rs74367144	0	38740946	G	T
8	rs13257781	0	38740974	C	T
8	rs13271689	0	38740977	A	G
8	rs13280905	0	38741175	T	C
8	rs16887860	0	38741525	T	A
8	rs62506750	0	38742062	T	C
8	rs28445352	0	38742649	C	T
8	rs28714282	0	38742856	T	C
8	rs28654211	0	38742885	G	A
8	rs76087414	0	38743144	T	C
8	rs35226051	0	38743891	C	G
8	rs9298644	0	38745365	G	A
8	rs13254160	0	38746847	G	T
8	rs13248839	0	38748612	G	A
8	rs62503411	0	38748844	C	A
8	rs7013851	0	38750950	C	T
8	rs59186108	0	38751832	G	A
8	rs13259042	0	38752322	A	T
8	rs62503453	0	38752669	C	T
8	rs62503454	0	38753770	G	C
8	rs3847141	0	38754530	T	C
8	rs62503455	0	38755961	C	T
8	rs10081432	0	38757464	C	T
8	rs13248375	0	38757733	T	C
8	rs13251522	0	38758062	C	T
8	rs117064964	0	38759228	C	T
8	rs28419696	0	38759263	C	T
8	rs62503456	0	38759592	G	C
8	rs77741182	0	38759610	C	A
8	rs60857692	0	38759648	C	T
8	rs527790322	0	38759739	G	C
8	rs61171823	0	38759905	G	A
8	rs62503457	0	38760047	A	G
8	rs2010445	0	38760132	C	A
8	rs62503459	0	38760594	A	G
8	rs10113275	0	38761183	C	G
8	rs13262637	0	38761805	G	T
8	rs11785631	0	38761852	G	T
8	rs11776027	0	38762056	A	G
8	rs60299941	0	38762189	T	C
```
