## Supplementary material for "Characterization of shared and ancestry-specific signals driving complex traits using multi-ancestry fine-mapping": s2_snps.txt

```
rs17493462
rs34684723
rs28399938
rs28373482
rs146698220
rs138933983
rs74609101
rs75148309
rs117596209
rs188138044
rs3867088
rs35794387
rs117154737
rs28490371
rs28716294
rs370940304
rs373206545
rs74417635
rs57389506
rs28380463
rs28549683
rs28427316
rs28655870
rs117203190
rs4956534
rs4956535
rs4956536
rs28723477
rs149985985
rs4956531
rs1902207
rs145104692
rs79430505
rs142146725
rs62503895
rs1892820
rs113563119
rs148698853
rs4545146
rs80316612
rs77724532
rs17736311
rs147473752
rs113387963
rs150572062
rs1902208
rs2319760
rs2874075
rs1892819
rs190046581
rs10100505
rs10107376
rs150737176
rs147747919
rs77011859
rs2085234
rs7004842
rs7014879
rs7014881
rs802169
rs10093841
rs7834769
rs9329915
rs72643021
rs72612127
rs6986132
rs802170
rs28482087
rs72643022
rs1892818
rs35418407
rs10481461
rs188662262
rs9693898
rs9694197
rs34619057
rs4998
rs2071493
rs4997
rs45563241
rs4994
rs3763551
rs3763550
rs4448322
rs143848339
rs2298423
rs55877648
rs77338129
rs2105535
rs117025043
rs118180039
rs148637182
rs72643029
rs111954887
rs146821584
rs809690
rs146930379
rs10101854
rs16875930
rs2186459
rs2186458
rs72643032
rs72643036
rs146460096
rs13277787
rs28824549
rs28817585
rs76457737
rs6988057
rs113299285
rs112198518
rs35477979
rs58656606
rs145953964
rs9792385
rs9792210
rs7000340
rs67355917
rs68019153
rs112188569
rs143571341
rs4430133
rs72643044
rs114600587
rs72643045
rs60276880
rs6605630
rs6605629
rs9792246
rs6605628
rs59709543
rs111949758
rs142330809
rs28888454
rs79903781
rs144855191
rs138775219
rs10104888
rs10093345
rs10104115
rs113530427
rs10101266
rs111453098
rs2319759
rs2319758
rs115276730
rs62503903
rs28794362
rs28650309
rs113598248
rs2319754
rs28859683
rs28813686
rs28797500
rs138326942
rs9692998
rs28617731
rs3813521
rs3750243
rs9644811
rs144441573
rs28807105
rs28565141
rs13256052
rs142077833
rs28612322
rs28366815
rs28368989
rs182800200
rs28750118
rs117579831
rs28377666
rs28401310
rs148246874
rs6605631
rs28540922
rs75553966
rs28642263
rs28761213
rs28653369
rs117034361
rs118060119
rs28570677
rs77755810
rs60005996
rs9657566
rs58105836
rs28670792
rs60363412
rs117266550
rs112465775
rs117065098
rs1048934
rs13260728
rs117262745
rs138704506
rs77402551
rs117087818
rs7826154
rs186734269
rs78527777
rs7828337
rs7816482
rs74302879
rs62503906
rs369394171
rs148461599
rs118020614
rs138829967
rs147205146
rs140497415
rs78758900
rs117894228
rs190617162
rs185630126
rs190926075
rs2319756
rs78581625
rs55957656
rs13282860
rs117553170
rs77799443
rs115453367
rs182834318
rs77360691
rs79243342
rs80090690
rs75551965
rs144041042
rs75990686
rs74570077
rs28889710
rs75045568
rs28877647
rs117797659
rs75354846
rs79517112
rs4058277
rs4342263
rs142883584
rs7846109
rs79289886
rs7837532
rs59657054
rs147530014
rs74617306
rs77367350
rs56265091
rs80303218
rs142008926
rs78010894
rs144074773
rs78927806
rs2282466
rs2073353
rs2073352
rs2073351
rs74808703
rs7828140
rs78934323
rs117044754
rs3763555
rs60055729
rs3864689
rs12550510
rs183884487
rs2517387
rs2070346
rs1111460
rs145293699
rs2267939
rs112572078
rs2843743
rs2275958
rs113372138
rs111605909
rs113669813
rs2517388
rs111387221
rs77080585
rs2720044
rs78855650
rs2517390
rs2517391
rs57259909
rs77163783
rs7016478
rs7003552
rs147221744
rs2843740
rs76191429
rs6474349
rs80204469
rs2517396
rs117519937
rs2300074
rs2300073
rs2517397
rs3886364
rs79985420
rs74531077
rs2517398
rs75041088
rs142470823
rs2300072
rs2275957
rs192672783
rs76161652
rs75363590
rs76975428
rs77439914
rs3990403
rs35602052
rs16887217
rs2843737
rs2070348
rs140729047
rs2843733
rs2466147
rs2466146
rs2507706
rs2843731
rs78905614
rs2507705
rs6981624
rs6474491
rs75168396
rs146863075
rs141819381
rs2843728
rs140533435
rs2843727
rs55736052
rs2843726
rs375917571
rs76873509
rs2843746
rs2843745
rs2843744
rs145151767
rs138824104
rs75301334
rs72643084
rs3015656
rs16887236
rs7823144
rs60177680
rs61438198
rs2843738
rs16887244
rs59911155
rs17435276
rs76634925
rs2270376
rs55962869
rs3824288
rs12681876
rs11783967
rs55928150
rs11774769
rs146994477
rs7830233
rs11779986
rs10108757
rs4537271
rs74813225
rs112791537
rs7828832
rs58780114
rs139846308
rs11785366
rs12682626
rs12674975
rs74302881
rs58320990
rs61076607
rs10112856
rs16887258
rs6982519
rs7815101
rs536143201
rs143170186
rs78464484
rs10958541
rs113407804
rs4379415
rs10156283
rs28864534
rs77162995
rs116938045
rs7015996
rs7016434
rs10216482
rs55885015
rs10099466
rs7836805
rs11779210
rs11777969
rs1043782
rs143366565
rs60530611
rs35866749
rs60849492
rs7821119
rs75219691
rs6999796
rs57440118
rs76318188
rs74462298
rs7834862
rs117176999
rs2306899
rs6992943
rs10103315
rs56365338
rs16887273
rs16887275
rs16887277
rs28867132
rs56058270
rs7006757
rs10105555
rs10113411
rs12056698
rs10958567
rs2898674
rs72644707
rs117061635
rs16887292
rs9643870
rs6981405
rs9198
rs7007097
rs1149
rs3739252
rs57984710
rs1906672
rs3824289
rs1488934
rs1488935
rs189247455
rs146842463
rs72644720
rs10100090
rs111737759
rs6989666
rs7845911
rs181354352
rs12674515
rs6984464
rs78997520
rs7845284
rs62503952
rs7823681
rs10100894
rs10109023
rs10101145
rs77083684
rs144601753
rs7837189
rs10958606
rs12386976
rs12386951
rs55703821
rs28439472
rs62503953
rs78072986
rs188304594
rs11985168
rs117848666
rs10102341
rs2171616
rs144113718
rs1599918
rs141439330
rs12056642
rs117360197
rs16887324
rs74302889
rs7841617
rs76099164
rs2956728
rs146240802
rs16887325
rs147809967
rs2280847
rs2234555
rs74302890
rs56300324
rs59978327
rs138802037
rs2234549
rs2956731
rs55634742
rs11786625
rs12114353
rs191666631
rs10101168
rs11989357
rs72630604
rs77844711
rs28674538
rs28460372
rs189586340
rs72630608
rs72630609
rs12677788
rs72630610
rs11785041
rs112357054
rs28634296
rs10156310
rs77398247
rs10448063
rs11774214
rs58279725
rs72630614
rs1488936
rs6474268
rs147463061
rs74605931
rs1975132
rs2130033
rs79596240
rs117975090
rs11777811
rs16887340
rs60464825
rs7821392
rs16887343
rs12677360
rs72630617
rs142836804
rs2932005
rs150785726
rs10107763
rs72630620
rs144269447
rs117006732
rs10099378
rs12681196
rs10095753
rs2978080
rs12678205
rs72630624
rs60558877
rs3824290
rs35422477
rs55796824
rs56322953
rs6996860
rs7012844
rs112537273
rs150882448
rs12677998
rs59176647
rs12681483
rs12681501
rs183661135
rs11998709
rs75463093
rs7816998
rs10958670
rs2016875
rs11986274
rs117362555
rs59498392
rs28681082
rs13248631
rs117149322
rs7001340
rs77712782
rs12677006
rs13317
rs17176088
rs4647905
rs4647903
rs2956726
rs10958682
rs10958683
rs17176023
rs186643682
rs17182373
rs3925
rs145098931
rs2280846
rs140036886
rs3779921
rs2293971
rs6984358
rs117995326
rs2288696
rs2304000
rs140382957
rs4647907
rs7005874
rs79935832
rs10101096
rs2956724
rs17175814
rs2978076
rs2411256
rs2411257
rs144519580
rs17175786
rs2978073
rs16887378
rs9657190
rs147849069
rs150292859
rs11777067
rs6983315
rs60527016
rs6987534
rs6474353
rs7814363
rs6474354
rs11784905
rs12549631
rs59778175
rs183381010
rs10105686
rs138321803
rs17580578
rs79300736
rs148991264
rs180856984
rs10958700
rs4733930
rs117508317
rs3758103
rs3758102
rs7012413
rs7388222
rs13254512
rs13275043
rs4733946
rs12114071
rs7815496
rs6996321
rs72630656
rs76224525
rs62505473
rs17175715
rs17182134
rs17182127
rs6994556
rs17175708
rs4647906
rs3213849
rs930828
rs17182023
rs7825208
rs17175624
rs7829871
rs17182009
rs17182002
rs10958704
rs1902171
rs4082204
rs57613118
rs12114449
rs36061954
rs34873882
rs12677355
rs74755450
rs7829058
rs881299
rs881300
rs881301
rs2003265
rs6990295
rs2468964
rs876472
rs876471
rs10093754
rs10093843
rs7001431
rs4739558
rs4739560
rs4739561
rs66504003
rs71517716
rs13279569
rs11777965
rs328301
rs12679830
rs328300
rs34544368
rs73674180
rs7386705
rs35699533
rs58535363
rs35305468
rs7830964
rs34336050
rs60128210
rs2067495
rs80223112
rs75533955
rs73674184
rs2568235
rs112436524
rs183333881
rs13248612
rs13261164
rs13259243
rs78467166
rs79018404
rs13278033
rs35965653
rs77618601
rs13262495
rs7845393
rs35804490
rs16887405
rs328296
rs111162497
rs79131406
rs328294
rs328293
rs35316179
rs328291
rs7825829
rs7830301
rs34844754
rs4733928
rs1541897
rs2568232
rs12545317
rs34036147
rs34503346
rs80038579
rs6474384
rs79687910
rs4733951
rs74846385
rs75121345
rs2461325
rs137951395
rs143967391
rs35181558
rs76965673
rs11993596
rs77048003
rs60954669
rs112971971
rs74998783
rs2445013
rs2461327
rs76613072
rs2461328
rs112007639
rs2411272
rs58993918
rs115732070
rs59158467
rs60613315
rs13258196
rs2461331
rs13267109
rs148581106
rs74847979
rs2445008
rs2411271
rs12546327
rs59062903
rs111267217
rs4733989
rs2461332
rs2461333
rs13271850
rs2461334
rs114752499
rs72630687
rs12681947
rs2461335
rs150971311
rs10100339
rs12682402
rs4236758
rs13276230
rs7824664
rs7813556
rs13255758
rs2445019
rs78834735
rs12675506
rs13264758
rs1378331
rs11785383
rs12549789
rs2445020
rs12541812
rs1378332
rs2445021
rs2445022
rs2445023
rs2445024
rs4480084
rs74611377
rs148097395
rs12681086
rs28475223
rs12675006
rs1823943
rs73599950
rs2461338
rs2445010
rs7829016
rs72630699
rs11778974
rs2445011
rs2445012
rs35600452
rs10105745
rs73599963
rs28673777
rs10087581
rs10090589
rs75515559
rs2461322
rs2168260
rs2168259
rs78696162
rs144065289
rs2461323
rs79359083
rs76677899
rs7813370
rs2924950
rs59893437
rs79168610
rs12679136
rs150040792
rs147951467
rs73599979
rs73599980
rs56296933
rs148119417
rs10109401
rs577098121
rs6474408
rs183909961
rs141828308
rs113353414
rs145155381
rs112826281
rs4733918
rs2445027
rs148319052
rs78278590
rs2054103
rs142615105
rs77218478
rs2445026
rs138410906
rs17581781
rs72632509
rs17503745
rs11995944
rs16887449
rs77612628
rs16887454
rs6987366
rs34615944
rs7463602
rs74399452
rs10958728
rs12542740
rs12549411
rs72632516
rs11994860
rs10958729
rs10958730
rs12541906
rs72500192
rs11985941
rs4295629
rs2278948
rs2445004
rs142169542
rs116351722
rs12550332
rs73676405
rs12115124
rs7001361
rs7001849
rs10958731
rs79180743
rs73603651
rs10958732
rs10958733
rs1455190
rs10105598
rs10086593
rs11780916
rs2461341
rs181737942
rs79696403
rs1455192
rs2445006
rs2445007
rs17582026
rs7817828
rs16887465
rs921802
rs17582103
rs7825313
rs113042887
rs11994855
rs141368811
rs76260512
rs28756099
rs4733883
rs58032782
rs113791066
rs4733924
rs72632536
rs4733925
rs12155564
rs79829777
rs11988104
rs75503976
rs76253957
rs72632541
rs4733884
rs11776404
rs11776459
rs16887475
rs2461342
rs111427198
rs2461343
rs2461344
rs16887478
rs2461346
rs2444999
rs897342
rs897341
rs1348886
rs77503613
rs7004885
rs1671611
rs1671610
rs73676415
rs6998979
rs1665530
rs6994675
rs1665529
rs7839748
rs1671609
rs7819171
rs1671608
rs1466050
rs1665528
rs1550880
rs1665527
rs4398877
rs2121518
rs1550879
rs1550878
rs1471010
rs1466049
rs1471009
rs113444824
rs4392863
rs1993349
rs2593101
rs1993348
rs1993347
rs1993346
rs2593100
rs2593099
rs2593098
rs7833261
rs2604492
rs2604491
rs2593097
rs1455189
rs182754
rs327925
rs2411275
rs2411276
rs172913
rs327924
rs7842222
rs327923
rs7842538
rs7819271
rs6474427
rs113047236
rs10111943
rs11996104
rs327922
rs73602031
rs66644096
rs58724720
rs76458695
rs57863983
rs117343402
rs58416964
rs56709938
rs57763800
rs34140666
rs60406178
rs72632574
rs76604739
rs75663814
rs1665533
rs2604496
rs35352052
rs73602045
rs13259928
rs327931
rs147378143
rs7834231
rs6474430
rs15078
rs327933
rs3802323
rs7812668
rs327935
rs78338564
rs17582785
rs327936
rs10093892
rs7828011
rs327937
rs327938
rs76747186
rs7817409
rs145609720
rs7816320
rs55836262
rs72632587
rs58338282
rs72632592
rs72632593
rs72632595
rs72632596
rs72632597
rs72632598
rs13273232
rs13267341
rs12678514
rs117588105
rs12675671
rs58518014
rs12677289
rs4733886
rs4733887
rs78772651
rs75143629
rs112310540
rs1665503
rs2445001
rs72633406
rs150121075
rs72633407
rs72633410
rs112010704
rs12676751
rs6991431
rs141832556
rs72633412
rs35313666
rs79497540
rs34147027
rs2593095
rs2593094
rs1966887
rs1838930
rs189792
rs16887548
rs7832232
rs60363452
rs57332526
rs11778736
rs11774736
rs16887551
rs75164797
rs7835133
rs7835320
rs17583015
rs13276269
rs7845862
rs327929
rs117868970
rs145914474
rs1671624
rs62504072
rs2593093
rs2593092
rs2593091
rs2604498
rs2593090
rs2604497
rs2593089
rs1000236
rs17583197
rs1455193
rs1671621
rs1665511
rs7015704
rs34959960
rs10958749
rs7844617
rs7016130
rs193003
rs73604004
rs73601884
rs327943
rs4733888
rs327941
rs327940
rs99735
rs99733
rs7819300
rs1455195
rs4733889
rs327939
rs6474448
rs139920174
rs76006945
rs1665515
rs1665514
rs12679912
rs1665512
rs1447051
rs12335077
rs6992470
rs57920099
rs9693110
rs6474455
rs13272504
rs67653004
rs6474458
rs10099700
rs13282640
rs7818839
rs118137166
rs6992256
rs1530596
rs58771252
rs59774309
rs11774612
rs66524346
rs62504124
rs58191591
rs79691469
rs72633463
rs56042810
rs56065160
rs4733931
rs4733932
rs12545223
rs62504127
rs13265706
rs1596971
rs1447055
rs13253867
rs72634730
rs13251679
rs6474464
rs72634734
rs4733933
rs4733890
rs7829391
rs78506403
rs111690554
rs12545202
rs11779106
rs59281997
rs58026819
rs117355344
rs6995988
rs13258535
rs72612128
rs77124270
rs80170641
rs895624
rs117616558
rs72634738
rs7819654
rs9650336
rs6994532
rs72612129
rs895621
rs895620
rs76739044
rs7824271
rs10958773
rs117739807
rs72634742
rs1447058
rs76875261
rs2166612
rs140757337
rs11783911
rs76618607
rs10958781
rs12679909
rs7822482
rs7832300
rs78880573
rs1447057
rs62504129
rs1125710
rs1125709
rs116951469
rs79344662
rs75693943
rs71517722
rs11782681
rs111449242
rs12681893
rs4733936
rs56316948
rs28704672
rs143807547
rs10453138
rs10453139
rs67855921
rs139084650
rs13274384
rs10106420
rs10958801
rs117954424
rs113024547
rs72634747
rs72634748
rs2044528
rs895619
rs2166611
rs7007981
rs11780536
rs7017208
rs72634752
rs79394511
rs79852627
rs10755988
rs117964839
rs10958803
rs2411279
rs35131262
rs56101407
rs7011775
rs117736017
rs139179310
rs11777840
rs12677811
rs10958805
rs7004251
rs73607330
rs78850344
rs72634756
rs75206231
rs1900408
rs1900407
rs113970437
rs57390282
rs10107406
rs11997059
rs16887670
rs1010588
rs16887675
rs16887681
rs16887685
rs10108325
rs4366051
rs4733942
rs11780723
rs1010589
rs10098580
rs10095209
rs7817745
rs1584268
rs77826201
rs113380838
rs72634762
rs7837897
rs7816405
rs79341047
rs12680269
rs78887083
rs35004863
rs13279807
rs10101851
rs72634766
rs7001342
rs146620976
rs72634767
rs113608876
rs142482825
rs146505289
rs72634769
rs3758100
rs7820902
rs148047457
rs4364602
rs11998624
rs11997243
rs11997244
rs11997272
rs17584588
rs117167255
rs10081442
rs10504010
rs11785498
rs62504147
rs75943522
rs10104530
rs143175696
rs72634773
rs78424552
rs73676485
rs4733892
rs10481324
rs11991551
rs34673333
rs4733943
rs4733944
rs28754331
rs57128498
rs4733945
rs77400342
rs6992505
rs7016050
rs6992997
rs12544899
rs7016216
rs117063988
rs34888097
rs79768953
rs34821839
rs72634779
rs2166615
rs17584637
rs55776134
rs111534849
rs6474493
rs11782034
rs6983695
rs79891720
rs143328787
rs7828448
rs138415946
rs57103009
rs72634781
rs147532840
rs6474495
rs7014916
rs10958807
rs4573236
rs74517035
rs17506431
rs28413047
rs62504152
rs10090223
rs7462041
rs28364583
rs60211517
rs2166614
rs79563374
rs72636125
rs7007474
rs78602187
rs6985355
rs145370100
rs6474497
rs34153723
rs9692775
rs7821911
rs17506599
rs11776390
rs17506613
rs4733947
rs4354275
rs117166521
rs13278546
rs16887736
rs75779024
rs7844381
rs17513105
rs78981097
rs7814409
rs10958809
rs76420667
rs7015882
rs74716243
rs7008502
rs147057125
rs7845067
rs58723874
rs17513131
rs11782157
rs7838063
rs13269340
rs11992001
rs7009994
rs13252226
rs13275810
rs1607101
rs74628857
rs7816768
rs1609514
rs7004137
rs73611025
rs57638952
rs59960370
rs118155490
rs62505793
rs72636135
rs6474499
rs78928918
rs34678540
rs7016882
rs6995577
rs62505795
rs62505796
rs62505797
rs62505798
rs28425558
rs79502983
rs56216879
rs56386453
rs62505801
rs3739247
rs3739248
rs62505809
rs10103542
rs35834813
rs7816056
rs13261563
rs11467
rs34210207
rs77224752
rs74450206
rs13252897
rs13260356
rs13267903
rs34490523
rs6997835
rs4733950
rs144640163
rs75769065
rs78820389
rs7818605
rs13252677
rs13280237
rs17513905
rs12682108
rs75694983
rs6998357
rs62506670
rs34988779
rs11778012
rs7833768
rs75761946
rs6474504
rs35450652
rs2013586
rs11781693
rs76142547
rs190913539
rs143745734
rs117825029
rs1971400
rs36029398
rs7815289
rs2037205
rs2037204
rs34493171
rs7821004
rs12674997
rs116932660
rs2037203
rs7005388
rs7839310
rs34884634
rs6474506
rs10808998
rs6474507
rs869471
rs2292741
rs150381448
rs17514531
rs13262797
rs142633101
rs7009521
rs16887795
rs59792624
rs1802267
rs3802249
rs117077992
rs144004105
rs3739251
rs1135990
rs147102611
rs34679507
rs12156308
rs7824688
rs7845725
rs6983420
rs13271538
rs10504011
rs10504012
rs62506682
rs7000232
rs16887815
rs147931829
rs13265820
rs10088007
rs16875948
rs7015528
rs6999014
rs116972230
rs145156322
rs4566997
rs6988061
rs138352027
rs13251185
rs117848710
rs35273942
rs35785308
rs35734829
rs13254846
rs6982432
rs146980051
rs6986939
rs34497260
rs7003661
rs17587272
rs16887849
rs117782806
rs7008738
rs13267371
rs13280455
rs78162737
rs17515466
rs16887854
rs4394356
rs13264372
rs11783899
rs6984966
rs11784857
rs12549416
rs12680682
rs10100478
rs16875950
rs71517741
rs58563242
rs146663429
rs187718835
rs143754755
rs192190901
rs62506748
rs13257392
rs74367144
rs13257781
rs13271689
rs13280905
rs16887860
rs62506750
rs28445352
rs28714282
rs28654211
rs76087414
rs35226051
rs9298644
rs13254160
rs13248839
rs62503411
rs7013851
rs59186108
rs13259042
rs62503453
rs62503454
rs3847141
rs62503455
rs10081432
rs13248375
rs13251522
rs117064964
rs28419696
rs62503456
rs77741182
rs60857692
rs527790322
rs61171823
rs62503457
rs2010445
rs62503459
rs10113275
rs13262637
rs11785631
rs11776027
rs60299941
```
