## Supplementary material for "Characterization of shared and ancestry-specific signals driving complex traits using multi-ancestry fine-mapping": susiex_nc3.cs80.snp

```
BP	SNP
37762406	rs17493462
37762419	rs17577922
37763301	rs149774839
37763437	rs34684723
37764726	rs28399938
37767527	rs28373482
37771340	rs146698220
37771696	rs79295570
37772104	rs138933983
37775812	rs74609101
37776049	rs117561910
37776259	rs113586006
37777135	rs117894680
37778715	rs75148309
37779102	rs117596209
37779875	rs188138044
37781064	rs3867088
37781586	rs116862998
37781850	rs35794387
37782095	rs117154737
37782883	rs77166057
37784204	rs28490371
37784329	rs28716294
37784783	rs370940304
37784791	rs373206545
37785753	rs74417635
37786160	rs57389506
37786457	rs28380463
37787458	rs28549683
37788799	rs28427316
37790744	rs117172848
37791109	rs28655870
37793790	rs117779561
37794423	rs117203190
37794902	rs61735752
37795341	rs4956534
37795433	rs4956535
37795434	rs4956536
37796644	rs28723477
37796696	rs149985985
37796824	rs4956531
37797075	rs1902207
37798587	rs145104692
37799021	rs79430505
37799345	rs142146725
37799803	rs62503895
37800512	rs1892820
37800844	rs113563119
37801038	rs148698853
37801261	rs4545146
37801356	rs80316612
37801377	rs77724532
37801693	rs17736311
37802141	rs149650752
37802944	rs147473752
37802947	rs113387963
37803085	rs150572062
37803383	rs1902208
37803741	rs146447406
37804462	rs2319760
37804565	rs2874075
37804589	rs802154
37805392	rs1892819
37805723	rs149181582
37805758	rs190046581
37805848	rs145101160
37805857	rs10100505
37806892	rs10107376
37806967	rs187290605
37807200	rs142068161
37807221	rs150737176
37808112	rs147747919
37808816	rs77011859
37808901	rs2085234
37809609	rs7004842
37811189	rs7014879
37811197	rs7014881
37811922	rs802169
37812035	rs10093841
37812482	rs77042184
37812559	rs7834769
37813342	rs9329915
37814710	rs72643021
37814845	rs72612127
37815009	rs6986132
37815049	rs77420323
37815121	rs802170
37815785	rs28482087
37816676	rs72643022
37817175	rs1892818
37817303	rs35418407
37818527	rs76348221
37818648	rs10481461
37818741	rs188662262
37818795	rs113840885
37819176	rs9693898
37820093	rs9694197
37820430	rs34619057
37821486	rs4998
37821853	rs2071493
37822414	rs3901185
37822769	rs4997
37823607	rs45563241
37823798	rs4994
37825153	rs10109028
37825156	rs13270656
37825450	rs111687492
37826149	rs3763551
37826304	rs3763550
37829059	rs4448322
37829161	rs117754729
37831203	rs117032415
37831291	rs143848339
37834312	rs2298423
37835595	rs55877648
37835853	rs35126000
37835987	rs77338129
37836608	rs2105535
37837537	rs117025043
37837589	rs138754093
37839194	rs118180039
37841232	rs75686116
37842090	rs148637182
37843830	rs72643029
37844309	rs117069137
37844732	rs111954887
37844857	rs146821584
37846878	rs79935605
37847955	rs72643031
37851389	rs62503902
37851831	rs28470888
37852768	rs809690
37852987	rs146930379
37853053	rs10101854
37854360	rs16875930
37854598	rs2186459
37854599	rs2186458
37856779	rs72643032
37856839	rs76813100
37858028	rs72643034
37859836	rs72643036
37860301	rs182732655
37860425	rs146460096
37860929	rs149231347
37861304	rs13277787
37862208	rs117915398
37862262	rs28824549
37862263	rs28817585
37862961	rs76457737
37863672	rs6988057
37864114	rs113299285
37864277	rs112198518
37864278	rs35477979
37864599	rs58656606
37864693	rs150792266
37864779	rs149875464
37864780	rs145953964
37865603	rs9792385
37865893	rs9792210
37866555	rs35669506
37866715	rs7000340
37867033	rs67355917
37867578	rs68019153
37867902	rs112188569
37868054	rs143571341
37868851	rs4430133
37868972	rs72643044
37869078	rs114600587
37869424	rs72643045
37869457	rs60276880
37869772	rs6605630
37869864	rs6605629
37869989	rs9792246
37870216	rs6605628
37870582	rs59709543
37871514	rs111949758
37871543	rs142330809
37871731	rs28888454
37872193	rs79903781
37872558	rs142577765
37872615	rs144855191
37872622	rs138775219
37872758	rs10104888
37872776	rs10093345
37873346	rs10104115
37873386	rs113530427
37873408	rs10101266
37873458	rs111453098
37873503	rs2319759
37874088	rs2319758
37875318	rs115276730
37876195	rs62503903
37876671	rs28794362
37877708	rs28650309
37880770	rs113598248
37880945	rs2319754
37881052	rs79236132
37883213	rs74973592
37883392	rs28859683
37883438	rs28813686
37883997	rs146163967
37884310	rs28797500
37885145	rs138326942
37886110	rs9692998
37886171	rs183381360
37886623	rs28617731
37886728	rs118107204
37887422	rs3813521
37887774	rs78907785
37888017	rs3750243
37888090	rs146327581
37891747	rs9644811
37892061	rs62503904
37892543	rs79396024
37892928	rs144441573
37893517	rs28807105
37894897	rs28565141
37896169	rs117293568
37896700	rs13256052
37896820	rs113045005
37896841	rs142077833
37896871	rs28612322
37896960	rs28366815
37897855	rs28368989
37898345	rs182800200
37898463	rs28750118
37898705	rs138082539
37899459	rs117904082
37899466	rs117579831
37899702	rs28377666
37899850	rs142941225
37900509	rs28401310
37901397	rs148246874
37902453	rs6605631
37902988	rs145298551
37903486	rs141524794
37905096	rs28540922
37905359	rs75553966
37905460	rs28642263
37905912	rs189816749
37906375	rs61613316
37907048	rs117794176
37907295	rs28761213
37907660	rs28653369
37908111	rs117034361
37908727	rs118060119
37908814	rs28570677
37909118	rs35617335
37909203	rs186609755
37909835	rs77755810
37910387	rs60005996
37910401	rs9657566
37911031	rs58105836
37911510	rs62503905
37913621	rs28670792
37913779	rs60363412
37913977	rs117266550
37914429	rs112465775
37914738	rs61753671
37915514	rs117065098
37917267	rs146570147
37917785	rs1048934
37918054	rs13260728
37918424	rs117262745
37919338	rs138704506
37919806	rs77402551
37920388	rs184359951
37921071	rs117087818
37921516	rs7826154
37922081	rs186734269
37922597	rs78527777
37923167	rs118046027
37923360	rs7828337
37923459	rs7816482
37923917	rs74302879
37925680	rs62503906
37926230	rs72643062
37926319	rs149386949
37926549	rs369394171
37926694	rs148461599
37928956	rs118020614
37929972	rs138829967
37930002	rs150855960
37930281	rs147205146
37930376	rs140497415
37930661	rs78758900
37930719	rs117894228
37932861	rs190617162
37933517	rs181348524
37933533	rs185630126
37933575	rs190926075
37933601	rs182821656
37933611	rs2319756
37933834	rs78581625
37934568	rs55957656
37935027	rs13282860
37935561	rs117553170
37935573	rs145849263
37936371	rs77799443
37938096	rs115453367
37938317	rs182834318
37938705	rs77360691
37938706	rs79243342
37938816	rs80090690
37940503	rs80272187
37940947	rs75551965
37941880	rs117756469
37943374	rs144041042
37943398	rs144807967
37943856	rs75990686
37945235	rs74570077
37945542	rs75893388
37945766	rs28889710
37946285	rs75045568
37946551	rs28877647
37946730	rs117797659
37948876	rs75354846
37949022	rs117039481
37950228	rs79517112
37950902	rs147886828
37951135	rs4058277
37951245	rs4342263
37951756	rs142883584
37952101	rs7846109
37952299	rs140836130
37952532	rs79289886
37953386	rs7837532
37953611	rs59657054
37954086	rs75749457
37954944	rs147530014
37955138	rs74617306
37955239	rs145250050
37955708	rs77367350
37956179	rs56265091
37958737	rs77540973
37959331	rs147539194
37959671	rs80303218
37960077	rs142008926
37960300	rs181763304
37960318	rs78010894
37961819	rs144074773
37961946	rs78927806
37962445	rs2282466
37962461	rs2073353
37962475	rs2073352
37963081	rs193080501
37963239	rs2073351
37965262	rs74808703
37966211	rs7828140
37967674	rs78934323
37967734	rs117044754
37968039	rs3763555
37968516	rs60055729
37968654	rs3864689
37968858	rs111965375
37969199	rs12550510
37969670	rs117920580
37970632	rs183884487
37971658	rs76402374
37973392	rs2517387
37973852	rs2070346
37973912	rs72643066
37974008	rs62503908
37974494	rs1111460
37975330	rs145293699
37975523	rs2267939
37975714	rs112572078
37976368	rs2843743
37976559	rs117613316
37976628	rs2275958
37977414	rs113372138
37977441	rs111605909
37977484	rs138241510
37977626	rs113669813
37977732	rs2517388
37978031	rs111387221
37979234	rs2843742
37979661	rs10090624
37980090	rs77080585
37980587	rs2720044
37980672	rs78855650
37980832	rs142040534
37981260	rs2517390
37981347	rs2517391
37981537	rs149902333
37981715	rs55826701
37981737	rs57259909
37982120	rs75089936
37982529	rs77163783
37982877	rs183404692
37983231	rs7016478
37983288	rs7003552
37983531	rs141488351
37984765	rs117225078
37985283	rs147221744
37985897	rs2843740
37986674	rs76191429
37986687	rs6474349
37986868	rs72643069
37989023	rs80204469
37989305	rs2517396
37989597	rs117519937
37989660	rs28758311
37990169	rs2300074
37990256	rs146047652
37990380	rs191128518
37990386	rs2300073
37992515	rs2517397
37992756	rs3886364
37993505	rs72643074
37993594	rs79985420
37993921	rs74531077
37994304	rs2517398
37994470	rs75041088
37994786	rs182673732
37995118	rs142470823
37995701	rs2300072
37996327	rs2275957
37997847	rs192672783
37998448	rs76161652
37998512	rs75363590
37998518	rs181364550
37998899	rs76975428
37999930	rs77439914
38000267	rs3990403
38001335	rs35045158
38003733	rs35602052
38004425	rs16887217
38005148	rs2843737
38005664	rs35296192
38005978	rs2070348
38006594	rs140729047
38006991	rs35859573
38007286	rs2843733
38007621	rs62503938
38007845	rs2466147
38008508	rs16887226
38008929	rs34711990
38009179	rs2466146
38009275	rs2507706
38009412	rs2843731
38009748	rs78905614
38009963	rs2507705
38012483	rs79484650
38012828	rs6981624
38013848	rs6474491
38014429	rs75168396
38014759	rs146863075
38015758	rs141819381
38018386	rs2843728
38019523	rs75198113
38020025	rs140533435
38020325	rs2843727
38020408	rs55736052
38020414	rs2843726
38021761	rs375917571
38021774	rs146323794
38021982	rs76873509
38022927	rs2843746
38024623	rs2843745
38025149	rs112665070
38025175	rs2843744
38025511	rs145151767
38025512	rs138824104
38025875	rs75301334
38026972	rs72643084
38027483	rs3015656
38027519	rs16887236
38028195	rs7823144
38028726	rs2843739
38029391	rs72643087
38029695	rs60177680
38029696	rs61438198
38029708	rs2843738
38030031	rs111528122
38031345	rs16887244
38032158	rs59911155
38033004	rs17435276
38033656	rs76634925
38033989	rs2270376
38034284	rs55962869
38035100	rs3824288
38035959	rs12681876
38036165	rs11783967
38036978	rs149130542
38037581	rs55928150
38037803	rs11774769
38038206	rs146994477
38038710	rs7830233
38039433	rs11779986
38039940	rs10108757
38040503	rs4537271
38041074	rs74813225
38041266	rs142985940
38042351	rs112791537
38043084	rs113478069
38043758	rs7828832
38044899	rs80271007
38045029	rs58780114
38045269	rs111255806
38046097	rs139846308
38046142	rs11785366
38046769	rs12682626
38047066	rs12674975
38047599	rs74302881
38049006	rs58320990
38049136	rs61076607
38049236	rs34813622
38049439	rs10112856
38049622	rs16887258
38050852	rs6982519
38051005	rs112285558
38051471	rs7815101
38051579	rs4259388
38052373	rs536143201
38052397	rs143170186
38052404	rs78464484
38052482	rs10958541
38053165	rs112022150
38054441	rs113407804
38054844	rs72643092
38055186	rs4379415
38055762	rs10156283
38056069	rs148294454
38056571	rs28864534
38056883	rs77162995
38056966	rs116938045
38057330	rs7015996
38057612	rs7016434
38058361	rs10216482
38058640	rs55885015
38060391	rs10099466
38063235	rs7836805
38063246	rs11779210
38064509	rs184318304
38065773	rs545076118
38065972	rs150771595
38065983	rs11777969
38068324	rs1043782
38069432	rs143366565
38069508	rs60530611
38070128	rs35866749
38071491	rs60849492
38074813	rs190468564
38077294	rs147359882
38077755	rs7821119
38077814	rs148395419
38078191	rs75219691
38079139	rs117044667
38080951	rs117349296
38081302	rs6999796
38082646	rs57440118
38083856	rs76318188
38085530	rs74462298
38086009	rs7834862
38087966	rs146201880
38089500	rs151043937
38093804	rs185605841
38094394	rs116918409
38094557	rs117176999
38095662	rs2306899
38096299	rs6992943
38096587	rs10103315
38097019	rs117993574
38097531	rs140717426
38100688	rs56365338
38100904	rs56208171
38101003	rs16887273
38101099	rs16887275
38101159	rs16887277
38101724	rs28867132
38102123	rs56058270
38103239	rs7006757
38104081	rs10105555
38106355	rs182928359
38106777	rs10113411
38107873	rs12056698
38108032	rs79779549
38108133	rs10958567
38108546	rs74883798
38109387	rs147106070
38110215	rs2898674
38112025	rs74384828
38113977	rs117994849
38114009	rs72644707
38114413	rs147935087
38115519	rs117061635
38115714	rs16887292
38116792	rs9643870
38118850	rs117450016
38120276	rs6981405
38120721	rs9198
38120747	rs1044160
38122161	rs80081744
38123188	rs7007097
38123361	rs62503951
38123607	rs141363020
38126359	rs1149
38127094	rs75408391
38127768	rs3739252
38129128	rs57984710
38130025	rs1906672
38130433	rs3824289
38133612	rs1488934
38133793	rs1488935
38134271	rs189247455
38134523	rs146842463
38134780	rs72644720
38134877	rs10100090
38135029	rs111590455
38135074	rs111737759
38135075	rs6989666
38135412	rs7845911
38135736	rs181354352
38137530	rs12674515
38139729	rs36105509
38141173	rs13264830
38141379	rs6984464
38141546	rs78997520
38141766	rs2932003
38142215	rs7845284
38142459	rs62503952
38142735	rs7823681
38143357	rs10100894
38143539	rs113092086
38143540	rs10109023
38143572	rs10101145
38143845	rs77083684
38144237	rs150831097
38145072	rs145458997
38145420	rs34504029
38145424	rs147681629
38145770	rs191410906
38147091	rs77732910
38147660	rs144601753
38147840	rs7837189
38148006	rs141622276
38148760	rs76806580
38149404	rs10958606
38150477	rs112231065
38150516	rs112419852
38152444	rs12386976
38152592	rs12386951
38153571	rs55703821
38155167	rs28439472
38155738	rs62503953
38156391	rs78072986
38156740	rs77561982
38157574	rs188304594
38158266	rs72644724
38158913	rs181784851
38160043	rs11985168
38160473	rs117848666
38160853	rs150979096
38161064	rs139987980
38161469	rs10102341
38161586	rs117236346
38163303	rs2171616
38163555	rs144113718
38164270	rs113248778
38164287	rs1599918
38164370	rs141439330
38165072	rs12056642
38165748	rs117360197
38166401	rs16887324
38166407	rs74302889
38167649	rs7841617
38168140	rs147238012
38168492	rs76099164
38168699	rs2956728
38168988	rs139389441
38170948	rs2956729
38171570	rs146240802
38172334	rs111569526
38173375	rs16887325
38174737	rs147809967
38176187	rs2280847
38176435	rs2234558
38178767	rs2234555
38178918	rs74302890
38178928	rs77184785
38180561	rs56300324
38183595	rs59978327
38184943	rs138802037
38185260	rs539811225
38185550	rs116919107
38188013	rs2234549
38189403	rs192886430
38190359	rs74716160
38190769	rs2956731
38190859	rs77124900
38190934	rs55634742
38191353	rs185281039
38191375	rs11786625
38192044	rs12114353
38192099	rs191666631
38193518	rs10101168
38194208	rs117486616
38194561	rs11989357
38198203	rs72630604
38198505	rs2955594
38198593	rs77844711
38198789	rs28674538
38199042	rs34909561
38200221	rs28460372
38200323	rs189586340
38200639	rs72630608
38201232	rs72630609
38201947	rs149799883
38202468	rs113682951
38203423	rs12677788
38205881	rs72630610
38206242	rs11785041
38207119	rs117880184
38207630	rs112357054
38207690	rs28634296
38209129	rs10156310
38209675	rs77398247
38210275	rs10448063
38211587	rs111684217
38212413	rs11774214
38212611	rs58279725
38213552	rs77367878
38213583	rs72630614
38213632	rs117404237
38213739	rs1488936
38214506	rs6474268
38215453	rs147463061
38215509	rs74605931
38217612	rs1975132
38217741	rs2130033
38219680	rs79596240
38220465	rs117975090
38221030	rs111422868
38221280	rs139804623
38221468	rs11777811
38223697	rs16887340
38224076	rs62503957
38224270	rs112825594
38225171	rs60464825
38225226	rs141471977
38225349	rs7821392
38225429	rs72630616
38226277	rs16887343
38227245	rs2978078
38227564	rs12677360
38227861	rs111507808
38228241	rs116784230
38228269	rs75379101
38228803	rs145583989
38231314	rs72630617
38231514	rs142836804
38231874	rs2932005
38232286	rs150785726
38232738	rs10107763
38233670	rs72630619
38234509	rs72630620
38234750	rs144269447
38234927	rs117006732
38234961	rs113480893
38235387	rs10099378
38236594	rs12681196
38236890	rs10095753
38239877	rs2978080
38240008	rs12678205
38240392	rs72630624
38240498	rs60558877
38241630	rs3824290
38242712	rs35422477
38243128	rs55796824
38243227	rs56322953
38243865	rs6996860
38244588	rs111903390
38246762	rs7012844
38248262	rs112035500
38248306	rs112537273
38249023	rs150882448
38249201	rs12677998
38249461	rs59176647
38249795	rs12681483
38249835	rs12681501
38249892	rs183661135
38252070	rs11998709
38252491	rs61164234
38252673	rs76602963
38253674	rs75463093
38255636	rs143001495
38257339	rs62505467
38257506	rs7816998
38258154	rs10958670
38258189	rs141456218
38258621	rs76690632
38259035	rs2016875
38259481	rs11986274
38259902	rs117362555
38260433	rs59498392
38260440	rs28681082
38260815	rs13248631
38261517	rs117149322
38262233	rs7001340
38263163	rs77712782
38264113	rs12677006
38266419	rs116939018
38266484	rs111927114
38269514	rs13317
38270094	rs17176088
38271547	rs4647904
38272542	rs4647905
38272582	rs4647903
38272814	rs2956726
38272952	rs10958682
38274193	rs10958683
38274358	rs17176023
38276253	rs186643682
38278729	rs17182373
38279518	rs4647910
38279641	rs17175975
38279869	rs17175954
38279882	rs17182359
38281658	rs3925
38281914	rs145098931
38282294	rs2280846
38282393	rs140036886
38283208	rs3779921
38284011	rs2293971
38284581	rs6984358
38284994	rs117995326
38285460	rs17175898
38286225	rs2288696
38286811	rs2304000
38287238	rs140382957
38287555	rs4647907
38288206	rs17182254
38288566	rs7005874
38288903	rs2978083
38289230	rs79935832
38291100	rs117287723
38291101	rs117763888
38292147	rs10101096
38292266	rs2956724
38292466	rs17175814
38292894	rs2978076
38293463	rs2411256
38293477	rs2411257
38293798	rs144519580
38293927	rs17175786
38295253	rs17182190
38295542	rs2978073
38295743	rs16887378
38295928	rs9657190
38296817	rs147849069
38297114	rs150292859
38298647	rs11777067
38299419	rs6983315
38299624	rs60527016
38299715	rs6987534
38300216	rs187705965
38300730	rs6474353
38300892	rs140554250
38301051	rs112111445
38301082	rs7814363
38302965	rs6474354
38303979	rs11784905
38304622	rs78403306
38305195	rs12549631
38305294	rs59778175
38305344	rs117545574
38306436	rs183381010
38306838	rs140278260
38306927	rs10105686
38307203	rs138321803
38308167	rs17580578
38308387	rs79300736
38309666	rs148991264
38310257	rs180856984
38310630	rs118173885
38310764	rs117127648
38310910	rs10958700
38311001	rs4733930
38311425	rs6996319
38312567	rs117508317
38315401	rs3758103
38315867	rs7006049
38316200	rs17182141
38316849	rs3758102
38317398	rs7012413
38317409	rs7388222
38318167	rs13254512
38318337	rs13275043
38319349	rs4733946
38319729	rs12114071
38320976	rs150512143
38321607	rs7815496
38322346	rs6996321
38322620	rs72630656
38322666	rs76224525
38323693	rs138012741
38323765	rs62505473
38324276	rs17175715
38324281	rs17182134
38324341	rs17182127
38324616	rs6994556
38325131	rs17175708
38325411	rs4647906
38326046	rs3213849
38326291	rs17182051
38326404	rs930828
38326602	rs17175631
38327015	rs17182023
38327287	rs7825208
38327308	rs17175624
38327485	rs7829871
38327556	rs17182009
38327630	rs17182002
38327927	rs75923541
38328236	rs117787947
38328302	rs10958704
38328442	rs1902171
38328902	rs4082204
38328946	rs57613118
38329169	rs150134406
38329189	rs12114449
38329650	rs36061954
38329855	rs34873882
38329943	rs12677355
38329982	rs72630661
38331507	rs117317364
38331937	rs74755450
38332095	rs7829058
38332249	rs881299
38332298	rs881300
38332318	rs881301
38332554	rs2003265
38332909	rs6990295
38333062	rs2468964
38333156	rs876472
38333273	rs876471
38334028	rs10093754
38334038	rs10093843
38335082	rs7001431
38337264	rs4739558
38337707	rs4739560
38338013	rs4739561
38340154	rs66504003
38340701	rs71517716
38341448	rs328303
38341616	rs13279569
38342727	rs11777965
38342906	rs111349396
38343012	rs328301
38343310	rs12679830
38344499	rs328300
38344932	rs147185839
38345406	rs146464111
38345421	rs34544368
38345875	rs74322494
38346214	rs73674179
38348258	rs73674180
38348571	rs7386705
38349354	rs35699533
38349723	rs58535363
38350292	rs35305468
38350315	rs7830964
38350570	rs142164645
38351009	rs77437987
38351107	rs34336050
38351127	rs117187798
38351310	rs60128210
38352277	rs2067495
38352892	rs80223112
38353739	rs75533955
38353839	rs77870750
38354069	rs117587514
38354239	rs73674183
38354548	rs73674184
38354815	rs2568235
38355232	rs112436524
38355288	rs183333881
38355835	rs13248612
38355852	rs13261164
38357090	rs13259243
38357223	rs139832760
38357428	rs78467166
38357549	rs822974
38357923	rs79018404
38358081	rs13278033
38358312	rs56307815
38358345	rs35965653
38359163	rs77618601
38359381	rs13262495
38359401	rs16887404
38359468	rs7845393
38359529	rs35804490
38359658	rs16887405
38360322	rs328296
38360514	rs111162497
38360766	rs13280423
38361084	rs79131406
38361379	rs328294
38361429	rs73674186
38361430	rs328293
38361985	rs117124893
38362081	rs35316179
38362097	rs328291
38362297	rs117089766
38362521	rs7825829
38362628	rs7830301
38362821	rs34844754
38363023	rs118106087
38363331	rs4733928
38363472	rs1541897
38364930	rs187650749
38365088	rs145530646
38365841	rs2568232
38366087	rs79195107
38366188	rs12545317
38366249	rs34036147
38367484	rs118103205
38368729	rs34503346
38368752	rs80038579
38369084	rs62505495
38369493	rs6474384
38369571	rs79687910
38369717	rs79297228
38369831	rs4733951
38369926	rs74846385
38369982	rs150721903
38370037	rs75121345
38370154	rs2461325
38370400	rs137951395
38371044	rs143967391
38371599	rs35181558
38371717	rs76965673
38371940	rs11993596
38372243	rs77048003
38373004	rs113852425
38373437	rs60954669
38373661	rs112971971
38373792	rs74998783
38373822	rs2445013
38373924	rs2461327
38374087	rs76613072
38374141	rs76144693
38374393	rs2461328
38374420	rs74726774
38375025	rs112007639
38375146	rs111831081
38375186	rs2411272
38375496	rs58993918
38375512	rs115732070
38375714	rs59158467
38375866	rs60613315
38376402	rs13258196
38376631	rs2461331
38377057	rs13267109
38377104	rs117376528
38377288	rs112099996
38377593	rs148581106
38378070	rs146534119
38378085	rs74847979
38378201	rs2445008
38378345	rs2411271
38378371	rs12546327
38378811	rs150345933
38378820	rs59062903
38378856	rs111267217
38379250	rs4733989
38379380	rs2461332
38379631	rs2461333
38379968	rs13271850
38380195	rs2461334
38380212	rs114752499
38380928	rs77234746
38381103	rs112070057
38381222	rs72630687
38381347	rs12681947
38381580	rs2461335
38381675	rs150971311
38381726	rs10100339
38381863	rs112095737
38381884	rs12682402
38382230	rs76321489
38382881	rs4236758
38383931	rs13276230
38384021	rs7824664
38384062	rs7813556
38384182	rs13255758
38384366	rs2445019
38384476	rs78834735
38384602	rs12675506
38384838	rs13264758
38385389	rs1378331
38385486	rs11785383
38385763	rs12549789
38385795	rs2445020
38385834	rs12541812
38385914	rs1378332
38386674	rs78995162
38386821	rs2445021
38387391	rs2445022
38387400	rs76504609
38388012	rs2445023
38388430	rs1114850
38388477	rs75203595
38388630	rs2445024
38388776	rs4480084
38388946	rs75285900
38388992	rs74611377
38389401	rs148097395
38389509	rs141838281
38389882	rs12681086
38389898	rs28475223
38390200	rs115613060
38390739	rs12675006
38390837	rs1823943
38391480	rs73599950
38391704	rs2461338
38391863	rs2445010
38391887	rs7829016
38391955	rs72630699
38392153	rs12542436
38392800	rs11778974
38393632	rs2445011
38393727	rs2445012
38393773	rs35600452
38393790	rs138924287
38394792	rs10105745
38395151	rs73599963
38395475	rs28673777
38395612	rs10087581
38395782	rs10090589
38395955	rs75515559
38396297	rs2461322
38396338	rs2168260
38396436	rs2168259
38396827	rs78696162
38397882	rs144065289
38397961	rs2461323
38398025	rs75736431
38398147	rs118116666
38398905	rs79359083
38399083	rs77158175
38399424	rs76677899
38399485	rs7813370
38400833	rs2924950
38401035	rs59893437
38401282	rs79168610
38401296	rs12679136
38402446	rs150040792
38402924	rs147951467
38402954	rs73599979
38403454	rs73599980
38403685	rs56296933
38403763	rs148119417
38403920	rs10109401
38404204	rs116324131
38404972	rs577098121
38404984	rs6474408
38405859	rs183909961
38406376	rs141828308
38406395	rs113353414
38406405	rs145155381
38406543	rs112826281
38406807	rs114068607
38407063	rs118071667
38407075	rs4733918
38407322	rs2445027
38407691	rs148319052
38407939	rs78278590
38408406	rs2054103
38408925	rs142615105
38409003	rs77218478
38409322	rs2445026
38409607	rs138410906
38410557	rs17581781
38410972	rs72632509
38411245	rs118139256
38411595	rs17503745
38411833	rs11995944
38412639	rs16887449
38412844	rs77612628
38413268	rs117384643
38413475	rs16887454
38415074	rs79810926
38415212	rs6987366
38415342	rs79090190
38416198	rs34615944
38416351	rs116849632
38416527	rs7463602
38417176	rs74399452
38417623	rs10958728
38417673	rs12542740
38417736	rs12549411
38417836	rs76000606
38418441	rs72632516
38418486	rs6988810
38418517	rs6988929
38418834	rs7015762
38418892	rs11994860
38419087	rs10958729
38419151	rs10958730
38419350	rs12541906
38419391	rs62505531
38419562	rs72500192
38419633	rs11985941
38419850	rs72632522
38420013	rs4295629
38420056	rs77755157
38420069	rs2278948
38420581	rs2445004
38421463	rs142169542
38421747	rs116351722
38421760	rs149969810
38422137	rs12550332
38422352	rs73676405
38422671	rs12115124
38422817	rs7001361
38422820	rs77906050
38423104	rs7001849
38423868	rs10958731
38423941	rs79180743
38424048	rs73603651
38424111	rs10958732
38424123	rs10958733
38424254	rs1455190
38424739	rs10105598
38424845	rs10086593
38424961	rs11780916
38426012	rs2461341
38427219	rs181737942
38427437	rs79696403
38427597	rs1455192
38428359	rs2445006
38428657	rs2445007
38429372	rs17582026
38430234	rs7817828
38430415	rs72632529
38432037	rs16887465
38432709	rs72632531
38433937	rs921802
38434062	rs17582103
38434366	rs7825313
38434483	rs113042887
38434730	rs11994855
38434752	rs141368811
38435180	rs72632534
38435621	rs76260512
38436258	rs28756099
38436796	rs150404515
38436973	rs112216642
38437040	rs4733883
38437394	rs117330571
38438141	rs58032782
38438167	rs113791066
38438589	rs4733924
38438631	rs78085393
38438731	rs72632536
38438815	rs4733925
38438984	rs12155564
38439120	rs79829777
38439366	rs11988104
38439586	rs75503976
38439712	rs76253957
38439919	rs72632541
38440657	rs4733884
38440791	rs11776404
38440955	rs11776459
38441058	rs16887475
38441105	rs2461342
38441138	rs111427198
38441556	rs80081693
38441641	rs2461343
38441900	rs2461344
38442043	rs16887478
38442422	rs2461346
38442598	rs2444999
38443500	rs897342
38443553	rs897341
38443666	rs1348886
38443830	rs77503613
38444229	rs7004885
38444326	rs1671611
38444462	rs139162528
38444546	rs1671610
38444770	rs73676415
38444964	rs6998979
38444984	rs1665530
38445267	rs6994675
38445425	rs1665529
38445567	rs7839748
38445604	rs1671609
38445678	rs7819171
38445697	rs1671608
38445999	rs1466050
38446041	rs1665528
38446212	rs113444015
38446213	rs1550880
38446583	rs1665527
38446782	rs4398877
38446793	rs2121518
38446937	rs1550879
38446987	rs1550878
38447089	rs1471010
38447248	rs1466049
38447349	rs1471009
38447494	rs113444824
38447575	rs4392863
38447580	rs1993349
38447583	rs2593101
38447624	rs1993348
38447794	rs1993347
38447844	rs1993346
38447873	rs2593100
38447983	rs2593099
38448312	rs2593098
38448336	rs7833261
38448439	rs2604492
38448532	rs2604491
38448897	rs2593097
38448914	rs1455189
38449052	rs182754
38449142	rs327925
38449158	rs2411275
38449276	rs2411276
38449364	rs172913
38449792	rs7842184
38449868	rs327924
38449876	rs7842222
38450068	rs327923
38450073	rs7842538
38450085	rs7819271
38450131	rs6474427
38450406	rs113047236
38450584	rs10111943
38450844	rs73602026
38450882	rs11996104
38450990	rs327922
38451109	rs73602031
38451180	rs66644096
38451294	rs58724720
38451365	rs76458695
38451462	rs145547971
38451464	rs57863983
38451528	rs117343402
38451563	rs58416964
38451746	rs56709938
38451763	rs57763800
38451865	rs34140666
38451957	rs60406178
38452590	rs72632574
38452987	rs76604739
38453482	rs75663814
38453801	rs1665533
38454017	rs2604496
38455096	rs35352052
38455501	rs73602045
38456527	rs13259928
38457123	rs327931
38457126	rs147378143
38457458	rs7834231
38457520	rs6474430
38457758	rs15078
38458109	rs327933
38458371	rs3802323
38458696	rs7812668
38458755	rs113936658
38458802	rs327935
38458873	rs78091112
38459179	rs146966463
38459389	rs78338564
38459737	rs17582785
38459779	rs327936
38459904	rs10093892
38460142	rs7828011
38460284	rs327937
38460527	rs55896502
38460595	rs143568947
38460767	rs74407128
38460773	rs327938
38461597	rs117307552
38461963	rs76747186
38462546	rs7817409
38462707	rs145609720
38462820	rs7816320
38463938	rs55836262
38463961	rs72632587
38464140	rs58338282
38464326	rs62504071
38464442	rs72632592
38464486	rs72632593
38464526	rs72632595
38464528	rs72632596
38464609	rs72632597
38464729	rs72632598
38464745	rs13273232
38465017	rs13267341
38465136	rs12678514
38465255	rs117588105
38465423	rs12675671
38465473	rs58518014
38465547	rs12677289
38465790	rs4733886
38465928	rs4733887
38466120	rs142148217
38466128	rs78772651
38466129	rs75143629
38466133	rs112310540
38466355	rs1665503
38466443	rs2445001
38466447	rs72633406
38466670	rs150121075
38466739	rs72633407
38466911	rs72633410
38466948	rs112010704
38467007	rs12676751
38467234	rs6991431
38467514	rs141832556
38467740	rs72633412
38467919	rs35313666
38468014	rs117939306
38468349	rs117644866
38468381	rs79497540
38468504	rs34147027
38468605	rs2593095
38468681	rs2593094
38468811	rs1966887
38468851	rs1838930
38468866	rs189792
38469095	rs16887548
38469303	rs7832232
38469443	rs17582890
38469527	rs60363452
38469599	rs57332526
38469602	rs11778736
38469671	rs11774736
38470006	rs17504762
38470624	rs16887551
38470916	rs75164797
38471195	rs7835133
38471372	rs7835320
38471500	rs17583015
38471616	rs13276269
38471714	rs7845862
38471824	rs327929
38471916	rs117868970
38471989	rs145914474
38472572	rs1671624
38472661	rs62504072
38472680	rs2593093
38472873	rs2593092
38473348	rs2593091
38473361	rs117018533
38473495	rs2604498
38473556	rs2593090
38473575	rs2604497
38473855	rs2593089
38474392	rs17583169
38474484	rs1000236
38474822	rs17583197
38474924	rs1455193
38475147	rs1671621
38475175	rs1665511
38475943	rs7015704
38475963	rs34959960
38476053	rs10958749
38476208	rs7844617
38476799	rs7016130
38476862	rs193003
38476975	rs73604004
38477087	rs73601884
38478099	rs327943
38478824	rs79254283
38479417	rs4733888
38479419	rs327941
38479693	rs327940
38480110	rs113015423
38480384	rs99735
38480477	rs117516655
38480529	rs99733
38480612	rs7819300
38481183	rs1455195
38481452	rs4733889
38481736	rs327939
38482549	rs6474448
38482771	rs139920174
38482963	rs76006945
38483026	rs1665515
38483087	rs1665514
38483205	rs12679912
38483435	rs1665512
38484194	rs1447051
38484612	rs12335077
38484726	rs6992470
38484975	rs57920099
38485090	rs9693110
38485823	rs150337787
38485955	rs6474455
38486145	rs13272504
38486229	rs72633451
38486525	rs138541968
38486658	rs67653004
38486970	rs6474458
38487211	rs10099700
38487305	rs13282640
38488601	rs7818839
38488616	rs118137166
38489228	rs6992256
38489529	rs1530596
38489538	rs116980906
38489823	rs58771252
38490204	rs59774309
38491107	rs11774612
38491513	rs66524346
38491660	rs62504124
38491685	rs147330012
38491777	rs58191591
38491943	rs79691469
38492052	rs72633463
38492495	rs56042810
38492733	rs56065160
38492893	rs4733931
38493041	rs4733932
38494020	rs12545223
38494299	rs62504127
38494721	rs13265706
38495252	rs1596971
38496062	rs72634725
38496250	rs74516526
38496534	rs1447055
38497650	rs13253867
38498243	rs72634730
38498246	rs13251679
38498637	rs6474464
38498845	rs72634734
38499464	rs4733933
38499567	rs4733890
38499757	rs7829391
38500291	rs78506403
38500425	rs111690554
38500467	rs12545202
38500896	rs11779106
38501519	rs59281997
38501959	rs58026819
38502232	rs117355344
38502453	rs6995988
38502796	rs117718140
38502881	rs13258535
38503423	rs72612128
38503770	rs77124270
38503792	rs80170641
38504331	rs895624
38504332	rs117616558
38505057	rs72634738
38506067	rs7819654
38506158	rs9650336
38507536	rs6994532
38508227	rs72612129
38508357	rs895621
38508421	rs895620
38508741	rs76739044
38508987	rs7824271
38509005	rs10958773
38509067	rs118066770
38509480	rs117739807
38509762	rs72634742
38509821	rs1447058
38509994	rs76875261
38511148	rs2166612
38511395	rs140757337
38511505	rs11783911
38511992	rs117443811
38512360	rs76618607
38513039	rs10958781
38513246	rs12679909
38513516	rs117720291
38513728	rs7822482
38513737	rs7832300
38514099	rs78880573
38514745	rs1447057
38514991	rs62504129
38515898	rs1125710
38516169	rs1125709
38516580	rs116951469
38516616	rs116861703
38516634	rs1016273
38517026	rs58506399
38517756	rs79344662
38517818	rs139110333
38517941	rs75693943
38518010	rs71517722
38518131	rs11782681
38518665	rs111449242
38518757	rs12681893
38519072	rs4733936
38519369	rs56316948
38519411	rs28704672
38519564	rs143807547
38520434	rs10453138
38520502	rs10453139
38521247	rs67855921
38522456	rs139084650
38522897	rs13274384
38523612	rs10106420
38523882	rs10958801
38524738	rs117954424
38525401	rs77035902
38526258	rs117956478
38526497	rs113024547
38526684	rs117624245
38527367	rs72634747
38527380	rs72634748
38527752	rs111786990
38527909	rs72634750
38528197	rs140802671
38528508	rs2044528
38528787	rs895619
38529644	rs139690982
38530477	rs2166611
38530599	rs7007981
38531258	rs11780536
38531709	rs7017208
38531863	rs72634752
38532018	rs79394511
38532440	rs79852627
38532918	rs10755988
38532976	rs117964839
38533034	rs10958803
38533523	rs74691742
38534332	rs147499164
38535185	rs2411279
38535441	rs35131262
38535739	rs56101407
38536625	rs7011775
38537589	rs117312759
38538732	rs117736017
38539160	rs139179310
38539742	rs11777840
38539754	rs6651370
38540692	rs12677811
38540944	rs10958805
38540971	rs7004251
38541400	rs73607330
38541539	rs78850344
38541679	rs117754656
38542354	rs141600171
38542927	rs72634756
38543131	rs74584846
38543148	rs75206231
38545129	rs1900408
38545139	rs147214891
38545142	rs1900407
38545283	rs10103655
38545288	rs113970437
38545752	rs57390282
38546128	rs10107406
38546173	rs11997059
38546543	rs16887670
38546707	rs1010588
38547033	rs16887675
38547229	rs16887681
38547435	rs16887685
38547447	rs10108325
38548441	rs4366051
38548486	rs71517725
38548619	rs4733942
38548644	rs11780723
38548829	rs13262705
38549335	rs1010589
38549355	rs10098580
38549402	rs10089551
38549432	rs10095209
38550136	rs7817745
38550975	rs1584268
38551041	rs77826201
38551776	rs113380838
38551936	rs36003880
38552471	rs72634762
38552532	rs7837897
38552757	rs7816405
38552891	rs79341047
38553833	rs148106344
38553935	rs143638473
38553948	rs12680269
38554066	rs13278065
38554204	rs78887083
38554249	rs35004863
38554708	rs10109740
38554723	rs13279807
38554948	rs10101851
38555447	rs72634766
38555872	rs7001342
38555953	rs146620976
38556224	rs72634767
38556927	rs10101740
38557345	rs113608876
38557346	rs142482825
38557350	rs146505289
38557391	rs72634769
38558262	rs3758100
38558577	rs10282916
38558603	rs117803827
38558756	rs7820902
38558797	rs148047457
38558998	rs16887704
38559013	rs4364602
38559249	rs11998624
38559309	rs11997243
38559326	rs11997244
38559362	rs11997272
38559641	rs17584588
38559738	rs117167255
38559825	rs10081442
38561631	rs10504010
38561633	rs11785498
38562212	rs112806803
38562283	rs147895537
38562668	rs62504147
38562738	rs75943522
38562845	rs10104530
38563078	rs143175696
38563602	rs72634773
38564768	rs78424552
38564849	rs73676485
38565179	rs4733892
38565482	rs10481323
38565629	rs10481324
38565687	rs35506788
38565943	rs117188043
38566498	rs9969670
38566608	rs11991551
38567106	rs34673333
38567375	rs74876988
38567405	rs150992031
38567446	rs4733943
38567492	rs4733944
38567746	rs28754331
38567850	rs6474492
38568215	rs57128498
38568319	rs4733945
38568347	rs75112574
38568510	rs77400342
38568936	rs6992505
38569191	rs7016050
38569214	rs6992997
38569331	rs12544899
38569354	rs7016216
38569392	rs117063988
38569944	rs34888097
38569960	rs79768953
38569981	rs34821839
38570131	rs72634779
38570132	rs2166615
38570500	rs75190271
38571141	rs17584637
38571341	rs7003970
38571549	rs55776134
38571584	rs13273058
38571717	rs111534849
38571934	rs6474493
38571957	rs11782034
38572213	rs71517726
38572422	rs6983695
38572792	rs79891720
38573028	rs6474494
38573610	rs143328787
38573765	rs7828448
38574366	rs10755989
38574762	rs35923293
38575002	rs117851425
38575446	rs138415946
38575483	rs57103009
38575597	rs72634781
38576230	rs73609064
38576467	rs147532840
38576554	rs80194758
38576746	rs58023535
38576759	rs6474495
38576770	rs58828883
38576956	rs57745345
38577162	rs7014916
38577324	rs10958807
38577405	rs4573236
38577711	rs6986318
38577762	rs113650414
38578166	rs73609071
38579706	rs74517035
38580107	rs73609073
38581777	rs73609076
38582053	rs16887717
38582476	rs17506431
38582571	rs28413047
38582680	rs112886626
38582758	rs58800674
38583277	rs77996533
38583468	rs62504152
38584115	rs112989193
38584385	rs73609080
38584969	rs10090223
38585133	rs7462041
38585278	rs2411278
38585618	rs28364583
38585884	rs16887720
38586456	rs2898679
38587043	rs7463038
38587149	rs60211517
38587611	rs2166614
38587848	rs79563374
38587855	rs72636125
38588043	rs7007474
38588101	rs78602187
38588313	rs6985355
38589290	rs77722101
38589422	rs145370100
38589950	rs187305422
38589953	rs6474497
38590448	rs73609094
38590543	rs113521214
38590923	rs75863883
38590994	rs34153723
38591159	rs6985677
38591178	rs9692775
38591472	rs16887728
38592135	rs7821911
38592423	rs17506599
38593645	rs11776390
38594656	rs17506613
38594767	rs73609100
38595163	rs16887731
38595885	rs117307263
38596395	rs4733947
38596570	rs4354275
38597056	rs117166521
38597107	rs4281089
38597320	rs57947571
38597727	rs13278546
38598228	rs78088300
38598490	rs16887736
38598527	rs17513063
38599213	rs75779024
38599218	rs7844381
38599440	rs17513105
38599748	rs78981097
38599893	rs7814409
38600621	rs73611010
38601398	rs10958809
38601547	rs79563235
38601582	rs76420667
38601834	rs7015882
38601928	rs72636131
38601929	rs74716243
38601949	rs7008502
38602243	rs147057125
38602323	rs7845067
38602441	rs58723874
38602617	rs17513131
38603081	rs11782157
38603164	rs7838063
38604174	rs35408109
38605368	rs13269340
38606393	rs117625473
38606475	rs11992001
38606564	rs7009994
38606606	rs13252226
38607042	rs13275810
38607833	rs1607101
38608896	rs74628857
38610096	rs7816768
38610523	rs35301383
38611565	rs11991738
38612246	rs1609514
38612467	rs7004137
38612665	rs73611025
38612771	rs72636133
38613497	rs57638952
38613627	rs117798485
38613641	rs59960370
38614532	rs117471926
38614690	rs118155490
38615208	rs62505793
38616114	rs141163300
38616692	rs72636135
38617326	rs6474499
38617492	rs78928918
38618468	rs34678540
38618768	rs7016882
38620090	rs6995577
38620272	rs62505795
38621504	rs62505796
38621568	rs62505797
38621686	rs62505798
38621848	rs28425558
38622060	rs79502983
38622612	rs56216879
38622673	rs56386453
38623053	rs62505801
38624018	rs58215145
38624691	rs117665817
38624767	rs62505803
38625363	rs62505804
38626007	rs142546946
38626079	rs62505805
38626174	rs200354920
38626649	rs62640232
38626928	rs62643674
38627361	rs3739247
38627603	rs11781576
38627928	rs3739248
38628241	rs73611043
38628586	rs142706739
38628758	rs10958810
38628973	rs11776867
38629245	rs11776967
38629379	rs11779183
38629719	rs11777089
38630568	rs77070186
38630684	rs7010939
38630811	rs117953554
38631087	rs76695567
38631685	rs62505809
38631705	rs62505810
38631743	rs115618666
38631820	rs62505811
38632490	rs62505812
38632995	rs6985406
38633335	rs59836717
38633390	rs10086394
38633714	rs17585539
38635371	rs11782799
38635476	rs10103542
38636735	rs62505816
38637000	rs11784655
38637695	rs62505817
38639175	rs35834813
38639712	rs7816056
38641160	rs6474500
38641162	rs13261563
38641231	rs55707255
38641823	rs62505819
38643093	rs117165863
38644914	rs11467
38646402	rs34210207
38648262	rs146361816
38648304	rs77224752
38648826	rs74450206
38650190	rs180937869
38651071	rs62506665
38654541	rs117212118
38655359	rs62506666
38656250	rs13252897
38656301	rs13260356
38656652	rs13267903
38657655	rs34490523
38657695	rs6997835
38658394	rs4733950
38658530	rs144640163
38659572	rs62506667
38660590	rs75769065
38661208	rs140434359
38662896	rs78820389
38663980	rs62506668
38664174	rs7818605
38664484	rs13252677
38664485	rs13280237
38665777	rs17513905
38666125	rs62506669
38666181	rs73613042
38666302	rs111874398
38668073	rs12682108
38668247	rs75694983
38668319	rs6998357
38668394	rs62506670
38668999	rs34988779
38669211	rs117374250
38669232	rs11778012
38669560	rs7833768
38669662	rs6999535
38669816	rs62506671
38670196	rs62506672
38670807	rs75761946
38671894	rs118056711
38672949	rs6474504
38673184	rs71517736
38674064	rs35450652
38674863	rs11782402
38675524	rs117488318
38676283	rs111714947
38677322	rs34235313
38677932	rs2013586
38678477	rs11781693
38679068	rs76142547
38679404	rs11778558
38679471	rs190913539
38679889	rs56378559
38680105	rs143745734
38681076	rs11780430
38681232	rs117825029
38682531	rs1971400
38683329	rs36029398
38683380	rs146623228
38683557	rs141414758
38683736	rs7815289
38684427	rs2037205
38684853	rs2037204
38685274	rs34493171
38685298	rs7821004
38685503	rs79900107
38685601	rs12674997
38685839	rs116932660
38685961	rs142120933
38686045	rs2037203
38687230	rs7005388
38687972	rs7839310
38689018	rs34884634
38690457	rs6474506
38691139	rs10808998
38691320	rs79721111
38692268	rs62506678
38692633	rs141606182
38692689	rs111262714
38693135	rs11775959
38693262	rs6474507
38694383	rs869471
38694715	rs189121275
38694950	rs56061308
38695722	rs75433153
38695996	rs2292741
38696699	rs150381448
38696868	rs17514531
38697183	rs111838579
38697436	rs117567025
38697649	rs13262797
38699299	rs17586524
38699432	rs147255993
38700589	rs142633101
38701329	rs7009521
38702278	rs16887795
38702518	rs59792624
38702568	rs112749143
38702953	rs113208435
38703278	rs117945402
38703555	rs189930883
38704374	rs80126037
38706369	rs1802267
38706397	rs3802249
38706619	rs117077992
38706795	rs144004105
38707452	rs3739251
38707784	rs17514831
38709553	rs1135990
38711215	rs147102611
38711279	rs34679507
38711610	rs12156308
38711630	rs17514920
38711941	rs7824688
38712103	rs35104870
38712132	rs7845725
38712347	rs62506680
38713070	rs6983420
38713288	rs13271538
38713891	rs10504011
38714109	rs10504012
38714130	rs62506682
38714421	rs7000232
38715232	rs62506742
38715287	rs16887815
38715575	rs147931829
38716224	rs13265820
38716574	rs10088007
38716792	rs16875948
38716909	rs7015528
38717029	rs9298642
38717225	rs77443704
38718619	rs6999014
38718726	rs10092059
38718849	rs116972230
38719239	rs145156322
38720310	rs72636169
38720556	rs4566997
38720878	rs6988061
38720996	rs138352027
38724215	rs13251185
38725122	rs117848710
38725194	rs35273942
38725282	rs62506744
38725384	rs35785308
38725395	rs35734829
38725555	rs13254846
38725669	rs6982432
38725692	rs146980051
38726374	rs11776166
38726737	rs6986939
38727031	rs34497260
38727464	rs7003661
38727911	rs17587272
38727972	rs16887849
38728299	rs78502255
38729299	rs117782806
38730528	rs79027471
38730894	rs7008738
38732792	rs2012230
38732963	rs13267371
38733196	rs13280455
38733509	rs78162737
38734073	rs17515466
38734128	rs16887854
38734581	rs4394356
38734876	rs13264372
38735352	rs11783899
38735794	rs9969666
38736089	rs6984966
38736377	rs11784857
38736820	rs12549416
38736846	rs12680682
38736887	rs10100478
38736971	rs16875950
38737012	rs71517741
38737564	rs189898973
38737576	rs58563242
38737811	rs142710424
38738435	rs146663429
38739317	rs187718835
38739407	rs143754755
38739946	rs192190901
38740552	rs62506748
38740733	rs13257392
38740946	rs74367144
38740974	rs13257781
38740977	rs13271689
38741175	rs13280905
38741525	rs16887860
38742062	rs62506750
38742649	rs28445352
38742856	rs28714282
38742885	rs28654211
38743144	rs76087414
38743891	rs35226051
38745365	rs9298644
38746847	rs13254160
38748612	rs13248839
38748844	rs62503411
38750172	rs62503412
38750950	rs7013851
38750957	rs141783851
38751265	rs72636186
38751832	rs59186108
38752273	rs111485759
38752322	rs13259042
38752669	rs62503453
38753653	rs112353749
38753770	rs62503454
38754530	rs3847141
38754610	rs117146895
38755570	rs113698361
38755899	rs72636190
38755961	rs62503455
38756302	rs72636191
38757464	rs10081432
38757733	rs13248375
38758062	rs13251522
38759228	rs117064964
38759263	rs28419696
38759592	rs62503456
38759610	rs77741182
38759648	rs60857692
38759739	rs527790322
38759905	rs61171823
38760034	rs150135798
38760047	rs62503457
38760132	rs2010445
38760249	rs72636193
38760594	rs62503459
38761012	rs75233095
38761183	rs10113275
38761805	rs13262637
38761852	rs11785631
38762056	rs11776027
38762189	rs60299941
```
