## Supplementary material for "Characterization of shared and ancestry-specific signals driving complex traits using multi-ancestry fine-mapping": susiex_nc1.cs80.cs

```
CS_ID	SNP	BP	REF_ALLELE	ALT_ALLELE	REF_FRQ	BETA	SE	-LOG10P	CS_PIP	OVRL_PIP
1	chr8:58464798:G:A	58464798	A,A	G,G	1,1	inf,inf	inf,inf	8.86368,0.167952	0.100219	0.100219
1	chr8:58426720:T:C	58426720	C,C	T,T	1,1	inf,inf	inf,inf	8.6398,0.447104	0.0849661	0.0849661
1	chr8:58423997:C:T	58423997	T,T	C,C	1,1	inf,inf	inf,inf	8.56162,0.414084	0.0684614	0.0684614
1	chr8:58420135:G:A	58420135	A,A	G,G	1,1	inf,-inf	inf,inf	8.57328,0.334917	0.0634014	0.0634014
1	chr8:58434625:A:G	58434625	G,G	A,A	1,1	inf,-inf	inf,inf	8.59387,0.238104	0.0593898	0.0593898
1	chr8:58440975:C:T	58440975	T,T	C,C	1,1	inf,-inf	inf,inf	8.58627,0.242827	0.0587	0.0587
1	chr8:58427366:A:G	58427366	G,G	A,A	1,1	inf,inf	inf,inf	8.59179,0.189282	0.0563693	0.0563693
1	chr8:58418723:T:G	58418723	G,G	T,T	1,1	inf,-inf	inf,inf	8.50149,0.326689	0.0536571	0.0536571
1	chr8:58470156:A:G	58470156	G,G	A,A	1,1	inf,inf	inf,inf	8.48586,0.324047	0.0516907	0.0516907
1	chr8:58415171:T:C	58415171	C,C	T,T	1,1	inf,inf	inf,inf	8.53636,0.190477	0.049996	0.049996
1	chr8:58413036:C:G	58413036	G,G	C,C	1,1	inf,-inf	inf,inf	8.4972,0.245691	0.0484685	0.0484685
1	chr8:58427544:A:C	58427544	C,C	A,A	1,1	inf,-inf	inf,inf	8.41883,0.328032	0.0448702	0.0448702
1	chr8:58476006:T:C	58476006	C,C	T,T	1,1	inf,inf	inf,inf	8.32983,0.32922	0.0370005	0.0370005
1	chr8:58457761:G:A	58457761	A,A	G,G	1,1	inf,inf	inf,inf	7.81171,1.04791	0.0369688	0.0369688
```
