## Supplementary material for "Characterization of shared and ancestry-specific signals driving complex traits using multi-ancestry fine-mapping": susiex_nc1.cs80.snp

```
BP	SNP	PIP(CS1)	LogBF(CS1,Pop1)	LogBF(CS1,Pop2)
57692608	chr8:57692608:T:G	3.13383e-09	-1.71008	-1.00796
57693393	chr8:57693393:A:G	9.87105e-09	-3.2746e-10	-1.57068
57693511	chr8:57693511:G:A	9.33595e-08	-3.2746e-10	0.676169
57693838	chr8:57693838:A:T	9.97605e-08	-3.2746e-10	0.742484
57693944	chr8:57693944:A:T	6.01665e-08	-3.2746e-10	0.236828
57694147	chr8:57694147:A:C	8.29741e-08	-3.2746e-10	0.558241
57694168	chr8:57694168:G:A	8.023e-08	-3.2746e-10	0.52461
57694224	chr8:57694224:A:G	8.18608e-08	-3.2746e-10	0.544732
57694263	chr8:57694263:G:A	9.73308e-09	-3.2746e-10	-1.58476
57694276	chr8:57694276:G:A	1.32281e-08	-3.2746e-10	-1.27795
57694509	chr8:57694509:G:A	9.90425e-08	-3.2746e-10	0.735261
57694585	chr8:57694585:C:T	8.18608e-08	-3.2746e-10	0.544732
57694655	chr8:57694655:C:A	7.93352e-08	-3.2746e-10	0.513394
57694828	chr8:57694828:T:C	2.31517e-08	-3.2746e-10	-0.718221
57694877	chr8:57694877:C:CTG	8.18608e-08	-3.2746e-10	0.544732
57694899	chr8:57694899:C:T	8.18608e-08	-3.2746e-10	0.544732
57695298	chr8:57695298:T:C	1.32367e-08	-3.2746e-10	-1.27729
57695495	chr8:57695495:G:A	8.27809e-08	-3.2746e-10	0.555909
57695637	chr8:57695637:G:A	2.47441e-08	-3.2746e-10	-0.651703
57695719	chr8:57695719:A:G	8.27757e-08	-3.2746e-10	0.555847
57695822	chr8:57695822:A:G	8.18608e-08	-3.2746e-10	0.544732
57696030	chr8:57696030:T:C	8.06543e-08	-3.2746e-10	0.529884
57696222	chr8:57696222:A:G	2.47441e-08	-3.2746e-10	-0.651703
57696289	chr8:57696289:G:T	8.24121e-08	-3.2746e-10	0.551444
57696382	chr8:57696382:T:C	9.80255e-09	-3.2746e-10	-1.57765
57696663	chr8:57696663:A:G	8.19262e-08	-3.2746e-10	0.545531
57696688	chr8:57696688:A:C	8.12681e-08	-3.2746e-10	0.537466
57696717	chr8:57696717:C:T	7.53811e-08	-3.2746e-10	0.462268
57696929	chr8:57696929:T:C	7.57628e-09	-1.28579	-0.54948
57696930	chr8:57696930:G:A	1.74439e-07	-3.2746e-10	1.30129
57696963	chr8:57696963:C:G	8.18608e-08	-3.2746e-10	0.544732
57696976	chr8:57696976:T:C	4.27853e-07	-3.2746e-10	2.19849
57697129	chr8:57697129:T:C	5.94616e-08	-3.2746e-10	0.225042
57697246	chr8:57697246:A:G	3.87839e-08	-3.2746e-10	-0.202283
57697249	chr8:57697249:A:G	1.01747e-05	-0.0365673	5.40394
57698014	chr8:57698014:C:T	6.45088e-08	-3.2746e-10	0.306514
57698041	chr8:57698041:G:A	8.21723e-08	-3.2746e-10	0.54853
57698597	chr8:57698597:G:A	8.18608e-08	-3.2746e-10	0.544732
57698622	chr8:57698622:C:T	8.20301e-08	-3.2746e-10	0.546799
57698741	chr8:57698741:A:G	1.56051e-08	-3.2746e-10	-1.11269
57698822	chr8:57698822:C:T	3.49542e-09	-1.6992	-0.909638
57698981	chr8:57698981:G:C	8.19294e-08	-3.2746e-10	0.54557
57699147	chr8:57699147:G:A	8.15093e-08	-3.2746e-10	0.540429
57699325	chr8:57699325:T:A	3.61984e-08	-3.2746e-10	-0.271273
57699366	chr8:57699366:G:A	1.15754e-08	-3.2746e-10	-1.4114
57699459	chr8:57699459:G:GACAA	7.73678e-08	-3.2746e-10	0.488283
57699827	chr8:57699827:C:T	6.16028e-08	-3.2746e-10	0.26042
57700208	chr8:57700208:C:A	7.10729e-09	-1.37172	-0.527444
57700241	chr8:57700241:T:C	3.62016e-08	-3.2746e-10	-0.271185
57700613	chr8:57700613:A:G	7.55219e-09	-1.26882	-0.569634
57700998	chr8:57700998:G:A	9.93424e-08	-3.2746e-10	0.738284
57701002	chr8:57701002:C:T	9.64529e-08	-3.2746e-10	0.708767
57701003	chr8:57701003:CA:AA	0.000790615	0.385987	9.33429
57701125	chr8:57701125:G:A	3.65648e-09	-0.993204	-1.57058
57701149	chr8:57701149:G:A	1.92699e-08	-3.2746e-10	-0.901742
57701406	chr8:57701406:A:G	7.23736e-08	-3.2746e-10	0.421553
57701729	chr8:57701729:C:A	7.03937e-09	-1.36596	-0.542808
57701756	chr8:57701756:A:G	1.33005e-08	-3.2746e-10	-1.27249
57701968	chr8:57701968:G:A	2.21645e-07	-3.2746e-10	1.54079
57702541	chr8:57702541:C:T	6.70663e-08	-3.2746e-10	0.345394
57702592	chr8:57702592:C:T	1.60707e-05	0.0992421	5.72522
57702691	chr8:57702691:T:C	9.09974e-08	-3.2746e-10	0.650542
57702715	chr8:57702715:C:A	1.15845e-08	0.00353768	-1.41416
57702722	chr8:57702722:T:C	6.66462e-08	-3.2746e-10	0.339109
57702819	chr8:57702819:AAAAT:A	9.30498e-08	-3.2746e-10	0.672846
57702868	chr8:57702868:T:C	6.7128e-08	-3.2746e-10	0.346314
57703074	chr8:57703074:G:A	9.13483e-08	-3.2746e-10	0.654392
57703248	chr8:57703248:C:A	8.49118e-08	-3.2746e-10	0.581325
57703363	chr8:57703363:G:A	8.63728e-08	-3.2746e-10	0.598384
57703582	chr8:57703582:C:T	7.06777e-08	-3.2746e-10	0.397842
57703600	chr8:57703600:G:A	9.87483e-09	-3.2746e-10	-1.5703
57703698	chr8:57703698:A:G	7.19536e-08	-3.2746e-10	0.415734
57703735	chr8:57703735:T:C	7.44619e-08	-3.2746e-10	0.449999
57703948	chr8:57703948:C:T	9.88959e-09	-3.2746e-10	-1.56881
57704061	chr8:57704061:G:A	1.14036e-08	-1.28663	-0.139732
57704171	chr8:57704171:C:T	5.30196e-09	-1.37751	-0.814696
57704277	chr8:57704277:G:A	5.65673e-08	-3.2746e-10	0.175143
57704383	chr8:57704383:C:T	6.36698e-08	-3.2746e-10	0.293423
57704419	chr8:57704419:G:A	4.08534e-09	-1.71946	-0.733419
57704546	chr8:57704546:G:A	1.35934e-08	-3.2746e-10	-1.2507
57704596	chr8:57704596:C:T	6.27879e-06	0.12951	4.75513
57704741	chr8:57704741:A:C	5.80661e-08	-3.2746e-10	0.201294
57704868	chr8:57704868:A:T	5.70458e-08	-3.2746e-10	0.183566
57704888	chr8:57704888:G:A	5.7871e-08	-3.2746e-10	0.197927
57705342	chr8:57705342:T:C	5.8289e-08	-3.2746e-10	0.205125
57705441	chr8:57705441:A:G	5.77087e-08	-3.2746e-10	0.19512
57705539	chr8:57705539:G:A	5.82674e-08	-3.2746e-10	0.204755
57705691	chr8:57705691:T:C	5.97984e-08	-3.2746e-10	0.23069
57705696	chr8:57705696:A:G	7.89211e-09	-1.79442	-1.06538e-09
57705977	chr8:57705977:C:T	2.61911e-08	-3.2746e-10	-0.594867
57706127	chr8:57706127:G:A	7.76344e-09	-1.81086	-1.06538e-09
57706292	chr8:57706292:G:A	1.10039e-08	-1.46204	-1.06538e-09
57706422	chr8:57706422:T:C	5.53734e-08	-3.2746e-10	0.15381
57706445	chr8:57706445:A:G	1.41862e-07	-3.2746e-10	1.09456
57706496	chr8:57706496:C:T	4.13537e-08	-3.2746e-10	-0.138125
57706661	chr8:57706661:T:A	1.06792e-07	-3.2746e-10	0.810595
57706760	chr8:57706760:T:G	4.44408e-08	-3.2746e-10	-0.0661305
57707044	chr8:57707044:C:T	4.86601e-09	-1.19496	-1.08305
57707345	chr8:57707345:A:G	5.52039e-08	-3.2746e-10	0.150745
57707693	chr8:57707693:C:T	5.29525e-09	-1.16516	-1.02831
57707745	chr8:57707745:G:A	5.51421e-08	-3.2746e-10	0.149626
57707825	chr8:57707825:G:A	5.52433e-08	-3.2746e-10	0.151459
57707851	chr8:57707851:A:C	1.39665e-07	-3.2746e-10	1.07896
57707893	chr8:57707893:G:A	5.56667e-08	-3.2746e-10	0.159095
57707935	chr8:57707935:T:C	5.53734e-08	-3.2746e-10	0.15381
57707948	chr8:57707948:C:T	5.53734e-08	-3.2746e-10	0.15381
57708176	chr8:57708176:T:G	5.64147e-08	-3.2746e-10	0.172442
57708184	chr8:57708184:A:T	5.5266e-08	-3.2746e-10	0.151869
57708698	chr8:57708698:T:C	5.61739e-08	-3.2746e-10	0.168164
57708995	chr8:57708995:C:G	5.53734e-08	-3.2746e-10	0.15381
57709133	chr8:57709133:A:T	1.84842e-08	-1.05631	0.112943
57709142	chr8:57709142:G:A	5.76323e-08	-3.2746e-10	0.193795
57709191	chr8:57709191:C:T	2.25446e-08	-3.2746e-10	-0.744793
57709203	chr8:57709203:G:C	1.85294e-08	-3.2746e-10	-0.940928
57709314	chr8:57709314:C:G	5.46641e-08	-3.2746e-10	0.140918
57709487	chr8:57709487:A:T	5.53734e-08	-3.2746e-10	0.15381
57709494	chr8:57709494:T:C	5.53734e-08	-3.2746e-10	0.15381
57709569	chr8:57709569:C:A	5.5415e-08	-3.2746e-10	0.154562
57709609	chr8:57709609:A:ATATAT	5.10263e-08	-3.2746e-10	0.0720535
57709617	chr8:57709617:C:T	5.48164e-09	-1.2	-0.958885
57710144	chr8:57710144:C:T	1.07625e-08	-3.2746e-10	-1.48422
57710199	chr8:57710199:A:G	1.38681e-07	-3.2746e-10	1.07189
57710523	chr8:57710523:G:A	4.1124e-08	-0.143696	-1.06538e-09
57710625	chr8:57710625:C:T	5.53734e-08	-3.2746e-10	0.15381
57710752	chr8:57710752:TAA:T	5.53734e-08	-3.2746e-10	0.15381
57710817	chr8:57710817:A:G	5.53734e-08	-3.2746e-10	0.15381
57710906	chr8:57710906:T:C	1.51669e-07	0.420397	0.741016
57711389	chr8:57711389:C:T	5.37813e-08	-3.2746e-10	0.124638
57711512	chr8:57711512:T:C	7.16014e-08	-3.2746e-10	0.410827
57711657	chr8:57711657:C:G	2.00244e-08	-3.2746e-10	-0.863336
57711744	chr8:57711744:C:T	7.72917e-09	-1.81529	-1.06538e-09
57711879	chr8:57711879:T:C	5.51503e-08	-3.2746e-10	0.149774
57711887	chr8:57711887:C:T	5.58698e-08	-3.2746e-10	0.162736
57712095	chr8:57712095:C:A	5.53095e-08	-3.2746e-10	0.152657
57712208	chr8:57712208:C:A	5.53095e-08	-3.2746e-10	0.152657
57712275	chr8:57712275:C:T	4.63669e-09	-1.22695	-1.09934
57712279	chr8:57712279:G:A	5.90824e-08	-3.2746e-10	0.218645
57712419	chr8:57712419:G:A	6.42384e-07	0.34895	2.25595
57712839	chr8:57712839:T:A	5.21678e-08	-3.2746e-10	0.0941765
57712943	chr8:57712943:G:A	4.58053e-09	-1.70501	-0.633463
57712953	chr8:57712953:G:A	4.48963e-08	-3.2746e-10	-0.0559336
57713046	chr8:57713046:T:C	9.91894e-09	-3.2746e-10	-1.56584
57713092	chr8:57713092:C:T	1.6012e-08	-1.08695	-1.06538e-09
57713147	chr8:57713147:A:G	9.80723e-09	-3.2746e-10	-1.57717
57713380	chr8:57713380:T:A	1.03298e-08	-1.52526	-1.06538e-09
57713449	chr8:57713449:T:G	1.10214e-08	-3.2746e-10	-1.46045
57713481	chr8:57713481:C:A	1.07073e-08	-3.2746e-10	-1.48936
57713548	chr8:57713548:T:C	2.78756e-08	0.113131	-0.645669
57713732	chr8:57713732:A:G	2.84595e-09	-1.33687	-1.47752
57713752	chr8:57713752:T:A	9.79076e-09	-3.2746e-10	-1.57885
57713879	chr8:57713879:T:G	9.90774e-09	-3.2746e-10	-1.56697
57714039	chr8:57714039:AT:A	1.07117e-08	-3.2746e-10	-1.48895
57714154	chr8:57714154:T:G	2.11365e-08	0.0449504	-0.854235
57714156	chr8:57714156:C:T	7.79966e-08	0.284121	0.212256
57714307	chr8:57714307:T:C	2.30757e-08	-0.0312441	-0.690263
57714376	chr8:57714376:A:C	3.20975e-09	-1.26535	-1.42875
57714402	chr8:57714402:T:C	1.83722e-09	-1.72494	-1.52709
57714419	chr8:57714419:G:A	1.99551e-08	-0.00782909	-0.858975
57714466	chr8:57714466:A:C	1.07073e-08	-3.2746e-10	-1.48936
57715021	chr8:57715021:T:C	2.49481e-08	-3.2746e-10	-0.643489
57715432	chr8:57715432:G:C	2.57544e-07	1.6909	-1.06538e-09
57715473	chr8:57715473:G:A	1.85601e-08	-0.0393048	-0.899968
57715793	chr8:57715793:T:A	4.45891e-09	-1.47513	-0.890258
57715959	chr8:57715959:T:G	4.35501e-08	-0.0863763	-1.06538e-09
57716230	chr8:57716230:C:A	9.90375e-09	-3.2746e-10	-1.56737
57716839	chr8:57716839:T:A	2.41137e-08	-3.2746e-10	-0.677508
57716918	chr8:57716918:C:T	2.75382e-08	-3.2746e-10	-0.544715
57717127	chr8:57717127:G:T	5.08161e-09	-1.35735	-0.877306
57717154	chr8:57717154:C:T	2.36822e-08	0.0966157	-0.792178
57717243	chr8:57717243:T:C	2.42285e-08	0.0589635	-0.731722
57717276	chr8:57717276:A:G	3.61849e-09	-1.17241	-1.40183
57717964	chr8:57717964:C:T	2.69473e-08	0.221613	-0.78802
57718079	chr8:57718079:T:G	1.66776e-08	-3.2746e-10	-1.04622
57718525	chr8:57718525:C:G	2.6564e-09	-1.61965	-1.26366
57718560	chr8:57718560:G:T	2.37545e-08	-3.2746e-10	-0.692516
57719000	chr8:57719000:C:T	1.7304e-08	-3.2746e-10	-1.00935
57719078	chr8:57719078:A:G	2.04414e-08	-3.2746e-10	-0.842727
57719630	chr8:57719630:G:A	2.19681e-08	-3.2746e-10	-0.770697
57720064	chr8:57720064:G:A	2.19974e-08	-3.2746e-10	-0.769364
57720141	chr8:57720141:A:C	2.80921e-05	0.0071487	6.37581
57720197	chr8:57720197:C:T	1.2297e-07	-3.2746e-10	0.951651
57720649	chr8:57720649:C:T	1.11352e-05	0.0209719	5.4366
57720712	chr8:57720712:T:C	1.90767e-08	-3.2746e-10	-0.91182
57720974	chr8:57720974:G:A	3.53135e-09	-1.54062	-1.05799
57721631	chr8:57721631:G:A	5.07251e-08	-3.2746e-10	0.0661317
57722105	chr8:57722105:TCTGTTTAC:T	8.02307e-09	-1.77797	-1.06538e-09
57722117	chr8:57722117:T:A	8.02298e-09	-1.77798	-1.06538e-09
57722237	chr8:57722237:T:C	1.46166e-08	-3.2746e-10	-1.17813
57722440	chr8:57722440:T:C	2.57319e-08	-3.2746e-10	-0.612559
57722794	chr8:57722794:A:G	1.09964e-08	-3.2746e-10	-1.46272
57722798	chr8:57722798:A:C	2.53477e-05	-0.0558946	6.33605
57723119	chr8:57723119:T:G	1.40034e-08	-3.2746e-10	-1.22099
57723157	chr8:57723157:G:A	7.8104e-09	-1.80483	-1.06538e-09
57723393	chr8:57723393:C:T	7.55118e-09	-1.24115	-0.597436
57723547	chr8:57723547:G:A	1.59298e-08	-1.18345	0.0913574
57723765	chr8:57723765:G:A	1.94294e-08	-3.2746e-10	-0.893501
57723991	chr8:57723991:C:A	9.81277e-09	-3.2746e-10	-1.5766
57724096	chr8:57724096:T:C	9.77088e-09	-3.2746e-10	-1.58088
57724466	chr8:57724466:T:C	1.99938e-08	-3.2746e-10	-0.864864
57724600	chr8:57724600:G:A	9.73406e-09	-3.2746e-10	-1.58466
57724635	chr8:57724635:C:T	2.83155e-08	-3.2746e-10	-0.516878
57724843	chr8:57724843:C:T	4.61148e-09	-0.7486	-1.58314
57725092	chr8:57725092:C:T	2.20865e-07	1.53726	-1.06538e-09
57725263	chr8:57725263:C:T	1.71556e-08	-3.2746e-10	-1.01796
57725265	chr8:57725265:C:T	2.04123e-08	-3.2746e-10	-0.844149
57725693	chr8:57725693:G:T	1.16687e-08	-3.2746e-10	-1.40338
57725719	chr8:57725719:T:G	4.00726e-09	-1.7905	-0.681684
57726528	chr8:57726528:T:G	9.73461e-09	-3.2746e-10	-1.5846
57726639	chr8:57726639:C:T	2.94497e-08	-1.41492	0.937322
57726723	chr8:57726723:A:G	2.63728e-08	-1.41392	0.825966
57726738	chr8:57726738:A:C	2.64367e-08	-1.41715	0.831615
57726806	chr8:57726806:C:G	5.52965e-09	-1.76144	-0.388719
57727189	chr8:57727189:AT:A	9.00539e-09	-1.66246	-1.06538e-09
57727212	chr8:57727212:TA:T	1.81033e-06	-1.66424	5.30522
57727794	chr8:57727794:A:G	6.23971e-08	-1.78864	2.06187
57727820	chr8:57727820:G:T	1.64703e-09	-1.78052	-1.5808
57727889	chr8:57727889:G:A	4.73742e-08	-3.2746e-10	-0.00221024
57728024	chr8:57728024:A:G	9.49624e-09	-1.60939	-1.06538e-09
57728475	chr8:57728475:A:G	1.54372e-08	-3.2746e-10	-1.12351
57728649	chr8:57728649:A:G	3.75142e-09	-1.011	-1.52715
57729111	chr8:57729111:C:A	1.25596e-06	-1.62046	4.89582
57729194	chr8:57729194:T:A	3.55617e-09	-1.27599	-1.31561
57729981	chr8:57729981:A:C	4.5133e-09	-0.976682	-1.37658
57730724	chr8:57730724:G:A	4.44687e-09	-0.840518	-1.52757
57730885	chr8:57730885:AT:A	1.88801e-09	-1.73466	-1.49011
57731047	chr8:57731047:A:G	7.36019e-08	-1.78996	2.22835
57731072	chr8:57731072:C:G	9.1548e-08	-3.2746e-10	0.656575
57731189	chr8:57731189:A:G	3.17408e-09	-1.32435	-1.38092
57731797	chr8:57731797:A:C	4.28292e-09	-1.01222	-1.39344
57732182	chr8:57732182:T:C	3.90965e-09	-0.979624	-1.51722
57732199	chr8:57732199:T:C	1.92335e-08	-3.2746e-10	-0.903632
57732357	chr8:57732357:A:C	1.22375e-08	-3.2746e-10	-1.35579
57732602	chr8:57732602:TC:T	1.03847e-08	-1.51995	-1.06538e-09
57732720	chr8:57732720:A:G	4.29794e-09	-0.996414	-1.40574
57733197	chr8:57733197:G:A	1.27436e-08	-3.2746e-10	-1.31526
57733206	chr8:57733206:TTG:T	1.22287e-06	-1.49447	4.74313
57733397	chr8:57733397:A:G	4.59438e-08	-1.79194	1.75907
57733468	chr8:57733468:C:T	3.08438e-09	-1.76026	-0.973676
57733564	chr8:57733564:AT:A	3.76854e-09	-1.01604	-1.51756
57733741	chr8:57733741:A:ATC	3.87019e-09	-0.998459	-1.50853
57733743	chr8:57733743:AG:A	3.88903e-09	-0.993015	-1.50911
57733781	chr8:57733781:G:A	4.80668e-08	-1.79138	1.80368
57733821	chr8:57733821:T:A	8.91317e-08	-3.2746e-10	0.629826
57733941	chr8:57733941:C:G	1.57699e-08	-3.2746e-10	-1.10219
57734049	chr8:57734049:A:G	4.29373e-08	-1.7937	1.69315
57734059	chr8:57734059:G:C	4.20458e-08	-1.79354	1.67201
57734110	chr8:57734110:A:G	2.49226e-09	-1.70201	-1.24508
57734402	chr8:57734402:C:T	3.16026e-09	-1.34862	-1.36101
57734425	chr8:57734425:T:G	1.75186e-09	-1.72677	-1.57284
57734532	chr8:57734532:T:C	3.08502e-09	-1.37366	-1.36007
57734652	chr8:57734652:C:A	3.26926e-09	-1.3119	-1.36383
57734766	chr8:57734766:C:T	3.74267e-09	-1.02854	-1.51195
57735578	chr8:57735578:C:T	1.05413e-08	-1.50499	-1.06538e-09
57735699	chr8:57735699:A:G	2.3577e-09	-1.81524	-1.18736
57735808	chr8:57735808:C:G	2.54304e-09	-1.68584	-1.24109
57735873	chr8:57735873:G:A	9.79272e-09	-3.2746e-10	-1.57865
57735971	chr8:57735971:A:G	1.88685e-09	-1.74024	-1.48514
57736054	chr8:57736054:A:G	1.57647e-08	-3.2746e-10	-1.10251
57736189	chr8:57736189:A:G	4.02014e-09	-0.987895	-1.48108
57736199	chr8:57736199:G:A	2.57277e-09	-1.69654	-1.21876
57736497	chr8:57736497:C:A	2.98405e-09	-1.76146	-1.00554
57736555	chr8:57736555:C:A	6.11507e-08	-1.74071	1.99376
57737056	chr8:57737056:TAA:T	8.76484e-08	-3.2746e-10	0.613046
57737180	chr8:57737180:T:C	3.75973e-09	-1.02893	-1.50701
57737329	chr8:57737329:A:G	2.56031e-09	-1.34412	-1.57604
57737395	chr8:57737395:G:A	4.43958e-08	-3.2746e-10	-0.067144
57737399	chr8:57737399:A:T	3.74998e-09	-1.05431	-1.48422
57737567	chr8:57737567:A:G	1.73245e-09	-1.75824	-1.55251
57737823	chr8:57737823:G:C	1.74448e-09	-1.75474	-1.54909
57737971	chr8:57737971:A:C	8.22513e-09	-1.75309	-1.06538e-09
57738025	chr8:57738025:G:A	9.79272e-09	-3.2746e-10	-1.57865
57738666	chr8:57738666:A:G	9.77117e-09	-3.2746e-10	-1.58085
57738738	chr8:57738738:A:G	8.3283e-09	-1.74063	-1.06538e-09
57738751	chr8:57738751:A:G	3.79577e-09	-1.02592	-1.50049
57738990	chr8:57738990:T:C	9.7912e-09	-3.2746e-10	-1.5788
57738996	chr8:57738996:C:T	3.12793e-09	-1.73643	-0.983486
57739041	chr8:57739041:G:T	2.2045e-08	-0.767202	-1.06538e-09
57739548	chr8:57739548:T:C	1.24174e-08	-3.2746e-10	-1.34119
57739556	chr8:57739556:C:T	4.15958e-09	-1.02107	-1.4138
57739585	chr8:57739585:G:A	7.75872e-09	-1.81147	-1.06538e-09
57739887	chr8:57739887:A:G	1.05927e-08	-3.2746e-10	-1.50012
57740318	chr8:57740318:C:T	3.20311e-09	-1.71695	-0.979218
57740689	chr8:57740689:T:C	3.9564e-09	-1.01423	-1.47073
57740775	chr8:57740775:G:A	5.75285e-08	-1.79401	1.986
57740920	chr8:57740920:T:C	2.79377e-09	-1.78965	-1.04324
57741309	chr8:57741309:C:A	1.23351e-08	-3.2746e-10	-1.34784
57741648	chr8:57741648:A:G	5.42697e-08	-1.7939	1.92758
57741711	chr8:57741711:A:G	4.26941e-09	-0.879812	-1.529
57741712	chr8:57741712:G:C	1.76019e-06	-1.60812	5.22101
57741741	chr8:57741741:A:G	1.44791e-08	-3.2746e-10	-1.18758
57741742	chr8:57741742:G:A	1.24196e-08	-3.2746e-10	-1.34101
57742147	chr8:57742147:A:G	4.16966e-09	-1.0524	-1.38005
57742651	chr8:57742651:T:G	1.17491e-08	-1.39651	-1.06538e-09
57742715	chr8:57742715:T:C	2.36885e-07	-1.49192	3.09921
57743287	chr8:57743287:T:G	5.80086e-08	-1.7945	1.99481
57743441	chr8:57743441:G:A	9.79272e-09	-3.2746e-10	-1.57865
57743600	chr8:57743600:C:T	7.77098e-09	-1.80989	-1.06538e-09
57743676	chr8:57743676:G:A	1.20509e-08	-3.2746e-10	-1.37115
57743746	chr8:57743746:G:A	7.82282e-08	-3.2746e-10	0.499343
57743893	chr8:57743893:C:T	6.00054e-08	-1.78737	2.02152
57743938	chr8:57743938:T:C	3.14269e-08	-3.2746e-10	-0.412625
57743959	chr8:57743959:T:C	7.83071e-08	-3.2746e-10	0.50035
57743979	chr8:57743979:C:T	5.94442e-08	-1.79365	2.0184
57744273	chr8:57744273:T:C	3.81358e-09	-1.04718	-1.47454
57744305	chr8:57744305:C:T	9.81069e-09	-3.2746e-10	-1.57682
57744657	chr8:57744657:A:G	2.39618e-09	-1.71886	-1.26755
57745143	chr8:57745143:A:G	1.5343e-06	-1.50658	4.98212
57745215	chr8:57745215:T:A	1.58738e-08	-3.2746e-10	-1.09562
57745291	chr8:57745291:T:A	3.8209e-09	-1.04645	-1.47335
57745577	chr8:57745577:G:A	9.67296e-08	-3.2746e-10	0.711631
57745584	chr8:57745584:T:A	1.51947e-08	-3.2746e-10	-1.13934
57745991	chr8:57745991:A:G	4.94153e-09	-0.681688	-1.58093
57746188	chr8:57746188:C:A	5.11482e-08	-3.2746e-10	0.0744386
57746190	chr8:57746190:G:A	1.37041e-08	-3.2746e-10	-1.24259
57747095	chr8:57747095:T:C	1.80259e-09	-1.81526	-1.4558
57747288	chr8:57747288:A:T	1.63372e-08	-1.06684	-1.06538e-09
57747655	chr8:57747655:A:T	3.90015e-09	-1.70871	-0.790565
57747706	chr8:57747706:T:G	5.97052e-09	-0.493556	-1.5799
57747805	chr8:57747805:T:C	1.70587e-08	-3.2746e-10	-1.02363
57747879	chr8:57747879:C:T	5.68135e-08	0.179485	-1.06538e-09
57747937	chr8:57747937:A:G	9.26913e-09	-1.80294	0.169341
57748038	chr8:57748038:G:C	1.88004e-07	1.37617	-1.06538e-09
57748583	chr8:57748583:G:A	1.69387e-07	-1.51406	2.78596
57748682	chr8:57748682:G:A	1.10735e-08	-3.2746e-10	-1.45573
57748856	chr8:57748856:T:C	1.27588e-08	-0.601811	-0.71226
57749220	chr8:57749220:TC:T	5.4672e-09	-0.910331	-1.25119
57749419	chr8:57749419:T:G	1.6205e-09	-1.80371	-1.57384
57749530	chr8:57749530:C:T	1.06321e-08	-3.2746e-10	-1.49641
57749585	chr8:57749585:T:C	7.75318e-09	-1.81219	-1.06538e-09
57749769	chr8:57749769:A:G	4.89996e-09	-0.717205	-1.55386
57750321	chr8:57750321:G:A	1.63076e-09	-1.80535	-1.5659
57750340	chr8:57750340:G:A	1.10893e-08	-1.4543	-1.06538e-09
57750397	chr8:57750397:G:A	8.98666e-09	-1.66455	-1.06538e-09
57750430	chr8:57750430:G:A	2.48061e-06	-1.7548	5.71077
57750526	chr8:57750526:C:T	5.8875e-09	-0.927116	-1.16034
57750692	chr8:57750692:G:A	2.32346e-06	-1.68846	5.57898
57750842	chr8:57750842:A:G	9.99248e-09	-3.2746e-10	-1.55846
57750896	chr8:57750896:A:G	1.0371e-08	-3.2746e-10	-1.52128
57750928	chr8:57750928:A:T	5.62474e-09	-0.988877	-1.14424
57751174	chr8:57751174:A:G	9.73342e-09	-3.2746e-10	-1.58472
57751605	chr8:57751605:C:T	8.47655e-08	-1.68963	2.26923
57751969	chr8:57751969:A:G	6.18922e-09	-0.709079	-1.3284
57752402	chr8:57752402:A:T	9.82755e-09	-3.2746e-10	-1.5751
57752858	chr8:57752858:G:A	1.08429e-08	-3.2746e-10	-1.47678
57753059	chr8:57753059:G:A	5.28449e-09	-1.77758	-0.417931
57753217	chr8:57753217:C:T	1.94723e-08	-3.2746e-10	-0.891296
57753249	chr8:57753249:A:G	9.95838e-09	-1.56187	-1.06538e-09
57753326	chr8:57753326:T:C	1.95455e-09	-1.81528	-1.37485
57753381	chr8:57753381:A:G	5.70207e-09	-0.540309	-1.57915
57753690	chr8:57753690:C:A	3.69178e-08	-3.2746e-10	-0.251593
57754453	chr8:57754453:T:C	1.09372e-08	-3.2746e-10	-1.46812
57754474	chr8:57754474:A:C	9.80524e-09	-3.2746e-10	-1.57737
57754640	chr8:57754640:A:G	1.11823e-08	-3.2746e-10	-1.44595
57755422	chr8:57755422:G:A	4.18575e-09	-1.11627	-1.31234
57755467	chr8:57755467:T:A	1.17664e-08	-3.2746e-10	-1.39504
57755509	chr8:57755509:G:T	1.04992e-08	-3.2746e-10	-1.50899
57755598	chr8:57755598:A:G	6.4193e-09	-0.674016	-1.32696
57755722	chr8:57755722:T:C	3.14598e-08	-3.2746e-10	-0.411579
57755965	chr8:57755965:A:G	1.90231e-08	-3.2746e-10	-0.914632
57756702	chr8:57756702:A:G	3.25844e-09	-1.71174	-0.967298
57757003	chr8:57757003:A:G	1.00108e-08	-1.61801	0.0613835
57757055	chr8:57757055:A:G	1.58453e-08	-1.09742	-1.06538e-09
57757339	chr8:57757339:T:C	1.63886e-09	-1.80902	-1.55727
57757358	chr8:57757358:A:G	3.24554e-09	-1.76569	-0.91731
57757380	chr8:57757380:C:T	2.02637e-09	-1.78512	-1.36892
57757393	chr8:57757393:C:T	6.63081e-09	-0.851974	-1.11659
57757453	chr8:57757453:A:G	2.43168e-09	-1.8105	-1.16121
57757693	chr8:57757693:A:C	3.25104e-09	-1.71857	-0.962748
57757806	chr8:57757806:C:T	5.99678e-09	-0.897765	-1.1713
57757895	chr8:57757895:A:G	6.38512e-08	-3.2746e-10	0.296268
57758205	chr8:57758205:A:C	9.01039e-09	-0.806726	-0.855185
57758308	chr8:57758308:C:G	2.21519e-08	-3.2746e-10	-0.762367
57758578	chr8:57758578:A:G	2.07216e-09	-1.79602	-1.33568
57758962	chr8:57758962:T:C	2.96378e-09	-1.78825	-0.985573
57759134	chr8:57759134:A:G	9.99217e-09	-1.55849	-1.06538e-09
57759693	chr8:57759693:C:T	1.40498e-08	-3.2746e-10	-1.21768
57760200	chr8:57760200:G:T	2.02695e-09	-1.59954	-1.55422
57760282	chr8:57760282:T:C	4.75434e-09	-0.736026	-1.5652
57760338	chr8:57760338:G:T	5.58034e-09	-0.924956	-1.21608
57760505	chr8:57760505:A:G	2.7016e-09	-1.74686	-1.11959
57760738	chr8:57760738:G:A	1.28568e-06	-3.2746e-10	3.29876
57760808	chr8:57760808:C:T	1.01623e-08	-3.2746e-10	-1.5416
57760846	chr8:57760846:G:A	5.46606e-08	-3.2746e-10	0.140855
57760880	chr8:57760880:G:A	1.92892e-09	-1.63333	-1.56999
57760980	chr8:57760980:T:C	1.87226e-08	-3.2746e-10	-0.930556
57761349	chr8:57761349:A:G	1.00656e-08	-3.2746e-10	-1.55116
57761530	chr8:57761530:C:A	5.58301e-09	-0.754886	-1.38567
57761600	chr8:57761600:G:A	2.1494e-08	-0.792514	-1.06538e-09
57762263	chr8:57762263:T:A	3.92985e-08	-3.2746e-10	-0.189103
57762546	chr8:57762546:T:G	1.19062e-08	-3.2746e-10	-1.38323
57762572	chr8:57762572:A:G	3.36163e-09	-1.06828	-1.57958
57762607	chr8:57762607:T:G	3.54301e-09	-1.81529	-0.780017
57763825	chr8:57763825:A:T	1.14388e-08	-3.2746e-10	-1.42327
57763869	chr8:57763869:A:G	9.79889e-09	-3.2746e-10	-1.57802
57764102	chr8:57764102:G:A	9.05398e-09	-1.65708	-1.06538e-09
57764177	chr8:57764177:A:G	1.80564e-09	-1.8028	-1.46657
57764803	chr8:57764803:A:G	1.67407e-09	-1.76312	-1.58191
57764980	chr8:57764980:G:A	1.24269e-08	-3.2746e-10	-1.34042
57765635	chr8:57765635:C:T	3.15903e-09	-1.58156	-1.12846
57765885	chr8:57765885:T:C	1.45023e-08	-3.2746e-10	-1.18598
57766810	chr8:57766810:G:A	1.23771e-08	-3.2746e-10	-1.34444
57767002	chr8:57767002:C:T	1.06017e-08	-3.2746e-10	-1.49927
57767136	chr8:57767136:A:G	1.01275e-08	-1.54504	-1.06538e-09
57767219	chr8:57767219:C:T	1.12207e-08	-3.2746e-10	-1.44253
57767283	chr8:57767283:C:T	4.04168e-08	-3.2746e-10	-0.161042
57767547	chr8:57767547:AG:A	4.08734e-08	-3.2746e-10	-0.149809
57767752	chr8:57767752:A:G	1.50457e-08	-3.2746e-10	-1.1492
57768017	chr8:57768017:C:T	1.89386e-09	-1.77829	-1.44338
57768208	chr8:57768208:G:A	1.32977e-08	-3.2746e-10	-1.27269
57768469	chr8:57768469:T:G	2.50788e-09	-1.55441	-1.38644
57768555	chr8:57768555:G:A	3.11007e-09	-1.7191	-1.00655
57768817	chr8:57768817:G:A	2.64387e-08	-3.2746e-10	-0.58546
57768879	chr8:57768879:A:G	1.21065e-08	-3.2746e-10	-1.36655
57768993	chr8:57768993:A:G	7.77946e-09	-1.8088	-1.06538e-09
57769064	chr8:57769064:G:A	1.73619e-08	-1.13285	0.126845
57769225	chr8:57769225:C:G	2.46125e-09	-1.55775	-1.40187
57769339	chr8:57769339:C:G	1.04138e-08	-1.51716	-1.06538e-09
57769403	chr8:57769403:A:G	5.75313e-09	-0.669536	-1.44101
57769672	chr8:57769672:A:G	1.50594e-08	-3.2746e-10	-1.14828
57769899	chr8:57769899:T:C	1.14321e-08	-3.2746e-10	-1.42386
57770290	chr8:57770290:A:T	1.05391e-08	-3.2746e-10	-1.50519
57770578	chr8:57770578:A:G	1.12526e-08	-3.2746e-10	-1.43969
57770581	chr8:57770581:C:T	2.14996e-09	-1.58025	-1.51459
57770637	chr8:57770637:T:C	4.57634e-08	-3.2746e-10	-0.0368045
57770724	chr8:57770724:A:C	3.97434e-09	-1.21913	-1.26131
57770738	chr8:57770738:CA:C	1.5112e-08	-3.2746e-10	-1.1448
57770758	chr8:57770758:T:A	4.02176e-09	-1.20478	-1.26379
57770786	chr8:57770786:G:A	5.19425e-09	-1.75908	-0.453655
57770918	chr8:57770918:A:T	4.55944e-09	-1.74908	-0.594007
57770925	chr8:57770925:A:G	1.23032e-08	-3.2746e-10	-1.35043
57771389	chr8:57771389:C:A	5.11954e-09	-1.75255	-0.474676
57771631	chr8:57771631:A:G	6.45079e-09	-1.19518	-0.800908
57771937	chr8:57771937:A:AT	9.79922e-09	-3.2746e-10	-1.57798
57772143	chr8:57772143:T:A	1.36644e-08	-3.2746e-10	-1.24549
57772530	chr8:57772530:A:G	5.76086e-09	-0.608845	-1.50036
57772633	chr8:57772633:A:G	1.26812e-08	-3.2746e-10	-1.32017
57772946	chr8:57772946:G:A	3.89606e-09	-1.34145	-1.15888
57773813	chr8:57773813:C:T	1.22765e-08	-3.2746e-10	-1.3526
57774808	chr8:57774808:T:C	4.54411e-09	-1.70969	-0.63677
57774891	chr8:57774891:TA:T	1.35931e-08	-3.2746e-10	-1.25072
57775172	chr8:57775172:T:A	3.14924e-09	-1.81218	-0.900945
57775254	chr8:57775254:G:A	4.63997e-08	-3.2746e-10	-0.0229952
57775397	chr8:57775397:A:G	1.25173e-08	-3.2746e-10	-1.33318
57775469	chr8:57775469:T:C	7.72915e-09	-1.81529	-1.06538e-09
57775611	chr8:57775611:C:T	3.05021e-09	-1.81452	-0.930554
57775790	chr8:57775790:A:G	1.46471e-08	-3.2746e-10	-1.17604
57776473	chr8:57776473:G:A	1.43403e-08	-1.19722	-1.06538e-09
57776606	chr8:57776606:A:G	7.73551e-09	-1.81447	-1.06538e-09
57777050	chr8:57777050:G:A	1.46471e-08	-3.2746e-10	-1.17604
57777706	chr8:57777706:G:A	1.08473e-08	-3.2746e-10	-1.47637
57777896	chr8:57777896:T:C	1.59815e-09	-1.8072	-1.58424
57778047	chr8:57778047:T:C	7.73331e-09	-1.81475	-1.06538e-09
57778937	chr8:57778937:C:G	2.48601e-08	-3.2746e-10	-0.647025
57779452	chr8:57779452:C:T	1.9155e-08	-1.2072	0.299473
57780826	chr8:57780826:C:G	7.73886e-09	-1.81403	-1.06538e-09
57780831	chr8:57780831:A:G	8.02224e-09	-1.77807	-1.06538e-09
57781385	chr8:57781385:G:C	1.23951e-08	-3.2746e-10	-1.34299
57781552	chr8:57781552:G:A	3.99986e-09	-1.7125	-0.761525
57781675	chr8:57781675:T:G	2.1109e-08	-3.2746e-10	-0.810588
57782147	chr8:57782147:T:C	6.08948e-09	-1.22395	-0.829774
57782285	chr8:57782285:T:C	1.0276e-08	-3.2746e-10	-1.53047
57782343	chr8:57782343:T:C	6.46094e-09	-0.477642	-1.51687
57782390	chr8:57782390:T:G	1.00262e-07	-3.2746e-10	0.747494
57782531	chr8:57782531:T:C	1.02792e-08	-3.2746e-10	-1.53016
57782642	chr8:57782642:A:G	7.72911e-09	-1.81529	-1.06538e-09
57782716	chr8:57782716:C:T	3.24977e-09	-1.66795	-1.01375
57783033	chr8:57783033:G:A	1.02316e-08	-3.2746e-10	-1.53481
57783802	chr8:57783802:C:T	1.11094e-08	-3.2746e-10	-1.4525
57783819	chr8:57783819:C:T	1.99773e-09	-1.70886	-1.45942
57783877	chr8:57783877:T:C	7.08658e-09	-1.027	-0.875088
57784227	chr8:57784227:T:G	2.23623e-08	-3.2746e-10	-0.75291
57784263	chr8:57784263:C:T	2.12675e-08	-0.80311	-1.06538e-09
57784634	chr8:57784634:A:C	2.11586e-09	-1.5464	-1.56443
57784640	chr8:57784640:TATG:T	4.10367e-09	-1.72717	-0.721236
57784684	chr8:57784684:G:T	1.63637e-08	-1.1997	0.134471
57784984	chr8:57784984:A:G	6.94339e-09	-0.366089	-1.55641
57785065	chr8:57785065:CACACGCAT:C	1.48045e-08	-3.2746e-10	-1.16536
57785067	chr8:57785067:CACGCAT:C	8.74891e-09	-1.69136	-1.06538e-09
57785284	chr8:57785284:C:T	1.22699e-08	-3.2746e-10	-1.35314
57785446	chr8:57785446:G:T	4.80929e-09	-0.717655	-1.57208
57786174	chr8:57786174:G:A	7.74331e-09	-1.81346	-1.06538e-09
57786338	chr8:57786338:CCTTTT:C	1.43363e-08	-3.2746e-10	-1.1975
57786405	chr8:57786405:A:G	1.24562e-08	-3.2746e-10	-1.33807
57786418	chr8:57786418:C:A	1.38123e-08	-3.2746e-10	-1.23473
57787240	chr8:57787240:G:A	1.80406e-08	-3.2746e-10	-0.967666
57787622	chr8:57787622:T:C	7.7673e-09	-1.81037	-1.06538e-09
57787711	chr8:57787711:G:A	2.22353e-09	-1.76664	-1.29456
57787795	chr8:57787795:G:A	9.80162e-09	-3.2746e-10	-1.57774
57787903	chr8:57787903:G:A	2.22346e-09	-1.51994	-1.54129
57787959	chr8:57787959:A:G	1.79641e-09	-1.78895	-1.48555
57788052	chr8:57788052:G:T	3.83844e-09	-1.54897	-0.966252
57788120	chr8:57788120:T:C	9.78135e-09	-3.2746e-10	-1.57981
57788393	chr8:57788393:T:C	1.93222e-08	-0.0361098	-0.862923
57788629	chr8:57788629:G:A	1.67544e-08	-3.2746e-10	-1.04163
57788817	chr8:57788817:G:A	9.96577e-09	-3.2746e-10	-1.56113
57789215	chr8:57789215:G:C	2.71947e-09	-1.48235	-1.3775
57789276	chr8:57789276:T:C	1.51197e-08	-3.2746e-10	-1.14429
57789659	chr8:57789659:A:G	1.67544e-08	-3.2746e-10	-1.04163
57790104	chr8:57790104:G:T	3.01912e-09	-1.34539	-1.40993
57790201	chr8:57790201:T:C	2.13603e-09	-1.71198	-1.38936
57790207	chr8:57790207:C:T	7.69928e-09	-1.28939	-0.529773
57790260	chr8:57790260:T:C	6.407e-09	-1.41699	-0.585904
57790340	chr8:57790340:G:T	1.02496e-08	-3.2746e-10	-1.53305
57790452	chr8:57790452:G:C	1.67636e-08	-3.2746e-10	-1.04108
57790488	chr8:57790488:A:G	1.04576e-08	-3.2746e-10	-1.51296
57790593	chr8:57790593:T:C	1.0323e-08	-3.2746e-10	-1.52592
57791319	chr8:57791319:A:G	3.05196e-09	-1.36723	-1.37727
57791336	chr8:57791336:T:C	1.0601e-08	-1.49934	-1.06538e-09
57791516	chr8:57791516:C:T	1.23038e-08	-1.04113	-0.309248
57791518	chr8:57791518:C:T	1.79243e-08	-0.839313	-0.13482
57791586	chr8:57791586:AAAGGC:A	2.05527e-08	-0.837298	-1.06538e-09
57791630	chr8:57791630:A:G	9.74022e-09	-3.2746e-10	-1.58402
57791642	chr8:57791642:C:G	9.73392e-09	-3.2746e-10	-1.58467
57791797	chr8:57791797:T:C	5.20772e-09	-1.80126	-0.40889
57792213	chr8:57792213:T:A	1.19223e-08	-0.0829845	-1.29889
57792917	chr8:57792917:C:T	3.53549e-09	-1.79501	-0.802425
57792919	chr8:57792919:T:A	1.05691e-08	-3.2746e-10	-1.50236
57793040	chr8:57793040:A:T	9.74514e-09	-3.2746e-10	-1.58352
57793179	chr8:57793179:C:A	9.74988e-09	-3.2746e-10	-1.58303
57793195	chr8:57793195:T:C	9.74384e-09	-3.2746e-10	-1.58365
57793310	chr8:57793310:A:G	6.86963e-08	0.369408	-1.06538e-09
57794443	chr8:57794443:A:G	1.89309e-08	-0.825594	-0.0938974
57794691	chr8:57794691:G:A	1.39621e-08	-3.2746e-10	-1.22394
57795257	chr8:57795257:C:A	3.6043e-08	-3.2746e-10	-0.275575
57796035	chr8:57796035:T:C	1.03307e-08	-3.2746e-10	-1.52517
57796615	chr8:57796615:A:G	5.27088e-09	-1.1567	-1.04139
57796723	chr8:57796723:T:C	6.02721e-09	-0.979014	-1.08499
57796789	chr8:57796789:A:G	2.31154e-09	-1.80117	-1.2212
57797422	chr8:57797422:G:T	5.36195e-09	-1.41256	-0.768397
57797745	chr8:57797745:G:A	7.73418e-09	-1.81464	-1.06538e-09
57797797	chr8:57797797:A:C	1.26412e-08	-1.32333	-1.06538e-09
57798167	chr8:57798167:G:A	1.8091e-09	-1.72424	-1.54322
57798655	chr8:57798655:A:G	1.21455e-08	-3.2746e-10	-1.36333
57798763	chr8:57798763:T:C	4.37e-09	-1.44554	-0.939987
57798810	chr8:57798810:C:T	2.5606e-09	-1.78868	-1.13136
57798811	chr8:57798811:G:A	3.85797e-09	-1.57078	-0.939364
57799159	chr8:57799159:T:C	3.31442e-09	-1.6146	-1.04741
57799241	chr8:57799241:G:C	1.55216e-08	-3.2746e-10	-1.11806
57799600	chr8:57799600:A:G	1.13162e-08	-3.2746e-10	-1.43405
57799822	chr8:57799822:G:A	3.58609e-09	-1.54901	-1.03421
57800060	chr8:57800060:G:C	2.42613e-09	-1.80793	-1.16606
57800193	chr8:57800193:T:G	6.82153e-09	-1.57837	-0.36183
57800601	chr8:57800601:G:A	2.56192e-09	-1.77254	-1.14699
57800731	chr8:57800731:G:A	7.76787e-09	-1.81029	-1.06538e-09
57800851	chr8:57800851:A:G	1.65582e-08	-1.05341	-1.06538e-09
57800854	chr8:57800854:C:T	2.92282e-09	-1.8081	-0.979639
57800871	chr8:57800871:T:G	1.06786e-08	-3.2746e-10	-1.49205
57800893	chr8:57800893:C:T	9.78352e-09	-3.2746e-10	-1.57959
57801067	chr8:57801067:C:A	1.09934e-08	-0.949551	-0.513442
57801504	chr8:57801504:G:A	1.24875e-08	-3.2746e-10	-1.33556
57801534	chr8:57801534:G:A	8.16225e-09	-1.76077	-1.06538e-09
57801909	chr8:57801909:A:T	9.95932e-09	-3.2746e-10	-1.56178
57801989	chr8:57801989:T:C	9.73764e-09	-3.2746e-10	-1.58429
57802055	chr8:57802055:G:T	3.67439e-09	-1.3394	-1.2195
57802067	chr8:57802067:C:A	1.03218e-08	-3.2746e-10	-1.52603
57802448	chr8:57802448:C:T	6.20608e-08	-3.2746e-10	0.267826
57803046	chr8:57803046:G:A	1.0123e-08	-3.2746e-10	-1.54547
57803115	chr8:57803115:T:C	1.65019e-09	-1.79035	-1.56904
57803208	chr8:57803208:T:C	1.66794e-09	-1.7832	-1.5655
57803265	chr8:57803265:A:G	1.0123e-08	-3.2746e-10	-1.54547
57803291	chr8:57803291:A:G	1.00648e-08	-3.2746e-10	-1.55124
57803309	chr8:57803309:T:G	1.21177e-08	-3.2746e-10	-1.36562
57803443	chr8:57803443:G:A	3.44543e-09	-1.61783	-1.00541
57803585	chr8:57803585:GC:G	4.13374e-09	-1.66337	-0.777737
57803687	chr8:57803687:G:A	1.0053e-08	-3.2746e-10	-1.55241
57804179	chr8:57804179:A:T	1.06909e-08	-3.2746e-10	-1.49089
57804289	chr8:57804289:G:T	1.75835e-09	-1.7935	-1.50241
57804660	chr8:57804660:T:C	6.81507e-09	-1.62152	-0.319629
57804699	chr8:57804699:A:G	1.82461e-08	-0.956338	-1.06538e-09
57804750	chr8:57804750:G:A	2.13669e-09	-1.8109	-1.29014
57804786	chr8:57804786:G:T	1.07022e-08	-3.2746e-10	-1.48984
57805004	chr8:57805004:A:C	2.29602e-09	-1.81519	-1.21392
57805264	chr8:57805264:T:A	9.74085e-09	-3.2746e-10	-1.58396
57805383	chr8:57805383:C:T	1.26619e-08	-1.32169	-1.06538e-09
57805524	chr8:57805524:A:G	1.84819e-09	-1.81154	-1.43454
57805591	chr8:57805591:AGAAG:A	9.83125e-09	-3.2746e-10	-1.57472
57805592	chr8:57805592:G:GA	1.85928e-08	-3.2746e-10	-0.937513
57805724	chr8:57805724:C:A	9.79758e-09	-3.2746e-10	-1.57815
57805947	chr8:57805947:A:G	1.25988e-08	-3.2746e-10	-1.32669
57805973	chr8:57805973:C:G	1.20111e-08	-3.2746e-10	-1.37446
57806126	chr8:57806126:C:T	5.99794e-09	-1.62846	-0.440409
57806143	chr8:57806143:C:G	9.77375e-09	-3.2746e-10	-1.58059
57806438	chr8:57806438:T:C	9.79983e-09	-3.2746e-10	-1.57792
57806576	chr8:57806576:A:G	1.02909e-08	-3.2746e-10	-1.52903
57806612	chr8:57806612:C:T	2.52127e-08	-1.47341	0.840466
57806628	chr8:57806628:ATTAT:A	2.55327e-09	-1.8152	-1.10771
57806814	chr8:57806814:A:G	2.71116e-09	-1.81425	-1.04866
57807163	chr8:57807163:A:G	1.04004e-08	-3.2746e-10	-1.51844
57807310	chr8:57807310:T:C	3.3e-09	-1.61301	-1.05335
57807590	chr8:57807590:A:G	9.82264e-09	-3.2746e-10	-1.5756
57807790	chr8:57807790:CT:C	9.82264e-09	-3.2746e-10	-1.5756
57808649	chr8:57808649:T:C	1.04241e-08	-3.2746e-10	-1.51617
57808745	chr8:57808745:T:G	1.09211e-08	-3.2746e-10	-1.46959
57808762	chr8:57808762:T:A	2.65246e-09	-1.62787	-1.25693
57808977	chr8:57808977:A:C	7.54491e-09	-1.48306	-0.356358
57809240	chr8:57809240:T:C	9.80838e-09	-3.2746e-10	-1.57705
57809420	chr8:57809420:T:A	1.80084e-08	-3.2746e-10	-0.969449
57809806	chr8:57809806:T:G	6.19661e-09	-1.51306	-0.523225
57809975	chr8:57809975:A:G	3.18614e-09	-1.76505	-0.93643
57810062	chr8:57810062:TGA:T	1.00353e-08	-3.2746e-10	-1.55417
57810329	chr8:57810329:A:C	2.44296e-08	-3.2746e-10	-0.664492
57810333	chr8:57810333:C:G	9.80838e-09	-3.2746e-10	-1.57705
57810503	chr8:57810503:T:G	9.83994e-09	-3.2746e-10	-1.57384
57810528	chr8:57810528:T:G	8.261e-09	-1.74874	-1.06538e-09
57810603	chr8:57810603:C:G	1.9269e-08	-3.2746e-10	-0.901791
57810663	chr8:57810663:G:A	1.0812e-08	-3.2746e-10	-1.47963
57810767	chr8:57810767:C:G	9.01049e-09	-1.51874	-0.143156
57810875	chr8:57810875:A:C	1.03424e-08	-3.2746e-10	-1.52403
57810995	chr8:57810995:T:C	9.82264e-09	-3.2746e-10	-1.5756
57811522	chr8:57811522:A:G	1.00817e-08	-3.2746e-10	-1.54956
57811531	chr8:57811531:A:C	5.37978e-09	-1.81361	-0.364032
57811670	chr8:57811670:A:G	9.81023e-09	-3.2746e-10	-1.57686
57811724	chr8:57811724:A:G	8.75307e-09	-1.51933	-0.17155
57811930	chr8:57811930:T:G	1.00861e-08	-3.2746e-10	-1.54913
57812033	chr8:57812033:T:C	2.5858e-09	-1.81316	-1.09709
57812606	chr8:57812606:A:G	1.55255e-08	-3.2746e-10	-1.11781
57812700	chr8:57812700:A:C	1.05806e-08	-1.4426	-0.0586688
57812783	chr8:57812783:C:T	9.79947e-09	-1.57796	-1.06538e-09
57812804	chr8:57812804:A:C	8.23016e-09	-1.75248	-1.06538e-09
57812839	chr8:57812839:T:C	1.15616e-08	-3.2746e-10	-1.4126
57813044	chr8:57813044:A:T	1.15362e-08	-3.2746e-10	-1.4148
57813180	chr8:57813180:G:C	3.11297e-09	-1.73735	-0.987365
57813701	chr8:57813701:T:G	5.85211e-08	-3.2746e-10	0.209099
57813940	chr8:57813940:A:G	1.1566e-08	-3.2746e-10	-1.41222
57814454	chr8:57814454:G:A	8.05649e-09	-1.77381	-1.06538e-09
57814666	chr8:57814666:T:A	3.41608e-09	-1.80563	-0.826164
57815011	chr8:57815011:A:G	1.2868e-08	-1.30554	-1.06538e-09
57815389	chr8:57815389:T:C	2.4551e-06	3.94563	-1.06538e-09
57815430	chr8:57815430:CAATT:C	1.03121e-08	-3.2746e-10	-1.52697
57815609	chr8:57815609:A:G	1.19386e-08	-3.2746e-10	-1.38051
57815769	chr8:57815769:C:T	1.19439e-08	-3.2746e-10	-1.38007
57815904	chr8:57815904:G:A	9.79117e-09	-3.2746e-10	-1.57881
57816275	chr8:57816275:A:T	2.43615e-06	3.93789	-1.06538e-09
57816894	chr8:57816894:G:A	9.76038e-09	-3.2746e-10	-1.58196
57817007	chr8:57817007:G:A	9.80092e-09	-3.2746e-10	-1.57781
57817261	chr8:57817261:A:C	1.13402e-08	-3.2746e-10	-1.43194
57817587	chr8:57817587:C:T	8.01798e-09	-1.60837	-0.170231
57817700	chr8:57817700:C:A	6.8701e-09	-1.79983	-0.133275
57817822	chr8:57817822:G:T	7.73677e-09	-1.8143	-1.06538e-09
57817932	chr8:57817932:T:C	9.62494e-09	-1.59593	-1.06538e-09
57817955	chr8:57817955:A:G	9.82269e-09	-1.21981	-0.355782
57818519	chr8:57818519:T:C	1.92806e-09	-1.688	-1.51578
57818642	chr8:57818642:C:G	1.0314e-08	-3.2746e-10	-1.52679
57818865	chr8:57818865:A:G	1.04901e-08	-3.2746e-10	-1.50986
57818980	chr8:57818980:C:T	1.34601e-08	-3.2746e-10	-1.26056
57819047	chr8:57819047:G:T	9.80501e-09	-3.2746e-10	-1.57739
57819123	chr8:57819123:T:G	1.11211e-08	-3.2746e-10	-1.45145
57819126	chr8:57819126:A:T	1.59076e-09	-1.81192	-1.58416
57819197	chr8:57819197:T:G	1.08552e-08	-3.2746e-10	-1.47565
57819212	chr8:57819212:T:C	4.73635e-08	-0.00243704	-1.06538e-09
57819469	chr8:57819469:TA:T	2.76602e-09	-1.62372	-1.21916
57819499	chr8:57819499:C:A	1.23793e-08	-3.2746e-10	-1.34426
57819751	chr8:57819751:G:A	1.00994e-08	-3.2746e-10	-1.54781
57819814	chr8:57819814:A:C	1.21046e-08	-3.2746e-10	-1.3667
57819959	chr8:57819959:G:T	9.79503e-09	-3.2746e-10	-1.57841
57820113	chr8:57820113:T:A	3.26646e-09	-1.65455	-1.02203
57820140	chr8:57820140:T:C	2.94839e-08	-3.2746e-10	-0.476442
57820366	chr8:57820366:A:G	3.94092e-09	-1.81391	-0.674966
57820499	chr8:57820499:C:T	1.02478e-08	-3.2746e-10	-1.53322
57820675	chr8:57820675:A:C	1.02904e-08	-3.2746e-10	-1.52908
57821200	chr8:57821200:C:T	1.0107e-08	-3.2746e-10	-1.54706
57821652	chr8:57821652:T:C	8.09018e-09	-1.76964	-1.06538e-09
57821955	chr8:57821955:T:C	1.05405e-08	-1.47378	-0.0312757
57822238	chr8:57822238:G:T	9.81135e-09	-3.2746e-10	-1.57675
57822422	chr8:57822422:T:C	1.07694e-08	-3.2746e-10	-1.48358
57822494	chr8:57822494:C:T	2.06305e-08	-3.2746e-10	-0.833518
57822683	chr8:57822683:A:G	1.00748e-08	-3.2746e-10	-1.55025
57823006	chr8:57823006:G:A	2.46137e-09	-1.7608	-1.19877
57823113	chr8:57823113:C:A	1.09438e-08	-3.2746e-10	-1.46752
57823256	chr8:57823256:C:T	1.11503e-08	-3.2746e-10	-1.44882
57823952	chr8:57823952:A:G	2.16115e-09	-1.62792	-1.46173
57823971	chr8:57823971:C:T	8.62331e-09	-1.79999	0.0941662
57824027	chr8:57824027:C:T	9.9447e-09	-3.2746e-10	-1.56325
57824238	chr8:57824238:A:C	1.05678e-08	-3.2746e-10	-1.50248
57824240	chr8:57824240:GA:G	4.44887e-09	-1.79211	-0.575529
57824296	chr8:57824296:A:T	3.35847e-09	-1.75885	-0.889954
57824861	chr8:57824861:T:C	3.84572e-09	-1.77235	-0.740981
57824936	chr8:57824936:C:T	8.90412e-09	-1.67377	-1.06538e-09
57824991	chr8:57824991:T:A	9.9487e-09	-3.2746e-10	-1.56285
57825002	chr8:57825002:T:C	4.02642e-09	-1.78052	-0.686894
57825031	chr8:57825031:T:C	2.5439e-08	-3.2746e-10	-0.624005
57825104	chr8:57825104:A:T	9.9978e-09	-3.2746e-10	-1.55792
57825263	chr8:57825263:G:A	3.57228e-08	-3.2746e-10	-0.284498
57825360	chr8:57825360:G:T	4.82864e-09	-1.7743	-0.511419
57825459	chr8:57825459:C:T	4.60602e-09	-1.76859	-0.564336
57825579	chr8:57825579:T:C	2.34829e-09	-1.74837	-1.25823
57825776	chr8:57825776:G:A	3.72256e-09	-1.78894	-0.756938
57825916	chr8:57825916:T:G	9.79071e-09	-3.2746e-10	-1.57885
57825917	chr8:57825917:A:AG	9.79345e-09	-3.2746e-10	-1.57857
57825918	chr8:57825918:C:CCTGT	9.7932e-09	-3.2746e-10	-1.5786
57826012	chr8:57826012:T:C	4.16847e-09	-1.77643	-0.656307
57826125	chr8:57826125:G:A	3.29277e-09	-1.68662	-0.981942
57826126	chr8:57826126:C:T	2.71514e-09	-1.43447	-1.42697
57826172	chr8:57826172:AT:A	9.84547e-09	-3.2746e-10	-1.57328
57826360	chr8:57826360:A:G	2.77932e-08	-0.535497	-1.06538e-09
57826462	chr8:57826462:A:G	4.29877e-09	-1.77264	-0.629321
57826486	chr8:57826486:G:A	1.69402e-08	-3.2746e-10	-1.0306
57826525	chr8:57826525:A:G	4.14907e-09	-1.76308	-0.67432
57827716	chr8:57827716:G:A	1.3731e-08	-1.24063	-1.06538e-09
57827793	chr8:57827793:A:G	9.89012e-09	-3.2746e-10	-1.56875
57827795	chr8:57827795:A:G	4.00197e-09	-1.78523	-0.688272
57828220	chr8:57828220:T:G	3.96105e-09	-1.78507	-0.698706
57828283	chr8:57828283:T:C	1.00553e-08	-3.2746e-10	-1.55218
57828494	chr8:57828494:A:G	2.91183e-09	-1.2413	-1.5502
57828615	chr8:57828615:C:T	1.83711e-09	-1.78798	-1.46412
57828728	chr8:57828728:T:C	2.06793e-09	-1.814	-1.31974
57828782	chr8:57828782:C:T	9.85412e-09	-3.2746e-10	-1.5724
57829092	chr8:57829092:C:A	2.39327e-09	-1.71086	-1.27677
57829592	chr8:57829592:T:C	3.74268e-09	-1.72489	-0.8156
57829615	chr8:57829615:TA:T	3.01764e-09	-1.72865	-1.02716
57829690	chr8:57829690:T:C	1.22279e-08	-3.2746e-10	-1.35657
57829808	chr8:57829808:T:A	3.07449e-09	-1.71346	-1.02369
57829829	chr8:57829829:C:A	3.04919e-09	-1.71736	-1.02805
57829849	chr8:57829849:C:T	9.79177e-09	-3.2746e-10	-1.57875
57829945	chr8:57829945:T:C	3.05093e-09	-1.72015	-1.02469
57829968	chr8:57829968:C:A	3.03097e-09	-1.7307	-1.0207
57830140	chr8:57830140:A:G	9.80864e-09	-3.2746e-10	-1.57702
57830219	chr8:57830219:G:T	1.80233e-09	-1.75021	-1.52099
57830247	chr8:57830247:C:A	1.80547e-09	-1.74847	-1.52099
57830369	chr8:57830369:A:G	1.96444e-09	-1.65263	-1.53245
57830520	chr8:57830520:A:G	1.07923e-08	-3.2746e-10	-1.48145
57830534	chr8:57830534:TTTA:T	5.06067e-09	-0.654394	-1.5844
57830550	chr8:57830550:T:C	2.51113e-08	-0.63697	-1.06538e-09
57830873	chr8:57830873:T:G	1.61021e-09	-1.81528	-1.56864
57831187	chr8:57831187:G:A	1.11209e-08	-3.2746e-10	-1.45146
57831329	chr8:57831329:A:G	1.62058e-09	-1.81515	-1.56236
57831493	chr8:57831493:A:G	5.29787e-09	-0.608251	-1.58473
57831527	chr8:57831527:A:G	2.30681e-08	-3.2746e-10	-0.721836
57831624	chr8:57831624:T:C	2.53826e-08	-0.626223	-1.06538e-09
57831732	chr8:57831732:A:G	5.65256e-09	-0.546651	-1.58153
57831785	chr8:57831785:G:C	2.16722e-09	-1.5132	-1.57365
57831788	chr8:57831788:G:A	5.36174e-09	-0.596344	-1.58466
57831864	chr8:57831864:G:A	5.04696e-09	-0.658152	-1.58335
57831884	chr8:57831884:G:T	1.60186e-09	-1.81526	-1.57387
57832002	chr8:57832002:T:C	5.07474e-09	-0.651276	-1.58474
57832155	chr8:57832155:C:G	5.07695e-09	-0.651084	-1.58449
57832304	chr8:57832304:TG:T	2.06719e-09	-1.56929	-1.5648
57832661	chr8:57832661:A:G	4.99878e-09	-0.666383	-1.58471
57832924	chr8:57832924:A:G	5.06116e-09	-0.653955	-1.58474
57833147	chr8:57833147:A:G	2.67787e-08	-3.2746e-10	-0.57268
57833326	chr8:57833326:TATAA:T	1.06555e-08	-3.2746e-10	-1.49421
57833375	chr8:57833375:C:T	1.02301e-08	-3.2746e-10	-1.53495
57833480	chr8:57833480:G:T	2.10025e-09	-1.55339	-1.56485
57833633	chr8:57833633:G:C	1.62412e-09	-1.81519	-1.56013
57833869	chr8:57833869:G:A	1.58675e-09	-1.81503	-1.58357
57833941	chr8:57833941:G:GA	2.46269e-07	-3.2746e-10	1.64614
57833971	chr8:57833971:A:C	1.61596e-09	-1.81503	-1.56533
57833981	chr8:57833981:T:C	1.01177e-08	-3.2746e-10	-1.546
57834055	chr8:57834055:A:G	1.23011e-08	-3.2746e-10	-1.3506
57834217	chr8:57834217:T:A	1.5861e-09	-1.81526	-1.58375
57834541	chr8:57834541:A:T	1.39153e-08	-1.2273	-1.06538e-09
57834584	chr8:57834584:G:A	1.58533e-09	-1.81505	-1.58444
57834589	chr8:57834589:T:G	1.60714e-09	-1.81364	-1.5722
57834864	chr8:57834864:C:T	1.03062e-08	-3.2746e-10	-1.52755
57835075	chr8:57835075:T:C	7.73728e-09	-1.81424	-1.06538e-09
57835120	chr8:57835120:A:G	1.60284e-09	-1.81405	-1.57446
57835206	chr8:57835206:T:C	1.58912e-09	-1.81439	-1.58271
57835444	chr8:57835444:G:A	9.85389e-09	-3.2746e-10	-1.57242
57835470	chr8:57835470:A:G	2.68642e-09	-1.71341	-1.15867
57835554	chr8:57835554:A:G	1.67312e-09	-1.7614	-1.5842
57835700	chr8:57835700:G:C	3.55834e-09	-1.69755	-0.893449
57835762	chr8:57835762:A:T	1.5846e-09	-1.81524	-1.58472
57835916	chr8:57835916:A:G	1.58462e-09	-1.81519	-1.58475
57836057	chr8:57836057:C:A	1.59527e-09	-1.80945	-1.5838
57836305	chr8:57836305:A:G	1.59026e-09	-1.81281	-1.58358
57836353	chr8:57836353:G:A	1.58932e-09	-1.8134	-1.58358
57836481	chr8:57836481:G:A	1.6561e-09	-1.79759	-1.55823
57836483	chr8:57836483:A:G	3.48604e-09	-1.78089	-0.830627
57836523	chr8:57836523:A:C	1.59125e-09	-1.8122	-1.58357
57837098	chr8:57837098:A:G	1.58965e-09	-1.81342	-1.58335
57837162	chr8:57837162:A:C	1.58805e-09	-1.8141	-1.58368
57837565	chr8:57837565:A:G	1.5906e-09	-1.81151	-1.58467
57837573	chr8:57837573:A:AT	1.62028e-09	-1.798	-1.57969
57837592	chr8:57837592:C:T	1.60884e-09	-1.81217	-1.5726
57837682	chr8:57837682:G:A	2.63885e-09	-1.59299	-1.29695
57837897	chr8:57837897:C:T	9.77808e-09	-3.2746e-10	-1.58015
57837965	chr8:57837965:T:C	2.88343e-09	-1.67813	-1.12317
57838209	chr8:57838209:G:A	1.59096e-09	-1.81237	-1.58358
57838354	chr8:57838354:G:T	9.7443e-09	-3.2746e-10	-1.58361
57838502	chr8:57838502:T:C	1.58585e-09	-1.81477	-1.5844
57838751	chr8:57838751:T:C	9.74482e-09	-3.2746e-10	-1.58355
57839092	chr8:57839092:A:C	1.64367e-09	-1.81303	-1.55032
57839293	chr8:57839293:A:G	1.58231e-08	-3.2746e-10	-1.09882
57839419	chr8:57839419:G:A	2.52621e-08	-0.630982	-1.06538e-09
57839830	chr8:57839830:GA:G	3.49892e-09	-1.02499	-1.58285
57839936	chr8:57839936:C:A	4.51022e-09	-0.77223	-1.58171
57839986	chr8:57839986:A:C	1.59458e-09	-1.81149	-1.58219
57840105	chr8:57840105:T:C	3.38064e-09	-1.05882	-1.5834
57840144	chr8:57840144:C:G	2.1448e-09	-1.81448	-1.28276
57840249	chr8:57840249:A:G	1.53904e-08	-3.2746e-10	-1.12654
57840486	chr8:57840486:A:G	4.83767e-09	-0.702848	-1.58101
57840506	chr8:57840506:C:A	2.62166e-09	-1.62108	-1.27541
57840508	chr8:57840508:G:A	2.80712e-09	-1.81528	-1.01285
57840528	chr8:57840528:G:A	2.14065e-09	-1.81447	-1.28471
57840903	chr8:57840903:T:C	2.71978e-09	-1.72395	-1.13579
57841334	chr8:57841334:G:A	6.8041e-09	-1.77063	-0.172133
57841706	chr8:57841706:A:G	3.08662e-09	-1.74497	-0.988238
57841802	chr8:57841802:G:A	4.84827e-09	-0.697586	-1.58408
57841805	chr8:57841805:A:G	9.74559e-09	-3.2746e-10	-1.58347
57842050	chr8:57842050:C:A	4.83661e-09	-0.702184	-1.58189
57842268	chr8:57842268:G:A	1.91997e-09	-1.8016	-1.40638
57842275	chr8:57842275:C:G	2.24713e-08	-0.748051	-1.06538e-09
57842388	chr8:57842388:A:G	1.11358e-08	-3.2746e-10	-1.45012
57842466	chr8:57842466:G:A	5.01327e-09	-0.66547	-1.58273
57842782	chr8:57842782:C:T	1.0549e-08	-3.2746e-10	-1.50426
57843004	chr8:57843004:A:G	3.69241e-09	-0.97525	-1.57876
57843785	chr8:57843785:G:C	9.78513e-09	-3.2746e-10	-1.57942
57843799	chr8:57843799:T:A	1.01242e-08	-3.2746e-10	-1.54536
57843808	chr8:57843808:T:G	1.60403e-09	-1.8152	-1.57256
57843809	chr8:57843809:A:G	1.60755e-09	-1.81301	-1.57256
57843879	chr8:57843879:T:C	7.6683e-09	-0.76828	-1.05491
57844077	chr8:57844077:C:T	9.81614e-09	-3.2746e-10	-1.57626
57844176	chr8:57844176:T:A	5.94398e-09	-1.79856	-0.279349
57844568	chr8:57844568:A:G	1.94608e-08	-0.891887	-1.06538e-09
57844733	chr8:57844733:A:G	2.37211e-08	-1.8028	1.10888
57844792	chr8:57844792:C:T	1.15553e-08	-0.299525	-1.11362
57844859	chr8:57844859:G:A	3.23423e-09	-1.74303	-0.943464
57845687	chr8:57845687:G:C	2.13847e-09	-1.79824	-1.30196
57845936	chr8:57845936:G:A	1.63737e-09	-1.80171	-1.56549
57846010	chr8:57846010:G:T	9.86502e-09	-3.2746e-10	-1.57129
57846291	chr8:57846291:A:G	2.2802e-09	-1.80389	-1.23213
57846335	chr8:57846335:C:T	2.60148e-09	-1.79227	-1.11194
57846393	chr8:57846393:G:A	1.98678e-09	-1.65623	-1.51755
57846655	chr8:57846655:G:A	2.20808e-09	-1.80709	-1.26107
57846728	chr8:57846728:A:C	2.27943e-09	-1.8088	-1.22756
57847489	chr8:57847489:G:A	1.91446e-08	-1.79008	0.881811
57847585	chr8:57847585:C:T	2.19289e-09	-1.65982	-1.41525
57847607	chr8:57847607:T:C	2.18544e-09	-1.66944	-1.40903
57847835	chr8:57847835:G:A	5.76656e-09	-1.8052	-0.303016
57847965	chr8:57847965:A:G	5.09731e-09	-1.79955	-0.432026
57848092	chr8:57848092:T:G	1.83741e-08	-3.2746e-10	-0.949348
57848178	chr8:57848178:A:AG	2.01771e-09	-1.61253	-1.54579
57848239	chr8:57848239:C:A	2.75746e-08	-3.2746e-10	-0.543394
57848494	chr8:57848494:G:C	1.8948e-09	-1.77913	-1.44204
57848533	chr8:57848533:G:A	5.11629e-09	-1.07898	-1.14888
57848660	chr8:57848660:T:C	2.29881e-09	-1.65586	-1.37204
57848679	chr8:57848679:T:C	1.23894e-08	-3.2746e-10	-1.34345
57848730	chr8:57848730:T:C	2.18061e-09	-1.66878	-1.41191
57848761	chr8:57848761:T:C	1.82687e-08	-0.955101	-1.06538e-09
57849058	chr8:57849058:T:C	9.90118e-09	-3.2746e-10	-1.56763
57849137	chr8:57849137:T:C	2.34003e-09	-1.65305	-1.35708
57849199	chr8:57849199:C:T	2.27085e-09	-1.6854	-1.35474
57849282	chr8:57849282:C:T	1.34138e-08	-3.2746e-10	-1.264
57849318	chr8:57849318:G:C	1.76358e-09	-1.76766	-1.52529
57849328	chr8:57849328:G:A	9.74526e-09	-3.2746e-10	-1.58351
57849427	chr8:57849427:A:T	1.9675e-08	-0.880938	-1.06538e-09
57849447	chr8:57849447:G:T	2.64809e-08	-3.2746e-10	-0.583865
57850330	chr8:57850330:A:G	1.79944e-09	-1.75185	-1.52096
57850434	chr8:57850434:A:G	2.36116e-08	-3.2746e-10	-0.698551
57850473	chr8:57850473:T:A	3.46598e-08	-3.2746e-10	-0.314709
57850495	chr8:57850495:A:T	1.92069e-09	-1.6528	-1.5548
57850796	chr8:57850796:T:A	9.99805e-09	-3.2746e-10	-1.5579
57850986	chr8:57850986:G:T	1.88225e-08	-0.925234	-1.06538e-09
57851204	chr8:57851204:A:T	1.73572e-09	-1.75277	-1.5561
57851322	chr8:57851322:G:A	2.24503e-09	-1.69044	-1.36113
57851364	chr8:57851364:A:G	2.27987e-09	-1.68122	-1.35495
57851536	chr8:57851536:T:G	3.06437e-08	-3.2746e-10	-0.437861
57851720	chr8:57851720:G:A	9.75121e-09	-3.2746e-10	-1.5829
57851831	chr8:57851831:G:T	1.78971e-08	-3.2746e-10	-0.975652
57851954	chr8:57851954:A:T	2.42283e-09	-1.77636	-1.199
57852332	chr8:57852332:G:A	1.87669e-09	-1.77873	-1.45204
57852351	chr8:57852351:A:G	2.16223e-09	-1.6976	-1.39155
57852675	chr8:57852675:T:C	1.11525e-08	-3.2746e-10	-1.44862
57853164	chr8:57853164:G:A	1.94518e-08	-0.892349	-1.06538e-09
57853187	chr8:57853187:G:A	9.84969e-09	-3.2746e-10	-1.57285
57853226	chr8:57853226:C:T	3.82123e-09	-1.28475	-1.23497
57853303	chr8:57853303:A:G	9.753e-09	-3.2746e-10	-1.58271
57853370	chr8:57853370:C:T	9.7699e-09	-3.2746e-10	-1.58098
57853642	chr8:57853642:C:T	9.77513e-09	-3.2746e-10	-1.58045
57853913	chr8:57853913:A:G	2.13613e-09	-1.5975	-1.50379
57854164	chr8:57854164:C:A	1.88082e-09	-1.77302	-1.45556
57854262	chr8:57854262:T:G	2.04755e-09	-1.63782	-1.50583
57854347	chr8:57854347:AT:A	9.85688e-09	-3.2746e-10	-1.57212
57854834	chr8:57854834:G:T	9.80158e-09	-3.2746e-10	-1.57774
57854856	chr8:57854856:G:A	9.98163e-09	-3.2746e-10	-1.55954
57855574	chr8:57855574:A:T	2.32293e-09	-1.64578	-1.37167
57855727	chr8:57855727:A:G	1.18297e-08	-1.38967	-1.06538e-09
57855958	chr8:57855958:T:C	7.27726e-08	0.427051	-1.06538e-09
57856239	chr8:57856239:T:C	1.23846e-08	-3.2746e-10	-1.34383
57856415	chr8:57856415:A:G	1.01834e-08	-3.2746e-10	-1.53953
57856709	chr8:57856709:T:A	1.02944e-08	-3.2746e-10	-1.52869
57856825	chr8:57856825:T:C	9.91892e-09	-3.2746e-10	-1.56584
57856840	chr8:57856840:C:A	1.26299e-08	-3.2746e-10	-1.32422
57856885	chr8:57856885:T:A	1.26445e-08	-3.2746e-10	-1.32306
57857112	chr8:57857112:C:T	3.04685e-08	-0.443594	-1.06538e-09
57857248	chr8:57857248:C:A	1.23894e-08	-3.2746e-10	-1.34345
57857347	chr8:57857347:G:A	1.86433e-09	-1.65412	-1.58326
57857568	chr8:57857568:G:A	1.26445e-08	-3.2746e-10	-1.32306
57857676	chr8:57857676:C:T	1.17702e-08	-3.2746e-10	-1.39472
57858338	chr8:57858338:A:C	1.71517e-09	-1.73735	-1.58343
57858976	chr8:57858976:G:T	9.79261e-09	-3.2746e-10	-1.57866
57859013	chr8:57859013:A:T	1.03229e-08	-3.2746e-10	-1.52592
57859014	chr8:57859014:A:C	1.78431e-09	-1.70374	-1.57752
57859371	chr8:57859371:C:T	1.9089e-09	-1.63056	-1.5832
57859613	chr8:57859613:ACAAATT:A	9.97853e-09	-3.2746e-10	-1.55985
57859818	chr8:57859818:C:T	2.00011e-09	-1.58246	-1.58462
57859892	chr8:57859892:G:A	1.85412e-09	-1.65976	-1.58312
57860276	chr8:57860276:G:A	9.7803e-09	-3.2746e-10	-1.57992
57860583	chr8:57860583:C:G	2.1321e-09	-1.58499	-1.51819
57860663	chr8:57860663:T:C	1.96034e-09	-1.63761	-1.54956
57860990	chr8:57860990:G:A	9.38448e-09	-1.62123	-1.06538e-09
57861053	chr8:57861053:C:T	1.0846e-08	-3.2746e-10	-1.47649
57861149	chr8:57861149:A:G	1.05448e-08	-3.2746e-10	-1.50465
57861181	chr8:57861181:A:T	8.40775e-09	-1.73113	-1.06538e-09
57861490	chr8:57861490:C:T	1.72362e-09	-1.7985	-1.51736
57861646	chr8:57861646:A:C	4.1974e-08	-3.2746e-10	-0.123239
57861727	chr8:57861727:T:C	1.80705e-09	-1.68973	-1.57886
57861733	chr8:57861733:A:G	1.75034e-09	-1.72986	-1.57062
57861814	chr8:57861814:TG:T	9.9048e-09	-3.2746e-10	-1.56727
57861963	chr8:57861963:C:A	3.58304e-09	-1.66591	-0.918166
57862116	chr8:57862116:G:T	1.53714e-08	-3.2746e-10	-1.12778
57862609	chr8:57862609:G:A	1.11361e-08	-3.2746e-10	-1.45009
57863133	chr8:57863133:G:A	1.58032e-08	-3.2746e-10	-1.10007
57863242	chr8:57863242:G:A	1.56474e-08	-3.2746e-10	-1.10998
57863265	chr8:57863265:A:G	1.80956e-09	-1.7215	-1.5457
57863276	chr8:57863276:A:T	8.42667e-08	-3.2746e-10	0.573699
57863332	chr8:57863332:C:T	2.01231e-09	-1.61128	-1.54973
57863561	chr8:57863561:C:T	1.41153e-08	-3.2746e-10	-1.21303
57864011	chr8:57864011:T:C	2.54976e-09	-1.77939	-1.1449
57864156	chr8:57864156:C:T	2.44006e-09	-1.47317	-1.4951
57864609	chr8:57864609:T:C	2.05424e-09	-1.62428	-1.5161
57864908	chr8:57864908:C:T	1.00119e-08	-3.2746e-10	-1.55651
57865365	chr8:57865365:G:T	7.98138e-09	-1.78318	-1.06538e-09
57865541	chr8:57865541:C:T	1.82899e-09	-1.67265	-1.58388
57865555	chr8:57865555:A:G	9.79016e-09	-3.2746e-10	-1.57891
57865710	chr8:57865710:C:T	1.51182e-08	-3.2746e-10	-1.14439
57865801	chr8:57865801:A:G	5.02122e-09	-1.27903	-0.967581
57866167	chr8:57866167:C:T	3.2863e-09	-1.08606	-1.58446
57866832	chr8:57866832:G:A	1.03261e-08	-3.2746e-10	-1.52562
57866898	chr8:57866898:T:C	5.67658e-09	-0.58549	-1.53845
57866953	chr8:57866953:T:C	2.18204e-08	0.662214	-1.43966
57867159	chr8:57867159:A:G	1.97279e-08	-3.2746e-10	-0.878252
57867385	chr8:57867385:T:C	1.30945e-08	-3.2746e-10	-1.28809
57867468	chr8:57867468:T:C	1.35868e-08	-3.2746e-10	-1.25119
57867697	chr8:57867697:C:T	1.0796e-08	-3.2746e-10	-1.48111
57868014	chr8:57868014:G:A	1.14638e-08	-3.2746e-10	-1.4211
57868135	chr8:57868135:A:G	1.67417e-09	-1.80651	-1.53846
57868289	chr8:57868289:G:A	1.28336e-08	-3.2746e-10	-1.30823
57868461	chr8:57868461:C:T	3.61981e-09	-1.58357	-0.990297
57868670	chr8:57868670:T:C	2.68585e-08	-3.2746e-10	-0.569704
57869630	chr8:57869630:C:T	9.3203e-08	0.288091	0.3864
57869681	chr8:57869681:G:A	1.12994e-08	0.117097	-1.55264
57869682	chr8:57869682:A:G	1.14581e-08	0.13257	-1.55416
57870276	chr8:57870276:C:T	5.90045e-09	-1.1555	-0.92976
57870351	chr8:57870351:C:A	4.58973e-09	-0.761193	-1.57527
57870520	chr8:57870520:A:C	1.75644e-09	-1.81257	-1.48443
57870762	chr8:57870762:T:A	8.92562e-09	-1.67136	-1.06538e-09
57871164	chr8:57871164:T:C	1.20804e-08	-3.2746e-10	-1.3687
57871344	chr8:57871344:T:A	9.7391e-09	-3.2746e-10	-1.58414
57871984	chr8:57871984:T:C	1.81944e-09	-1.81486	-1.4469
57872195	chr8:57872195:C:A	4.27741e-09	-0.859436	-1.5475
57872508	chr8:57872508:A:T	3.35481e-09	-1.47297	-1.17692
57872576	chr8:57872576:G:T	7.79398e-09	-1.80694	-1.06538e-09
57873002	chr8:57873002:TTA:T	9.75561e-09	-3.2746e-10	-1.58245
57873713	chr8:57873713:C:T	3.59015e-09	-1.63937	-0.942728
57873960	chr8:57873960:C:T	3.10893e-08	-0.423426	-1.06538e-09
57874414	chr8:57874414:C:T	9.9254e-09	-3.2746e-10	-1.56519
57874521	chr8:57874521:T:C	8.24215e-09	-1.68476	-0.0662687
57874669	chr8:57874669:C:A	9.88254e-09	-3.2746e-10	-1.56952
57874927	chr8:57874927:T:C	9.73528e-09	-3.2746e-10	-1.58453
57874955	chr8:57874955:A:G	9.75872e-09	-3.2746e-10	-1.58213
57875413	chr8:57875413:C:T	4.26698e-08	-0.106797	-1.06538e-09
57875463	chr8:57875463:A:T	1.41354e-08	-0.708193	-0.503414
57875519	chr8:57875519:T:C	6.27976e-09	-0.614476	-1.40848
57875619	chr8:57875619:C:T	1.50973e-08	-3.2746e-10	-1.14577
57876360	chr8:57876360:A:G	1.61722e-08	-3.2746e-10	-1.077
57876522	chr8:57876522:A:G	1.70301e-08	-1.02531	-1.06538e-09
57876543	chr8:57876543:G:A	9.83556e-09	-1.57428	-1.06538e-09
57876609	chr8:57876609:T:C	7.1723e-09	-0.369273	-1.52079
57877450	chr8:57877450:C:T	1.13475e-08	-1.72022	0.288926
57878185	chr8:57878185:T:C	1.62844e-08	0.127673	-1.19776
57878470	chr8:57878470:C:T	5.16502e-09	-1.67143	-0.54695
57878490	chr8:57878490:G:A	1.00941e-08	-3.2746e-10	-1.54834
57879191	chr8:57879191:T:C	1.28677e-08	-3.2746e-10	-1.30557
57879530	chr8:57879530:T:C	1.6909e-08	-3.2746e-10	-1.03244
57880173	chr8:57880173:C:A	2.55366e-08	-3.2746e-10	-0.620177
57880613	chr8:57880613:T:C	4.55508e-08	-0.0414599	-1.06538e-09
57880889	chr8:57880889:G:A	4.62859e-09	-1.63717	-0.690865
57881094	chr8:57881094:C:T	9.75175e-09	-0.0549498	-1.52789
57881610	chr8:57881610:A:T	1.23339e-08	-1.34794	-1.06538e-09
57881729	chr8:57881729:C:T	1.1663e-08	-3.2746e-10	-1.40387
57881971	chr8:57881971:C:T	1.32101e-08	-1.4218	0.142488
57881992	chr8:57881992:C:T	2.8842e-09	-1.59887	-1.20217
57882093	chr8:57882093:G:A	1.68482e-09	-1.81017	-1.52846
57882188	chr8:57882188:C:T	3.03202e-08	-0.448475	-1.06538e-09
57882573	chr8:57882573:A:G	1.19639e-08	-0.341111	-1.03728
57882679	chr8:57882679:T:A	1.71458e-08	-0.159805	-0.858732
57882683	chr8:57882683:A:G	3.44048e-09	-1.05148	-1.5732
57882906	chr8:57882906:C:T	1.5881e-09	-1.81326	-1.58449
57883690	chr8:57883690:T:C	9.86765e-09	-3.2746e-10	-1.57103
57883857	chr8:57883857:A:ATCACTAGC	1.28156e-08	-1.77293	0.463306
57883978	chr8:57883978:T:C	9.7503e-09	-3.2746e-10	-1.58299
57884267	chr8:57884267:A:G	4.87571e-08	-1.08946	1.11602
57884404	chr8:57884404:T:C	6.29032e-08	-3.2746e-10	0.28131
57884417	chr8:57884417:C:T	1.12093e-08	-3.2746e-10	-1.44355
57884501	chr8:57884501:C:G	1.31155e-08	-3.2746e-10	-1.28649
57884698	chr8:57884698:C:T	8.6977e-09	-1.69723	-1.06538e-09
57885409	chr8:57885409:C:T	3.53764e-09	-1.76025	-0.836574
57886055	chr8:57886055:T:C	1.0385e-08	-0.28156	-1.23836
57886416	chr8:57886416:T:C	5.23473e-09	-1.77476	-0.430212
57886509	chr8:57886509:G:A	1.23098e-08	-0.736409	-0.613487
57886634	chr8:57886634:C:T	5.42447e-09	-1.76879	-0.400576
57886683	chr8:57886683:T:TA	5.30886e-09	-1.76313	-0.427786
57886876	chr8:57886876:AG:A	9.8258e-09	-1.57528	-1.06538e-09
57887148	chr8:57887148:A:G	1.31231e-08	-1.28592	-1.06538e-09
57887624	chr8:57887624:G:C	1.23956e-08	-0.0214776	-1.32147
57887651	chr8:57887651:T:C	1.60158e-09	-1.8111	-1.5782
57888308	chr8:57888308:A:G	1.14202e-08	-0.702701	-0.722206
57888433	chr8:57888433:T:C	1.2791e-08	-0.646323	-0.665227
57888681	chr8:57888681:A:C	2.1518e-08	-3.2746e-10	-0.791397
57888824	chr8:57888824:A:T	6.46035e-09	-1.59139	-0.403216
57889131	chr8:57889131:C:G	3.42057e-08	0.507064	-0.834961
57889151	chr8:57889151:A:C	3.07395e-08	-0.434739	-1.06538e-09
57889241	chr8:57889241:T:G	6.44826e-09	-1.66155	-0.334923
57889262	chr8:57889262:A:C	3.72077e-08	0.461962	-0.705734
57889363	chr8:57889363:T:C	1.59125e-09	-1.81224	-1.58353
57889484	chr8:57889484:A:G	3.36691e-08	0.407092	-0.7508
57890023	chr8:57890023:G:A	6.54973e-09	-1.65384	-0.327021
57890233	chr8:57890233:T:C	7.80434e-09	-1.65957	-0.146039
57890275	chr8:57890275:G:A	1.59998e-09	-1.80953	-1.58077
57891187	chr8:57891187:CCTCA:C	9.85857e-09	-3.2746e-10	-1.57195
57891320	chr8:57891320:C:T	7.24226e-08	0.847821	-0.42559
57891832	chr8:57891832:C:T	1.66051e-09	-1.79129	-1.56187
57891894	chr8:57891894:G:T	1.48206e-08	-1.16427	-1.06538e-09
57891918	chr8:57891918:A:G	2.14934e-08	-3.2746e-10	-0.792541
57892695	chr8:57892695:C:T	1.00495e-08	-3.2746e-10	-1.55276
57892931	chr8:57892931:A:C	3.03276e-08	-0.268579	-0.179651
57893532	chr8:57893532:T:C	5.19686e-08	-3.2746e-10	0.0903523
57893618	chr8:57893618:G:A	2.31271e-09	-1.68901	-1.33286
57893730	chr8:57893730:G:A	5.92204e-08	-0.492127	0.713105
57893813	chr8:57893813:T:G	5.35198e-08	-0.406353	0.526117
57894071	chr8:57894071:TG:T	6.99112e-09	-1.6429	-0.272753
57894344	chr8:57894344:G:A	1.82057e-09	-1.8104	-1.45074
57894346	chr8:57894346:T:C	6.70543e-08	-0.560548	0.905762
57894705	chr8:57894705:G:A	7.75735e-09	-1.81165	-1.06538e-09
57894742	chr8:57894742:T:C	4.70383e-08	-0.420433	0.411108
57894796	chr8:57894796:G:A	2.41141e-09	-1.69328	-1.2868
57894871	chr8:57894871:G:C	4.68552e-08	-0.44771	0.434483
57895999	chr8:57895999:A:G	2.93867e-09	-1.69831	-1.08402
57896529	chr8:57896529:G:A	2.94723e-09	-1.68726	-1.09216
57896646	chr8:57896646:G:A	2.90633e-09	-1.69726	-1.09614
57897097	chr8:57897097:T:G	5.9401e-08	-0.483389	0.707412
57897667	chr8:57897667:A:G	5.05908e-08	-0.443824	0.507306
57898029	chr8:57898029:G:A	6.00951e-08	-0.52842	0.76406
57898227	chr8:57898227:G:A	1.01735e-08	-3.2746e-10	-1.5405
57898483	chr8:57898483:G:C	8.28111e-09	-0.498051	-1.24826
57898913	chr8:57898913:G:A	2.30745e-08	-3.2746e-10	-0.72156
57899263	chr8:57899263:C:T	9.90325e-09	-3.2746e-10	-1.56743
57899388	chr8:57899388:A:G	5.53427e-09	-1.51474	-0.634586
57899707	chr8:57899707:A:G	3.18001e-08	-0.453555	0.0527352
57899721	chr8:57899721:T:C	9.25556e-09	-0.447361	-1.1877
57899779	chr8:57899779:G:A	3.35834e-08	-0.431218	0.0849618
57900104	chr8:57900104:T:C	9.86901e-09	-1.57089	-1.06538e-09
57900411	chr8:57900411:G:A	2.99964e-08	-0.459212	-1.06538e-09
57900595	chr8:57900595:G:T	1.54509e-08	-3.2746e-10	-1.12262
57900804	chr8:57900804:C:T	1.11418e-08	-3.2746e-10	-1.44958
57900840	chr8:57900840:C:T	2.94719e-08	-0.476851	-1.06538e-09
57900854	chr8:57900854:G:A	1.00048e-08	-1.6177	0.0604707
57900855	chr8:57900855:C:A	9.55688e-09	-1.60591	0.00287988
57901090	chr8:57901090:AG:A	1.75428e-09	-1.7707	-1.52754
57901343	chr8:57901343:G:A	9.95994e-08	-3.2746e-10	0.740868
57901647	chr8:57901647:G:T	8.61926e-09	-1.60923	-0.0970566
57902053	chr8:57902053:C:T	1.94941e-07	1.41241	-1.06538e-09
57902213	chr8:57902213:G:A	2.82392e-09	-1.69344	-1.12872
57902609	chr8:57902609:G:A	7.27306e-09	-0.439442	-1.43667
57902847	chr8:57902847:A:C	4.52409e-08	-3.2746e-10	-0.0482857
57902860	chr8:57902860:C:T	6.10342e-09	-0.860862	-1.19058
57903005	chr8:57903005:T:C	4.11323e-08	-0.343011	0.199517
57903463	chr8:57903463:G:A	1.60626e-09	-1.80552	-1.58087
57903724	chr8:57903724:C:T	6.50586e-09	-0.845826	-1.14176
57903860	chr8:57903860:G:A	7.75829e-09	-1.81153	-1.06538e-09
57903865	chr8:57903865:G:T	2.17986e-09	-1.655	-1.42603
57903962	chr8:57903962:G:A	5.87512e-09	-1.27654	-0.813023
57904002	chr8:57904002:C:T	5.77646e-09	-1.2922	-0.814296
57904190	chr8:57904190:C:A	3.98904e-08	-0.413913	0.239759
57904290	chr8:57904290:G:A	1.25133e-08	-3.2746e-10	-1.3335
57904450	chr8:57904450:G:T	1.25481e-08	-3.2746e-10	-1.33072
57904960	chr8:57904960:C:T	9.77536e-09	-3.2746e-10	-1.58042
57905221	chr8:57905221:G:A	4.66271e-09	-1.52962	-0.791071
57905468	chr8:57905468:C:G	7.77067e-09	-1.80993	-1.06538e-09
57905809	chr8:57905809:C:T	1.65272e-08	-1.05528	-1.06538e-09
57905845	chr8:57905845:C:T	1.06053e-08	-3.2746e-10	-1.49893
57906181	chr8:57906181:T:C	4.75272e-09	-0.742616	-1.55896
57906219	chr8:57906219:A:G	1.63944e-08	-1.06335	-1.06538e-09
57906371	chr8:57906371:T:G	7.76729e-08	-0.512677	1.00489
57906436	chr8:57906436:G:A	2.81115e-08	-3.2746e-10	-0.524111
57906563	chr8:57906563:T:C	1.11113e-08	-3.2746e-10	-1.45233
57906594	chr8:57906594:C:T	1.57485e-08	-3.2746e-10	-1.10355
57906603	chr8:57906603:G:A	8.35995e-08	0.565749	-1.06538e-09
57907091	chr8:57907091:C:T	2.52868e-08	0.777473	-1.40748
57907157	chr8:57907157:T:C	1.06165e-08	-1.13566	-0.36222
57907193	chr8:57907193:A:C	2.34862e-09	-1.67425	-1.33221
57907659	chr8:57907659:C:T	6.31792e-08	-3.2746e-10	0.285687
57907988	chr8:57907988:C:T	9.74183e-09	-3.2746e-10	-1.58386
57908067	chr8:57908067:G:A	2.37319e-08	-3.2746e-10	-0.693467
57908076	chr8:57908076:G:A	1.11944e-08	-3.2746e-10	-1.44487
57908360	chr8:57908360:G:A	1.51171e-08	0.332571	-1.47703
57908395	chr8:57908395:G:A	6.486e-09	-1.1436	-0.847042
57908778	chr8:57908778:A:G	1.17721e-08	-1.39456	-1.06538e-09
57909408	chr8:57909408:C:T	2.2074e-08	-3.2746e-10	-0.765886
57909649	chr8:57909649:A:G	1.58603e-08	-1.09647	-1.06538e-09
57910056	chr8:57910056:TTTCCACTACTCACCTTCATGCACCCAAATTGAACATAGCTCCTCACTCTCTGGGCTGTAGTATACACTA:T	2.74271e-09	-1.28474	-1.5666
57910065	chr8:57910065:C:T	1.49539e-08	-3.2746e-10	-1.15532
57910145	chr8:57910145:T:G	1.64009e-08	0.399901	-1.46285
57910359	chr8:57910359:T:C	2.24857e-08	-3.2746e-10	-0.74741
57910408	chr8:57910408:G:T	1.2877e-08	-1.30485	-1.06538e-09
57910699	chr8:57910699:A:G	2.40724e-08	0.641051	-1.32027
57910721	chr8:57910721:G:A	1.1528e-08	-3.2746e-10	-1.41551
57910831	chr8:57910831:A:G	1.1528e-08	-3.2746e-10	-1.41551
57910851	chr8:57910851:A:G	9.76992e-09	-3.2746e-10	-1.58098
57910917	chr8:57910917:AAATTTTAGCAACCAAGTGGTT:A	1.20579e-08	-3.2746e-10	-1.37057
57911265	chr8:57911265:C:T	9.73714e-09	-3.2746e-10	-1.58434
57913041	chr8:57913041:T:C	1.64414e-08	-1.06049	-1.06538e-09
57913108	chr8:57913108:A:C	2.38267e-09	-1.6017	-1.39037
57913138	chr8:57913138:C:T	2.73563e-09	-1.26958	-1.58434
57913528	chr8:57913528:G:A	1.80335e-08	-3.2746e-10	-0.968055
57913755	chr8:57913755:C:T	2.42508e-09	-1.81527	-1.15915
57914068	chr8:57914068:T:C	1.36486e-07	-3.2746e-10	1.05593
57914306	chr8:57914306:T:C	1.89274e-08	0.635825	-1.5555
57915033	chr8:57915033:G:A	6.6186e-09	-1.10241	-0.86799
57915636	chr8:57915636:A:G	3.01298e-08	-3.2746e-10	-0.454774
57915907	chr8:57915907:G:A	1.46421e-08	-1.17639	-1.06538e-09
57916250	chr8:57916250:G:A	2.24695e-08	0.56494	-1.31307
57916346	chr8:57916346:T:C	1.35809e-08	-1.25163	-1.06538e-09
57916495	chr8:57916495:A:G	2.71484e-08	-3.2746e-10	-0.558971
57916783	chr8:57916783:A:G	2.64305e-08	0.645035	-1.2308
57916931	chr8:57916931:T:C	1.50864e-08	0.251381	-1.39788
57917031	chr8:57917031:C:T	1.20602e-07	1.60538	-0.673177
57917073	chr8:57917073:T:C	1.36281e-08	-1.24815	-1.06538e-09
57917289	chr8:57917289:G:A	1.01641e-08	-3.2746e-10	-1.54143
57917882	chr8:57917882:A:C	9.19698e-08	-3.2746e-10	0.661172
57918093	chr8:57918093:ATTAAG:A	9.77196e-09	-3.2746e-10	-1.58077
57918275	chr8:57918275:C:T	2.18899e-09	-1.5544	-1.52244
57918384	chr8:57918384:G:A	9.73325e-09	-3.2746e-10	-1.58474
57918387	chr8:57918387:C:T	9.73313e-09	-3.2746e-10	-1.58475
57918528	chr8:57918528:C:T	9.73322e-09	-3.2746e-10	-1.58474
57918595	chr8:57918595:T:C	1.05748e-07	-3.2746e-10	0.800772
57918890	chr8:57918890:T:A	2.4404e-09	-1.56501	-1.40312
57919226	chr8:57919226:A:C	1.53566e-08	0.37446	-1.50321
57919248	chr8:57919248:G:C	3.70222e-09	-1.6516	-0.899754
57919337	chr8:57919337:A:G	2.76395e-09	-1.57195	-1.27167
57919522	chr8:57919522:A:G	1.55196e-08	-3.2746e-10	-1.11819
57920245	chr8:57920245:A:G	2.19449e-08	-3.2746e-10	-0.771752
57920997	chr8:57920997:A:G	1.03311e-08	-3.2746e-10	-1.52513
57921095	chr8:57921095:T:A	4.94814e-07	-3.2746e-10	2.34389
57922124	chr8:57922124:T:C	3.37245e-08	-3.2746e-10	-0.342063
57922191	chr8:57922191:G:A	1.00084e-08	-3.2746e-10	-1.55686
57922538	chr8:57922538:T:C	7.97511e-09	-1.78396	-1.06538e-09
57922847	chr8:57922847:A:C	1.92623e-08	-3.2746e-10	-0.902139
57922953	chr8:57922953:T:C	1.15221e-08	-3.2746e-10	-1.41602
57923614	chr8:57923614:T:A	1.73777e-08	0.358273	-1.36337
57924025	chr8:57924025:A:G	1.88611e-09	-1.69248	-1.53329
57924272	chr8:57924272:A:T	6.20603e-08	1.83245	-1.56463
57924616	chr8:57924616:T:C	1.23053e-08	-3.2746e-10	-1.35026
57925435	chr8:57925435:C:G	1.57035e-08	-0.578639	-0.527763
57925458	chr8:57925458:A:G	5.59768e-07	-3.2746e-10	2.46723
57925504	chr8:57925504:A:G	5.05136e-08	-3.2746e-10	0.0619552
57925678	chr8:57925678:T:C	3.05983e-08	-0.0294351	-0.409909
57926358	chr8:57926358:T:A	4.56487e-08	-0.0153427	-0.0239701
57926423	chr8:57926423:T:C	1.51481e-08	-0.451895	-0.690518
57926586	chr8:57926586:G:C	4.44761e-08	-0.068291	0.00295399
57926790	chr8:57926790:T:G	1.45414e-08	-0.43527	-0.748018
57926800	chr8:57926800:C:T	1.07819e-08	-3.2746e-10	-1.48242
57926802	chr8:57926802:A:C	3.88715e-08	-0.137082	-0.0629433
57926831	chr8:57926831:G:A	9.75501e-09	-3.2746e-10	-1.58251
57927101	chr8:57927101:G:T	2.30284e-08	-3.2746e-10	-0.72356
57927185	chr8:57927185:A:T	3.91537e-08	-0.168466	-0.0243278
57927409	chr8:57927409:T:G	3.84814e-08	-0.122709	-0.087405
57927536	chr8:57927536:C:T	3.95329e-08	-0.124549	-0.0586062
57928349	chr8:57928349:G:T	3.62687e-08	-0.167095	-0.102238
57928365	chr8:57928365:C:T	3.17652e-08	-0.191715	-0.210201
57928406	chr8:57928406:T:C	3.62358e-08	-0.155862	-0.114378
57928639	chr8:57928639:C:T	1.01438e-08	-3.2746e-10	-1.54343
57928682	chr8:57928682:C:T	7.22418e-08	-3.2746e-10	0.41973
57928710	chr8:57928710:C:G	1.02888e-08	-3.2746e-10	-1.52923
57929019	chr8:57929019:G:C	3.68323e-08	-0.16504	-0.0888736
57929061	chr8:57929061:CTATT:C	3.69727e-08	-0.156735	-0.0933719
57929089	chr8:57929089:A:C	9.14044e-08	-3.2746e-10	0.655005
57929184	chr8:57929184:A:G	1.53627e-08	0.180319	-1.30866
57929191	chr8:57929191:A:G	4.02168e-08	-0.118564	-0.0474389
57929252	chr8:57929252:T:C	9.70281e-08	-3.2746e-10	0.714712
57929331	chr8:57929331:G:A	3.76529e-08	-0.142054	-0.0898246
57929392	chr8:57929392:T:C	4.16564e-08	-0.0894605	-0.0413736
57929398	chr8:57929398:A:G	1.2241e-08	-3.2746e-10	-1.35549
57929405	chr8:57929405:G:T	1.04643e-08	-3.2746e-10	-1.51232
57929420	chr8:57929420:G:T	1.79783e-09	-1.69029	-1.58342
57929537	chr8:57929537:A:G	1.33745e-08	-3.2746e-10	-1.26694
57929588	chr8:57929588:A:G	4.37037e-08	-0.0524461	-0.0304086
57929656	chr8:57929656:G:A	4.52214e-08	0.00688243	-0.0555999
57929786	chr8:57929786:G:A	1.89243e-08	-0.919844	-1.06538e-09
57930131	chr8:57930131:T:A	1.0067e-08	-3.2746e-10	-1.55103
57930478	chr8:57930478:A:G	4.17523e-08	-0.130124	0.00159034
57930784	chr8:57930784:T:C	1.7304e-08	-3.2746e-10	-1.00935
57930844	chr8:57930844:A:G	4.32519e-08	-0.146949	0.0537028
57930946	chr8:57930946:T:C	1.33614e-08	-3.2746e-10	-1.26792
57930976	chr8:57930976:T:G	3.85052e-09	-1.06238	-1.4497
57931169	chr8:57931169:C:T	1.03582e-08	-3.2746e-10	-1.52251
57931224	chr8:57931224:A:G	2.01324e-08	0.696031	-1.55399
57931331	chr8:57931331:G:A	1.08668e-08	-3.2746e-10	-1.47457
57931497	chr8:57931497:T:A	9.85196e-08	-3.2746e-10	0.729967
57931581	chr8:57931581:A:AG	2.07173e-08	0.0937822	-0.923102
57931627	chr8:57931627:T:A	1.99837e-08	0.0187055	-0.884079
57931646	chr8:57931646:A:G	1.26786e-08	-1.16109	-0.15929
57932162	chr8:57932162:CTATAGCTGTATTATTAAAAG:C	9.95336e-09	-3.2746e-10	-1.56238
57932971	chr8:57932971:G:A	9.93621e-09	-3.2746e-10	-1.5641
57933236	chr8:57933236:G:T	1.00889e-08	-3.2746e-10	-1.54885
57933532	chr8:57933532:C:T	1.00292e-08	-3.2746e-10	-1.55478
57933618	chr8:57933618:C:T	1.80287e-09	-1.80927	-1.46163
57933699	chr8:57933699:G:C	9.91899e-09	-3.2746e-10	-1.56584
57933743	chr8:57933743:T:C	9.97828e-09	-3.2746e-10	-1.55988
57933924	chr8:57933924:G:C	1.0044e-08	-3.2746e-10	-1.55331
57934765	chr8:57934765:G:A	9.92673e-09	-3.2746e-10	-1.56506
57934891	chr8:57934891:C:G	1.71012e-08	-3.2746e-10	-1.02114
57935188	chr8:57935188:C:T	9.92673e-09	-3.2746e-10	-1.56506
57935189	chr8:57935189:G:A	6.54666e-08	-3.2746e-10	0.321251
57935563	chr8:57935563:C:T	9.86251e-09	-3.2746e-10	-1.57155
57935659	chr8:57935659:A:C	1.07119e-08	-3.2746e-10	-1.48894
57935876	chr8:57935876:A:G	2.4482e-08	-3.2746e-10	-0.662351
57935895	chr8:57935895:C:G	9.94479e-09	-3.2746e-10	-1.56324
57935897	chr8:57935897:A:C	9.94036e-09	-3.2746e-10	-1.56369
57936015	chr8:57936015:T:C	2.4881e-08	-3.2746e-10	-0.646184
57936110	chr8:57936110:A:G	1.11087e-08	-3.2746e-10	-1.45256
57936467	chr8:57936467:C:T	1.01455e-08	-3.2746e-10	-1.54326
57937243	chr8:57937243:G:T	2.4249e-08	-3.2746e-10	-0.671913
57937251	chr8:57937251:A:T	1.00588e-08	-3.2746e-10	-1.55184
57937644	chr8:57937644:T:G	1.09732e-08	-3.2746e-10	-1.46483
57937967	chr8:57937967:T:C	3.40989e-09	-1.5266	-1.10701
57937974	chr8:57937974:T:C	1.00585e-08	-3.2746e-10	-1.55187
57938189	chr8:57938189:G:A	1.59707e-08	-3.2746e-10	-1.08954
57938394	chr8:57938394:G:A	1.04287e-08	-3.2746e-10	-1.51573
57938742	chr8:57938742:A:T	7.92227e-09	-1.79061	-1.06538e-09
57938747	chr8:57938747:T:A	8.0662e-09	-1.77261	-1.06538e-09
57938924	chr8:57938924:A:AGT	1.31608e-08	-3.2746e-10	-1.28304
57938929	chr8:57938929:T:C	7.13314e-08	-1.80383	2.21088
57939096	chr8:57939096:A:G	7.87321e-09	-1.79682	-1.06538e-09
57939918	chr8:57939918:G:C	1.47414e-08	-3.2746e-10	-1.16963
57940668	chr8:57940668:T:C	5.06885e-08	-3.2746e-10	0.0654118
57940742	chr8:57940742:T:C	9.64376e-08	-1.81498	2.52359
57940744	chr8:57940744:C:T	1.00705e-08	-3.2746e-10	-1.55068
57941396	chr8:57941396:G:A	8.39614e-09	-1.73252	-1.06538e-09
57941449	chr8:57941449:T:C	2.25931e-08	-3.2746e-10	-0.742644
57941528	chr8:57941528:G:A	7.73389e-09	-1.81468	-1.06538e-09
57941665	chr8:57941665:T:C	6.606e-09	-1.80244	-0.169869
57941884	chr8:57941884:G:A	1.14375e-08	-3.2746e-10	-1.42339
57941903	chr8:57941903:G:A	8.89418e-09	-1.67489	-1.06538e-09
57942040	chr8:57942040:G:A	1.32204e-08	-3.2746e-10	-1.27853
57942052	chr8:57942052:GGAATTTCACAA:G	1.56471e-08	-3.2746e-10	-1.11
57942196	chr8:57942196:G:A	1.35553e-08	-3.2746e-10	-1.25351
57942657	chr8:57942657:C:A	9.17352e-09	-1.64397	-1.06538e-09
57943102	chr8:57943102:G:C	1.69487e-09	-1.8002	-1.53249
57943273	chr8:57943273:C:T	1.69043e-09	-1.78893	-1.54638
57943447	chr8:57943447:A:G	8.87829e-09	-1.67668	-1.06538e-09
57943612	chr8:57943612:G:C	1.08914e-08	-3.2746e-10	-1.47232
57943935	chr8:57943935:C:T	1.45696e-08	-3.2746e-10	-1.18135
57944096	chr8:57944096:C:T	1.04648e-08	-1.51227	-1.06538e-09
57945254	chr8:57945254:T:C	1.80521e-09	-1.77768	-1.49193
57945441	chr8:57945441:G:T	7.2911e-09	-1.72944	-0.144195
57945821	chr8:57945821:A:G	1.83686e-07	-3.2746e-10	1.35294
57946066	chr8:57946066:G:C	1.04041e-08	-3.2746e-10	-1.51809
57946091	chr8:57946091:G:A	2.29603e-08	-3.2746e-10	-0.72652
57946177	chr8:57946177:T:C	1.11915e-08	0.0283316	-1.47346
57946353	chr8:57946353:T:A	1.73985e-08	-3.2746e-10	-1.0039
57946557	chr8:57946557:A:C	1.72813e-09	-1.7797	-1.53355
57946629	chr8:57946629:G:A	1.69506e-09	-1.78041	-1.55216
57946645	chr8:57946645:A:T	1.01156e-08	-3.2746e-10	-1.54621
57946780	chr8:57946780:C:T	1.73453e-09	-1.7888	-1.52075
57946830	chr8:57946830:G:A	1.69622e-09	-1.79249	-1.53939
57946984	chr8:57946984:T:C	1.58245e-08	-3.2746e-10	-1.09873
57947203	chr8:57947203:G:T	1.49908e-08	-3.2746e-10	-1.15285
57947323	chr8:57947323:A:G	1.00827e-08	-1.54946	-1.06538e-09
57947954	chr8:57947954:A:G	1.53212e-08	-3.2746e-10	-1.13105
57948058	chr8:57948058:T:A	1.65662e-08	-3.2746e-10	-1.05292
57948069	chr8:57948069:G:A	1.75259e-08	-3.2746e-10	-0.996607
57948252	chr8:57948252:G:A	1.7109e-09	-1.80922	-1.51405
57948373	chr8:57948373:G:A	1.65662e-08	-3.2746e-10	-1.05292
57948430	chr8:57948430:G:A	1.00297e-08	-3.2746e-10	-1.55474
57948528	chr8:57948528:T:C	1.70626e-09	-1.77857	-1.54741
57948997	chr8:57948997:T:C	1.74119e-09	-1.76953	-1.53619
57949087	chr8:57949087:G:A	1.81713e-08	-3.2746e-10	-0.960443
57949185	chr8:57949185:C:T	1.75229e-09	-1.77485	-1.52452
57949536	chr8:57949536:A:G	1.74783e-09	-1.75746	-1.54445
57949589	chr8:57949589:G:A	2.03663e-09	-1.57764	-1.57135
57949635	chr8:57949635:A:G	1.70868e-09	-1.75797	-1.5666
57949949	chr8:57949949:GTTC:G	1.9554e-09	-1.74937	-1.44033
57950153	chr8:57950153:A:G	1.79158e-09	-1.73454	-1.54265
57950196	chr8:57950196:C:G	1.80555e-09	-1.74189	-1.52753
57950228	chr8:57950228:T:C	1.68469e-09	-1.75515	-1.58356
57950276	chr8:57950276:C:T	1.73239e-09	-1.72802	-1.58277
57950358	chr8:57950358:C:T	1.76412e-09	-1.75194	-1.5407
57950469	chr8:57950469:C:T	1.53535e-08	-3.2746e-10	-1.12895
57950548	chr8:57950548:G:A	1.77871e-09	-1.7399	-1.5445
57950559	chr8:57950559:G:A	1.79776e-09	-1.73799	-1.53576
57950592	chr8:57950592:C:A	1.787e-09	-1.74171	-1.53804
57950631	chr8:57950631:T:C	1.77702e-09	-1.74953	-1.53582
57950852	chr8:57950852:G:A	1.54154e-08	-3.2746e-10	-1.12492
57951032	chr8:57951032:T:C	7.85537e-09	-1.65975	-0.139337
57951033	chr8:57951033:G:A	1.24974e-08	-1.33476	-1.06538e-09
57951878	chr8:57951878:C:T	6.04302e-09	-0.904433	-1.15695
57952090	chr8:57952090:C:T	7.7294e-09	-1.81526	-1.06538e-09
57952254	chr8:57952254:T:A	1.24447e-08	-3.2746e-10	-1.33899
57952917	chr8:57952917:T:C	2.6639e-08	-3.2746e-10	-0.577911
57953226	chr8:57953226:C:T	2.40301e-09	-1.77374	-1.20983
57953446	chr8:57953446:A:G	1.03665e-08	-3.2746e-10	-1.52171
57954432	chr8:57954432:G:A	8.57881e-09	-1.71099	-1.06538e-09
57954592	chr8:57954592:T:A	9.84916e-09	-3.2746e-10	-1.5729
57955484	chr8:57955484:C:A	1.08739e-08	-3.2746e-10	-1.47392
57956025	chr8:57956025:A:G	1.48493e-08	-3.2746e-10	-1.16233
57956787	chr8:57956787:G:C	1.11237e-08	-3.2746e-10	-1.45121
57958098	chr8:57958098:A:C	1.70081e-09	-1.74506	-1.58412
57958824	chr8:57958824:A:G	1.10958e-08	-3.2746e-10	-1.45372
57960616	chr8:57960616:G:A	4.71976e-08	-3.2746e-10	-0.00594551
57960834	chr8:57960834:A:G	1.66595e-09	-1.76517	-1.58472
57961052	chr8:57961052:A:T	2.13476e-07	-3.2746e-10	1.50324
57961492	chr8:57961492:G:A	7.8853e-09	-1.79529	-1.06538e-09
57961546	chr8:57961546:A:G	1.61615e-09	-1.79657	-1.58368
57962095	chr8:57962095:T:C	1.1627e-08	-3.2746e-10	-1.40696
57962281	chr8:57962281:T:C	1.60625e-09	-1.80413	-1.58226
57962494	chr8:57962494:T:C	1.07631e-08	-3.2746e-10	-1.48417
57962949	chr8:57962949:A:C	1.69107e-08	-3.2746e-10	-1.03234
57964039	chr8:57964039:A:T	1.60966e-08	-3.2746e-10	-1.08168
57964451	chr8:57964451:G:A	2.15871e-09	-1.75224	-1.33854
57964932	chr8:57964932:G:A	1.70426e-09	-1.79991	-1.52725
57965011	chr8:57965011:G:A	1.44868e-08	-3.2746e-10	-1.18705
57965796	chr8:57965796:A:G	6.04514e-09	-0.592673	-1.46836
57965859	chr8:57965859:C:T	1.12241e-08	-3.2746e-10	-1.44223
57965911	chr8:57965911:T:A	1.74083e-08	-3.2746e-10	-1.00334
57966212	chr8:57966212:G:A	1.00663e-08	-3.2746e-10	-1.5511
57966227	chr8:57966227:G:A	1.70768e-09	-1.77642	-1.54873
57966256	chr8:57966256:G:A	3.56268e-09	-1.60694	-0.982839
57966278	chr8:57966278:T:G	1.65043e-08	-1.72844	0.671777
57966561	chr8:57966561:C:T	1.17337e-08	-3.2746e-10	-1.39782
57966579	chr8:57966579:C:A	1.21738e-08	-3.2746e-10	-1.361
57966852	chr8:57966852:A:C	7.26914e-09	-1.77875	-0.0979016
57967241	chr8:57967241:A:G	2.23811e-08	-3.2746e-10	-0.752072
57968054	chr8:57968054:T:C	1.04328e-08	-3.2746e-10	-1.51533
57968998	chr8:57968998:T:C	8.02262e-09	-1.77802	-1.06538e-09
57969974	chr8:57969974:G:A	8.22166e-09	-1.75352	-1.06538e-09
57970299	chr8:57970299:A:G	4.76106e-09	-1.80309	-0.49673
57970336	chr8:57970336:A:C	1.29239e-08	-3.2746e-10	-1.30121
57970640	chr8:57970640:G:T	1.59295e-09	-1.81077	-1.58393
57970683	chr8:57970683:C:T	8.51036e-09	-1.719	-1.06538e-09
57970991	chr8:57970991:G:A	1.6352e-09	-1.80098	-1.56755
57971016	chr8:57971016:A:C	1.62322e-09	-1.81518	-1.5607
57971034	chr8:57971034:T:C	7.72945e-09	-1.81525	-1.06538e-09
57971578	chr8:57971578:C:T	1.07864e-08	-1.78863	0.306629
57971805	chr8:57971805:A:C	8.33911e-09	-1.73933	-1.06538e-09
57971817	chr8:57971817:A:G	2.60871e-08	-3.2746e-10	-0.598846
57972177	chr8:57972177:T:C	7.01194e-08	-3.2746e-10	0.389912
57972248	chr8:57972248:G:A	1.63757e-09	-1.81303	-1.55404
57972377	chr8:57972377:TG:T	2.56778e-09	-1.47604	-1.4412
57972391	chr8:57972391:C:T	2.15341e-08	-3.2746e-10	-0.79065
57972629	chr8:57972629:T:C	4.84976e-09	-0.830904	-1.45046
57973477	chr8:57973477:C:T	2.70954e-09	-1.79273	-1.07078
57973490	chr8:57973490:A:C	1.6357e-09	-1.81526	-1.55295
57973639	chr8:57973639:T:G	1.35273e-08	-3.2746e-10	-1.25558
57973643	chr8:57973643:T:C	8.84912e-09	-1.67997	-1.06538e-09
57973655	chr8:57973655:G:A	2.67884e-08	-3.2746e-10	-0.572319
57973663	chr8:57973663:G:C	8.76553e-09	-1.68946	-1.06538e-09
57973892	chr8:57973892:T:C	1.59192e-08	0.00297919	-1.09574
57974269	chr8:57974269:C:A	1.36908e-08	-3.2746e-10	-1.24356
57974631	chr8:57974631:A:G	2.16636e-08	-3.2746e-10	-0.784657
57975289	chr8:57975289:A:G	6.57376e-09	-0.458121	-1.51908
57975342	chr8:57975342:C:T	7.72941e-09	-1.81526	-1.06538e-09
57975660	chr8:57975660:G:A	9.76707e-09	-3.2746e-10	-1.58127
57975931	chr8:57975931:C:T	1.35608e-08	-3.2746e-10	-1.2531
57976121	chr8:57976121:G:A	1.65837e-09	-1.8113	-1.54315
57976376	chr8:57976376:T:C	1.64357e-09	-1.81456	-1.54886
57976915	chr8:57976915:C:T	1.63761e-09	-1.81187	-1.55518
57976998	chr8:57976998:G:A	1.63119e-09	-1.81192	-1.55906
57977017	chr8:57977017:TA:T	1.2466e-08	-3.2746e-10	-1.33728
57977055	chr8:57977055:G:A	1.5948e-09	-1.80878	-1.58476
57977095	chr8:57977095:C:T	1.35608e-08	-3.2746e-10	-1.2531
57977267	chr8:57977267:C:T	1.27311e-08	-3.2746e-10	-1.31624
57977340	chr8:57977340:T:A	9.77054e-09	-3.2746e-10	-1.58092
57977460	chr8:57977460:C:T	1.60258e-09	-1.80404	-1.58463
57977682	chr8:57977682:A:G	1.59516e-09	-1.80864	-1.58468
57977718	chr8:57977718:G:A	7.73874e-09	-1.81405	-1.06538e-09
57977725	chr8:57977725:T:G	1.05729e-07	-3.2746e-10	0.800586
57977878	chr8:57977878:A:G	1.35608e-08	-3.2746e-10	-1.2531
57977961	chr8:57977961:G:T	5.33268e-09	-0.709489	-1.47695
57978191	chr8:57978191:G:T	1.59764e-09	-1.80786	-1.5839
57978377	chr8:57978377:G:A	1.62468e-08	-3.2746e-10	-1.07239
57978864	chr8:57978864:G:T	8.17074e-09	-1.75973	-1.06538e-09
57978908	chr8:57978908:A:G	5.43119e-09	-0.606288	-1.56184
57978947	chr8:57978947:T:C	1.36674e-08	-3.2746e-10	-1.24528
57979439	chr8:57979439:C:G	1.60971e-08	-3.2746e-10	-1.08165
57979746	chr8:57979746:G:A	1.83389e-08	-0.951261	-1.06538e-09
57979758	chr8:57979758:A:C	3.98691e-09	-1.61503	-0.862245
57981980	chr8:57981980:A:C	1.27924e-08	-3.2746e-10	-1.31144
57982312	chr8:57982312:C:A	2.09509e-08	-3.2746e-10	-0.818106
57983473	chr8:57983473:T:G	1.80477e-08	-3.2746e-10	-0.967271
57983517	chr8:57983517:T:A	1.80477e-08	-3.2746e-10	-0.967271
57983927	chr8:57983927:G:A	2.07965e-08	-3.2746e-10	-0.825505
57983972	chr8:57983972:C:T	1.3398e-08	-3.2746e-10	-1.26518
57984629	chr8:57984629:C:T	9.4051e-09	-1.61904	-1.06538e-09
57986238	chr8:57986238:A:T	6.44855e-09	-1.72501	-0.271418
57986425	chr8:57986425:A:G	1.8979e-09	-1.81325	-1.40629
57986865	chr8:57986865:C:T	1.80858e-08	-3.2746e-10	-0.965163
57987002	chr8:57987002:C:T	4.95129e-08	-3.2746e-10	0.0419441
57987922	chr8:57987922:T:G	2.19252e-08	-3.2746e-10	-0.772652
57989337	chr8:57989337:C:T	1.57292e-08	-3.2746e-10	-1.10477
57990185	chr8:57990185:C:T	5.62448e-09	-1.70267	-0.430492
57991254	chr8:57991254:A:C	1.10331e-08	-3.2746e-10	-1.45939
57991614	chr8:57991614:C:T	2.34917e-08	-3.2746e-10	-0.703642
57992001	chr8:57992001:G:C	9.87919e-09	-3.2746e-10	-1.56986
57992306	chr8:57992306:C:T	1.88246e-08	-0.613587	-0.311536
57992564	chr8:57992564:A:G	6.57435e-08	-3.2746e-10	0.325473
57992994	chr8:57992994:A:C	3.4615e-09	-1.24325	-1.37534
57993054	chr8:57993054:A:C	9.94562e-09	-3.2746e-10	-1.56316
57993286	chr8:57993286:T:C	1.1716e-08	-3.2746e-10	-1.39934
57994048	chr8:57994048:T:C	5.71561e-08	1.76889	-1.58339
57994149	chr8:57994149:G:A	1.43231e-07	-3.2746e-10	1.10417
57994459	chr8:57994459:C:A	2.94014e-08	-3.2746e-10	-0.479246
57994468	chr8:57994468:T:C	1.98701e-08	-3.2746e-10	-0.871071
57995411	chr8:57995411:C:T	1.78675e-08	-3.2746e-10	-0.977303
57995630	chr8:57995630:G:A	1.48605e-08	-1.16158	-1.06538e-09
57995992	chr8:57995992:TTTA:T	2.77781e-08	-3.2746e-10	-0.536041
57996114	chr8:57996114:A:T	2.78126e-08	-3.2746e-10	-0.534799
57996188	chr8:57996188:C:T	7.49052e-09	-0.358765	-1.48789
57996868	chr8:57996868:A:C	1.01169e-08	-3.2746e-10	-1.54608
57998514	chr8:57998514:C:T	3.10207e-08	-3.2746e-10	-0.425633
57999153	chr8:57999153:A:G	1.03493e-08	-3.2746e-10	-1.52337
57999261	chr8:57999261:G:A	2.7613e-08	-0.542002	-1.06538e-09
57999333	chr8:57999333:T:C	5.13794e-08	-3.2746e-10	0.0789483
57999554	chr8:57999554:A:G	4.61315e-08	-3.2746e-10	-0.0287914
57999700	chr8:57999700:C:T	1.39851e-08	-1.22229	-1.06538e-09
57999802	chr8:57999802:C:T	8.97308e-09	-1.66606	-1.06538e-09
58000229	chr8:58000229:C:A	9.90675e-09	-3.2746e-10	-1.56707
58000236	chr8:58000236:G:A	1.16064e-08	-1.40873	-1.06538e-09
58000376	chr8:58000376:A:G	9.66224e-09	-1.59206	-1.06538e-09
58000603	chr8:58000603:T:C	8.92697e-08	-3.2746e-10	0.631374
58000731	chr8:58000731:G:A	2.63056e-09	-1.35297	-1.54012
58000745	chr8:58000745:C:T	9.97798e-09	-3.2746e-10	-1.55991
58001422	chr8:58001422:T:C	5.73183e-08	-3.2746e-10	0.188332
58002562	chr8:58002562:A:G	1.07116e-08	-3.2746e-10	-1.48896
58002812	chr8:58002812:A:C	2.02347e-07	1.69787	-0.248172
58003858	chr8:58003858:C:T	8.50841e-09	-0.17295	-1.54628
58004017	chr8:58004017:G:A	1.89613e-07	1.3847	-1.06538e-09
58004154	chr8:58004154:G:A	1.48201e-08	-3.2746e-10	-1.16431
58005126	chr8:58005126:G:A	1.119e-08	-3.2746e-10	-1.44527
58005255	chr8:58005255:G:A	1.35596e-08	-3.2746e-10	-1.25319
58005263	chr8:58005263:G:A	1.45506e-08	-3.2746e-10	-1.18266
58005637	chr8:58005637:C:T	5.16624e-08	-3.2746e-10	0.0844414
58005936	chr8:58005936:T:C	1.01488e-08	-3.2746e-10	-1.54293
58006212	chr8:58006212:T:C	3.48335e-08	-3.2746e-10	-0.309708
58006532	chr8:58006532:C:G	1.81142e-08	0.394698	-1.35829
58007142	chr8:58007142:T:C	9.84302e-09	-3.2746e-10	-1.57353
58007173	chr8:58007173:G:A	1.05312e-08	-3.2746e-10	-1.50595
58007797	chr8:58007797:T:C	1.16753e-08	-3.2746e-10	-1.40281
58007884	chr8:58007884:T:C	1.91379e-08	-0.908616	-1.06538e-09
58008189	chr8:58008189:G:A	1.2971e-08	-3.2746e-10	-1.29757
58008385	chr8:58008385:G:A	7.90815e-09	-1.79239	-1.06538e-09
58008548	chr8:58008548:G:T	7.67521e-08	-3.2746e-10	0.480292
58008796	chr8:58008796:T:C	2.00407e-08	0.391664	-1.25419
58008822	chr8:58008822:G:A	9.96694e-09	-3.2746e-10	-1.56102
58009153	chr8:58009153:C:T	9.85068e-09	-3.2746e-10	-1.57275
58009271	chr8:58009271:G:A	1.02973e-08	-3.2746e-10	-1.52841
58009275	chr8:58009275:T:C	7.85304e-09	-1.79939	-1.06538e-09
58009521	chr8:58009521:C:T	1.53692e-08	-3.2746e-10	-1.12792
58010174	chr8:58010174:G:A	9.89511e-09	-3.2746e-10	-1.56825
58011096	chr8:58011096:G:C	5.3579e-08	-3.2746e-10	0.120869
58011382	chr8:58011382:T:A	2.60065e-08	-3.2746e-10	-0.60194
58011506	chr8:58011506:A:G	1.12872e-08	-3.2746e-10	-1.43662
58011635	chr8:58011635:G:C	5.16662e-09	-1.0379	-1.18017
58011660	chr8:58011660:A:T	1.54168e-08	-3.2746e-10	-1.12483
58011700	chr8:58011700:C:T	1.33788e-08	-3.2746e-10	-1.26662
58012390	chr8:58012390:G:A	2.44344e-08	-3.2746e-10	-0.664295
58012466	chr8:58012466:T:A	7.90152e-09	-1.79323	-1.06538e-09
58012496	chr8:58012496:C:CT	1.04314e-08	-3.2746e-10	-1.51547
58013028	chr8:58013028:G:A	1.28826e-08	-3.2746e-10	-1.30441
58013216	chr8:58013216:T:C	1.62512e-08	-3.2746e-10	-1.07212
58013568	chr8:58013568:A:G	1.0013e-08	-3.2746e-10	-1.55641
58013586	chr8:58013586:A:T	1.0815e-08	-0.625131	-0.854219
58013641	chr8:58013641:C:G	2.6929e-09	-1.75517	-1.1145
58013927	chr8:58013927:T:A	9.78327e-09	-3.2746e-10	-1.57961
58014028	chr8:58014028:T:C	1.15225e-08	-3.2746e-10	-1.41599
58014048	chr8:58014048:G:A	2.57429e-08	-3.2746e-10	-0.612128
58014106	chr8:58014106:G:A	6.66342e-09	-0.381878	-1.58178
58014407	chr8:58014407:C:T	4.47961e-08	0.429088	-0.487256
58015158	chr8:58015158:C:G	1.15747e-08	-3.2746e-10	-1.41146
58015720	chr8:58015720:C:T	7.80018e-09	-1.80614	-1.06538e-09
58016048	chr8:58016048:C:T	4.13556e-08	0.805434	-0.943515
58016090	chr8:58016090:A:G	7.78593e-09	-1.80797	-1.06538e-09
58016313	chr8:58016313:C:G	5.22334e-09	-0.65505	-1.5521
58016335	chr8:58016335:C:T	1.01866e-08	-3.2746e-10	-1.53921
58016389	chr8:58016389:G:C	2.37476e-08	-3.2746e-10	-0.692805
58016448	chr8:58016448:A:G	7.79201e-09	-1.80719	-1.06538e-09
58017074	chr8:58017074:G:A	5.01711e-09	-0.743303	-1.50413
58017129	chr8:58017129:G:A	2.53654e-09	-1.36008	-1.56941
58017166	chr8:58017166:T:C	1.655e-08	-3.2746e-10	-1.0539
58017230	chr8:58017230:C:T	1.04162e-08	-3.2746e-10	-1.51693
58017231	chr8:58017231:G:A	1.7523e-08	-3.2746e-10	-0.996776
58017341	chr8:58017341:A:G	5.64487e-09	-0.654473	-1.47507
58017444	chr8:58017444:A:G	1.26817e-08	-3.2746e-10	-1.32013
58017646	chr8:58017646:C:G	1.41551e-08	-3.2746e-10	-1.21022
58018114	chr8:58018114:TCAAA:T	5.88108e-09	-1.77333	-0.31522
58018284	chr8:58018284:C:T	1.0213e-08	-3.2746e-10	-1.53663
58018288	chr8:58018288:C:T	1.21504e-08	-0.386913	-0.976011
58019264	chr8:58019264:G:A	2.35138e-08	-3.2746e-10	-0.702699
58019566	chr8:58019566:A:C	2.83291e-08	-3.2746e-10	-0.516398
58019602	chr8:58019602:G:A	4.10243e-08	-3.2746e-10	-0.146124
58019619	chr8:58019619:A:G	7.73269e-09	-1.81483	-1.06538e-09
58019987	chr8:58019987:C:A	9.96622e-09	-3.2746e-10	-1.56109
58020213	chr8:58020213:C:T	9.76845e-09	-3.2746e-10	-1.58113
58021902	chr8:58021902:A:G	1.16722e-08	-0.42246	-0.980618
58022004	chr8:58022004:G:A	1.01373e-08	-1.54407	-1.06538e-09
58022499	chr8:58022499:T:C	9.82865e-09	-3.2746e-10	-1.57499
58022801	chr8:58022801:A:C	1.00227e-08	-3.2746e-10	-1.55543
58023383	chr8:58023383:C:T	3.80903e-08	-3.2746e-10	-0.220329
58023512	chr8:58023512:C:T	1.10205e-08	-0.442278	-1.01825
58024209	chr8:58024209:G:A	2.23624e-08	-3.2746e-10	-0.752909
58024700	chr8:58024700:T:C	1.53162e-08	-3.2746e-10	-1.13138
58024882	chr8:58024882:T:C	1.19275e-08	-3.2746e-10	-1.38144
58024979	chr8:58024979:C:G	1.05217e-08	-3.2746e-10	-1.50685
58025492	chr8:58025492:C:A	1.28844e-08	-3.2746e-10	-1.30427
58025583	chr8:58025583:C:G	1.90043e-08	-3.2746e-10	-0.915624
58025615	chr8:58025615:G:A	1.60686e-08	-3.2746e-10	-1.08342
58026223	chr8:58026223:G:A	1.38351e-08	-0.470715	-0.762368
58027102	chr8:58027102:C:T	1.14174e-08	-0.382932	-1.04222
58027240	chr8:58027240:T:C	1.66999e-08	-1.71811	0.673228
58027993	chr8:58027993:C:T	4.73663e-09	-0.767111	-1.53785
58028104	chr8:58028104:C:T	1.79079e-08	-3.2746e-10	-0.975047
58028260	chr8:58028260:C:T	1.10425e-08	-0.426013	-1.03253
58028303	chr8:58028303:C:T	1.19694e-08	-0.4014	-0.976534
58028385	chr8:58028385:C:T	4.00098e-08	-3.2746e-10	-0.171165
58028582	chr8:58028582:T:C	1.19639e-08	-0.355731	-1.02266
58028661	chr8:58028661:T:C	4.7381e-08	-3.2746e-10	-0.00206752
58028904	chr8:58028904:C:T	1.55631e-08	-0.511286	-0.604102
58029243	chr8:58029243:G:T	1.3396e-08	-0.567786	-0.697545
58029259	chr8:58029259:A:C	1.14949e-08	-3.2746e-10	-1.41839
58029562	chr8:58029562:A:G	7.79744e-09	-1.80649	-1.06538e-09
58029750	chr8:58029750:A:T	9.21867e-09	-0.515307	-1.12375
58030034	chr8:58030034:A:G	1.81662e-08	-3.2746e-10	-0.960725
58030180	chr8:58030180:G:T	7.44307e-08	0.471678	-0.0220971
58030261	chr8:58030261:G:A	4.38766e-09	-0.823028	-1.55847
58030266	chr8:58030266:G:A	1.06576e-08	-3.2746e-10	-1.49401
58030431	chr8:58030431:A:G	1.82894e-08	-3.2746e-10	-0.953969
58030546	chr8:58030546:GGCATAGATCTTAAT:G	9.63305e-09	-0.487272	-1.10782
58031353	chr8:58031353:A:C	4.41573e-09	-0.840525	-1.53459
58031484	chr8:58031484:T:C	4.52587e-09	-0.810881	-1.5396
58031741	chr8:58031741:G:A	3.82199e-09	-0.955522	-1.56399
58031831	chr8:58031831:C:G	1.67111e-08	-3.2746e-10	-1.04421
58032118	chr8:58032118:C:T	4.73366e-08	-3.2746e-10	-0.00300519
58032130	chr8:58032130:T:G	1.80793e-08	-3.2746e-10	-0.965519
58032132	chr8:58032132:C:T	2.4744e-08	-3.2746e-10	-0.651706
58032133	chr8:58032133:G:A	1.3901e-08	-3.2746e-10	-1.22833
58032305	chr8:58032305:A:G	1.39252e-08	-3.2746e-10	-1.22659
58032374	chr8:58032374:G:T	2.98168e-08	-3.2746e-10	-0.465218
58032436	chr8:58032436:T:G	1.02741e-08	-3.2746e-10	-1.53066
58032472	chr8:58032472:C:T	1.72909e-08	-3.2746e-10	-1.01011
58032878	chr8:58032878:G:T	3.46631e-08	-3.2746e-10	-0.314612
58032937	chr8:58032937:A:G	2.27184e-08	0.728208	-1.46532
58033193	chr8:58033193:G:A	1.02692e-08	-3.2746e-10	-1.53114
58033291	chr8:58033291:C:T	4.65729e-08	1.0874	-1.10667
58033688	chr8:58033688:A:G	4.54754e-09	-1.30719	-1.03851
58033833	chr8:58033833:C:T	1.02786e-08	-3.2746e-10	-1.53023
58033851	chr8:58033851:C:T	1.07437e-08	-0.225234	-1.26073
58033911	chr8:58033911:A:C	1.02573e-08	-3.2746e-10	-1.5323
58034091	chr8:58034091:G:A	9.66209e-09	-0.170378	-1.4217
58034829	chr8:58034829:TGA:T	1.03938e-08	-3.2746e-10	-1.51908
58034930	chr8:58034930:T:C	4.68173e-09	-1.22859	-1.08804
58034959	chr8:58034959:A:C	1.02523e-08	-3.2746e-10	-1.53279
58034970	chr8:58034970:C:T	2.03253e-08	-0.893388	0.0449685
58035344	chr8:58035344:G:A	3.64499e-08	-3.2746e-10	-0.264349
58035363	chr8:58035363:A:G	1.42431e-08	-3.2746e-10	-1.20402
58035624	chr8:58035624:A:T	2.41434e-08	0.744238	-1.42052
58035725	chr8:58035725:G:A	8.08617e-09	-1.77013	-1.06538e-09
58035771	chr8:58035771:T:C	9.29848e-09	-0.209745	-1.42069
58036063	chr8:58036063:G:C	9.78499e-09	-3.2746e-10	-1.57944
58037483	chr8:58037483:T:A	1.0595e-08	-0.980812	-0.519099
58037510	chr8:58037510:C:T	1.18766e-08	-0.121368	-1.26435
58037711	chr8:58037711:T:G	8.51531e-08	-3.2746e-10	0.584163
58037902	chr8:58037902:A:G	8.05861e-09	-1.1355	-0.638048
58038212	chr8:58038212:T:C	4.2818e-08	-3.2746e-10	-0.103329
58038305	chr8:58038305:A:G	9.63914e-09	-1.00199	-0.592467
58038850	chr8:58038850:G:A	1.12921e-08	-1.43619	-1.06538e-09
58039188	chr8:58039188:G:T	1.23349e-08	-3.2746e-10	-1.34786
58039670	chr8:58039670:T:C	9.16495e-09	-1.04326	-0.60164
58040164	chr8:58040164:A:C	6.73471e-09	-0.425927	-1.52709
58040232	chr8:58040232:C:T	7.87863e-09	-1.79613	-1.06538e-09
58040366	chr8:58040366:T:C	7.25311e-09	-0.297486	-1.58137
58040367	chr8:58040367:A:G	9.94677e-09	-0.36834	-1.1947
58040569	chr8:58040569:A:G	7.70227e-09	-1.19584	-0.622938
58040748	chr8:58040748:A:G	5.39005e-09	-0.708379	-1.46736
58041184	chr8:58041184:C:T	9.84155e-09	-3.2746e-10	-1.57367
58041229	chr8:58041229:C:T	5.39164e-08	-3.2746e-10	0.127146
58041365	chr8:58041365:G:A	5.15488e-08	-3.2746e-10	0.0822412
58041455	chr8:58041455:G:A	7.87865e-09	-1.13893	-0.657199
58041782	chr8:58041782:T:G	1.83498e-09	-1.78379	-1.46946
58041936	chr8:58041936:TC:T	2.20876e-08	-3.2746e-10	-0.76527
58042054	chr8:58042054:T:C	9.86557e-09	-3.2746e-10	-1.57124
58042055	chr8:58042055:A:T	5.54013e-09	-0.572638	-1.57563
58042098	chr8:58042098:G:T	1.25517e-08	-3.2746e-10	-1.33043
58042104	chr8:58042104:G:A	9.68538e-09	-1.17405	-0.415616
58042354	chr8:58042354:G:A	9.41668e-08	-3.2746e-10	0.684779
58042544	chr8:58042544:A:G	5.95246e-09	-0.494932	-1.58155
58042652	chr8:58042652:A:G	2.54754e-08	-3.2746e-10	-0.622576
58042744	chr8:58042744:A:G	2.68352e-08	-3.2746e-10	-0.570575
58043409	chr8:58043409:T:C	3.16596e-09	-1.24141	-1.46643
58043512	chr8:58043512:A:G	1.48833e-08	-3.2746e-10	-1.16005
58043579	chr8:58043579:G:C	5.08673e-09	-0.772097	-1.46156
58043746	chr8:58043746:T:G	9.91808e-09	-3.2746e-10	-1.56593
58043757	chr8:58043757:A:G	9.92396e-09	-3.2746e-10	-1.56534
58043774	chr8:58043774:T:G	4.9824e-07	-3.2746e-10	2.35079
58044470	chr8:58044470:A:G	3.57734e-09	-1.01309	-1.57258
58044914	chr8:58044914:A:G	2.76453e-09	-1.6485	-1.19492
58045130	chr8:58045130:A:C	1.81514e-07	0.712691	0.628355
58045133	chr8:58045133:C:T	7.75668e-09	-1.81173	-1.06538e-09
58045297	chr8:58045297:C:G	1.10669e-08	-3.2746e-10	-1.45633
58045618	chr8:58045618:A:G	3.25752e-09	-1.22974	-1.44958
58045673	chr8:58045673:G:A	1.00825e-08	-3.2746e-10	-1.54949
58046428	chr8:58046428:T:C	3.41921e-09	-1.19576	-1.43512
58046551	chr8:58046551:T:C	1.62323e-08	-3.2746e-10	-1.07329
58046748	chr8:58046748:A:G	1.42828e-08	-3.2746e-10	-1.20124
58046774	chr8:58046774:G:A	1.76917e-07	-3.2746e-10	1.31539
58047122	chr8:58047122:T:G	1.58876e-08	-3.2746e-10	-1.09475
58047200	chr8:58047200:G:C	1.87978e-07	-3.2746e-10	1.37603
58047288	chr8:58047288:A:T	1.04852e-08	-3.2746e-10	-1.51032
58047405	chr8:58047405:A:G	1.32343e-08	-0.957919	-0.319559
58047887	chr8:58047887:A:G	1.62521e-08	-3.2746e-10	-1.07207
58048496	chr8:58048496:C:G	3.11852e-09	-1.64145	-1.08148
58048617	chr8:58048617:A:T	1.41733e-08	-3.2746e-10	-1.20893
58048841	chr8:58048841:A:G	3.07486e-09	-1.62267	-1.11435
58049162	chr8:58049162:A:G	1.81366e-08	0.318813	-1.28117
58050054	chr8:58050054:G:A	1.58378e-08	-3.2746e-10	-1.09789
58050162	chr8:58050162:T:C	3.77129e-07	-3.2746e-10	2.0723
58050210	chr8:58050210:T:C	1.77032e-08	-3.2746e-10	-0.986543
58050235	chr8:58050235:T:C	2.19928e-07	1.02795	0.505069
58050434	chr8:58050434:G:A	1.17911e-08	-3.2746e-10	-1.39294
58050478	chr8:58050478:G:A	1.64484e-09	-1.81522	-1.54743
58050525	chr8:58050525:G:A	6.43752e-09	-1.01005	-0.988096
58050601	chr8:58050601:C:T	9.80721e-09	-3.2746e-10	-1.57717
58050901	chr8:58050901:A:C	2.45672e-08	0.617009	-1.27589
58051509	chr8:58051509:T:C	1.42976e-08	-3.2746e-10	-1.2002
58052093	chr8:58052093:A:T	1.6948e-08	-3.2746e-10	-1.03014
58052157	chr8:58052157:A:T	4.30699e-09	-1.12673	-1.27332
58052186	chr8:58052186:C:G	1.51855e-07	0.467467	0.69517
58052217	chr8:58052217:A:G	4.35471e-09	-1.07027	-1.31876
58052552	chr8:58052552:G:A	3.99243e-09	-1.16118	-1.31471
58052661	chr8:58052661:G:T	1.02812e-08	-3.2746e-10	-1.52997
58052911	chr8:58052911:G:A	2.15398e-08	-3.2746e-10	-0.790385
58052937	chr8:58052937:T:C	2.75303e-09	-1.27024	-1.57734
58052947	chr8:58052947:G:A	2.80152e-09	-1.25352	-1.5766
58053169	chr8:58053169:C:G	9.97638e-09	-3.2746e-10	-1.56007
58053436	chr8:58053436:GAAGA:G	5.56367e-09	-1.14403	-1
58053501	chr8:58053501:G:A	7.95081e-09	-1.78701	-1.06538e-09
58053859	chr8:58053859:A:G	1.73452e-08	-3.2746e-10	-1.00697
58054216	chr8:58054216:A:G	4.45262e-09	-0.952955	-1.41384
58054792	chr8:58054792:T:A	2.80505e-08	-3.2746e-10	-0.52628
58055012	chr8:58055012:C:G	1.3364e-08	-3.2746e-10	-1.26772
58055323	chr8:58055323:G:C	9.78864e-09	-3.2746e-10	-1.57907
58055377	chr8:58055377:C:T	1.94196e-08	-3.2746e-10	-0.894005
58055739	chr8:58055739:C:T	1.66263e-08	-3.2746e-10	-1.0493
58056369	chr8:58056369:T:A	8.121e-09	-1.76584	-1.06538e-09
58056374	chr8:58056374:T:A	9.77366e-09	-3.2746e-10	-1.5806
58056845	chr8:58056845:TA:T	1.9691e-08	-3.2746e-10	-0.880125
58057384	chr8:58057384:G:A	1.20403e-08	-3.2746e-10	-1.37203
58057777	chr8:58057777:G:T	9.76697e-09	-3.2746e-10	-1.58128
58057779	chr8:58057779:T:C	9.76254e-09	-3.2746e-10	-1.58174
58058004	chr8:58058004:G:A	3.10333e-09	-1.14928	-1.57853
58058302	chr8:58058302:T:C	3.02768e-09	-1.17448	-1.57801
58058621	chr8:58058621:C:T	3.88062e-09	-1.12032	-1.38398
58058807	chr8:58058807:T:C	2.57385e-08	-3.2746e-10	-0.612301
58059046	chr8:58059046:T:C	3.01744e-09	-1.17578	-1.5801
58059934	chr8:58059934:G:A	3.08629e-09	-1.16233	-1.57099
58059988	chr8:58059988:A:C	3.3595e-09	-1.07538	-1.57312
58060184	chr8:58060184:G:A	1.48967e-08	-3.2746e-10	-1.15915
58060567	chr8:58060567:A:G	9.95967e-09	-3.2746e-10	-1.56174
58061013	chr8:58061013:G:C	1.03636e-08	-3.2746e-10	-1.52199
58061024	chr8:58061024:C:T	2.33306e-08	-3.2746e-10	-0.710523
58061383	chr8:58061383:A:G	3.74011e-09	-1.08425	-1.45692
58061424	chr8:58061424:A:C	1.77285e-08	-0.985115	-1.06538e-09
58062478	chr8:58062478:TA:T	1.0388e-08	-3.2746e-10	-1.51964
58063178	chr8:58063178:G:A	2.6378e-08	-3.2746e-10	-0.587757
58063194	chr8:58063194:C:T	3.72473e-09	-1.17633	-1.36896
58063536	chr8:58063536:G:A	9.76692e-09	-3.2746e-10	-1.58129
58063589	chr8:58063589:G:T	3.36516e-09	-1.5256	-1.12121
58063790	chr8:58063790:A:G	5.44983e-09	-0.782722	-1.38198
58064460	chr8:58064460:C:T	3.26862e-09	-1.49125	-1.18467
58064927	chr8:58064927:G:A	9.86758e-09	-3.2746e-10	-1.57103
58065110	chr8:58065110:T:A	1.04167e-08	-3.2746e-10	-1.51688
58065269	chr8:58065269:T:C	3.97932e-09	-1.11934	-1.35983
58065450	chr8:58065450:G:A	9.74359e-09	-3.2746e-10	-1.58368
58065763	chr8:58065763:A:G	9.19574e-09	-0.111284	-1.53026
58066011	chr8:58066011:G:A	4.39224e-09	-1.03893	-1.34152
58066246	chr8:58066246:T:C	3.91932e-09	-1.47435	-1.02002
58066633	chr8:58066633:C:A	4.03104e-09	-1.10315	-1.36311
58066668	chr8:58066668:G:A	2.9e-08	-3.2746e-10	-0.492993
58066734	chr8:58066734:A:G	4.08347e-09	-1.10472	-1.34862
58066821	chr8:58066821:C:A	1.03606e-08	-3.2746e-10	-1.52228
58067014	chr8:58067014:A:C	2.40443e-08	-3.2746e-10	-0.680392
58067067	chr8:58067067:T:C	1.93849e-08	-0.615706	-0.280088
58067412	chr8:58067412:T:C	3.22603e-09	-1.28216	-1.40687
58067448	chr8:58067448:T:C	9.7488e-09	-3.2746e-10	-1.58314
58068169	chr8:58068169:G:A	3.97672e-08	-3.2746e-10	-0.177246
58068422	chr8:58068422:A:G	1.17709e-08	-3.2746e-10	-1.39466
58068622	chr8:58068622:A:T	1.49037e-08	-0.869087	-0.289594
58068721	chr8:58068721:G:A	7.38787e-09	-1.16442	-0.696028
58069347	chr8:58069347:C:T	9.74678e-09	-3.2746e-10	-1.58335
58069350	chr8:58069350:G:C	1.07138e-08	-3.2746e-10	-1.48876
58070309	chr8:58070309:C:T	1.12001e-08	-3.2746e-10	-1.44437
58070432	chr8:58070432:G:T	8.70405e-09	-1.1251	-0.571397
58070975	chr8:58070975:T:C	9.80128e-09	-3.2746e-10	-1.57777
58071298	chr8:58071298:G:A	9.74678e-09	-3.2746e-10	-1.58335
58071529	chr8:58071529:T:C	1.13042e-08	-1.43511	-1.06538e-09
58072099	chr8:58072099:G:C	7.77162e-09	-1.80981	-1.06538e-09
58072215	chr8:58072215:A:G	4.07755e-08	0.489485	-0.641692
58072287	chr8:58072287:A:G	1.31625e-08	-1.28292	-1.06538e-09
58072317	chr8:58072317:A:C	1.26154e-08	-3.2746e-10	-1.32537
58072506	chr8:58072506:AC:A	7.74727e-09	-1.81295	-1.06538e-09
58072902	chr8:58072902:G:A	9.86697e-09	-3.2746e-10	-1.5711
58073008	chr8:58073008:A:G	1.338e-08	-1.31331	0.0467816
58073566	chr8:58073566:T:G	1.6595e-08	-1.05118	-1.06538e-09
58073601	chr8:58073601:C:G	2.6536e-09	-1.50237	-1.382
58073608	chr8:58073608:G:A	1.27914e-08	-3.2746e-10	-1.31152
58073636	chr8:58073636:A:G	3.35773e-09	-1.81464	-0.834381
58073644	chr8:58073644:C:G	1.08016e-08	-3.2746e-10	-1.48059
58073808	chr8:58073808:T:G	4.59117e-09	-1.66845	-0.667702
58073900	chr8:58073900:G:A	1.19196e-08	-1.48944	0.107334
58073988	chr8:58073988:T:C	2.67893e-08	-1.28062	0.708332
58074044	chr8:58074044:T:C	1.06182e-08	-3.2746e-10	-1.49772
58074082	chr8:58074082:G:C	3.47027e-09	-1.50351	-1.11254
58074272	chr8:58074272:C:T	1.16587e-08	-3.2746e-10	-1.40423
58074319	chr8:58074319:C:T	3.38764e-08	-3.2746e-10	-0.337571
58074692	chr8:58074692:C:T	9.86496e-09	-3.2746e-10	-1.5713
58074840	chr8:58074840:T:C	9.82301e-09	-3.2746e-10	-1.57556
58074957	chr8:58074957:A:G	9.77473e-09	-3.2746e-10	-1.58049
58075128	chr8:58075128:CAG:C	9.90754e-09	-3.2746e-10	-1.56699
58075266	chr8:58075266:T:TG	8.69237e-09	-1.69784	-1.06538e-09
58075277	chr8:58075277:G:T	1.9087e-09	-1.81001	-1.40386
58075505	chr8:58075505:A:G	1.36872e-08	-3.2746e-10	-1.24383
58075619	chr8:58075619:C:G	1.01154e-08	-3.2746e-10	-1.54622
58075661	chr8:58075661:G:A	7.0333e-09	-1.70622	-0.203411
58075678	chr8:58075678:C:T	2.67639e-08	-3.2746e-10	-0.573236
58075825	chr8:58075825:C:T	1.00863e-08	-3.2746e-10	-1.54911
58076345	chr8:58076345:C:T	9.94082e-09	-3.2746e-10	-1.56364
58076924	chr8:58076924:A:G	6.75814e-09	-1.74813	-0.201413
58077145	chr8:58077145:C:T	4.37424e-08	-0.0819708	-1.06538e-09
58077441	chr8:58077441:G:C	1.45337e-08	-3.2746e-10	-1.18382
58077462	chr8:58077462:G:A	1.1305e-08	-3.2746e-10	-1.43504
58077508	chr8:58077508:A:T	9.82823e-09	-3.2746e-10	-1.57503
58077801	chr8:58077801:A:G	1.45337e-08	-3.2746e-10	-1.18382
58077828	chr8:58077828:A:G	9.74909e-09	-3.2746e-10	-1.58311
58077845	chr8:58077845:A:G	5.6245e-09	-1.73247	-0.400688
58078135	chr8:58078135:C:T	5.56028e-09	-1.73126	-0.413376
58078644	chr8:58078644:A:G	8.54958e-09	-1.50769	-0.206719
58078750	chr8:58078750:C:T	9.81413e-09	-3.2746e-10	-1.57647
58078752	chr8:58078752:A:G	9.86095e-09	-3.2746e-10	-1.57171
58078774	chr8:58078774:T:C	9.86744e-09	-3.2746e-10	-1.57105
58078846	chr8:58078846:G:A	3.83012e-09	-1.47726	-1.04014
58079285	chr8:58079285:G:A	1.5881e-09	-1.81413	-1.58361
58079488	chr8:58079488:A:G	6.44943e-08	-3.2746e-10	0.306288
58079583	chr8:58079583:C:G	1.29036e-08	-3.2746e-10	-1.30278
58079673	chr8:58079673:C:T	1.77451e-09	-1.74733	-1.53944
58079846	chr8:58079846:G:A	1.67776e-09	-1.77304	-1.56979
58080731	chr8:58080731:G:A	9.93482e-09	-3.2746e-10	-1.56424
58081115	chr8:58081115:A:T	9.9011e-09	-3.2746e-10	-1.56764
58081381	chr8:58081381:A:G	9.98194e-09	-3.2746e-10	-1.55951
58081486	chr8:58081486:C:T	9.79684e-09	-3.2746e-10	-1.57823
58081529	chr8:58081529:A:C	2.45608e-09	-1.53204	-1.42968
58081704	chr8:58081704:C:T	5.91615e-09	-0.498678	-1.58392
58081709	chr8:58081709:T:A	1.85925e-09	-1.68879	-1.55133
58082226	chr8:58082226:A:G	1.82229e-09	-1.70123	-1.55896
58082355	chr8:58082355:C:T	3.37536e-09	-1.81512	-0.82867
58082824	chr8:58082824:C:T	2.44642e-09	-1.81391	-1.15175
58083215	chr8:58083215:G:A	9.98613e-09	-3.2746e-10	-1.55909
58083826	chr8:58083826:G:T	2.05858e-09	-1.67054	-1.46773
58084590	chr8:58084590:A:G	9.83974e-09	-3.2746e-10	-1.57386
58084844	chr8:58084844:A:G	1.73039e-08	-3.2746e-10	-1.00936
58084926	chr8:58084926:G:A	1.73935e-09	-1.76777	-1.53901
58085461	chr8:58085461:C:T	2.12192e-09	-1.69026	-1.41771
58085462	chr8:58085462:G:A	2.2333e-08	-3.2746e-10	-0.754222
58085794	chr8:58085794:G:A	1.60014e-09	-1.81453	-1.57567
58086116	chr8:58086116:C:G	2.21643e-09	-1.59396	-1.47043
58086281	chr8:58086281:A:T	9.85555e-09	-3.2746e-10	-1.57225
58086425	chr8:58086425:T:C	2.12069e-09	-1.64419	-1.46436
58086595	chr8:58086595:A:G	1.69948e-09	-1.78562	-1.54435
58086882	chr8:58086882:G:A	1.08543e-08	-3.2746e-10	-1.47573
58086981	chr8:58086981:G:A	9.96133e-09	-3.2746e-10	-1.56158
58086989	chr8:58086989:G:A	9.74859e-09	-3.2746e-10	-1.58317
58087381	chr8:58087381:G:A	2.03663e-09	-1.80962	-1.33937
58087405	chr8:58087405:T:C	2.7061e-08	-3.2746e-10	-0.562196
58087556	chr8:58087556:A:G	1.74467e-09	-1.73528	-1.56844
58088147	chr8:58088147:C:T	1.95482e-09	-1.71945	-1.47054
58088926	chr8:58088926:A:G	9.75233e-09	-3.2746e-10	-1.58278
58088938	chr8:58088938:T:C	1.70263e-08	-1.02553	-1.06538e-09
58089053	chr8:58089053:G:A	2.55984e-09	-1.45664	-1.46371
58089061	chr8:58089061:T:C	1.80208e-09	-1.68916	-1.58219
58089186	chr8:58089186:G:A	1.08761e-08	-3.2746e-10	-1.47372
58089493	chr8:58089493:C:T	9.75765e-09	-3.2746e-10	-1.58224
58089914	chr8:58089914:A:G	3.12139e-08	-3.2746e-10	-0.419423
58090497	chr8:58090497:A:G	3.48216e-08	-3.2746e-10	-0.310049
58090620	chr8:58090620:A:G	3.32246e-09	-1.17125	-1.48833
58091164	chr8:58091164:A:C	2.28551e-09	-1.526	-1.50769
58091387	chr8:58091387:C:T	3.35249e-09	-1.77212	-0.878462
58091417	chr8:58091417:C:T	9.99049e-09	-3.2746e-10	-1.55866
58091443	chr8:58091443:C:T	9.74029e-09	-3.2746e-10	-1.58402
58091646	chr8:58091646:A:G	9.74302e-09	-3.2746e-10	-1.58374
58091675	chr8:58091675:C:G	1.07089e-08	-1.48921	-1.06538e-09
58091819	chr8:58091819:T:C	1.00336e-08	-3.2746e-10	-1.55435
58092235	chr8:58092235:A:G	1.07493e-08	-1.48544	-1.06538e-09
58092406	chr8:58092406:C:A	2.18586e-09	-1.71188	-1.3664
58093348	chr8:58093348:G:A	9.79953e-09	-3.2746e-10	-1.57795
58093584	chr8:58093584:T:C	1.07808e-08	-1.48252	-1.06538e-09
58094027	chr8:58094027:T:A	1.80895e-09	-1.69102	-1.57652
58094068	chr8:58094068:G:A	1.09726e-08	-3.2746e-10	-1.46488
58094111	chr8:58094111:T:C	9.74321e-09	-3.2746e-10	-1.58372
58094349	chr8:58094349:A:C	9.73973e-09	-3.2746e-10	-1.58407
58094652	chr8:58094652:A:G	1.07275e-08	-3.2746e-10	-1.48748
58094729	chr8:58094729:G:A	2.64931e-09	-1.78464	-1.10135
58094757	chr8:58094757:T:G	1.62538e-09	-1.80755	-1.567
58094839	chr8:58094839:T:C	9.74299e-09	-3.2746e-10	-1.58374
58094954	chr8:58094954:G:A	2.94539e-09	-1.80868	-0.971364
58094962	chr8:58094962:C:T	1.11507e-08	-1.44879	-1.06538e-09
58095190	chr8:58095190:C:T	3.22225e-09	-1.77757	-0.912639
58095823	chr8:58095823:C:T	1.22751e-08	-1.35272	-1.06538e-09
58095917	chr8:58095917:A:G	1.14056e-08	-1.42619	-1.06538e-09
58095931	chr8:58095931:T:G	1.16521e-08	-1.4048	-1.06538e-09
58096300	chr8:58096300:C:T	3.90928e-09	-1.69451	-0.802426
58096466	chr8:58096466:G:A	2.30132e-09	-1.81513	-1.21167
58096475	chr8:58096475:C:T	1.67765e-08	-3.2746e-10	-1.04031
58096501	chr8:58096501:C:A	1.25625e-08	-1.32957	-1.06538e-09
58096684	chr8:58096684:T:C	1.0712e-08	-1.48893	-1.06538e-09
58096819	chr8:58096819:A:G	9.73682e-09	-3.2746e-10	-1.58437
58097307	chr8:58097307:G:T	3.0344e-09	-1.78873	-0.961542
58097441	chr8:58097441:A:G	1.1545e-08	-1.41404	-1.06538e-09
58097686	chr8:58097686:C:T	1.47881e-08	-1.16646	-1.06538e-09
58097981	chr8:58097981:G:A	2.11293e-09	-1.79393	-1.31828
58097998	chr8:58097998:C:T	2.68909e-09	-1.41376	-1.45732
58098267	chr8:58098267:G:A	1.39783e-08	-3.2746e-10	-1.22278
58098361	chr8:58098361:T:C	1.60346e-09	-1.81492	-1.57321
58098816	chr8:58098816:C:T	1.04955e-08	-3.2746e-10	-1.50934
58099049	chr8:58099049:C:T	1.12781e-08	-1.43742	-1.06538e-09
58099727	chr8:58099727:CTG:C	6.8378e-09	-0.376992	-1.56083
58099769	chr8:58099769:T:C	1.45916e-08	-3.2746e-10	-1.17984
58099804	chr8:58099804:A:G	1.06633e-08	-1.49348	-1.06538e-09
58099935	chr8:58099935:C:T	1.22625e-08	-3.2746e-10	-1.35374
58100231	chr8:58100231:C:G	9.73343e-09	-3.2746e-10	-1.58472
58100942	chr8:58100942:A:G	2.3437e-09	-1.65811	-1.35044
58101134	chr8:58101134:G:A	9.7434e-09	-3.2746e-10	-1.5837
58101301	chr8:58101301:T:C	1.04862e-08	-1.51023	-1.06538e-09
58101461	chr8:58101461:C:G	2.65193e-09	-1.78188	-1.10312
58101545	chr8:58101545:C:T	9.73402e-09	-3.2746e-10	-1.58466
58101550	chr8:58101550:A:G	9.74302e-09	-3.2746e-10	-1.58374
58101781	chr8:58101781:A:G	1.10605e-08	-1.4569	-1.06538e-09
58102032	chr8:58102032:G:A	1.21479e-08	-3.2746e-10	-1.36313
58103755	chr8:58103755:C:G	3.16973e-09	-1.81326	-0.893385
58104480	chr8:58104480:T:G	1.06251e-08	-1.49706	-1.06538e-09
58104512	chr8:58104512:A:G	1.52012e-08	-3.2746e-10	-1.13891
58104749	chr8:58104749:C:T	9.78678e-09	-3.2746e-10	-1.57926
58104915	chr8:58104915:C:T	8.26276e-07	-1.22878	4.08543
58104958	chr8:58104958:A:G	8.10315e-09	-1.76804	-1.06538e-09
58105850	chr8:58105850:A:G	3.04938e-09	-1.43121	-1.31415
58105949	chr8:58105949:C:T	2.29178e-08	-3.2746e-10	-0.728375
58106015	chr8:58106015:A:T	9.78678e-09	-3.2746e-10	-1.57926
58106078	chr8:58106078:C:T	1.06228e-08	-1.49728	-1.06538e-09
58106085	chr8:58106085:T:C	1.32458e-08	-3.2746e-10	-1.27661
58106093	chr8:58106093:A:G	9.73422e-09	-3.2746e-10	-1.58464
58106115	chr8:58106115:G:A	2.30439e-09	-1.49394	-1.53153
58106147	chr8:58106147:G:A	1.06663e-08	-1.4932	-1.06538e-09
58106409	chr8:58106409:A:G	1.25969e-08	-1.32684	-1.06538e-09
58106625	chr8:58106625:G:A	9.75736e-09	-3.2746e-10	-1.58227
58106832	chr8:58106832:A:C	9.75606e-09	-3.2746e-10	-1.5824
58106991	chr8:58106991:G:A	1.96339e-08	-3.2746e-10	-0.883029
58107013	chr8:58107013:C:A	1.60123e-09	-1.81524	-1.57428
58107340	chr8:58107340:G:T	2.92121e-09	-1.62773	-1.16055
58107610	chr8:58107610:G:A	2.79736e-09	-1.47141	-1.3602
58107709	chr8:58107709:G:T	1.5924e-09	-1.81237	-1.58267
58107862	chr8:58107862:G:A	9.79649e-09	-3.2746e-10	-1.57826
58108003	chr8:58108003:G:A	9.87044e-09	-3.2746e-10	-1.57074
58108542	chr8:58108542:C:T	2.61878e-08	-3.2746e-10	-0.594994
58108770	chr8:58108770:G:A	1.0454e-08	-3.2746e-10	-1.5133
58108889	chr8:58108889:G:T	2.26696e-09	-1.46269	-1.57916
58108963	chr8:58108963:T:A	2.07735e-08	-3.2746e-10	-0.826611
58109089	chr8:58109089:G:A	2.35914e-09	-1.565	-1.43699
58109286	chr8:58109286:G:A	3.44178e-09	-1.05326	-1.57104
58109957	chr8:58109957:G:A	2.27475e-09	-1.75401	-1.28441
58110049	chr8:58110049:TA:T	1.03179e-08	-3.2746e-10	-1.52641
58111086	chr8:58111086:GAAT:G	1.65586e-08	-1.05338	-1.06538e-09
58111163	chr8:58111163:C:G	1.03204e-08	-3.2746e-10	-1.52616
58111280	chr8:58111280:G:A	1.00097e-08	-3.2746e-10	-1.55674
58111410	chr8:58111410:G:A	1.03204e-08	-3.2746e-10	-1.52616
58111922	chr8:58111922:G:C	9.78678e-09	-3.2746e-10	-1.57926
58112154	chr8:58112154:T:C	2.84432e-09	-1.52365	-1.29132
58112213	chr8:58112213:C:T	1.67663e-08	-3.2746e-10	-1.04092
58112244	chr8:58112244:G:A	3.45177e-09	-1.04408	-1.57732
58112433	chr8:58112433:G:A	1.03204e-08	-3.2746e-10	-1.52616
58112555	chr8:58112555:T:C	2.60321e-09	-1.76283	-1.14072
58112756	chr8:58112756:G:A	1.33542e-08	-3.2746e-10	-1.26845
58112837	chr8:58112837:G:A	9.78748e-09	-3.2746e-10	-1.57918
58112885	chr8:58112885:C:A	1.03204e-08	-3.2746e-10	-1.52616
58113759	chr8:58113759:C:T	3.02116e-09	-1.16995	-1.5847
58113880	chr8:58113880:A:G	2.06425e-09	-1.77888	-1.35665
58113961	chr8:58113961:A:T	9.88416e-09	-3.2746e-10	-1.56935
58114283	chr8:58114283:C:T	6.89419e-09	-1.78003	-0.149583
58114301	chr8:58114301:A:G	1.07059e-08	-3.2746e-10	-1.4895
58114383	chr8:58114383:G:A	2.15876e-09	-1.52306	-1.5677
58114433	chr8:58114433:C:T	9.83604e-09	-3.2746e-10	-1.57424
58114578	chr8:58114578:C:T	9.77035e-09	-3.2746e-10	-1.58094
58114706	chr8:58114706:G:A	1.32994e-08	-3.2746e-10	-1.27257
58115974	chr8:58115974:C:G	3.7143e-09	-1.48736	-1.06074
58116112	chr8:58116112:A:G	1.48165e-08	-3.2746e-10	-1.16454
58116179	chr8:58116179:A:G	1.86604e-09	-1.71563	-1.52084
58116244	chr8:58116244:CT:C	1.27102e-08	-3.2746e-10	-1.31789
58116301	chr8:58116301:G:A	1.65134e-09	-1.78477	-1.57393
58116627	chr8:58116627:G:A	4.30041e-09	-0.834989	-1.56659
58117035	chr8:58117035:G:A	1.00845e-08	-3.2746e-10	-1.54929
58117076	chr8:58117076:T:A	1.1359e-08	-3.2746e-10	-1.43027
58117164	chr8:58117164:G:A	1.81449e-09	-1.73698	-1.5275
58117310	chr8:58117310:T:G	1.0063e-08	-3.2746e-10	-1.55143
58117566	chr8:58117566:G:A	1.12267e-08	-3.2746e-10	-1.44199
58117705	chr8:58117705:C:T	3.62638e-09	-1.01851	-1.55354
58118018	chr8:58118018:A:G	1.2401e-08	-3.2746e-10	-1.34251
58118443	chr8:58118443:G:A	3.12901e-09	-1.53422	-1.18535
58118537	chr8:58118537:T:C	1.00311e-08	-3.2746e-10	-1.5546
58118646	chr8:58118646:G:T	3.50207e-09	-1.23041	-1.37652
58118934	chr8:58118934:C:T	2.33348e-09	-1.43499	-1.57794
58119488	chr8:58119488:A:G	8.17127e-08	-3.2746e-10	0.542921
58119812	chr8:58119812:G:A	1.73224e-09	-1.72786	-1.58302
58120013	chr8:58120013:C:T	1.7614e-09	-1.80393	-1.49025
58120042	chr8:58120042:C:T	3.4416e-09	-1.07054	-1.55381
58120390	chr8:58120390:TC:T	2.53501e-08	-3.2746e-10	-0.627505
58120621	chr8:58120621:G:C	1.68204e-09	-1.76111	-1.57917
58120656	chr8:58120656:G:A	1.00845e-08	-3.2746e-10	-1.54929
58120662	chr8:58120662:G:T	1.05436e-08	-3.2746e-10	-1.50477
58120725	chr8:58120725:C:A	1.03962e-08	-3.2746e-10	-1.51884
58120833	chr8:58120833:C:T	1.80426e-09	-1.80343	-1.46671
58121183	chr8:58121183:G:A	2.02026e-09	-1.66605	-1.49101
58121629	chr8:58121629:A:G	4.59197e-09	-1.79962	-0.536355
58121805	chr8:58121805:C:T	2.36438e-09	-1.48155	-1.51822
58123300	chr8:58123300:G:A	9.45007e-09	-0.0385686	-1.5757
58124011	chr8:58124011:C:A	1.64956e-09	-1.78557	-1.57421
58124134	chr8:58124134:A:G	9.73527e-09	-3.2746e-10	-1.58453
58124728	chr8:58124728:C:T	7.79385e-09	-1.80695	-1.06538e-09
58124824	chr8:58124824:G:A	9.7656e-09	-3.2746e-10	-1.58142
58124891	chr8:58124891:G:A	3.23416e-09	-1.22414	-1.46238
58125640	chr8:58125640:C:G	1.14089e-08	-3.2746e-10	-1.4259
58125712	chr8:58125712:C:T	3.63129e-09	-1.22291	-1.34779
58125808	chr8:58125808:G:C	2.68141e-09	-1.79652	-1.07743
58125917	chr8:58125917:CTA:C	1.6933e-09	-1.75081	-1.5828
58126236	chr8:58126236:CT:C	2.64875e-09	-1.30969	-1.57651
58128464	chr8:58128464:C:T	4.41976e-08	-3.2746e-10	-0.0716188
58128777	chr8:58128777:A:G	2.00567e-09	-1.60979	-1.55452
58128915	chr8:58128915:C:G	3.09511e-09	-1.15038	-1.58009
58129017	chr8:58129017:C:T	3.3083e-09	-1.31182	-1.35203
58129464	chr8:58129464:G:A	1.19552e-08	-3.2746e-10	-1.37912
58129893	chr8:58129893:C:G	1.05129e-08	-3.2746e-10	-1.50769
58130197	chr8:58130197:A:G	5.97003e-09	-0.832588	-1.24095
58130571	chr8:58130571:A:G	9.92716e-09	-3.2746e-10	-1.56501
58130639	chr8:58130639:C:T	9.73313e-09	-3.2746e-10	-1.58475
58130870	chr8:58130870:G:A	1.94839e-09	-1.62461	-1.56868
58130928	chr8:58130928:G:A	7.73403e-09	-1.81466	-1.06538e-09
58130930	chr8:58130930:G:A	1.71148e-09	-1.79816	-1.52477
58131361	chr8:58131361:T:C	9.83922e-09	-3.2746e-10	-1.57391
58131433	chr8:58131433:G:C	9.75281e-09	-3.2746e-10	-1.58273
58131443	chr8:58131443:T:G	6.03325e-09	-0.561069	-1.50193
58131480	chr8:58131480:G:A	1.09409e-08	0.0167304	-1.48451
58131608	chr8:58131608:A:C	2.56689e-09	-1.35529	-1.5623
58131878	chr8:58131878:C:G	8.43264e-09	-1.74987	0.0216891
58131951	chr8:58131951:G:A	2.91459e-08	-3.2746e-10	-0.487973
58132950	chr8:58132950:A:G	1.03025e-08	-0.0548473	-1.47305
58132988	chr8:58132988:G:A	2.54707e-09	-1.34155	-1.5838
58133118	chr8:58133118:AT:A	1.03937e-08	-3.2746e-10	-1.51909
58133391	chr8:58133391:C:T	3.66103e-09	-0.979832	-1.58271
58133469	chr8:58133469:G:T	2.55263e-08	-3.2746e-10	-0.620579
58133710	chr8:58133710:GCCTGT:G	1.6987e-08	0.302168	-1.33001
58133718	chr8:58133718:T:A	1.69311e-08	0.295408	-1.32654
58133932	chr8:58133932:A:G	2.68807e-09	-1.28816	-1.58331
58134753	chr8:58134753:C:T	1.61369e-09	-1.80089	-1.58087
58134896	chr8:58134896:T:C	8.60329e-09	-1.70814	-1.06538e-09
58135137	chr8:58135137:T:G	1.17845e-08	-3.2746e-10	-1.3935
58135630	chr8:58135630:C:T	1.38604e-08	-1.23125	-1.06538e-09
58136642	chr8:58136642:G:C	1.15563e-08	-3.2746e-10	-1.41306
58136781	chr8:58136781:G:A	7.99721e-09	-1.7812	-1.06538e-09
58137102	chr8:58137102:A:C	5.48651e-08	-3.2746e-10	0.144589
58137247	chr8:58137247:C:G	1.12145e-08	-3.2746e-10	-1.44308
58137687	chr8:58137687:T:C	1.02935e-08	-3.2746e-10	-1.52877
58138366	chr8:58138366:G:A	1.66428e-09	-1.78675	-1.56414
58139053	chr8:58139053:T:G	3.47109e-08	-0.313235	-1.06538e-09
58139150	chr8:58139150:C:T	1.76387e-08	-3.2746e-10	-0.990195
58139708	chr8:58139708:A:C	5.17331e-09	-1.2688	-0.947973
58139755	chr8:58139755:C:T	1.80241e-09	-1.68875	-1.58241
58140733	chr8:58140733:C:T	2.26318e-08	-1.60032	0.859392
58141019	chr8:58141019:T:C	4.24548e-09	-0.896786	-1.51765
58141141	chr8:58141141:T:C	3.32313e-08	-1.80254	1.44575
58141349	chr8:58141349:C:A	1.14415e-08	-3.2746e-10	-1.42304
58141584	chr8:58141584:C:T	8.47686e-09	-1.72295	-1.06538e-09
58141909	chr8:58141909:G:C	1.09704e-08	-3.2746e-10	-1.46508
58142492	chr8:58142492:T:G	1.01156e-08	-3.2746e-10	-1.54621
58142584	chr8:58142584:T:C	1.16655e-08	-3.2746e-10	-1.40366
58143543	chr8:58143543:A:T	9.9845e-09	-3.2746e-10	-1.55925
58143908	chr8:58143908:T:A	6.99802e-08	-1.80468	2.19261
58144169	chr8:58144169:T:A	1.28317e-08	-3.2746e-10	-1.30837
58144670	chr8:58144670:T:C	1.12581e-08	-3.2746e-10	-1.4392
58144682	chr8:58144682:G:T	1.76078e-09	-1.79336	-1.50118
58144854	chr8:58144854:T:C	8.21317e-08	-1.80474	2.35277
58145023	chr8:58145023:G:T	7.91954e-09	-1.79096	-1.06538e-09
58145070	chr8:58145070:G:A	1.06697e-08	-3.2746e-10	-1.49288
58145144	chr8:58145144:T:G	1.10994e-08	-3.2746e-10	-1.4534
58145459	chr8:58145459:A:C	1.88971e-09	-1.76178	-1.46209
58147716	chr8:58147716:A:G	2.50269e-08	-1.80972	1.16938
58147813	chr8:58147813:G:A	1.02426e-08	-3.2746e-10	-1.53373
58148421	chr8:58148421:A:G	1.11685e-08	-3.2746e-10	-1.44719
58148513	chr8:58148513:T:C	2.97985e-09	-1.19142	-1.57699
58148772	chr8:58148772:T:C	1.2713e-08	-3.2746e-10	-1.31766
58149242	chr8:58149242:T:C	9.93833e-09	-3.2746e-10	-1.56389
58149253	chr8:58149253:A:G	3.71782e-08	-3.2746e-10	-0.244565
58149406	chr8:58149406:A:C	1.25207e-08	-3.2746e-10	-1.3329
58149998	chr8:58149998:C:G	1.16485e-08	-3.2746e-10	-1.40511
58150445	chr8:58150445:C:T	7.76873e-09	-1.81018	-1.06538e-09
58150522	chr8:58150522:T:C	1.70105e-08	-3.2746e-10	-1.02646
58150807	chr8:58150807:G:A	4.2332e-09	-1.06517	-1.35217
58150918	chr8:58150918:T:C	7.74569e-09	-1.81315	-1.06538e-09
58152119	chr8:58152119:A:C	5.80231e-09	-0.932199	-1.16983
58152656	chr8:58152656:T:G	8.00918e-09	-1.27033	-0.509367
58152802	chr8:58152802:G:A	9.80995e-09	-3.2746e-10	-1.57689
58153910	chr8:58153910:A:G	1.01414e-08	-3.2746e-10	-1.54366
58153955	chr8:58153955:T:C	9.98205e-09	-3.2746e-10	-1.5595
58153973	chr8:58153973:C:T	7.04407e-09	-0.893931	-1.01417
58154252	chr8:58154252:C:T	8.62767e-09	-0.230914	-1.4744
58154788	chr8:58154788:G:A	1.45338e-08	-3.2746e-10	-1.18381
58154808	chr8:58154808:A:G	1.22515e-08	-3.2746e-10	-1.35464
58155478	chr8:58155478:C:A	1.85735e-08	-3.2746e-10	-0.938553
58155557	chr8:58155557:T:C	1.54181e-08	-3.2746e-10	-1.12475
58156010	chr8:58156010:C:T	7.28949e-08	-3.2746e-10	0.428731
58156186	chr8:58156186:C:T	1.43717e-08	-3.2746e-10	-1.19503
58156721	chr8:58156721:G:A	5.06709e-08	0.0650635	-1.06538e-09
58157712	chr8:58157712:C:G	9.73488e-09	-3.2746e-10	-1.58457
58158016	chr8:58158016:A:G	1.12884e-08	-3.2746e-10	-1.43651
58158259	chr8:58158259:G:C	2.02655e-09	-1.75347	-1.40048
58158287	chr8:58158287:AG:A	1.76165e-09	-1.73923	-1.55481
58158376	chr8:58158376:C:T	2.29936e-09	-1.66982	-1.35784
58158436	chr8:58158436:G:A	8.95941e-09	-1.66758	-1.06538e-09
58158628	chr8:58158628:A:G	1.02266e-08	0.00812018	-1.54342
58158631	chr8:58158631:G:A	3.61666e-09	-1.05079	-1.52394
58158676	chr8:58158676:T:C	2.48463e-09	-1.40225	-1.54791
58158855	chr8:58158855:G:A	1.96576e-09	-1.76785	-1.41656
58158937	chr8:58158937:G:A	2.68711e-09	-1.28891	-1.58291
58159241	chr8:58159241:G:A	3.33713e-08	-3.2746e-10	-0.352593
58159415	chr8:58159415:A:G	1.99578e-08	0.0930322	-0.959698
58159609	chr8:58159609:T:C	1.0913e-08	-3.2746e-10	-1.47034
58159831	chr8:58159831:C:G	4.73337e-09	-1.32964	-0.976016
58160044	chr8:58160044:A:T	1.77996e-08	-3.2746e-10	-0.98111
58160510	chr8:58160510:T:A	9.825e-09	-3.2746e-10	-1.57536
58160754	chr8:58160754:C:T	8.08394e-09	-1.77041	-1.06538e-09
58161268	chr8:58161268:C:T	5.36064e-08	0.594557	-0.473176
58161473	chr8:58161473:C:T	2.31316e-09	-1.77842	-1.24326
58161878	chr8:58161878:T:C	8.02547e-09	-1.77767	-1.06538e-09
58162130	chr8:58162130:T:C	1.56045e-08	-3.2746e-10	-1.11273
58162415	chr8:58162415:A:G	9.7343e-09	-3.2746e-10	-1.58463
58162630	chr8:58162630:C:T	9.81038e-09	-3.2746e-10	-1.57685
58162792	chr8:58162792:C:T	4.58294e-08	-3.2746e-10	-0.0353622
58162875	chr8:58162875:G:A	1.6004e-09	-1.81506	-1.57497
58162979	chr8:58162979:G:A	1.14365e-08	-3.2746e-10	-1.42348
58163853	chr8:58163853:G:A	9.73496e-09	-3.2746e-10	-1.58456
58164145	chr8:58164145:T:C	1.04383e-08	-3.2746e-10	-1.51481
58164310	chr8:58164310:A:G	3.09785e-07	-3.2746e-10	1.87559
58164351	chr8:58164351:G:C	1.00457e-08	-3.2746e-10	-1.55315
58165044	chr8:58165044:T:A	1.13753e-08	-3.2746e-10	-1.42885
58165061	chr8:58165061:T:C	2.69034e-09	-1.80598	-1.06464
58165107	chr8:58165107:C:T	1.73805e-09	-1.79551	-1.51201
58165548	chr8:58165548:G:A	3.04956e-09	-1.43784	-1.30745
58165757	chr8:58165757:G:A	1.16359e-08	-3.2746e-10	-1.40619
58165791	chr8:58165791:G:C	2.69034e-09	-1.77601	-1.09461
58166320	chr8:58166320:G:A	1.74581e-09	-1.80653	-1.49654
58166365	chr8:58166365:G:A	1.23064e-08	-3.2746e-10	-1.35017
58166702	chr8:58166702:T:C	2.05563e-08	-3.2746e-10	-0.837123
58167263	chr8:58167263:G:A	5.15208e-07	-3.2746e-10	2.38428
58167494	chr8:58167494:C:T	5.58466e-09	-0.88634	-1.25392
58167578	chr8:58167578:TCCA:T	1.15786e-08	-3.2746e-10	-1.41113
58167753	chr8:58167753:T:C	1.74819e-09	-1.72674	-1.57497
58168481	chr8:58168481:T:G	1.5519e-07	-3.2746e-10	1.18436
58168693	chr8:58168693:G:A	9.779e-09	-3.2746e-10	-1.58005
58168842	chr8:58168842:A:G	7.76447e-08	-0.922974	1.41483
58168992	chr8:58168992:C:T	2.34225e-09	-1.77278	-1.23639
58169126	chr8:58169126:C:G	1.42005e-07	-3.2746e-10	1.09558
58169171	chr8:58169171:C:A	6.81296e-08	-0.895452	1.25658
58169493	chr8:58169493:G:C	1.5669e-07	-3.2746e-10	1.19398
58169630	chr8:58169630:G:A	1.46775e-08	-3.2746e-10	-1.17397
58169988	chr8:58169988:G:C	1.01362e-07	-0.931722	1.69013
58170063	chr8:58170063:G:T	1.73508e-09	-1.81063	-1.49861
58170100	chr8:58170100:TA:T	2.74908e-09	-1.64639	-1.20263
58170603	chr8:58170603:C:T	6.68733e-08	-0.924594	1.26711
58171227	chr8:58171227:G:T	1.60494e-09	-1.80763	-1.57956
58171384	chr8:58171384:C:T	1.03027e-08	-3.2746e-10	-1.52788
58171687	chr8:58171687:C:T	2.02538e-09	-1.75625	-1.39827
58171782	chr8:58171782:G:A	1.66274e-07	-1.21487	2.46822
58172316	chr8:58172316:A:T	1.81757e-09	-1.77005	-1.49274
58172545	chr8:58172545:A:G	1.8107e-09	-1.77301	-1.49357
58172616	chr8:58172616:GCTCCTGCTCCTGCTGCAGCTCCTTTGAA:G	9.3283e-08	-1.24111	1.91646
58172768	chr8:58172768:C:T	1.2203e-07	-1.28901	2.23299
58172892	chr8:58172892:C:T	1.69897e-09	-1.78321	-1.54705
58173255	chr8:58173255:T:G	1.79275e-09	-1.72894	-1.5476
58173260	chr8:58173260:C:T	1.30548e-08	-3.2746e-10	-1.29113
58173268	chr8:58173268:C:G	1.00589e-08	-3.2746e-10	-1.55183
58174412	chr8:58174412:A:G	4.00893e-09	-0.946175	-1.52559
58174474	chr8:58174474:T:C	1.30881e-08	-1.28858	-1.06538e-09
58174498	chr8:58174498:C:T	5.38491e-09	-1.74093	-0.435757
58175237	chr8:58175237:T:G	1.80729e-07	-3.2746e-10	1.33671
58175443	chr8:58175443:A:G	1.6668e-09	-1.79626	-1.55313
58175554	chr8:58175554:G:A	2.45085e-09	-1.80944	-1.15442
58176097	chr8:58176097:T:C	1.24662e-07	-1.27757	2.24289
58177862	chr8:58177862:G:A	1.02443e-08	-3.2746e-10	-1.53357
58178040	chr8:58178040:A:G	7.41607e-08	0.445946	-1.06538e-09
58178105	chr8:58178105:C:T	8.19886e-08	-1.33493	1.88122
58178546	chr8:58178546:G:A	2.07752e-09	-1.59061	-1.5385
58178549	chr8:58178549:C:T	1.36275e-08	-3.2746e-10	-1.2482
58178716	chr8:58178716:G:A	2.09994e-09	-1.81126	-1.30712
58179152	chr8:58179152:G:T	1.8546e-09	-1.8147	-1.42792
58179846	chr8:58179846:A:T	1.3533e-08	-1.25516	-1.06538e-09
58180151	chr8:58180151:T:G	1.77142e-09	-1.81355	-1.47496
58180212	chr8:58180212:A:G	1.00423e-08	-3.2746e-10	-1.55349
58180405	chr8:58180405:T:G	1.70502e-09	-1.74436	-1.58236
58180829	chr8:58180829:G:A	3.89374e-09	-1.80677	-0.694146
58180914	chr8:58180914:C:T	7.88693e-09	-1.79508	-1.06538e-09
58181833	chr8:58181833:A:T	1.76439e-09	-1.7927	-1.49978
58182370	chr8:58182370:C:T	1.72544e-09	-1.73907	-1.57573
58182547	chr8:58182547:C:T	1.99731e-09	-1.81428	-1.35421
58182671	chr8:58182671:C:T	2.04692e-09	-1.81486	-1.32909
58183429	chr8:58183429:A:G	2.00888e-09	-1.57989	-1.58282
58183954	chr8:58183954:A:G	3.42238e-09	-1.15408	-1.47588
58183975	chr8:58183975:G:T	3.43127e-09	-1.14409	-1.48327
58183986	chr8:58183986:G:A	4.07471e-08	-0.152903	-1.06538e-09
58184069	chr8:58184069:G:A	1.04892e-08	-3.2746e-10	-1.50994
58184089	chr8:58184089:C:T	3.58615e-09	-1.09729	-1.48592
58184111	chr8:58184111:G:T	1.75282e-09	-1.75711	-1.54195
58184174	chr8:58184174:T:A	1.66502e-09	-1.8071	-1.54335
58184305	chr8:58184305:T:C	3.48439e-09	-1.58607	-1.02593
58184581	chr8:58184581:G:A	3.85869e-09	-1.42598	-1.08398
58184641	chr8:58184641:C:T	3.5802e-09	-1.57631	-1.00856
58184678	chr8:58184678:G:A	2.25977e-09	-1.65558	-1.38944
58185157	chr8:58185157:T:C	4.55191e-09	-1.72132	-0.623417
58185277	chr8:58185277:A:G	2.17516e-09	-1.81483	-1.26836
58185546	chr8:58185546:T:C	2.07607e-09	-1.81529	-1.31452
58186580	chr8:58186580:C:G	9.98918e-09	-3.2746e-10	-1.55879
58186736	chr8:58186736:C:A	1.01124e-08	-3.2746e-10	-1.54652
58186946	chr8:58186946:C:T	2.36959e-09	-1.69148	-1.30609
58187183	chr8:58187183:G:C	9.74489e-09	-3.2746e-10	-1.58354
58188233	chr8:58188233:A:C	1.86352e-09	-1.80402	-1.4338
58188360	chr8:58188360:CTG:C	9.93116e-09	-3.2746e-10	-1.56461
58188613	chr8:58188613:T:C	3.31125e-08	-0.360378	-1.06538e-09
58188932	chr8:58188932:G:A	1.63967e-09	-1.80682	-1.55898
58189196	chr8:58189196:A:G	1.09426e-08	-3.2746e-10	-1.46763
58190172	chr8:58190172:T:C	9.83009e-09	-3.2746e-10	-1.57484
58190196	chr8:58190196:G:A	1.14302e-08	-3.2746e-10	-1.42403
58190219	chr8:58190219:C:T	1.63657e-09	-1.80549	-1.5622
58190437	chr8:58190437:G:A	8.78526e-09	-0.854861	-0.832352
58190631	chr8:58190631:G:A	1.10796e-08	-3.2746e-10	-1.45518
58190853	chr8:58190853:G:A	1.82398e-09	-1.8104	-1.44886
58190871	chr8:58190871:G:A	1.93485e-09	-1.75873	-1.44153
58190994	chr8:58190994:T:C	2.18423e-08	-3.2746e-10	-0.77644
58191342	chr8:58191342:A:G	2.45781e-08	-3.2746e-10	-0.658433
58191542	chr8:58191542:G:A	2.52039e-09	-1.80282	-1.13306
58191684	chr8:58191684:G:A	9.92275e-09	-3.2746e-10	-1.56546
58191721	chr8:58191721:G:A	1.75432e-09	-1.77159	-1.52662
58192240	chr8:58192240:A:C	1.12742e-08	-1.43777	-1.06538e-09
58192546	chr8:58192546:G:A	1.81536e-09	-1.75578	-1.50822
58192936	chr8:58192936:C:T	2.11667e-09	-1.75438	-1.35606
58193026	chr8:58193026:C:T	3.653e-09	-1.80237	-0.762371
58193282	chr8:58193282:C:T	3.72185e-09	-1.80715	-0.738918
58193433	chr8:58193433:C:T	2.54587e-09	-1.782	-1.14381
58193749	chr8:58193749:T:C	2.19557e-09	-1.70573	-1.36812
58193952	chr8:58193952:G:A	2.11875e-09	-1.73072	-1.37874
58193966	chr8:58193966:G:A	1.82476e-09	-1.72807	-1.53077
58194187	chr8:58194187:A:C	2.11103e-09	-1.72569	-1.38742
58194456	chr8:58194456:A:G	2.65509e-09	-1.41198	-1.47183
58194470	chr8:58194470:C:T	2.10297e-09	-1.74373	-1.3732
58194729	chr8:58194729:A:G	3.64149e-09	-1.80916	-0.758736
58194991	chr8:58194991:A:G	2.17097e-09	-1.7307	-1.35442
58195525	chr8:58195525:T:A	9.5909e-09	-1.59947	-1.06538e-09
58195578	chr8:58195578:A:G	7.89592e-09	-1.79394	-1.06538e-09
58195600	chr8:58195600:C:T	9.85575e-09	-3.2746e-10	-1.57223
58195641	chr8:58195641:T:A	1.1103e-08	-3.2746e-10	-1.45307
58195792	chr8:58195792:C:T	1.7918e-09	-1.73386	-1.54321
58196022	chr8:58196022:AG:A	1.76077e-09	-1.81298	-1.48156
58196025	chr8:58196025:AG:A	1.76813e-09	-1.81288	-1.47748
58196254	chr8:58196254:G:T	1.26233e-08	-1.32474	-1.06538e-09
58196444	chr8:58196444:G:A	1.84211e-09	-1.81186	-1.43752
58197000	chr8:58197000:A:G	2.43726e-08	-3.2746e-10	-0.666828
58197391	chr8:58197391:T:A	2.2402e-08	-3.2746e-10	-0.751138
58197482	chr8:58197482:C:T	8.58851e-09	-1.80564	0.0957745
58197782	chr8:58197782:G:A	5.90526e-08	1.04732	-0.829184
58197867	chr8:58197867:C:T	2.13507e-09	-1.8052	-1.29659
58198182	chr8:58198182:T:C	2.60865e-08	-3.2746e-10	-0.598872
58198684	chr8:58198684:C:A	1.0611e-08	-3.2746e-10	-1.4984
58199096	chr8:58199096:C:G	1.61332e-07	1.72046	-0.497288
58199130	chr8:58199130:A:G	2.33776e-09	-1.73854	-1.27255
58199269	chr8:58199269:G:A	2.29937e-08	-3.2746e-10	-0.725066
58199693	chr8:58199693:T:C	2.31746e-09	-1.80376	-1.21606
58199829	chr8:58199829:CT:C	2.21132e-09	-1.80829	-1.25841
58199856	chr8:58199856:C:T	2.17401e-09	-1.80933	-1.27438
58200051	chr8:58200051:G:A	2.29159e-09	-1.80622	-1.22483
58200384	chr8:58200384:C:T	2.23345e-09	-1.80626	-1.25048
58200627	chr8:58200627:C:T	3.00664e-09	-1.77967	-0.979796
58200630	chr8:58200630:A:G	1.10615e-08	-3.2746e-10	-1.45681
58200917	chr8:58200917:A:G	2.27914e-09	-1.72782	-1.30867
58201123	chr8:58201123:C:T	8.76606e-09	-1.6894	-1.06538e-09
58201422	chr8:58201422:G:A	3.50817e-09	-1.5633	-1.04189
58201668	chr8:58201668:T:G	1.13295e-08	-3.2746e-10	-1.43287
58201742	chr8:58201742:T:C	2.31937e-09	-1.76011	-1.25888
58201813	chr8:58201813:C:T	3.14192e-08	-0.412869	-1.06538e-09
58202175	chr8:58202175:G:A	1.5669e-08	-3.2746e-10	-1.10861
58202571	chr8:58202571:G:T	1.92454e-09	-1.81528	-1.39032
58203673	chr8:58203673:C:T	2.47393e-09	-1.8006	-1.15388
58204257	chr8:58204257:T:A	1.55041e-08	-3.2746e-10	-1.11919
58204316	chr8:58204316:A:G	2.11266e-09	-1.7695	-1.34284
58204334	chr8:58204334:T:C	1.73138e-09	-1.79826	-1.51311
58204553	chr8:58204553:G:A	1.73035e-09	-1.79379	-1.51817
58204947	chr8:58204947:T:C	1.31592e-08	-0.903412	-0.379756
58204961	chr8:58204961:C:T	2.04905e-09	-1.74637	-1.39654
58205082	chr8:58205082:C:T	2.28487e-09	-1.65746	-1.37652
58205202	chr8:58205202:A:G	1.8365e-09	-1.7211	-1.53133
58205217	chr8:58205217:T:C	1.88996e-09	-1.69629	-1.52744
58205254	chr8:58205254:G:A	7.82652e-09	-1.80277	-1.06538e-09
58205687	chr8:58205687:T:C	2.39417e-09	-1.77525	-1.212
58205774	chr8:58205774:A:G	1.56142e-08	-3.2746e-10	-1.11211
58205794	chr8:58205794:T:C	2.20481e-09	-1.75937	-1.31028
58205849	chr8:58205849:T:C	2.55474e-09	-1.51758	-1.40476
58206108	chr8:58206108:T:C	1.76735e-09	-1.79999	-1.49082
58206168	chr8:58206168:T:C	3.004e-08	-3.2746e-10	-0.457759
58206227	chr8:58206227:T:C	1.81292e-09	-1.80183	-1.46352
58206291	chr8:58206291:A:T	1.76843e-09	-1.79865	-1.49155
58206638	chr8:58206638:GA:G	9.24249e-09	-1.81309	0.176612
58206938	chr8:58206938:A:G	1.76541e-09	-1.79931	-1.49259
58206999	chr8:58206999:C:T	2.93689e-09	-1.75312	-1.02982
58207558	chr8:58207558:T:C	9.91276e-09	-3.2746e-10	-1.56647
58207865	chr8:58207865:G:A	1.87776e-09	-1.78006	-1.45015
58208129	chr8:58208129:T:A	1.74772e-09	-1.80328	-1.49869
58208251	chr8:58208251:T:C	2.55575e-09	-1.50568	-1.41626
58208518	chr8:58208518:C:T	7.28192e-08	0.771062	-0.34337
58208563	chr8:58208563:A:G	2.21791e-09	-1.77014	-1.29358
58209283	chr8:58209283:G:A	5.70967e-09	-1.81479	-0.303333
58209503	chr8:58209503:G:A	2.81403e-09	-1.51745	-1.30822
58209802	chr8:58209802:G:T	2.66741e-09	-1.68707	-1.19211
58209915	chr8:58209915:G:T	2.20817e-08	-3.2746e-10	-0.76554
58209954	chr8:58209954:C:T	5.56541e-09	-1.81439	-0.329323
58210752	chr8:58210752:G:A	2.6241e-09	-1.54426	-1.35129
58210966	chr8:58210966:C:A	2.13928e-09	-1.5363	-1.56352
58211210	chr8:58211210:C:T	2.65674e-09	-1.59827	-1.28492
58211604	chr8:58211604:G:A	7.72953e-09	-1.81524	-1.06538e-09
58211727	chr8:58211727:G:A	2.21311e-09	-1.77192	-1.29397
58211920	chr8:58211920:TATACCAGACTGCATCCTACCCTGCAATCAGGCAGAGGCAGCAACAA:T	1.29664e-08	-0.987626	-0.310301
58212168	chr8:58212168:G:A	1.47991e-08	-3.2746e-10	-1.16572
58212483	chr8:58212483:C:A	8.28313e-09	-1.74607	-1.06538e-09
58212674	chr8:58212674:A:G	1.79531e-09	-1.73577	-1.53934
58213502	chr8:58213502:T:C	8.97839e-09	-1.81453	0.149065
58213523	chr8:58213523:T:C	2.36936e-09	-1.43988	-1.55779
58213671	chr8:58213671:G:C	9.77738e-09	-3.2746e-10	-1.58022
58213947	chr8:58213947:C:T	2.13449e-09	-1.63829	-1.46377
58214227	chr8:58214227:T:C	1.81272e-09	-1.74446	-1.52101
58214381	chr8:58214381:G:A	2.10343e-09	-1.64687	-1.46985
58214748	chr8:58214748:C:G	1.36228e-08	-3.2746e-10	-1.24855
58214790	chr8:58214790:C:T	1.03883e-08	-3.2746e-10	-1.5196
58214967	chr8:58214967:A:G	1.03016e-08	-3.2746e-10	-1.52799
58215318	chr8:58215318:C:T	1.11585e-08	-3.2746e-10	-1.44808
58216151	chr8:58216151:A:G	3.004e-08	-3.2746e-10	-0.457759
58216337	chr8:58216337:G:A	2.03936e-09	-1.63445	-1.5132
58216480	chr8:58216480:G:A	1.1339e-08	-1.43204	-1.06538e-09
58216541	chr8:58216541:T:A	1.48192e-08	-3.2746e-10	-1.16436
58216705	chr8:58216705:T:TAA	1.78512e-09	-1.74177	-1.53903
58217246	chr8:58217246:G:A	2.17282e-09	-1.76454	-1.31973
58218278	chr8:58218278:C:A	1.76609e-09	-1.73069	-1.56083
58218302	chr8:58218302:A:G	1.7051e-09	-1.74805	-1.57862
58218310	chr8:58218310:G:A	2.15095e-09	-1.62919	-1.46519
58218430	chr8:58218430:T:C	2.32686e-09	-1.56253	-1.45323
58218519	chr8:58218519:C:T	1.26808e-08	-3.2746e-10	-1.3202
58218573	chr8:58218573:G:A	2.12953e-09	-1.76552	-1.33887
58218675	chr8:58218675:G:A	3.66468e-08	-0.215453	-0.0435087
58218782	chr8:58218782:C:T	3.12452e-08	-0.316945	-0.101478
58219819	chr8:58219819:T:C	2.05267e-09	-1.79657	-1.34458
58219836	chr8:58219836:TG:T	2.6539e-09	-1.67914	-1.20512
58219892	chr8:58219892:T:C	1.47318e-08	-3.2746e-10	-1.17028
58219986	chr8:58219986:C:T	2.03255e-09	-1.80982	-1.34117
58220277	chr8:58220277:C:T	1.79367e-09	-1.77788	-1.49814
58220299	chr8:58220299:C:T	8.23878e-09	-1.75144	-1.06538e-09
58220305	chr8:58220305:G:A	1.69959e-09	-1.75836	-1.57154
58220661	chr8:58220661:A:G	1.71875e-09	-1.74592	-1.57277
58220754	chr8:58220754:C:T	1.69134e-09	-1.75852	-1.57624
58220914	chr8:58220914:A:G	1.51537e-08	-3.2746e-10	-1.14204
58220930	chr8:58220930:G:C	1.80231e-08	-3.2746e-10	-0.968634
58221270	chr8:58221270:A:T	2.97928e-08	-3.2746e-10	-0.466022
58221454	chr8:58221454:T:C	1.00748e-08	-3.2746e-10	-1.55025
58221474	chr8:58221474:C:G	3.14381e-09	-1.80504	-0.909818
58221844	chr8:58221844:T:C	3.26659e-08	-3.2746e-10	-0.373956
58222174	chr8:58222174:A:T	1.39345e-08	-3.2746e-10	-1.22592
58222188	chr8:58222188:G:A	8.64208e-09	-1.80949	0.105844
58222333	chr8:58222333:G:A	2.98526e-08	-3.2746e-10	-0.464015
58222472	chr8:58222472:G:T	1.39345e-08	-3.2746e-10	-1.22592
58222529	chr8:58222529:G:A	2.51128e-09	-1.44939	-1.49011
58222578	chr8:58222578:G:A	4.25995e-09	-1.4064	-1.00463
58223170	chr8:58223170:A:G	2.11431e-09	-1.78337	-1.32819
58223235	chr8:58223235:G:A	2.16795e-09	-1.77624	-1.31026
58223349	chr8:58223349:T:C	1.51288e-08	-3.2746e-10	-1.14369
58224044	chr8:58224044:A:G	1.03834e-08	-3.2746e-10	-1.52008
58224279	chr8:58224279:A:C	1.97034e-09	-1.79683	-1.38525
58224298	chr8:58224298:A:C	2.01143e-09	-1.79473	-1.36671
58224962	chr8:58224962:C:A	9.79487e-09	-3.2746e-10	-1.57843
58225107	chr8:58225107:G:C	2.11802e-09	-1.77285	-1.33695
58225266	chr8:58225266:T:C	1.86791e-08	-0.913224	-0.0196574
58225771	chr8:58225771:C:T	2.11584e-09	-1.77739	-1.33345
58225805	chr8:58225805:C:A	2.23783e-09	-1.70443	-1.35035
58225997	chr8:58225997:T:G	3.41804e-09	-1.75426	-0.876962
58226756	chr8:58226756:G:C	1.03454e-08	-1.34948	-0.174268
58226767	chr8:58226767:A:T	2.70994e-09	-1.79918	-1.06418
58226958	chr8:58226958:T:C	2.39512e-08	-3.2746e-10	-0.684269
58227155	chr8:58227155:T:C	1.94718e-08	-1.274	0.382683
58227503	chr8:58227503:T:C	3.28958e-09	-1.65359	-1.01594
58227505	chr8:58227505:A:G	2.06365e-09	-1.79147	-1.34434
58227685	chr8:58227685:C:T	2.21653e-09	-1.78184	-1.28251
58227865	chr8:58227865:CAT:C	1.24487e-08	-1.33867	-1.06538e-09
58227909	chr8:58227909:C:T	2.51054e-09	-1.81451	-1.12528
58228831	chr8:58228831:G:A	3.3605e-09	-1.7622	-0.885996
58229160	chr8:58229160:T:A	3.03077e-09	-1.69758	-1.05389
58230076	chr8:58230076:G:A	1.41256e-08	-3.2746e-10	-1.2123
58230274	chr8:58230274:G:A	6.93e-09	-1.7961	-0.128327
58230290	chr8:58230290:G:A	1.86201e-08	-1.30149	0.365443
58230383	chr8:58230383:A:G	2.04771e-09	-1.78937	-1.3542
58230902	chr8:58230902:A:G	3.22038e-09	-1.67606	-1.01473
58231062	chr8:58231062:C:T	2.02517e-09	-1.78682	-1.36781
58231618	chr8:58231618:G:T	3.21223e-09	-1.67005	-1.02327
58231793	chr8:58231793:A:C	1.99744e-09	-1.79342	-1.375
58231871	chr8:58231871:T:G	2.5892e-08	-3.2746e-10	-0.606355
58231910	chr8:58231910:C:T	2.96124e-09	-1.66625	-1.10843
58233407	chr8:58233407:T:C	2.38202e-09	-1.68954	-1.3028
58233572	chr8:58233572:A:C	8.51582e-09	-1.71836	-1.06538e-09
58234123	chr8:58234123:G:A	5.06879e-09	-1.77739	-0.4598
58234630	chr8:58234630:G:C	5.66486e-09	-1.39305	-0.73296
58235224	chr8:58235224:G:A	1.20056e-08	-3.2746e-10	-1.37491
58235670	chr8:58235670:T:A	3.06057e-09	-1.66775	-1.07394
58235697	chr8:58235697:T:C	1.99584e-09	-1.79357	-1.37565
58235702	chr8:58235702:T:C	1.29104e-08	-3.2746e-10	-1.30226
58235946	chr8:58235946:G:A	5.96524e-09	-0.505314	-1.56902
58236145	chr8:58236145:T:G	7.85198e-09	-1.23959	-0.559928
58236358	chr8:58236358:C:T	1.99378e-09	-1.60125	-1.569
58236554	chr8:58236554:G:A	1.4532e-08	-3.2746e-10	-1.18393
58236603	chr8:58236603:A:C	1.42161e-08	-3.2746e-10	-1.20591
58236698	chr8:58236698:T:C	1.42157e-08	-3.2746e-10	-1.20594
58236730	chr8:58236730:TGC:T	1.15223e-08	-3.2746e-10	-1.416
58236896	chr8:58236896:T:C	9.73307e-09	-3.2746e-10	-1.58476
58237322	chr8:58237322:T:G	2.60891e-09	-1.81485	-1.08651
58237324	chr8:58237324:TA:T	1.85071e-09	-1.81249	-1.43223
58237587	chr8:58237587:A:G	2.12253e-08	-3.2746e-10	-0.805092
58238353	chr8:58238353:C:T	4.04518e-09	-0.913854	-1.54891
58238426	chr8:58238426:A:G	1.97414e-09	-1.77385	-1.40631
58239492	chr8:58239492:C:T	1.02931e-08	-3.2746e-10	-1.52882
58239860	chr8:58239860:C:A	7.93513e-09	-1.78899	-1.06538e-09
58239910	chr8:58239910:T:C	3.1859e-09	-1.80973	-0.891824
58240210	chr8:58240210:A:G	9.33785e-09	-1.79134	0.16513
58240651	chr8:58240651:T:C	9.90835e-09	-3.2746e-10	-1.56691
58241233	chr8:58241233:CT:C	1.59581e-08	-3.2746e-10	-1.09032
58241517	chr8:58241517:T:C	3.57042e-09	-1.04044	-1.54717
58241913	chr8:58241913:T:C	9.91424e-09	-3.2746e-10	-1.56632
58241930	chr8:58241930:T:C	2.29094e-09	-1.6385	-1.39282
58241938	chr8:58241938:G:T	1.95107e-08	0.442592	-1.33192
58241939	chr8:58241939:T:C	1.04813e-08	-1.5107	-1.06538e-09
58241949	chr8:58241949:A:G	2.05506e-08	0.501832	-1.33923
58242253	chr8:58242253:G:A	1.91524e-08	0.425027	-1.33289
58242428	chr8:58242428:T:C	1.43624e-08	-3.2746e-10	-1.19568
58243624	chr8:58243624:G:T	2.72432e-08	-3.2746e-10	-0.555484
58243701	chr8:58243701:G:GA	1.74995e-09	-1.77326	-1.52744
58243844	chr8:58243844:G:C	1.16647e-08	-3.2746e-10	-1.40372
58243852	chr8:58243852:A:C	2.44724e-09	-1.80057	-1.16476
58244070	chr8:58244070:G:A	1.24513e-08	-3.2746e-10	-1.33846
58244325	chr8:58244325:T:C	3.43836e-09	-1.05508	-1.57021
58244356	chr8:58244356:C:T	1.29354e-08	-3.2746e-10	-1.30032
58244539	chr8:58244539:C:G	2.27651e-08	-3.2746e-10	-0.735059
58244795	chr8:58244795:A:G	5.61617e-08	-3.2746e-10	0.167947
58244989	chr8:58244989:T:A	1.29174e-08	-3.2746e-10	-1.30172
58245379	chr8:58245379:T:G	1.27493e-08	0.174173	-1.48899
58245585	chr8:58245585:T:A	1.43575e-08	-3.2746e-10	-1.19602
58245783	chr8:58245783:A:G	1.29348e-08	-3.2746e-10	-1.30036
58245806	chr8:58245806:C:T	1.29282e-08	-3.2746e-10	-1.30088
58246047	chr8:58246047:A:G	1.29354e-08	-3.2746e-10	-1.30032
58246153	chr8:58246153:A:C	1.04341e-08	-3.2746e-10	-1.51521
58246178	chr8:58246178:T:C	1.28567e-08	-3.2746e-10	-1.30642
58246382	chr8:58246382:T:G	2.42035e-09	-1.79861	-1.17777
58246488	chr8:58246488:C:T	1.2938e-08	-3.2746e-10	-1.30012
58246523	chr8:58246523:A:G	1.10547e-08	-3.2746e-10	-1.45743
58246613	chr8:58246613:A:T	1.08629e-08	-0.375767	-1.09917
58246796	chr8:58246796:G:A	1.43624e-08	-3.2746e-10	-1.19568
58247284	chr8:58247284:G:A	1.04527e-08	-3.2746e-10	-1.51343
58247978	chr8:58247978:T:C	1.10638e-08	-0.320562	-1.13605
58247986	chr8:58247986:TAAAC:T	1.09716e-08	-3.2746e-10	-1.46498
58248144	chr8:58248144:T:C	1.70552e-09	-1.74177	-1.58465
58248187	chr8:58248187:C:T	3.00686e-09	-1.37394	-1.38545
58248573	chr8:58248573:G:A	2.26987e-09	-1.77544	-1.26513
58249322	chr8:58249322:T:G	4.27579e-09	-1.62396	-0.783357
58249530	chr8:58249530:C:T	1.35684e-08	-3.2746e-10	-1.25254
58249877	chr8:58249877:GAATT:G	2.05782e-08	-3.2746e-10	-0.836058
58250015	chr8:58250015:G:A	1.40934e-08	-3.2746e-10	-1.21458
58250089	chr8:58250089:T:C	9.73782e-09	-3.2746e-10	-1.58427
58250184	chr8:58250184:A:AAAGG	1.21939e-08	-3.2746e-10	-1.35935
58250611	chr8:58250611:C:T	1.7704e-09	-1.70495	-1.58413
58250667	chr8:58250667:C:CTA	1.25453e-08	-3.2746e-10	-1.33095
58250694	chr8:58250694:G:A	1.82296e-09	-1.77308	-1.48674
58250745	chr8:58250745:C:T	1.81369e-09	-1.76218	-1.50274
58251042	chr8:58251042:G:A	2.2488e-09	-1.6136	-1.4363
58251107	chr8:58251107:T:C	2.283e-09	-1.46665	-1.56815
58251195	chr8:58251195:A:G	1.20528e-08	-3.2746e-10	-1.37099
58251307	chr8:58251307:C:T	2.14347e-08	-3.2746e-10	-0.795278
58251313	chr8:58251313:T:A	1.2094e-08	-3.2746e-10	-1.36758
58251343	chr8:58251343:A:G	1.11007e-08	-3.2746e-10	-1.45328
58251659	chr8:58251659:G:C	1.29007e-08	-3.2746e-10	-1.30301
58251738	chr8:58251738:C:A	1.88566e-09	-1.7411	-1.48491
58252006	chr8:58252006:C:T	1.94618e-09	-1.65184	-1.54258
58252090	chr8:58252090:C:T	2.05782e-08	-3.2746e-10	-0.836058
58252092	chr8:58252092:A:T	1.76211e-09	-1.73861	-1.55517
58252157	chr8:58252157:C:G	1.34661e-08	-3.2746e-10	-1.26011
58252260	chr8:58252260:T:A	1.76855e-09	-1.70556	-1.58456
58252727	chr8:58252727:G:A	1.9766e-08	-3.2746e-10	-0.876324
58253087	chr8:58253087:G:A	7.88768e-09	-1.79499	-1.06538e-09
58253356	chr8:58253356:A:G	1.10971e-08	-3.2746e-10	-1.4536
58253390	chr8:58253390:G:T	1.58929e-09	-1.81318	-1.58382
58253393	chr8:58253393:G:T	1.59951e-09	-1.8139	-1.57669
58253685	chr8:58253685:G:A	3.86405e-09	-1.80508	-0.703494
58253770	chr8:58253770:G:C	1.1954e-08	-1.37923	-1.06538e-09
58253877	chr8:58253877:G:A	1.0338e-08	-3.2746e-10	-1.52446
58254291	chr8:58254291:A:G	1.45256e-08	-3.2746e-10	-1.18438
58254571	chr8:58254571:G:A	1.9547e-08	-3.2746e-10	-0.887468
58254719	chr8:58254719:AAGAT:A	2.1601e-09	-1.66451	-1.42562
58254788	chr8:58254788:T:TA	1.11053e-08	-3.2746e-10	-1.45287
58254840	chr8:58254840:T:C	1.06142e-08	-3.2746e-10	-1.4981
58255006	chr8:58255006:G:T	2.05782e-08	-3.2746e-10	-0.836058
58255025	chr8:58255025:G:A	8.41945e-09	-1.8105	0.0807558
58255390	chr8:58255390:C:A	1.98329e-09	-1.75988	-1.41565
58255433	chr8:58255433:G:T	1.20837e-08	-3.2746e-10	-1.36843
58255571	chr8:58255571:G:A	1.75969e-08	-0.992564	-1.06538e-09
58255710	chr8:58255710:G:A	1.01779e-08	-3.2746e-10	-1.54007
58256223	chr8:58256223:G:C	1.49564e-08	-1.15515	-1.06538e-09
58256512	chr8:58256512:A:C	2.56645e-09	-1.61418	-1.30359
58257388	chr8:58257388:T:C	1.43652e-08	-3.2746e-10	-1.19548
58257794	chr8:58257794:T:C	1.77702e-09	-1.70083	-1.58452
58257987	chr8:58257987:G:A	1.8648e-09	-1.73004	-1.50709
58258467	chr8:58258467:G:C	1.58996e-09	-1.81302	-1.58356
58258570	chr8:58258570:C:T	1.98477e-09	-1.75144	-1.42334
58258579	chr8:58258579:A:G	2.18044e-09	-1.80634	-1.27442
58258952	chr8:58258952:G:A	2.36874e-09	-1.55689	-1.44104
58258953	chr8:58258953:C:T	1.58949e-09	-1.81517	-1.5817
58259165	chr8:58259165:A:G	1.95234e-09	-1.75766	-1.43361
58259185	chr8:58259185:T:C	2.14117e-09	-1.80918	-1.28976
58259385	chr8:58259385:C:A	1.58554e-09	-1.81523	-1.58413
58259505	chr8:58259505:A:G	2.42289e-09	-1.53797	-1.43736
58259878	chr8:58259878:T:C	2.40863e-09	-1.53592	-1.44531
58259961	chr8:58259961:C:A	1.10663e-08	-3.2746e-10	-1.45638
58260136	chr8:58260136:A:G	1.09841e-08	-3.2746e-10	-1.46384
58260257	chr8:58260257:T:C	1.10427e-08	-1.81459	0.356072
58260478	chr8:58260478:A:G	2.34115e-09	-1.51786	-1.49179
58260577	chr8:58260577:G:A	1.28944e-08	-3.2746e-10	-1.3035
58261204	chr8:58261204:T:G	1.27044e-08	-3.2746e-10	-1.31834
58261213	chr8:58261213:T:C	1.26512e-08	-3.2746e-10	-1.32253
58261723	chr8:58261723:T:C	2.05231e-08	-3.2746e-10	-0.838736
58261849	chr8:58261849:A:C	2.44022e-09	-1.59051	-1.37769
58261909	chr8:58261909:A:C	8.42035e-09	-1.72964	-1.06538e-09
58262604	chr8:58262604:C:T	9.00705e-09	-1.66228	-1.06538e-09
58263064	chr8:58263064:G:A	1.51945e-08	-3.2746e-10	-1.13936
58263121	chr8:58263121:T:C	1.66514e-09	-1.76905	-1.58133
58263238	chr8:58263238:G:A	1.36154e-08	-3.2746e-10	-1.24908
58263528	chr8:58263528:T:G	1.6664e-09	-1.76642	-1.5832
58263567	chr8:58263567:G:A	2.07616e-08	-3.2746e-10	-0.827183
58264051	chr8:58264051:T:G	1.0414e-08	-3.2746e-10	-1.51714
58264312	chr8:58264312:TTTAA:T	1.67942e-09	-1.75862	-1.58322
58264375	chr8:58264375:G:A	2.08661e-09	-1.54244	-1.5823
58264401	chr8:58264401:C:T	2.80852e-09	-1.2694	-1.55823
58264615	chr8:58264615:C:A	1.69404e-09	-1.74855	-1.58462
58264779	chr8:58264779:C:T	2.15386e-09	-1.61796	-1.47507
58264788	chr8:58264788:TG:T	2.18353e-09	-1.61893	-1.46042
58264911	chr8:58264911:C:T	4.38343e-09	-1.81523	-0.567231
58264934	chr8:58264934:C:G	1.00232e-08	-3.2746e-10	-1.55539
58265085	chr8:58265085:A:G	1.98352e-08	-3.2746e-10	-0.872831
58265424	chr8:58265424:G:A	1.43658e-08	-3.2746e-10	-1.19544
58265604	chr8:58265604:G:A	1.83826e-09	-1.78075	-1.47072
58265828	chr8:58265828:G:A	4.41485e-08	-3.2746e-10	-0.0727298
58266013	chr8:58266013:A:G	8.75504e-09	-1.18984	-0.500821
58266157	chr8:58266157:C:T	9.94675e-09	-1.56304	-1.06538e-09
58266939	chr8:58266939:A:G	1.77907e-09	-1.77173	-1.51247
58267012	chr8:58267012:G:A	2.22569e-09	-1.60573	-1.45449
58267134	chr8:58267134:A:C	1.26796e-08	-3.2746e-10	-1.32029
58267435	chr8:58267435:A:G	1.81282e-08	-3.2746e-10	-0.962817
58267474	chr8:58267474:T:TA	1.49596e-08	-1.15494	-1.06538e-09
58267720	chr8:58267720:C:T	7.75752e-09	-1.81163	-1.06538e-09
58267721	chr8:58267721:G:A	1.27508e-08	-3.2746e-10	-1.31469
58268301	chr8:58268301:G:A	2.09789e-08	-3.2746e-10	-0.816771
58268459	chr8:58268459:A:G	2.20368e-08	-3.2746e-10	-0.767575
58268531	chr8:58268531:C:T	6.4074e-08	-3.2746e-10	0.29975
58268799	chr8:58268799:A:G	1.11329e-08	-3.2746e-10	-1.45038
58268892	chr8:58268892:C:A	2.70529e-09	-1.58648	-1.2786
58269242	chr8:58269242:G:A	1.89377e-09	-1.64475	-1.57697
58269393	chr8:58269393:C:G	1.71003e-08	-3.2746e-10	-1.02119
58269445	chr8:58269445:C:A	2.51955e-09	-1.41597	-1.52024
58269461	chr8:58269461:A:C	1.4324e-08	-3.2746e-10	-1.19835
58269636	chr8:58269636:A:G	1.04411e-08	-3.2746e-10	-1.51454
58270038	chr8:58270038:C:A	1.70687e-08	-3.2746e-10	-1.02304
58270164	chr8:58270164:C:T	1.72937e-09	-1.80221	-1.51032
58270552	chr8:58270552:G:A	4.82251e-09	-1.12966	-1.15733
58270609	chr8:58270609:AT:A	3.11546e-09	-1.79686	-0.927053
58270643	chr8:58270643:C:A	6.45242e-08	-3.2746e-10	0.306753
58270703	chr8:58270703:T:C	1.07316e-08	-3.2746e-10	-1.48709
58270873	chr8:58270873:T:C	2.31708e-09	-1.81099	-1.20899
58271208	chr8:58271208:C:G	2.07083e-08	-3.2746e-10	-0.829751
58271404	chr8:58271404:A:G	2.0086e-09	-1.61289	-1.54996
58271548	chr8:58271548:C:A	2.38617e-09	-1.6037	-1.3869
58271635	chr8:58271635:G:A	2.38927e-09	-1.5973	-1.392
58271668	chr8:58271668:T:C	1.74107e-09	-1.80104	-1.50475
58271801	chr8:58271801:AG:A	1.4324e-08	-3.2746e-10	-1.19835
58271970	chr8:58271970:A:G	1.11115e-08	-3.2746e-10	-1.45231
58271973	chr8:58271973:G:A	1.41141e-08	-1.21311	-1.06538e-09
58272077	chr8:58272077:A:T	1.11442e-08	-3.2746e-10	-1.44937
58272730	chr8:58272730:C:T	1.21284e-08	-3.2746e-10	-1.36474
58273429	chr8:58273429:T:G	2.08101e-08	-3.2746e-10	-0.824851
58273444	chr8:58273444:T:C	2.34884e-09	-1.59789	-1.40847
58273507	chr8:58273507:A:G	1.11261e-07	1.64416	-0.792574
58273586	chr8:58273586:C:T	8.0432e-09	-1.77546	-1.06538e-09
58273617	chr8:58273617:T:C	1.43053e-08	-3.2746e-10	-1.19966
58273713	chr8:58273713:C:T	1.1543e-08	-1.81528	0.401077
58273777	chr8:58273777:C:T	1.87875e-09	-1.64499	-1.58469
58273784	chr8:58273784:A:T	1.04103e-08	-3.2746e-10	-1.51749
58273832	chr8:58273832:T:C	2.05705e-09	-1.59849	-1.54052
58274188	chr8:58274188:C:A	2.08194e-09	-1.81513	-1.31185
58274213	chr8:58274213:G:A	1.11329e-08	-3.2746e-10	-1.45038
58274980	chr8:58274980:C:A	3.11744e-09	-1.17992	-1.54336
58275101	chr8:58275101:C:T	1.70092e-09	-1.81434	-1.51478
58275241	chr8:58275241:T:G	2.01742e-09	-1.79167	-1.36679
58275632	chr8:58275632:C:T	1.19279e-08	-3.2746e-10	-1.38141
58275962	chr8:58275962:A:G	1.72812e-08	-3.2746e-10	-1.01067
58276331	chr8:58276331:T:G	1.43207e-08	-3.2746e-10	-1.19858
58276388	chr8:58276388:G:A	1.064e-08	-3.2746e-10	-1.49567
58276681	chr8:58276681:T:C	1.11703e-08	-3.2746e-10	-1.44703
58276895	chr8:58276895:T:C	8.92629e-09	-0.197934	-1.47335
58277320	chr8:58277320:C:T	9.78015e-09	-0.125282	-1.45465
58277368	chr8:58277368:C:T	2.35272e-09	-1.61189	-1.39283
58277436	chr8:58277436:C:T	7.77425e-09	-1.80947	-1.06538e-09
58277592	chr8:58277592:C:T	3.56164e-09	-1.01351	-1.57656
58277678	chr8:58277678:T:C	1.11329e-08	-3.2746e-10	-1.45038
58277975	chr8:58277975:G:C	3.5296e-09	-1.02327	-1.57583
58278117	chr8:58278117:C:T	2.41542e-09	-1.58171	-1.39671
58279056	chr8:58279056:A:G	3.58256e-09	-1.78416	-0.80005
58279252	chr8:58279252:A:C	3.746e-09	-1.47863	-1.06097
58279444	chr8:58279444:A:T	9.74147e-09	-3.2746e-10	-1.5839
58279455	chr8:58279455:G:A	3.87526e-09	-1.40317	-1.10251
58279609	chr8:58279609:G:A	4.05921e-09	-1.49049	-0.968807
58279823	chr8:58279823:G:A	1.43567e-08	0.319404	-1.51548
58279988	chr8:58279988:C:T	8.56682e-09	-1.71239	-1.06538e-09
58280145	chr8:58280145:T:A	1.12235e-08	-3.2746e-10	-1.44228
58280653	chr8:58280653:C:G	1.60192e-09	-1.80704	-1.58205
58280668	chr8:58280668:C:T	1.60912e-09	-1.80557	-1.57904
58280709	chr8:58280709:G:A	1.94837e-09	-1.81529	-1.378
58281061	chr8:58281061:T:A	7.95914e-09	-1.78597	-1.06538e-09
58281277	chr8:58281277:T:C	2.03874e-09	-1.73598	-1.41198
58281504	chr8:58281504:A:AT	3.38596e-09	-1.58423	-1.05642
58281754	chr8:58281754:G:A	4.43497e-09	-1.52719	-0.843574
58281825	chr8:58281825:G:A	1.72583e-08	-3.2746e-10	-1.012
58281982	chr8:58281982:T:C	3.21215e-09	-1.76351	-0.929843
58282160	chr8:58282160:A:T	3.2017e-09	-1.76676	-0.929843
58282219	chr8:58282219:G:A	1.6951e-08	-3.2746e-10	-1.02996
58282254	chr8:58282254:C:T	2.88861e-08	-3.2746e-10	-0.496929
58282257	chr8:58282257:T:C	2.54604e-09	-1.73445	-1.1913
58282358	chr8:58282358:C:T	1.61552e-09	-1.79588	-1.58475
58282367	chr8:58282367:C:A	9.31262e-09	-0.694119	-0.934799
58282457	chr8:58282457:C:T	1.77172e-09	-1.81227	-1.47607
58282563	chr8:58282563:G:A	2.60948e-09	-1.53184	-1.36929
58282632	chr8:58282632:C:T	2.98254e-09	-1.54459	-1.22292
58282729	chr8:58282729:C:A	2.01947e-09	-1.81521	-1.34225
58282760	chr8:58282760:C:T	9.96509e-09	-3.2746e-10	-1.5612
58282840	chr8:58282840:G:T	9.90033e-09	-3.2746e-10	-1.56772
58282977	chr8:58282977:G:T	1.75312e-08	-3.2746e-10	-0.996305
58283213	chr8:58283213:T:C	3.13578e-09	-1.52819	-1.18922
58283311	chr8:58283311:T:G	2.87636e-09	-1.56484	-1.23893
58283366	chr8:58283366:C:T	1.74e-09	-1.81112	-1.49528
58283576	chr8:58283576:A:G	1.60695e-09	-1.80387	-1.58209
58284251	chr8:58284251:C:T	3.22205e-09	-1.13838	-1.55189
58284492	chr8:58284492:C:T	1.02595e-06	3.07308	-1.06538e-09
58284596	chr8:58284596:C:G	2.55481e-09	-1.74247	-1.17984
58284728	chr8:58284728:C:T	1.0284e-08	-1.52969	-1.06538e-09
58284826	chr8:58284826:G:A	1.30393e-08	-1.29232	-1.06538e-09
58285197	chr8:58285197:G:A	3.87641e-09	-0.938702	-1.56668
58285269	chr8:58285269:T:G	2.12076e-09	-1.61128	-1.49723
58285271	chr8:58285271:G:A	9.99675e-09	-3.2746e-10	-1.55803
58285306	chr8:58285306:G:A	1.98361e-09	-1.81394	-1.36143
58285458	chr8:58285458:G:C	1.64118e-09	-1.79096	-1.57391
58285836	chr8:58285836:T:C	2.79924e-08	-3.2746e-10	-0.528356
58286013	chr8:58286013:G:A	1.01512e-08	-3.2746e-10	-1.54269
58286043	chr8:58286043:T:A	1.65205e-09	-1.78826	-1.57001
58286268	chr8:58286268:A:G	2.42209e-08	-3.2746e-10	-0.673071
58286303	chr8:58286303:G:A	1.65582e-09	-1.78878	-1.56721
58286325	chr8:58286325:G:A	1.91033e-09	-1.81524	-1.39777
58286394	chr8:58286394:G:C	7.01403e-09	-1.8006	-0.111778
58286589	chr8:58286589:C:G	1.03063e-08	-3.2746e-10	-1.52753
58286614	chr8:58286614:G:A	3.06561e-09	-1.74915	-0.990892
58286721	chr8:58286721:T:C	9.87093e-09	-3.2746e-10	-1.57069
58286816	chr8:58286816:C:G	1.57561e-08	-3.2746e-10	-1.10306
58287129	chr8:58287129:G:A	3.38559e-09	-1.45462	-1.18614
58287202	chr8:58287202:C:T	1.90485e-09	-1.81524	-1.40064
58287373	chr8:58287373:G:A	3.00899e-09	-1.76779	-0.990892
58287421	chr8:58287421:C:A	2.87593e-09	-1.52446	-1.27945
58287443	chr8:58287443:C:T	2.25527e-09	-1.56974	-1.47727
58287583	chr8:58287583:T:C	2.92331e-09	-1.53116	-1.25641
58288011	chr8:58288011:G:A	1.90757e-09	-1.81511	-1.39935
58288119	chr8:58288119:T:C	1.9205e-09	-1.81523	-1.39247
58288393	chr8:58288393:C:T	9.90406e-09	-3.2746e-10	-1.56734
58288602	chr8:58288602:G:T	2.89283e-09	-1.52965	-1.2684
58288713	chr8:58288713:T:C	6.58893e-09	-1.48104	-0.493853
58289158	chr8:58289158:A:G	1.52428e-08	-3.2746e-10	-1.13618
58289262	chr8:58289262:C:T	3.00086e-09	-1.7235	-1.03789
58289517	chr8:58289517:C:T	1.90069e-09	-1.81516	-1.40291
58289694	chr8:58289694:G:A	2.98466e-09	-1.77396	-0.99284
58290015	chr8:58290015:G:T	2.89829e-09	-1.53247	-1.26369
58290226	chr8:58290226:C:T	1.04071e-08	-1.5178	-1.06538e-09
58290307	chr8:58290307:A:G	1.91717e-09	-1.81513	-1.39431
58290408	chr8:58290408:G:T	1.00144e-08	-3.2746e-10	-1.55626
58290468	chr8:58290468:G:A	1.91512e-09	-1.8152	-1.39531
58290744	chr8:58290744:C:T	2.57905e-08	0.928082	-1.53836
58290934	chr8:58290934:A:G	1.65321e-09	-1.78659	-1.57098
58291157	chr8:58291157:A:G	3.56014e-09	-1.4681	-1.12239
58291469	chr8:58291469:G:A	2.78629e-09	-1.53695	-1.29862
58292134	chr8:58292134:G:A	3.16267e-09	-1.71146	-0.99741
58292463	chr8:58292463:A:G	1.61056e-08	-3.2746e-10	-1.08112
58292485	chr8:58292485:A:T	1.64608e-09	-1.79746	-1.56443
58292571	chr8:58292571:G:A	3.50388e-09	-1.43924	-1.16718
58292758	chr8:58292758:C:A	3.39658e-09	-1.48261	-1.15491
58292845	chr8:58292845:C:T	1.61509e-09	-1.80332	-1.57758
58292950	chr8:58292950:GCTAT:G	9.86835e-09	-3.2746e-10	-1.57096
58292951	chr8:58292951:C:T	8.73403e-09	-1.69306	-1.06538e-09
58293376	chr8:58293376:T:A	1.60921e-09	-1.80032	-1.58422
58293402	chr8:58293402:A:G	2.97649e-09	-1.50583	-1.26371
58293428	chr8:58293428:T:G	1.03102e-08	-3.2746e-10	-1.52715
58293582	chr8:58293582:T:A	1.59764e-09	-1.80788	-1.58389
58293780	chr8:58293780:T:G	3.34488e-09	-1.44706	-1.2058
58293855	chr8:58293855:T:C	1.67283e-09	-1.78554	-1.56023
58294153	chr8:58294153:T:C	7.40055e-09	-1.79235	-0.0663854
58294168	chr8:58294168:T:C	2.86604e-09	-1.43474	-1.37262
58294259	chr8:58294259:A:G	2.01915e-09	-1.71333	-1.44428
58294520	chr8:58294520:T:C	1.67097e-09	-1.78756	-1.55932
58295468	chr8:58295468:A:T	3.13443e-09	-1.14756	-1.57028
58295856	chr8:58295856:G:A	1.44967e-08	-3.2746e-10	-1.18636
58296162	chr8:58296162:C:A	5.38813e-09	-0.712579	-1.46351
58297360	chr8:58297360:T:A	6.12998e-09	-0.730835	-1.31626
58297617	chr8:58297617:C:G	1.91604e-09	-1.74581	-1.46422
58298163	chr8:58298163:G:A	1.58488e-08	-3.2746e-10	-1.0972
58298628	chr8:58298628:A:T	2.82903e-08	-3.2746e-10	-0.51777
58299295	chr8:58299295:A:G	9.79348e-09	-3.2746e-10	-1.57857
58299367	chr8:58299367:C:T	1.40273e-08	-1.21929	-1.06538e-09
58299680	chr8:58299680:G:A	1.46334e-08	-3.2746e-10	-1.17698
58299870	chr8:58299870:T:C	6.52532e-09	-0.648397	-1.3362
58299964	chr8:58299964:C:T	1.09564e-08	-3.2746e-10	-1.46636
58300056	chr8:58300056:A:T	9.73384e-09	-3.2746e-10	-1.58468
58300183	chr8:58300183:A:G	5.84287e-09	-0.75109	-1.34398
58300353	chr8:58300353:G:A	2.11402e-08	0.763361	-1.57247
58300430	chr8:58300430:A:G	4.27673e-09	-0.8619	-1.5452
58300609	chr8:58300609:A:T	7.89197e-09	-1.09928	-0.695166
58300774	chr8:58300774:A:G	7.87185e-09	-1.14676	-0.650234
58300886	chr8:58300886:C:T	4.75225e-09	-1.3615	-0.94017
58300918	chr8:58300918:T:C	6.09708e-09	-0.706936	-1.34554
58301893	chr8:58301893:A:T	2.10137e-09	-1.78975	-1.32795
58302165	chr8:58302165:T:C	2.23325e-08	-3.2746e-10	-0.754246
58302521	chr8:58302521:A:C	1.60307e-09	-1.81526	-1.5731
58302744	chr8:58302744:C:T	6.11799e-09	-0.662603	-1.38645
58302972	chr8:58302972:G:A	2.08747e-09	-1.67044	-1.45389
58303050	chr8:58303050:T:C	3.57196e-09	-1.33924	-1.24793
58303149	chr8:58303149:A:G	3.61526e-09	-1.33517	-1.23996
58303215	chr8:58303215:T:C	2.00508e-09	-1.62928	-1.53532
58303341	chr8:58303341:A:T	2.05034e-09	-1.68004	-1.46224
58303417	chr8:58303417:C:T	5.63137e-09	-0.750145	-1.38179
58304104	chr8:58304104:C:A	2.06273e-09	-1.77405	-1.36221
58304152	chr8:58304152:C:T	1.56286e-07	2.42068	-1.22928
58304733	chr8:58304733:T:A	3.5382e-09	-1.34833	-1.24834
58304750	chr8:58304750:G:A	3.65878e-09	-1.31471	-1.24845
58305082	chr8:58305082:C:T	2.77922e-08	-3.2746e-10	-0.535531
58305167	chr8:58305167:A:C	1.97757e-09	-1.62629	-1.55213
58305596	chr8:58305596:T:C	3.67448e-09	-1.34105	-1.21782
58306001	chr8:58306001:C:T	3.65379e-09	-1.32773	-1.2368
58306190	chr8:58306190:T:C	1.11017e-08	-3.2746e-10	-1.45319
58306217	chr8:58306217:G:T	3.74035e-09	-1.31998	-1.22113
58306304	chr8:58306304:C:T	3.69365e-09	-1.32843	-1.22525
58306947	chr8:58306947:A:G	3.62492e-09	-1.33055	-1.24191
58307351	chr8:58307351:C:T	6.07459e-09	-0.668753	-1.38742
58307439	chr8:58307439:T:C	3.65122e-09	-1.3118	-1.25343
58308126	chr8:58308126:C:T	3.62323e-09	-1.32535	-1.24758
58308223	chr8:58308223:A:T	3.66905e-09	-1.31806	-1.24229
58308331	chr8:58308331:G:A	3.4889e-09	-1.39688	-1.21382
58308354	chr8:58308354:AAG:A	3.60996e-09	-1.34098	-1.23561
58308571	chr8:58308571:G:T	5.33488e-09	-0.717722	-1.4683
58309196	chr8:58309196:T:A	9.7522e-09	-3.2746e-10	-1.58279
58309238	chr8:58309238:G:A	3.71179e-09	-1.33482	-1.21395
58309334	chr8:58309334:C:T	3.71692e-09	-1.31644	-1.23095
58309484	chr8:58309484:A:T	3.71606e-09	-1.3338	-1.21382
58309507	chr8:58309507:T:G	9.91166e-09	-1.56658	-1.06538e-09
58309672	chr8:58309672:C:A	3.77802e-09	-1.31728	-1.21381
58309760	chr8:58309760:G:A	1.02405e-08	-1.69797	0.164035
58310036	chr8:58310036:G:A	5.10337e-09	-1.32397	-0.906421
58310064	chr8:58310064:C:A	2.35486e-09	-1.67503	-1.32877
58310243	chr8:58310243:T:C	1.06249e-08	-3.2746e-10	-1.49708
58310509	chr8:58310509:T:C	3.07403e-09	-1.19114	-1.54616
58310516	chr8:58310516:T:C	4.05374e-09	-1.7768	-0.683851
58310587	chr8:58310587:C:T	2.2472e-09	-1.7517	-1.2989
58310681	chr8:58310681:C:T	7.84883e-09	-1.79992	-1.06538e-09
58310804	chr8:58310804:T:G	3.04178e-09	-1.22986	-1.51799
58310916	chr8:58310916:A:G	9.75496e-09	-3.2746e-10	-1.58251
58311109	chr8:58311109:C:A	2.2818e-08	0.826632	-1.55937
58311183	chr8:58311183:G:A	2.84191e-08	-3.2746e-10	-0.513226
58311646	chr8:58311646:C:T	4.48439e-09	-1.28182	-1.07787
58312171	chr8:58312171:C:G	1.89671e-07	-3.2746e-10	1.38501
58312819	chr8:58312819:A:G	1.47264e-08	-3.2746e-10	-1.17065
58313543	chr8:58313543:C:A	1.05375e-08	-3.2746e-10	-1.50535
58313623	chr8:58313623:T:C	6.09324e-08	-3.2746e-10	0.249478
58313802	chr8:58313802:G:A	4.93484e-09	-0.755391	-1.50858
58313857	chr8:58313857:A:G	9.80856e-09	-3.2746e-10	-1.57703
58313910	chr8:58313910:A:C	9.80838e-09	-3.2746e-10	-1.57705
58314244	chr8:58314244:A:T	9.8096e-09	-3.2746e-10	-1.57693
58314605	chr8:58314605:C:T	1.21335e-08	-1.36432	-1.06538e-09
58314669	chr8:58314669:G:T	9.8096e-09	-3.2746e-10	-1.57693
58314728	chr8:58314728:G:A	9.81284e-09	-3.2746e-10	-1.5766
58314994	chr8:58314994:A:G	2.1864e-09	-1.67569	-1.40235
58315065	chr8:58315065:C:T	1.0537e-08	-3.2746e-10	-1.50539
58315167	chr8:58315167:G:A	9.94479e-09	-3.2746e-10	-1.56324
58315265	chr8:58315265:C:T	8.06733e-09	-1.77247	-1.06538e-09
58315420	chr8:58315420:A:G	4.15579e-09	-1.35169	-1.0841
58315537	chr8:58315537:A:T	9.84488e-09	-3.2746e-10	-1.57334
58315569	chr8:58315569:T:TTTCCACACACTGC	9.7814e-09	-3.2746e-10	-1.57981
58315637	chr8:58315637:T:C	9.94479e-09	-3.2746e-10	-1.56324
58315706	chr8:58315706:CCT:C	9.76263e-09	-3.2746e-10	-1.58173
58315720	chr8:58315720:C:G	9.94479e-09	-3.2746e-10	-1.56324
58315900	chr8:58315900:A:G	9.94292e-09	-3.2746e-10	-1.56343
58316226	chr8:58316226:G:A	1.07776e-08	-3.2746e-10	-1.48282
58316492	chr8:58316492:C:T	2.07454e-09	-1.58349	-1.54706
58316546	chr8:58316546:A:T	2.05788e-09	-1.60328	-1.53533
58316723	chr8:58316723:A:G	2.73098e-09	-1.27154	-1.58409
58317069	chr8:58317069:T:C	2.8894e-08	-3.2746e-10	-0.496655
58317139	chr8:58317139:A:G	9.94808e-09	-3.2746e-10	-1.56291
58317334	chr8:58317334:C:T	2.02888e-09	-1.59977	-1.55303
58317453	chr8:58317453:A:C	7.98626e-09	-1.78257	-1.06538e-09
58317766	chr8:58317766:T:C	3.5742e-09	-1.77782	-0.808728
58318171	chr8:58318171:A:C	5.26917e-08	-3.2746e-10	0.10417
58318230	chr8:58318230:G:A	1.92573e-09	-1.63703	-1.56796
58318295	chr8:58318295:G:C	3.23581e-08	-1.26449	0.881067
58318448	chr8:58318448:AG:A	1.08325e-08	-1.09892	-0.378817
58318468	chr8:58318468:C:T	9.88627e-09	-3.2746e-10	-1.56914
58319060	chr8:58319060:CTATT:C	1.8736e-09	-1.67473	-1.5577
58319113	chr8:58319113:T:C	1.85594e-09	-1.68212	-1.55978
58319120	chr8:58319120:G:T	1.88317e-09	-1.6644	-1.56293
58320095	chr8:58320095:A:G	1.82965e-09	-1.69544	-1.56073
58320478	chr8:58320478:G:A	9.7671e-09	-3.2746e-10	-1.58127
58320691	chr8:58320691:C:T	1.01643e-08	-3.2746e-10	-1.5414
58320745	chr8:58320745:T:C	3.11998e-09	-1.20868	-1.51378
58320753	chr8:58320753:T:C	1.92644e-09	-1.65906	-1.54556
58320850	chr8:58320850:A:G	2.20234e-08	0.679587	-1.44777
58321292	chr8:58321292:C:T	3.69435e-09	-1.79112	-0.762361
58321309	chr8:58321309:C:T	4.38242e-09	-1.46386	-0.918828
58321618	chr8:58321618:C:T	2.84536e-09	-1.23481	-1.57978
58321885	chr8:58321885:A:G	1.70539e-08	-3.2746e-10	-1.02391
58322124	chr8:58322124:T:A	1.96158e-09	-1.67303	-1.51351
58322319	chr8:58322319:G:A	8.17709e-09	-1.75895	-1.06538e-09
58322565	chr8:58322565:A:G	1.85896e-09	-1.65648	-1.5838
58322599	chr8:58322599:G:T	1.08016e-08	-3.2746e-10	-1.48059
58322666	chr8:58322666:G:A	1.82959e-09	-1.67233	-1.58387
58322720	chr8:58322720:T:C	1.27243e-08	-3.2746e-10	-1.31678
58323527	chr8:58323527:G:A	1.7953e-09	-1.7004	-1.57472
58323567	chr8:58323567:T:A	1.04284e-08	-3.2746e-10	-1.51576
58323572	chr8:58323572:A:T	5.06944e-09	-1.20927	-1.02779
58323573	chr8:58323573:A:T	1.23174e-08	-0.88241	-0.466868
58323693	chr8:58323693:C:T	1.68489e-08	-3.2746e-10	-1.036
58323729	chr8:58323729:C:T	1.15591e-08	-0.506059	-0.90676
58325171	chr8:58325171:C:A	1.77297e-09	-1.7048	-1.58284
58325359	chr8:58325359:T:G	1.83033e-09	-1.6953	-1.56049
58325556	chr8:58325556:A:G	9.82331e-09	-3.2746e-10	-1.57553
58325796	chr8:58325796:G:A	5.36951e-09	-1.49198	-0.687575
58325920	chr8:58325920:C:G	5.38641e-08	-3.2746e-10	0.126176
58326189	chr8:58326189:T:A	1.75072e-08	-0.997677	-1.06538e-09
58327067	chr8:58327067:A:G	1.81212e-09	-1.78356	-1.48224
58327374	chr8:58327374:A:G	7.86966e-09	-1.79727	-1.06538e-09
58327458	chr8:58327458:C:T	1.53309e-08	-3.2746e-10	-1.13042
58327556	chr8:58327556:T:C	1.36682e-08	-1.24522	-1.06538e-09
58327597	chr8:58327597:T:G	9.91104e-09	-3.2746e-10	-1.56664
58327885	chr8:58327885:G:A	2.22094e-09	-1.50325	-1.55911
58327911	chr8:58327911:C:A	2.09063e-09	-1.58525	-1.53757
58328245	chr8:58328245:C:T	2.47891e-09	-1.38537	-1.5671
58328533	chr8:58328533:A:C	2.28827e-09	-1.64473	-1.38776
58328860	chr8:58328860:C:T	7.76305e-09	-0.286327	-1.52459
58328894	chr8:58328894:C:T	8.48621e-09	-0.211519	-1.51033
58329135	chr8:58329135:G:A	1.90248e-09	-1.77782	-1.4393
58329182	chr8:58329182:A:G	8.80688e-09	-1.68476	-1.06538e-09
58329576	chr8:58329576:C:CA	1.01282e-08	-1.68951	0.144553
58329587	chr8:58329587:GTTATAGCCAAAAC:G	9.95378e-09	-1.69061	0.128278
58329604	chr8:58329604:G:C	7.99977e-09	-1.78088	-1.06538e-09
58329665	chr8:58329665:G:A	4.04864e-08	-0.159323	-1.06538e-09
58329781	chr8:58329781:C:T	2.57855e-09	-1.81529	-1.09777
58329830	chr8:58329830:T:C	6.514e-09	-1.44238	-0.543955
58330005	chr8:58330005:A:G	1.75393e-09	-1.7889	-1.50953
58330059	chr8:58330059:T:C	1.0069e-08	-3.2746e-10	-1.55082
58330149	chr8:58330149:T:A	2.3592e-09	-1.63036	-1.37161
58330677	chr8:58330677:A:ATT	2.32422e-09	-1.64184	-1.37506
58330887	chr8:58330887:T:A	2.7633e-09	-1.63803	-1.20583
58331327	chr8:58331327:A:G	1.0504e-08	-3.2746e-10	-1.50853
58331499	chr8:58331499:A:G	9.88621e-09	-1.70181	0.132662
58331524	chr8:58331524:A:G	9.95299e-09	-3.2746e-10	-1.56242
58331646	chr8:58331646:C:T	7.94017e-09	-0.285828	-1.50253
58331836	chr8:58331836:G:A	1.84367e-09	-1.76614	-1.48239
58332209	chr8:58332209:C:T	1.01656e-08	-1.54128	-1.06538e-09
58332269	chr8:58332269:G:A	6.68325e-09	-1.41753	-0.543151
58332424	chr8:58332424:C:G	1.89112e-09	-1.7577	-1.46543
58332899	chr8:58332899:A:T	6.73179e-09	-1.4224	-0.531045
58334104	chr8:58334104:T:C	9.93705e-09	-3.2746e-10	-1.56402
58334539	chr8:58334539:G:A	2.95166e-09	-1.24878	-1.52914
58334588	chr8:58334588:TCTAGGATGCAGCTGAAACTGTG:T	6.6874e-09	-1.4244	-0.535665
58334826	chr8:58334826:C:T	1.18798e-08	-1.38545	-1.06538e-09
58334836	chr8:58334836:A:G	1.1886e-08	-1.38493	-1.06538e-09
58334869	chr8:58334869:A:T	1.49681e-08	-3.2746e-10	-1.15437
58334962	chr8:58334962:T:A	1.61817e-09	-1.81473	-1.56426
58334968	chr8:58334968:T:G	9.80097e-09	-3.2746e-10	-1.57781
58335054	chr8:58335054:G:T	6.50717e-09	-1.71349	-0.273888
58335255	chr8:58335255:A:G	1.03219e-08	-3.2746e-10	-1.52602
58335260	chr8:58335260:T:TA	1.78146e-08	-3.2746e-10	-0.980272
58335306	chr8:58335306:G:C	1.10333e-08	-3.2746e-10	-1.45937
58335681	chr8:58335681:C:T	1.65177e-08	-3.2746e-10	-1.05585
58335991	chr8:58335991:A:G	8.90458e-09	-0.218211	-1.45551
58336266	chr8:58336266:G:C	2.09561e-09	-1.64174	-1.47871
58336298	chr8:58336298:G:A	6.7316e-09	-1.42851	-0.524967
58336340	chr8:58336340:C:A	1.98923e-08	-3.2746e-10	-0.869954
58336467	chr8:58336467:C:T	4.49714e-09	-1.35937	-0.997475
58336765	chr8:58336765:C:T	9.7501e-09	-3.2746e-10	-1.58301
58337581	chr8:58337581:C:T	4.88677e-09	-1.41104	-0.862711
58338026	chr8:58338026:C:T	1.60082e-09	-1.81518	-1.57459
58338070	chr8:58338070:G:A	2.4522e-09	-1.40802	-1.55528
58338154	chr8:58338154:T:C	2.70399e-09	-1.2882	-1.57736
58338460	chr8:58338460:A:G	1.04149e-08	-3.2746e-10	-1.51705
58338804	chr8:58338804:C:T	1.89956e-09	-1.76434	-1.45432
58338929	chr8:58338929:T:A	3.05576e-09	-1.69871	-1.04455
58339117	chr8:58339117:A:G	2.7016e-09	-1.31024	-1.55621
58339142	chr8:58339142:C:T	1.93872e-09	-1.76039	-1.43787
58339556	chr8:58339556:A:G	8.8519e-09	-0.233221	-1.44644
58339903	chr8:58339903:A:C	8.5188e-09	-0.24361	-1.4744
58340057	chr8:58340057:G:A	2.53658e-08	-3.2746e-10	-0.626886
58340276	chr8:58340276:T:C	8.89346e-09	-0.20135	-1.47362
58340981	chr8:58340981:T:G	1.56716e-08	-1.04621	-0.0622258
58341144	chr8:58341144:A:G	6.70514e-09	-1.42637	-0.531045
58341427	chr8:58341427:T:C	1.06469e-08	-1.49502	-1.06538e-09
58342081	chr8:58342081:G:A	1.12209e-08	-3.2746e-10	-1.44251
58342318	chr8:58342318:C:T	1.919e-09	-1.75641	-1.45208
58342345	chr8:58342345:T:C	2.30666e-09	-1.65801	-1.36647
58342419	chr8:58342419:T:C	4.19734e-08	-0.123253	-1.06538e-09
58342864	chr8:58342864:C:T	2.28025e-09	-1.65663	-1.37937
58342908	chr8:58342908:C:T	1.94381e-09	-1.75472	-1.44091
58342920	chr8:58342920:A:C	1.92873e-09	-1.76037	-1.44306
58343033	chr8:58343033:A:G	1.41088e-08	-1.21349	-1.06538e-09
58343223	chr8:58343223:A:C	3.72195e-09	-1.7897	-0.756343
58343248	chr8:58343248:T:C	8.37499e-09	-0.264844	-1.47019
58343942	chr8:58343942:T:G	1.92779e-09	-1.75809	-1.44582
58343953	chr8:58343953:A:C	2.66079e-09	-1.30911	-1.57255
58344298	chr8:58344298:C:T	1.49223e-08	-3.2746e-10	-1.15743
58344426	chr8:58344426:A:T	2.79919e-09	-1.47657	-1.35439
58345009	chr8:58345009:T:C	8.36379e-09	-1.73638	-1.06538e-09
58345022	chr8:58345022:C:A	2.34641e-09	-1.6573	-1.3501
58345060	chr8:58345060:C:T	4.86723e-05	8.13751	-1.20493
58345374	chr8:58345374:C:T	1.8905e-09	-1.64721	-1.57624
58345876	chr8:58345876:C:T	9.73842e-09	-3.2746e-10	-1.58421
58345882	chr8:58345882:C:G	9.83652e-09	-3.2746e-10	-1.57419
58346100	chr8:58346100:T:C	4.87794e-08	0.0270201	-1.06538e-09
58346359	chr8:58346359:T:C	4.63113e-09	-1.34669	-0.9808
58346419	chr8:58346419:G:A	2.47459e-07	1.65096	-1.06538e-09
58346427	chr8:58346427:T:C	6.90871e-09	-1.4261	-0.501404
58346599	chr8:58346599:G:A	1.10199e-08	-3.2746e-10	-1.46058
58347156	chr8:58347156:G:A	1.31963e-08	-1.28035	-1.06538e-09
58347274	chr8:58347274:C:T	9.75513e-09	-3.2746e-10	-1.5825
58348697	chr8:58348697:G:A	1.69574e-09	-1.81475	-1.51742
58348760	chr8:58348760:C:T	1.01925e-08	-3.2746e-10	-1.53863
58348925	chr8:58348925:C:T	2.79366e-09	-1.77343	-1.0595
58348972	chr8:58348972:A:G	3.61202e-09	-1.01541	-1.56061
58349044	chr8:58349044:C:T	1.01423e-08	-3.2746e-10	-1.54357
58349194	chr8:58349194:T:G	1.49893e-08	-3.2746e-10	-1.15295
58349310	chr8:58349310:T:C	7.26724e-09	-0.29436	-1.58255
58349475	chr8:58349475:A:G	1.00601e-08	-3.2746e-10	-1.55171
58349632	chr8:58349632:C:T	5.43055e-09	-1.44578	-0.722462
58349730	chr8:58349730:T:C	1.89593e-08	-3.2746e-10	-0.917991
58349757	chr8:58349757:T:A	1.72084e-09	-1.81469	-1.50279
58349802	chr8:58349802:G:A	1.78838e-09	-1.80493	-1.47405
58349896	chr8:58349896:G:A	1.07025e-08	-3.2746e-10	-1.48981
58350312	chr8:58350312:T:C	9.74156e-09	-3.2746e-10	-1.58389
58350802	chr8:58350802:C:T	4.09045e-09	-0.89076	-1.56087
58350929	chr8:58350929:A:T	3.25925e-09	-1.10549	-1.5733
58350930	chr8:58350930:A:C	3.26007e-09	-1.10524	-1.5733
58350975	chr8:58350975:A:C	3.30387e-09	-1.09288	-1.57232
58351035	chr8:58351035:C:T	1.72805e-09	-1.81099	-1.50231
58351100	chr8:58351100:G:A	1.7156e-09	-1.81349	-1.50704
58351174	chr8:58351174:C:T	3.30282e-09	-1.09236	-1.57315
58351350	chr8:58351350:A:G	1.78699e-09	-1.81061	-1.46915
58351418	chr8:58351418:A:G	9.77725e-09	-3.2746e-10	-1.58023
58351822	chr8:58351822:C:A	1.63979e-08	-3.2746e-10	-1.06313
58351840	chr8:58351840:C:T	1.73166e-09	-1.81203	-1.49918
58351935	chr8:58351935:A:C	1.73203e-09	-1.81294	-1.49805
58352111	chr8:58352111:C:T	1.08179e-08	-3.2746e-10	-1.47908
58352392	chr8:58352392:T:A	1.00956e-08	-3.2746e-10	-1.54818
58352454	chr8:58352454:C:T	9.86761e-09	-3.2746e-10	-1.57103
58352635	chr8:58352635:T:A	3.12793e-09	-1.50451	-1.21541
58352793	chr8:58352793:T:C	1.84452e-09	-1.6682	-1.57987
58352928	chr8:58352928:T:C	9.77725e-09	-3.2746e-10	-1.58023
58353390	chr8:58353390:C:A	0.000226715	9.75905	-1.28788
58353538	chr8:58353538:G:A	9.76912e-09	-3.2746e-10	-1.58106
58353744	chr8:58353744:T:C	5.38717e-09	-1.43369	-0.742572
58354051	chr8:58354051:A:G	5.18741e-09	-1.58621	-0.627841
58354280	chr8:58354280:T:C	4.99342e-09	-1.55956	-0.692605
58354767	chr8:58354767:G:GTA	4.0503e-09	-0.913894	-1.5476
58354905	chr8:58354905:G:A	5.23638e-09	-1.5985	-0.606158
58354973	chr8:58354973:G:A	9.86992e-09	-3.2746e-10	-1.5708
58355462	chr8:58355462:C:T	5.446e-09	-1.58162	-0.583785
58355776	chr8:58355776:G:A	1.65155e-09	-1.79706	-1.56151
58355793	chr8:58355793:A:C	5.2778e-09	-1.59226	-0.604521
58355892	chr8:58355892:A:G	1.95466e-09	-1.60869	-1.58138
58355912	chr8:58355912:G:A	4.73292e-08	-0.00316026	-1.06538e-09
58355935	chr8:58355935:A:G	1.40857e-08	-3.2746e-10	-1.21513
58355993	chr8:58355993:C:A	7.02755e-09	-1.55241	-0.358044
58356393	chr8:58356393:A:G	5.17097e-09	-1.59806	-0.619169
58356544	chr8:58356544:T:A	3.63573e-08	-3.2746e-10	-0.266893
58356691	chr8:58356691:T:C	1.60135e-09	-1.81478	-1.57466
58356846	chr8:58356846:A:T	5.24271e-09	-1.53502	-0.668428
58356961	chr8:58356961:T:C	9.75281e-09	-3.2746e-10	-1.58273
58357346	chr8:58357346:A:G	7.81218e-09	-1.54893	-0.255678
58357708	chr8:58357708:T:A	5.30647e-09	-1.58193	-0.609433
58357968	chr8:58357968:C:T	1.20451e-08	-1.37163	-1.06538e-09
58358482	chr8:58358482:A:C	5.38938e-09	-1.59098	-0.584876
58358516	chr8:58358516:C:T	5.28783e-09	-1.59299	-0.601888
58358543	chr8:58358543:C:G	5.20969e-09	-1.79855	-0.411214
58359034	chr8:58359034:T:A	3.60849e-09	-1.14039	-1.43661
58359041	chr8:58359041:A:G	3.59925e-09	-1.13711	-1.44246
58359144	chr8:58359144:G:A	1.03253e-08	-0.97814	-0.547556
58359237	chr8:58359237:G:A	9.7569e-09	-3.2746e-10	-1.58231
58359273	chr8:58359273:T:C	5.57482e-09	-1.57729	-0.564735
58359467	chr8:58359467:C:T	1.98878e-09	-1.59195	-1.58082
58359649	chr8:58359649:C:A	5.14891e-09	-0.643388	-1.57812
58359748	chr8:58359748:G:A	1.35917e-08	-3.2746e-10	-1.25083
58359976	chr8:58359976:A:G	5.15654e-09	-1.60095	-0.619075
58360090	chr8:58360090:G:T	5.24963e-09	-1.58846	-0.613672
58360215	chr8:58360215:AT:A	5.18096e-09	-1.45435	-0.76095
58360251	chr8:58360251:T:C	5.19069e-09	-1.60583	-0.607587
58360444	chr8:58360444:A:G	5.37797e-09	-1.57088	-0.607098
58360641	chr8:58360641:C:T	3.89065e-09	-0.937225	-1.56449
58360974	chr8:58360974:T:C	1.29709e-08	-1.29758	-1.06538e-09
58361076	chr8:58361076:A:G	5.32703e-09	-1.59345	-0.594042
58361356	chr8:58361356:G:A	1.00952e-08	-3.2746e-10	-1.54823
58361783	chr8:58361783:A:T	5.15544e-09	-1.60572	-0.614511
58361936	chr8:58361936:C:A	3.25668e-09	-1.1645	-1.51508
58362220	chr8:58362220:CAG:C	4.57447e-09	-1.50078	-0.839017
58362550	chr8:58362550:T:G	5.3147e-09	-1.60293	-0.586883
58362657	chr8:58362657:A:G	1.58971e-09	-1.81486	-1.58188
58362788	chr8:58362788:C:T	5.43138e-09	-1.58591	-0.582182
58362801	chr8:58362801:G:A	5.28178e-09	-1.57857	-0.617454
58362804	chr8:58362804:G:A	1.96608e-09	-1.60252	-1.58173
58362996	chr8:58362996:G:A	5.42439e-09	-1.58822	-0.581164
58363052	chr8:58363052:C:T	1.39546e-08	-1.22448	-1.06538e-09
58363124	chr8:58363124:A:G	9.74439e-09	-0.977576	-0.606021
58363670	chr8:58363670:A:T	5.08091e-09	-1.60069	-0.634111
58363672	chr8:58363672:C:T	3.82369e-09	-0.980714	-1.53836
58364077	chr8:58364077:T:G	5.132e-09	-1.5963	-0.628489
58364217	chr8:58364217:C:T	9.73964e-09	-3.2746e-10	-1.58408
58364439	chr8:58364439:C:T	1.99588e-09	-1.58543	-1.58377
58364801	chr8:58364801:A:G	8.07732e-09	-1.80458	0.0333488
58365071	chr8:58365071:AG:A	5.19621e-09	-1.59671	-0.615652
58365573	chr8:58365573:C:A	7.32999e-09	-1.55158	-0.316737
58365719	chr8:58365719:A:G	9.7553e-09	-3.2746e-10	-1.58248
58365837	chr8:58365837:C:T	1.00406e-08	-0.972848	-0.580805
58366242	chr8:58366242:T:C	1.08093e-08	-3.2746e-10	-1.47988
58366305	chr8:58366305:GC:G	7.64185e-09	-1.31126	-0.515387
58366342	chr8:58366342:T:C	5.36953e-09	-1.61337	-0.566181
58366699	chr8:58366699:A:G	9.75404e-09	-3.2746e-10	-1.58261
58366733	chr8:58366733:A:G	1.9914e-09	-1.58903	-1.58242
58366799	chr8:58366799:G:A	1.58989e-07	-3.2746e-10	1.20855
58366837	chr8:58366837:C:A	9.73662e-09	-0.979638	-0.604755
58367035	chr8:58367035:A:T	5.34683e-09	-1.42818	-0.755603
58367703	chr8:58367703:T:C	9.73708e-09	-3.2746e-10	-1.58435
58367896	chr8:58367896:T:C	4.40408e-09	-0.818243	-1.55951
58368213	chr8:58368213:G:T	7.23726e-09	-1.0328	-0.848244
58368302	chr8:58368302:G:A	2.14648e-08	-3.2746e-10	-0.793874
58368687	chr8:58368687:T:G	3.49051e-09	-1.06321	-1.54703
58368691	chr8:58368691:C:T	1.41926e-08	-1.20757	-1.06538e-09
58368790	chr8:58368790:T:C	1.36892e-08	-1.24368	-1.06538e-09
58368848	chr8:58368848:A:G	7.99343e-09	-1.79886	0.0171927
58369107	chr8:58369107:C:T	1.38224e-08	-3.2746e-10	-1.234
58369266	chr8:58369266:G:A	5.29544e-09	-1.59375	-0.599695
58369332	chr8:58369332:A:C	1.10728e-08	-3.2746e-10	-1.4558
58369447	chr8:58369447:G:T	4.19494e-09	-0.865237	-1.56117
58369675	chr8:58369675:T:A	1.00788e-08	-3.2746e-10	-1.54985
58369728	chr8:58369728:C:T	1.61188e-09	-1.81519	-1.5677
58370067	chr8:58370067:T:C	4.2171e-09	-0.876365	-1.54477
58370075	chr8:58370075:A:G	4.55872e-09	-0.795797	-1.54745
58370261	chr8:58370261:G:A	5.36475e-09	-1.61084	-0.569599
58370340	chr8:58370340:G:A	1.95312e-08	-3.2746e-10	-0.888275
58370371	chr8:58370371:G:A	5.36238e-09	-1.60307	-0.57781
58370407	chr8:58370407:G:A	5.31916e-09	-1.61595	-0.573028
58370413	chr8:58370413:C:T	1.67634e-08	-3.2746e-10	-1.04109
58370429	chr8:58370429:G:A	5.19446e-09	-1.60412	-0.608578
58370460	chr8:58370460:C:T	7.34649e-09	-1.64038	-0.225681
58370480	chr8:58370480:G:A	8.95819e-09	-1.66772	-1.06538e-09
58370487	chr8:58370487:T:G	5.40131e-09	-1.60215	-0.571496
58370522	chr8:58370522:T:C	5.18998e-09	-1.62539	-0.58817
58370529	chr8:58370529:G:A	1.20882e-08	-0.817772	-0.550288
58370538	chr8:58370538:C:T	4.06223e-09	-0.921279	-1.53728
58370701	chr8:58370701:G:A	5.35618e-09	-1.6144	-0.567637
58370895	chr8:58370895:T:C	5.49712e-09	-1.59838	-0.55768
58370950	chr8:58370950:G:C	1.63663e-09	-1.80395	-1.56369
58371111	chr8:58371111:C:T	4.79056e-09	-1.6059	-0.687743
58371134	chr8:58371134:G:A	5.2758e-09	-1.49624	-0.70092
58371149	chr8:58371149:C:G	5.38996e-09	-1.49183	-0.683918
58371441	chr8:58371441:T:C	8.09734e-09	-1.76875	-1.06538e-09
58372197	chr8:58372197:A:G	9.4993e-08	-3.2746e-10	0.693515
58372295	chr8:58372295:A:G	3.19059e-09	-1.24416	-1.45592
58372508	chr8:58372508:A:C	4.97808e-09	-1.57993	-0.675311
58372623	chr8:58372623:T:C	2.02756e-09	-1.56876	-1.58469
58372827	chr8:58372827:C:G	5.34895e-09	-1.48067	-0.702721
58372872	chr8:58372872:G:A	1.63343e-09	-1.80048	-1.56912
58372911	chr8:58372911:A:G	5.29049e-09	-1.6078	-0.586575
58372942	chr8:58372942:G:A	5.30483e-09	-1.49371	-0.697958
58373086	chr8:58373086:T:C	5.99501e-09	-1.59721	-0.472148
58373254	chr8:58373254:C:G	4.37348e-09	-1.61958	-0.765154
58373282	chr8:58373282:G:A	5.20441e-09	-1.62913	-0.581651
58373700	chr8:58373700:C:T	3.38194e-09	-1.21851	-1.42333
58373752	chr8:58373752:C:T	9.77757e-09	-3.2746e-10	-1.5802
58373850	chr8:58373850:T:G	9.76935e-09	-3.2746e-10	-1.58104
58373858	chr8:58373858:G:T	5.38213e-09	-1.59713	-0.580075
58374109	chr8:58374109:C:G	7.09526e-09	-0.983641	-0.91722
58374134	chr8:58374134:G:C	2.01908e-09	-1.57424	-1.5834
58374324	chr8:58374324:C:T	5.35254e-09	-1.5979	-0.584821
58374405	chr8:58374405:A:G	9.74755e-09	-3.2746e-10	-1.58327
58374492	chr8:58374492:C:T	9.7679e-09	-3.2746e-10	-1.58119
58374579	chr8:58374579:A:C	3.52552e-08	-3.2746e-10	-0.297674
58374838	chr8:58374838:A:T	6.72514e-09	-1.613	-0.341438
58374908	chr8:58374908:A:G	9.73438e-09	-3.2746e-10	-1.58462
58375706	chr8:58375706:A:C	2.04856e-08	-0.840567	-1.06538e-09
58375820	chr8:58375820:C:G	1.31946e-08	-1.28048	-1.06538e-09
58375876	chr8:58375876:T:C	1.69283e-08	-0.560778	-0.470523
58375977	chr8:58375977:A:T	0.00270753	12.085	-1.13372
58376122	chr8:58376122:T:G	6.60807e-09	-1.14315	-0.828847
58376306	chr8:58376306:C:A	1.67012e-08	-3.2746e-10	-1.04481
58376402	chr8:58376402:A:G	5.73695e-09	-1.61182	-0.50154
58376614	chr8:58376614:G:A	1.53675e-08	-3.2746e-10	-1.12803
58376788	chr8:58376788:T:C	3.56577e-09	-1.04502	-1.54389
58376797	chr8:58376797:A:T	6.82683e-09	-1.56325	-0.376177
58376945	chr8:58376945:T:G	3.45644e-09	-1.16255	-1.4575
58377172	chr8:58377172:T:C	1.64212e-09	-1.80572	-1.55858
58377300	chr8:58377300:C:G	1.18903e-08	-1.38457	-1.06538e-09
58377848	chr8:58377848:C:T	1.52995e-08	-3.2746e-10	-1.13247
58377978	chr8:58377978:C:G	8.17973e-09	-1.75863	-1.06538e-09
58378116	chr8:58378116:A:G	9.77681e-09	-3.2746e-10	-1.58028
58378381	chr8:58378381:T:C	2.03739e-09	-1.56427	-1.58435
58378693	chr8:58378693:C:G	1.62124e-09	-1.81526	-1.56184
58378989	chr8:58378989:A:T	5.76423e-09	-1.75317	-0.355447
58379150	chr8:58379150:C:T	2.51477e-09	-1.37928	-1.55883
58379394	chr8:58379394:T:C	6.56503e-09	-1.03196	-0.946572
58379556	chr8:58379556:T:C	8.27594e-09	-1.74694	-1.06538e-09
58379583	chr8:58379583:C:T	8.09349e-09	-1.76923	-1.06538e-09
58379861	chr8:58379861:C:T	1.59687e-09	-1.81462	-1.57762
58380020	chr8:58380020:C:T	9.87142e-09	-3.2746e-10	-1.57064
58380091	chr8:58380091:A:G	1.0037e-08	-3.2746e-10	-1.55401
58380266	chr8:58380266:T:C	1.59924e-09	-1.81526	-1.5755
58380270	chr8:58380270:G:A	1.5944e-09	-1.81529	-1.5785
58380498	chr8:58380498:T:C	1.77528e-08	-3.2746e-10	-0.983744
58380544	chr8:58380544:C:T	1.59518e-09	-1.81529	-1.57801
58380589	chr8:58380589:T:C	1.69534e-08	-1.80859	0.778773
58380605	chr8:58380605:CA:C	5.2772e-09	-1.24832	-0.948567
58380841	chr8:58380841:G:A	8.56403e-09	-1.71272	-1.06538e-09
58380975	chr8:58380975:G:A	9.86666e-09	-3.2746e-10	-1.57113
58381336	chr8:58381336:C:A	1.08343e-08	-3.2746e-10	-1.47757
58381564	chr8:58381564:A:G	1.6012e-09	-1.81513	-1.57441
58381782	chr8:58381782:T:C	3.417e-09	-1.06568	-1.56584
58382167	chr8:58382167:C:T	1.92325e-08	-3.2746e-10	-0.903686
58382188	chr8:58382188:C:T	6.63087e-09	-0.405923	-1.56263
58382250	chr8:58382250:TC:T	9.86666e-09	-3.2746e-10	-1.57113
58382611	chr8:58382611:C:T	1.62374e-09	-1.79115	-1.58441
58382712	chr8:58382712:C:T	4.79402e-09	-1.33283	-0.96009
58382917	chr8:58382917:AAAT:A	1.60649e-09	-1.81474	-1.5715
58383916	chr8:58383916:G:A	1.01241e-08	-3.2746e-10	-1.54536
58384083	chr8:58384083:G:T	1.08908e-08	-3.2746e-10	-1.47237
58384284	chr8:58384284:C:T	9.73544e-09	-3.2746e-10	-1.58452
58384660	chr8:58384660:G:A	2.53756e-09	-1.35227	-1.57682
58385070	chr8:58385070:A:G	1.17365e-08	-1.80717	0.40959
58385247	chr8:58385247:T:A	2.5838e-09	-1.33489	-1.57614
58385539	chr8:58385539:G:A	4.86796e-09	-1.30581	-0.971804
58385941	chr8:58385941:C:A	1.45989e-08	-3.2746e-10	-1.17934
58386041	chr8:58386041:T:C	4.4923e-09	-1.24351	-1.11442
58386231	chr8:58386231:T:A	4.40251e-09	-1.29191	-1.0862
58386335	chr8:58386335:C:A	2.22836e-08	-3.2746e-10	-0.756438
58386371	chr8:58386371:C:T	7.74442e-09	-0.719021	-1.09429
58386402	chr8:58386402:G:A	3.47353e-08	-3.2746e-10	-0.312531
58386423	chr8:58386423:A:G	2.59896e-09	-1.33147	-1.57371
58386506	chr8:58386506:A:G	2.7325e-09	-1.27861	-1.57646
58386541	chr8:58386541:A:G	3.13245e-08	-3.2746e-10	-0.415887
58387200	chr8:58387200:G:A	3.57296e-09	-1.27689	-1.31001
58387704	chr8:58387704:T:C	1.62167e-08	-3.2746e-10	-1.07425
58387726	chr8:58387726:A:T	1.26832e-08	-1.00098	-0.319037
58387902	chr8:58387902:G:A	1.08562e-08	-1.47555	-1.06538e-09
58388680	chr8:58388680:C:T	3.85535e-09	-0.999862	-1.51096
58388681	chr8:58388681:A:G	1.59229e-09	-1.81047	-1.58464
58388710	chr8:58388710:G:A	1.59737e-09	-1.80722	-1.58471
58388935	chr8:58388935:T:G	1.60099e-09	-1.80491	-1.58476
58389274	chr8:58389274:A:G	1.41674e-08	-3.2746e-10	-1.20935
58389434	chr8:58389434:A:G	2.41836e-08	-3.2746e-10	-0.674612
58389500	chr8:58389500:A:T	8.12405e-09	-1.76546	-1.06538e-09
58389507	chr8:58389507:G:A	1.20845e-08	-3.2746e-10	-1.36836
58389957	chr8:58389957:T:TG	1.60036e-09	-1.80573	-1.58433
58389964	chr8:58389964:C:A	2.03989e-09	-1.81092	-1.33647
58390091	chr8:58390091:G:A	8.56246e-09	-1.7129	-1.06538e-09
58390333	chr8:58390333:T:G	1.11466e-08	-3.2746e-10	-1.44915
58390407	chr8:58390407:C:A	1.69379e-08	-3.2746e-10	-1.03073
58390600	chr8:58390600:A:C	3.83347e-09	-1.59109	-0.925431
58390667	chr8:58390667:T:C	3.51392e-09	-1.64726	-0.956294
58390770	chr8:58390770:G:T	9.77083e-09	-3.2746e-10	-1.58089
58391015	chr8:58391015:A:G	1.06257e-08	-3.2746e-10	-1.49702
58391069	chr8:58391069:A:G	1.24632e-08	-3.2746e-10	-1.33751
58391092	chr8:58391092:T:C	1.44976e-08	-1.18631	-1.06538e-09
58391599	chr8:58391599:A:C	7.81377e-09	-1.8044	-1.06538e-09
58391736	chr8:58391736:A:G	9.81054e-09	-3.2746e-10	-1.57683
58391905	chr8:58391905:A:G	5.38211e-09	-1.1529	-1.02431
58392032	chr8:58392032:A:G	7.84911e-09	-1.79989	-1.06538e-09
58392045	chr8:58392045:T:C	1.76838e-09	-1.76993	-1.52029
58392137	chr8:58392137:C:T	1.01582e-08	-3.2746e-10	-1.542
58392343	chr8:58392343:A:G	1.08097e-08	-1.47984	-1.06538e-09
58392640	chr8:58392640:T:C	5.37613e-09	-1.16492	-1.0134
58392649	chr8:58392649:C:T	5.27054e-09	-1.08027	-1.11788
58392726	chr8:58392726:G:A	1.52613e-08	-3.2746e-10	-1.13497
58392731	chr8:58392731:C:T	2.98242e-09	-1.52966	-1.23789
58393274	chr8:58393274:C:T	3.76493e-09	-1.04831	-1.48625
58393415	chr8:58393415:G:T	2.01043e-09	-1.76951	-1.39243
58393536	chr8:58393536:A:G	1.81644e-09	-1.80443	-1.45898
58393814	chr8:58393814:G:A	1.69002e-08	-3.2746e-10	-1.03296
58393935	chr8:58393935:TATA:T	1.04299e-08	-1.51561	-1.06538e-09
58394203	chr8:58394203:A:T	7.85111e-09	-1.79963	-1.06538e-09
58394208	chr8:58394208:T:C	1.78798e-09	-1.80494	-1.47427
58394273	chr8:58394273:TA:T	4.01587e-09	-0.98484	-1.48519
58394716	chr8:58394716:G:A	4.35728e-09	-1.46548	-0.922965
58394779	chr8:58394779:A:G	5.04333e-09	-1.77042	-0.471805
58395152	chr8:58395152:G:A	1.85575e-09	-1.67007	-1.57193
58395200	chr8:58395200:A:G	1.02417e-08	-1.53382	-1.06538e-09
58395394	chr8:58395394:T:G	8.33462e-08	-3.2746e-10	0.562715
58395466	chr8:58395466:T:C	1.14084e-08	-3.2746e-10	-1.42594
58395761	chr8:58395761:C:T	1.1948e-08	-0.558076	-0.821652
58395949	chr8:58395949:G:A	3.34962e-09	-1.07739	-1.57405
58396104	chr8:58396104:G:T	2.88375e-09	-1.43327	-1.36793
58396199	chr8:58396199:A:G	9.3086e-09	-1.62935	-1.06538e-09
58396436	chr8:58396436:C:T	6.64706e-08	0.336472	-1.06538e-09
58396480	chr8:58396480:G:C	1.09798e-08	-3.2746e-10	-1.46423
58396809	chr8:58396809:G:C	5.64268e-08	-3.2746e-10	0.172656
58397827	chr8:58397827:G:T	9.04477e-07	4.23634	-1.28927
58397865	chr8:58397865:A:G	4.24646e-08	1.46358	-1.5752
58398485	chr8:58398485:A:G	5.4674e-08	-3.2746e-10	0.1411
58398773	chr8:58398773:C:T	4.3484e-09	-1.15593	-1.23455
58399478	chr8:58399478:A:G	9.94172e-09	-1.56355	-1.06538e-09
58400182	chr8:58400182:T:C	1.0177e-08	-3.2746e-10	-1.54016
58400599	chr8:58400599:A:G	3.77643e-09	-1.34054	-1.19097
58400640	chr8:58400640:T:C	4.69714e-09	-1.13599	-1.17734
58401266	chr8:58401266:C:T	4.27708e-09	-1.12365	-1.28337
58401334	chr8:58401334:G:T	4.42071e-09	-1.07374	-1.30025
58402010	chr8:58402010:A:C	4.21137e-09	-1.09692	-1.32558
58402016	chr8:58402016:G:T	4.14977e-09	-1.1337	-1.30354
58402671	chr8:58402671:A:G	9.54086e-09	-1.6047	-1.06538e-09
58402742	chr8:58402742:T:C	1.69342e-08	-1.03096	-1.06538e-09
58402749	chr8:58402749:C:G	5.75919e-08	-3.2746e-10	0.193095
58402781	chr8:58402781:T:C	1.29528e-08	-1.29898	-1.06538e-09
58403136	chr8:58403136:G:A	2.219e-09	-1.81398	-1.24926
58403815	chr8:58403815:CA:C	1.04519e-07	2.13459	-1.34551
58403819	chr8:58403819:T:C	1.00592e-07	2.10802	-1.35724
58403823	chr8:58403823:T:C	1.51586e-08	-3.2746e-10	-1.14172
58404906	chr8:58404906:A:C	1.18237e-08	-1.39018	-1.06538e-09
58404972	chr8:58404972:T:C	3.38733e-09	-1.17046	-1.46978
58405117	chr8:58405117:A:C	3.98433e-08	-3.2746e-10	-0.175334
58405240	chr8:58405240:T:A	1.16631e-08	-1.40385	-1.06538e-09
58405255	chr8:58405255:C:T	3.08759e-08	0.978795	-1.40911
58405486	chr8:58405486:T:C	1.16583e-08	-1.40427	-1.06538e-09
58405493	chr8:58405493:A:T	1.24279e-06	4.73182	-1.46699
58405569	chr8:58405569:T:C	1.18556e-08	-3.2746e-10	-1.38749
58405584	chr8:58405584:A:G	5.77668e-07	4.08087	-1.58215
58405889	chr8:58405889:C:T	1.73681e-06	5.04925	-1.44973
58405998	chr8:58405998:G:A	2.79099e-09	-1.24929	-1.5846
58406006	chr8:58406006:G:T	3.02587e-09	-1.16848	-1.58461
58406062	chr8:58406062:A:C	1.08871e-08	-3.2746e-10	-1.47271
58406072	chr8:58406072:C:T	1.16772e-08	-1.40265	-1.06538e-09
58406296	chr8:58406296:G:A	1.16521e-08	-1.40481	-1.06538e-09
58406370	chr8:58406370:G:A	1.08871e-08	-3.2746e-10	-1.47271
58406416	chr8:58406416:T:C	1.4205e-08	-3.2746e-10	-1.20669
58406673	chr8:58406673:A:G	1.12799e-08	-1.43727	-1.06538e-09
58407216	chr8:58407216:A:C	1.08044e-08	-3.2746e-10	-1.48034
58407226	chr8:58407226:G:A	1.34177e-08	-3.2746e-10	-1.26371
58407265	chr8:58407265:G:A	4.44033e-09	-1.28207	-1.08749
58407520	chr8:58407520:T:G	1.6986e-06	4.94883	-1.37155
58407830	chr8:58407830:A:G	0.00429386	12.5975	-1.18509
58407918	chr8:58407918:C:T	1.13655e-08	-1.4297	-1.06538e-09
58408456	chr8:58408456:C:T	3.05443e-09	-1.16412	-1.57957
58408461	chr8:58408461:A:C	9.73701e-09	-3.2746e-10	-1.58435
58408490	chr8:58408490:G:A	1.07253e-08	-3.2746e-10	-1.48768
58408561	chr8:58408561:T:C	9.84272e-09	-3.2746e-10	-1.57356
58408638	chr8:58408638:A:C	1.17332e-08	-1.39786	-1.06538e-09
58408698	chr8:58408698:G:A	1.53567e-07	1.17385	-1.06538e-09
58408934	chr8:58408934:T:C	1.1027e-08	-3.2746e-10	-1.45994
58408988	chr8:58408988:G:A	1.1647e-08	-1.40524	-1.06538e-09
58409103	chr8:58409103:G:A	1.16681e-08	-1.40343	-1.06538e-09
58409725	chr8:58409725:A:G	1.98867e-09	-1.6305	-1.54233
58409883	chr8:58409883:C:T	4.28954e-09	-1.28765	-1.11646
58410230	chr8:58410230:T:C	1.19017e-08	-3.2746e-10	-1.3836
58410916	chr8:58410916:T:G	1.14709e-08	-1.42048	-1.06538e-09
58411252	chr8:58411252:A:G	1.75763e-08	0.511101	-1.50484
58411437	chr8:58411437:G:C	1.06827e-08	-3.2746e-10	-1.49167
58411831	chr8:58411831:C:A	1.23073e-08	-1.3501	-1.06538e-09
58411844	chr8:58411844:A:G	1.83294e-08	-0.248773	-0.703009
58411864	chr8:58411864:T:C	1.57065e-08	-3.2746e-10	-1.10622
58411926	chr8:58411926:G:A	7.78611e-08	1.68627	-1.19164
58412173	chr8:58412173:A:G	5.62667e-08	1.25519	-1.08538
58412645	chr8:58412645:C:T	5.17876e-08	-3.2746e-10	0.0868618
58412812	chr8:58412812:G:A	3.09902e-09	-1.72831	-1.00089
58413036	chr8:58413036:C:G	0.0484685	15.2647	-1.42856
58413075	chr8:58413075:T:G	1.12782e-08	-3.2746e-10	-1.43742
58413108	chr8:58413108:G:A	2.28726e-08	0.757269	-1.48762
58413167	chr8:58413167:T:C	2.24635e-08	0.734379	-1.48278
58413279	chr8:58413279:A:T	4.21465e-08	-0.119136	-1.06538e-09
58413383	chr8:58413383:A:G	1.85693e-08	-3.2746e-10	-0.938781
58413762	chr8:58413762:G:A	1.19704e-08	-1.37785	-1.06538e-09
58413938	chr8:58413938:C:T	1.10357e-08	-1.45915	-1.06538e-09
58414070	chr8:58414070:G:A	6.77963e-08	1.33068	-0.974461
58414276	chr8:58414276:T:C	1.74933e-07	2.33673	-1.03262
58414546	chr8:58414546:G:A	1.90607e-08	-3.2746e-10	-0.912657
58415171	chr8:58415171:T:C	0.049996	15.3502	-1.48306
58416007	chr8:58416007:G:A	9.92339e-09	-3.2746e-10	-1.56539
58416054	chr8:58416054:T:G	2.29685e-08	0.750358	-1.47652
58416498	chr8:58416498:G:A	2.8417e-08	-3.2746e-10	-0.5133
58416503	chr8:58416503:T:C	6.17639e-08	-0.959034	1.22207
58416879	chr8:58416879:A:G	2.25106e-08	0.756024	-1.50232
58417278	chr8:58417278:A:G	3.31947e-09	-1.15489	-1.50559
58417566	chr8:58417566:C:T	1.14876e-08	-1.41902	-1.06538e-09
58417584	chr8:58417584:T:C	1.22796e-07	0.950234	-1.06538e-09
58417734	chr8:58417734:A:G	6.26663e-08	1.38474	-1.1072
58417764	chr8:58417764:A:G	2.58592e-08	0.106037	-0.713658
58418050	chr8:58418050:G:A	1.18315e-08	-1.38952	-1.06538e-09
58418104	chr8:58418104:G:T	1.16857e-08	-1.40192	-1.06538e-09
58418323	chr8:58418323:T:C	8.83244e-09	-1.68186	-1.06538e-09
58418401	chr8:58418401:C:T	1.04567e-08	-3.2746e-10	-1.51305
58418657	chr8:58418657:T:C	2.07882e-08	0.715646	-1.54155
58418723	chr8:58418723:T:G	0.0536571	15.2741	-1.33623
58418939	chr8:58418939:T:G	1.16154e-08	-1.40795	-1.06538e-09
58419034	chr8:58419034:A:G	8.21144e-08	1.76815	-1.22033
58419211	chr8:58419211:CT:C	2.41366e-08	-3.2746e-10	-0.67656
58419249	chr8:58419249:A:G	1.04146e-08	-1.51708	-1.06538e-09
58419430	chr8:58419430:C:G	2.74417e-09	-1.28897	-1.56184
58419562	chr8:58419562:C:T	7.77886e-09	-1.80888	-1.06538e-09
58419747	chr8:58419747:C:G	1.0104e-08	-1.54735	-1.06538e-09
58420135	chr8:58420135:G:A	0.0634014	15.4309	-1.32616
58420229	chr8:58420229:C:T	1.1027e-08	-3.2746e-10	-1.45994
58420523	chr8:58420523:T:C	1.16707e-08	-3.2746e-10	-1.40321
58420619	chr8:58420619:G:A	1.00512e-08	-3.2746e-10	-1.55259
58420837	chr8:58420837:A:G	2.16164e-08	0.761989	-1.54883
58420978	chr8:58420978:C:T	5.48025e-08	1.31651	-1.17307
58421589	chr8:58421589:C:T	1.10112e-08	-3.2746e-10	-1.46138
58422255	chr8:58422255:TA:T	3.59447e-08	-3.2746e-10	-0.278307
58423210	chr8:58423210:C:G	2.97704e-09	-1.24917	-1.52019
58423434	chr8:58423434:TG:T	9.90365e-09	-3.2746e-10	-1.56739
58423443	chr8:58423443:T:TG	3.60242e-08	-3.2746e-10	-0.276098
58423447	chr8:58423447:T:G	2.61652e-09	-1.34673	-1.55172
58423687	chr8:58423687:G:A	3.22124e-09	-1.17839	-1.51213
58423997	chr8:58423997:C:T	0.0684614	15.4054	-1.22391
58424706	chr8:58424706:C:A	1.2337e-08	-3.2746e-10	-1.34768
58424746	chr8:58424746:A:G	1.0329e-08	-3.2746e-10	-1.52533
58424929	chr8:58424929:CTCTCTGTTGATGTCAG:C	2.15037e-08	0.710198	-1.50226
58425876	chr8:58425876:T:A	2.82812e-08	-3.2746e-10	-0.518091
58425958	chr8:58425958:C:A	3.40259e-08	-3.2746e-10	-0.333165
58426104	chr8:58426104:A:C	4.17785e-08	1.08206	-1.20997
58426297	chr8:58426297:G:C	0.0361782	15.0084	-1.46474
58426500	chr8:58426500:G:A	2.82957e-08	-3.2746e-10	-0.51758
58426627	chr8:58426627:A:G	6.87381e-09	-0.935004	-0.997565
58426720	chr8:58426720:T:C	0.0849661	15.5762	-1.17871
58426857	chr8:58426857:C:T	1.23079e-08	-3.2746e-10	-1.35004
58427080	chr8:58427080:T:C	6.78567e-07	-3.2746e-10	2.6597
58427355	chr8:58427355:C:T	3.63336e-08	0.886044	-1.15359
58427366	chr8:58427366:A:G	0.0563693	15.4713	-1.48415
58427544	chr8:58427544:A:C	0.0448702	15.0936	-1.33459
58427886	chr8:58427886:T:G	2.83466e-08	-3.2746e-10	-0.515782
58429314	chr8:58429314:A:T	1.2278e-08	-0.383432	-0.969047
58429796	chr8:58429796:C:T	3.69557e-08	1.12496	-1.37553
58430135	chr8:58430135:A:C	1.05188e-08	-3.2746e-10	-1.50713
58430226	chr8:58430226:G:T	3.1333e-09	-1.13518	-1.58302
58430723	chr8:58430723:T:C	4.28254e-08	1.14569	-1.24885
58430916	chr8:58430916:A:G	9.14813e-09	-1.64674	-1.06538e-09
58431070	chr8:58431070:C:G	1.45005e-07	-3.2746e-10	1.11648
58431505	chr8:58431505:T:C	1.3946e-08	-1.2251	-1.06538e-09
58431510	chr8:58431510:A:G	1.26653e-08	-3.2746e-10	-1.32142
58431797	chr8:58431797:T:G	4.02703e-08	-0.164674	-1.06538e-09
58432468	chr8:58432468:C:T	8.31202e-09	-0.44172	-1.30087
58432618	chr8:58432618:G:A	1.23197e-08	-3.2746e-10	-1.34909
58432726	chr8:58432726:C:T	1.5319e-08	-3.2746e-10	-1.13119
58432885	chr8:58432885:G:A	1.49638e-08	-3.2746e-10	-1.15466
58432986	chr8:58432986:A:G	1.09067e-08	-3.2746e-10	-1.47091
58433042	chr8:58433042:C:T	7.90607e-09	-1.79266	-1.06538e-09
58433146	chr8:58433146:G:C	3.87667e-08	1.19606	-1.39878
58433386	chr8:58433386:G:A	9.49434e-08	1.58962	-0.896625
58433500	chr8:58433500:C:T	2.0023e-08	-0.238803	-0.624603
58434625	chr8:58434625:A:G	0.0593898	15.4758	-1.4365
58436072	chr8:58436072:C:T	1.85693e-08	-3.2746e-10	-0.938781
58436126	chr8:58436126:TC:T	6.82526e-08	1.89886	-1.53593
58436494	chr8:58436494:T:C	1.0465e-07	1.64504	-0.854704
58436532	chr8:58436532:T:C	1.78181e-08	-3.2746e-10	-0.980071
58437129	chr8:58437129:G:A	1.16998e-08	-1.40072	-1.06538e-09
58437201	chr8:58437201:A:C	2.32863e-08	0.555267	-1.26769
58437534	chr8:58437534:A:C	9.8166e-09	-3.2746e-10	-1.57621
58438345	chr8:58438345:C:G	1.81717e-08	-0.279801	-0.680622
58438468	chr8:58438468:A:G	9.07656e-08	1.52815	-0.880159
58438628	chr8:58438628:A:G	1.00016e-08	-3.2746e-10	-1.55754
58438921	chr8:58438921:G:A	1.1082e-08	-1.45497	-1.06538e-09
58439198	chr8:58439198:C:T	1.10378e-08	-3.2746e-10	-1.45896
58439803	chr8:58439803:T:C	1.23197e-08	-3.2746e-10	-1.34909
58440210	chr8:58440210:A:T	2.85329e-08	-3.2746e-10	-0.509231
58440339	chr8:58440339:T:C	3.97747e-09	-1.05721	-1.42243
58440975	chr8:58440975:C:T	0.0587	15.4592	-1.43157
58441196	chr8:58441196:G:A	9.60287e-09	-1.59823	-1.06538e-09
58441268	chr8:58441268:A:G	2.7339e-08	-3.2746e-10	-0.551975
58442117	chr8:58442117:C:T	8.76373e-08	1.55339	-0.940472
58442470	chr8:58442470:G:A	1.1027e-08	-3.2746e-10	-1.45994
58442494	chr8:58442494:A:G	4.11367e-08	1.22878	-1.37217
58443510	chr8:58443510:T:TG	1.85696e-08	-3.2746e-10	-0.938762
58443637	chr8:58443637:C:A	1.58992e-08	-3.2746e-10	-1.09402
58443662	chr8:58443662:G:A	1.49509e-08	-3.2746e-10	-1.15552
58444878	chr8:58444878:G:A	1.85729e-08	-3.2746e-10	-0.938585
58444958	chr8:58444958:G:A	1.3613e-08	-3.2746e-10	-1.24927
58445478	chr8:58445478:T:C	1.01779e-07	1.59088	-0.828361
58446137	chr8:58446137:G:C	2.82894e-08	-3.2746e-10	-0.517801
58446255	chr8:58446255:GTATT:G	3.71843e-08	1.13275	-1.37715
58447305	chr8:58447305:G:A	1.16704e-08	-3.2746e-10	-1.40323
58448012	chr8:58448012:T:C	1.38913e-08	-3.2746e-10	-1.22902
58448108	chr8:58448108:G:T	7.1203e-09	-1.16577	-0.73157
58448278	chr8:58448278:A:C	2.83479e-08	-3.2746e-10	-0.515735
58448438	chr8:58448438:T:C	1.85693e-08	-3.2746e-10	-0.938781
58448581	chr8:58448581:TCAA:T	4.8784e-08	1.1234	-1.09629
58448873	chr8:58448873:T:G	1.23197e-08	-3.2746e-10	-1.34909
58448913	chr8:58448913:C:T	1.05117e-08	-3.2746e-10	-1.5078
58450065	chr8:58450065:T:C	2.01708e-08	0.439868	-1.29592
58450471	chr8:58450471:A:G	2.82957e-08	-3.2746e-10	-0.51758
58451048	chr8:58451048:C:T	1.26111e-08	-0.40754	-0.91817
58451167	chr8:58451167:T:C	1.10411e-08	-3.2746e-10	-1.45867
58451339	chr8:58451339:A:G	1.1027e-08	-3.2746e-10	-1.45994
58451712	chr8:58451712:T:C	1.71023e-08	-3.2746e-10	-1.02107
58451830	chr8:58451830:C:T	3.57613e-08	-0.283421	-1.06538e-09
58451857	chr8:58451857:C:G	1.07265e-08	-1.48757	-1.06538e-09
58452289	chr8:58452289:C:T	7.73992e-09	-1.8139	-1.06538e-09
58452363	chr8:58452363:G:GA	1.41157e-08	-3.2746e-10	-1.213
58452448	chr8:58452448:G:A	1.27291e-08	-3.2746e-10	-1.3164
58452525	chr8:58452525:A:G	1.20975e-08	-1.36729	-1.06538e-09
58453324	chr8:58453324:G:A	1.67621e-08	-3.2746e-10	-1.04117
58453594	chr8:58453594:G:A	9.63918e-09	-1.59445	-1.06538e-09
58453655	chr8:58453655:C:T	0.00160876	11.3696	-0.938886
58454301	chr8:58454301:A:G	1.30217e-08	-3.2746e-10	-1.29367
58454432	chr8:58454432:A:G	1.23197e-08	-3.2746e-10	-1.34909
58454771	chr8:58454771:C:T	2.26287e-08	0.442111	-1.18318
58455300	chr8:58455300:T:C	2.69274e-08	-3.2746e-10	-0.567145
58455330	chr8:58455330:C:T	1.67675e-08	-3.2746e-10	-1.04084
58457377	chr8:58457377:A:G	1.28534e-08	-1.30668	-1.06538e-09
58457476	chr8:58457476:C:T	2.21397e-07	-3.2746e-10	1.53967
58457600	chr8:58457600:T:C	0.0193904	14.356	-1.43603
58457761	chr8:58457761:G:A	0.0369688	13.7695	-0.20419
58458021	chr8:58458021:T:A	0.0143999	14.0539	-1.43144
58458901	chr8:58458901:T:C	1.82095e-08	0.478968	-1.43731
58459166	chr8:58459166:T:C	0.0222013	14.4759	-1.42051
58459362	chr8:58459362:T:C	1.03375e-08	-3.2746e-10	-1.52451
58460312	chr8:58460312:G:A	4.17426e-08	0.8454	-0.974165
58460337	chr8:58460337:G:A	1.18489e-08	-3.2746e-10	-1.38806
58460342	chr8:58460342:A:G	1.16479e-08	-3.2746e-10	-1.40517
58460430	chr8:58460430:T:G	1.68586e-08	-3.2746e-10	-1.03542
58460836	chr8:58460836:G:A	1.01366e-08	-3.2746e-10	-1.54414
58461179	chr8:58461179:C:T	1.29203e-08	-1.30149	-1.06538e-09
58461610	chr8:58461610:C:T	1.12159e-08	-3.2746e-10	-1.44295
58461611	chr8:58461611:A:G	1.06208e-08	-3.2746e-10	-1.49748
58462078	chr8:58462078:T:TAC	9.96423e-09	-3.2746e-10	-1.56129
58462572	chr8:58462572:T:A	6.13904e-08	1.31756	-1.0606
58462719	chr8:58462719:G:C	7.7754e-09	-1.80932	-1.06538e-09
58462928	chr8:58462928:A:G	3.45196e-07	3.1942	-1.21038
58463653	chr8:58463653:G:A	2.02472e-09	-1.57131	-1.58355
58464003	chr8:58464003:T:A	6.99586e-08	1.30978	-0.922165
58464331	chr8:58464331:G:A	1.5771e-06	3.50305	-1.06538e-09
58464359	chr8:58464359:T:C	1.08566e-08	-1.47552	-1.06538e-09
58464798	chr8:58464798:G:A	0.100219	16.0655	-1.50289
58464934	chr8:58464934:G:T	1.08897e-08	-3.2746e-10	-1.47247
58464953	chr8:58464953:C:T	1.02512e-08	-3.2746e-10	-1.53289
58465883	chr8:58465883:T:A	7.90039e-08	0.148785	0.360424
58466422	chr8:58466422:T:A	2.94912e-08	-3.2746e-10	-0.476198
58466943	chr8:58466943:T:C	8.24131e-09	-1.75113	-1.06538e-09
58467700	chr8:58467700:A:G	7.27017e-08	1.47757	-1.05149
58468068	chr8:58468068:A:G	1.13956e-08	-3.2746e-10	-1.42706
58468116	chr8:58468116:C:T	8.01272e-08	1.52909	-1.00577
58468164	chr8:58468164:T:C	1.25723e-07	0.214311	0.759481
58468179	chr8:58468179:A:T	1.09123e-08	-3.2746e-10	-1.47039
58468604	chr8:58468604:T:C	4.93394e-08	1.05906	-1.02063
58468833	chr8:58468833:T:C	1.12964e-08	-3.2746e-10	-1.4358
58468917	chr8:58468917:C:T	1.12574e-08	-3.2746e-10	-1.43926
58468990	chr8:58468990:T:C	7.75118e-09	-1.81244	-1.06538e-09
58469085	chr8:58469085:G:A	1.30414e-08	-3.2746e-10	-1.29216
58469372	chr8:58469372:G:T	7.7426e-09	-1.81355	-1.06538e-09
58469533	chr8:58469533:G:T	1.10998e-07	1.77593	-0.926707
58469646	chr8:58469646:C:A	1.08903e-08	-0.0310642	-1.44135
58469752	chr8:58469752:A:G	1.05611e-07	2.27018	-1.47071
58470003	chr8:58470003:T:G	2.22782e-08	-3.2746e-10	-0.756681
58470156	chr8:58470156:A:G	0.0516907	15.2399	-1.33943
58470213	chr8:58470213:G:T	1.34424e-08	-1.26188	-1.06538e-09
58470885	chr8:58470885:C:T	1.10037e-08	-1.46205	-1.06538e-09
58471054	chr8:58471054:C:G	1.27221e-08	-3.2746e-10	-1.31695
58471525	chr8:58471525:T:G	1.32059e-08	-3.2746e-10	-1.27963
58471622	chr8:58471622:C:T	0.0219129	14.5197	-1.47738
58471817	chr8:58471817:A:G	1.48467e-08	-3.2746e-10	-1.16251
58472112	chr8:58472112:A:G	1.02898e-08	-0.114225	-1.41491
58472116	chr8:58472116:G:A	5.09207e-08	-0.255935	0.325915
58472363	chr8:58472363:G:T	3.64044e-08	-3.2746e-10	-0.265599
58472480	chr8:58472480:G:A	1.34888e-08	-3.2746e-10	-1.25843
58472605	chr8:58472605:T:C	9.63019e-08	1.91969	-1.21249
58473010	chr8:58473010:A:G	1.15402e-08	-3.2746e-10	-1.41445
58473205	chr8:58473205:G:A	2.46809e-08	-3.2746e-10	-0.654259
58473378	chr8:58473378:C:T	1.07868e-08	-3.2746e-10	-1.48196
58473985	chr8:58473985:T:A	5.96114e-09	-1.49465	-0.580381
58474134	chr8:58474134:AC:A	1.91371e-08	-3.2746e-10	-0.90866
58474778	chr8:58474778:T:C	0.0357099	14.8022	-1.2716
58474798	chr8:58474798:G:A	1.33436e-08	0.296208	-1.56546
58474846	chr8:58474846:A:G	1.11617e-08	-3.2746e-10	-1.4478
58474936	chr8:58474936:A:T	1.41233e-08	0.350693	-1.56315
58475111	chr8:58475111:C:T	1.26116e-08	0.239313	-1.56498
58475296	chr8:58475296:A:G	4.54325e-09	-1.44326	-0.903385
58475972	chr8:58475972:C:T	7.41893e-06	6.07833	-1.02682
58476006	chr8:58476006:T:C	0.0370005	14.8993	-1.33314
58476416	chr8:58476416:C:A	1.03066e-08	-3.2746e-10	-1.5275
58476619	chr8:58476619:C:T	9.14398e-08	2.12414	-1.46875
58477287	chr8:58477287:T:C	0.00022343	8.23419	0.22238
58477315	chr8:58477315:C:A	7.86215e-09	-1.79823	-1.06538e-09
58477981	chr8:58477981:G:A	0.000184081	8.20874	0.054098
58478278	chr8:58478278:A:G	6.14879e-08	1.84028	-1.58172
58478629	chr8:58478629:A:G	3.95802e-08	-3.2746e-10	-0.18196
58478696	chr8:58478696:A:G	2.21878e-05	5.70565	0.441365
58479500	chr8:58479500:C:G	9.9994e-09	-3.2746e-10	-1.55776
58479539	chr8:58479539:T:C	9.753e-09	-3.2746e-10	-1.58271
58479714	chr8:58479714:A:G	9.82508e-09	-3.2746e-10	-1.57535
58479765	chr8:58479765:G:A	0.00920501	13.4926	-1.31761
58479832	chr8:58479832:G:A	7.81031e-09	-1.80484	-1.06538e-09
58480178	chr8:58480178:C:T	0.00837156	13.0715	-0.991452
58480815	chr8:58480815:G:A	5.87357e-08	1.77819	-1.56543
58480834	chr8:58480834:C:T	1.03382e-08	-3.2746e-10	-1.52444
58480894	chr8:58480894:G:T	1.24362e-08	-3.2746e-10	-1.33968
58480910	chr8:58480910:T:C	0.000936368	9.71828	0.171192
58480911	chr8:58480911:G:A	7.87104e-09	-1.7971	-1.06538e-09
58481349	chr8:58481349:T:C	8.02435e-09	-1.70991	-0.067893
58481401	chr8:58481401:T:C	9.74327e-09	-3.2746e-10	-1.58371
58481933	chr8:58481933:G:C	7.9738e-09	-1.78413	-1.06538e-09
58481962	chr8:58481962:T:C	1.42876e-08	-3.2746e-10	-1.2009
58482080	chr8:58482080:C:T	9.8083e-09	-3.2746e-10	-1.57706
58482410	chr8:58482410:G:T	0.000274265	8.49216	0.169395
58482601	chr8:58482601:T:C	1.43093e-08	-3.2746e-10	-1.19938
58483153	chr8:58483153:G:A	1.39031e-08	-3.2746e-10	-1.22817
58483421	chr8:58483421:CA:C	0.000160056	8.00935	0.113639
58483447	chr8:58483447:C:T	1.10297e-08	-3.2746e-10	-1.45969
58483524	chr8:58483524:C:T	9.88513e-09	-3.2746e-10	-1.56926
58484304	chr8:58484304:AATG:A	6.04951e-08	1.80821	-1.56593
58484537	chr8:58484537:G:A	2.17285e-08	-3.2746e-10	-0.781664
58485094	chr8:58485094:A:G	1.00388e-08	-3.2746e-10	-1.55383
58485135	chr8:58485135:CCTTT:TCTTT	9.8938e-09	-3.2746e-10	-1.56838
58485192	chr8:58485192:G:A	7.98038e-09	-1.7833	-1.06538e-09
58485717	chr8:58485717:C:T	6.35796e-08	1.77941	-1.4874
58485873	chr8:58485873:A:G	0.000119858	7.77638	0.0573968
58485902	chr8:58485902:G:A	0.0057329	12.9124	-1.21094
58486269	chr8:58486269:G:A	5.48955e-08	1.66094	-1.5158
58486574	chr8:58486574:T:G	1.19143e-08	-3.2746e-10	-1.38255
58486896	chr8:58486896:A:C	3.32303e-08	-3.2746e-10	-0.356825
58487227	chr8:58487227:G:A	1.18049e-08	-3.2746e-10	-1.39177
58487284	chr8:58487284:A:G	9.89677e-09	-3.2746e-10	-1.56808
58487438	chr8:58487438:G:A	1.03879e-08	-3.2746e-10	-1.51965
58487766	chr8:58487766:C:T	1.62087e-07	-0.511778	1.73962
58487781	chr8:58487781:C:T	5.31902e-07	3.64422	-1.22805
58487782	chr8:58487782:G:A	1.00024e-08	-3.2746e-10	-1.55746
58488439	chr8:58488439:G:A	1.03663e-08	-3.2746e-10	-1.52173
58488913	chr8:58488913:G:A	1.01835e-08	-3.2746e-10	-1.53952
58489092	chr8:58489092:T:C	2.22592e-08	-3.2746e-10	-0.757535
58489471	chr8:58489471:A:G	5.88829e-08	-3.2746e-10	0.215263
58489563	chr8:58489563:A:G	1.02666e-08	-3.2746e-10	-1.5314
58491017	chr8:58491017:C:T	7.22958e-09	-1.05627	-0.825834
58491145	chr8:58491145:T:C	9.9258e-09	-3.2746e-10	-1.56515
58491787	chr8:58491787:T:C	7.8332e-09	-1.80192	-1.06538e-09
58492268	chr8:58492268:T:G	1.1913e-08	-3.2746e-10	-1.38265
58492900	chr8:58492900:G:A	3.52314e-07	2.57789	-0.573659
58493381	chr8:58493381:C:T	7.02591e-08	1.34706	-0.955158
58493664	chr8:58493664:A:G	1.7407e-06	3.60226	-0.000508205
58493728	chr8:58493728:G:A	1.57626e-08	-1.10265	-1.06538e-09
58493771	chr8:58493771:G:A	8.00271e-09	-1.78051	-1.06538e-09
58493774	chr8:58493774:C:T	1.01419e-08	-3.2746e-10	-1.54361
58493775	chr8:58493775:A:G	0.000289373	10.2998	-1.5846
58493788	chr8:58493788:T:A	7.96515e-09	-1.78521	-1.06538e-09
58493869	chr8:58493869:G:A	1.49048e-08	0.379455	-1.53806
58493931	chr8:58493931:C:T	9.77795e-07	3.47679	-0.451778
58493956	chr8:58493956:C:T	1.01568e-08	-3.2746e-10	-1.54214
58493957	chr8:58493957:G:A	6.43373e-07	2.54355	0.0628908
58494209	chr8:58494209:T:C	1.05855e-08	-3.2746e-10	-1.5008
58494325	chr8:58494325:T:C	7.94387e-09	-1.78789	-1.06538e-09
58494506	chr8:58494506:C:T	3.15163e-08	-3.2746e-10	-0.409782
58494986	chr8:58494986:C:T	1.17616e-08	-3.2746e-10	-1.39545
58495046	chr8:58495046:A:C	7.09536e-07	2.60592	0.0984026
58495690	chr8:58495690:G:A	7.91822e-09	-1.79112	-1.06538e-09
58496098	chr8:58496098:T:C	1.53548e-08	-3.2746e-10	-1.12886
58496423	chr8:58496423:T:G	1.02515e-08	-3.2746e-10	-1.53286
58497201	chr8:58497201:A:G	2.33997e-08	-3.2746e-10	-0.707563
58497370	chr8:58497370:A:C	1.5348e-08	-3.2746e-10	-1.1293
58497388	chr8:58497388:C:T	1.29369e-08	-3.2746e-10	-1.3002
58497459	chr8:58497459:T:C	5.50801e-09	-1.4035	-0.750588
58497466	chr8:58497466:A:G	1.27658e-08	-3.2746e-10	-1.31352
58497619	chr8:58497619:C:T	1.13965e-08	-3.2746e-10	-1.42699
58497847	chr8:58497847:A:G	1.02515e-08	-3.2746e-10	-1.53286
58497880	chr8:58497880:C:T	4.85051e-07	2.24281	0.0811518
58498073	chr8:58498073:C:T	5.39239e-09	-1.40415	-0.771145
58498196	chr8:58498196:A:G	2.40623e-08	-3.2746e-10	-0.679641
58498325	chr8:58498325:A:G	1.27249e-08	-3.2746e-10	-1.31673
58498483	chr8:58498483:G:A	5.14053e-07	2.4477	-0.0656651
58499507	chr8:58499507:T:G	0.000229494	10.0642	-1.58085
58499556	chr8:58499556:C:A	1.94727e-08	-3.2746e-10	-0.891276
58499798	chr8:58499798:C:T	2.28648e-08	-3.2746e-10	-0.730691
58500365	chr8:58500365:G:T	6.51239e-07	2.30966	0.308928
58500631	chr8:58500631:A:G	2.98611e-07	2.47231	-0.633458
58501154	chr8:58501154:T:C	1.01593e-08	-3.2746e-10	-1.5419
58501664	chr8:58501664:G:T	1.36203e-08	-3.2746e-10	-1.24873
58501669	chr8:58501669:T:A	8.3588e-09	-1.73697	-1.06538e-09
58501717	chr8:58501717:A:G	1.48416e-08	-3.2746e-10	-1.16285
58501842	chr8:58501842:C:T	2.55779e-07	2.45447	-0.770446
58501973	chr8:58501973:T:C	9.92816e-09	-3.2746e-10	-1.56491
58502456	chr8:58502456:A:G	1.56648e-08	-3.2746e-10	-1.10887
58502519	chr8:58502519:C:T	2.72361e-08	-3.2746e-10	-0.555743
58503309	chr8:58503309:C:A	1.56305e-08	-3.2746e-10	-1.11106
58504542	chr8:58504542:A:G	1.08238e-08	-3.2746e-10	-1.47854
58504548	chr8:58504548:C:G	3.53643e-08	-3.2746e-10	-0.294584
58505103	chr8:58505103:A:T	3.43509e-08	-0.067741	-0.25592
58505183	chr8:58505183:C:T	2.31346e-08	-3.2746e-10	-0.718958
58505724	chr8:58505724:G:T	9.77247e-09	-3.2746e-10	-1.58072
58505744	chr8:58505744:C:T	1.09451e-08	-3.2746e-10	-1.46739
58505783	chr8:58505783:T:G	4.07181e-08	0.130982	-0.284599
58506150	chr8:58506150:T:C	2.3045e-08	-3.2746e-10	-0.722841
58506230	chr8:58506230:A:C	1.64924e-08	-3.2746e-10	-1.05739
58506292	chr8:58506292:T:C	2.84895e-06	5.0953	-1.00088
58506952	chr8:58506952:C:A	5.65374e-08	0.047043	0.12757
58507189	chr8:58507189:G:T	7.7363e-09	-1.81436	-1.06538e-09
58507749	chr8:58507749:C:T	1.78931e-08	-3.2746e-10	-0.975874
58507786	chr8:58507786:T:C	9.79167e-09	-3.2746e-10	-1.57876
58507859	chr8:58507859:G:A	5.71728e-08	0.0555894	0.130201
58507880	chr8:58507880:C:T	5.00371e-08	-0.0457686	0.0982446
58507952	chr8:58507952:C:A	5.80802e-08	0.0784187	0.123118
58508032	chr8:58508032:A:G	1.40737e-08	-3.2746e-10	-1.21598
58508253	chr8:58508253:T:A	2.78691e-08	0.955625	-1.48839
58509111	chr8:58509111:C:T	1.42657e-08	-3.2746e-10	-1.20243
58509149	chr8:58509149:T:C	3.17961e-08	-3.2746e-10	-0.400944
58509698	chr8:58509698:T:TA	3.29047e-08	-3.2746e-10	-0.366673
58509715	chr8:58509715:T:C	2.72022e-08	-3.2746e-10	-0.556989
58509899	chr8:58509899:C:G	2.63239e-08	-3.2746e-10	-0.58981
58510318	chr8:58510318:G:A	1.90857e-06	4.89407	-1.20025
58510693	chr8:58510693:G:A	3.64119e-08	-0.176625	-0.0887665
58510984	chr8:58510984:T:A	8.26542e-09	-1.74821	-1.06538e-09
58511718	chr8:58511718:T:C	1.11126e-08	-3.2746e-10	-1.45221
58511830	chr8:58511830:G:A	9.70406e-08	0.714842	-1.06538e-09
58511909	chr8:58511909:C:T	1.12925e-08	0.0701782	-1.50632
58512008	chr8:58512008:A:G	9.76998e-09	-3.2746e-10	-1.58097
58512119	chr8:58512119:G:A	9.18165e-09	-0.062671	-1.58041
58513466	chr8:58513466:C:A	7.73999e-09	-1.81389	-1.06538e-09
58513517	chr8:58513517:C:T	3.12723e-08	1.1625	-1.58005
58513578	chr8:58513578:A:G	1.1833e-08	-3.2746e-10	-1.38939
58513652	chr8:58513652:C:T	1.36879e-08	-3.2746e-10	-1.24378
58514090	chr8:58514090:C:T	9.75557e-09	-3.2746e-10	-1.58245
58514206	chr8:58514206:G:A	9.34556e-09	-0.0648015	-1.56059
58515340	chr8:58515340:C:A	1.40737e-08	-3.2746e-10	-1.21598
58515342	chr8:58515342:C:T	1.15991e-08	-3.2746e-10	-1.40936
58515364	chr8:58515364:T:C	1.15158e-08	-3.2746e-10	-1.41656
58515904	chr8:58515904:C:A	2.22916e-08	-3.2746e-10	-0.756076
58516021	chr8:58516021:G:A	1.14191e-08	-3.2746e-10	-1.425
58516392	chr8:58516392:C:T	1.80677e-08	-3.2746e-10	-0.966163
58516796	chr8:58516796:C:T	1.01199e-08	-1.54579	-1.06538e-09
58516953	chr8:58516953:A:G	1.88032e-09	-1.70867	-1.52018
58517451	chr8:58517451:C:T	1.4577e-08	-1.18084	-1.06538e-09
58518007	chr8:58518007:G:A	1.74669e-08	-3.2746e-10	-0.999979
58518544	chr8:58518544:T:G	5.06606e-08	1.59314	-1.52828
58518607	chr8:58518607:AAT:A	1.09906e-08	-1.46325	-1.06538e-09
58518727	chr8:58518727:T:C	5.07802e-08	1.60652	-1.5393
58518820	chr8:58518820:C:T	3.67236e-08	-3.2746e-10	-0.256869
58518899	chr8:58518899:A:G	7.37049e-09	-1.41812	-0.444682
58519538	chr8:58519538:G:T	5.03037e-08	1.63174	-1.57395
58519717	chr8:58519717:G:A	9.92804e-09	-3.2746e-10	-1.56493
58519780	chr8:58519780:G:A	3.20039e-08	1.05032	-1.44475
58519918	chr8:58519918:G:A	1.55572e-06	4.74284	-1.25343
58520718	chr8:58520718:T:C	8.93377e-09	-1.67045	-1.06538e-09
58521153	chr8:58521153:A:G	2.00768e-08	-0.274948	-0.585777
58521161	chr8:58521161:C:T	9.77544e-09	-3.2746e-10	-1.58042
58521491	chr8:58521491:A:G	5.32395e-08	1.65221	-1.5377
58521671	chr8:58521671:G:A	4.8027e-08	1.58792	-1.57645
58521690	chr8:58521690:T:C	9.74457e-09	-3.2746e-10	-1.58358
58522203	chr8:58522203:C:A	5.37436e-08	1.70393	-1.57999
58522596	chr8:58522596:A:G	3.72598e-07	3.24331	-1.18309
58522955	chr8:58522955:C:T	1.04101e-08	-3.2746e-10	-1.51751
58523084	chr8:58523084:G:A	6.81488e-08	1.89425	-1.53284
58523323	chr8:58523323:C:T	1.03589e-08	-3.2746e-10	-1.52244
58523325	chr8:58523325:C:A	7.72943e-09	-1.81525	-1.06538e-09
58523662	chr8:58523662:C:G	1.73384e-06	4.85782	-1.26001
58523700	chr8:58523700:G:A	1.02756e-08	-3.2746e-10	-1.53052
58524016	chr8:58524016:C:A	9.73383e-09	-3.2746e-10	-1.58468
58524096	chr8:58524096:C:T	1.66855e-06	4.81943	-1.26001
58524136	chr8:58524136:T:C	1.43753e-08	-3.2746e-10	-1.19477
58524627	chr8:58524627:CATTCT:C	1.02549e-08	-3.2746e-10	-1.53253
58524717	chr8:58524717:G:A	1.28614e-08	-1.30605	-1.06538e-09
58525009	chr8:58525009:T:C	9.78362e-09	-3.2746e-10	-1.57958
58525142	chr8:58525142:C:T	1.80677e-08	-3.2746e-10	-0.966163
58525176	chr8:58525176:C:T	9.9098e-09	-3.2746e-10	-1.56676
58525293	chr8:58525293:G:A	5.40414e-08	1.66657	-1.53711
58525296	chr8:58525296:G:A	1.12778e-08	-0.0454791	-1.39197
58525307	chr8:58525307:T:C	5.22405e-08	-3.2746e-10	0.09557
58525673	chr8:58525673:G:A	5.40746e-08	1.66915	-1.53907
58525702	chr8:58525702:A:T	5.77113e-08	1.73286	-1.5377
58525862	chr8:58525862:A:T	1.81087e-08	-3.2746e-10	-0.963893
58525976	chr8:58525976:A:T	1.69504e-06	4.55313	-0.97795
58526237	chr8:58526237:C:T	8.1532e-09	-0.188702	-1.57318
58526325	chr8:58526325:T:C	9.82227e-09	-3.2746e-10	-1.57564
58526450	chr8:58526450:T:C	7.93702e-09	-1.78875	-1.06538e-09
58526678	chr8:58526678:T:C	8.05743e-09	-0.204808	-1.56889
58527144	chr8:58527144:C:T	7.74228e-09	-1.81359	-1.06538e-09
58527218	chr8:58527218:T:A	1.56727e-06	4.77133	-1.27453
58527230	chr8:58527230:G:A	3.60464e-08	1.17383	-1.44931
58527266	chr8:58527266:C:G	9.52353e-09	-0.0809895	-1.52553
58527503	chr8:58527503:T:C	3.56292e-08	-3.2746e-10	-0.287121
58527731	chr8:58527731:C:G	1.47268e-08	-3.2746e-10	-1.17062
58527805	chr8:58527805:T:A	9.74974e-09	-3.2746e-10	-1.58305
58527886	chr8:58527886:C:T	8.54029e-09	-1.71549	-1.06538e-09
58528265	chr8:58528265:A:G	0.00019235	8.79507	-0.48828
58528424	chr8:58528424:T:C	9.74629e-09	-3.2746e-10	-1.5834
58528462	chr8:58528462:C:T	7.7889e-09	-1.80759	-1.06538e-09
58528686	chr8:58528686:A:G	1.31228e-08	-0.450771	-0.835166
58530710	chr8:58530710:T:C	1.00711e-08	-3.2746e-10	-1.55062
58530779	chr8:58530779:G:A	1.72782e-08	-3.2746e-10	-1.01084
58530856	chr8:58530856:G:T	4.32279e-08	-0.220652	0.12685
58530938	chr8:58530938:G:A	9.7359e-09	-3.2746e-10	-1.58447
58531554	chr8:58531554:A:T	8.47688e-09	-0.154835	-1.56811
58531734	chr8:58531734:C:T	9.74001e-09	-0.0809996	-1.50305
58531822	chr8:58531822:G:A	2.08938e-08	-0.295117	-0.525716
58532351	chr8:58532351:C:T	1.00512e-08	-0.0741511	-1.47844
58532555	chr8:58532555:G:A	1.75276e-08	-3.2746e-10	-0.996514
58532726	chr8:58532726:G:A	1.75122e-08	-3.2746e-10	-0.997393
58532936	chr8:58532936:C:A	1.21639e-08	-3.2746e-10	-1.36182
58532974	chr8:58532974:T:A	9.73522e-09	-3.2746e-10	-1.58454
58533240	chr8:58533240:C:A	1.24398e-08	-3.2746e-10	-1.33939
58533580	chr8:58533580:T:C	9.75319e-09	-3.2746e-10	-1.58269
58533752	chr8:58533752:T:C	9.73955e-09	-3.2746e-10	-1.58409
58533895	chr8:58533895:C:T	4.26684e-08	0.0781115	-0.184941
58534097	chr8:58534097:T:A	9.79529e-09	-3.2746e-10	-1.57839
58534809	chr8:58534809:C:T	1.75276e-08	-3.2746e-10	-0.996514
58534847	chr8:58534847:C:A	1.31814e-08	-3.2746e-10	-1.28148
58534919	chr8:58534919:C:T	1.47268e-08	-3.2746e-10	-1.17062
58534989	chr8:58534989:C:T	3.69811e-08	-3.2746e-10	-0.249882
58535019	chr8:58535019:T:G	1.64923e-07	2.82699	-1.5818
58535408	chr8:58535408:G:A	1.351e-08	-3.2746e-10	-1.25686
58535421	chr8:58535421:C:T	8.45012e-09	-1.72611	-1.06538e-09
58535541	chr8:58535541:C:G	2.29932e-08	0.856624	-1.58171
58535658	chr8:58535658:A:C	2.17484e-07	2.92238	-1.40055
58535700	chr8:58535700:A:G	2.3266e-08	-3.2746e-10	-0.713296
58535826	chr8:58535826:G:A	9.74192e-09	-3.2746e-10	-1.58385
58535930	chr8:58535930:T:A	1.60074e-08	-3.2746e-10	-1.08724
58536041	chr8:58536041:C:T	2.67888e-07	2.70746	-0.977179
58536068	chr8:58536068:A:G	2.14518e-07	3.03475	-1.52665
58536237	chr8:58536237:G:A	2.30075e-07	3.09918	-1.52106
58537117	chr8:58537117:C:T	1.47268e-08	-3.2746e-10	-1.17062
58537512	chr8:58537512:T:C	2.36856e-07	2.63113	-1.02397
58537683	chr8:58537683:G:A	1.22209e-08	-3.2746e-10	-1.35714
58537720	chr8:58537720:T:C	2.72161e-08	1.02447	-1.58094
58538511	chr8:58538511:C:T	1.27873e-08	-3.2746e-10	-1.31184
58538575	chr8:58538575:C:G	4.50368e-07	2.24978	-1.06538e-09
58538614	chr8:58538614:A:G	2.25246e-07	3.08046	-1.52356
58539405	chr8:58539405:C:G	1.84615e-08	-3.2746e-10	-0.944598
58540277	chr8:58540277:C:A	9.73511e-09	-3.2746e-10	-1.58455
58540779	chr8:58540779:C:T	1.02253e-08	-3.2746e-10	-1.53542
58540902	chr8:58540902:G:T	9.88507e-09	-3.2746e-10	-1.56926
58541084	chr8:58541084:C:G	1.53845e-08	-3.2746e-10	-1.12693
58541100	chr8:58541100:A:G	9.76243e-09	-3.2746e-10	-1.58175
58541189	chr8:58541189:C:A	1.84615e-08	-3.2746e-10	-0.944598
58541464	chr8:58541464:T:C	2.79058e-08	-3.2746e-10	-0.531452
58541849	chr8:58541849:A:T	1.97181e-07	2.91937	-1.49553
58542106	chr8:58542106:A:G	2.14826e-07	2.72059	-1.21105
58542124	chr8:58542124:C:T	8.15957e-09	-1.7611	-1.06538e-09
58542170	chr8:58542170:A:C	1.47122e-08	-3.2746e-10	-1.17161
58542386	chr8:58542386:G:A	1.05842e-08	-3.2746e-10	-1.50093
58542629	chr8:58542629:A:G	2.23755e-08	0.819817	-1.57214
58542684	chr8:58542684:T:C	1.1012e-08	-3.2746e-10	-1.4613
58542776	chr8:58542776:T:C	1.8872e-07	2.87834	-1.49836
58542802	chr8:58542802:C:A	1.32997e-08	-3.2746e-10	-1.27255
58543119	chr8:58543119:G:A	1.04381e-08	-3.2746e-10	-1.51482
58543195	chr8:58543195:T:A	1.2256e-08	-1.35427	-1.06538e-09
58543238	chr8:58543238:G:A	1.62093e-08	-3.2746e-10	-1.07471
58543270	chr8:58543270:T:G	3.29314e-08	-3.2746e-10	-0.365861
58543455	chr8:58543455:A:T	2.07195e-07	2.82963	-1.35626
58543704	chr8:58543704:A:T	9.86704e-09	-3.2746e-10	-1.57109
58544048	chr8:58544048:C:T	2.36535e-07	2.82201	-1.2162
58544239	chr8:58544239:G:A	7.80662e-09	-1.80532	-1.06538e-09
58544492	chr8:58544492:A:G	1.26911e-08	-3.2746e-10	-1.31939
58544616	chr8:58544616:T:C	2.74899e-06	5.1464	-1.0877
58545300	chr8:58545300:T:G	1.64526e-08	-3.2746e-10	-1.0598
58545385	chr8:58545385:G:T	1.83162e-08	-3.2746e-10	-0.952504
58545451	chr8:58545451:A:AC	9.74335e-09	-3.2746e-10	-1.5837
58546068	chr8:58546068:A:G	2.0093e-07	2.93085	-1.48818
58546491	chr8:58546491:C:T	2.99348e-08	-3.2746e-10	-0.461267
58547188	chr8:58547188:C:T	1.31994e-08	-3.2746e-10	-1.28012
58547499	chr8:58547499:T:C	1.82159e-09	-1.73811	-1.52247
58547514	chr8:58547514:C:T	7.93238e-09	-1.78934	-1.06538e-09
58547565	chr8:58547565:G:A	7.94795e-09	-1.78737	-1.06538e-09
58547614	chr8:58547614:C:T	2.03277e-08	-3.2746e-10	-0.848305
58547677	chr8:58547677:G:A	1.3656e-08	-3.2746e-10	-1.24611
58547903	chr8:58547903:A:G	1.44501e-08	-3.2746e-10	-1.18959
58548105	chr8:58548105:G:A	1.01805e-08	-3.2746e-10	-1.53981
58548419	chr8:58548419:C:T	2.1178e-07	2.51943	-1.02418
58548849	chr8:58548849:AC:A	1.23306e-08	-1.3482	-1.06538e-09
58549428	chr8:58549428:A:T	1.21322e-08	-3.2746e-10	-1.36442
58549483	chr8:58549483:C:T	1.29022e-08	-3.2746e-10	-1.30289
58549724	chr8:58549724:C:T	2.21292e-07	2.7686	-1.2294
58549891	chr8:58549891:T:C	1.08447e-08	-1.47661	-1.06538e-09
58550819	chr8:58550819:C:G	2.13723e-08	0.77013	-1.56832
58551060	chr8:58551060:T:C	2.67781e-06	5.08895	-1.05648
58551503	chr8:58551503:T:TG	2.39753e-07	2.632	-1.01267
58551724	chr8:58551724:TA:T	2.29072e-08	-3.2746e-10	-0.728837
58551972	chr8:58551972:A:G	1.11232e-08	-3.2746e-10	-1.45125
58552076	chr8:58552076:T:C	1.44206e-05	7.1625	-1.44638
58552133	chr8:58552133:C:T	1.38391e-07	2.6543	-1.5845
58552373	chr8:58552373:G:A	1.73148e-08	-1.00873	-1.06538e-09
58552627	chr8:58552627:T:C	9.91072e-09	-3.2746e-10	-1.56667
58553059	chr8:58553059:T:G	3.34528e-08	-3.2746e-10	-0.350152
58553731	chr8:58553731:C:T	3.06885e-09	-1.21416	-1.52483
58554072	chr8:58554072:T:TCA	1.28768e-08	-3.2746e-10	-1.30486
58554218	chr8:58554218:A:G	3.26955e-08	-3.2746e-10	-0.373052
58554291	chr8:58554291:A:C	1.38819e-08	-3.2746e-10	-1.2297
58554758	chr8:58554758:A:T	1.84117e-08	-3.2746e-10	-0.947304
58554781	chr8:58554781:C:T	9.88872e-09	-3.2746e-10	-1.56889
58555153	chr8:58555153:G:T	1.9973e-08	-0.865906	-1.06538e-09
58555166	chr8:58555166:A:G	1.8456e-08	-3.2746e-10	-0.9449
58555295	chr8:58555295:G:T	7.73637e-09	-1.81436	-1.06538e-09
58555522	chr8:58555522:TA:T	2.09442e-08	-3.2746e-10	-0.818427
58555584	chr8:58555584:A:C	2.53974e-08	-3.2746e-10	-0.62564
58555738	chr8:58555738:T:C	3.62779e-09	-1.25235	-1.31931
58556092	chr8:58556092:A:T	2.3991e-07	2.62622	-1.00625
58556282	chr8:58556282:A:G	3.36893e-09	-1.28619	-1.3595
58556283	chr8:58556283:A:G	7.27239e-08	1.72557	-1.29919
58556577	chr8:58556577:G:A	4.20162e-06	5.59179	-1.10886
58556716	chr8:58556716:G:T	2.51455e-07	2.80853	-1.14156
58556793	chr8:58556793:T:A	9.80309e-09	-3.2746e-10	-1.57759
58556870	chr8:58556870:AATAC:A	2.00024e-07	2.58503	-1.14688
58556899	chr8:58556899:C:T	1.67795e-08	-3.2746e-10	-1.04013
58556951	chr8:58556951:TATA:T	1.0092e-07	2.02147	-1.26744
58557510	chr8:58557510:A:AAT	1.84154e-08	-3.2746e-10	-0.9471
58557910	chr8:58557910:G:A	1.26698e-08	-3.2746e-10	-1.32107
58557953	chr8:58557953:A:T	1.04359e-08	-3.2746e-10	-1.51504
58558628	chr8:58558628:C:T	6.25289e-08	1.40351	-1.12817
58558773	chr8:58558773:T:C	6.1195e-08	1.33856	-1.08478
58558815	chr8:58558815:G:A	9.73366e-09	-3.2746e-10	-1.5847
58558925	chr8:58558925:G:A	1.91418e-08	-3.2746e-10	-0.908415
58559074	chr8:58559074:T:C	9.73447e-09	-3.2746e-10	-1.58462
58559079	chr8:58559079:A:T	4.46201e-06	5.63189	-1.08882
58559700	chr8:58559700:A:T	1.91524e-08	-3.2746e-10	-0.907858
58560023	chr8:58560023:A:G	2.8287e-07	2.84515	-1.06045
58560064	chr8:58560064:T:C	2.10672e-08	-3.2746e-10	-0.81257
58561127	chr8:58561127:AAGG:A	1.74712e-08	-3.2746e-10	-0.999732
58561379	chr8:58561379:A:G	2.59193e-07	2.77633	-1.07905
58561430	chr8:58561430:T:C	9.8092e-09	-3.2746e-10	-1.57697
58561531	chr8:58561531:C:A	4.57606e-08	1.47752	-1.51438
58561688	chr8:58561688:G:A	1.07386e-08	-3.2746e-10	-1.48644
58561980	chr8:58561980:A:G	3.29171e-09	-1.26604	-1.40284
58562405	chr8:58562405:A:T	1.92521e-08	-3.2746e-10	-0.902667
58562554	chr8:58562554:C:CTTGA	6.55543e-08	1.65814	-1.33555
58562699	chr8:58562699:T:C	1.03294e-08	-3.2746e-10	-1.52529
58562855	chr8:58562855:T:A	2.49034e-07	2.74662	-1.08932
58562956	chr8:58562956:G:A	3.22691e-09	-1.26832	-1.42044
58563573	chr8:58563573:A:T	4.57902e-08	-0.0362186	-1.06538e-09
58564248	chr8:58564248:A:G	6.89409e-08	1.69482	-1.32186
58564293	chr8:58564293:G:A	1.92106e-08	-3.2746e-10	-0.904828
58564857	chr8:58564857:T:A	1.00099e-08	-3.2746e-10	-1.55671
58564964	chr8:58564964:A:G	1.84562e-08	-3.2746e-10	-0.944889
58565102	chr8:58565102:C:T	4.30996e-08	1.42676	-1.52354
58565226	chr8:58565226:G:A	1.83856e-08	-3.2746e-10	-0.94872
58565387	chr8:58565387:G:T	2.80858e-07	2.85575	-1.07819
58565404	chr8:58565404:T:C	9.95318e-09	-3.2746e-10	-1.5624
58565567	chr8:58565567:T:G	1.97607e-08	-3.2746e-10	-0.876593
58565748	chr8:58565748:G:T	1.93912e-08	-3.2746e-10	-0.895468
58565864	chr8:58565864:T:G	2.10221e-07	2.57215	-1.08428
58565886	chr8:58565886:C:T	3.1825e-09	-1.29173	-1.41089
58566270	chr8:58566270:A:G	1.06026e-08	-3.2746e-10	-1.49919
58566421	chr8:58566421:G:T	2.45609e-07	2.80213	-1.15868
58566567	chr8:58566567:G:A	1.25348e-08	-3.2746e-10	-1.33178
58566696	chr8:58566696:T:A	3.2358e-09	-1.26682	-1.4192
58567208	chr8:58567208:G:A	5.42613e-08	1.58896	-1.45544
58567227	chr8:58567227:C:A	5.75833e-09	-0.998566	-1.11108
58567746	chr8:58567746:T:G	1.10332e-08	-3.2746e-10	-1.45938
58567870	chr8:58567870:A:G	5.64173e-09	-0.99679	-1.13331
58568021	chr8:58568021:G:A	1.46354e-08	-1.17685	-1.06538e-09
58568125	chr8:58568125:T:C	1.95755e-08	-0.886011	-1.06538e-09
58568733	chr8:58568733:T:C	1.93822e-07	2.46858	-1.06193
58568915	chr8:58568915:C:T	1.97232e-08	-3.2746e-10	-0.878492
58568916	chr8:58568916:G:A	1.08047e-08	-3.2746e-10	-1.48031
58569104	chr8:58569104:C:T	3.03745e-09	-1.32088	-1.42839
58569482	chr8:58569482:C:G	5.85779e-08	1.33375	-1.12368
58570104	chr8:58570104:TA:T	3.31496e-09	-1.26121	-1.40063
58570348	chr8:58570348:A:G	1.05682e-08	-3.2746e-10	-1.50244
58570501	chr8:58570501:G:T	8.48147e-09	-1.7224	-1.06538e-09
58570562	chr8:58570562:T:C	1.07631e-08	-1.10314	-0.381017
58570747	chr8:58570747:T:C	6.27577e-08	1.39885	-1.11986
58571218	chr8:58571218:A:G	2.18518e-08	-3.2746e-10	-0.776004
58571328	chr8:58571328:G:T	3.23041e-09	-1.26724	-1.42044
58571387	chr8:58571387:C:T	3.16979e-09	-1.28618	-1.42044
58571506	chr8:58571506:G:A	4.37961e-08	1.45185	-1.53259
58572340	chr8:58572340:T:A	6.88932e-08	1.94857	-1.5763
58572541	chr8:58572541:G:A	2.17466e-08	-3.2746e-10	-0.780833
58572583	chr8:58572583:T:C	1.85438e-08	-3.2746e-10	-0.940151
58572594	chr8:58572594:T:C	1.00196e-08	-3.2746e-10	-1.55574
58572808	chr8:58572808:TTTTTTTTTTTTTTTTTG:T	1.85853e-08	-3.2746e-10	-0.937918
58572952	chr8:58572952:G:A	1.91027e-08	-3.2746e-10	-0.910458
58573085	chr8:58573085:G:A	3.23744e-09	-1.29826	-1.38724
58573137	chr8:58573137:G:C	8.11076e-08	1.97331	-1.43783
58573468	chr8:58573468:G:A	1.0641e-08	-3.2746e-10	-1.49558
58573548	chr8:58573548:A:G	2.34861e-08	-3.2746e-10	-0.703877
58573596	chr8:58573596:G:A	1.25728e-08	-1.32875	-1.06538e-09
58573961	chr8:58573961:C:T	4.13499e-08	1.38574	-1.52396
58574139	chr8:58574139:C:T	1.15529e-08	-3.2746e-10	-1.41335
58574300	chr8:58574300:A:T	4.70515e-08	1.51316	-1.52221
58574826	chr8:58574826:A:C	1.92191e-08	-3.2746e-10	-0.904385
58574962	chr8:58574962:A:G	5.93048e-09	-0.998447	-1.08174
58575097	chr8:58575097:C:G	7.81966e-08	1.92373	-1.42479
58575143	chr8:58575143:T:C	3.11795e-09	-1.30267	-1.42044
58575247	chr8:58575247:G:GTT	1.03348e-08	-3.2746e-10	-1.52477
58575620	chr8:58575620:G:A	9.77569e-09	-3.2746e-10	-1.58039
58575689	chr8:58575689:A:C	1.84e-08	-3.2746e-10	-0.947939
58576191	chr8:58576191:TACTA:T	1.06026e-08	-3.2746e-10	-1.49919
58576335	chr8:58576335:T:C	1.4071e-08	-3.2746e-10	-1.21617
58576906	chr8:58576906:G:A	4.79139e-09	-1.24439	-1.04908
58576917	chr8:58576917:C:T	9.78862e-09	-3.2746e-10	-1.57907
58576983	chr8:58576983:C:T	7.94205e-08	1.96302	-1.44855
58576990	chr8:58576990:A:G	7.50417e-08	1.57704	-1.11928
58577336	chr8:58577336:TG:T	5.76248e-09	-0.997845	-1.11108
58577449	chr8:58577449:C:T	1.03348e-08	-3.2746e-10	-1.52477
58577536	chr8:58577536:T:A	1.03917e-08	-3.2746e-10	-1.51928
58577537	chr8:58577537:A:T	3.32159e-09	-1.25769	-1.40215
58577682	chr8:58577682:C:G	3.32126e-09	-1.26109	-1.39885
58578327	chr8:58578327:G:T	7.74039e-09	-1.81384	-1.06538e-09
58579057	chr8:58579057:C:T	9.73403e-09	-3.2746e-10	-1.58466
58579194	chr8:58579194:A:G	1.84334e-08	-3.2746e-10	-0.946126
58579239	chr8:58579239:GC:G	2.52798e-07	2.79356	-1.12126
58579472	chr8:58579472:G:A	4.50798e-06	5.64104	-1.08773
58579571	chr8:58579571:TA:T	1.93718e-08	-3.2746e-10	-0.896468
58579638	chr8:58579638:G:A	1.84489e-08	-3.2746e-10	-0.945283
58579905	chr8:58579905:C:T	1.09957e-08	-3.2746e-10	-1.46278
58580172	chr8:58580172:A:T	4.40775e-08	1.44634	-1.52068
58580347	chr8:58580347:A:G	2.61792e-06	5.10343	-1.09359
58580794	chr8:58580794:C:T	4.00703e-09	-1.07009	-1.40215
58580870	chr8:58580870:A:G	1.04674e-08	-3.2746e-10	-1.51202
58581146	chr8:58581146:AG:A	2.03245e-08	-3.2746e-10	-0.848459
58581234	chr8:58581234:A:G	1.97263e-08	-3.2746e-10	-0.878333
58581480	chr8:58581480:C:T	1.06026e-08	-3.2746e-10	-1.49919
58581530	chr8:58581530:G:T	3.90813e-06	5.52837	-1.11785
58582076	chr8:58582076:C:T	1.03305e-08	-3.2746e-10	-1.52519
58582153	chr8:58582153:T:A	4.8198e-08	1.52701	-1.51198
58582885	chr8:58582885:A:AACTT	9.82828e-09	-3.2746e-10	-1.57502
58582996	chr8:58582996:T:TGAG	2.58467e-08	-3.2746e-10	-0.608105
58583060	chr8:58583060:A:C	2.07857e-08	-3.2746e-10	-0.826022
58583493	chr8:58583493:G:A	8.65543e-08	1.93592	-1.33544
58583547	chr8:58583547:CT:C	9.87344e-09	-3.2746e-10	-1.57044
58583857	chr8:58583857:C:T	5.83975e-06	5.72946	-0.917302
58583931	chr8:58583931:A:G	8.19018e-07	4.39035	-1.54253
58584375	chr8:58584375:C:T	4.12515e-08	1.36688	-1.50748
58584812	chr8:58584812:G:A	5.85079e-07	4.02774	-1.51629
58585266	chr8:58585266:G:A	2.39679e-08	-3.2746e-10	-0.683575
58585631	chr8:58585631:G:A	6.37886e-08	1.39119	-1.0959
58586035	chr8:58586035:A:G	2.05309e-08	-3.2746e-10	-0.838359
58586055	chr8:58586055:A:G	6.40814e-08	1.60421	-1.30434
58586126	chr8:58586126:T:G	9.73227e-07	4.07631	-1.05598
58586181	chr8:58586181:A:C	1.03277e-08	-3.2746e-10	-1.52546
58586209	chr8:58586209:T:C	2.06477e-08	-3.2746e-10	-0.832683
58586678	chr8:58586678:G:A	1.85647e-06	4.9263	-1.26016
58587204	chr8:58587204:C:G	1.10452e-08	-3.2746e-10	-1.45829
58588367	chr8:58588367:A:T	3.39494e-06	5.22895	-0.959193
58588578	chr8:58588578:A:C	3.6455e-06	5.31608	-0.975115
58588588	chr8:58588588:A:G	5.09158e-08	1.40604	-1.33615
58588634	chr8:58588634:A:G	9.90089e-09	-3.2746e-10	-1.56766
58588724	chr8:58588724:C:A	3.44121e-06	5.25622	-0.97293
58588755	chr8:58588755:T:C	1.85425e-08	-3.2746e-10	-0.940225
58589304	chr8:58589304:G:A	3.65782e-06	5.29389	-0.949551
58589369	chr8:58589369:C:T	3.13124e-08	-3.2746e-10	-0.416275
58589908	chr8:58589908:G:A	7.77065e-09	-1.80994	-1.06538e-09
58589976	chr8:58589976:G:A	1.33464e-08	-1.26904	-1.06538e-09
58590202	chr8:58590202:A:G	1.63312e-08	-3.2746e-10	-1.06721
58590657	chr8:58590657:C:A	3.77136e-09	-1.23697	-1.29588
58590783	chr8:58590783:G:A	9.99362e-09	-3.2746e-10	-1.55834
58591248	chr8:58591248:G:A	4.02953e-09	-1.1899	-1.27673
58591471	chr8:58591471:A:T	9.73525e-09	-3.2746e-10	-1.58453
58591628	chr8:58591628:T:C	9.94158e-09	-3.2746e-10	-1.56356
58591893	chr8:58591893:C:T	1.32971e-08	0.0847517	-1.35749
58591908	chr8:58591908:ATCTTTAAATAATT:A	9.98137e-09	-3.2746e-10	-1.55957
58592250	chr8:58592250:T:C	1.50068e-08	-3.2746e-10	-1.15178
58592307	chr8:58592307:G:A	1.06461e-08	-3.2746e-10	-1.4951
58592819	chr8:58592819:G:A	3.41381e-08	1.01189	-1.34176
58592916	chr8:58592916:AC:A	1.46657e-06	3.43039	-1.06538e-09
58592940	chr8:58592940:T:G	1.0299e-08	-3.2746e-10	-1.52824
58593123	chr8:58593123:T:C	2.9862e-09	-1.36283	-1.40346
58593570	chr8:58593570:A:G	5.70101e-08	1.26555	-1.08261
58593628	chr8:58593628:G:A	5.84005e-08	1.33514	-1.1281
58593675	chr8:58593675:A:G	2.35288e-09	-1.59728	-1.40736
58594412	chr8:58594412:C:T	1.02444e-08	-3.2746e-10	-1.53355
58594566	chr8:58594566:G:A	2.38391e-09	-1.58536	-1.40618
58594796	chr8:58594796:T:C	1.35256e-08	-3.2746e-10	-1.25571
58594912	chr8:58594912:G:A	1.05798e-08	-3.2746e-10	-1.50134
58595391	chr8:58595391:A:C	1.62892e-07	2.81732	-1.58452
58595517	chr8:58595517:A:G	6.10244e-08	1.65686	-1.40587
58595575	chr8:58595575:T:C	1.11026e-07	1.56693	-0.717456
58595685	chr8:58595685:CT:C	3.47896e-06	4.5867	-0.292503
58596021	chr8:58596021:C:T	2.35949e-09	-1.58702	-1.41482
58596288	chr8:58596288:T:C	1.11801e-07	1.56623	-0.709797
58596428	chr8:58596428:T:C	2.18755e-09	-1.52139	-1.55611
58596430	chr8:58596430:G:C	9.73319e-09	-3.2746e-10	-1.58475
58597034	chr8:58597034:G:T	9.73322e-09	-3.2746e-10	-1.58474
58597156	chr8:58597156:T:C	8.61063e-09	-0.685599	-1.02169
58597298	chr8:58597298:C:T	1.06659e-07	0.809349	-1.06538e-09
58597505	chr8:58597505:C:T	1.55387e-08	-3.2746e-10	-1.11695
58597575	chr8:58597575:C:T	9.73932e-09	-3.2746e-10	-1.58412
58597691	chr8:58597691:C:A	1.03858e-08	-3.2746e-10	-1.51985
58597701	chr8:58597701:C:A	9.75533e-09	-3.2746e-10	-1.58247
58598309	chr8:58598309:T:C	2.06748e-07	2.59772	-1.12651
58598570	chr8:58598570:C:T	9.73971e-09	-3.2746e-10	-1.58408
58598687	chr8:58598687:A:G	2.65996e-09	-1.41494	-1.46703
58598824	chr8:58598824:A:G	5.23523e-09	-0.659208	-1.54567
58598861	chr8:58598861:A:G	7.73146e-09	-1.81499	-1.06538e-09
58598987	chr8:58598987:C:T	7.3941e-09	-0.760658	-1.09895
58599685	chr8:58599685:A:T	1.32565e-08	-3.2746e-10	-1.2758
58599762	chr8:58599762:G:C	9.73951e-09	-3.2746e-10	-1.5841
58599775	chr8:58599775:G:A	2.19206e-09	-1.62811	-1.44734
58600253	chr8:58600253:G:A	9.73348e-09	-3.2746e-10	-1.58472
58600396	chr8:58600396:G:A	1.05379e-07	2.22778	-1.4305
58600452	chr8:58600452:A:G	4.65817e-09	-0.750197	-1.57147
58600632	chr8:58600632:A:AT	1.10084e-08	-3.2746e-10	-1.46163
58601626	chr8:58601626:A:C	9.78159e-09	-3.2746e-10	-1.57979
58601976	chr8:58601976:G:A	5.32277e-08	1.41914	-1.30485
58602214	chr8:58602214:A:G	6.26207e-09	-0.910341	-1.11544
58602515	chr8:58602515:C:T	5.02073e-09	-0.94471	-1.302
58602804	chr8:58602804:G:C	5.41432e-09	-0.917386	-1.25386
58603197	chr8:58603197:G:A	6.97279e-09	-0.810274	-1.108
58603374	chr8:58603374:G:A	1.17201e-08	-3.2746e-10	-1.39898
58603470	chr8:58603470:C:T	5.6805e-09	-0.864714	-1.25854
58603597	chr8:58603597:C:A	6.58498e-09	-0.825812	-1.14969
58603725	chr8:58603725:C:CTG	1.62631e-08	0.227654	-1.29905
58603922	chr8:58603922:G:A	1.88218e-09	-1.67205	-1.55581
58604379	chr8:58604379:C:A	1.75786e-07	2.57733	-1.26835
58605399	chr8:58605399:A:G	3.53074e-07	2.78271	-0.776322
58605629	chr8:58605629:C:G	2.33716e-07	2.87447	-1.28065
58605784	chr8:58605784:G:A	1.82371e-08	-3.2746e-10	-0.956829
58606052	chr8:58606052:A:AAAATAATAAAAT	2.79361e-06	5.22159	-1.14679
58606398	chr8:58606398:C:G	9.73429e-09	-3.2746e-10	-1.58463
58606769	chr8:58606769:T:A	2.02477e-07	2.68477	-1.23443
58606917	chr8:58606917:T:C	9.66663e-08	2.29574	-1.58476
58606960	chr8:58606960:A:G	1.79797e-09	-1.69438	-1.57925
58607078	chr8:58607078:A:G	5.29365e-09	-0.876635	-1.31715
58607108	chr8:58607108:T:C	9.7354e-09	-3.2746e-10	-1.58452
58607161	chr8:58607161:A:G	4.94748e-07	2.95852	-0.614759
58607232	chr8:58607232:G:A	1.77174e-09	-1.70855	-1.57978
58607415	chr8:58607415:C:A	1.87192e-08	-3.2746e-10	-0.930737
58607688	chr8:58607688:A:G	1.33228e-08	-3.2746e-10	-1.27081
58607751	chr8:58607751:A:C	3.0155e-09	-1.19134	-1.56519
58608152	chr8:58608152:G:A	1.10491e-05	4.96907	0.48075
58609296	chr8:58609296:C:G	1.04315e-08	-3.2746e-10	-1.51546
58609387	chr8:58609387:C:T	1.52538e-08	-1.13546	-1.06538e-09
58609412	chr8:58609412:C:G	3.17746e-07	3.09356	-1.19259
58609426	chr8:58609426:A:C	7.79584e-09	-1.8067	-1.06538e-09
58609475	chr8:58609475:C:T	6.08757e-09	-0.930221	-1.12382
58609976	chr8:58609976:G:A	1.7483e-09	-1.7181	-1.58355
58610347	chr8:58610347:A:G	3.87718e-07	3.32022	-1.22023
58610673	chr8:58610673:C:A	1.1387e-07	2.45524	-1.58047
58610707	chr8:58610707:C:T	3.45674e-08	-3.2746e-10	-0.317378
58610835	chr8:58610835:T:C	2.29534e-07	3.00597	-1.43021
58610885	chr8:58610885:T:C	5.50731e-09	-0.993972	-1.16024
58611565	chr8:58611565:T:C	3.75176e-08	-3.2746e-10	-0.235477
58611772	chr8:58611772:G:A	6.43315e-09	-0.833791	-1.16503
58611978	chr8:58611978:T:C	7.47467e-09	-0.481804	-1.36696
58612325	chr8:58612325:G:T	1.22841e-05	5.19837	0.35741
58612326	chr8:58612326:A:T	1.28272e-05	5.24162	0.35741
58612963	chr8:58612963:T:G	1.01215e-08	-3.2746e-10	-1.54563
58613180	chr8:58613180:T:A	5.52505e-09	-0.984916	-1.16608
58613287	chr8:58613287:G:T	1.09448e-08	-3.2746e-10	-1.46743
58614106	chr8:58614106:T:C	1.08886e-08	-3.2746e-10	-1.47257
58614140	chr8:58614140:C:T	1.24318e-05	4.93165	0.636069
58614479	chr8:58614479:C:T	5.06729e-09	-0.96964	-1.26784
58614513	chr8:58614513:G:C	1.08184e-08	-3.2746e-10	-1.47904
58614577	chr8:58614577:C:T	1.54382e-08	-3.2746e-10	-1.12344
58614653	chr8:58614653:G:A	1.0829e-08	-3.2746e-10	-1.47806
58615150	chr8:58615150:G:A	3.78022e-09	-0.974908	-1.5556
58615753	chr8:58615753:C:G	4.11014e-09	-0.872515	-1.57432
58616224	chr8:58616224:C:T	9.90434e-09	-3.2746e-10	-1.56732
58616876	chr8:58616876:G:A	6.57802e-09	-0.877803	-1.09875
58616988	chr8:58616988:T:C	1.06338e-07	2.3896	-1.58327
58617087	chr8:58617087:T:C	3.87578e-09	-0.920874	-1.58467
58617494	chr8:58617494:A:G	1.82614e-09	-1.67854	-1.57954
58617647	chr8:58617647:A:G	1.00533e-08	-3.2746e-10	-1.55239
58618008	chr8:58618008:G:T	1.00563e-08	-3.2746e-10	-1.55209
58618570	chr8:58618570:T:C	4.87507e-09	-0.865044	-1.41111
58618624	chr8:58618624:C:G	1.07731e-07	2.40283	-1.58348
58618815	chr8:58618815:C:T	5.47117e-09	-0.584514	-1.57628
58619061	chr8:58619061:G:A	2.35808e-08	-3.2746e-10	-0.699855
58619986	chr8:58619986:G:A	1.41392e-07	2.67181	-1.58056
58620148	chr8:58620148:G:T	1.16169e-07	2.45029	-1.55554
58620467	chr8:58620467:T:C	8.64066e-09	-1.70381	-1.06538e-09
58621148	chr8:58621148:G:A	1.98651e-08	-3.2746e-10	-0.871323
58621783	chr8:58621783:T:C	1.31444e-07	2.58057	-1.56228
58621978	chr8:58621978:T:G	1.01729e-07	2.34678	-1.58476
58622231	chr8:58622231:C:T	1.9201e-08	-3.2746e-10	-0.905326
58623063	chr8:58623063:G:C	2.02976e-09	-1.59207	-1.5603
58623300	chr8:58623300:ATT:A	1.25315e-07	2.30957	-1.33902
58623563	chr8:58623563:T:C	1.32752e-08	-3.2746e-10	-1.27439
58623790	chr8:58623790:A:AG	1.29467e-08	-3.2746e-10	-1.29944
58624299	chr8:58624299:G:A	1.13353e-08	-3.2746e-10	-1.43237
58625088	chr8:58625088:C:A	2.78263e-08	-3.2746e-10	-0.534308
58625386	chr8:58625386:G:T	3.86449e-09	-0.932538	-1.57592
58625614	chr8:58625614:G:C	3.73512e-08	-3.2746e-10	-0.239922
58625677	chr8:58625677:C:T	1.4696e-08	-3.2746e-10	-1.17271
58625691	chr8:58625691:T:C	1.27727e-07	2.57328	-1.58367
58625755	chr8:58625755:G:T	1.01306e-08	-3.2746e-10	-1.54473
58625813	chr8:58625813:A:G	1.87889e-09	-1.68588	-1.54372
58625930	chr8:58625930:T:C	1.81577e-08	-3.2746e-10	-0.961193
58626160	chr8:58626160:G:A	1.29969e-08	-3.2746e-10	-1.29558
58626161	chr8:58626161:C:T	1.81829e-07	2.80657	-1.46379
58626256	chr8:58626256:C:T	6.7625e-07	3.9483	-1.29202
58626286	chr8:58626286:A:AG	2.47019e-08	-3.2746e-10	-0.653408
58626287	chr8:58626287:G:GC	7.7873e-07	2.79738	-1.06538e-09
58626374	chr8:58626374:A:G	1.91468e-08	-3.2746e-10	-0.908155
58626583	chr8:58626583:T:C	1.15823e-07	2.36929	-1.47751
58626600	chr8:58626600:A:T	1.34674e-08	-3.2746e-10	-1.26001
58627555	chr8:58627555:T:C	1.29255e-07	2.46395	-1.46245
58628020	chr8:58628020:G:A	5.62004e-09	-1.0181	-1.11584
58628200	chr8:58628200:T:C	1.86317e-08	-3.2746e-10	-0.935424
58628272	chr8:58628272:C:A	1.34879e-08	-3.2746e-10	-1.25849
58628431	chr8:58628431:C:A	1.7133e-08	-1.01928	-1.06538e-09
58628827	chr8:58628827:A:G	5.25995e-09	-1.04576	-1.15441
58629457	chr8:58629457:A:G	1.24668e-07	2.38187	-1.4165
58630098	chr8:58630098:G:A	4.32792e-09	-0.810945	-1.58426
58630173	chr8:58630173:G:A	5.07486e-09	-0.898479	-1.33751
58630321	chr8:58630321:T:C	2.06724e-08	-3.2746e-10	-0.831487
58630363	chr8:58630363:T:C	8.33444e-09	-1.73989	-1.06538e-09
58630380	chr8:58630380:T:C	2.06724e-08	-3.2746e-10	-0.831487
58630839	chr8:58630839:G:A	2.13252e-08	-3.2746e-10	-0.800397
58630970	chr8:58630970:G:C	2.7245e-08	-3.2746e-10	-0.555417
58631031	chr8:58631031:G:A	1.34674e-08	-3.2746e-10	-1.26001
58631628	chr8:58631628:A:C	3.67263e-09	-0.974702	-1.58468
58631693	chr8:58631693:A:T	1.04136e-05	5.21269	0.177895
58631777	chr8:58631777:T:A	1.85046e-08	-3.2746e-10	-0.942269
58631854	chr8:58631854:G:A	1.13213e-05	5.31117	0.16298
58631870	chr8:58631870:G:A	7.86217e-09	-1.79823	-1.06538e-09
58632503	chr8:58632503:A:T	1.57074e-07	2.76466	-1.56823
58632569	chr8:58632569:G:T	2.08216e-08	-3.2746e-10	-0.824297
58632795	chr8:58632795:A:G	1.51266e-07	2.28487	-1.12612
58632819	chr8:58632819:T:A	1.78975e-08	-3.2746e-10	-0.975624
58633019	chr8:58633019:C:T	8.34114e-08	2.12597	-1.56248
58633189	chr8:58633189:C:T	2.36782e-08	-3.2746e-10	-0.695734
58633202	chr8:58633202:C:A	1.3487e-08	-3.2746e-10	-1.25856
58633812	chr8:58633812:T:C	8.81015e-09	-1.68438	-1.06538e-09
58633987	chr8:58633987:A:G	1.34054e-08	-3.2746e-10	-1.26463
58634011	chr8:58634011:T:C	4.57456e-09	-1.1462	-1.19358
58634124	chr8:58634124:C:T	1.29658e-08	-3.2746e-10	-1.29797
58635240	chr8:58635240:A:G	2.24227e-08	-3.2746e-10	-0.750215
58635245	chr8:58635245:C:A	6.73059e-06	4.71043	0.243695
58635551	chr8:58635551:G:A	2.00614e-09	-1.59091	-1.57316
58635709	chr8:58635709:A:G	3.30954e-09	-1.17773	-1.48575
58635875	chr8:58635875:G:A	2.03502e-09	-1.58043	-1.56936
58635973	chr8:58635973:C:T	9.54083e-06	6.59283	-1.28978
58636353	chr8:58636353:A:G	2.50352e-08	-3.2746e-10	-0.640004
58636386	chr8:58636386:T:C	2.53327e-08	-3.2746e-10	-0.628193
58636433	chr8:58636433:G:C	9.39372e-06	5.0525	0.235011
58636736	chr8:58636736:A:G	9.76003e-09	-3.2746e-10	-1.58199
58636784	chr8:58636784:C:G	8.56578e-08	2.06783	-1.47775
58637102	chr8:58637102:C:T	1.31341e-08	-3.2746e-10	-1.28507
58637233	chr8:58637233:C:T	3.70301e-09	-0.981572	-1.56957
58638012	chr8:58638012:T:C	9.22259e-08	2.1138	-1.44985
58638057	chr8:58638057:T:C	2.34152e-08	-3.2746e-10	-0.706903
58638508	chr8:58638508:G:A	1.38537e-07	2.46884	-1.39799
58638575	chr8:58638575:C:T	3.49211e-09	-1.11556	-1.49422
58638620	chr8:58638620:A:G	2.68549e-08	-3.2746e-10	-0.569839
58639083	chr8:58639083:C:G	2.59207e-08	-3.2746e-10	-0.605245
58639227	chr8:58639227:T:C	1.47519e-08	-3.2746e-10	-1.16892
58639278	chr8:58639278:C:T	1.85512e-09	-1.65943	-1.58291
58639325	chr8:58639325:T:C	7.81338e-09	-1.80445	-1.06538e-09
58639722	chr8:58639722:T:G	5.11806e-09	-0.857549	-1.36996
58639917	chr8:58639917:C:T	2.57621e-08	-3.2746e-10	-0.611383
58640236	chr8:58640236:A:T	1.15854e-08	-3.2746e-10	-1.41054
58640336	chr8:58640336:T:A	3.07366e-08	-3.2746e-10	-0.434835
58640868	chr8:58640868:G:T	2.40406e-07	3.1061	-1.48405
58640930	chr8:58640930:A:C	1.1953e-08	-3.2746e-10	-1.3793
58640983	chr8:58640983:A:G	1.13486e-07	0.871395	-1.06538e-09
58641665	chr8:58641665:G:C	4.03825e-09	-0.89285	-1.57163
58641849	chr8:58641849:C:T	1.3031e-08	-3.2746e-10	-1.29296
58641894	chr8:58641894:C:A	9.87289e-09	-3.2746e-10	-1.5705
58642147	chr8:58642147:A:G	8.38869e-07	4.35887	-1.4871
58642708	chr8:58642708:A:G	2.31345e-08	-3.2746e-10	-0.718962
58643097	chr8:58643097:C:T	1.65054e-07	2.80654	-1.56056
58643359	chr8:58643359:CT:C	2.12434e-08	-3.2746e-10	-0.804241
58643481	chr8:58643481:C:T	2.66261e-08	-3.2746e-10	-0.578394
58643597	chr8:58643597:G:A	1.70635e-07	2.16318	-0.883942
58643767	chr8:58643767:G:A	1.02352e-08	-1.53446	-1.06538e-09
58643820	chr8:58643820:C:T	2.5941e-08	-3.2746e-10	-0.604464
58643851	chr8:58643851:T:C	2.62467e-08	-3.2746e-10	-0.592747
58644086	chr8:58644086:G:A	2.32573e-08	-0.713669	-1.06538e-09
58644434	chr8:58644434:C:T	1.04558e-08	-3.2746e-10	-1.51314
58644474	chr8:58644474:A:G	2.61085e-08	-3.2746e-10	-0.598026
58644655	chr8:58644655:A:C	1.45252e-07	2.00073	-0.882546
58644670	chr8:58644670:G:A	2.538e-08	-3.2746e-10	-0.626325
58644677	chr8:58644677:G:A	1.80323e-08	-3.2746e-10	-0.968124
58644703	chr8:58644703:T:C	5.10383e-07	3.81071	-1.43584
58644820	chr8:58644820:A:G	1.33956e-08	-3.2746e-10	-1.26536
58644979	chr8:58644979:A:G	2.64622e-08	-3.2746e-10	-0.584571
58645204	chr8:58645204:A:G	2.57032e-08	-3.2746e-10	-0.613672
58645315	chr8:58645315:A:G	2.88444e-07	1.80421	-1.06538e-09
58645367	chr8:58645367:T:A	8.07063e-09	-1.77206	-1.06538e-09
58645380	chr8:58645380:G:A	1.04336e-08	-3.2746e-10	-1.51525
58645460	chr8:58645460:C:T	2.69526e-08	-3.2746e-10	-0.566209
58645766	chr8:58645766:C:T	2.71715e-08	-3.2746e-10	-0.558119
58645910	chr8:58645910:G:A	3.70209e-07	3.51232	-1.45854
58645972	chr8:58645972:T:C	5.67177e-08	-0.916698	1.0945
58646001	chr8:58646001:A:G	2.653e-08	-3.2746e-10	-0.582012
58646016	chr8:58646016:A:G	2.759e-08	-3.2746e-10	-0.542836
58646035	chr8:58646035:C:G	2.86405e-07	3.24887	-1.45175
58646390	chr8:58646390:T:C	2.51754e-08	-3.2746e-10	-0.634422
58646531	chr8:58646531:T:C	2.31574e-08	-3.2746e-10	-0.717973
58646561	chr8:58646561:A:T	1.0447e-08	-3.2746e-10	-1.51397
58646993	chr8:58646993:T:C	2.63818e-08	-3.2746e-10	-0.587616
58647359	chr8:58647359:A:G	2.67819e-08	-3.2746e-10	-0.572561
58647440	chr8:58647440:G:C	3.46699e-09	-1.12021	-1.49679
58647534	chr8:58647534:G:T	1.92722e-08	-3.2746e-10	-0.901623
58647542	chr8:58647542:G:C	3.45443e-09	-1.1184	-1.50223
58647556	chr8:58647556:A:G	2.51392e-08	-3.2746e-10	-0.63586
58647594	chr8:58647594:CA:C	2.64373e-08	-3.2746e-10	-0.585512
58647738	chr8:58647738:A:G	1.34087e-08	-3.2746e-10	-1.26438
58647789	chr8:58647789:C:T	2.61634e-08	-3.2746e-10	-0.595925
58648192	chr8:58648192:T:C	4.69001e-08	-0.0122675	-1.06538e-09
58648260	chr8:58648260:A:G	1.15748e-08	-3.2746e-10	-1.41146
58648908	chr8:58648908:A:G	2.97631e-08	-3.2746e-10	-0.467018
58648940	chr8:58648940:T:C	2.97631e-08	-3.2746e-10	-0.467018
58649079	chr8:58649079:G:A	2.2868e-08	-3.2746e-10	-0.730548
58649186	chr8:58649186:G:T	9.8575e-09	-0.57042	-1.00164
58649528	chr8:58649528:G:A	8.67432e-09	-0.689474	-1.01045
58649628	chr8:58649628:C:A	2.99753e-08	-3.2746e-10	-0.459914
58649700	chr8:58649700:A:G	2.96617e-08	-3.2746e-10	-0.47043
58649926	chr8:58649926:T:C	2.22185e-08	-3.2746e-10	-0.759361
58650097	chr8:58650097:A:C	4.1524e-09	-1.21061	-1.22599
58650256	chr8:58650256:G:A	2.82934e-08	-3.2746e-10	-0.517658
58650934	chr8:58650934:C:T	3.07361e-08	-3.2746e-10	-0.434849
58651228	chr8:58651228:A:G	1.71683e-08	-3.2746e-10	-1.01722
58651438	chr8:58651438:A:G	1.07482e-08	-3.2746e-10	-1.48555
58651441	chr8:58651441:A:C	1.2163e-08	-3.2746e-10	-1.36189
58651537	chr8:58651537:C:A	1.58776e-08	-3.2746e-10	-1.09538
58651797	chr8:58651797:G:A	1.40227e-08	-3.2746e-10	-1.21961
58652514	chr8:58652514:G:A	1.98692e-07	2.7902	-1.35873
58652922	chr8:58652922:G:A	1.02076e-08	-3.2746e-10	-1.53715
58652958	chr8:58652958:C:T	1.05102e-08	-3.2746e-10	-1.50794
58653084	chr8:58653084:G:A	1.02587e-08	-3.2746e-10	-1.53216
58653106	chr8:58653106:C:T	1.66025e-08	-3.2746e-10	-1.05073
58653130	chr8:58653130:GAGAGT:G	1.07031e-08	-3.2746e-10	-1.48975
58653159	chr8:58653159:C:T	7.7696e-09	-1.81007	-1.06538e-09
58653186	chr8:58653186:G:A	1.04871e-08	-3.2746e-10	-1.51014
58653461	chr8:58653461:AC:A	3.09582e-08	0.951879	-1.37953
58653498	chr8:58653498:A:T	9.80157e-09	-3.2746e-10	-1.57775
58653635	chr8:58653635:T:G	9.952e-09	-3.2746e-10	-1.56251
58653831	chr8:58653831:T:A	9.89512e-09	-3.2746e-10	-1.56825
58653944	chr8:58653944:C:T	1.00313e-08	-3.2746e-10	-1.55457
58654016	chr8:58654016:T:G	1.85385e-08	-3.2746e-10	-0.940441
58654321	chr8:58654321:G:A	1.76251e-08	-3.2746e-10	-0.990965
58654433	chr8:58654433:T:C	9.95702e-09	-3.2746e-10	-1.56201
58654580	chr8:58654580:C:T	1.00848e-08	-3.2746e-10	-1.54925
58655088	chr8:58655088:C:A	3.5701e-07	3.51855	-1.50108
58655252	chr8:58655252:G:A	1.01134e-08	-3.2746e-10	-1.54643
58655303	chr8:58655303:T:C	2.11322e-08	-3.2746e-10	-0.809491
58655329	chr8:58655329:G:A	1.01134e-08	-3.2746e-10	-1.54643
58655358	chr8:58655358:T:C	9.94922e-09	-3.2746e-10	-1.56279
58655616	chr8:58655616:T:C	6.2366e-09	-0.761964	-1.26789
58655840	chr8:58655840:G:A	2.26741e-08	-3.2746e-10	-0.739065
58655852	chr8:58655852:G:A	9.92814e-09	-3.2746e-10	-1.56492
58655855	chr8:58655855:T:C	9.9971e-09	-3.2746e-10	-1.55799
58655895	chr8:58655895:A:C	2.04402e-08	0.635169	-1.47795
58656023	chr8:58656023:TTG:T	2.53526e-08	0.839451	-1.46686
58656033	chr8:58656033:G:T	9.83372e-09	-3.2746e-10	-1.57447
58656156	chr8:58656156:C:T	7.72935e-09	-1.81526	-1.06538e-09
58656282	chr8:58656282:G:A	2.1555e-08	-3.2746e-10	-0.789678
58656404	chr8:58656404:A:C	9.95984e-09	-3.2746e-10	-1.56173
58656697	chr8:58656697:A:G	9.88976e-09	-3.2746e-10	-1.56879
58656788	chr8:58656788:C:A	1.03463e-08	-3.2746e-10	-1.52366
58656857	chr8:58656857:A:G	1.0144e-08	-3.2746e-10	-1.5434
58657494	chr8:58657494:A:G	1.14858e-08	-3.2746e-10	-1.41918
58657650	chr8:58657650:A:G	1.0001e-08	-3.2746e-10	-1.55761
58657714	chr8:58657714:T:G	1.02222e-07	-3.2746e-10	0.766863
58657915	chr8:58657915:A:G	6.80649e-08	1.73804	-1.37787
58658060	chr8:58658060:C:T	1.6613e-09	-1.76884	-1.58385
58658572	chr8:58658572:T:C	1.1991e-08	-3.2746e-10	-1.37613
58658624	chr8:58658624:G:A	1.03473e-08	-3.2746e-10	-1.52356
58658728	chr8:58658728:C:T	3.09943e-09	-1.60427	-1.1248
58658988	chr8:58658988:C:T	1.78848e-08	-3.2746e-10	-0.97634
58658989	chr8:58658989:G:T	1.00972e-08	-0.816002	-0.73203
58659128	chr8:58659128:G:A	1.22002e-08	-3.2746e-10	-1.35884
58659297	chr8:58659297:A:C	3.04295e-08	-1.13954	0.694666
58659942	chr8:58659942:C:T	3.76556e-09	-1.6163	-0.918096
58660030	chr8:58660030:C:G	1.0017e-08	-3.2746e-10	-1.55601
58660261	chr8:58660261:C:G	1.33587e-08	-3.2746e-10	-1.26812
58660681	chr8:58660681:G:A	1.19142e-08	-3.2746e-10	-1.38256
58660873	chr8:58660873:A:G	3.26387e-08	-3.2746e-10	-0.374789
58661030	chr8:58661030:A:G	1.04907e-08	-3.2746e-10	-1.5098
58661115	chr8:58661115:G:A	9.75509e-09	-1.5825	-1.06538e-09
58661137	chr8:58661137:A:T	1.06709e-08	-3.2746e-10	-1.49277
58661309	chr8:58661309:G:A	2.31039e-08	-3.2746e-10	-0.720285
58661451	chr8:58661451:T:A	1.03195e-08	-0.596914	-0.929338
58661541	chr8:58661541:G:T	7.74838e-09	-1.8128	-1.06538e-09
58661607	chr8:58661607:C:T	1.49071e-08	-3.2746e-10	-1.15845
58661736	chr8:58661736:A:G	9.95101e-09	-0.634621	-0.927993
58662567	chr8:58662567:C:G	1.14395e-08	-0.593762	-0.82945
58662806	chr8:58662806:G:A	1.38872e-08	-3.2746e-10	-1.22932
58662864	chr8:58662864:AAAC:A	1.29016e-08	-0.673979	-0.628954
58662873	chr8:58662873:C:T	7.37263e-09	-0.522104	-1.34041
58662968	chr8:58662968:A:G	1.28949e-08	-0.633431	-0.670027
58663049	chr8:58663049:G:A	2.54886e-09	-1.42346	-1.50118
58663316	chr8:58663316:A:T	1.8403e-09	-1.80459	-1.44577
58663357	chr8:58663357:G:A	1.35849e-08	-3.2746e-10	-1.25133
58663413	chr8:58663413:A:G	2.74778e-09	-1.4323	-1.4172
58663960	chr8:58663960:G:A	1.06715e-08	-3.2746e-10	-1.49272
58664203	chr8:58664203:A:G	1.0266e-08	-3.2746e-10	-1.53145
58664270	chr8:58664270:A:G	9.91262e-09	-3.2746e-10	-1.56648
58664307	chr8:58664307:T:G	2.07805e-08	-3.2746e-10	-0.826274
58664443	chr8:58664443:T:A	3.67541e-08	-3.2746e-10	-0.256038
58664605	chr8:58664605:C:T	3.65529e-08	-3.2746e-10	-0.261527
58664751	chr8:58664751:A:G	1.09674e-08	-3.2746e-10	-1.46536
58665246	chr8:58665246:C:A	1.11766e-08	-3.2746e-10	-1.44647
58665433	chr8:58665433:T:C	1.29731e-08	-3.2746e-10	-1.29741
58665652	chr8:58665652:A:G	1.01638e-08	-1.54145	-1.06538e-09
58665741	chr8:58665741:C:A	1.04347e-08	-3.2746e-10	-1.51515
58665905	chr8:58665905:T:C	9.84859e-09	-3.2746e-10	-1.57296
58666104	chr8:58666104:A:G	1.23394e-08	-1.34749	-1.06538e-09
58666200	chr8:58666200:G:A	3.65529e-08	-3.2746e-10	-0.261527
58666357	chr8:58666357:G:A	1.94297e-09	-1.6517	-1.54437
58666610	chr8:58666610:A:G	1.1297e-08	-3.2746e-10	-1.43575
58666671	chr8:58666671:T:C	9.83454e-09	-3.2746e-10	-1.57439
58666695	chr8:58666695:C:T	3.65529e-08	-3.2746e-10	-0.261527
58666699	chr8:58666699:T:C	1.14701e-08	-3.2746e-10	-1.42054
58666744	chr8:58666744:T:A	3.65529e-08	-3.2746e-10	-0.261527
58667567	chr8:58667567:C:A	2.05331e-08	-3.2746e-10	-0.83825
58667568	chr8:58667568:C:T	1.1284e-08	-3.2746e-10	-1.43691
58667698	chr8:58667698:C:T	4.35477e-08	-3.2746e-10	-0.0864318
58667795	chr8:58667795:A:G	2.64666e-09	-1.79705	-1.08993
58667830	chr8:58667830:C:T	9.78117e-09	-3.2746e-10	-1.57983
58668271	chr8:58668271:G:A	1.8084e-08	-3.2746e-10	-0.96526
58668460	chr8:58668460:G:A	9.80466e-09	-3.2746e-10	-1.57743
58668471	chr8:58668471:T:C	1.30711e-08	-3.2746e-10	-1.28988
58668472	chr8:58668472:G:A	1.11426e-08	-3.2746e-10	-1.44951
58668743	chr8:58668743:G:A	1.11426e-08	-3.2746e-10	-1.44951
58669336	chr8:58669336:C:T	1.30717e-08	-3.2746e-10	-1.28984
58669567	chr8:58669567:C:T	1.01788e-08	-3.2746e-10	-1.53998
58669591	chr8:58669591:G:C	1.46823e-08	-3.2746e-10	-1.17365
58669678	chr8:58669678:G:T	1.09333e-08	-3.2746e-10	-1.46847
58669805	chr8:58669805:A:G	1.37727e-08	-3.2746e-10	-1.2376
58669868	chr8:58669868:C:T	1.32346e-08	-3.2746e-10	-1.27745
58669869	chr8:58669869:A:G	1.32346e-08	-3.2746e-10	-1.27745
58670002	chr8:58670002:T:C	9.75285e-09	-3.2746e-10	-1.58273
58670042	chr8:58670042:T:C	1.38937e-08	-3.2746e-10	-1.22885
58670106	chr8:58670106:C:T	1.34238e-08	-3.2746e-10	-1.26326
58670145	chr8:58670145:G:A	9.91607e-09	-3.2746e-10	-1.56613
58670185	chr8:58670185:T:C	1.27965e-08	-3.2746e-10	-1.31111
58670745	chr8:58670745:C:T	1.04324e-08	-3.2746e-10	-1.51537
58670829	chr8:58670829:C:T	1.33131e-08	-3.2746e-10	-1.27154
58671005	chr8:58671005:A:G	9.81842e-09	-3.2746e-10	-1.57603
58671150	chr8:58671150:T:C	8.87566e-09	-1.67698	-1.06538e-09
58671435	chr8:58671435:G:A	1.08027e-08	-3.2746e-10	-1.4805
58671591	chr8:58671591:C:G	1.14956e-08	-3.2746e-10	-1.41833
58671753	chr8:58671753:GC:G	1.32346e-08	-3.2746e-10	-1.27745
58671800	chr8:58671800:T:C	1.01926e-08	-3.2746e-10	-1.53862
58672179	chr8:58672179:C:T	1.01679e-08	-3.2746e-10	-1.54106
58672205	chr8:58672205:G:T	3.84217e-08	-3.2746e-10	-0.211665
58672488	chr8:58672488:C:T	1.14956e-08	-3.2746e-10	-1.41833
58673370	chr8:58673370:A:G	1.00759e-08	-3.2746e-10	-1.55014
58673482	chr8:58673482:G:A	1.95574e-08	-3.2746e-10	-0.886933
58673909	chr8:58673909:C:T	3.76647e-09	-1.69332	-0.840834
58674314	chr8:58674314:A:G	1.04355e-08	-3.2746e-10	-1.51508
58674667	chr8:58674667:A:T	1.6326e-09	-1.79395	-1.57616
58675328	chr8:58675328:A:T	1.40251e-08	-3.2746e-10	-1.21944
58675603	chr8:58675603:A:G	1.16132e-08	-3.2746e-10	-1.40815
58676042	chr8:58676042:T:C	1.63826e-09	-1.78195	-1.5847
58676316	chr8:58676316:C:T	1.42216e-08	-3.2746e-10	-1.20553
58676544	chr8:58676544:C:A	7.73877e-09	-1.81405	-1.06538e-09
58676730	chr8:58676730:T:G	3.12894e-08	-3.2746e-10	-0.417009
58676772	chr8:58676772:G:GC	2.72057e-08	-3.2746e-10	-0.556863
58676912	chr8:58676912:T:G	1.10662e-08	-3.2746e-10	-1.45639
58676960	chr8:58676960:T:C	9.81467e-09	-3.2746e-10	-1.57641
58677032	chr8:58677032:C:G	1.31478e-08	-3.2746e-10	-1.28404
58677076	chr8:58677076:G:A	1.39553e-08	-3.2746e-10	-1.22443
58677186	chr8:58677186:C:T	2.97599e-08	-3.2746e-10	-0.467128
58677264	chr8:58677264:G:A	1.04062e-08	-3.2746e-10	-1.51788
58677520	chr8:58677520:C:T	1.05179e-08	-3.2746e-10	-1.50721
58677925	chr8:58677925:C:A	1.68639e-09	-1.78857	-1.54913
58678189	chr8:58678189:C:T	1.03778e-08	-3.2746e-10	-1.52062
58678523	chr8:58678523:A:T	9.95767e-09	-3.2746e-10	-1.56195
58678748	chr8:58678748:A:G	9.74353e-09	-3.2746e-10	-1.58369
58678960	chr8:58678960:G:T	1.29565e-08	-3.2746e-10	-1.29869
58679117	chr8:58679117:TG:T	8.90855e-09	-1.67328	-1.06538e-09
58679574	chr8:58679574:G:A	1.45953e-08	-3.2746e-10	-1.17959
58680220	chr8:58680220:C:T	9.76664e-09	-3.2746e-10	-1.58132
58680746	chr8:58680746:G:T	9.80318e-09	-3.2746e-10	-1.57758
58680890	chr8:58680890:C:T	9.7554e-09	-3.2746e-10	-1.58247
58680974	chr8:58680974:A:G	2.32952e-08	-3.2746e-10	-0.71204
58680994	chr8:58680994:T:C	1.35682e-08	-3.2746e-10	-1.25256
58681471	chr8:58681471:T:C	1.66837e-08	-3.2746e-10	-1.04586
58681654	chr8:58681654:G:A	1.26592e-08	-1.32191	-1.06538e-09
58681780	chr8:58681780:G:A	1.23291e-08	-3.2746e-10	-1.34833
58682284	chr8:58682284:A:G	2.24637e-08	-3.2746e-10	-0.748389
58682498	chr8:58682498:G:A	2.21668e-08	-3.2746e-10	-0.761692
58682513	chr8:58682513:G:GT	1.7479e-08	-0.99929	-1.06538e-09
58682568	chr8:58682568:A:T	9.74278e-09	-3.2746e-10	-1.58376
58682600	chr8:58682600:C:T	1.40726e-08	-1.21606	-1.06538e-09
58682709	chr8:58682709:C:T	2.40719e-08	-3.2746e-10	-0.679241
58682822	chr8:58682822:A:T	2.79932e-09	-1.39639	-1.43452
58682852	chr8:58682852:C:T	7.30288e-09	-1.01769	-0.854325
58683277	chr8:58683277:GA:G	1.13292e-08	-3.2746e-10	-1.4329
58683628	chr8:58683628:CTAGAGGTCACACATGTACT:C	2.98183e-09	-1.48515	-1.28261
58683659	chr8:58683659:G:A	2.98568e-09	-1.48211	-1.28435
58683974	chr8:58683974:T:C	2.12241e-09	-1.57807	-1.52966
58684226	chr8:58684226:T:C	7.79562e-09	-1.80673	-1.06538e-09
58684266	chr8:58684266:A:G	1.05198e-08	-3.2746e-10	-1.50703
58684350	chr8:58684350:A:T	8.44756e-09	-1.72641	-1.06538e-09
58684378	chr8:58684378:C:G	1.94603e-08	-3.2746e-10	-0.89191
58684440	chr8:58684440:C:A	2.89903e-09	-1.21957	-1.57634
58684676	chr8:58684676:C:T	1.00497e-08	-3.2746e-10	-1.55275
58684712	chr8:58684712:T:C	1.99267e-08	-3.2746e-10	-0.868228
58685080	chr8:58685080:C:A	1.03454e-08	-3.2746e-10	-1.52375
58685105	chr8:58685105:C:T	2.35621e-09	-1.582	-1.42123
58685109	chr8:58685109:G:A	1.00046e-08	-3.2746e-10	-1.55724
58685401	chr8:58685401:A:G	8.14349e-09	-1.76307	-1.06538e-09
58685407	chr8:58685407:A:G	9.77943e-09	-1.58001	-1.06538e-09
58686930	chr8:58686930:A:G	1.02765e-08	-3.2746e-10	-1.53042
58687471	chr8:58687471:A:G	3.67244e-08	-3.2746e-10	-0.256846
58688002	chr8:58688002:G:A	3.10383e-09	-1.67691	-1.05074
58688194	chr8:58688194:T:G	2.54464e-09	-1.49202	-1.43428
58688336	chr8:58688336:T:C	2.00297e-09	-1.683	-1.48266
58688442	chr8:58688442:T:C	9.23514e-09	-1.63727	-1.06538e-09
58688522	chr8:58688522:T:C	2.70976e-09	-1.69461	-1.16881
58688569	chr8:58688569:G:A	1.00959e-08	-3.2746e-10	-1.54815
58688680	chr8:58688680:G:A	1.023e-08	-3.2746e-10	-1.53496
58688998	chr8:58688998:G:A	4.32817e-09	-1.15284	-1.24231
58689602	chr8:58689602:C:T	2.12002e-09	-1.52519	-1.58367
58689772	chr8:58689772:G:C	2.03782e-09	-1.65279	-1.49562
58690243	chr8:58690243:T:G	2.00643e-09	-1.68177	-1.48217
58690376	chr8:58690376:C:T	1.02171e-08	-3.2746e-10	-1.53623
58690428	chr8:58690428:G:A	8.58538e-09	-1.71023	-1.06538e-09
58690719	chr8:58690719:G:T	1.14059e-08	-3.2746e-10	-1.42615
58690860	chr8:58690860:G:A	1.20354e-08	-3.2746e-10	-1.37244
58690940	chr8:58690940:A:G	1.17067e-08	-3.2746e-10	-1.40013
58691021	chr8:58691021:T:C	1.98558e-09	-1.69562	-1.47876
58691171	chr8:58691171:G:A	3.19769e-09	-1.20266	-1.4952
58691230	chr8:58691230:G:A	8.59756e-08	0.593776	-1.06538e-09
58691646	chr8:58691646:C:T	2.37805e-09	-1.70756	-1.28645
58692621	chr8:58692621:G:A	2.63798e-08	-3.2746e-10	-0.58769
58692675	chr8:58692675:A:G	1.08989e-08	-3.2746e-10	-1.47163
58692694	chr8:58692694:C:T	1.88606e-09	-1.64186	-1.58394
58692708	chr8:58692708:C:A	2.80929e-09	-1.62526	-1.20209
58692913	chr8:58692913:G:T	2.45074e-09	-1.63855	-1.32535
58693032	chr8:58693032:G:A	1.92756e-09	-1.6297	-1.57433
58693155	chr8:58693155:G:A	2.30712e-09	-1.51255	-1.51174
58693263	chr8:58693263:G:A	1.5877e-09	-1.81511	-1.58289
58693266	chr8:58693266:T:C	2.44409e-09	-1.80961	-1.15701
58693285	chr8:58693285:T:C	1.03234e-08	-3.2746e-10	-1.52588
58693541	chr8:58693541:G:GA	3.91199e-09	-1.73913	-0.757114
58693996	chr8:58693996:G:A	1.8133e-08	-0.962553	-1.06538e-09
58694189	chr8:58694189:A:G	3.62625e-09	-1.71701	-0.85508
58694213	chr8:58694213:A:G	2.41182e-09	-1.65694	-1.32297
58694403	chr8:58694403:G:A	1.59806e-09	-1.80678	-1.58472
58694784	chr8:58694784:A:G	2.54717e-09	-1.70883	-1.21647
58694828	chr8:58694828:T:C	2.44675e-09	-1.48756	-1.47797
58694853	chr8:58694853:A:G	9.73307e-09	-3.2746e-10	-1.58476
58695187	chr8:58695187:G:A	9.88276e-09	-3.2746e-10	-1.5695
58695189	chr8:58695189:G:A	1.59424e-09	-1.81147	-1.58242
58695278	chr8:58695278:G:A	1.02323e-08	-3.2746e-10	-1.53474
58695296	chr8:58695296:A:G	1.27747e-08	-3.2746e-10	-1.31282
58695349	chr8:58695349:A:G	1.92518e-09	-1.65557	-1.54969
58695357	chr8:58695357:G:A	1.93762e-09	-1.65128	-1.54755
58695400	chr8:58695400:T:C	1.66712e-09	-1.79577	-1.55342
58695454	chr8:58695454:GC:G	1.34283e-08	-3.2746e-10	-1.26293
58695709	chr8:58695709:A:G	1.94363e-09	-1.6448	-1.55093
58695810	chr8:58695810:C:T	2.18649e-09	-1.55937	-1.51862
58695996	chr8:58695996:C:T	1.07329e-08	-3.2746e-10	-1.48697
58696203	chr8:58696203:T:C	8.39455e-09	-1.73271	-1.06538e-09
58696236	chr8:58696236:A:T	1.03047e-08	-1.52769	-1.06538e-09
58696238	chr8:58696238:C:A	2.09537e-09	-1.54648	-1.57408
58696450	chr8:58696450:A:G	1.98519e-09	-1.71607	-1.45851
58696668	chr8:58696668:A:G	1.8822e-09	-1.7425	-1.48535
58696805	chr8:58696805:C:T	1.04996e-08	-3.2746e-10	-1.50895
58696856	chr8:58696856:T:C	1.87151e-09	-1.64964	-1.5839
58696977	chr8:58696977:T:C	1.89756e-09	-1.64004	-1.57968
58697047	chr8:58697047:T:C	1.81197e-09	-1.69145	-1.57443
58697266	chr8:58697266:T:C	1.94662e-09	-1.71981	-1.47438
58697395	chr8:58697395:G:A	2.0616e-09	-1.61158	-1.52522
58697396	chr8:58697396:T:C	1.98175e-09	-1.75779	-1.41852
58697490	chr8:58697490:A:G	1.23671e-08	-3.2746e-10	-1.34525
58697523	chr8:58697523:T:C	1.92679e-09	-1.73073	-1.4737
58697624	chr8:58697624:C:T	1.73856e-08	-1.00465	-1.06538e-09
58697786	chr8:58697786:T:C	1.84414e-09	-1.66714	-1.58113
58697864	chr8:58697864:C:T	1.00262e-08	-3.2746e-10	-1.55509
58697964	chr8:58697964:A:G	1.75767e-08	-0.993711	-1.06538e-09
58698139	chr8:58698139:A:G	1.96049e-09	-1.75839	-1.4287
58698225	chr8:58698225:T:G	1.97164e-09	-1.70965	-1.47177
58698856	chr8:58698856:T:C	1.97588e-09	-1.76295	-1.41633
58698862	chr8:58698862:A:G	6.65685e-08	0.337943	-1.06538e-09
58699097	chr8:58699097:G:A	1.546e-08	-1.12203	-1.06538e-09
58699149	chr8:58699149:A:G	1.34101e-08	-1.26428	-1.06538e-09
58699194	chr8:58699194:C:T	1.95066e-09	-1.75606	-1.43606
58699940	chr8:58699940:C:T	1.20485e-08	-3.2746e-10	-1.37135
58700238	chr8:58700238:G:T	5.04452e-09	-1.70183	-0.540156
58700245	chr8:58700245:T:A	4.82148e-09	-1.70143	-0.58578
58700433	chr8:58700433:G:T	3.42082e-09	-1.2088	-1.42161
58700489	chr8:58700489:C:T	7.88047e-09	-0.548267	-1.24763
58700505	chr8:58700505:G:A	2.84969e-09	-1.39495	-1.41813
58700573	chr8:58700573:A:G	9.15582e-09	-1.6459	-1.06538e-09
58700668	chr8:58700668:T:C	1.94501e-09	-1.72757	-1.46745
58700672	chr8:58700672:G:A	1.55343e-08	-3.2746e-10	-1.11724
58701191	chr8:58701191:G:T	8.49042e-09	-1.72135	-1.06538e-09
58701418	chr8:58701418:C:T	9.88608e-09	-3.2746e-10	-1.56916
58701437	chr8:58701437:G:A	5.66419e-09	-1.68042	-0.445703
58701570	chr8:58701570:G:A	1.21749e-08	-3.2746e-10	-1.36091
58701717	chr8:58701717:A:T	1.96842e-09	-1.75239	-1.43067
58701873	chr8:58701873:C:T	1.74224e-08	-3.2746e-10	-1.00253
58701957	chr8:58701957:C:T	1.91298e-09	-1.71742	-1.49421
58702102	chr8:58702102:A:G	2.36046e-08	-3.2746e-10	-0.698848
58702362	chr8:58702362:A:G	1.78563e-08	-3.2746e-10	-0.977932
58702440	chr8:58702440:A:G	2.01391e-09	-1.6909	-1.46931
58702635	chr8:58702635:G:A	1.63434e-09	-1.79825	-1.5708
58702931	chr8:58702931:C:T	1.40647e-08	-3.2746e-10	-1.21662
58703164	chr8:58703164:C:A	5.46831e-09	-1.65889	-0.502429
58703602	chr8:58703602:G:A	2.04377e-09	-1.61639	-1.5291
58703792	chr8:58703792:A:G	1.70359e-09	-1.77509	-1.55246
58703903	chr8:58703903:G:T	1.75478e-09	-1.77627	-1.52168
58704099	chr8:58704099:G:A	1.16054e-08	-3.2746e-10	-1.40881
58704149	chr8:58704149:G:A	1.47934e-08	-3.2746e-10	-1.16611
58704327	chr8:58704327:C:T	1.52505e-08	-3.2746e-10	-1.13567
58704725	chr8:58704725:T:A	2.0565e-09	-1.74473	-1.39456
58704989	chr8:58704989:T:G	7.8098e-09	-1.80491	-1.06538e-09
58705159	chr8:58705159:G:A	2.22012e-09	-1.57379	-1.48893
58705673	chr8:58705673:G:T	2.08334e-09	-1.74245	-1.38386
58706121	chr8:58706121:C:T	1.97257e-09	-1.75755	-1.4234
58706130	chr8:58706130:C:T	1.7594e-09	-1.71645	-1.57886
58706132	chr8:58706132:A:G	2.28015e-09	-1.80924	-1.2268
58706817	chr8:58706817:T:A	2.37572e-09	-1.80697	-1.18802
58706829	chr8:58706829:C:A	1.87203e-09	-1.69338	-1.53989
58706931	chr8:58706931:G:A	1.08104e-07	0.822808	-1.06538e-09
58707250	chr8:58707250:G:A	2.26827e-09	-1.4955	-1.54577
58707521	chr8:58707521:G:A	2.01588e-09	-1.74808	-1.41116
58707545	chr8:58707545:A:C	1.0506e-08	-3.2746e-10	-1.50835
58707721	chr8:58707721:A:T	5.51174e-09	-1.71509	-0.438314
58707975	chr8:58707975:T:C	1.88555e-09	-1.68388	-1.54219
58708154	chr8:58708154:A:G	1.30788e-08	-3.2746e-10	-1.2893
58708519	chr8:58708519:T:A	2.15887e-09	-1.68436	-1.40634
58708875	chr8:58708875:A:T	2.20695e-09	-1.50747	-1.56121
58709331	chr8:58709331:T:C	7.82384e-09	-1.80311	-1.06538e-09
58709817	chr8:58709817:T:C	1.05278e-08	-3.2746e-10	-1.50627
58709865	chr8:58709865:C:G	1.02481e-08	-1.5332	-1.06538e-09
58710223	chr8:58710223:T:C	1.28156e-08	-3.2746e-10	-1.30963
58710384	chr8:58710384:T:C	8.36906e-09	-1.73575	-1.06538e-09
58710496	chr8:58710496:G:C	2.6513e-09	-1.31755	-1.56769
58710574	chr8:58710574:A:G	4.38684e-09	-1.76629	-0.615394
58710630	chr8:58710630:G:A	3.0254e-09	-1.71292	-1.04032
58710914	chr8:58710914:A:G	1.59281e-08	-3.2746e-10	-1.09221
58711083	chr8:58711083:A:T	2.27654e-09	-1.52727	-1.51036
58711133	chr8:58711133:C:T	4.09035e-09	-1.14024	-1.31141
58711398	chr8:58711398:A:C	9.74451e-09	-3.2746e-10	-1.58358
58711426	chr8:58711426:T:C	2.21212e-09	-1.81509	-1.25125
58712063	chr8:58712063:T:C	9.76488e-09	-3.2746e-10	-1.5815
58712172	chr8:58712172:C:T	9.73641e-09	-3.2746e-10	-1.58442
58712211	chr8:58712211:G:A	9.80417e-09	-3.2746e-10	-1.57748
58712610	chr8:58712610:A:G	9.76925e-09	-3.2746e-10	-1.58105
58713207	chr8:58713207:T:A	9.92178e-09	-3.2746e-10	-1.56556
58713289	chr8:58713289:A:G	9.7978e-09	-3.2746e-10	-1.57813
58713315	chr8:58713315:A:G	9.79505e-09	-3.2746e-10	-1.57841
58713563	chr8:58713563:A:C	9.4661e-08	-3.2746e-10	0.690014
58713611	chr8:58713611:A:T	1.35342e-08	-3.2746e-10	-1.25507
58713741	chr8:58713741:C:T	9.93016e-09	-3.2746e-10	-1.56471
58713880	chr8:58713880:T:G	9.93636e-09	-3.2746e-10	-1.56409
58713992	chr8:58713992:ACAT:A	1.26784e-08	-3.2746e-10	-1.32039
58714111	chr8:58714111:A:G	2.25493e-09	-1.69448	-1.35269
58714135	chr8:58714135:T:A	1.31696e-08	-3.2746e-10	-1.28238
58714213	chr8:58714213:A:G	9.933e-09	-3.2746e-10	-1.56443
58714491	chr8:58714491:T:G	1.20617e-08	-3.2746e-10	-1.37025
58714539	chr8:58714539:C:T	1.42911e-08	-3.2746e-10	-1.20065
58714839	chr8:58714839:G:A	9.89259e-09	-3.2746e-10	-1.5685
58714954	chr8:58714954:T:C	1.1569e-08	-3.2746e-10	-1.41196
58714957	chr8:58714957:A:G	1.40836e-08	-1.21528	-1.06538e-09
58715068	chr8:58715068:G:A	1.06215e-08	-3.2746e-10	-1.4974
58715090	chr8:58715090:A:G	1.15817e-08	-3.2746e-10	-1.41086
58715324	chr8:58715324:G:A	9.75504e-09	-3.2746e-10	-1.5825
58715683	chr8:58715683:AGAAAGTGAGGCCTTGGAGGTAGACTGTAGACGG:A	9.83172e-09	-3.2746e-10	-1.57467
58715745	chr8:58715745:T:C	1.44521e-08	-3.2746e-10	-1.18945
58716046	chr8:58716046:G:A	1.17562e-08	-3.2746e-10	-1.3959
58716316	chr8:58716316:A:G	1.25207e-08	-3.2746e-10	-1.33291
58716334	chr8:58716334:T:C	1.2028e-08	-3.2746e-10	-1.37305
58716403	chr8:58716403:G:A	5.56159e-09	-1.16744	-0.976963
58716443	chr8:58716443:G:A	1.13107e-08	-3.2746e-10	-1.43454
58716840	chr8:58716840:A:G	6.21633e-09	-0.744708	-1.2884
58717160	chr8:58717160:A:G	1.02342e-08	-3.2746e-10	-1.53455
58717317	chr8:58717317:C:T	1.36738e-08	-3.2746e-10	-1.24481
58717408	chr8:58717408:ATC:A	7.73765e-09	-1.81419	-1.06538e-09
58717607	chr8:58717607:A:G	1.65043e-09	-1.78283	-1.57642
58717668	chr8:58717668:C:A	2.5468e-09	-1.36245	-1.563
58717755	chr8:58717755:A:C	9.77099e-09	-3.2746e-10	-1.58087
58717871	chr8:58717871:A:T	9.83172e-09	-3.2746e-10	-1.57467
58717957	chr8:58717957:G:A	1.17388e-08	-3.2746e-10	-1.39739
58718454	chr8:58718454:G:A	1.81e-09	-1.81138	-1.45558
58718483	chr8:58718483:G:A	9.83172e-09	-3.2746e-10	-1.57467
58718840	chr8:58718840:G:A	1.78771e-09	-1.73282	-1.54654
58718984	chr8:58718984:G:T	1.37929e-08	-3.2746e-10	-1.23613
58719098	chr8:58719098:T:C	1.31395e-08	-3.2746e-10	-1.28466
58719276	chr8:58719276:C:A	1.45629e-08	-1.18181	-1.06538e-09
58719486	chr8:58719486:A:G	1.1963e-08	-3.2746e-10	-1.37847
58719488	chr8:58719488:A:C	1.65379e-09	-1.80302	-1.5542
58719576	chr8:58719576:C:T	2.90581e-08	-3.2746e-10	-0.49099
58719682	chr8:58719682:C:G	1.75401e-09	-1.73616	-1.56222
58719933	chr8:58719933:C:A	1.05357e-08	-3.2746e-10	-1.50552
58720217	chr8:58720217:G:C	1.13584e-08	-3.2746e-10	-1.43033
58720379	chr8:58720379:T:C	9.7976e-09	-3.2746e-10	-1.57815
58720911	chr8:58720911:T:C	2.02906e-09	-1.56806	-1.58466
58721479	chr8:58721479:G:A	9.43839e-09	-1.6155	-1.06538e-09
58721573	chr8:58721573:A:G	3.25285e-08	-0.37817	-1.06538e-09
58722224	chr8:58722224:G:A	1.21876e-08	-3.2746e-10	-1.35987
58722382	chr8:58722382:G:T	9.89978e-09	-3.2746e-10	-1.56778
58722700	chr8:58722700:T:C	1.14553e-08	-3.2746e-10	-1.42183
58722788	chr8:58722788:A:G	1.22258e-08	-3.2746e-10	-1.35674
58722885	chr8:58722885:C:T	1.21724e-08	-3.2746e-10	-1.36111
58723139	chr8:58723139:A:G	1.92031e-09	-1.76771	-1.44009
58723347	chr8:58723347:T:A	1.93382e-09	-1.76311	-1.43768
58723470	chr8:58723470:G:A	9.8908e-09	-3.2746e-10	-1.56868
58723599	chr8:58723599:C:T	1.90328e-09	-1.77928	-1.43743
58723850	chr8:58723850:G:C	2.17007e-09	-1.7708	-1.31473
58723967	chr8:58723967:G:T	1.42146e-08	-3.2746e-10	-1.20602
58724141	chr8:58724141:C:T	1.36334e-08	-3.2746e-10	-1.24777
58724324	chr8:58724324:A:G	2.20909e-09	-1.77624	-1.29147
58725501	chr8:58725501:T:A	1.72762e-09	-1.80848	-1.50507
58725966	chr8:58725966:C:T	6.64482e-09	-0.630317	-1.33613
58726212	chr8:58726212:A:G	1.01441e-08	-3.2746e-10	-1.5434
58726409	chr8:58726409:G:A	2.36228e-09	-1.64553	-1.35513
58726420	chr8:58726420:C:T	2.09335e-09	-1.62817	-1.49335
58726941	chr8:58726941:A:C	9.87477e-09	-3.2746e-10	-1.57031
58726958	chr8:58726958:G:A	1.51251e-08	-1.14393	-1.06538e-09
58727496	chr8:58727496:C:A	1.59243e-09	-1.8103	-1.58473
58727849	chr8:58727849:C:T	1.56838e-08	-1.10766	-1.06538e-09
58728832	chr8:58728832:C:T	1.18907e-08	-3.2746e-10	-1.38453
58729073	chr8:58729073:C:T	2.10363e-09	-1.64427	-1.47235
58729120	chr8:58729120:A:G	3.70956e-08	-3.2746e-10	-0.246791
58729127	chr8:58729127:A:G	1.9242e-09	-1.62248	-1.5833
58729129	chr8:58729129:A:C	1.97031e-09	-1.65697	-1.52513
58729573	chr8:58729573:C:G	1.37314e-08	-3.2746e-10	-1.2406
58730513	chr8:58730513:A:G	1.15809e-08	-1.41093	-1.06538e-09
58730560	chr8:58730560:A:G	2.50828e-09	-1.43702	-1.50367
58730853	chr8:58730853:T:A	4.55012e-09	-1.75412	-0.59101
58731543	chr8:58731543:T:C	1.57552e-08	-0.931694	-0.171422
58731692	chr8:58731692:A:G	2.77298e-08	-3.2746e-10	-0.537779
58731772	chr8:58731772:T:C	1.01122e-08	-3.2746e-10	-1.54655
58731785	chr8:58731785:C:A	1.60971e-08	-0.913749	-0.167903
58731798	chr8:58731798:A:G	1.96848e-09	-1.6263	-1.55672
58731811	chr8:58731811:C:T	8.05608e-09	-1.77386	-1.06538e-09
58731813	chr8:58731813:C:T	1.59788e-09	-1.80837	-1.58324
58731875	chr8:58731875:G:A	2.01011e-09	-1.63133	-1.53077
58731941	chr8:58731941:C:T	2.03883e-09	-1.61973	-1.52818
58732252	chr8:58732252:T:A	1.01463e-08	-3.2746e-10	-1.54318
58732715	chr8:58732715:G:A	1.97782e-09	-1.62555	-1.55274
58732778	chr8:58732778:T:C	1.06714e-08	-3.2746e-10	-1.49273
58733373	chr8:58733373:C:T	1.35473e-08	-3.2746e-10	-1.2541
58733580	chr8:58733580:T:C	3.49466e-08	-3.2746e-10	-0.306466
58733659	chr8:58733659:G:A	1.63161e-09	-1.81267	-1.55805
58733746	chr8:58733746:C:G	6.98598e-08	0.386203	-1.06538e-09
58733873	chr8:58733873:A:G	1.80105e-09	-1.81438	-1.45754
58733900	chr8:58733900:T:A	8.00935e-09	-1.77968	-1.06538e-09
58733925	chr8:58733925:A:G	1.23521e-08	-1.34646	-1.06538e-09
58733931	chr8:58733931:G:A	1.32289e-08	-3.2746e-10	-1.27788
58733958	chr8:58733958:C:T	2.04375e-09	-1.57253	-1.57298
58733962	chr8:58733962:C:T	1.01441e-08	-3.2746e-10	-1.5434
58734153	chr8:58734153:A:C	1.01902e-08	-3.2746e-10	-1.53886
58734460	chr8:58734460:G:A	1.97341e-09	-1.60144	-1.57908
58734494	chr8:58734494:G:A	2.44037e-08	-0.665554	-1.06538e-09
58734600	chr8:58734600:C:T	1.54091e-08	-0.946935	-0.178392
58734621	chr8:58734621:G:A	9.81325e-09	-3.2746e-10	-1.57655
58734647	chr8:58734647:C:A	1.95479e-09	-1.61525	-1.57475
58734902	chr8:58734902:G:A	1.36273e-08	-3.2746e-10	-1.24822
58735318	chr8:58735318:T:A	1.0144e-08	-3.2746e-10	-1.5434
58735419	chr8:58735419:T:A	8.60843e-09	-1.70755	-1.06538e-09
58735923	chr8:58735923:C:T	1.01465e-08	-3.2746e-10	-1.54316
58736228	chr8:58736228:G:A	1.07565e-08	-3.2746e-10	-1.48477
58736469	chr8:58736469:A:C	1.01319e-08	-3.2746e-10	-1.54459
58736513	chr8:58736513:T:C	2.01431e-09	-1.57558	-1.58444
58736641	chr8:58736641:C:T	5.7605e-09	-1.73473	-0.37453
58736850	chr8:58736850:G:A	1.71827e-09	-1.81284	-1.50613
58736879	chr8:58736879:G:A	1.61628e-09	-1.80628	-1.57388
58737089	chr8:58737089:T:C	1.07807e-08	-3.2746e-10	-1.48253
58737110	chr8:58737110:A:G	9.79503e-09	-3.2746e-10	-1.57841
58737688	chr8:58737688:C:T	1.92168e-09	-1.62235	-1.58474
58737968	chr8:58737968:T:A	1.16637e-08	-3.2746e-10	-1.40381
58738435	chr8:58738435:C:T	2.07231e-09	-1.56414	-1.56749
58738652	chr8:58738652:A:G	3.64065e-08	-3.2746e-10	-0.26554
58739256	chr8:58739256:AT:A	8.94578e-09	-1.66911	-1.06538e-09
58739482	chr8:58739482:G:T	1.00671e-08	-3.2746e-10	-1.55102
58739559	chr8:58739559:G:A	1.00659e-08	-3.2746e-10	-1.55113
58740537	chr8:58740537:C:A	1.00029e-08	-3.2746e-10	-1.55741
58740582	chr8:58740582:G:A	1.89112e-08	-1.02418	0.10365
58740749	chr8:58740749:G:T	1.45294e-08	-1.18411	-1.06538e-09
58741043	chr8:58741043:G:C	1.09552e-08	-3.2746e-10	-1.46648
58741059	chr8:58741059:G:A	3.01905e-08	-3.2746e-10	-0.45276
58741225	chr8:58741225:G:A	9.95878e-09	-3.2746e-10	-1.56183
58741987	chr8:58741987:G:A	1.1212e-08	-3.2746e-10	-1.4433
58742269	chr8:58742269:G:A	1.62563e-09	-1.78964	-1.58475
58742477	chr8:58742477:A:G	1.01324e-08	-3.2746e-10	-1.54455
58742778	chr8:58742778:C:T	1.07982e-08	-3.2746e-10	-1.48091
58742878	chr8:58742878:G:A	1.05707e-08	-3.2746e-10	-1.5022
58743729	chr8:58743729:T:C	7.9297e-09	-1.78967	-1.06538e-09
58743875	chr8:58743875:G:A	1.08436e-08	-3.2746e-10	-1.47671
58743927	chr8:58743927:T:TTC	9.74709e-09	-3.2746e-10	-1.58332
58744032	chr8:58744032:G:A	9.01014e-09	-1.47684	-0.185102
58744317	chr8:58744317:T:C	1.04566e-08	-3.2746e-10	-1.51306
58744659	chr8:58744659:T:C	1.01497e-08	-3.2746e-10	-1.54284
58744860	chr8:58744860:T:C	1.04749e-08	-3.2746e-10	-1.5113
58745377	chr8:58745377:A:G	1.96405e-08	-0.987394	0.104698
58745395	chr8:58745395:C:A	3.51655e-08	-1.00952	0.709297
58745613	chr8:58745613:T:A	1.00384e-08	-3.2746e-10	-1.55387
58745749	chr8:58745749:A:G	2.76802e-08	-3.2746e-10	-0.539571
58746548	chr8:58746548:T:TGCA	3.08449e-08	-0.970184	0.538867
58746565	chr8:58746565:T:C	1.60068e-09	-1.81519	-1.57467
58746568	chr8:58746568:T:C	4.53e-09	-1.72968	-0.61989
58746592	chr8:58746592:A:G	7.94702e-09	-1.78749	-1.06538e-09
58747059	chr8:58747059:C:A	1.603e-08	-0.975724	-0.110104
58747167	chr8:58747167:G:A	9.79627e-09	-3.2746e-10	-1.57829
58747183	chr8:58747183:T:C	1.80634e-08	-0.955762	-0.0106369
58747191	chr8:58747191:C:T	1.05082e-08	-3.2746e-10	-1.50814
58747490	chr8:58747490:C:T	2.27621e-07	-3.2746e-10	1.56739
58747623	chr8:58747623:G:C	1.26932e-08	-3.2746e-10	-1.31922
58747717	chr8:58747717:G:A	3.13217e-08	-0.95755	0.541574
58747762	chr8:58747762:T:A	2.40526e-09	-1.65531	-1.32732
58747972	chr8:58747972:T:C	9.89162e-09	-3.2746e-10	-1.5686
58748343	chr8:58748343:C:T	1.90227e-09	-1.80529	-1.41195
58748354	chr8:58748354:T:C	1.90596e-08	-0.870441	-0.0422764
58748430	chr8:58748430:G:A	1.26932e-08	-3.2746e-10	-1.31922
58748529	chr8:58748529:T:C	2.2688e-08	-0.895016	0.156563
58748628	chr8:58748628:A:G	1.82911e-08	-0.899365	-0.0545064
58748650	chr8:58748650:C:T	1.05651e-08	-3.2746e-10	-1.50273
58749029	chr8:58749029:C:T	7.56795e-09	-1.0064	-0.829966
58749084	chr8:58749084:G:A	2.36661e-09	-1.65361	-1.34522
58749127	chr8:58749127:C:T	2.57999e-08	-0.875106	0.265188
58749248	chr8:58749248:T:C	2.23841e-08	-0.911433	0.159497
58749502	chr8:58749502:A:C	2.37666e-08	-0.848572	0.156563
58749588	chr8:58749588:A:G	9.93531e-09	-3.2746e-10	-1.56419
58750024	chr8:58750024:G:A	2.42813e-08	-0.827145	0.156563
58750459	chr8:58750459:C:T	1.70919e-09	-1.81193	-1.51234
58750496	chr8:58750496:T:A	4.77517e-09	-1.43782	-0.859038
58750730	chr8:58750730:C:A	2.02305e-09	-1.57093	-1.58475
58750735	chr8:58750735:T:C	2.67465e-08	-0.823569	0.249684
58750736	chr8:58750736:G:A	2.63793e-08	-0.84583	0.258121
58750803	chr8:58750803:T:C	2.77421e-08	-0.843748	0.30641
58751168	chr8:58751168:T:G	9.82937e-09	-3.2746e-10	-1.57491
58751185	chr8:58751185:A:G	6.24263e-09	-0.758082	-1.2708
58751196	chr8:58751196:G:C	1.11234e-08	-3.2746e-10	-1.45124
58751402	chr8:58751402:T:C	7.98767e-09	-1.78239	-1.06538e-09
58751440	chr8:58751440:G:T	1.05181e-08	-3.2746e-10	-1.50719
58751461	chr8:58751461:C:T	2.72373e-08	-0.805385	0.249684
58751899	chr8:58751899:A:C	2.27091e-08	-0.782869	0.0453464
58752012	chr8:58752012:C:T	7.98983e-09	-1.78212	-1.06538e-09
58752529	chr8:58752529:C:T	6.28598e-09	-0.724951	-1.29702
58752901	chr8:58752901:C:T	1.46377e-08	-3.2746e-10	-1.17669
58752963	chr8:58752963:A:G	5.69086e-09	-0.781252	-1.34017
58753030	chr8:58753030:A:G	5.95704e-09	-0.732954	-1.34276
58753259	chr8:58753259:G:A	1.03016e-08	-3.2746e-10	-1.52799
58753508	chr8:58753508:T:C	2.79347e-08	-0.809102	0.278683
58753715	chr8:58753715:C:A	1.65473e-08	-1.05406	-1.06538e-09
58753868	chr8:58753868:G:A	1.26873e-08	-3.2746e-10	-1.31969
58754226	chr8:58754226:A:G	1.00731e-08	-3.2746e-10	-1.55042
58754395	chr8:58754395:A:T	2.76939e-08	-0.788759	0.249684
58754854	chr8:58754854:A:G	2.78349e-08	-0.783683	0.249684
58755543	chr8:58755543:C:T	1.13965e-08	-3.2746e-10	-1.42698
58755587	chr8:58755587:T:C	1.07749e-08	-0.827704	-0.655364
58755598	chr8:58755598:T:C	1.28193e-08	-0.765495	-0.543842
58755878	chr8:58755878:T:C	8.86261e-09	-1.67845	-1.06538e-09
58756074	chr8:58756074:G:A	2.11818e-08	-0.853429	0.0462821
58756220	chr8:58756220:T:C	2.30789e-08	-0.923287	0.201917
58756221	chr8:58756221:A:G	2.30532e-08	-0.920712	0.19823
58756222	chr8:58756222:C:T	1.69067e-07	-3.2746e-10	1.27001
58756566	chr8:58756566:T:C	3.60618e-09	-0.99308	-1.58456
58756882	chr8:58756882:C:G	1.05412e-08	-3.2746e-10	-1.505
58756971	chr8:58756971:T:C	1.52464e-08	-3.2746e-10	-1.13594
58757498	chr8:58757498:G:C	1.44079e-08	-0.917229	-0.275285
58757624	chr8:58757624:C:T	1.3006e-08	-3.2746e-10	-1.29488
58757932	chr8:58757932:A:G	8.62778e-09	-1.7053	-1.06538e-09
58758081	chr8:58758081:A:G	4.09311e-08	-3.2746e-10	-0.148397
58758272	chr8:58758272:T:C	1.80703e-08	-0.879853	-0.0861685
58758319	chr8:58758319:C:T	1.03702e-08	-3.2746e-10	-1.52135
58758572	chr8:58758572:TG:T	1.58521e-09	-1.81529	-1.58428
58758941	chr8:58758941:T:A	1.65913e-08	-1.05141	-1.06538e-09
58759096	chr8:58759096:T:A	1.23424e-08	-3.2746e-10	-1.34725
58759722	chr8:58759722:G:GC	1.58743e-09	-1.81392	-1.58425
58760101	chr8:58760101:G:A	1.19044e-08	-3.2746e-10	-1.38338
58760566	chr8:58760566:T:G	1.83446e-09	-1.66969	-1.58385
58760868	chr8:58760868:G:C	1.41644e-08	-1.20956	-1.06538e-09
58760873	chr8:58760873:T:C	4.56593e-09	-0.83877	-1.50289
58760884	chr8:58760884:G:T	1.63812e-08	-1.06415	-1.06538e-09
58761092	chr8:58761092:A:G	1.02543e-08	-3.2746e-10	-1.53259
58761291	chr8:58761291:A:C	1.92618e-09	-1.81279	-1.39196
58761370	chr8:58761370:G:A	4.69472e-09	-0.831268	-1.48258
58761478	chr8:58761478:T:C	4.10454e-09	-0.988738	-1.45946
58762203	chr8:58762203:G:A	9.79396e-09	-3.2746e-10	-1.57852
58762463	chr8:58762463:T:C	1.06637e-08	-3.2746e-10	-1.49344
58762567	chr8:58762567:T:C	1.07457e-08	-3.2746e-10	-1.48578
58762655	chr8:58762655:T:C	2.03846e-09	-1.67276	-1.47534
58763654	chr8:58763654:C:T	1.60825e-09	-1.80504	-1.5801
58763784	chr8:58763784:A:G	2.3142e-09	-1.49046	-1.53077
58763842	chr8:58763842:G:A	1.00489e-08	0.000320586	-1.55315
58764475	chr8:58764475:C:T	9.9478e-09	-3.2746e-10	-1.56294
58764507	chr8:58764507:C:T	9.77281e-09	-3.2746e-10	-1.58068
58764531	chr8:58764531:G:A	9.96005e-09	-3.2746e-10	-1.56171
58764551	chr8:58764551:G:A	1.39069e-08	-3.2746e-10	-1.2279
58764758	chr8:58764758:A:G	2.71084e-09	-1.47136	-1.39167
58764889	chr8:58764889:A:C	2.58241e-09	-1.47401	-1.43755
58764938	chr8:58764938:C:A	9.7502e-09	-3.2746e-10	-1.583
58765036	chr8:58765036:T:C	1.40631e-08	-3.2746e-10	-1.21673
58765040	chr8:58765040:C:T	9.84784e-09	-3.2746e-10	-1.57304
58765384	chr8:58765384:G:A	1.1948e-08	-3.2746e-10	-1.37972
58765418	chr8:58765418:T:C	2.08119e-09	-1.76117	-1.36618
58766167	chr8:58766167:T:C	2.022e-08	-3.2746e-10	-0.853618
58766723	chr8:58766723:C:T	2.36775e-09	-1.48694	-1.51141
58766799	chr8:58766799:A:C	1.40773e-08	-1.21572	-1.06538e-09
58766816	chr8:58766816:A:G	1.16498e-08	-3.2746e-10	-1.405
58767410	chr8:58767410:C:A	9.77204e-09	-3.2746e-10	-1.58076
58767419	chr8:58767419:A:G	1.46883e-08	-1.17324	-1.06538e-09
58767450	chr8:58767450:A:C	1.80704e-09	-1.68486	-1.58374
58767489	chr8:58767489:T:G	1.03054e-08	0.0358303	-1.56345
58767574	chr8:58767574:G:A	1.67133e-08	-3.2746e-10	-1.04409
58768114	chr8:58768114:C:T	1.61012e-09	-1.81101	-1.57297
58768209	chr8:58768209:A:G	1.0673e-08	-3.2746e-10	-1.49257
58768293	chr8:58768293:A:C	1.08409e-08	-1.47696	-1.06538e-09
58768657	chr8:58768657:T:C	1.29664e-08	-1.29792	-1.06538e-09
58768759	chr8:58768759:G:GA	1.02252e-08	-3.2746e-10	-1.53543
58768767	chr8:58768767:T:C	2.36517e-09	-1.48038	-1.51906
58769173	chr8:58769173:G:A	1.3973e-08	-1.22316	-1.06538e-09
58769435	chr8:58769435:G:GT	7.74514e-09	-1.81322	-1.06538e-09
58769488	chr8:58769488:C:T	7.86295e-09	-1.79813	-1.06538e-09
58769855	chr8:58769855:G:A	2.08019e-09	-1.81487	-1.31296
58770112	chr8:58770112:A:G	1.9295e-09	-1.78126	-1.42177
58770609	chr8:58770609:G:T	1.00066e-08	-3.2746e-10	-1.55704
58770722	chr8:58770722:C:T	9.84491e-09	-3.2746e-10	-1.57333
58770782	chr8:58770782:C:T	4.08278e-08	-3.2746e-10	-0.150926
58770797	chr8:58770797:G:A	1.6609e-09	-1.7752	-1.57773
58770807	chr8:58770807:A:G	7.91478e-09	-1.79156	-1.06538e-09
58770842	chr8:58770842:T:A	1.88891e-09	-1.79304	-1.43125
58770911	chr8:58770911:C:T	1.66186e-09	-1.77055	-1.5818
58771013	chr8:58771013:G:A	9.75582e-09	-3.2746e-10	-1.58242
58771127	chr8:58771127:A:G	1.74377e-09	-1.77711	-1.52713
58771145	chr8:58771145:T:G	1.15748e-08	-3.2746e-10	-1.41146
58771221	chr8:58771221:C:T	1.02479e-08	-3.2746e-10	-1.53321
58771409	chr8:58771409:C:T	1.01949e-08	-3.2746e-10	-1.5384
58771621	chr8:58771621:A:C	1.66461e-09	-1.77152	-1.57918
58771826	chr8:58771826:C:G	1.59015e-09	-1.81195	-1.58451
58771877	chr8:58771877:C:T	2.37931e-09	-1.68389	-1.30959
58771878	chr8:58771878:C:T	1.10644e-08	-3.2746e-10	-1.45655
58771889	chr8:58771889:G:A	1.08889e-08	-3.2746e-10	-1.47254
58771897	chr8:58771897:T:C	2.19074e-09	-1.80692	-1.26913
58771939	chr8:58771939:C:T	1.07833e-08	-3.2746e-10	-1.48229
58772355	chr8:58772355:A:G	1.12551e-08	-3.2746e-10	-1.43946
58772556	chr8:58772556:G:A	9.83246e-09	-3.2746e-10	-1.5746
58772626	chr8:58772626:C:A	1.76116e-09	-1.7191	-1.57522
58772650	chr8:58772650:G:A	2.86048e-09	-1.59234	-1.21696
58772882	chr8:58772882:C:T	1.73432e-09	-1.80395	-1.50572
58773064	chr8:58773064:T:G	1.91722e-08	-3.2746e-10	-0.906826
58773087	chr8:58773087:A:G	3.43302e-08	-0.324263	-1.06538e-09
58773208	chr8:58773208:T:C	2.27194e-09	-1.57975	-1.4599
58773311	chr8:58773311:C:T	1.13495e-08	-3.2746e-10	-1.43112
58773533	chr8:58773533:T:G	2.0023e-09	-1.62938	-1.53661
58773601	chr8:58773601:G:T	1.94433e-09	-1.66206	-1.53331
58773750	chr8:58773750:T:C	1.10707e-08	-3.2746e-10	-1.45599
58773908	chr8:58773908:A:G	1.99026e-09	-1.60872	-1.56331
58773931	chr8:58773931:C:T	1.10633e-08	-3.2746e-10	-1.45666
58774114	chr8:58774114:C:G	9.89411e-09	-3.2746e-10	-1.56835
58775004	chr8:58775004:G:A	9.73542e-09	-3.2746e-10	-1.58452
58775311	chr8:58775311:C:T	2.66033e-09	-1.53753	-1.34431
58775730	chr8:58775730:T:A	1.08892e-08	-3.2746e-10	-1.47252
58775733	chr8:58775733:C:T	2.35353e-09	-1.53286	-1.47151
58775898	chr8:58775898:G:T	4.84293e-08	0.0198162	-1.06538e-09
58776134	chr8:58776134:G:C	1.73382e-09	-1.81363	-1.49633
58776330	chr8:58776330:G:A	8.21529e-09	-1.75429	-1.06538e-09
58776468	chr8:58776468:G:A	1.99591e-08	-3.2746e-10	-0.866602
58776554	chr8:58776554:A:G	1.98567e-09	-1.6457	-1.52863
58776691	chr8:58776691:A:G	2.57536e-09	-1.58874	-1.32556
58776811	chr8:58776811:C:T	1.15919e-08	-3.2746e-10	-1.40998
58777685	chr8:58777685:G:A	1.11668e-08	-3.2746e-10	-1.44734
58777823	chr8:58777823:A:G	9.20348e-09	-1.64071	-1.06538e-09
58777830	chr8:58777830:A:T	1.12971e-08	-3.2746e-10	-1.43574
58777978	chr8:58777978:C:A	8.15979e-09	-1.76107	-1.06538e-09
58778066	chr8:58778066:C:T	8.45623e-09	-1.72538	-1.06538e-09
58778441	chr8:58778441:G:A	7.84792e-09	-1.80004	-1.06538e-09
58778542	chr8:58778542:A:C	2.06371e-09	-1.63926	-1.49652
58778631	chr8:58778631:C:T	1.00071e-08	-3.2746e-10	-1.55699
58779080	chr8:58779080:C:A	2.31688e-09	-1.53538	-1.48469
58779245	chr8:58779245:G:A	1.404e-08	-3.2746e-10	-1.21838
58779364	chr8:58779364:C:T	9.90991e-09	-3.2746e-10	-1.56675
58779525	chr8:58779525:C:T	1.4643e-08	-3.2746e-10	-1.17632
58779565	chr8:58779565:A:G	8.94643e-09	-1.66903	-1.06538e-09
58779873	chr8:58779873:G:A	3.10328e-08	-3.2746e-10	-0.425245
58779912	chr8:58779912:C:T	1.09278e-08	-3.2746e-10	-1.46898
58780112	chr8:58780112:C:G	1.73105e-09	-1.81339	-1.49817
58781590	chr8:58781590:C:CA	8.15301e-09	-1.7619	-1.06538e-09
58781602	chr8:58781602:T:C	1.5437e-08	-3.2746e-10	-1.12352
58781630	chr8:58781630:A:G	1.18974e-08	-3.2746e-10	-1.38397
58781673	chr8:58781673:T:C	2.33861e-08	-3.2746e-10	-0.708146
58782068	chr8:58782068:A:G	2.73169e-09	-1.54324	-1.31213
58782337	chr8:58782337:A:G	1.25563e-08	-3.2746e-10	-1.33007
58782386	chr8:58782386:G:C	1.05869e-08	-3.2746e-10	-1.50067
58782632	chr8:58782632:G:T	1.61422e-09	-1.81188	-1.56956
58783042	chr8:58783042:A:G	1.30329e-08	-3.2746e-10	-1.29281
58783158	chr8:58783158:A:G	1.03203e-08	-3.2746e-10	-1.52617
58783175	chr8:58783175:G:A	3.10342e-09	-1.52199	-1.20579
58783387	chr8:58783387:A:T	2.40245e-09	-1.56508	-1.41872
58783586	chr8:58783586:C:T	1.86732e-08	-3.2746e-10	-0.933201
58784771	chr8:58784771:CT:C	9.73864e-09	-3.2746e-10	-1.58419
58785311	chr8:58785311:G:A	1.0624e-08	-3.2746e-10	-1.49717
58785450	chr8:58785450:C:T	1.62743e-08	-3.2746e-10	-1.0707
58785812	chr8:58785812:C:T	3.12988e-09	-1.7437	-0.975593
58785870	chr8:58785870:T:C	2.42132e-09	-1.81396	-1.16202
58786147	chr8:58786147:T:C	2.23698e-09	-1.81343	-1.24173
58786262	chr8:58786262:C:T	2.73706e-09	-1.67741	-1.17599
58786740	chr8:58786740:A:C	2.40302e-09	-1.80927	-1.17429
58787082	chr8:58787082:A:G	1.56441e-08	-3.2746e-10	-1.1102
58787452	chr8:58787452:G:A	1.72223e-09	-1.81455	-1.50212
58787480	chr8:58787480:C:T	2.17995e-08	-3.2746e-10	-0.7784
58787502	chr8:58787502:A:C	1.97727e-08	-3.2746e-10	-0.875988
58787682	chr8:58787682:G:A	1.50551e-08	-3.2746e-10	-1.14857
58787761	chr8:58787761:G:A	2.0549e-08	-0.837478	-1.06538e-09
58788644	chr8:58788644:A:C	7.94039e-09	-1.78833	-1.06538e-09
58788752	chr8:58788752:TGC:T	1.59693e-08	-3.2746e-10	-1.08962
58788760	chr8:58788760:C:T	1.11355e-08	-3.2746e-10	-1.45015
58788774	chr8:58788774:T:C	3.18978e-09	-1.59199	-1.10835
58788806	chr8:58788806:C:T	3.14458e-09	-1.59718	-1.11743
58788867	chr8:58788867:C:T	3.06849e-09	-1.61735	-1.12175
58788899	chr8:58788899:C:G	3.05167e-09	-1.61989	-1.12471
58788934	chr8:58788934:A:T	1.7605e-08	-1.76407	0.771967
58788951	chr8:58788951:G:A	3.03516e-09	-1.62384	-1.12618
58788954	chr8:58788954:T:C	3.0326e-09	-1.62692	-1.12394
58789140	chr8:58789140:C:A	2.50141e-09	-1.66554	-1.2779
58789198	chr8:58789198:G:A	2.51772e-09	-1.65242	-1.28451
58789350	chr8:58789350:C:T	2.71441e-08	-3.2746e-10	-0.559128
58789383	chr8:58789383:A:G	2.41427e-09	-1.67336	-1.30553
58789743	chr8:58789743:A:T	2.54587e-09	-1.66141	-1.2644
58789784	chr8:58789784:G:T	2.48406e-09	-1.66588	-1.28451
58789851	chr8:58789851:G:GAGA	2.49821e-09	-1.66341	-1.28131
58790114	chr8:58790114:T:C	2.44135e-09	-1.66808	-1.29966
58790115	chr8:58790115:G:T	2.45943e-09	-1.6607	-1.29966
58790218	chr8:58790218:C:T	2.51052e-09	-1.65529	-1.28451
58790325	chr8:58790325:G:A	7.92435e-09	-1.79035	-1.06538e-09
58790357	chr8:58790357:T:G	2.5275e-09	-1.64922	-1.28384
58790433	chr8:58790433:G:A	2.46657e-09	-1.66582	-1.29164
58790492	chr8:58790492:G:A	2.47241e-09	-1.67456	-1.28053
58790669	chr8:58790669:A:G	2.45326e-09	-1.67836	-1.28451
58790731	chr8:58790731:A:T	7.01219e-09	-0.815779	-1.09686
58790734	chr8:58790734:T:A	2.5229e-09	-1.65417	-1.28071
58790908	chr8:58790908:T:A	2.48363e-09	-1.6619	-1.28866
58791001	chr8:58791001:T:C	3.96026e-09	-1.08134	-1.40264
58791059	chr8:58791059:T:C	2.47753e-09	-1.6602	-1.29283
58791206	chr8:58791206:A:T	2.26875e-08	-3.2746e-10	-0.738472
58791356	chr8:58791356:C:T	2.4878e-09	-1.65637	-1.29252
58791390	chr8:58791390:A:G	2.5433e-09	-1.65232	-1.2745
58791450	chr8:58791450:T:C	1.84494e-09	-1.73216	-1.51568
58791452	chr8:58791452:C:T	1.02824e-08	-3.2746e-10	-1.52986
58791749	chr8:58791749:G:A	2.54221e-09	-1.6375	-1.28976
58791878	chr8:58791878:A:G	7.73175e-09	-1.81495	-1.06538e-09
58792014	chr8:58792014:T:G	2.48109e-09	-1.61769	-1.3339
58793054	chr8:58793054:G:A	3.29548e-09	-1.4868	-1.18094
58793176	chr8:58793176:G:C	1.77061e-08	-1.74032	0.753939
58793521	chr8:58793521:AC:A	2.901e-09	-1.53522	-1.26001
58793533	chr8:58793533:C:T	1.07987e-08	-3.2746e-10	-1.48087
58793610	chr8:58793610:A:G	1.21385e-08	-3.2746e-10	-1.36391
58793789	chr8:58793789:A:G	1.65549e-09	-1.77762	-1.57857
58793952	chr8:58793952:G:A	1.23293e-08	-3.2746e-10	-1.34831
58794312	chr8:58794312:G:A	1.56686e-08	-3.2746e-10	-1.10863
58794439	chr8:58794439:T:G	2.22711e-09	-1.58403	-1.47555
58794651	chr8:58794651:C:T	1.06315e-08	-3.2746e-10	-1.49647
58794655	chr8:58794655:C:T	9.73364e-09	-3.2746e-10	-1.5847
58794793	chr8:58794793:A:C	2.06948e-08	-3.2746e-10	-0.830407
58794866	chr8:58794866:A:T	2.24926e-08	-3.2746e-10	-0.747101
58794971	chr8:58794971:G:A	1.51597e-08	-3.2746e-10	-1.14165
58795392	chr8:58795392:C:T	2.72274e-08	-3.2746e-10	-0.556063
58795426	chr8:58795426:A:G	7.86756e-09	-1.79754	-1.06538e-09
58795515	chr8:58795515:A:G	1.02073e-08	-3.2746e-10	-1.53719
58795750	chr8:58795750:C:T	2.15883e-09	-1.50666	-1.58407
58796017	chr8:58796017:G:A	1.88836e-08	-3.2746e-10	-0.921992
58797071	chr8:58797071:G:C	1.9787e-08	-3.2746e-10	-0.875261
58797338	chr8:58797338:G:A	1.75695e-08	-3.2746e-10	-0.994126
58797691	chr8:58797691:A:G	2.8322e-09	-1.4738	-1.34544
58797827	chr8:58797827:T:C	1.29082e-08	-0.2676	-1.03483
58798193	chr8:58798193:G:A	2.07435e-08	-1.27195	0.4439
58798213	chr8:58798213:C:T	1.75023e-08	-3.2746e-10	-0.997956
58798405	chr8:58798405:A:G	1.75325e-08	-3.2746e-10	-0.996233
58799123	chr8:58799123:G:A	3.57048e-06	3.66716	0.653012
58799151	chr8:58799151:T:C	2.51266e-09	-1.56023	-1.37872
58799261	chr8:58799261:A:G	2.12274e-08	-3.2746e-10	-0.804997
58799415	chr8:58799415:T:A	1.66068e-08	-3.2746e-10	-1.05048
58799416	chr8:58799416:T:C	1.8004e-08	-3.2746e-10	-0.969695
58799516	chr8:58799516:T:C	1.63684e-08	-3.2746e-10	-1.06494
58799584	chr8:58799584:A:G	9.74514e-09	-3.2746e-10	-1.58352
58799611	chr8:58799611:T:C	9.24673e-09	-1.25043	-0.385588
58799728	chr8:58799728:G:A	3.14325e-08	-0.412446	-1.06538e-09
58799804	chr8:58799804:T:C	4.71987e-09	-0.724425	-1.58408
58799859	chr8:58799859:G:A	1.92719e-08	-3.2746e-10	-0.901642
58799909	chr8:58799909:C:T	3.98383e-08	-1.81522	1.63976
58800069	chr8:58800069:A:G	2.35535e-08	-3.2746e-10	-0.701013
58800246	chr8:58800246:T:C	1.0042e-08	-3.2746e-10	-1.55351
58800302	chr8:58800302:A:T	2.42828e-08	-3.2746e-10	-0.670522
58800332	chr8:58800332:T:G	1.51902e-08	-0.663879	-0.475758
58800567	chr8:58800567:C:G	1.20407e-08	-3.2746e-10	-1.372
58800640	chr8:58800640:A:G	5.01966e-09	-0.662918	-1.58401
58800684	chr8:58800684:A:G	2.4653e-08	-3.2746e-10	-0.655391
58801006	chr8:58801006:C:T	1.6041e-08	-3.2746e-10	-1.08514
58801066	chr8:58801066:T:G	1.19607e-08	-1.11283	-0.265833
58801150	chr8:58801150:T:C	1.6295e-08	-3.2746e-10	-1.06943
58801152	chr8:58801152:C:T	1.59821e-08	-3.2746e-10	-1.08882
58801312	chr8:58801312:G:A	1.59821e-08	-3.2746e-10	-1.08882
58801321	chr8:58801321:A:G	1.59821e-08	-3.2746e-10	-1.08882
58803413	chr8:58803413:C:T	2.64995e-09	-1.5246	-1.36115
58804015	chr8:58804015:G:A	1.55889e-08	-3.2746e-10	-1.11373
58804079	chr8:58804079:A:G	1.55889e-08	-3.2746e-10	-1.11373
58804088	chr8:58804088:A:G	1.94604e-08	-1.81495	0.923042
58804258	chr8:58804258:G:C	1.03674e-06	3.69174	-0.608189
58804332	chr8:58804332:A:G	1.70993e-08	-3.2746e-10	-1.02125
58804355	chr8:58804355:G:A	1.41582e-08	-3.2746e-10	-1.20999
58804394	chr8:58804394:C:T	1.08298e-08	-3.2746e-10	-1.47799
58804454	chr8:58804454:T:C	1.70886e-08	-3.2746e-10	-1.02187
58804643	chr8:58804643:A:G	1.45071e-08	-3.2746e-10	-1.18565
58804701	chr8:58804701:C:T	6.90932e-09	-0.343745	-1.58367
58804979	chr8:58804979:C:T	9.73389e-09	-3.2746e-10	-1.58467
58805043	chr8:58805043:C:T	9.77323e-09	-3.2746e-10	-1.58064
58805154	chr8:58805154:A:C	8.88437e-09	-1.67599	-1.06538e-09
58805201	chr8:58805201:T:C	2.20235e-08	-3.2746e-10	-0.76818
58805216	chr8:58805216:A:T	2.14415e-08	-0.794961	-1.06538e-09
58805329	chr8:58805329:G:A	8.63862e-09	-1.70405	-1.06538e-09
58806137	chr8:58806137:C:T	4.0023e-09	-1.2696	-1.20382
58806208	chr8:58806208:T:C	5.27173e-09	-1.77224	-0.425692
58806852	chr8:58806852:T:C	1.3052e-08	-1.29135	-1.06538e-09
58807809	chr8:58807809:C:T	1.65592e-08	-3.2746e-10	-1.05335
58808433	chr8:58808433:A:AAGAAATGCCC	1.36388e-08	-3.2746e-10	-1.24737
58809093	chr8:58809093:A:G	1.14335e-08	-3.2746e-10	-1.42374
58809738	chr8:58809738:G:A	1.03398e-08	-3.2746e-10	-1.52429
58809846	chr8:58809846:T:C	2.75901e-09	-1.27339	-1.57203
58810812	chr8:58810812:C:A	2.63912e-09	-1.30898	-1.58086
58811129	chr8:58811129:T:C	9.75248e-09	-3.2746e-10	-1.58277
58812037	chr8:58812037:T:A	1.66617e-09	-1.79876	-1.551
58812043	chr8:58812043:G:A	7.49077e-09	-1.51228	-0.334336
58812127	chr8:58812127:C:T	7.27127e-08	-3.2746e-10	0.426228
58812489	chr8:58812489:A:G	2.09425e-09	-1.80856	-1.31253
58812856	chr8:58812856:C:T	2.26626e-08	-3.2746e-10	-0.739572
58812942	chr8:58812942:A:C	2.15767e-08	-1.63664	0.847965
58813669	chr8:58813669:C:T	8.54827e-09	-1.71456	-1.06538e-09
58814072	chr8:58814072:A:G	1.36345e-08	-1.24769	-1.06538e-09
58814130	chr8:58814130:A:G	2.91358e-08	-3.2746e-10	-0.488319
58814172	chr8:58814172:G:T	1.1998e-07	-3.2746e-10	0.927041
58814545	chr8:58814545:G:A	1.02546e-08	-3.2746e-10	-1.53256
58814771	chr8:58814771:T:G	1.96207e-08	-3.2746e-10	-0.883701
58814894	chr8:58814894:T:C	5.21641e-09	-0.847399	-1.36108
58814898	chr8:58814898:T:C	1.13424e-08	-3.2746e-10	-1.43174
58814988	chr8:58814988:G:A	1.49549e-08	-3.2746e-10	-1.15525
58815069	chr8:58815069:A:G	1.64683e-08	-3.2746e-10	-1.05885
58815092	chr8:58815092:A:AC	6.31569e-08	-1.02362	1.30896
58815777	chr8:58815777:T:C	1.01854e-08	-3.2746e-10	-1.53934
58816679	chr8:58816679:C:T	1.4599e-08	-3.2746e-10	-1.17934
58817279	chr8:58817279:C:T	1.11906e-08	-3.2746e-10	-1.44522
58817811	chr8:58817811:T:A	1.14661e-08	-3.2746e-10	-1.4209
58817843	chr8:58817843:AAT:A	9.83225e-09	-3.2746e-10	-1.57462
58817854	chr8:58817854:CTG:C	1.73305e-08	-3.2746e-10	-1.00782
58818289	chr8:58818289:T:C	7.02291e-09	-1.69564	-0.215476
58818332	chr8:58818332:T:C	2.4452e-09	-1.75137	-1.21479
58818459	chr8:58818459:A:G	4.78005e-09	-1.8033	-0.492542
58818636	chr8:58818636:CA:C	7.75278e-09	-1.43264	-0.379599
58818686	chr8:58818686:G:A	2.00441e-08	-3.2746e-10	-0.862352
58818783	chr8:58818783:A:G	7.40684e-09	-1.69995	-0.157934
58818784	chr8:58818784:C:G	1.02608e-08	-3.2746e-10	-1.53196
58818890	chr8:58818890:G:T	8.92264e-09	-1.77179	0.100094
58819353	chr8:58819353:A:ATG	1.11166e-08	-3.2746e-10	-1.45185
58819490	chr8:58819490:T:A	6.51418e-09	-1.30138	-0.684931
58819516	chr8:58819516:C:T	7.74161e-09	-1.81368	-1.06538e-09
58820210	chr8:58820210:C:A	1.54334e-08	-3.2746e-10	-1.12376
58820345	chr8:58820345:G:T	2.12292e-08	-3.2746e-10	-0.804911
58820819	chr8:58820819:A:G	1.41555e-08	-1.78948	0.579295
58821373	chr8:58821373:C:T	1.2911e-08	-3.2746e-10	-1.30221
58821761	chr8:58821761:G:A	5.18264e-09	-0.853875	-1.3611
58822388	chr8:58822388:C:G	1.29159e-08	-3.2746e-10	-1.30183
58822420	chr8:58822420:C:T	9.79617e-09	-3.2746e-10	-1.5783
58822787	chr8:58822787:A:C	3.63509e-08	-3.2746e-10	-0.267069
58822930	chr8:58822930:T:C	2.34502e-09	-1.45825	-1.54975
58823030	chr8:58823030:G:A	1.32829e-08	-3.2746e-10	-1.27381
58823065	chr8:58823065:C:T	2.60758e-09	-1.73256	-1.16931
58823317	chr8:58823317:G:A	1.42314e-08	-3.2746e-10	-1.20484
58823841	chr8:58823841:T:C	2.00892e-09	-1.81159	-1.3511
58824086	chr8:58824086:AC:A	5.26332e-09	-1.58982	-0.60971
58824203	chr8:58824203:G:A	4.26153e-09	-1.68168	-0.72898
58824392	chr8:58824392:G:T	2.01818e-09	-1.75174	-1.40635
58824477	chr8:58824477:C:T	3.32832e-08	-0.355237	-1.06538e-09
58824920	chr8:58824920:A:G	1.02508e-08	-0.392625	-1.1403
58825943	chr8:58825943:T:C	6.17124e-08	-3.2746e-10	0.262197
58826215	chr8:58826215:T:C	1.38885e-08	-3.2746e-10	-1.22923
58826268	chr8:58826268:C:T	1.18815e-08	-3.2746e-10	-1.3853
58826354	chr8:58826354:G:A	3.83705e-09	-1.43237	-1.08321
58826457	chr8:58826457:C:T	9.59963e-09	-1.59856	-1.06538e-09
58826479	chr8:58826479:C:G	7.95294e-09	-1.78675	-1.06538e-09
58826581	chr8:58826581:C:T	1.66045e-09	-1.80976	-1.54344
58826879	chr8:58826879:A:C	1.87743e-09	-1.76441	-1.46597
58827931	chr8:58827931:G:A	7.12352e-09	-1.31755	-0.57934
58827956	chr8:58827956:A:C	8.01411e-09	-1.77908	-1.06538e-09
58828079	chr8:58828079:T:A	9.78979e-09	-3.2746e-10	-1.57895
58828423	chr8:58828423:T:C	4.95264e-09	-1.39765	-0.862721
58828432	chr8:58828432:T:C	9.74872e-09	-3.2746e-10	-1.58315
58829489	chr8:58829489:C:G	1.6996e-08	0.389163	-1.41647
58829642	chr8:58829642:G:A	3.85765e-08	-3.2746e-10	-0.207645
58829703	chr8:58829703:A:G	1.00458e-08	-3.2746e-10	-1.55313
58829844	chr8:58829844:A:AAAATTATC	1.035e-08	0.0349993	-1.5583
58830080	chr8:58830080:G:C	2.51317e-08	-1.3622	0.726036
58830578	chr8:58830578:T:C	1.07172e-08	-3.2746e-10	-1.48844
58830619	chr8:58830619:T:C	1.8112e-09	-1.74456	-1.52174
58830628	chr8:58830628:A:G	1.00083e-08	-3.2746e-10	-1.55688
58831205	chr8:58831205:G:A	1.40781e-08	-3.2746e-10	-1.21567
58831663	chr8:58831663:C:T	1.14981e-08	0.0191284	-1.43723
58831765	chr8:58831765:A:G	5.44735e-09	-1.13243	-1.03273
58832435	chr8:58832435:T:G	2.70339e-08	-0.563197	-1.06538e-09
58833366	chr8:58833366:T:C	1.09003e-08	-0.234313	-1.23718
58833860	chr8:58833860:G:T	2.35096e-08	-3.2746e-10	-0.70288
58834157	chr8:58834157:C:T	1.50683e-08	0.289202	-1.4369
58834887	chr8:58834887:A:G	9.74703e-09	-3.2746e-10	-1.58333
58835578	chr8:58835578:A:T	2.40925e-09	-1.71869	-1.26228
58836404	chr8:58836404:C:T	1.10339e-08	-3.2746e-10	-1.45932
58836563	chr8:58836563:C:A	2.6945e-09	-1.6327	-1.23638
58837201	chr8:58837201:T:C	1.34642e-08	-3.2746e-10	-1.26025
58837954	chr8:58837954:G:A	1.37742e-08	-3.2746e-10	-1.23749
58838891	chr8:58838891:G:A	9.83067e-09	-3.2746e-10	-1.57478
58839435	chr8:58839435:A:G	1.70906e-08	-1.29276	0.271
58840149	chr8:58840149:T:C	2.38963e-09	-1.73055	-1.2586
58840252	chr8:58840252:C:T	2.73712e-08	-3.2746e-10	-0.550799
58840422	chr8:58840422:G:A	1.95125e-09	-1.8152	-1.37662
58840429	chr8:58840429:T:C	2.18488e-09	-1.77212	-1.3066
58840685	chr8:58840685:C:T	2.11516e-08	-3.2746e-10	-0.808574
58840767	chr8:58840767:T:G	2.72164e-09	-1.42843	-1.43062
58840795	chr8:58840795:C:T	3.3142e-08	-0.359487	-1.06538e-09
58840887	chr8:58840887:C:T	1.40976e-08	0.230337	-1.44462
58841369	chr8:58841369:G:A	9.98086e-09	-1.15251	-0.407105
58841495	chr8:58841495:G:A	4.6591e-08	-3.2746e-10	-0.0188815
58841574	chr8:58841574:C:T	9.74592e-09	-3.2746e-10	-1.58344
58841657	chr8:58841657:G:A	2.75515e-08	-3.2746e-10	-0.544231
58841732	chr8:58841732:C:T	2.87364e-09	-1.42506	-1.37965
58841808	chr8:58841808:G:A	3.90445e-09	-1.79846	-0.699712
58842440	chr8:58842440:C:G	1.37942e-08	-3.2746e-10	-1.23604
58842618	chr8:58842618:C:T	4.56029e-09	-1.47101	-0.871897
58844339	chr8:58844339:G:A	1.64273e-09	-1.80234	-1.56159
58846246	chr8:58846246:G:T	4.7761e-09	-1.47238	-0.824287
58846309	chr8:58846309:C:T	2.11932e-08	-3.2746e-10	-0.806607
58847020	chr8:58847020:T:A	8.07663e-09	-1.03033	-0.740986
58847143	chr8:58847143:G:T	8.91607e-09	-1.67243	-1.06538e-09
58847248	chr8:58847248:A:G	9.88539e-09	-3.2746e-10	-1.56923
58847463	chr8:58847463:G:A	9.75647e-09	-3.2746e-10	-1.58236
58848281	chr8:58848281:G:A	2.79686e-09	-1.64098	-1.19081
58848372	chr8:58848372:AC:A	1.71908e-08	-3.2746e-10	-1.01591
58848435	chr8:58848435:C:T	1.98782e-08	-3.2746e-10	-0.870666
58848903	chr8:58848903:T:G	1.13898e-08	-3.2746e-10	-1.42757
58848917	chr8:58848917:G:GGT	4.66682e-08	-0.0172261	-1.06538e-09
58849395	chr8:58849395:C:G	2.9506e-09	-1.31969	-1.45859
58849833	chr8:58849833:A:T	1.54783e-08	0.229764	-1.35061
58849990	chr8:58849990:G:T	1.01254e-08	-3.2746e-10	-1.54524
58850003	chr8:58850003:C:G	1.42065e-08	0.217585	-1.42418
58850077	chr8:58850077:T:C	8.12735e-09	-1.76505	-1.06538e-09
58850348	chr8:58850348:G:A	1.47342e-08	-3.2746e-10	-1.17012
58850514	chr8:58850514:G:A	1.25663e-08	-3.2746e-10	-1.32927
58850547	chr8:58850547:TGA:T	1.37303e-08	-3.2746e-10	-1.24068
58850622	chr8:58850622:G:A	5.05747e-09	-1.41972	-0.8197
58851094	chr8:58851094:G:A	1.02472e-08	-3.2746e-10	-1.53329
58851187	chr8:58851187:A:T	2.10662e-08	-0.812618	-1.06538e-09
58851189	chr8:58851189:A:T	1.89419e-08	-0.918912	-1.06538e-09
58851191	chr8:58851191:A:T	1.08258e-08	-1.47836	-1.06538e-09
58851193	chr8:58851193:A:T	4.73645e-09	-1.35863	-0.946366
58851238	chr8:58851238:G:A	1.05651e-08	-3.2746e-10	-1.50273
58851245	chr8:58851245:T:G	1.1857e-08	-1.38737	-1.06538e-09
58851351	chr8:58851351:T:C	8.41892e-09	-1.17979	-0.550013
58851849	chr8:58851849:A:G	1.42402e-08	-3.2746e-10	-1.20422
58852311	chr8:58852311:G:T	1.1567e-08	-3.2746e-10	-1.41213
58852942	chr8:58852942:C:G	4.56903e-09	-1.76153	-0.57946
58853111	chr8:58853111:C:T	1.48944e-08	-3.2746e-10	-1.15931
58853273	chr8:58853273:T:C	1.8337e-08	-3.2746e-10	-0.951365
58853572	chr8:58853572:C:T	5.19461e-09	-1.70612	-0.506545
58853694	chr8:58853694:G:A	3.3118e-08	-3.2746e-10	-0.360212
58854181	chr8:58854181:C:T	5.02126e-09	-1.80549	-0.441113
58854429	chr8:58854429:TC:T	2.26335e-09	-1.68155	-1.36189
58854664	chr8:58854664:C:T	6.09354e-09	-1.6682	-0.384855
58854678	chr8:58854678:G:C	9.78523e-09	-3.2746e-10	-1.57941
58854746	chr8:58854746:G:C	1.01373e-08	-3.2746e-10	-1.54407
58855416	chr8:58855416:A:T	1.56768e-08	-3.2746e-10	-1.1081
58855560	chr8:58855560:C:G	1.52509e-08	-3.2746e-10	-1.13565
58856222	chr8:58856222:G:C	1.54084e-08	-3.2746e-10	-1.12538
58856233	chr8:58856233:T:C	1.5422e-08	-3.2746e-10	-1.1245
58856380	chr8:58856380:TTTAG:T	1.13134e-08	-3.2746e-10	-1.4343
58856398	chr8:58856398:C:T	8.77065e-09	-1.66622	-0.0226616
58856561	chr8:58856561:G:A	5.04235e-09	-1.69565	-0.546762
58856689	chr8:58856689:G:A	9.86841e-09	-3.2746e-10	-1.57095
58856973	chr8:58856973:T:C	1.9494e-09	-1.73559	-1.45717
58857242	chr8:58857242:A:T	1.25089e-08	-3.2746e-10	-1.33384
58857398	chr8:58857398:T:C	1.80566e-08	-3.2746e-10	-0.966778
58857559	chr8:58857559:C:G	1.29241e-08	-1.30119	-1.06538e-09
58857808	chr8:58857808:C:T	1.13475e-08	-3.2746e-10	-1.43129
58857809	chr8:58857809:G:A	1.25332e-08	-3.2746e-10	-1.33191
58857830	chr8:58857830:C:T	1.00266e-08	-3.2746e-10	-1.55504
58858006	chr8:58858006:G:A	2.66287e-08	-3.2746e-10	-0.5783
58858097	chr8:58858097:A:C	1.06573e-08	-3.2746e-10	-1.49404
58858109	chr8:58858109:C:G	2.15088e-08	-3.2746e-10	-0.791826
58858113	chr8:58858113:T:C	7.74696e-09	-1.81299	-1.06538e-09
58859010	chr8:58859010:G:A	2.40386e-08	-3.2746e-10	-0.680626
58859559	chr8:58859559:C:G	2.89337e-09	-1.21331	-1.58456
58859876	chr8:58859876:TC:T	2.88739e-09	-1.52151	-1.27843
58859995	chr8:58859995:C:T	1.51505e-08	-3.2746e-10	-1.14225
58860350	chr8:58860350:G:A	8.18893e-09	-1.25797	-0.499532
58860558	chr8:58860558:T:C	2.66358e-09	-1.60765	-1.27296
58860697	chr8:58860697:G:A	2.45041e-08	-3.2746e-10	-0.661449
58860861	chr8:58860861:C:T	1.70988e-08	-0.193705	-0.827575
58861254	chr8:58861254:C:T	2.65674e-08	-3.2746e-10	-0.580604
58861256	chr8:58861256:T:C	9.91851e-09	-3.2746e-10	-1.56589
58861803	chr8:58861803:G:A	1.86819e-08	-3.2746e-10	-0.932733
58862639	chr8:58862639:T:A	1.21177e-08	-3.2746e-10	-1.36562
58862799	chr8:58862799:T:C	1.58028e-08	-1.1001	-1.06538e-09
58863410	chr8:58863410:A:G	2.6773e-09	-1.55031	-1.32517
58863476	chr8:58863476:G:A	3.1313e-08	-3.2746e-10	-0.416255
58863502	chr8:58863502:T:C	1.66324e-08	-3.2746e-10	-1.04894
58863753	chr8:58863753:T:TAA	3.88524e-09	-1.74804	-0.755059
58863845	chr8:58863845:A:G	8.62135e-09	-1.70605	-1.06538e-09
58863921	chr8:58863921:C:T	4.17637e-09	-1.53902	-0.891826
58864078	chr8:58864078:C:T	2.6724e-09	-1.41423	-1.46308
58864111	chr8:58864111:T:G	4.04143e-09	-1.72278	-0.740907
58864169	chr8:58864169:C:T	2.68994e-09	-1.43137	-1.4394
58864208	chr8:58864208:T:C	1.13197e-08	-3.2746e-10	-1.43375
58864406	chr8:58864406:C:T	1.23833e-08	-3.2746e-10	-1.34394
58864539	chr8:58864539:C:T	1.02257e-08	-1.80409	0.268706
58864548	chr8:58864548:T:C	7.66296e-09	-1.77836	-0.0455286
58864803	chr8:58864803:T:G	5.25152e-09	-1.48759	-0.71418
58865140	chr8:58865140:C:A	6.6215e-09	-1.69491	-0.275054
58866669	chr8:58866669:T:C	5.29439e-09	-1.47745	-0.716194
58867472	chr8:58867472:G:A	1.48629e-08	-3.2746e-10	-1.16142
58867751	chr8:58867751:G:A	1.31094e-08	-3.2746e-10	-1.28696
58867782	chr8:58867782:C:A	9.78462e-09	-3.2746e-10	-1.57948
58868149	chr8:58868149:C:T	6.39497e-09	-1.7235	-0.28128
58868165	chr8:58868165:C:A	1.25564e-08	-3.2746e-10	-1.33006
58868271	chr8:58868271:A:G	4.5415e-09	-1.45762	-0.889416
58868360	chr8:58868360:T:C	7.46538e-09	-1.81433	-0.0356849
58868367	chr8:58868367:T:C	9.17337e-09	-1.81029	0.166302
58868527	chr8:58868527:T:C	8.00942e-09	-1.80709	0.027417
58868679	chr8:58868679:G:A	1.04733e-08	-1.81232	0.300858
58869157	chr8:58869157:G:A	2.6514e-09	-1.51377	-1.37143
58869170	chr8:58869170:T:A	1.75575e-08	-3.2746e-10	-0.994807
58869323	chr8:58869323:T:G	2.62539e-09	-1.72528	-1.16978
58870065	chr8:58870065:T:C	9.74679e-09	-3.2746e-10	-1.58335
58870196	chr8:58870196:C:A	1.27665e-08	-1.81475	0.501289
58870724	chr8:58870724:T:G	1.50999e-08	-1.1456	-1.06538e-09
58870948	chr8:58870948:C:T	8.31154e-09	-1.60756	-0.135083
58871037	chr8:58871037:A:G	1.87738e-08	-3.2746e-10	-0.927828
58871333	chr8:58871333:A:G	1.02974e-08	-3.2746e-10	-1.52839
58871484	chr8:58871484:C:T	2.80096e-09	-1.60067	-1.22966
58871628	chr8:58871628:G:A	2.21781e-08	-3.2746e-10	-0.761182
58871645	chr8:58871645:A:T	2.44347e-09	-1.55686	-1.41001
58871732	chr8:58871732:T:C	9.30007e-09	-1.45843	-0.171841
58871838	chr8:58871838:T:C	9.7984e-09	-3.2746e-10	-1.57807
58871950	chr8:58871950:A:G	1.75067e-09	-1.80408	-1.49621
58871959	chr8:58871959:C:T	1.37936e-08	-3.2746e-10	-1.23608
58872005	chr8:58872005:C:A	2.35449e-08	-3.2746e-10	-0.701379
58872160	chr8:58872160:A:G	7.98679e-09	-1.7825	-1.06538e-09
58872177	chr8:58872177:T:C	3.28118e-09	-1.58792	-1.08417
58872282	chr8:58872282:TTAAAG:T	1.05784e-08	-3.2746e-10	-1.50147
58872521	chr8:58872521:G:A	1.71878e-08	-3.2746e-10	-1.01609
58872581	chr8:58872581:T:G	8.98927e-09	-1.66426	-1.06538e-09
58872781	chr8:58872781:C:T	1.60631e-09	-1.81298	-1.57337
58873020	chr8:58873020:A:G	1.81885e-08	0.278306	-1.2378
58873124	chr8:58873124:T:C	3.29211e-09	-1.80497	-0.863786
58873481	chr8:58873481:A:T	2.64216e-09	-1.7929	-1.09579
58873896	chr8:58873896:T:C	9.75941e-09	-3.2746e-10	-1.58206
58874780	chr8:58874780:C:T	9.75934e-09	-3.2746e-10	-1.58206
58875131	chr8:58875131:A:T	1.79785e-09	-1.78482	-1.48888
58875241	chr8:58875241:A:G	2.07444e-09	-1.80657	-1.32403
58875739	chr8:58875739:T:C	1.33463e-08	-3.2746e-10	-1.26905
58875974	chr8:58875974:T:C	2.13107e-09	-1.80074	-1.30292
58875988	chr8:58875988:G:A	2.12467e-09	-1.81358	-1.29309
58876117	chr8:58876117:C:T	2.02818e-09	-1.79292	-1.36023
58876354	chr8:58876354:G:A	2.10419e-09	-1.80411	-1.31225
58876427	chr8:58876427:A:C	2.1404e-09	-1.7904	-1.3089
58877141	chr8:58877141:T:A	2.34481e-09	-1.79988	-1.2082
58877649	chr8:58877649:C:T	9.93597e-09	-3.2746e-10	-1.56413
58877651	chr8:58877651:G:C	5.40353e-09	-1.80124	-0.371992
58877862	chr8:58877862:A:T	1.68345e-09	-1.81436	-1.52509
58878188	chr8:58878188:A:C	1.82391e-09	-1.81171	-1.44759
58878344	chr8:58878344:T:C	1.81241e-09	-1.81274	-1.4529
58878433	chr8:58878433:G:A	1.12779e-08	-3.2746e-10	-1.43744
58879027	chr8:58879027:C:T	2.15478e-09	-1.70904	-1.38356
58879261	chr8:58879261:G:A	7.73362e-09	-1.81471	-1.06538e-09
58879640	chr8:58879640:C:T	1.55809e-08	-3.2746e-10	-1.11424
58879879	chr8:58879879:T:C	1.92926e-09	-1.80335	-1.39981
58880000	chr8:58880000:A:G	1.18039e-08	-3.2746e-10	-1.39186
58880180	chr8:58880180:G:A	2.92226e-09	-1.62086	-1.16707
58880219	chr8:58880219:C:T	2.57458e-09	-1.77713	-1.13747
58880241	chr8:58880241:A:G	6.43043e-09	-1.79602	-0.203228
58880393	chr8:58880393:C:G	1.02021e-08	-3.2746e-10	-1.5377
58880659	chr8:58880659:A:C	1.88702e-09	-1.80204	-1.42325
58880728	chr8:58880728:A:T	2.37414e-08	0.588254	-1.28132
58881133	chr8:58881133:C:T	1.65364e-09	-1.81524	-1.54207
58881790	chr8:58881790:T:G	9.7474e-09	-3.2746e-10	-1.58329
58881974	chr8:58881974:G:A	1.09209e-08	-3.2746e-10	-1.46961
58882085	chr8:58882085:T:C	1.0537e-08	-3.2746e-10	-1.50539
58882617	chr8:58882617:T:C	4.1958e-09	-1.80568	-0.620529
58882767	chr8:58882767:C:T	1.40261e-08	-3.2746e-10	-1.21937
58883226	chr8:58883226:T:C	1.62818e-09	-1.81387	-1.55896
58883337	chr8:58883337:C:G	9.7344e-09	-3.2746e-10	-1.58462
58883360	chr8:58883360:A:G	1.62057e-09	-1.80807	-1.56943
58883658	chr8:58883658:G:A	7.72912e-09	-1.81529	-1.06538e-09
58883671	chr8:58883671:G:C	2.01424e-09	-1.71486	-1.44518
58883998	chr8:58883998:T:C	1.00629e-08	-1.55144	-1.06538e-09
58884057	chr8:58884057:C:T	1.63968e-09	-1.81523	-1.55056
58885500	chr8:58885500:G:A	4.03491e-08	-3.2746e-10	-0.162718
58885727	chr8:58885727:A:G	1.71788e-09	-1.77938	-1.53982
58886439	chr8:58886439:C:T	1.05922e-08	-1.77882	0.278658
58886808	chr8:58886808:A:G	3.27328e-09	-1.80627	-0.868231
58886938	chr8:58886938:T:A	1.73631e-08	-3.2746e-10	-1.00594
58887149	chr8:58887149:G:A	1.16494e-08	-3.2746e-10	-1.40504
58887222	chr8:58887222:G:A	3.49539e-09	-1.80068	-0.80816
58887261	chr8:58887261:G:A	2.71748e-09	-1.74267	-1.11791
58887456	chr8:58887456:C:T	4.39252e-07	-3.2746e-10	2.22479
58887625	chr8:58887625:T:C	1.0659e-08	-3.2746e-10	-1.49388
58887627	chr8:58887627:C:T	1.27846e-08	-1.79015	0.478103
58887887	chr8:58887887:A:G	3.53881e-09	-1.79875	-0.797752
58888276	chr8:58888276:C:T	1.90822e-09	-1.80831	-1.40581
58888490	chr8:58888490:C:T	1.90659e-09	-1.81007	-1.4049
58888786	chr8:58888786:C:T	2.21232e-09	-1.67531	-1.39093
58888976	chr8:58888976:T:A	2.64893e-09	-1.75935	-1.12678
58889043	chr8:58889043:A:G	1.13891e-08	-3.2746e-10	-1.42764
58889093	chr8:58889093:G:A	1.12683e-08	-1.43829	-1.06538e-09
58889244	chr8:58889244:GAAAACAAAATACCCTTA:G	1.07788e-08	-3.2746e-10	-1.48271
58889373	chr8:58889373:A:G	1.73194e-09	-1.72771	-1.58334
58889595	chr8:58889595:A:G	9.30463e-09	-1.62978	-1.06538e-09
58889662	chr8:58889662:C:T	2.50103e-09	-1.72253	-1.22105
58889667	chr8:58889667:G:A	1.11061e-08	-3.2746e-10	-1.45279
58890103	chr8:58890103:C:A	9.7402e-09	-1.74515	0.161125
58890242	chr8:58890242:A:G	4.14902e-07	-3.2746e-10	2.16775
58890256	chr8:58890256:TAA:T	7.38474e-09	-1.80235	-0.0585203
58890398	chr8:58890398:A:G	1.10022e-08	-3.2746e-10	-1.46219
58890799	chr8:58890799:G:A	1.56073e-08	-3.2746e-10	-1.11255
58890877	chr8:58890877:C:G	1.7227e-09	-1.8103	-1.5061
58891160	chr8:58891160:G:A	2.02408e-09	-1.80898	-1.34619
58891277	chr8:58891277:T:C	3.20474e-09	-1.815	-0.880659
58891446	chr8:58891446:T:C	2.20424e-08	-3.2746e-10	-0.767321
58891799	chr8:58891799:T:C	2.121e-09	-1.57309	-1.53532
58892184	chr8:58892184:T:G	4.90102e-08	-3.2746e-10	0.03174
58892999	chr8:58892999:G:A	6.33071e-09	-1.79841	-0.216465
58893158	chr8:58893158:G:T	2.02783e-08	-3.2746e-10	-0.850739
58893179	chr8:58893179:G:A	3.08542e-09	-1.81425	-0.919354
58893304	chr8:58893304:A:G	4.404e-07	-3.2746e-10	2.22739
58893478	chr8:58893478:T:TGAAAATATA	1.10198e-08	-3.2746e-10	-1.46059
58893626	chr8:58893626:C:T	1.1028e-08	-3.2746e-10	-1.45985
58893782	chr8:58893782:A:G	8.23584e-09	-1.75179	-1.06538e-09
58893831	chr8:58893831:A:G	7.23808e-09	-1.80411	-0.0768244
58893852	chr8:58893852:C:T	2.02748e-09	-1.8022	-1.35129
58893988	chr8:58893988:A:G	2.55499e-09	-1.78031	-1.14193
58894105	chr8:58894105:T:C	2.59918e-09	-1.81528	-1.08981
58894267	chr8:58894267:T:C	2.89809e-09	-1.5618	-1.23444
58895064	chr8:58895064:C:T	1.87307e-09	-1.80472	-1.42799
58895250	chr8:58895250:C:T	2.40254e-09	-1.79702	-1.18675
58895322	chr8:58895322:A:C	2.57676e-08	-0.611172	-1.06538e-09
58895363	chr8:58895363:T:A	2.04844e-09	-1.55925	-1.58396
58895720	chr8:58895720:C:A	1.64826e-09	-1.78015	-1.58042
58895971	chr8:58895971:G:C	1.00679e-08	-3.2746e-10	-1.55094
58896058	chr8:58896058:T:C	2.54877e-09	-1.81395	-1.11073
58896180	chr8:58896180:C:T	2.00964e-08	-3.2746e-10	-0.859745
58896280	chr8:58896280:C:T	2.06826e-08	-3.2746e-10	-0.830993
58896376	chr8:58896376:A:T	2.61151e-09	-1.81491	-1.08545
58897042	chr8:58897042:G:A	1.57e-08	-3.2746e-10	-1.10663
58897178	chr8:58897178:A:G	1.4342e-08	-3.2746e-10	-1.19709
58897226	chr8:58897226:A:G	2.60438e-09	-1.69123	-1.21186
58897281	chr8:58897281:C:G	2.24592e-09	-1.8065	-1.24467
58897304	chr8:58897304:T:C	9.54094e-09	-1.6047	-1.06538e-09
58897384	chr8:58897384:G:A	2.24954e-09	-1.80896	-1.2406
58897724	chr8:58897724:A:G	2.83238e-08	-3.2746e-10	-0.516585
58897749	chr8:58897749:T:G	2.8533e-09	-1.78744	-1.02438
58897811	chr8:58897811:T:G	1.31766e-08	-3.2746e-10	-1.28185
58897819	chr8:58897819:T:A	2.81743e-09	-1.7386	-1.08587
58897984	chr8:58897984:T:C	1.24853e-08	-3.2746e-10	-1.33573
58897999	chr8:58897999:T:C	2.72245e-08	-3.2746e-10	-0.55617
58898013	chr8:58898013:C:T	2.23436e-09	-1.80923	-1.2471
58898417	chr8:58898417:G:A	1.23788e-08	-1.34431	-1.06538e-09
58898499	chr8:58898499:A:C	1.07057e-08	-3.2746e-10	-1.48951
58898801	chr8:58898801:C:G	2.95707e-08	-3.2746e-10	-0.473504
58898895	chr8:58898895:T:C	2.20223e-09	-1.81447	-1.25635
58898993	chr8:58898993:G:A	6.50513e-09	-1.66966	-0.318035
58899533	chr8:58899533:C:G	2.74263e-08	-3.2746e-10	-0.548784
58899554	chr8:58899554:T:C	3.92593e-09	-1.4599	-1.03278
58899626	chr8:58899626:C:T	1.71292e-09	-1.74535	-1.57674
58899778	chr8:58899778:A:C	2.14934e-09	-1.81528	-1.27985
58899812	chr8:58899812:A:G	1.02442e-08	-3.2746e-10	-1.53358
58899900	chr8:58899900:A:G	2.14741e-09	-1.81453	-1.28149
58900379	chr8:58900379:G:A	2.17906e-09	-1.81276	-1.26864
58900646	chr8:58900646:T:G	2.24039e-09	-1.81492	-1.23872
58900870	chr8:58900870:C:T	2.15641e-09	-1.81404	-1.2778
58900919	chr8:58900919:T:C	1.88166e-09	-1.75144	-1.47669
58901201	chr8:58901201:T:C	2.23712e-09	-1.81152	-1.24357
58901250	chr8:58901250:G:A	1.79683e-09	-1.7654	-1.50887
58901444	chr8:58901444:A:G	3.32534e-08	-0.35613	-1.06538e-09
58901771	chr8:58901771:A:T	2.09655e-09	-1.814	-1.30599
58901829	chr8:58901829:G:C	1.25417e-08	-3.2746e-10	-1.33123
58902107	chr8:58902107:G:T	2.22103e-09	-1.81041	-1.25191
58902129	chr8:58902129:T:G	2.1613e-09	-1.81328	-1.2763
58902188	chr8:58902188:C:T	1.1737e-08	-3.2746e-10	-1.39754
58902255	chr8:58902255:T:C	2.4089e-08	-3.2746e-10	-0.678533
58902394	chr8:58902394:A:T	2.70262e-09	-1.58586	-1.28021
58902559	chr8:58902559:T:C	1.92281e-09	-1.80339	-1.40311
58902613	chr8:58902613:A:C	1.68761e-09	-1.79873	-1.53825
58902769	chr8:58902769:C:G	9.64401e-09	-1.72953	0.135575
58902813	chr8:58902813:C:G	9.73313e-09	-3.2746e-10	-1.58475
58902930	chr8:58902930:T:G	3.1312e-08	-0.416288	-1.06538e-09
58903070	chr8:58903070:G:A	2.21597e-09	-1.79634	-1.26826
58903423	chr8:58903423:C:T	1.79182e-08	-3.2746e-10	-0.974474
58903812	chr8:58903812:T:C	1.2733e-08	-3.2746e-10	-1.31609
58904247	chr8:58904247:T:A	2.11052e-09	-1.79187	-1.32149
58904309	chr8:58904309:T:C	2.33497e-09	-1.81233	-1.19996
58904533	chr8:58904533:G:A	1.22029e-08	-3.2746e-10	-1.35861
58904895	chr8:58904895:T:C	2.11999e-09	-1.78786	-1.32102
58904914	chr8:58904914:C:T	2.12297e-09	-1.78359	-1.32389
58904984	chr8:58904984:G:A	2.77997e-09	-1.65574	-1.18211
58905107	chr8:58905107:A:C	2.48618e-09	-1.60446	-1.34508
58905221	chr8:58905221:G:A	3.1036e-09	-1.77305	-0.95467
58905947	chr8:58905947:C:T	2.36772e-08	-3.2746e-10	-0.695774
58905966	chr8:58905966:T:C	2.18445e-08	-3.2746e-10	-0.77634
58906406	chr8:58906406:A:G	1.65256e-08	-3.2746e-10	-1.05538
58907049	chr8:58907049:G:A	1.80913e-09	-1.68418	-1.58327
58907120	chr8:58907120:C:T	1.06074e-08	-3.2746e-10	-1.49874
58907374	chr8:58907374:A:AC	9.05543e-09	-1.65692	-1.06538e-09
58907454	chr8:58907454:C:G	1.5541e-08	-3.2746e-10	-1.11681
58907485	chr8:58907485:C:T	3.75646e-09	-1.49081	-1.046
58907527	chr8:58907527:G:A	1.76701e-08	-3.2746e-10	-0.988414
58907572	chr8:58907572:G:A	1.94651e-08	-0.891664	-1.06538e-09
58907796	chr8:58907796:T:C	1.15668e-08	-3.2746e-10	-1.41215
58907911	chr8:58907911:T:C	6.69418e-08	-3.2746e-10	0.343535
58908121	chr8:58908121:G:C	1.15415e-08	-3.2746e-10	-1.41434
58908288	chr8:58908288:G:A	2.0223e-08	-3.2746e-10	-0.853468
58908612	chr8:58908612:C:T	1.27028e-08	-3.2746e-10	-1.31847
58909221	chr8:58909221:GTCT:G	1.27028e-08	-3.2746e-10	-1.31847
58909227	chr8:58909227:T:C	1.20653e-08	-3.2746e-10	-1.36995
58909409	chr8:58909409:C:T	3.12858e-08	-3.2746e-10	-0.417124
58909662	chr8:58909662:T:C	3.22901e-08	-3.2746e-10	-0.385527
58909693	chr8:58909693:T:G	1.15414e-08	-3.2746e-10	-1.41435
58909914	chr8:58909914:T:C	9.21001e-09	-1.66247	0.0224715
58910210	chr8:58910210:A:T	2.66044e-09	-1.48022	-1.40157
58910241	chr8:58910241:T:C	1.14791e-08	-3.2746e-10	-1.41976
58910775	chr8:58910775:T:C	1.27028e-08	-3.2746e-10	-1.31847
58910813	chr8:58910813:A:G	6.28371e-09	-1.81528	-0.207049
58910932	chr8:58910932:A:G	3.29675e-09	-1.80133	-0.866022
58911331	chr8:58911331:C:T	1.10756e-08	-3.2746e-10	-1.45554
58911376	chr8:58911376:T:C	1.79555e-09	-1.79447	-1.48051
58911478	chr8:58911478:G:A	2.86296e-09	-1.6275	-1.18093
58911737	chr8:58911737:T:C	3.07457e-09	-1.73341	-1.00371
58911748	chr8:58911748:G:A	1.27406e-08	-3.2746e-10	-1.31549
58911992	chr8:58911992:G:A	1.27406e-08	-3.2746e-10	-1.31549
58911993	chr8:58911993:T:C	1.27354e-08	-3.2746e-10	-1.3159
58912340	chr8:58912340:T:C	2.97292e-08	-3.2746e-10	-0.468157
58912506	chr8:58912506:A:G	1.76231e-09	-1.70891	-1.58475
58912779	chr8:58912779:T:A	9.84415e-09	-3.2746e-10	-1.57341
58913275	chr8:58913275:C:T	1.81123e-08	-3.2746e-10	-0.963697
58913370	chr8:58913370:C:T	2.84581e-09	-1.63351	-1.18093
58913478	chr8:58913478:T:C	2.71318e-09	-1.73052	-1.13165
58913600	chr8:58913600:T:C	3.0424e-09	-1.58411	-1.16353
58913774	chr8:58913774:G:GTTT	6.10623e-09	-1.81397	-0.237006
58913960	chr8:58913960:C:T	4.69049e-09	-1.78692	-0.527826
58914259	chr8:58914259:C:T	5.03684e-09	-1.60213	-0.641379
58914631	chr8:58914631:C:G	2.67084e-09	-1.47632	-1.40157
58914861	chr8:58914861:G:A	2.76191e-09	-1.64204	-1.20233
58914963	chr8:58914963:C:A	1.99725e-08	-3.2746e-10	-0.865934
58915013	chr8:58915013:C:T	1.31833e-08	-3.2746e-10	-1.28134
58915334	chr8:58915334:C:T	1.13375e-08	-3.2746e-10	-1.43218
58918848	chr8:58918848:T:C	2.58853e-09	-1.51503	-1.39417
58919180	chr8:58919180:T:C	1.09155e-08	-3.2746e-10	-1.47011
58920798	chr8:58920798:A:G	2.4441e-09	-1.78974	-1.17687
58921116	chr8:58921116:C:T	1.27608e-08	-3.2746e-10	-1.31391
58921329	chr8:58921329:A:G	1.01021e-08	-3.2746e-10	-1.54755
58921370	chr8:58921370:C:T	3.1783e-08	-3.2746e-10	-0.401356
58921466	chr8:58921466:G:A	1.2752e-08	-3.2746e-10	-1.3146
58922030	chr8:58922030:T:C	1.9741e-08	-3.2746e-10	-0.877592
58922168	chr8:58922168:A:AAGCC	3.58067e-09	-1.80992	-0.774816
58922391	chr8:58922391:A:G	1.21726e-08	-3.2746e-10	-1.3611
58922653	chr8:58922653:G:A	2.51921e-08	-3.2746e-10	-0.633757
58922685	chr8:58922685:T:C	1.21726e-08	-3.2746e-10	-1.3611
58922845	chr8:58922845:C:T	2.38222e-09	-1.50019	-1.49207
58923194	chr8:58923194:T:C	3.80938e-08	-1.32149	1.10126
58923442	chr8:58923442:C:T	4.55844e-09	-1.81358	-0.529731
58923579	chr8:58923579:C:T	4.51873e-09	-1.81359	-0.538462
58924108	chr8:58924108:AT:A	1.05474e-08	-3.2746e-10	-1.50441
58924712	chr8:58924712:G:A	1.27406e-08	-3.2746e-10	-1.31549
58925095	chr8:58925095:C:T	4.36548e-09	-1.61706	-0.769503
58925352	chr8:58925352:G:A	2.07749e-09	-1.81473	-1.3144
58925354	chr8:58925354:G:A	2.4852e-09	-1.41616	-1.53377
58925425	chr8:58925425:C:T	2.8384e-08	-3.2746e-10	-0.514463
58925536	chr8:58925536:C:T	1.05419e-08	-3.2746e-10	-1.50493
58925574	chr8:58925574:A:G	1.98242e-09	-1.81511	-1.36086
58925669	chr8:58925669:C:T	2.651e-09	-1.81501	-1.07034
58925776	chr8:58925776:G:A	1.94314e-09	-1.73924	-1.45675
58925790	chr8:58925790:T:C	1.62238e-08	-3.2746e-10	-1.07381
58926210	chr8:58926210:T:C	1.05202e-08	-3.2746e-10	-1.50699
58926270	chr8:58926270:T:A	1.14195e-08	-3.2746e-10	-1.42497
58926369	chr8:58926369:T:C	1.05676e-08	-3.2746e-10	-1.5025
58926490	chr8:58926490:T:C	1.06343e-08	-3.2746e-10	-1.4962
58926839	chr8:58926839:G:A	2.03397e-09	-1.71145	-1.43885
58927249	chr8:58927249:G:A	1.0561e-08	-3.2746e-10	-1.50312
58927305	chr8:58927305:T:A	1.0561e-08	-3.2746e-10	-1.50312
58927499	chr8:58927499:T:C	1.21704e-08	-3.2746e-10	-1.36128
58927524	chr8:58927524:C:T	2.5449e-09	-1.62643	-1.29977
58927710	chr8:58927710:C:T	1.0561e-08	-3.2746e-10	-1.50312
58927871	chr8:58927871:G:A	1.05661e-08	-3.2746e-10	-1.50263
58927946	chr8:58927946:C:T	1.18502e-08	-3.2746e-10	-1.38794
58928072	chr8:58928072:C:T	2.08609e-09	-1.79358	-1.33142
58928074	chr8:58928074:T:C	1.07461e-08	-3.2746e-10	-1.48574
58928086	chr8:58928086:T:C	1.07461e-08	-3.2746e-10	-1.48574
58928133	chr8:58928133:T:C	1.14195e-08	-3.2746e-10	-1.42497
58928472	chr8:58928472:C:T	1.07461e-08	-3.2746e-10	-1.48574
58928513	chr8:58928513:CAGAA:C	2.825e-09	-1.60313	-1.21865
58928658	chr8:58928658:C:T	1.99356e-09	-1.81505	-1.35531
58928730	chr8:58928730:A:G	1.09149e-08	-3.2746e-10	-1.47016
58928737	chr8:58928737:T:G	1.50403e-08	-3.2746e-10	-1.14955
58929116	chr8:58929116:C:G	4.00551e-09	-1.42468	-1.04794
58929136	chr8:58929136:T:C	1.76404e-08	-3.2746e-10	-0.990094
58929143	chr8:58929143:G:C	1.09825e-08	-3.2746e-10	-1.46399
58929236	chr8:58929236:C:T	9.78803e-09	-3.2746e-10	-1.57913
58929238	chr8:58929238:C:T	2.39307e-09	-1.78265	-1.20506
58929243	chr8:58929243:T:C	2.42417e-09	-1.77744	-1.19736
58929347	chr8:58929347:A:G	1.07417e-08	-3.2746e-10	-1.48615
58929703	chr8:58929703:A:T	1.05417e-08	-3.2746e-10	-1.50495
58929774	chr8:58929774:CAT:C	9.76519e-09	-3.2746e-10	-1.58146
58929943	chr8:58929943:A:G	7.43442e-09	-1.59775	-0.256416
58930019	chr8:58930019:T:C	1.02013e-08	-3.2746e-10	-1.53777
58930111	chr8:58930111:A:C	1.3493e-08	-1.80514	0.547031
58930193	chr8:58930193:T:C	1.02013e-08	-3.2746e-10	-1.53777
58930540	chr8:58930540:T:C	1.07976e-08	-3.2746e-10	-1.48096
58930725	chr8:58930725:C:T	1.07461e-08	-3.2746e-10	-1.48574
58931254	chr8:58931254:C:A	3.22535e-09	-1.8076	-0.881644
58931270	chr8:58931270:A:C	2.11373e-09	-1.78116	-1.33068
58931570	chr8:58931570:T:C	2.12996e-09	-1.7913	-1.31289
58931732	chr8:58931732:G:C	1.07461e-08	-3.2746e-10	-1.48574
58931909	chr8:58931909:T:C	1.07644e-08	-3.2746e-10	-1.48404
58932143	chr8:58932143:G:A	2.37916e-09	-1.7615	-1.23205
58932300	chr8:58932300:A:G	9.83424e-09	-3.2746e-10	-1.57442
58932369	chr8:58932369:T:C	1.07674e-08	-3.2746e-10	-1.48377
58932476	chr8:58932476:C:T	1.07461e-08	-3.2746e-10	-1.48574
58932477	chr8:58932477:C:T	1.1172e-08	-3.2746e-10	-1.44688
58932574	chr8:58932574:C:A	1.09824e-08	-3.2746e-10	-1.464
58932668	chr8:58932668:A:T	3.47325e-09	-1.74032	-0.874875
58932799	chr8:58932799:T:C	1.28907e-08	-3.2746e-10	-1.30378
58932874	chr8:58932874:G:C	2.36429e-09	-1.78143	-1.21838
58932875	chr8:58932875:C:T	2.36514e-09	-1.78259	-1.21686
58932961	chr8:58932961:A:G	2.55678e-09	-1.49725	-1.42429
58932991	chr8:58932991:T:C	1.07461e-08	-3.2746e-10	-1.48574
58933156	chr8:58933156:C:T	2.44818e-09	-1.61689	-1.34805
58933391	chr8:58933391:G:A	1.07598e-08	-3.2746e-10	-1.48447
58933745	chr8:58933745:T:A	1.01621e-08	-3.2746e-10	-1.54163
58933857	chr8:58933857:C:T	1.69192e-08	-1.03184	-1.06538e-09
58934425	chr8:58934425:C:T	1.06976e-08	-3.2746e-10	-1.49027
58935219	chr8:58935219:T:G	1.0432e-08	-3.2746e-10	-1.51541
58935368	chr8:58935368:C:T	3.36762e-09	-1.71373	-0.932347
58935376	chr8:58935376:G:A	2.46425e-09	-1.62004	-1.33836
58935997	chr8:58935997:G:A	1.06993e-08	-3.2746e-10	-1.49011
58936117	chr8:58936117:C:T	2.04834e-08	-3.2746e-10	-0.840671
58936333	chr8:58936333:G:C	1.45231e-08	-3.2746e-10	-1.18455
58936523	chr8:58936523:A:G	1.06736e-08	-3.2746e-10	-1.49252
58936605	chr8:58936605:T:A	3.03648e-09	-1.48097	-1.26862
58937456	chr8:58937456:T:C	1.06622e-08	-3.2746e-10	-1.49359
58937492	chr8:58937492:T:A	1.60318e-08	-3.2746e-10	-1.08571
58937573	chr8:58937573:G:C	1.07643e-08	-3.2746e-10	-1.48406
58938267	chr8:58938267:C:T	1.0027e-08	-3.2746e-10	-1.555
58938359	chr8:58938359:G:A	1.49139e-08	-3.2746e-10	-1.158
58938524	chr8:58938524:T:C	2.22402e-08	-3.2746e-10	-0.758387
58938650	chr8:58938650:G:A	8.2503e-08	0.552547	-1.06538e-09
58938782	chr8:58938782:T:C	3.04e-09	-1.41561	-1.33282
58938852	chr8:58938852:C:T	1.21231e-08	-3.2746e-10	-1.36517
58939077	chr8:58939077:G:A	3.10604e-09	-1.45765	-1.26929
58939294	chr8:58939294:A:G	3.14824e-09	-1.43787	-1.27558
58939348	chr8:58939348:T:C	8.64065e-09	-1.70381	-1.06538e-09
58939609	chr8:58939609:A:AAC	5.33856e-09	-1.648	-0.537335
58939777	chr8:58939777:T:C	1.04889e-08	-3.2746e-10	-1.50997
58939870	chr8:58939870:C:T	2.95179e-09	-1.81067	-0.967203
58940016	chr8:58940016:T:C	9.79731e-09	-3.2746e-10	-1.57818
58940127	chr8:58940127:C:T	1.8154e-08	-0.9614	-1.06538e-09
58940265	chr8:58940265:TAG:T	1.31322e-08	-3.2746e-10	-1.28522
58940269	chr8:58940269:AC:A	1.31322e-08	-3.2746e-10	-1.28522
58940385	chr8:58940385:G:A	2.6983e-09	-1.81503	-1.05264
58940508	chr8:58940508:T:C	2.28411e-08	-3.2746e-10	-0.731725
58941116	chr8:58941116:C:T	8.8899e-09	-1.67537	-1.06538e-09
58941686	chr8:58941686:A:G	1.14327e-08	-3.2746e-10	-1.42381
58941736	chr8:58941736:T:A	1.63422e-08	-3.2746e-10	-1.06654
58942193	chr8:58942193:T:C	2.08675e-09	-1.56351	-1.56117
58942373	chr8:58942373:C:T	2.41253e-09	-1.69246	-1.28716
58942731	chr8:58942731:T:G	9.95442e-08	-3.2746e-10	0.740314
58943170	chr8:58943170:C:T	1.36218e-08	-3.2746e-10	-1.24862
58943343	chr8:58943343:G:A	9.75499e-09	-3.2746e-10	-1.58251
58943452	chr8:58943452:T:G	3.91742e-09	-1.67686	-0.817992
58944106	chr8:58944106:T:C	1.83375e-09	-1.71594	-1.53799
58944202	chr8:58944202:G:A	2.28603e-09	-1.8108	-1.22267
58944363	chr8:58944363:A:G	8.08094e-09	-1.77078	-1.06538e-09
58944436	chr8:58944436:C:T	1.34704e-08	-3.2746e-10	-1.25979
58944463	chr8:58944463:T:A	1.76292e-09	-1.7464	-1.54691
58944557	chr8:58944557:C:T	2.49629e-09	-1.81191	-1.13357
58944652	chr8:58944652:C:T	1.78221e-09	-1.8121	-1.47034
58944666	chr8:58944666:G:A	9.76279e-09	-3.2746e-10	-1.58171
58944843	chr8:58944843:C:A	1.12338e-08	-1.44136	-1.06538e-09
58944858	chr8:58944858:T:A	1.40827e-08	-3.2746e-10	-1.21534
58945481	chr8:58945481:A:C	1.73253e-09	-1.81056	-1.50014
58946235	chr8:58946235:A:G	1.7381e-09	-1.81402	-1.49348
58946357	chr8:58946357:T:C	1.71229e-09	-1.81318	-1.50928
58946463	chr8:58946463:T:G	1.24692e-08	-3.2746e-10	-1.33702
58946558	chr8:58946558:T:G	9.88648e-09	-3.2746e-10	-1.56912
58947254	chr8:58947254:A:C	1.36546e-08	-3.2746e-10	-1.24622
58947513	chr8:58947513:C:T	1.78682e-09	-1.8121	-1.46775
58948005	chr8:58948005:T:C	1.49233e-08	-3.2746e-10	-1.15736
58948240	chr8:58948240:A:G	1.69648e-09	-1.81336	-1.51838
58948641	chr8:58948641:A:G	2.37768e-08	-3.2746e-10	-0.691576
58948714	chr8:58948714:T:C	1.84821e-08	-1.65964	0.716157
58948754	chr8:58948754:C:T	1.18946e-08	-3.2746e-10	-1.38421
58949143	chr8:58949143:A:C	1.42416e-08	-3.2746e-10	-1.20412
58949473	chr8:58949473:A:G	3.22367e-08	-3.2746e-10	-0.387182
58949586	chr8:58949586:C:T	1.67923e-09	-1.81297	-1.52898
58949835	chr8:58949835:A:G	8.22602e-09	-1.75299	-1.06538e-09
58949915	chr8:58949915:A:G	4.1001e-09	-1.70879	-0.74049
58949923	chr8:58949923:A:G	1.27819e-08	-3.2746e-10	-1.31225
58950226	chr8:58950226:T:G	2.1387e-08	-0.797505	-1.06538e-09
58950311	chr8:58950311:G:A	2.2536e-08	-3.2746e-10	-0.745176
58950369	chr8:58950369:C:T	2.12699e-08	-3.2746e-10	-0.802996
58951166	chr8:58951166:C:T	1.37141e-08	-3.2746e-10	-1.24186
58951732	chr8:58951732:A:G	9.85625e-09	-3.2746e-10	-1.57218
58951811	chr8:58951811:C:T	1.65391e-08	-3.2746e-10	-1.05456
58952163	chr8:58952163:G:A	9.80364e-09	-3.2746e-10	-1.57753
58952219	chr8:58952219:C:T	1.35771e-08	-3.2746e-10	-1.25191
58952294	chr8:58952294:G:C	1.87532e-09	-1.80986	-1.42165
58952579	chr8:58952579:T:C	3.10117e-09	-1.66002	-1.06849
58953068	chr8:58953068:A:G	1.10219e-08	-3.2746e-10	-1.4604
58953428	chr8:58953428:A:T	2.46604e-08	-3.2746e-10	-0.655088
58953526	chr8:58953526:T:C	3.60283e-09	-1.78326	-0.795311
58953703	chr8:58953703:C:G	2.11574e-09	-1.81475	-1.29614
58953774	chr8:58953774:A:G	1.36786e-08	-3.2746e-10	-1.24445
58953846	chr8:58953846:C:G	4.24642e-09	-1.36569	-1.04852
58953852	chr8:58953852:A:T	1.77903e-09	-1.81475	-1.46947
58953859	chr8:58953859:C:T	1.37619e-08	-3.2746e-10	-1.23839
58954122	chr8:58954122:T:C	1.2311e-08	-3.2746e-10	-1.34979
58954594	chr8:58954594:A:G	4.72421e-08	-3.2746e-10	-0.00500371
58954747	chr8:58954747:C:A	1.37023e-08	-3.2746e-10	-1.24273
58954790	chr8:58954790:T:C	1.833e-09	-1.81503	-1.4393
58954924	chr8:58954924:G:A	1.5902e-09	-1.81481	-1.58162
58954944	chr8:58954944:T:C	1.67688e-08	-3.2746e-10	-1.04077
58955121	chr8:58955121:G:A	1.62883e-08	-1.06984	-1.06538e-09
58955235	chr8:58955235:T:C	1.22937e-08	-3.2746e-10	-1.3512
58955352	chr8:58955352:G:A	9.7332e-09	-3.2746e-10	-1.58475
58955360	chr8:58955360:AAAG:A	1.31649e-08	-1.28274	-1.06538e-09
58955893	chr8:58955893:C:A	2.08026e-09	-1.72575	-1.40204
58955967	chr8:58955967:T:C	1.36957e-08	-3.2746e-10	-1.24321
58955977	chr8:58955977:C:T	2.43353e-09	-1.73065	-1.24029
58955986	chr8:58955986:C:T	1.34013e-08	-3.2746e-10	-1.26493
58956212	chr8:58956212:A:G	1.3346e-08	-3.2746e-10	-1.26907
58956441	chr8:58956441:T:C	1.3346e-08	-3.2746e-10	-1.26907
58956449	chr8:58956449:G:A	1.33588e-08	-3.2746e-10	-1.26812
58956623	chr8:58956623:A:T	1.36541e-08	-3.2746e-10	-1.24625
58956672	chr8:58956672:A:G	1.92637e-09	-1.68631	-1.51835
58956846	chr8:58956846:T:C	8.35172e-09	-1.74912	0.0112939
58956870	chr8:58956870:C:T	2.42399e-09	-1.70737	-1.2675
58956893	chr8:58956893:A:G	1.96714e-09	-1.66036	-1.52335
58957173	chr8:58957173:G:C	5.31587e-09	-1.18287	-1.00673
58957645	chr8:58957645:T:C	1.36541e-08	-3.2746e-10	-1.24625
58958686	chr8:58958686:G:T	1.01862e-08	-3.2746e-10	-1.53926
58958749	chr8:58958749:T:C	1.36563e-08	-3.2746e-10	-1.24609
58959294	chr8:58959294:G:A	1.36541e-08	-3.2746e-10	-1.24625
58959316	chr8:58959316:T:C	8.48902e-09	-1.75825	0.0367319
58959431	chr8:58959431:C:G	1.24348e-08	-3.2746e-10	-1.33979
58959586	chr8:58959586:T:C	9.75664e-09	-3.2746e-10	-1.58234
58959618	chr8:58959618:A:G	2.94262e-09	-1.78732	-0.99367
58959847	chr8:58959847:G:A	1.09207e-08	-3.2746e-10	-1.46962
58960056	chr8:58960056:T:G	2.91682e-09	-1.77329	-1.0165
58960329	chr8:58960329:C:T	1.21404e-08	-3.2746e-10	-1.36375
58960413	chr8:58960413:C:T	2.68997e-09	-1.29257	-1.57819
58960621	chr8:58960621:G:A	1.55991e-08	-3.2746e-10	-1.11307
58960675	chr8:58960675:A:C	9.74219e-09	-3.2746e-10	-1.58382
58961077	chr8:58961077:T:C	2.7967e-09	-1.25745	-1.5744
58961287	chr8:58961287:G:A	2.68599e-08	-0.569653	-1.06538e-09
58961693	chr8:58961693:A:G	7.57298e-09	-0.919189	-0.916512
58961728	chr8:58961728:C:T	1.15667e-08	-1.41215	-1.06538e-09
58961913	chr8:58961913:A:G	1.36541e-08	-3.2746e-10	-1.24625
58962076	chr8:58962076:G:A	1.9932e-08	-3.2746e-10	-0.867964
58962331	chr8:58962331:T:C	3.6e-09	-1.70073	-0.878627
58963075	chr8:58963075:A:C	3.54832e-09	-1.692	-0.901813
58963274	chr8:58963274:A:G	1.08106e-08	-3.2746e-10	-1.47976
58963328	chr8:58963328:T:C	1.17396e-08	-3.2746e-10	-1.39732
58964159	chr8:58964159:C:G	1.36322e-08	-3.2746e-10	-1.24786
58964290	chr8:58964290:A:G	1.21495e-08	-3.2746e-10	-1.363
58964775	chr8:58964775:T:C	1.46777e-08	-3.2746e-10	-1.17396
58965415	chr8:58965415:T:C	9.95792e-09	-3.2746e-10	-1.56192
58965525	chr8:58965525:T:C	1.21976e-08	-1.35905	-1.06538e-09
58965618	chr8:58965618:G:A	9.73352e-09	-3.2746e-10	-1.58471
58965674	chr8:58965674:C:T	3.1044e-09	-1.62705	-1.10042
58965756	chr8:58965756:G:A	3.75272e-09	-1.45345	-1.08435
58965913	chr8:58965913:T:G	4.74912e-09	-1.49656	-0.805774
58965917	chr8:58965917:T:G	4.39226e-09	-1.55824	-0.822206
58965964	chr8:58965964:T:C	9.81879e-09	-3.2746e-10	-1.57599
58966021	chr8:58966021:C:T	1.18663e-08	-1.38659	-1.06538e-09
58966155	chr8:58966155:G:T	1.06907e-08	-3.2746e-10	-1.49091
58966220	chr8:58966220:C:T	1.39603e-08	-3.2746e-10	-1.22407
58966525	chr8:58966525:T:C	1.09895e-08	-3.2746e-10	-1.46334
58966562	chr8:58966562:A:G	2.19601e-09	-1.81367	-1.25998
58966848	chr8:58966848:C:T	5.40745e-08	-0.834357	0.964431
58967116	chr8:58967116:T:C	1.00773e-08	-3.2746e-10	-1.55
58967131	chr8:58967131:C:T	1.38046e-08	-3.2746e-10	-1.23529
58967421	chr8:58967421:C:A	9.73374e-09	-3.2746e-10	-1.58469
58967569	chr8:58967569:T:G	3.0244e-09	-1.18214	-1.57143
58968045	chr8:58968045:T:C	3.78361e-09	-1.70916	-0.820445
58968114	chr8:58968114:A:G	1.0712e-08	-3.2746e-10	-1.48893
58968277	chr8:58968277:C:T	9.73392e-09	-3.2746e-10	-1.58467
58968641	chr8:58968641:T:G	1.87149e-09	-1.75083	-1.48272
58968805	chr8:58968805:A:G	1.05337e-08	-3.2746e-10	-1.50571
58969074	chr8:58969074:G:A	1.0712e-08	-3.2746e-10	-1.48893
58969164	chr8:58969164:T:C	6.75406e-09	-1.31818	-0.631965
58969270	chr8:58969270:T:C	1.6084e-08	-3.2746e-10	-1.08246
58969381	chr8:58969381:T:A	2.39921e-09	-1.65005	-1.3351
58969385	chr8:58969385:T:C	7.84623e-09	-1.80026	-1.06538e-09
58969620	chr8:58969620:C:T	3.65292e-09	-1.44988	-1.11488
58969799	chr8:58969799:A:G	1.05746e-08	-1.50184	-1.06538e-09
58969862	chr8:58969862:G:A	1.92442e-09	-1.79353	-1.41213
58970292	chr8:58970292:T:G	1.00636e-08	-3.2746e-10	-1.55136
58970339	chr8:58970339:C:T	9.7557e-09	-3.2746e-10	-1.58244
58970707	chr8:58970707:G:A	8.50218e-09	-1.71997	-1.06538e-09
58970768	chr8:58970768:A:T	2.99518e-09	-1.17859	-1.5847
58971385	chr8:58971385:C:T	1.21684e-08	-1.36145	-1.06538e-09
58971696	chr8:58971696:GT:G	4.23272e-09	-1.7833	-0.634143
58971917	chr8:58971917:C:T	3.46905e-09	-1.50817	-1.10823
58971931	chr8:58971931:T:C	2.27306e-09	-1.81314	-1.22602
58972419	chr8:58972419:T:C	1.04737e-08	-3.2746e-10	-1.51142
58972601	chr8:58972601:A:G	1.61892e-09	-1.79718	-1.58135
58972896	chr8:58972896:A:G	1.09416e-08	-3.2746e-10	-1.46772
58973147	chr8:58973147:A:G	9.93878e-09	-3.2746e-10	-1.56384
58973203	chr8:58973203:T:C	2.31503e-09	-1.69787	-1.323
58973204	chr8:58973204:G:A	2.77729e-09	-1.25445	-1.58436
58973220	chr8:58973220:G:A	5.33174e-09	-0.955992	-1.23062
58973342	chr8:58973342:C:CA	2.22639e-09	-1.81489	-1.24502
58973344	chr8:58973344:A:G	1.11313e-08	-3.2746e-10	-1.45053
58973469	chr8:58973469:A:G	9.8734e-09	-3.2746e-10	-1.57044
58973753	chr8:58973753:T:A	3.10402e-09	-1.1607	-1.56689
58974156	chr8:58974156:T:G	1.10633e-08	-3.2746e-10	-1.45666
58974932	chr8:58974932:A:C	1.24957e-08	-3.2746e-10	-1.3349
58974940	chr8:58974940:C:A	1.76116e-09	-1.77181	-1.52251
58974966	chr8:58974966:G:C	1.79783e-09	-1.7852	-1.4885
58975094	chr8:58975094:C:T	3.14746e-09	-1.14929	-1.5644
58975146	chr8:58975146:ATAT:A	1.00634e-08	-3.2746e-10	-1.55138
58975180	chr8:58975180:GTA:G	1.08884e-08	-3.2746e-10	-1.47259
58975263	chr8:58975263:C:CA	9.8489e-09	-3.2746e-10	-1.57293
58975403	chr8:58975403:T:C	1.05358e-08	-3.2746e-10	-1.50551
58975575	chr8:58975575:A:G	1.33957e-08	-3.2746e-10	-1.26536
58975585	chr8:58975585:T:C	2.32885e-09	-1.67977	-1.33515
58975699	chr8:58975699:G:T	3.69792e-09	-1.02842	-1.5241
58975835	chr8:58975835:T:A	3.93348e-08	-3.2746e-10	-0.188179
58976004	chr8:58976004:G:A	3.54803e-09	-1.70081	-0.89309
58976237	chr8:58976237:A:G	1.29606e-08	-3.2746e-10	-1.29838
58976254	chr8:58976254:G:A	1.62567e-09	-1.79972	-1.57465
58976318	chr8:58976318:TCTTTG:T	1.01316e-08	-1.54463	-1.06538e-09
58976323	chr8:58976323:G:T	1.10868e-08	-3.2746e-10	-1.45454
58976399	chr8:58976399:C:T	5.63038e-09	-0.926811	-1.2053
58976503	chr8:58976503:G:A	1.14654e-08	-3.2746e-10	-1.42096
58976516	chr8:58976516:T:C	2.241e-09	-1.71822	-1.33515
58976749	chr8:58976749:A:G	2.17941e-09	-1.72718	-1.35405
58977008	chr8:58977008:T:C	3.11883e-09	-1.15748	-1.56535
58977301	chr8:58977301:C:G	2.86345e-09	-1.22564	-1.58262
58977571	chr8:58977571:C:T	1.68164e-08	-1.03793	-1.06538e-09
58977825	chr8:58977825:C:A	1.35125e-08	-3.2746e-10	-1.25667
58978830	chr8:58978830:C:T	9.23932e-09	-1.63682	-1.06538e-09
58978851	chr8:58978851:G:T	2.70868e-09	-1.41015	-1.45367
58979344	chr8:58979344:A:G	3.81902e-09	-1.00027	-1.52002
58979419	chr8:58979419:G:T	9.89174e-09	-3.2746e-10	-1.56859
58979450	chr8:58979450:A:G	1.26106e-08	-3.2746e-10	-1.32575
58979488	chr8:58979488:C:T	1.61483e-09	-1.79853	-1.58252
58979538	chr8:58979538:C:T	3.59255e-09	-1.05777	-1.52366
58979675	chr8:58979675:G:C	1.79645e-09	-1.68974	-1.58473
58979927	chr8:58979927:G:A	3.47459e-09	-1.09474	-1.52007
58980200	chr8:58980200:C:G	4.73732e-09	-1.09054	-1.21428
58980367	chr8:58980367:G:A	1.04306e-08	-3.2746e-10	-1.51554
```
