## Supplementary material for "Characterization of shared and ancestry-specific signals driving complex traits using multi-ancestry fine-mapping": susiex_nc1.cs80.summary

```
# chr8:57692239-58980713
CS_ID	CS_LENGTH	CS_PURITY	MAX_PIP_SNP	BP	REF_ALLELE	ALT_ALLELE	REF_FRQ	BETA	SE	-LOG10P	MAX_PIP	POST-HOC_PROB_POP1	POST-HOC_PROB_POP2
1	14	0.939201	chr8:58464798:G:A	58464798	A,A	G,G	1,1	inf,inf	inf,inf	8.86368,0.167952	0.100219	0.999771	0.206529
```
