## Supplementary material for "Characterization of shared and ancestry-specific signals driving complex traits using multi-ancestry fine-mapping": susiex_nc2.cs80.cs

```
CS_ID	SNP	BP	REF_ALLELE	ALT_ALLELE	REF_FRQ	BETA	SE	-LOG10P	CS_PIP	OVRL_PIP
1	chr8:58464798:G:A	58464798	A,A	G,G	1,1	inf,inf	inf,inf	8.86368,0.167952	0.0963362	0.0963388
1	chr8:58426720:T:C	58426720	C,C	T,T	1,1	inf,inf	inf,inf	8.6398,0.447104	0.0835209	0.0835241
1	chr8:58423997:C:T	58423997	T,T	C,C	1,1	inf,inf	inf,inf	8.56162,0.414084	0.0674267	0.0674298
1	chr8:58420135:G:A	58420135	A,A	G,G	1,1	inf,-inf	inf,inf	8.57328,0.334917	0.066593	0.0665958
1	chr8:58434625:A:G	58434625	G,G	A,A	1,1	inf,-inf	inf,inf	8.59387,0.238104	0.0618849	0.0618875
1	chr8:58440975:C:T	58440975	T,T	C,C	1,1	inf,-inf	inf,inf	8.58627,0.242827	0.0611797	0.0611822
1	chr8:58418723:T:G	58418723	G,G	T,T	1,1	inf,-inf	inf,inf	8.50149,0.326689	0.0563455	0.0563483
1	chr8:58427366:A:G	58427366	G,G	A,A	1,1	inf,inf	inf,inf	8.59179,0.189282	0.0559114	0.0559138
1	chr8:58413036:C:G	58413036	G,G	C,C	1,1	inf,-inf	inf,inf	8.4972,0.245691	0.0507437	0.0507463
1	chr8:58415171:T:C	58415171	C,C	T,T	1,1	inf,inf	inf,inf	8.53636,0.190477	0.0497052	0.0497077
1	chr8:58470156:A:G	58470156	G,G	A,A	1,1	inf,inf	inf,inf	8.48586,0.324047	0.049236	0.0492389
1	chr8:58427544:A:C	58427544	C,C	A,A	1,1	inf,-inf	inf,inf	8.41883,0.328032	0.0471879	0.0471906
1	chr8:58426297:G:C	58426297	C,C	G,G	1,1	inf,-inf	inf,inf	8.37982,0.209947	0.0378689	0.0378714
1	chr8:58476006:T:C	58476006	C,C	T,T	1,1	inf,inf	inf,inf	8.32983,0.32922	0.0357392	0.0357421
2	chr8:57701003:CA:AA	57701003	AA,AA	CA,CA	1,1	-inf,-inf	inf,inf	1.47486,5.7446	0.762814	0.762814
2	chr8:57720141:A:C	57720141	C,C	A,A	1,1	-inf,-inf	inf,inf	1.27519,4.34043	0.02684	0.02684
2	chr8:57722798:A:C	57722798	C,C	A,A	1,1	-inf,-inf	inf,inf	1.24147,4.32143	0.0237393	0.0237393
```
