## Supplementary material for "Characterization of shared and ancestry-specific signals driving complex traits using multi-ancestry fine-mapping": susiex_nc2.cs80.snp

```
BP	SNP	PIP(CS1)	LogBF(CS1,Pop1)	LogBF(CS1,Pop2)	PIP(CS2)	LogBF(CS2,Pop1)	LogBF(CS2,Pop2)
57692608	chr8:57692608:T:G	2.28482e-09	-1.79462	-1.58275	4.61752e-06	-1.66118	-1.01601
57693393	chr8:57693393:A:G	1.39981e-08	-3.2746e-10	-1.56474	1.39463e-05	-3.2746e-10	-1.57182
57693511	chr8:57693511:G:A	3.96483e-08	-3.2746e-10	-0.523611	0.000129957	-3.2746e-10	0.660168
57693838	chr8:57693838:A:T	4.15554e-08	-3.2746e-10	-0.476632	0.000138843	-3.2746e-10	0.726301
57693944	chr8:57693944:A:T	2.6247e-08	-3.2746e-10	-0.936109	8.43504e-05	-3.2746e-10	0.22794
57694147	chr8:57694147:A:C	3.19557e-08	-3.2746e-10	-0.739309	0.00011639	-3.2746e-10	0.549909
57694168	chr8:57694168:G:A	3.12799e-08	-3.2746e-10	-0.760682	0.000112543	-3.2746e-10	0.516299
57694224	chr8:57694224:A:G	3.16896e-08	-3.2746e-10	-0.747671	0.000114829	-3.2746e-10	0.536407
57694263	chr8:57694263:G:A	1.427e-08	-3.2746e-10	-1.5455	1.37562e-05	-3.2746e-10	-1.58555
57694276	chr8:57694276:G:A	2.8774e-08	-3.2746e-10	-0.844186	1.87598e-05	-3.2746e-10	-1.27532
57694509	chr8:57694509:G:A	4.13553e-08	-3.2746e-10	-0.481459	0.000137846	-3.2746e-10	0.719096
57694585	chr8:57694585:C:T	3.16896e-08	-3.2746e-10	-0.747671	0.000114829	-3.2746e-10	0.536407
57694655	chr8:57694655:C:A	3.10671e-08	-3.2746e-10	-0.767509	0.000111291	-3.2746e-10	0.505112
57694828	chr8:57694828:T:C	1.97987e-08	-3.2746e-10	-1.21804	3.25759e-05	-3.2746e-10	-0.723467
57694877	chr8:57694877:C:CTG	3.16896e-08	-3.2746e-10	-0.747671	0.000114829	-3.2746e-10	0.536407
57694899	chr8:57694899:C:T	3.16896e-08	-3.2746e-10	-0.747671	0.000114829	-3.2746e-10	0.536407
57695298	chr8:57695298:T:C	2.88094e-08	-3.2746e-10	-0.842957	1.87722e-05	-3.2746e-10	-1.27466
57695495	chr8:57695495:G:A	3.18099e-08	-3.2746e-10	-0.74388	0.000116114	-3.2746e-10	0.547537
57695637	chr8:57695637:G:A	2.60566e-08	-3.2746e-10	-0.943388	3.48396e-05	-3.2746e-10	-0.656284
57695719	chr8:57695719:A:G	3.19117e-08	-3.2746e-10	-0.740688	0.000116112	-3.2746e-10	0.547512
57695822	chr8:57695822:A:G	3.16896e-08	-3.2746e-10	-0.747671	0.000114829	-3.2746e-10	0.536407
57696030	chr8:57696030:T:C	3.13978e-08	-3.2746e-10	-0.756921	0.000113138	-3.2746e-10	0.521573
57696222	chr8:57696222:A:G	2.60566e-08	-3.2746e-10	-0.943388	3.48396e-05	-3.2746e-10	-0.656284
57696289	chr8:57696289:G:T	3.18183e-08	-3.2746e-10	-0.743616	0.000115596	-3.2746e-10	0.543066
57696382	chr8:57696382:T:C	1.61816e-08	-3.2746e-10	-1.41978	1.38635e-05	-3.2746e-10	-1.57778
57696663	chr8:57696663:A:G	3.17055e-08	-3.2746e-10	-0.747169	0.000114921	-3.2746e-10	0.537205
57696688	chr8:57696688:A:C	3.15467e-08	-3.2746e-10	-0.75219	0.000113998	-3.2746e-10	0.529141
57696717	chr8:57696717:C:T	3.0093e-08	-3.2746e-10	-0.799366	0.000105772	-3.2746e-10	0.454246
57696929	chr8:57696929:T:C	2.42147e-09	-1.7688	-1.55048	1.09309e-05	-1.27984	-0.535609
57696930	chr8:57696930:G:A	7.5472e-08	-3.2746e-10	0.120103	0.000245974	-3.2746e-10	1.29818
57696963	chr8:57696963:C:G	3.16896e-08	-3.2746e-10	-0.747671	0.000114829	-3.2746e-10	0.536407
57696976	chr8:57696976:T:C	9.24779e-08	-3.2746e-10	0.323311	0.000608803	-3.2746e-10	2.20445
57697129	chr8:57697129:T:C	2.60815e-08	-3.2746e-10	-0.942433	8.33551e-05	-3.2746e-10	0.21607
57697246	chr8:57697246:A:G	2.94764e-08	-3.2746e-10	-0.82007	5.49646e-05	-3.2746e-10	-0.200351
57697249	chr8:57697249:A:G	2.63772e-09	-1.7598	-1.47395	0.00972924	-0.410724	5.38657
57698014	chr8:57698014:C:T	2.73688e-08	-3.2746e-10	-0.894255	9.04298e-05	-3.2746e-10	0.297534
57698041	chr8:57698041:G:A	3.17699e-08	-3.2746e-10	-0.745141	0.000115266	-3.2746e-10	0.540202
57698597	chr8:57698597:G:A	3.16896e-08	-3.2746e-10	-0.747671	0.000114829	-3.2746e-10	0.536407
57698622	chr8:57698622:C:T	3.17185e-08	-3.2746e-10	-0.74676	0.000115068	-3.2746e-10	0.538488
57698741	chr8:57698741:A:G	3.9395e-08	-3.2746e-10	-0.530019	2.2144e-05	-3.2746e-10	-1.10947
57698822	chr8:57698822:C:T	2.29163e-09	-1.78941	-1.58499	5.18521e-06	-1.64394	-0.917295
57698981	chr8:57698981:G:C	3.171e-08	-3.2746e-10	-0.747025	0.000114927	-3.2746e-10	0.537262
57699147	chr8:57699147:G:A	3.15971e-08	-3.2746e-10	-0.750595	0.000114337	-3.2746e-10	0.532109
57699325	chr8:57699325:T:A	1.55796e-08	-3.2746e-10	-1.4577	5.18815e-05	-3.2746e-10	-0.258078
57699366	chr8:57699366:G:A	2.23966e-08	-3.2746e-10	-1.09475	1.64095e-05	-3.2746e-10	-1.40918
57699459	chr8:57699459:G:GACAA	3.05823e-08	-3.2746e-10	-0.783239	0.000108523	-3.2746e-10	0.479923
57699827	chr8:57699827:C:T	3.066e-08	-3.2746e-10	-0.780699	8.59298e-05	-3.2746e-10	0.246491
57700208	chr8:57700208:C:A	2.37353e-09	-1.79231	-1.54697	1.0244e-05	-1.36718	-0.513172
57700241	chr8:57700241:T:C	1.55795e-08	-3.2746e-10	-1.4577	5.18855e-05	-3.2746e-10	-0.258001
57700613	chr8:57700613:A:G	2.42173e-09	-1.76461	-1.55457	1.08548e-05	-1.2668	-0.555637
57700998	chr8:57700998:G:A	3.5738e-08	-3.2746e-10	-0.627445	0.000139272	-3.2746e-10	0.729391
57701002	chr8:57701002:C:T	3.51019e-08	-3.2746e-10	-0.645404	0.000135233	-3.2746e-10	0.699963
57701003	chr8:57701003:CA:AA	3.98915e-09	-1.67489	-1.14519	0.762814	0.00133982	9.33639
57701125	chr8:57701125:G:A	5.23441e-09	-1.20831	-1.34009	4.9007e-06	-1.04656	-1.5711
57701149	chr8:57701149:G:A	2.11504e-08	-3.2746e-10	-1.152	2.71395e-05	-3.2746e-10	-0.90605
57701406	chr8:57701406:A:G	2.92886e-08	-3.2746e-10	-0.826461	0.000101409	-3.2746e-10	0.412121
57701729	chr8:57701729:C:A	2.37386e-09	-1.7908	-1.54835	1.01291e-05	-1.36303	-0.528591
57701756	chr8:57701756:A:G	2.96734e-08	-3.2746e-10	-0.813409	1.88531e-05	-3.2746e-10	-1.27036
57701968	chr8:57701968:G:A	9.05975e-08	-3.2746e-10	0.302768	0.000312408	-3.2746e-10	1.53727
57702541	chr8:57702541:C:T	2.80124e-08	-3.2746e-10	-0.871013	9.39696e-05	-3.2746e-10	0.335931
57702592	chr8:57702592:C:T	2.79474e-09	-1.73418	-1.44174	0.0150975	-0.293888	5.70913
57702691	chr8:57702691:T:C	3.38582e-08	-3.2746e-10	-0.681479	0.000127577	-3.2746e-10	0.64168
57702715	chr8:57702715:C:A	1.00966e-08	-0.730234	-1.16123	1.9114e-05	0.167838	-1.42446
57702722	chr8:57702722:T:C	2.78998e-08	-3.2746e-10	-0.875041	9.33832e-05	-3.2746e-10	0.329672
57702819	chr8:57702819:AAAAT:A	4.06818e-08	-3.2746e-10	-0.497877	0.000129546	-3.2746e-10	0.656998
57702868	chr8:57702868:T:C	2.80223e-08	-3.2746e-10	-0.870657	9.40545e-05	-3.2746e-10	0.336834
57703074	chr8:57703074:G:A	3.26345e-08	-3.2746e-10	-0.718289	0.00012766	-3.2746e-10	0.642334
57703248	chr8:57703248:C:A	3.02745e-08	-3.2746e-10	-0.793351	0.000118819	-3.2746e-10	0.570562
57703363	chr8:57703363:G:A	3.06247e-08	-3.2746e-10	-0.781853	0.000120856	-3.2746e-10	0.587564
57703582	chr8:57703582:C:T	2.71931e-08	-3.2746e-10	-0.900695	9.89376e-05	-3.2746e-10	0.38745
57703600	chr8:57703600:G:A	1.45516e-08	-3.2746e-10	-1.52596	1.39443e-05	-3.2746e-10	-1.57197
57703698	chr8:57703698:A:G	2.74644e-08	-3.2746e-10	-0.890769	0.000100725	-3.2746e-10	0.405355
57703735	chr8:57703735:T:C	2.79766e-08	-3.2746e-10	-0.872291	0.000104225	-3.2746e-10	0.439514
57703948	chr8:57703948:C:T	1.55072e-08	-3.2746e-10	-1.46235	1.39834e-05	-3.2746e-10	-1.56917
57704061	chr8:57704061:G:A	2.39106e-09	-1.77102	-1.5609	1.60301e-05	-1.29988	-0.13269
57704171	chr8:57704171:C:T	2.2839e-09	-1.79315	-1.58463	7.58858e-06	-1.3777	-0.802701
57704277	chr8:57704277:G:A	2.52707e-08	-3.2746e-10	-0.974012	7.92864e-05	-3.2746e-10	0.166026
57704383	chr8:57704383:C:T	2.71238e-08	-3.2746e-10	-0.903249	8.92288e-05	-3.2746e-10	0.284164
57704419	chr8:57704419:G:A	2.3085e-09	-1.79832	-1.56874	6.02389e-06	-1.66942	-0.741889
57704546	chr8:57704546:G:A	1.38097e-08	-3.2746e-10	-1.57829	1.92265e-05	-3.2746e-10	-1.25075
57704596	chr8:57704596:C:T	2.57666e-09	-1.72693	-1.53023	0.00588181	-0.268976	4.74156
57704741	chr8:57704741:A:C	2.56654e-08	-3.2746e-10	-0.958514	8.13879e-05	-3.2746e-10	0.192187
57704868	chr8:57704868:A:T	2.54044e-08	-3.2746e-10	-0.968738	7.99576e-05	-3.2746e-10	0.174457
57704888	chr8:57704888:G:A	2.56212e-08	-3.2746e-10	-0.960238	8.11131e-05	-3.2746e-10	0.188805
57705342	chr8:57705342:T:C	2.57277e-08	-3.2746e-10	-0.956092	8.16981e-05	-3.2746e-10	0.195991
57705441	chr8:57705441:A:G	2.55755e-08	-3.2746e-10	-0.962024	8.0886e-05	-3.2746e-10	0.186001
57705539	chr8:57705539:G:A	2.5722e-08	-3.2746e-10	-0.956311	8.1668e-05	-3.2746e-10	0.195622
57705691	chr8:57705691:T:C	2.6139e-08	-3.2746e-10	-0.94023	8.38233e-05	-3.2746e-10	0.221671
57705696	chr8:57705696:A:G	1.09019e-08	-1.81473	-1.06538e-09	1.15933e-05	-1.75661	-1.06538e-09
57705977	chr8:57705977:C:T	1.60769e-08	-3.2746e-10	-1.42628	3.67508e-05	-3.2746e-10	-0.60288
57706127	chr8:57706127:G:A	1.09071e-08	-1.81424	-1.06538e-09	1.09434e-05	-1.8143	-1.06538e-09
57706292	chr8:57706292:G:A	1.90486e-08	-1.25667	-1.06538e-09	1.56374e-05	-1.45738	-1.06538e-09
57706422	chr8:57706422:T:C	2.50342e-08	-3.2746e-10	-0.983414	7.76303e-05	-3.2746e-10	0.144918
57706445	chr8:57706445:A:G	6.52024e-08	-3.2746e-10	-0.0261622	0.000200019	-3.2746e-10	1.09137
57706496	chr8:57706496:C:T	2.19929e-08	-3.2746e-10	-1.11294	5.72904e-05	-3.2746e-10	-0.158907
57706661	chr8:57706661:T:A	5.25673e-08	-3.2746e-10	-0.241565	0.000150551	-3.2746e-10	0.80726
57706760	chr8:57706760:T:G	2.96811e-08	-3.2746e-10	-0.813148	6.18778e-05	-3.2746e-10	-0.0818781
57707044	chr8:57707044:C:T	2.53199e-09	-1.78982	-1.48483	5.92553e-06	-1.35193	-1.07584
57707345	chr8:57707345:A:G	2.49846e-08	-3.2746e-10	-0.985398	7.74059e-05	-3.2746e-10	0.142023
57707693	chr8:57707693:C:T	2.91608e-09	-1.7846	-1.34882	6.30676e-06	-1.33923	-1.02619
57707745	chr8:57707745:G:A	2.4968e-08	-3.2746e-10	-0.986065	7.73061e-05	-3.2746e-10	0.140733
57707825	chr8:57707825:G:A	2.50009e-08	-3.2746e-10	-0.984747	7.74492e-05	-3.2746e-10	0.142583
57707851	chr8:57707851:A:C	6.44531e-08	-3.2746e-10	-0.0377215	0.00019692	-3.2746e-10	1.07576
57707893	chr8:57707893:G:A	2.51104e-08	-3.2746e-10	-0.980375	7.80422e-05	-3.2746e-10	0.150209
57707935	chr8:57707935:T:C	2.50342e-08	-3.2746e-10	-0.983414	7.76303e-05	-3.2746e-10	0.144918
57707948	chr8:57707948:C:T	2.50342e-08	-3.2746e-10	-0.983414	7.76303e-05	-3.2746e-10	0.144918
57708176	chr8:57708176:T:G	2.53123e-08	-3.2746e-10	-0.972367	7.90881e-05	-3.2746e-10	0.163522
57708184	chr8:57708184:A:T	2.4997e-08	-3.2746e-10	-0.984902	7.74795e-05	-3.2746e-10	0.142974
57708698	chr8:57708698:T:C	2.52354e-08	-3.2746e-10	-0.97541	7.87534e-05	-3.2746e-10	0.159281
57708995	chr8:57708995:C:G	2.50342e-08	-3.2746e-10	-0.983414	7.76303e-05	-3.2746e-10	0.144918
57709133	chr8:57709133:A:T	2.41727e-09	-1.7589	-1.56212	2.13573e-05	-1.25827	0.112618
57709142	chr8:57709142:G:A	2.56332e-08	-3.2746e-10	-0.959769	8.07925e-05	-3.2746e-10	0.184844
57709191	chr8:57709191:C:T	1.86507e-08	-3.2746e-10	-1.27777	3.16437e-05	-3.2746e-10	-0.752501
57709203	chr8:57709203:G:C	1.71543e-08	-3.2746e-10	-1.36141	2.60673e-05	-3.2746e-10	-0.946357
57709314	chr8:57709314:C:G	2.48503e-08	-3.2746e-10	-0.990791	7.66377e-05	-3.2746e-10	0.13205
57709487	chr8:57709487:A:T	2.50342e-08	-3.2746e-10	-0.983414	7.76303e-05	-3.2746e-10	0.144918
57709494	chr8:57709494:T:C	2.50342e-08	-3.2746e-10	-0.983414	7.76303e-05	-3.2746e-10	0.144918
57709569	chr8:57709569:C:A	2.50406e-08	-3.2746e-10	-0.983159	7.76886e-05	-3.2746e-10	0.145669
57709609	chr8:57709609:A:ATATAT	2.38669e-08	-3.2746e-10	-1.03116	7.15447e-05	-3.2746e-10	0.0632832
57709617	chr8:57709617:C:T	2.43136e-09	-1.78096	-1.53425	6.70396e-06	-1.35474	-0.949606
57710144	chr8:57710144:C:T	1.84943e-08	-3.2746e-10	-1.2862	1.52506e-05	-3.2746e-10	-1.48242
57710199	chr8:57710199:A:G	6.40976e-08	-3.2746e-10	-0.0432522	0.000195533	-3.2746e-10	1.06869
57710523	chr8:57710523:G:A	3.60278e-08	-0.619367	-1.06538e-09	5.1278e-05	-0.269779	-1.06538e-09
57710625	chr8:57710625:C:T	2.50342e-08	-3.2746e-10	-0.983414	7.76303e-05	-3.2746e-10	0.144918
57710752	chr8:57710752:TAA:T	2.50342e-08	-3.2746e-10	-0.983414	7.76303e-05	-3.2746e-10	0.144918
57710817	chr8:57710817:A:G	2.50342e-08	-3.2746e-10	-0.983414	7.76303e-05	-3.2746e-10	0.144918
57710906	chr8:57710906:T:C	2.76752e-09	-1.64463	-1.54108	0.000146577	0.0291286	0.75138
57711389	chr8:57711389:C:T	2.46772e-08	-3.2746e-10	-0.997779	7.54226e-05	-3.2746e-10	0.116068
57711512	chr8:57711512:T:C	3.38727e-08	-3.2746e-10	-0.681049	0.000100539	-3.2746e-10	0.403506
57711657	chr8:57711657:C:G	1.79582e-08	-3.2746e-10	-1.31561	2.81611e-05	-3.2746e-10	-0.869097
57711744	chr8:57711744:C:T	1.10689e-08	-1.79952	-1.06538e-09	1.09383e-05	-1.81477	-1.06538e-09
57711879	chr8:57711879:T:C	2.50402e-08	-3.2746e-10	-0.983175	7.73402e-05	-3.2746e-10	0.141174
57711887	chr8:57711887:C:T	2.52374e-08	-3.2746e-10	-0.975332	7.83474e-05	-3.2746e-10	0.154113
57712095	chr8:57712095:C:A	2.50875e-08	-3.2746e-10	-0.981288	7.75628e-05	-3.2746e-10	0.144048
57712208	chr8:57712208:C:A	2.50875e-08	-3.2746e-10	-0.981288	7.75628e-05	-3.2746e-10	0.144048
57712275	chr8:57712275:C:T	3.0898e-09	-1.79697	-1.27859	5.56289e-06	-1.39312	-1.0978
57712279	chr8:57712279:G:A	2.60906e-08	-3.2746e-10	-0.942084	8.28463e-05	-3.2746e-10	0.209947
57712419	chr8:57712419:G:A	2.63116e-09	-1.65402	-1.58221	0.000655106	-0.00188588	2.27964
57712839	chr8:57712839:T:A	2.35142e-08	-3.2746e-10	-1.04606	7.31402e-05	-3.2746e-10	0.0853379
57712943	chr8:57712943:G:A	2.36133e-09	-1.79193	-1.5525	6.77761e-06	-1.6514	-0.642013
57712953	chr8:57712953:G:A	1.77121e-08	-3.2746e-10	-1.32941	6.42682e-05	-3.2746e-10	-0.0439753
57713046	chr8:57713046:T:C	1.44283e-08	-3.2746e-10	-1.53447	1.40054e-05	-3.2746e-10	-1.5676
57713092	chr8:57713092:C:T	1.87789e-08	-1.27092	-1.06538e-09	1.99641e-05	-1.21311	-1.06538e-09
57713147	chr8:57713147:A:G	1.47811e-08	-3.2746e-10	-1.51031	1.38523e-05	-3.2746e-10	-1.57859
57713380	chr8:57713380:T:A	1.75516e-08	-1.33851	-1.06538e-09	1.46822e-05	-1.5204	-1.06538e-09
57713449	chr8:57713449:T:G	1.96651e-08	-3.2746e-10	-1.22481	1.56282e-05	-3.2746e-10	-1.45796
57713481	chr8:57713481:C:A	1.88287e-08	-3.2746e-10	-1.26828	1.51776e-05	-3.2746e-10	-1.48722
57713548	chr8:57713548:T:C	3.18068e-09	-1.7055	-1.34107	2.83004e-05	-0.228022	-0.636143
57713732	chr8:57713732:A:G	3.0752e-09	-1.80552	-1.27477	3.42638e-06	-1.49676	-1.47878
57713752	chr8:57713752:T:A	1.87254e-08	-3.2746e-10	-1.27378	1.38288e-05	-3.2746e-10	-1.58028
57713879	chr8:57713879:T:G	1.44559e-08	-3.2746e-10	-1.53255	1.399e-05	-3.2746e-10	-1.5687
57714039	chr8:57714039:AT:A	1.8842e-08	-3.2746e-10	-1.26757	1.5184e-05	-3.2746e-10	-1.48679
57714154	chr8:57714154:T:G	3.6208e-09	-1.72178	-1.19518	2.15473e-05	-0.289458	-0.847333
57714156	chr8:57714156:C:T	2.97275e-09	-1.66584	-1.44833	7.63545e-05	-0.0930214	0.221368
57714307	chr8:57714307:T:C	3.23384e-09	-1.73827	-1.29172	2.37493e-05	-0.357173	-0.682313
57714376	chr8:57714376:A:C	2.55163e-09	-1.79355	-1.47338	3.85588e-06	-1.42937	-1.42807
57714402	chr8:57714402:T:C	5.70394e-09	-1.35045	-1.11206	2.82513e-06	-1.646	-1.52248
57714419	chr8:57714419:G:A	3.59421e-09	-1.73332	-1.19101	2.04421e-05	-0.33731	-0.852135
57714466	chr8:57714466:A:C	1.88287e-08	-3.2746e-10	-1.26828	1.51776e-05	-3.2746e-10	-1.48722
57715021	chr8:57715021:T:C	1.47201e-08	-3.2746e-10	-1.51445	3.55824e-05	-3.2746e-10	-0.635187
57715432	chr8:57715432:G:C	5.07543e-07	2.02592	-1.06538e-09	0.000318044	1.55515	-1.06538e-09
57715473	chr8:57715473:G:A	3.68849e-09	-1.73997	-1.15847	1.90955e-05	-0.364308	-0.89328
57715793	chr8:57715793:T:A	2.26959e-09	-1.81028	-1.57378	6.32337e-06	-1.48039	-0.882396
57715959	chr8:57715959:T:G	3.78441e-08	-0.570183	-1.06538e-09	5.41854e-05	-0.214628	-1.06538e-09
57716230	chr8:57716230:C:A	1.44655e-08	-3.2746e-10	-1.53189	1.39845e-05	-3.2746e-10	-1.56909
57716839	chr8:57716839:T:A	1.62078e-08	-3.2746e-10	-1.41817	3.39181e-05	-3.2746e-10	-0.68309
57716918	chr8:57716918:C:T	1.50703e-08	-3.2746e-10	-1.49093	3.93214e-05	-3.2746e-10	-0.535271
57717127	chr8:57717127:G:T	2.2937e-09	-1.78793	-1.58556	7.24446e-06	-1.36051	-0.866296
57717154	chr8:57717154:C:T	3.52893e-09	-1.70998	-1.23269	2.40877e-05	-0.240417	-0.78492
57717243	chr8:57717243:T:C	3.37417e-09	-1.71824	-1.26927	2.46824e-05	-0.276819	-0.72413
57717276	chr8:57717276:A:G	2.64385e-09	-1.6487	-1.58272	4.79176e-06	-1.249	-1.39115
57717964	chr8:57717964:C:T	3.39542e-09	-1.67675	-1.30448	2.65232e-05	-0.146877	-0.782142
57718079	chr8:57718079:T:G	1.60288e-08	-3.2746e-10	-1.42927	2.37828e-05	-3.2746e-10	-1.03808
57718525	chr8:57718525:C:G	2.43811e-09	-1.74494	-1.5675	3.98649e-06	-1.55363	-1.2705
57718560	chr8:57718560:G:T	1.45727e-08	-3.2746e-10	-1.52451	3.38715e-05	-3.2746e-10	-0.684466
57719000	chr8:57719000:C:T	1.64149e-08	-3.2746e-10	-1.40547	2.46835e-05	-3.2746e-10	-1.0009
57719078	chr8:57719078:A:G	2.73553e-08	-3.2746e-10	-0.894749	2.88869e-05	-3.2746e-10	-0.843652
57719630	chr8:57719630:G:A	1.55734e-08	-3.2746e-10	-1.4581	3.12615e-05	-3.2746e-10	-0.764652
57720064	chr8:57720064:G:A	2.68461e-08	-3.2746e-10	-0.913539	3.12795e-05	-3.2746e-10	-0.764077
57720141	chr8:57720141:A:C	3.42081e-09	-1.74847	-1.22531	0.02684	-0.377271	6.36788
57720197	chr8:57720197:C:T	5.59765e-08	-3.2746e-10	-0.178726	0.000173594	-3.2746e-10	0.949682
57720649	chr8:57720649:C:T	3.26171e-09	-1.73434	-1.28706	0.0105054	-0.374294	5.4269
57720712	chr8:57720712:T:C	1.81683e-08	-3.2746e-10	-1.30398	2.68783e-05	-3.2746e-10	-0.91572
57720974	chr8:57720974:G:A	2.57412e-09	-1.67544	-1.58271	5.38957e-06	-1.45702	-1.06555
57721631	chr8:57721631:G:A	1.59727e-08	-3.2746e-10	-1.43278	7.22249e-05	-3.2746e-10	0.0727449
57722105	chr8:57722105:TCTGTTTAC:T	1.09038e-08	-1.81455	-1.06538e-09	1.12038e-05	-1.79078	-1.06538e-09
57722117	chr8:57722117:T:A	1.09038e-08	-1.81455	-1.06538e-09	1.12037e-05	-1.7908	-1.06538e-09
57722237	chr8:57722237:T:C	2.83786e-08	-3.2746e-10	-0.858022	2.07064e-05	-3.2746e-10	-1.1766
57722440	chr8:57722440:T:C	2.44042e-08	-3.2746e-10	-1.0089	3.61968e-05	-3.2746e-10	-0.618069
57722794	chr8:57722794:A:G	1.79872e-08	-3.2746e-10	-1.314	1.55573e-05	-3.2746e-10	-1.46251
57722798	chr8:57722798:A:C	4.29918e-09	-1.75612	-0.989116	0.0237393	-0.449165	6.31701
57723119	chr8:57723119:T:G	2.80595e-08	-3.2746e-10	-0.869333	1.98525e-05	-3.2746e-10	-1.21871
57723157	chr8:57723157:G:A	1.09426e-08	-1.81099	-1.06538e-09	1.09823e-05	-1.81076	-1.06538e-09
57723393	chr8:57723393:C:T	2.44121e-09	-1.75197	-1.5592	1.07335e-05	-1.24887	-0.584794
57723547	chr8:57723547:G:A	2.62109e-09	-1.73132	-1.50875	2.20214e-05	-1.21331	0.098283
57723765	chr8:57723765:G:A	4.08486e-08	-3.2746e-10	-0.493785	2.75798e-05	-3.2746e-10	-0.889957
57723991	chr8:57723991:C:A	1.4473e-08	-3.2746e-10	-1.53137	1.38586e-05	-3.2746e-10	-1.57814
57724096	chr8:57724096:T:C	1.5052e-08	-3.2746e-10	-1.49215	1.38143e-05	-3.2746e-10	-1.58133
57724466	chr8:57724466:T:C	2.65546e-08	-3.2746e-10	-0.924455	2.82593e-05	-3.2746e-10	-0.865617
57724600	chr8:57724600:G:A	1.51206e-08	-3.2746e-10	-1.4876	1.37565e-05	-3.2746e-10	-1.58553
57724635	chr8:57724635:C:T	2.43892e-08	-3.2746e-10	-1.00952	3.97235e-05	-3.2746e-10	-0.525096
57724843	chr8:57724843:C:T	3.81246e-09	-1.5009	-1.36449	7.22715e-06	-0.644127	-1.58507
57725092	chr8:57725092:C:T	4.32777e-07	1.86656	-1.06538e-09	0.000272732	1.40145	-1.06538e-09
57725263	chr8:57725263:C:T	1.61874e-08	-3.2746e-10	-1.41942	2.41222e-05	-3.2746e-10	-1.02391
57725265	chr8:57725265:C:T	2.01481e-08	-3.2746e-10	-1.20055	2.86917e-05	-3.2746e-10	-0.850434
57725693	chr8:57725693:G:T	1.51158e-08	-3.2746e-10	-1.48792	1.63768e-05	-3.2746e-10	-1.41117
57725719	chr8:57725719:T:G	2.51281e-09	-1.81499	-1.46727	5.58074e-06	-1.78569	-0.702026
57726528	chr8:57726528:T:G	1.46302e-08	-3.2746e-10	-1.52057	1.37593e-05	-3.2746e-10	-1.58533
57726639	chr8:57726639:C:T	2.47342e-09	-1.71655	-1.58151	3.50244e-05	-1.59306	0.942061
57726723	chr8:57726723:A:G	2.46383e-09	-1.71694	-1.58501	3.13376e-05	-1.59237	0.83015
57726738	chr8:57726738:A:C	2.46803e-09	-1.71531	-1.58492	3.14419e-05	-1.59468	0.835786
57726806	chr8:57726806:C:G	5.3222e-09	-1.04251	-1.48926	8.12877e-06	-1.71223	-0.399403
57727189	chr8:57727189:AT:A	1.49581e-08	-1.49841	-1.06538e-09	1.15458e-05	-1.76072	-1.06538e-09
57727212	chr8:57727212:TA:T	4.20252e-09	-1.55525	-1.21273	0.0022706	-1.77405	5.29481
57727794	chr8:57727794:A:G	4.82978e-09	-1.15691	-1.47195	8.93507e-05	-1.74919	2.03471
57727820	chr8:57727820:G:T	2.82523e-09	-1.72419	-1.44089	2.26331e-06	-1.81091	-1.57931
57727889	chr8:57727889:G:A	3.18009e-08	-3.2746e-10	-0.744165	6.68456e-05	-3.2746e-10	-0.00465423
57728024	chr8:57728024:A:G	1.51292e-08	-1.48703	-1.06538e-09	1.19185e-05	-1.72895	-1.06538e-09
57728475	chr8:57728475:A:G	1.67468e-08	-3.2746e-10	-1.38545	2.17173e-05	-3.2746e-10	-1.12893
57728649	chr8:57728649:A:G	9.16241e-09	-0.593437	-1.39511	4.7196e-06	-1.12622	-1.5291
57729111	chr8:57729111:C:A	3.62801e-09	-1.62728	-1.2877	0.00154793	-1.75001	4.88764
57729194	chr8:57729194:T:A	2.84467e-09	-1.59386	-1.56436	4.45673e-06	-1.40812	-1.3045
57729981	chr8:57729981:A:C	3.55011e-09	-1.36228	-1.5744	5.2849e-06	-1.17416	-1.36802
57730724	chr8:57730724:G:A	9.22734e-09	-0.405054	-1.57643	5.29699e-06	-1.01193	-1.52797
57730885	chr8:57730885:AT:A	2.41933e-09	-1.77084	-1.54933	2.54194e-06	-1.79139	-1.48272
57731047	chr8:57731047:A:G	6.66504e-09	-1.6701	-0.636683	0.000102809	-1.81224	2.23807
57731072	chr8:57731072:C:G	5.58518e-08	-3.2746e-10	-0.180958	0.000127286	-3.2746e-10	0.639394
57731189	chr8:57731189:A:G	2.71875e-09	-1.62495	-1.57854	3.99228e-06	-1.45115	-1.37153
57731797	chr8:57731797:A:C	3.44752e-09	-1.38831	-1.57769	5.03705e-06	-1.20496	-1.38526
57732182	chr8:57732182:T:C	9.40354e-09	-0.554259	-1.40831	4.90145e-06	-1.09829	-1.51921
57732199	chr8:57732199:T:C	1.83756e-08	-3.2746e-10	-1.29263	2.70474e-05	-3.2746e-10	-0.909448
57732357	chr8:57732357:A:C	1.56804e-08	-3.2746e-10	-1.45125	1.71612e-05	-3.2746e-10	-1.36439
57732602	chr8:57732602:TC:T	1.72494e-08	-1.35588	-1.06538e-09	1.31754e-05	-1.62869	-1.06538e-09
57732720	chr8:57732720:A:G	3.47915e-09	-1.37685	-1.58002	5.0406e-06	-1.19165	-1.39786
57733197	chr8:57733197:G:A	2.13036e-08	-3.2746e-10	-1.14478	1.78772e-05	-3.2746e-10	-1.32351
57733206	chr8:57733206:TTG:T	3.20464e-09	-1.73762	-1.30143	0.0014215	-1.67921	4.73163
57733397	chr8:57733397:A:G	4.37296e-09	-1.21427	-1.51394	6.57866e-05	-1.75419	1.73357
57733468	chr8:57733468:C:T	2.27278e-09	-1.81184	-1.57082	4.46304e-06	-1.72826	-0.982949
57733564	chr8:57733564:AT:A	8.99283e-09	-0.599463	-1.40777	4.74036e-06	-1.13144	-1.51949
57733741	chr8:57733741:A:ATC	9.07062e-09	-0.577844	-1.42077	4.86152e-06	-1.11523	-1.51046
57733743	chr8:57733743:AG:A	9.13903e-09	-0.571161	-1.41994	4.88343e-06	-1.11015	-1.51105
57733781	chr8:57733781:G:A	4.4171e-09	-1.21154	-1.50664	6.88676e-05	-1.75344	1.77859
57733821	chr8:57733821:T:A	5.44955e-08	-3.2746e-10	-0.205542	0.000123926	-3.2746e-10	0.612642
57733941	chr8:57733941:C:G	1.37209e-08	-3.2746e-10	-1.58474	2.24182e-05	-3.2746e-10	-1.09717
57734049	chr8:57734049:A:G	4.29187e-09	-1.22367	-1.52327	6.14331e-05	-1.75719	1.6681
57734059	chr8:57734059:G:C	4.51935e-09	-1.22433	-1.47097	6.02863e-05	-1.75833	1.6504
57734110	chr8:57734110:A:G	2.2935e-09	-1.78938	-1.58419	3.69388e-06	-1.64936	-1.251
57734402	chr8:57734402:C:T	2.68962e-09	-1.6398	-1.57446	3.98842e-06	-1.47251	-1.35113
57734425	chr8:57734425:T:G	2.63784e-09	-1.78693	-1.44677	2.33864e-06	-1.7867	-1.57077
57734532	chr8:57734532:T:C	2.64923e-09	-1.65514	-1.57425	3.90819e-06	-1.4938	-1.35016
57734652	chr8:57734652:C:A	2.75016e-09	-1.61709	-1.57491	4.1055e-06	-1.44067	-1.35404
57734766	chr8:57734766:C:T	8.77647e-09	-0.615018	-1.41657	4.70742e-06	-1.14398	-1.51392
57735578	chr8:57735578:C:T	1.35522e-08	-1.59711	-1.06538e-09	1.43108e-05	-1.54603	-1.06538e-09
57735699	chr8:57735699:A:G	2.56297e-09	-1.69211	-1.57038	3.3407e-06	-1.81034	-1.19052
57735808	chr8:57735808:C:G	2.31152e-09	-1.78131	-1.58445	3.78358e-06	-1.62933	-1.24704
57735873	chr8:57735873:G:A	1.42552e-08	-3.2746e-10	-1.54654	1.38347e-05	-3.2746e-10	-1.57986
57735971	chr8:57735971:A:G	3.91224e-09	-1.77891	-1.06064	2.50323e-06	-1.79326	-1.4962
57736054	chr8:57736054:A:G	1.37208e-08	-3.2746e-10	-1.58475	2.24108e-05	-3.2746e-10	-1.0975
57736189	chr8:57736189:A:G	3.48254e-09	-1.37078	-1.58511	4.70236e-06	-1.18348	-1.4755
57736199	chr8:57736199:G:A	2.29709e-09	-1.78668	-1.58534	3.81909e-06	-1.64218	-1.22485
57736497	chr8:57736497:C:A	2.2604e-09	-1.81214	-1.57598	4.31786e-06	-1.7298	-1.01448
57736555	chr8:57736555:C:A	3.12458e-09	-1.79878	-1.26558	8.10296e-05	-1.77199	1.95976
57737056	chr8:57737056:TAA:T	5.39608e-08	-3.2746e-10	-0.215402	0.000121876	-3.2746e-10	0.595964
57737180	chr8:57737180:T:C	8.69643e-09	-0.615413	-1.42533	4.7358e-06	-1.14283	-1.50906
57737329	chr8:57737329:A:G	2.82681e-09	-1.7715	-1.39302	3.14942e-06	-1.48062	-1.57921
57737395	chr8:57737395:G:A	1.52872e-08	-3.2746e-10	-1.47664	6.31369e-05	-3.2746e-10	-0.0617337
57737399	chr8:57737399:A:T	8.18394e-09	-0.646979	-1.45451	4.73223e-06	-1.16621	-1.48643
57737567	chr8:57737567:A:G	3.37085e-09	-1.76434	-1.22416	2.32991e-06	-1.80278	-1.55843
57737823	chr8:57737823:G:C	3.3986e-09	-1.76757	-1.21273	2.34107e-06	-1.80115	-1.55528
57737971	chr8:57737971:A:C	1.22678e-08	-1.69668	-1.06538e-09	1.13751e-05	-1.77561	-1.06538e-09
57738025	chr8:57738025:G:A	1.42552e-08	-3.2746e-10	-1.54654	1.38347e-05	-3.2746e-10	-1.57986
57738666	chr8:57738666:A:G	1.62135e-08	-3.2746e-10	-1.41782	1.38151e-05	-3.2746e-10	-1.58128
57738738	chr8:57738738:A:G	1.11049e-08	-1.79627	-1.06538e-09	1.23172e-05	-1.69604	-1.06538e-09
57738751	chr8:57738751:A:G	8.67106e-09	-0.611703	-1.43196	4.78117e-06	-1.13988	-1.50248
57738990	chr8:57738990:T:C	1.42607e-08	-3.2746e-10	-1.54615	1.38326e-05	-3.2746e-10	-1.58001
57738996	chr8:57738996:C:T	2.2905e-09	-1.80443	-1.57046	4.57083e-06	-1.69537	-0.991971
57739041	chr8:57739041:G:T	2.52313e-08	-0.975573	-1.06538e-09	1.73644e-05	-1.35262	-1.06538e-09
57739548	chr8:57739548:T:C	1.48108e-08	-3.2746e-10	-1.5083	1.73989e-05	-3.2746e-10	-1.35063
57739556	chr8:57739556:C:T	3.41991e-09	-1.39341	-1.58063	4.90007e-06	-1.21142	-1.40637
57739585	chr8:57739585:G:A	1.14675e-08	-1.76414	-1.06538e-09	1.09706e-05	-1.81182	-1.06538e-09
57739887	chr8:57739887:A:G	1.38101e-08	-3.2746e-10	-1.57826	1.49837e-05	-3.2746e-10	-1.50008
57740318	chr8:57740318:C:T	2.30514e-09	-1.79628	-1.57223	4.6843e-06	-1.67449	-0.988338
57740689	chr8:57740689:T:C	3.41469e-09	-1.39004	-1.58553	4.65053e-06	-1.20523	-1.46483
57740775	chr8:57740775:G:A	4.62426e-09	-1.18477	-1.48757	8.21257e-05	-1.75735	1.95856
57740920	chr8:57740920:T:C	2.31908e-09	-1.7831	-1.57939	3.84672e-06	-1.81088	-1.04894
57741309	chr8:57741309:C:A	1.47605e-08	-3.2746e-10	-1.5117	1.72857e-05	-3.2746e-10	-1.35716
57741648	chr8:57741648:A:G	4.58432e-09	-1.18417	-1.49685	7.74794e-05	-1.75733	1.9003
57741711	chr8:57741711:A:G	8.80637e-09	-0.451677	-1.57651	5.10445e-06	-1.04749	-1.52943
57741712	chr8:57741712:G:C	3.86421e-09	-1.61981	-1.23209	0.00215135	-1.74352	5.21033
57741741	chr8:57741741:A:G	1.61697e-08	-3.2746e-10	-1.42052	2.03666e-05	-3.2746e-10	-1.19314
57741742	chr8:57741742:G:A	1.48173e-08	-3.2746e-10	-1.50786	1.74022e-05	-3.2746e-10	-1.35044
57742147	chr8:57742147:A:G	3.35743e-09	-1.41788	-1.5746	4.93148e-06	-1.23984	-1.37156
57742651	chr8:57742651:T:G	1.48397e-08	-1.50635	-1.06538e-09	1.55376e-05	-1.46378	-1.06538e-09
57742715	chr8:57742715:T:C	2.74469e-09	-1.72679	-1.4672	0.000276813	-1.67226	3.08856
57743287	chr8:57743287:T:G	4.6182e-09	-1.18709	-1.48656	8.27874e-05	-1.75813	1.96737
57743441	chr8:57743441:G:A	1.42552e-08	-3.2746e-10	-1.54654	1.38347e-05	-3.2746e-10	-1.57986
57743600	chr8:57743600:C:T	1.12162e-08	-1.7863	-1.06538e-09	1.10893e-05	-1.80106	-1.06538e-09
57743676	chr8:57743676:G:A	1.45757e-08	-3.2746e-10	-1.52431	1.68945e-05	-3.2746e-10	-1.38005
57743746	chr8:57743746:G:A	5.41289e-08	-3.2746e-10	-0.21229	0.000109156	-3.2746e-10	0.485736
57743893	chr8:57743893:C:T	4.81365e-09	-1.15102	-1.48119	8.59597e-05	-1.74723	1.99407
57743938	chr8:57743938:T:C	1.92919e-08	-3.2746e-10	-1.24397	4.49223e-05	-3.2746e-10	-0.402105
57743959	chr8:57743959:T:C	5.41845e-08	-3.2746e-10	-0.211264	0.000109264	-3.2746e-10	0.486729
57743979	chr8:57743979:C:T	4.66051e-09	-1.18304	-1.4815	8.48511e-05	-1.75715	1.99101
57744273	chr8:57744273:T:C	3.33443e-09	-1.41392	-1.58544	4.4993e-06	-1.23436	-1.46876
57744305	chr8:57744305:C:T	1.37119e-08	-3.2746e-10	-1.58539	1.38617e-05	-3.2746e-10	-1.57791
57744657	chr8:57744657:A:G	2.2801e-09	-1.79706	-1.58238	3.54147e-06	-1.66918	-1.27332
57745143	chr8:57745143:A:G	3.39438e-09	-1.71954	-1.262	0.00179006	-1.68492	4.96788
57745215	chr8:57745215:T:A	1.3725e-08	-3.2746e-10	-1.58444	2.25668e-05	-3.2746e-10	-1.09056
57745291	chr8:57745291:T:A	3.33665e-09	-1.41321	-1.58548	4.5056e-06	-1.23427	-1.46745
57745577	chr8:57745577:G:A	6.46495e-08	-3.2746e-10	-0.0346788	0.000134775	-3.2746e-10	0.696564
57745584	chr8:57745584:T:A	1.82914e-08	-3.2746e-10	-1.29723	2.1249e-05	-3.2746e-10	-1.15073
57745991	chr8:57745991:A:G	1.63326e-08	-0.191239	-1.21926	6.06936e-06	-0.821793	-1.58199
57746188	chr8:57746188:C:A	1.24677e-07	-3.2746e-10	0.62207	7.26583e-05	-3.2746e-10	0.0787285
57746190	chr8:57746190:G:A	1.43741e-08	-3.2746e-10	-1.53823	1.93053e-05	-3.2746e-10	-1.24666
57747095	chr8:57747095:T:C	2.74442e-09	-1.63854	-1.55554	2.59657e-06	-1.80512	-1.44773
57747288	chr8:57747288:A:T	2.69587e-08	-0.909352	-1.06538e-09	2.31898e-05	-1.06333	-1.06538e-09
57747655	chr8:57747655:A:T	2.43948e-09	-1.79332	-1.51855	5.71015e-06	-1.66379	-0.801009
57747706	chr8:57747706:T:G	1.92302e-08	0.0267777	-1.27395	7.25493e-06	-0.644468	-1.58089
57747805	chr8:57747805:T:C	1.63573e-08	-3.2746e-10	-1.40899	2.39833e-05	-3.2746e-10	-1.02968
57747879	chr8:57747879:C:T	1.08926e-07	0.487006	-1.06538e-09	7.39262e-05	0.0960278	-1.06538e-09
57747937	chr8:57747937:A:G	2.94313e-09	-1.75356	-1.37062	1.28035e-05	-1.81479	0.157473
57748038	chr8:57748038:G:C	3.65282e-07	1.69701	-1.06538e-09	0.000234976	1.25244	-1.06538e-09
57748583	chr8:57748583:G:A	1.17634e-08	-0.479631	-1.25904	0.000254502	-1.42735	2.75962
57748682	chr8:57748682:G:A	1.40996e-08	-3.2746e-10	-1.55752	1.55558e-05	-3.2746e-10	-1.46261
57748856	chr8:57748856:T:C	1.31289e-08	-0.0968507	-1.53199	1.58267e-05	-0.725178	-0.720166
57749220	chr8:57749220:TC:T	3.73422e-09	-1.34256	-1.54356	6.52992e-06	-1.09114	-1.23951
57749419	chr8:57749419:T:G	3.13853e-09	-1.53766	-1.52224	2.3769e-06	-1.7709	-1.57035
57749530	chr8:57749530:C:T	1.41332e-08	-3.2746e-10	-1.55513	1.50108e-05	-3.2746e-10	-1.49827
57749585	chr8:57749585:T:C	1.10317e-08	-1.80288	-1.06538e-09	1.09373e-05	-1.81486	-1.06538e-09
57749769	chr8:57749769:A:G	1.31941e-08	-0.239421	-1.38447	6.03638e-06	-0.854331	-1.5549
57750321	chr8:57750321:G:A	3.1755e-09	-1.51606	-1.53214	2.39347e-06	-1.77331	-1.56098
57750340	chr8:57750340:G:A	1.37458e-08	-1.58293	-1.06538e-09	1.55844e-05	-1.46077	-1.06538e-09
57750397	chr8:57750397:G:A	1.37548e-08	-1.58227	-1.06538e-09	1.22392e-05	-1.7024	-1.06538e-09
57750430	chr8:57750430:G:A	5.56445e-09	-1.43356	-1.0537	0.00329107	-1.81029	5.70222
57750526	chr8:57750526:C:T	3.89419e-09	-1.32832	-1.51585	6.41068e-06	-1.18477	-1.1643
57750692	chr8:57750692:G:A	4.72202e-09	-1.58948	-1.06194	0.00294668	-1.78587	5.56727
57750842	chr8:57750842:A:G	1.37167e-08	-3.2746e-10	-1.58504	1.41151e-05	-3.2746e-10	-1.55979
57750896	chr8:57750896:A:G	1.43926e-08	-3.2746e-10	-1.53695	1.4644e-05	-3.2746e-10	-1.52301
57750928	chr8:57750928:A:T	3.74519e-09	-1.37396	-1.50923	6.18266e-06	-1.23705	-1.14824
57751174	chr8:57751174:A:G	1.37103e-08	-3.2746e-10	-1.58551	1.37572e-05	-3.2746e-10	-1.58548
57751605	chr8:57751605:C:T	3.29061e-09	-1.8132	-1.19938	0.000110286	-1.73635	2.23239
57751969	chr8:57751969:A:G	4.40957e-09	-1.15865	-1.56124	6.9618e-06	-0.947216	-1.31939
57752402	chr8:57752402:A:T	1.54973e-08	-3.2746e-10	-1.46299	1.38975e-05	-3.2746e-10	-1.57533
57752858	chr8:57752858:G:A	1.81002e-08	-3.2746e-10	-1.30774	1.53445e-05	-3.2746e-10	-1.47628
57753059	chr8:57753059:G:A	2.66271e-09	-1.81503	-1.40928	7.56425e-06	-1.75233	-0.431278
57753217	chr8:57753217:C:T	1.79233e-08	-3.2746e-10	-1.31756	2.73931e-05	-3.2746e-10	-0.89675
57753249	chr8:57753249:A:G	1.56049e-08	-1.45607	-1.06538e-09	1.34378e-05	-1.60897	-1.06538e-09
57753326	chr8:57753326:T:C	2.67446e-09	-1.63776	-1.58215	2.82729e-06	-1.80435	-1.36337
57753381	chr8:57753381:A:G	1.80004e-08	-0.0292165	-1.28405	6.96661e-06	-0.685801	-1.58011
57753690	chr8:57753690:C:A	2.65798e-08	-3.2746e-10	-0.923507	5.22221e-05	-3.2746e-10	-0.251534
57754453	chr8:57754453:T:C	1.84003e-08	-3.2746e-10	-1.29129	1.54782e-05	-3.2746e-10	-1.46761
57754474	chr8:57754474:A:C	1.53791e-08	-3.2746e-10	-1.47065	1.38648e-05	-3.2746e-10	-1.57769
57754640	chr8:57754640:A:G	1.43672e-08	-3.2746e-10	-1.53871	1.57854e-05	-3.2746e-10	-1.44795
57755422	chr8:57755422:G:A	3.18139e-09	-1.4616	-1.58474	4.64107e-06	-1.35571	-1.31639
57755467	chr8:57755467:T:A	1.52522e-08	-3.2746e-10	-1.47893	1.6514e-05	-3.2746e-10	-1.40283
57755509	chr8:57755509:G:T	1.41663e-08	-3.2746e-10	-1.5528	1.48188e-05	-3.2746e-10	-1.51115
57755598	chr8:57755598:A:G	2.38126e-08	-0.151271	-0.882173	8.06544e-06	-0.792326	-1.32713
57755722	chr8:57755722:T:C	2.77126e-08	-3.2746e-10	-0.88177	4.39672e-05	-3.2746e-10	-0.423596
57755965	chr8:57755965:A:G	1.55789e-08	-3.2746e-10	-1.45774	2.71101e-05	-3.2746e-10	-0.907132
57756702	chr8:57756702:A:G	2.33377e-09	-1.79386	-1.56231	4.81023e-06	-1.66073	-0.975565
57757003	chr8:57757003:A:G	3.20877e-09	-1.74511	-1.29266	1.46654e-05	-1.56503	0.0434891
57757055	chr8:57757055:A:G	1.88574e-08	-1.26675	-1.06538e-09	1.41299e-05	-1.55875	-1.06538e-09
57757339	chr8:57757339:T:C	2.94893e-09	-1.57418	-1.54804	2.34475e-06	-1.80328	-1.55158
57757358	chr8:57757358:A:G	3.39205e-09	-1.39877	-1.58345	4.75534e-06	-1.72752	-0.920249
57757380	chr8:57757380:C:T	3.09402e-09	-1.50095	-1.57324	2.9381e-06	-1.76269	-1.36659
57757393	chr8:57757393:C:T	3.91978e-09	-1.26096	-1.57666	7.40904e-06	-1.09437	-1.10997
57757453	chr8:57757453:A:G	3.01853e-09	-1.58363	-1.51526	3.53024e-06	-1.80534	-1.14034
57757693	chr8:57757693:A:C	2.30133e-09	-1.81455	-1.55562	4.47199e-06	-1.75822	-0.950989
57757806	chr8:57757806:C:T	3.77317e-09	-1.29634	-1.5794	6.72813e-06	-1.13651	-1.16423
57757895	chr8:57757895:A:G	3.21562e-08	-3.2746e-10	-0.733053	9.06868e-05	-3.2746e-10	0.300372
57758205	chr8:57758205:A:C	4.31715e-09	-1.22723	-1.51383	9.99282e-06	-1.05897	-0.846202
57758308	chr8:57758308:C:G	1.51118e-08	-3.2746e-10	-1.48818	3.15656e-05	-3.2746e-10	-0.754972
57758578	chr8:57758578:A:G	3.08083e-09	-1.5087	-1.56976	2.98958e-06	-1.77802	-1.33388
57758962	chr8:57758962:T:C	3.04744e-09	-1.50424	-1.58512	4.3018e-06	-1.76038	-0.98763
57759134	chr8:57759134:A:G	1.76485e-08	-1.33301	-1.06538e-09	1.52879e-05	-1.47998	-1.06538e-09
57759693	chr8:57759693:C:T	1.37269e-08	-3.2746e-10	-1.5843	1.99562e-05	-3.2746e-10	-1.2135
57760200	chr8:57760200:G:T	2.4864e-09	-1.81466	-1.47816	2.7832e-06	-1.62377	-1.55967
57760282	chr8:57760282:T:C	1.3875e-08	-0.219183	-1.35439	5.91929e-06	-0.862882	-1.56594
57760338	chr8:57760338:G:T	3.68158e-09	-1.31654	-1.58377	6.26981e-06	-1.1618	-1.20949
57760505	chr8:57760505:A:G	2.40649e-09	-1.80922	-1.51628	3.77004e-06	-1.77579	-1.10417
57760738	chr8:57760738:G:A	8.13244e-07	-3.2746e-10	2.49737	0.00177162	-3.2746e-10	3.27261
57760808	chr8:57760808:C:T	1.59522e-08	-3.2746e-10	-1.43406	1.43355e-05	-3.2746e-10	-1.5443
57760846	chr8:57760846:G:A	2.89007e-08	-3.2746e-10	-0.839793	7.76221e-05	-3.2746e-10	0.144812
57760880	chr8:57760880:G:A	3.99072e-09	-1.43346	-1.38623	2.83099e-06	-1.59735	-1.56906
57760980	chr8:57760980:T:C	4.30581e-08	-3.2746e-10	-0.441109	2.65365e-05	-3.2746e-10	-0.928518
57761349	chr8:57761349:A:G	1.68712e-08	-3.2746e-10	-1.37805	1.42432e-05	-3.2746e-10	-1.55076
57761530	chr8:57761530:C:A	5.01474e-09	-1.00855	-1.58272	6.7714e-06	-0.914155	-1.38018
57761600	chr8:57761600:G:A	2.42169e-08	-1.01661	-1.06538e-09	1.62509e-05	-1.41889	-1.06538e-09
57762263	chr8:57762263:T:A	1.7103e-08	-3.2746e-10	-1.3644	5.63524e-05	-3.2746e-10	-0.175414
57762546	chr8:57762546:T:G	1.59101e-08	-3.2746e-10	-1.4367	1.67736e-05	-3.2746e-10	-1.38723
57762572	chr8:57762572:A:G	3.6477e-09	-1.32994	-1.57962	4.71114e-06	-1.07563	-1.58148
57762607	chr8:57762607:T:G	4.06333e-09	-1.80862	-0.993038	4.99774e-06	-1.81116	-0.786892
57763825	chr8:57763825:A:T	1.61318e-08	-3.2746e-10	-1.42287	1.62581e-05	-3.2746e-10	-1.41845
57763869	chr8:57763869:A:G	1.53691e-08	-3.2746e-10	-1.4713	1.3852e-05	-3.2746e-10	-1.57861
57764102	chr8:57764102:G:A	1.40404e-08	-1.56172	-1.06538e-09	1.23807e-05	-1.6909	-1.06538e-09
57764177	chr8:57764177:A:G	2.79405e-09	-1.75612	-1.42004	2.60007e-06	-1.7848	-1.4667
57764803	chr8:57764803:A:G	2.36049e-09	-1.76178	-1.58301	2.3271e-06	-1.78139	-1.58102
57764980	chr8:57764980:G:A	1.98686e-08	-3.2746e-10	-1.21452	1.75922e-05	-3.2746e-10	-1.33959
57765635	chr8:57765635:C:T	3.68354e-09	-1.59196	-1.30782	4.5879e-06	-1.57295	-1.11067
57765885	chr8:57765885:T:C	1.85613e-08	-3.2746e-10	-1.28258	2.04937e-05	-3.2746e-10	-1.18692
57766810	chr8:57766810:G:A	1.96725e-08	-3.2746e-10	-1.22443	1.75172e-05	-3.2746e-10	-1.34386
57767002	chr8:57767002:C:T	1.43716e-08	-3.2746e-10	-1.53841	1.49367e-05	-3.2746e-10	-1.50322
57767136	chr8:57767136:A:G	1.53122e-08	-1.47501	-1.06538e-09	1.41648e-05	-1.55628	-1.06538e-09
57767219	chr8:57767219:C:T	1.37198e-08	-3.2746e-10	-1.58482	1.58917e-05	-3.2746e-10	-1.44124
57767283	chr8:57767283:C:T	2.6329e-08	-3.2746e-10	-0.932986	5.79337e-05	-3.2746e-10	-0.14774
57767547	chr8:57767547:AG:A	2.65317e-08	-3.2746e-10	-0.925318	5.85914e-05	-3.2746e-10	-0.136452
57767752	chr8:57767752:A:G	2.47495e-08	-3.2746e-10	-0.994854	2.13079e-05	-3.2746e-10	-1.14796
57768017	chr8:57768017:C:T	2.39347e-09	-1.80699	-1.52393	2.68783e-06	-1.77228	-1.44603
57768208	chr8:57768208:G:A	1.44933e-08	-3.2746e-10	-1.52997	1.88451e-05	-3.2746e-10	-1.27079
57768469	chr8:57768469:T:G	3.22184e-09	-1.64268	-1.39103	3.31625e-06	-1.612	-1.3962
57768555	chr8:57768555:G:A	4.34131e-09	-1.73516	-1.00032	4.53751e-06	-1.70767	-0.986989
57768817	chr8:57768817:G:A	6.40741e-08	-3.2746e-10	-0.0436185	3.73183e-05	-3.2746e-10	-0.587557
57768879	chr8:57768879:A:G	1.384e-08	-3.2746e-10	-1.57609	1.7182e-05	-3.2746e-10	-1.36318
57768993	chr8:57768993:A:G	1.147e-08	-1.76392	-1.06538e-09	1.1166e-05	-1.79417	-1.06538e-09
57769064	chr8:57769064:G:A	2.15748e-08	-1.16229	0.0301528	2.55417e-05	-1.10982	0.143093
57769225	chr8:57769225:C:G	3.15206e-09	-1.64556	-1.41004	3.25851e-06	-1.61448	-1.41129
57769339	chr8:57769339:C:G	1.62389e-08	-1.41625	-1.06538e-09	1.58916e-05	-1.44125	-1.06538e-09
57769403	chr8:57769403:A:G	9.88331e-09	-0.495214	-1.4176	7.76308e-06	-0.722975	-1.43468
57769672	chr8:57769672:A:G	2.47734e-08	-3.2746e-10	-0.993889	2.13275e-05	-3.2746e-10	-1.14704
57769899	chr8:57769899:T:C	1.64766e-08	-3.2746e-10	-1.40171	1.62541e-05	-3.2746e-10	-1.41869
57770290	chr8:57770290:A:T	1.51114e-08	-3.2746e-10	-1.48821	1.48483e-05	-3.2746e-10	-1.50916
57770578	chr8:57770578:A:G	1.48345e-08	-3.2746e-10	-1.5067	1.58937e-05	-3.2746e-10	-1.44111
57770581	chr8:57770581:C:T	3.04799e-09	-1.5628	-1.52637	2.98912e-06	-1.59134	-1.52072
57770637	chr8:57770637:T:C	2.85915e-08	-3.2746e-10	-0.850548	6.56195e-05	-3.2746e-10	-0.0231669
57770724	chr8:57770724:A:C	1.4371e-08	-0.762166	-0.776281	7.92938e-06	-0.890653	-1.24581
57770738	chr8:57770738:CA:C	2.48816e-08	-3.2746e-10	-0.989532	2.14022e-05	-3.2746e-10	-1.14355
57770758	chr8:57770758:T:A	1.45872e-08	-0.742372	-0.781142	8.04935e-06	-0.872902	-1.24855
57770786	chr8:57770786:G:A	5.36249e-09	-1.77149	-0.752742	7.67797e-06	-1.746	-0.422686
57770918	chr8:57770918:A:T	4.84571e-09	-1.76244	-0.863121	6.73112e-06	-1.73533	-0.564965
57770925	chr8:57770925:A:G	1.40981e-08	-3.2746e-10	-1.55762	1.74337e-05	-3.2746e-10	-1.34864
57771389	chr8:57771389:C:A	5.34164e-09	-1.76536	-0.762766	7.57006e-06	-1.73915	-0.44369
57771631	chr8:57771631:A:G	8.01844e-09	-1.05272	-1.0692	8.69633e-06	-1.25906	-0.785083
57771937	chr8:57771937:A:AT	1.42732e-08	-3.2746e-10	-1.54527	1.38487e-05	-3.2746e-10	-1.57885
57772143	chr8:57772143:T:A	1.4762e-08	-3.2746e-10	-1.5116	1.93869e-05	-3.2746e-10	-1.24244
57772530	chr8:57772530:A:G	9.79838e-09	-0.435618	-1.48582	7.6493e-06	-0.676715	-1.49571
57772633	chr8:57772633:A:G	1.42163e-08	-3.2746e-10	-1.54927	1.79833e-05	-3.2746e-10	-1.3176
57772946	chr8:57772946:G:A	4.92095e-09	-1.46283	-1.14732	5.10485e-06	-1.40718	-1.16967
57773813	chr8:57773813:C:T	2.10253e-08	-3.2746e-10	-1.15793	1.73064e-05	-3.2746e-10	-1.35596
57774808	chr8:57774808:T:C	6.08031e-09	-1.68871	-0.709897	7.12623e-06	-1.61407	-0.629189
57774891	chr8:57774891:TA:T	1.67327e-08	-3.2746e-10	-1.3863	1.91957e-05	-3.2746e-10	-1.25235
57775172	chr8:57775172:T:A	4.20668e-09	-1.8129	-0.954081	4.57683e-06	-1.80728	-0.878754
57775254	chr8:57775254:G:A	2.88381e-08	-3.2746e-10	-0.84196	6.6543e-05	-3.2746e-10	-0.00919128
57775397	chr8:57775397:A:G	1.41666e-08	-3.2746e-10	-1.55277	1.77497e-05	-3.2746e-10	-1.33067
57775469	chr8:57775469:T:C	1.09461e-08	-1.81067	-1.06538e-09	1.10679e-05	-1.80299	-1.06538e-09
57775611	chr8:57775611:C:T	4.05533e-09	-1.81483	-0.988802	4.46756e-06	-1.80116	-0.90904
57775790	chr8:57775790:A:G	2.39543e-08	-3.2746e-10	-1.02751	2.07415e-05	-3.2746e-10	-1.1749
57776473	chr8:57776473:G:A	2.24126e-08	-1.09404	-1.06538e-09	1.89698e-05	-1.26419	-1.06538e-09
57776606	chr8:57776606:A:G	1.09912e-08	-1.80657	-1.06538e-09	1.10115e-05	-1.8081	-1.06538e-09
57777050	chr8:57777050:G:A	2.39543e-08	-3.2746e-10	-1.02751	2.07415e-05	-3.2746e-10	-1.1749
57777706	chr8:57777706:G:A	1.40929e-08	-3.2746e-10	-1.55798	1.53563e-05	-3.2746e-10	-1.47551
57777896	chr8:57777896:T:C	2.28728e-09	-1.80577	-1.57052	2.2428e-06	-1.8148	-1.58452
57778047	chr8:57778047:T:C	1.10585e-08	-1.80046	-1.06538e-09	1.09469e-05	-1.81398	-1.06538e-09
57778937	chr8:57778937:C:G	2.07937e-08	-3.2746e-10	-1.16901	3.48793e-05	-3.2746e-10	-0.655145
57779452	chr8:57779452:C:T	2.33601e-08	-1.23749	0.184863	2.82111e-05	-1.18372	0.316391
57780826	chr8:57780826:C:G	1.12575e-08	-1.78262	-1.06538e-09	1.10452e-05	-1.80504	-1.06538e-09
57780831	chr8:57780831:A:G	1.19186e-08	-1.72556	-1.06538e-09	1.11704e-05	-1.79378	-1.06538e-09
57781385	chr8:57781385:G:C	1.81058e-08	-3.2746e-10	-1.30743	1.76472e-05	-3.2746e-10	-1.33647
57781552	chr8:57781552:G:A	4.18093e-09	-1.7301	-1.04303	5.89631e-06	-1.6972	-0.735515
57781675	chr8:57781675:T:G	1.94185e-08	-3.2746e-10	-1.23743	2.96515e-05	-3.2746e-10	-0.817528
57782147	chr8:57782147:T:C	7.46121e-09	-1.0968	-1.09714	8.21901e-06	-1.28613	-0.814465
57782285	chr8:57782285:T:C	1.60511e-08	-3.2746e-10	-1.42788	1.44999e-05	-3.2746e-10	-1.5329
57782343	chr8:57782343:T:C	1.06459e-08	-0.316678	-1.52181	8.58339e-06	-0.544292	-1.51292
57782390	chr8:57782390:T:G	5.8788e-08	-3.2746e-10	-0.129721	0.000142947	-3.2746e-10	0.755432
57782531	chr8:57782531:T:C	1.37765e-08	-3.2746e-10	-1.5807	1.45458e-05	-3.2746e-10	-1.52974
57782642	chr8:57782642:A:G	1.09264e-08	-1.81248	-1.06538e-09	1.10506e-05	-1.80455	-1.06538e-09
57782716	chr8:57782716:C:T	4.07959e-09	-1.68906	-1.10861	4.75684e-06	-1.65352	-0.993935
57783033	chr8:57783033:G:A	1.51961e-08	-3.2746e-10	-1.48262	1.44857e-05	-3.2746e-10	-1.53388
57783802	chr8:57783802:C:T	1.48767e-08	-3.2746e-10	-1.50386	1.56391e-05	-3.2746e-10	-1.45726
57783819	chr8:57783819:C:T	2.37008e-09	-1.76424	-1.57649	2.84523e-06	-1.70129	-1.46011
57783877	chr8:57783877:T:C	8.95407e-09	-0.885766	-1.12578	9.49323e-06	-1.09562	-0.860842
57784227	chr8:57784227:T:G	2.05395e-08	-3.2746e-10	-1.18131	3.1245e-05	-3.2746e-10	-0.765182
57784263	chr8:57784263:C:T	2.51605e-08	-0.978384	-1.06538e-09	2.22148e-05	-1.10628	-1.06538e-09
57784634	chr8:57784634:A:C	2.73456e-09	-1.63585	-1.56184	2.80562e-06	-1.60688	-1.56853
57784640	chr8:57784640:TATG:T	4.26416e-09	-1.74337	-1.01005	6.04547e-06	-1.71313	-0.694604
57784684	chr8:57784684:G:T	2.02688e-08	-1.22977	0.0352001	2.40694e-05	-1.1768	0.150701
57784984	chr8:57784984:A:G	1.13762e-08	-0.207964	-1.56417	9.26434e-06	-0.427028	-1.55384
57785065	chr8:57785065:CACACGCAT:C	1.5162e-08	-3.2746e-10	-1.48486	2.09946e-05	-3.2746e-10	-1.16277
57785067	chr8:57785067:CACGCAT:C	1.15052e-08	-1.76086	-1.06538e-09	1.22239e-05	-1.70365	-1.06538e-09
57785284	chr8:57785284:C:T	1.3887e-08	-3.2746e-10	-1.57271	1.74155e-05	-3.2746e-10	-1.34968
57785446	chr8:57785446:G:T	7.77248e-09	-0.572737	-1.58033	6.42685e-06	-0.775938	-1.57062
57786174	chr8:57786174:G:A	1.10923e-08	-1.79741	-1.06538e-09	1.27323e-05	-1.6629	-1.06538e-09
57786338	chr8:57786338:CCTTTT:C	2.3341e-08	-3.2746e-10	-1.05345	2.03002e-05	-3.2746e-10	-1.19641
57786405	chr8:57786405:A:G	2.13303e-08	-3.2746e-10	-1.14353	1.76569e-05	-3.2746e-10	-1.33591
57786418	chr8:57786418:C:A	1.47409e-08	-3.2746e-10	-1.51303	1.96008e-05	-3.2746e-10	-1.23147
57787240	chr8:57787240:G:A	1.63505e-08	-3.2746e-10	-1.4094	2.56086e-05	-3.2746e-10	-0.964113
57787622	chr8:57787622:T:C	1.11097e-08	-1.79584	-1.06538e-09	1.28073e-05	-1.65703	-1.06538e-09
57787711	chr8:57787711:G:A	4.2144e-09	-1.757	-1.00816	3.42896e-06	-1.68288	-1.2919
57787795	chr8:57787795:G:A	1.37509e-08	-3.2746e-10	-1.58255	1.38617e-05	-3.2746e-10	-1.57791
57787903	chr8:57787903:G:A	3.54765e-09	-1.35607	-1.5813	3.13745e-06	-1.52746	-1.53617
57787959	chr8:57787959:A:G	3.5541e-09	-1.73883	-1.19673	2.73609e-06	-1.7097	-1.49081
57788052	chr8:57788052:G:T	5.92601e-09	-1.55231	-0.871993	4.85847e-06	-1.67737	-0.948948
57788120	chr8:57788120:T:C	1.37926e-08	-3.2746e-10	-1.57953	1.38363e-05	-3.2746e-10	-1.57974
57788393	chr8:57788393:T:C	2.99043e-08	0.297335	-1.10299	3.41147e-05	0.170948	-0.848259
57788629	chr8:57788629:G:A	2.85632e-08	-3.2746e-10	-0.851539	2.36344e-05	-3.2746e-10	-1.04434
57788817	chr8:57788817:G:A	1.37405e-08	-3.2746e-10	-1.58331	1.41155e-05	-3.2746e-10	-1.55977
57789215	chr8:57789215:G:C	4.35548e-09	-1.4836	-1.24862	3.39657e-06	-1.60862	-1.37565
57789276	chr8:57789276:T:C	2.62106e-08	-3.2746e-10	-0.937494	2.14547e-05	-3.2746e-10	-1.1411
57789659	chr8:57789659:A:G	2.85632e-08	-3.2746e-10	-0.851539	2.36344e-05	-3.2746e-10	-1.04434
57790104	chr8:57790104:G:T	4.93061e-09	-1.34511	-1.26308	3.68379e-06	-1.49484	-1.40825
57790201	chr8:57790201:T:C	3.51079e-09	-1.76471	-1.18311	2.94416e-06	-1.72959	-1.39763
57790207	chr8:57790207:C:T	2.05085e-08	-1.19581	0.0129952	1.28866e-05	-1.10343	-0.547422
57790260	chr8:57790260:T:C	1.7582e-08	-1.31863	-0.0181533	1.07454e-05	-1.23026	-0.602311
57790340	chr8:57790340:G:T	1.39066e-08	-3.2746e-10	-1.5713	1.45309e-05	-3.2746e-10	-1.53076
57790452	chr8:57790452:G:C	2.85798e-08	-3.2746e-10	-0.850959	2.36471e-05	-3.2746e-10	-1.0438
57790488	chr8:57790488:A:G	1.48866e-08	-3.2746e-10	-1.5032	1.48319e-05	-3.2746e-10	-1.51026
57790593	chr8:57790593:T:C	1.38724e-08	-3.2746e-10	-1.57376	1.46336e-05	-3.2746e-10	-1.52372
57791319	chr8:57791319:A:G	3.59347e-09	-1.4033	-1.52124	4.10941e-06	-1.41387	-1.37989
57791336	chr8:57791336:T:C	1.42551e-08	-1.54655	-1.06538e-09	1.38374e-05	-1.57967	-1.06538e-09
57791516	chr8:57791516:C:T	2.0132e-08	-0.887602	-0.313743	1.75705e-05	-0.978985	-0.361832
57791518	chr8:57791518:C:T	5.75151e-08	-0.661709	0.510098	2.64567e-05	-0.760035	-0.171494
57791586	chr8:57791586:AAAGGC:A	2.47529e-08	-0.994714	-1.06538e-09	2.09577e-05	-1.16453	-1.06538e-09
57791630	chr8:57791630:A:G	1.42925e-08	-3.2746e-10	-1.54393	1.3762e-05	-3.2746e-10	-1.58513
57791642	chr8:57791642:C:G	1.41858e-08	-3.2746e-10	-1.55142	1.37565e-05	-3.2746e-10	-1.58553
57791797	chr8:57791797:T:C	7.42167e-09	-1.79672	-0.402535	7.58478e-06	-1.77427	-0.406629
57792213	chr8:57792213:T:A	4.05294e-08	0.103123	-0.604755	1.72717e-05	-0.0453409	-1.31263
57792917	chr8:57792917:C:T	3.14114e-09	-1.80016	-1.25891	5.01367e-06	-1.81506	-0.779808
57792919	chr8:57792919:T:A	1.59325e-08	-3.2746e-10	-1.4353	1.49466e-05	-3.2746e-10	-1.50256
57793040	chr8:57793040:A:T	1.43334e-08	-3.2746e-10	-1.54106	1.37704e-05	-3.2746e-10	-1.58452
57793179	chr8:57793179:C:A	1.43532e-08	-3.2746e-10	-1.53969	1.37759e-05	-3.2746e-10	-1.58412
57793195	chr8:57793195:T:C	1.38415e-08	-3.2746e-10	-1.57598	1.37758e-05	-3.2746e-10	-1.58413
57793310	chr8:57793310:A:G	7.80817e-08	0.154097	-1.06538e-09	8.40566e-05	0.224451	-1.06538e-09
57794443	chr8:57794443:A:G	3.06305e-08	-0.665545	-0.116118	2.73275e-05	-0.751679	-0.147466
57794691	chr8:57794691:G:A	1.68881e-08	-3.2746e-10	-1.37705	1.96334e-05	-3.2746e-10	-1.22981
57795257	chr8:57795257:C:A	2.81362e-08	-3.2746e-10	-0.866602	5.1189e-05	-3.2746e-10	-0.271516
57796035	chr8:57796035:T:C	1.4487e-08	-3.2746e-10	-1.53041	1.45667e-05	-3.2746e-10	-1.5283
57796615	chr8:57796615:A:G	9.02037e-09	-1.10453	-0.899647	6.71972e-06	-1.25172	-1.05028
57796723	chr8:57796723:T:C	1.01362e-08	-0.920173	-0.96737	7.66124e-06	-1.07799	-1.09287
57796789	chr8:57796789:A:G	3.07199e-09	-1.80205	-1.27928	3.23476e-06	-1.81528	-1.21781
57797422	chr8:57797422:G:T	6.56464e-09	-1.34109	-0.980874	8.09707e-06	-1.34227	-0.773271
57797745	chr8:57797745:G:A	1.10979e-08	-1.7969	-1.06538e-09	1.10371e-05	-1.80577	-1.06538e-09
57797797	chr8:57797797:A:C	1.8079e-08	-1.30891	-1.06538e-09	1.67429e-05	-1.38907	-1.06538e-09
57798167	chr8:57798167:G:A	2.54451e-09	-1.6968	-1.57292	2.47442e-06	-1.76314	-1.53789
57798655	chr8:57798655:A:G	1.50304e-08	-3.2746e-10	-1.49358	1.73181e-05	-3.2746e-10	-1.35529
57798763	chr8:57798763:T:C	7.77814e-09	-1.37076	-0.781581	6.51673e-06	-1.38295	-0.949718
57798810	chr8:57798810:C:T	3.40413e-09	-1.7891	-1.18957	3.54686e-06	-1.81316	-1.12782
57798811	chr8:57798811:G:A	6.77731e-09	-1.51362	-0.776455	5.62181e-06	-1.5305	-0.949889
57799159	chr8:57799159:T:C	4.64679e-09	-1.62858	-1.0389	5.35183e-06	-1.46306	-1.06654
57799241	chr8:57799241:G:C	2.77846e-08	-3.2746e-10	-0.879178	2.20365e-05	-3.2746e-10	-1.11434
57799600	chr8:57799600:A:G	1.45324e-08	-3.2746e-10	-1.52728	1.59993e-05	-3.2746e-10	-1.43449
57799822	chr8:57799822:G:A	4.92395e-09	-1.29543	-1.31411	6.18647e-06	-1.33065	-1.05402
57800060	chr8:57800060:G:C	3.75017e-09	-1.79862	-1.08324	3.37142e-06	-1.80209	-1.18962
57800193	chr8:57800193:T:G	1.08421e-08	-1.56658	-0.253634	1.20878e-05	-1.3679	-0.346946
57800601	chr8:57800601:G:A	3.38963e-09	-1.77409	-1.20885	3.51305e-06	-1.80713	-1.14343
57800731	chr8:57800731:G:A	1.12588e-08	-1.78251	-1.06538e-09	1.1148e-05	-1.79578	-1.06538e-09
57800851	chr8:57800851:A:G	2.17925e-08	-1.12209	-1.06538e-09	2.03253e-05	-1.19518	-1.06538e-09
57800854	chr8:57800854:C:T	6.90703e-09	-1.79501	-0.476112	4.68648e-06	-1.69246	-0.969899
57800871	chr8:57800871:T:G	1.37403e-08	-3.2746e-10	-1.58333	1.51369e-05	-3.2746e-10	-1.4899
57800893	chr8:57800893:C:T	1.40488e-08	-3.2746e-10	-1.56112	1.38195e-05	-3.2746e-10	-1.58096
57801067	chr8:57801067:C:A	1.6193e-08	-1.00082	-0.418258	1.65438e-05	-0.901642	-0.499385
57801504	chr8:57801504:G:A	1.48822e-08	-3.2746e-10	-1.50349	1.76122e-05	-3.2746e-10	-1.33845
57801534	chr8:57801534:G:A	1.18874e-08	-1.72818	-1.06538e-09	1.18072e-05	-1.73833	-1.06538e-09
57801909	chr8:57801909:A:T	1.37989e-08	-3.2746e-10	-1.57907	1.41005e-05	-3.2746e-10	-1.56083
57801989	chr8:57801989:T:C	1.37349e-08	-3.2746e-10	-1.58372	1.37639e-05	-3.2746e-10	-1.58499
57802055	chr8:57802055:G:T	6.33853e-09	-1.30518	-1.05183	4.67409e-06	-1.43496	-1.23005
57802067	chr8:57802067:C:A	1.38731e-08	-3.2746e-10	-1.57371	1.46216e-05	-3.2746e-10	-1.52454
57802448	chr8:57802448:C:T	8.22024e-08	-3.2746e-10	0.205525	8.65663e-05	-3.2746e-10	0.253871
57803046	chr8:57803046:G:A	1.39404e-08	-3.2746e-10	-1.56887	1.43403e-05	-3.2746e-10	-1.54397
57803115	chr8:57803115:T:C	2.33086e-09	-1.77551	-1.58191	2.296e-06	-1.80936	-1.56651
57803208	chr8:57803208:T:C	2.34522e-09	-1.76777	-1.58352	2.31426e-06	-1.80626	-1.56169
57803265	chr8:57803265:A:G	1.39404e-08	-3.2746e-10	-1.56887	1.43403e-05	-3.2746e-10	-1.54397
57803291	chr8:57803291:A:G	1.41179e-08	-3.2746e-10	-1.55622	1.41997e-05	-3.2746e-10	-1.55382
57803309	chr8:57803309:T:G	1.51778e-08	-3.2746e-10	-1.48382	1.71347e-05	-3.2746e-10	-1.36593
57803443	chr8:57803443:G:A	6.00021e-09	-1.56662	-0.845241	5.00716e-06	-1.58114	-1.01503
57803585	chr8:57803585:GC:G	3.80177e-09	-1.73425	-1.13395	5.78479e-06	-1.68132	-0.770484
57803687	chr8:57803687:G:A	1.38774e-08	-3.2746e-10	-1.5734	1.42377e-05	-3.2746e-10	-1.55115
57804179	chr8:57804179:A:T	1.40788e-08	-3.2746e-10	-1.55899	1.51161e-05	-3.2746e-10	-1.49128
57804289	chr8:57804289:G:T	2.41286e-09	-1.7807	-1.54214	2.46389e-06	-1.81143	-1.49387
57804660	chr8:57804660:T:C	1.11989e-08	-1.57415	-0.2137	1.11424e-05	-1.47021	-0.32607
57804699	chr8:57804699:A:G	2.63036e-08	-0.933951	-1.06538e-09	2.66452e-05	-0.924431	-1.06538e-09
57804750	chr8:57804750:G:A	3.25235e-09	-1.80357	-1.22071	2.97739e-06	-1.80604	-1.30996
57804786	chr8:57804786:G:T	1.37373e-08	-3.2746e-10	-1.58355	1.51703e-05	-3.2746e-10	-1.4877
57805004	chr8:57805004:A:C	3.61131e-09	-1.81245	-1.10714	3.18275e-06	-1.81386	-1.23543
57805264	chr8:57805264:T:A	1.38269e-08	-3.2746e-10	-1.57704	1.37655e-05	-3.2746e-10	-1.58487
57805383	chr8:57805383:C:T	1.81055e-08	-1.30744	-1.06538e-09	1.67762e-05	-1.38708	-1.06538e-09
57805524	chr8:57805524:A:G	2.81769e-09	-1.80428	-1.36346	2.58919e-06	-1.80755	-1.44814
57805591	chr8:57805591:AGAAG:A	1.40675e-08	-3.2746e-10	-1.55979	1.38896e-05	-3.2746e-10	-1.5759
57805592	chr8:57805592:G:GA	2.01835e-08	-3.2746e-10	-1.19879	2.6407e-05	-3.2746e-10	-0.933412
57805724	chr8:57805724:C:A	1.51473e-08	-3.2746e-10	-1.48583	1.38362e-05	-3.2746e-10	-1.57975
57805947	chr8:57805947:A:G	1.56254e-08	-3.2746e-10	-1.45476	1.78555e-05	-3.2746e-10	-1.32473
57805973	chr8:57805973:C:G	1.51204e-08	-3.2746e-10	-1.48761	1.69629e-05	-3.2746e-10	-1.37601
57806126	chr8:57806126:C:T	9.59245e-09	-1.61893	-0.323748	1.04242e-05	-1.43745	-0.425457
57806143	chr8:57806143:C:G	1.39492e-08	-3.2746e-10	-1.56824	1.38043e-05	-3.2746e-10	-1.58206
57806438	chr8:57806438:T:C	1.40129e-08	-3.2746e-10	-1.56368	1.38385e-05	-3.2746e-10	-1.57959
57806576	chr8:57806576:A:G	1.3871e-08	-3.2746e-10	-1.57386	1.45755e-05	-3.2746e-10	-1.5277
57806612	chr8:57806612:C:T	2.55307e-08	-1.41094	0.447166	4.41638e-05	-1.27044	0.85131
57806628	chr8:57806628:ATTAT:A	3.37096e-09	-1.8152	-1.17326	3.67633e-06	-1.80113	-1.104
57806814	chr8:57806814:A:G	3.57705e-09	-1.81426	-1.11486	3.86883e-06	-1.80946	-1.04463
57807163	chr8:57807163:A:G	1.38252e-08	-3.2746e-10	-1.57717	1.47358e-05	-3.2746e-10	-1.51676
57807310	chr8:57807310:T:C	4.58619e-09	-1.62753	-1.05308	5.33562e-06	-1.46054	-1.0721
57807590	chr8:57807590:A:G	1.40695e-08	-3.2746e-10	-1.55965	1.38688e-05	-3.2746e-10	-1.5774
57807790	chr8:57807790:CT:C	1.40695e-08	-3.2746e-10	-1.55965	1.38688e-05	-3.2746e-10	-1.5774
57808649	chr8:57808649:T:C	1.50381e-08	-3.2746e-10	-1.49307	1.46894e-05	-3.2746e-10	-1.51992
57808745	chr8:57808745:T:G	1.42269e-08	-3.2746e-10	-1.54852	1.54636e-05	-3.2746e-10	-1.46855
57808762	chr8:57808762:T:A	3.73984e-09	-1.39702	-1.4876	4.35751e-06	-1.46187	-1.27327
57808977	chr8:57808977:A:C	1.07271e-08	-1.46362	-0.36727	1.42355e-05	-1.22119	-0.330107
57809240	chr8:57809240:T:C	1.37227e-08	-3.2746e-10	-1.58461	1.38759e-05	-3.2746e-10	-1.57689
57809420	chr8:57809420:T:A	3.22829e-08	-3.2746e-10	-0.729122	2.57508e-05	-3.2746e-10	-0.958573
57809806	chr8:57809806:T:G	8.84722e-09	-1.4943	-0.529251	1.15498e-05	-1.26096	-0.499405
57809975	chr8:57809975:A:G	3.17235e-09	-1.80047	-1.24871	4.49303e-06	-1.77487	-0.929645
57810062	chr8:57810062:TGA:T	1.43975e-08	-3.2746e-10	-1.53661	1.41727e-05	-3.2746e-10	-1.55572
57810329	chr8:57810329:A:C	2.36776e-08	-3.2746e-10	-1.03913	3.45692e-05	-3.2746e-10	-0.664078
57810333	chr8:57810333:C:G	1.37227e-08	-3.2746e-10	-1.58461	1.38759e-05	-3.2746e-10	-1.57689
57810503	chr8:57810503:T:G	1.40391e-08	-3.2746e-10	-1.56181	1.39006e-05	-3.2746e-10	-1.5751
57810528	chr8:57810528:T:G	1.12508e-08	-1.78322	-1.06538e-09	1.2284e-05	-1.69874	-1.06538e-09
57810603	chr8:57810603:C:G	3.66337e-08	-3.2746e-10	-0.60269	2.72874e-05	-3.2746e-10	-0.900616
57810663	chr8:57810663:G:A	1.42443e-08	-3.2746e-10	-1.5473	1.52808e-05	-3.2746e-10	-1.48044
57810767	chr8:57810767:C:G	1.31971e-08	-1.50632	-0.117349	1.65279e-05	-1.28088	-0.121111
57810875	chr8:57810875:A:C	1.38526e-08	-3.2746e-10	-1.57518	1.4652e-05	-3.2746e-10	-1.52246
57810995	chr8:57810995:T:C	1.40695e-08	-3.2746e-10	-1.55965	1.38688e-05	-3.2746e-10	-1.5774
57811522	chr8:57811522:A:G	1.41342e-08	-3.2746e-10	-1.55506	1.4223e-05	-3.2746e-10	-1.55218
57811531	chr8:57811531:A:C	6.12655e-09	-1.81357	-0.577453	7.75158e-06	-1.81001	-0.34913
57811670	chr8:57811670:A:G	1.37237e-08	-3.2746e-10	-1.58453	1.38787e-05	-3.2746e-10	-1.57669
57811724	chr8:57811724:A:G	1.41037e-08	-1.50061	-0.0566086	1.65425e-05	-1.25998	-0.141126
57811930	chr8:57811930:T:G	1.40422e-08	-3.2746e-10	-1.56159	1.42792e-05	-3.2746e-10	-1.54824
57812033	chr8:57812033:T:C	3.41954e-09	-1.81322	-1.16093	3.75143e-06	-1.79167	-1.09323
57812606	chr8:57812606:A:G	2.71586e-08	-3.2746e-10	-0.901966	2.21667e-05	-3.2746e-10	-1.10845
57812700	chr8:57812700:A:C	1.57932e-08	-1.42764	-0.0164436	2.00312e-05	-1.17432	-0.035426
57812783	chr8:57812783:C:T	1.5639e-08	-1.45389	-1.06538e-09	1.46806e-05	-1.52051	-1.06538e-09
57812804	chr8:57812804:A:C	1.1234e-08	-1.78471	-1.06538e-09	1.27965e-05	-1.65787	-1.06538e-09
57812839	chr8:57812839:T:C	1.67357e-08	-3.2746e-10	-1.38611	1.62629e-05	-3.2746e-10	-1.41815
57813044	chr8:57813044:A:T	1.66966e-08	-3.2746e-10	-1.38846	1.62276e-05	-3.2746e-10	-1.42032
57813180	chr8:57813180:G:C	3.78732e-09	-1.7234	-1.1486	4.26305e-06	-1.73492	-1.02214
57813701	chr8:57813701:T:G	8.73105e-08	-3.2746e-10	0.265811	8.11432e-05	-3.2746e-10	0.189176
57813940	chr8:57813940:A:G	1.67415e-08	-3.2746e-10	-1.38577	1.62691e-05	-3.2746e-10	-1.41777
57814454	chr8:57814454:G:A	1.0915e-08	-1.81353	-1.06538e-09	1.10926e-05	-1.80077	-1.06538e-09
57814666	chr8:57814666:T:A	8.67862e-09	-1.79101	-0.251785	5.54285e-06	-1.68058	-0.813951
57815011	chr8:57815011:A:G	1.71246e-08	-1.36314	-1.06538e-09	1.61997e-05	-1.42204	-1.06538e-09
57815389	chr8:57815389:T:C	4.48431e-06	4.20468	-1.06538e-09	0.00309194	3.82951	-1.06538e-09
57815430	chr8:57815430:CAATT:C	1.58719e-08	-3.2746e-10	-1.43911	1.46042e-05	-3.2746e-10	-1.52573
57815609	chr8:57815609:A:G	1.49261e-08	-3.2746e-10	-1.50054	1.70148e-05	-3.2746e-10	-1.37296
57815769	chr8:57815769:C:T	1.49296e-08	-3.2746e-10	-1.50031	1.70224e-05	-3.2746e-10	-1.37251
57815904	chr8:57815904:G:A	1.48345e-08	-3.2746e-10	-1.5067	1.3833e-05	-3.2746e-10	-1.57998
57816275	chr8:57816275:A:T	4.44922e-06	4.19683	-1.06538e-09	0.00306854	3.82192	-1.06538e-09
57816894	chr8:57816894:G:A	1.39031e-08	-3.2746e-10	-1.57155	1.37871e-05	-3.2746e-10	-1.58331
57817007	chr8:57817007:G:A	1.40122e-08	-3.2746e-10	-1.56373	1.38399e-05	-3.2746e-10	-1.57949
57817261	chr8:57817261:A:C	1.64283e-08	-3.2746e-10	-1.40465	1.59553e-05	-3.2746e-10	-1.43725
57817587	chr8:57817587:C:T	1.28853e-08	-1.59838	-0.0491935	1.40823e-05	-1.40871	-0.15341
57817700	chr8:57817700:C:A	1.85284e-08	-1.78259	0.498234	1.13172e-05	-1.66492	-0.115798
57817822	chr8:57817822:G:T	1.0933e-08	-1.81187	-1.06538e-09	1.18652e-05	-1.73343	-1.06538e-09
57817932	chr8:57817932:T:C	1.36092e-08	-1.59291	-1.06538e-09	1.20797e-05	-1.71552	-1.06538e-09
57817955	chr8:57817955:A:G	1.52418e-08	-1.19251	-0.287109	2.05625e-05	-0.857378	-0.326195
57818519	chr8:57818519:T:C	2.54025e-09	-1.72729	-1.54411	2.86772e-06	-1.64244	-1.51109
57818642	chr8:57818642:C:G	1.58976e-08	-3.2746e-10	-1.43749	1.46063e-05	-3.2746e-10	-1.52559
57818865	chr8:57818865:A:G	1.40009e-08	-3.2746e-10	-1.56453	1.48255e-05	-3.2746e-10	-1.51069
57818980	chr8:57818980:C:T	2.30049e-08	-3.2746e-10	-1.06795	1.90857e-05	-3.2746e-10	-1.2581
57819047	chr8:57819047:G:T	1.37212e-08	-3.2746e-10	-1.58472	1.38708e-05	-3.2746e-10	-1.57725
57819123	chr8:57819123:T:G	1.60822e-08	-3.2746e-10	-1.42595	1.56515e-05	-3.2746e-10	-1.45647
57819126	chr8:57819126:A:T	2.29415e-09	-1.79257	-1.58073	2.25681e-06	-1.80948	-1.58361
57819197	chr8:57819197:T:G	1.56593e-08	-3.2746e-10	-1.45259	1.52832e-05	-3.2746e-10	-1.48028
57819212	chr8:57819212:T:C	6.58136e-08	-0.0168321	-1.06538e-09	7.44252e-05	0.102755	-1.06538e-09
57819469	chr8:57819469:TA:T	3.84099e-09	-1.39151	-1.46642	4.54464e-06	-1.45674	-1.23635
57819499	chr8:57819499:C:A	1.54487e-08	-3.2746e-10	-1.46613	1.74813e-05	-3.2746e-10	-1.34591
57819751	chr8:57819751:G:A	1.41571e-08	-3.2746e-10	-1.55344	1.42474e-05	-3.2746e-10	-1.55047
57819814	chr8:57819814:A:C	1.56842e-08	-3.2746e-10	-1.451	1.71844e-05	-3.2746e-10	-1.36304
57819959	chr8:57819959:G:T	1.37132e-08	-3.2746e-10	-1.5853	1.38486e-05	-3.2746e-10	-1.57885
57820113	chr8:57820113:T:A	4.55623e-09	-1.66761	-1.01955	5.19333e-06	-1.51825	-1.04141
57820140	chr8:57820140:T:C	3.83359e-08	-3.2746e-10	-0.557271	4.11253e-05	-3.2746e-10	-0.490416
57820366	chr8:57820366:A:G	1.03496e-08	-1.80649	-0.0602197	6.19247e-06	-1.72235	-0.661358
57820499	chr8:57820499:C:T	1.47499e-08	-3.2746e-10	-1.51242	1.44462e-05	-3.2746e-10	-1.53661
57820675	chr8:57820675:A:C	1.48209e-08	-3.2746e-10	-1.50762	1.45047e-05	-3.2746e-10	-1.53256
57821200	chr8:57821200:C:T	1.45423e-08	-3.2746e-10	-1.5266	1.42721e-05	-3.2746e-10	-1.54873
57821652	chr8:57821652:T:C	1.11913e-08	-1.78852	-1.06538e-09	1.12641e-05	-1.78542	-1.06538e-09
57821955	chr8:57821955:T:C	1.50329e-08	-1.45998	-0.0334389	1.98521e-05	-1.2126	-0.00613218
57822238	chr8:57822238:G:T	1.37097e-08	-3.2746e-10	-1.58555	1.38817e-05	-3.2746e-10	-1.57647
57822422	chr8:57822422:T:C	1.43179e-08	-3.2746e-10	-1.54215	1.51458e-05	-3.2746e-10	-1.48932
57822494	chr8:57822494:C:T	1.98799e-08	-3.2746e-10	-1.21395	2.90143e-05	-3.2746e-10	-0.83925
57822683	chr8:57822683:A:G	1.37291e-08	-3.2746e-10	-1.58414	1.42803e-05	-3.2746e-10	-1.54816
57823006	chr8:57823006:G:A	3.13202e-09	-1.63123	-1.43075	3.963e-06	-1.61361	-1.21643
57823113	chr8:57823113:C:A	1.38577e-08	-3.2746e-10	-1.57482	1.55144e-05	-3.2746e-10	-1.46527
57823256	chr8:57823256:C:T	1.40048e-08	-3.2746e-10	-1.56426	1.58071e-05	-3.2746e-10	-1.44658
57823952	chr8:57823952:A:G	2.69696e-09	-1.6623	-1.54924	3.15409e-06	-1.60039	-1.45796
57823971	chr8:57823971:C:T	1.27585e-08	-1.78357	0.126104	1.36595e-05	-1.67345	0.0808413
57824027	chr8:57824027:C:T	1.38566e-08	-3.2746e-10	-1.5749	1.40336e-05	-3.2746e-10	-1.56558
57824238	chr8:57824238:A:C	1.39444e-08	-3.2746e-10	-1.56858	1.49582e-05	-3.2746e-10	-1.50178
57824240	chr8:57824240:GA:G	5.42685e-09	-1.79559	-0.716706	6.3123e-06	-1.78442	-0.580123
57824296	chr8:57824296:A:T	6.98012e-09	-1.69318	-0.567415	4.73686e-06	-1.76888	-0.882781
57824861	chr8:57824861:T:C	7.96363e-09	-1.71342	-0.415356	5.43272e-06	-1.78142	-0.733177
57824936	chr8:57824936:C:T	1.23731e-08	-1.68814	-1.06538e-09	1.33731e-05	-1.61379	-1.06538e-09
57824991	chr8:57824991:T:A	1.62107e-08	-3.2746e-10	-1.41799	1.40486e-05	-3.2746e-10	-1.56452
57825002	chr8:57825002:T:C	8.37778e-09	-1.72625	-0.351822	5.69509e-06	-1.78871	-0.678731
57825031	chr8:57825031:T:C	4.97997e-08	-3.2746e-10	-0.295651	3.61907e-05	-3.2746e-10	-0.618237
57825104	chr8:57825104:A:T	1.64268e-08	-3.2746e-10	-1.40474	1.41166e-05	-3.2746e-10	-1.55969
57825263	chr8:57825263:G:A	2.67955e-08	-3.2746e-10	-0.915424	5.09331e-05	-3.2746e-10	-0.276527
57825360	chr8:57825360:G:T	1.06487e-08	-1.71552	-0.122701	6.82741e-06	-1.78188	-0.504218
57825459	chr8:57825459:C:T	1.00973e-08	-1.70663	-0.184765	6.5078e-06	-1.77679	-0.557249
57825579	chr8:57825579:T:C	3.08438e-09	-1.61043	-1.46688	3.83494e-06	-1.58827	-1.27462
57825776	chr8:57825776:G:A	7.66711e-09	-1.74001	-0.426706	5.26755e-06	-1.79597	-0.749502
57825916	chr8:57825916:T:G	1.37106e-08	-3.2746e-10	-1.58549	1.38389e-05	-3.2746e-10	-1.57956
57825917	chr8:57825917:A:AG	1.37102e-08	-3.2746e-10	-1.58552	1.38427e-05	-3.2746e-10	-1.57928
57825918	chr8:57825918:C:CCTGT	1.37103e-08	-3.2746e-10	-1.58551	1.38424e-05	-3.2746e-10	-1.5793
57826012	chr8:57826012:T:C	8.73682e-09	-1.71975	-0.316361	5.89314e-06	-1.78526	-0.647988
57826125	chr8:57826125:G:A	4.0429e-09	-1.677	-1.1297	4.44939e-06	-1.69375	-1.02053
57826126	chr8:57826126:C:T	3.86356e-09	-1.47401	-1.37806	3.31147e-06	-1.59283	-1.41681
57826172	chr8:57826172:AT:A	1.60142e-08	-3.2746e-10	-1.43018	1.39105e-05	-3.2746e-10	-1.5744
57826360	chr8:57826360:A:G	3.35933e-08	-0.689334	-1.06538e-09	2.82161e-05	-0.867146	-1.06538e-09
57826462	chr8:57826462:A:G	9.06317e-09	-1.71382	-0.285617	6.076e-06	-1.78183	-0.620867
57826486	chr8:57826486:G:A	1.79272e-08	-3.2746e-10	-1.31734	2.3852e-05	-3.2746e-10	-1.03517
57826525	chr8:57826525:A:G	8.7492e-09	-1.69957	-0.33513	5.8562e-06	-1.77351	-0.666028
57827716	chr8:57827716:G:A	1.97167e-08	-1.22219	-1.06538e-09	1.78462e-05	-1.32525	-1.06538e-09
57827793	chr8:57827793:A:G	1.38185e-08	-3.2746e-10	-1.57765	1.39601e-05	-3.2746e-10	-1.57084
57827795	chr8:57827795:A:G	8.30629e-09	-1.73383	-0.352813	5.6639e-06	-1.79282	-0.680111
57828220	chr8:57828220:T:G	8.22502e-09	-1.73356	-0.362917	5.60545e-06	-1.79271	-0.690589
57828283	chr8:57828283:T:C	1.40273e-08	-3.2746e-10	-1.56265	1.42132e-05	-3.2746e-10	-1.55287
57828494	chr8:57828494:A:G	4.94793e-09	-1.30174	-1.30295	4.22087e-06	-1.21309	-1.55391
57828615	chr8:57828615:C:T	2.81508e-09	-1.76507	-1.4036	3.09386e-06	-1.6181	-1.45952
57828728	chr8:57828728:T:C	2.75372e-09	-1.81254	-1.37816	2.90739e-06	-1.81527	-1.32451
57828782	chr8:57828782:C:T	1.38228e-08	-3.2746e-10	-1.57734	1.39428e-05	-3.2746e-10	-1.57208
57829092	chr8:57829092:C:A	3.36687e-09	-1.55155	-1.43812	4.01442e-06	-1.53177	-1.28537
57829592	chr8:57829592:T:C	4.60655e-09	-1.71221	-0.963966	5.04055e-06	-1.73049	-0.859035
57829615	chr8:57829615:TA:T	3.82359e-09	-1.57861	-1.28386	4.99611e-06	-1.55378	-1.0446
57829690	chr8:57829690:T:C	1.89726e-08	-3.2746e-10	-1.26066	1.72245e-05	-3.2746e-10	-1.36071
57829808	chr8:57829808:T:A	3.92986e-09	-1.55385	-1.28121	5.14431e-06	-1.52796	-1.04119
57829829	chr8:57829829:C:A	3.89252e-09	-1.56012	-1.28448	5.08718e-06	-1.53483	-1.04548
57829849	chr8:57829849:C:T	1.38326e-08	-3.2746e-10	-1.57663	1.38325e-05	-3.2746e-10	-1.58002
57829945	chr8:57829945:T:C	3.88454e-09	-1.56478	-1.28188	5.08326e-06	-1.53891	-1.04217
57829968	chr8:57829968:C:A	3.82989e-09	-1.58204	-1.27878	5.01004e-06	-1.55735	-1.03824
57830140	chr8:57830140:A:G	1.41657e-08	-3.2746e-10	-1.55283	1.38533e-05	-3.2746e-10	-1.57852
57830219	chr8:57830219:G:T	2.24105e-09	-1.8127	-1.58402	2.38352e-06	-1.81529	-1.52317
57830247	chr8:57830247:C:A	2.24182e-09	-1.81235	-1.58402	2.38358e-06	-1.81526	-1.52317
57830369	chr8:57830369:A:G	3.18982e-09	-1.46009	-1.5836	3.40973e-06	-1.44599	-1.53442
57830520	chr8:57830520:A:G	1.41352e-08	-3.2746e-10	-1.55499	1.52786e-05	-3.2746e-10	-1.48059
57830534	chr8:57830534:TTTA:T	6.62996e-09	-0.777565	-1.5345	5.60542e-06	-0.897967	-1.58534
57830550	chr8:57830550:T:C	3.05328e-08	-0.784856	-1.06538e-09	2.58178e-05	-0.955975	-1.06538e-09
57830873	chr8:57830873:T:G	2.38972e-09	-1.77327	-1.55922	2.41282e-06	-1.75702	-1.56922
57831187	chr8:57831187:G:A	1.79454e-08	-3.2746e-10	-1.31633	1.56951e-05	-3.2746e-10	-1.45369
57831329	chr8:57831329:A:G	2.35774e-09	-1.77952	-1.56643	2.40944e-06	-1.76474	-1.5629
57831493	chr8:57831493:A:G	6.87994e-09	-0.733772	-1.54128	5.83995e-06	-0.856756	-1.58556
57831527	chr8:57831527:A:G	2.0861e-08	-3.2746e-10	-1.16578	3.26946e-05	-3.2746e-10	-0.71983
57831624	chr8:57831624:T:C	3.08745e-08	-0.773727	-1.06538e-09	2.61046e-05	-0.944929	-1.06538e-09
57831732	chr8:57831732:A:G	7.13189e-09	-0.674584	-1.5645	6.20857e-06	-0.799321	-1.58179
57831785	chr8:57831785:G:C	3.8875e-09	-1.26708	-1.57881	3.96972e-06	-1.25328	-1.57507
57831788	chr8:57831788:G:A	6.91148e-09	-0.721892	-1.54858	5.91943e-06	-0.843454	-1.58535
57831864	chr8:57831864:G:A	6.66371e-09	-0.780273	-1.52671	5.60324e-06	-0.899247	-1.58445
57831884	chr8:57831884:G:T	2.3981e-09	-1.77724	-1.55174	2.38737e-06	-1.76235	-1.5745
57832002	chr8:57832002:T:C	6.61096e-09	-0.773542	-1.54139	5.62977e-06	-0.893409	-1.58556
57832155	chr8:57832155:C:G	6.55671e-09	-0.773365	-1.5498	5.63297e-06	-0.893264	-1.58514
57832304	chr8:57832304:TG:T	3.54647e-09	-1.3541	-1.58361	3.63722e-06	-1.3495	-1.56632
57832661	chr8:57832661:A:G	6.52324e-09	-0.787832	-1.54045	5.55412e-06	-0.906946	-1.58555
57832924	chr8:57832924:A:G	6.59418e-09	-0.776083	-1.54139	5.61739e-06	-0.89561	-1.58556
57833147	chr8:57833147:A:G	5.29499e-08	-3.2746e-10	-0.234313	3.82095e-05	-3.2746e-10	-0.563956
57833326	chr8:57833326:TATAA:T	1.58676e-08	-3.2746e-10	-1.43938	1.51127e-05	-3.2746e-10	-1.49151
57833375	chr8:57833375:C:T	1.7695e-08	-3.2746e-10	-1.33038	1.4434e-05	-3.2746e-10	-1.53745
57833480	chr8:57833480:G:T	3.62547e-09	-1.33211	-1.58356	3.70356e-06	-1.33139	-1.56635
57833633	chr8:57833633:G:C	2.36687e-09	-1.7736	-1.56849	2.42257e-06	-1.76156	-1.56065
57833869	chr8:57833869:G:A	2.5539e-09	-1.78388	-1.48216	2.34284e-06	-1.77126	-1.58442
57833941	chr8:57833941:G:GA	2.06325e-07	-3.2746e-10	1.12579	0.000356665	-3.2746e-10	1.66976
57833971	chr8:57833971:A:C	2.38544e-09	-1.77099	-1.56329	2.41715e-06	-1.75856	-1.56589
57833981	chr8:57833981:T:C	1.40584e-08	-3.2746e-10	-1.56044	1.4272e-05	-3.2746e-10	-1.54874
57834055	chr8:57834055:A:G	1.54336e-08	-3.2746e-10	-1.46711	1.74823e-05	-3.2746e-10	-1.34585
57834217	chr8:57834217:T:A	2.56065e-09	-1.78015	-1.48325	2.35315e-06	-1.76669	-1.5846
57834541	chr8:57834541:A:T	1.99879e-08	-1.20853	-1.06538e-09	1.80911e-05	-1.31162	-1.06538e-09
57834584	chr8:57834584:G:A	2.40786e-09	-1.78193	-1.54299	2.35586e-06	-1.76506	-1.58507
57834589	chr8:57834589:T:G	2.357e-09	-1.79179	-1.55447	2.34587e-06	-1.78159	-1.57279
57834864	chr8:57834864:C:T	1.79397e-08	-3.2746e-10	-1.31665	1.4539e-05	-3.2746e-10	-1.5302
57835075	chr8:57835075:T:C	1.11589e-08	-1.79143	-1.06538e-09	1.0942e-05	-1.81443	-1.06538e-09
57835120	chr8:57835120:A:G	2.36989e-09	-1.79011	-1.55071	2.34509e-06	-1.77964	-1.57508
57835206	chr8:57835206:T:C	2.56103e-09	-1.78851	-1.47474	2.33143e-06	-1.77698	-1.58358
57835444	chr8:57835444:G:A	1.39458e-08	-3.2746e-10	-1.56848	1.39169e-05	-3.2746e-10	-1.57393
57835470	chr8:57835470:A:G	3.00446e-09	-1.7662	-1.33736	3.74419e-06	-1.73179	-1.15504
57835554	chr8:57835554:A:G	2.85484e-09	-1.64011	-1.51453	2.71122e-06	-1.62559	-1.58406
57835700	chr8:57835700:G:C	4.29247e-09	-1.69392	-1.05287	4.76453e-06	-1.71113	-0.934711
57835762	chr8:57835762:A:T	2.41982e-09	-1.7731	-1.54686	2.38098e-06	-1.75409	-1.58544
57835916	chr8:57835916:A:G	2.50288e-09	-1.78166	-1.50456	2.34574e-06	-1.76889	-1.58555
57836057	chr8:57836057:C:A	2.50626e-09	-1.80148	-1.48339	2.29221e-06	-1.79288	-1.58464
57836305	chr8:57836305:A:G	2.5274e-09	-1.79461	-1.48186	2.31241e-06	-1.78432	-1.58443
57836353	chr8:57836353:G:A	2.53219e-09	-1.79271	-1.48186	2.31774e-06	-1.78202	-1.58443
57836481	chr8:57836481:G:A	2.67768e-09	-1.77843	-1.44028	2.71046e-06	-1.65275	-1.55717
57836483	chr8:57836483:A:G	3.9341e-09	-1.67758	-1.1564	5.41252e-06	-1.66549	-0.852833
57836523	chr8:57836523:A:C	2.52374e-09	-1.7962	-1.48172	2.30787e-06	-1.7863	-1.58442
57837098	chr8:57837098:A:G	2.53748e-09	-1.79266	-1.47982	2.31856e-06	-1.78189	-1.58421
57837162	chr8:57837162:A:C	2.53674e-09	-1.78996	-1.48282	2.32514e-06	-1.77873	-1.58453
57837565	chr8:57837565:A:G	2.48082e-09	-1.79782	-1.49725	2.30087e-06	-1.78827	-1.58548
57837573	chr8:57837573:A:AT	2.34554e-09	-1.81143	-1.53971	2.26962e-06	-1.80709	-1.58034
57837592	chr8:57837592:C:T	2.34762e-09	-1.79624	-1.55402	2.3323e-06	-1.78698	-1.5732
57837682	chr8:57837682:G:A	3.15911e-09	-1.55668	-1.49668	3.62447e-06	-1.62029	-1.29904
57837897	chr8:57837897:C:T	1.37199e-08	-3.2746e-10	-1.58481	1.38099e-05	-3.2746e-10	-1.58166
57837965	chr8:57837965:T:C	3.21044e-09	-1.64934	-1.38791	3.98661e-06	-1.69856	-1.12554
57838209	chr8:57838209:G:A	2.5244e-09	-1.7958	-1.48186	2.30894e-06	-1.78582	-1.58443
57838354	chr8:57838354:G:T	1.39375e-08	-3.2746e-10	-1.56908	1.37774e-05	-3.2746e-10	-1.58401
57838502	chr8:57838502:T:C	2.4744e-09	-1.78552	-1.51214	2.33915e-06	-1.77205	-1.58521
57838751	chr8:57838751:T:C	1.41605e-08	-3.2746e-10	-1.5532	1.37782e-05	-3.2746e-10	-1.58395
57839092	chr8:57839092:A:C	2.30692e-09	-1.7933	-1.57444	2.39552e-06	-1.78231	-1.55113
57839293	chr8:57839293:A:G	1.67948e-08	-3.2746e-10	-1.38259	2.2399e-05	-3.2746e-10	-1.09803
57839419	chr8:57839419:G:A	3.0757e-08	-0.777543	-1.06538e-09	2.60056e-05	-0.948728	-1.06538e-09
57839830	chr8:57839830:GA:G	4.64082e-09	-1.12767	-1.54109	4.02185e-06	-1.23121	-1.58409
57839936	chr8:57839936:C:A	5.7414e-09	-0.896218	-1.55974	4.96696e-06	-1.02207	-1.58216
57839986	chr8:57839986:A:C	2.63026e-09	-1.74991	-1.48667	2.4412e-06	-1.73139	-1.58316
57840105	chr8:57840105:T:C	4.48327e-09	-1.1594	-1.5439	3.90406e-06	-1.26046	-1.58457
57840144	chr8:57840144:C:G	2.90885e-09	-1.81317	-1.32273	3.01597e-06	-1.81518	-1.28794
57840249	chr8:57840249:A:G	1.67972e-08	-3.2746e-10	-1.38245	2.16853e-05	-3.2746e-10	-1.1304
57840486	chr8:57840486:A:G	6.11308e-09	-0.831363	-1.56186	5.28683e-06	-0.9604	-1.58142
57840506	chr8:57840506:C:A	3.10277e-09	-1.58735	-1.48401	3.60743e-06	-1.64665	-1.27739
57840508	chr8:57840508:G:A	4.70021e-09	-1.81507	-0.84098	3.95206e-06	-1.81377	-1.01903
57840528	chr8:57840528:G:A	2.90443e-09	-1.81316	-1.32426	3.00971e-06	-1.81519	-1.29
57840903	chr8:57840903:T:C	3.04921e-09	-1.77329	-1.31549	3.79826e-06	-1.74051	-1.13198
57841334	chr8:57841334:G:A	8.25367e-09	-1.65841	-0.434589	1.06531e-05	-1.64534	-0.195853
57841706	chr8:57841706:A:G	3.9289e-09	-1.73755	-1.09775	4.16586e-06	-1.75467	-1.02545
57841802	chr8:57841802:G:A	6.21969e-09	-0.826405	-1.54953	5.29387e-06	-0.955781	-1.58471
57841805	chr8:57841805:A:G	1.39493e-08	-3.2746e-10	-1.56823	1.37795e-05	-3.2746e-10	-1.58386
57842050	chr8:57842050:C:A	6.1287e-09	-0.831437	-1.55924	5.282e-06	-0.960379	-1.58236
57842268	chr8:57842268:G:A	2.37225e-09	-1.81168	-1.52814	2.67225e-06	-1.81406	-1.41006
57842275	chr8:57842275:C:G	2.75552e-08	-0.887468	-1.06538e-09	2.3547e-05	-1.04804	-1.06538e-09
57842388	chr8:57842388:A:G	1.69377e-08	-3.2746e-10	-1.37412	1.56953e-05	-3.2746e-10	-1.45368
57842466	chr8:57842466:G:A	6.3652e-09	-0.796223	-1.55659	5.45292e-06	-0.927642	-1.58325
57842782	chr8:57842782:C:T	1.39769e-08	-3.2746e-10	-1.56626	1.49302e-05	-3.2746e-10	-1.50365
57843004	chr8:57843004:A:G	4.93441e-09	-1.0809	-1.52653	4.223e-06	-1.18615	-1.58034
57843785	chr8:57843785:G:C	1.37157e-08	-3.2746e-10	-1.58512	1.38198e-05	-3.2746e-10	-1.58094
57843799	chr8:57843799:T:A	1.40459e-08	-3.2746e-10	-1.56133	1.42817e-05	-3.2746e-10	-1.54806
57843808	chr8:57843808:T:G	2.65711e-09	-1.77465	-1.45178	2.39541e-06	-1.75983	-1.57365
57843809	chr8:57843809:A:G	2.60634e-09	-1.79394	-1.45178	2.34469e-06	-1.78123	-1.57365
57843879	chr8:57843879:T:C	9.48036e-09	-0.903001	-1.05144	8.09887e-06	-1.05142	-1.0639
57844077	chr8:57844077:C:T	1.37164e-08	-3.2746e-10	-1.58507	1.3874e-05	-3.2746e-10	-1.57703
57844176	chr8:57844176:T:A	6.6115e-09	-1.79901	-0.515839	7.91049e-06	-1.80464	-0.334213
57844568	chr8:57844568:A:G	2.71733e-08	-0.901425	-1.06538e-09	2.87066e-05	-0.849914	-1.06538e-09
57844733	chr8:57844733:A:G	1.38544e-08	-1.79449	0.219436	3.21965e-05	-1.81289	1.07771
57844792	chr8:57844792:C:T	1.26755e-08	-0.285838	-1.37815	1.5733e-05	-0.321793	-1.12949
57844859	chr8:57844859:G:A	4.75909e-09	-1.75221	-0.891391	5.30731e-06	-1.57318	-0.964777
57845687	chr8:57845687:G:C	2.47465e-09	-1.80218	-1.49537	2.96077e-06	-1.81405	-1.30754
57845936	chr8:57845936:G:A	2.32808e-09	-1.80671	-1.55191	2.29468e-06	-1.81313	-1.56332
57846010	chr8:57846010:G:T	1.37115e-08	-3.2746e-10	-1.58542	1.39111e-05	-3.2746e-10	-1.57435
57846291	chr8:57846291:A:G	2.57788e-09	-1.80705	-1.44964	3.18082e-06	-1.81175	-1.23815
57846335	chr8:57846335:C:T	5.19197e-09	-1.7778	-0.778746	4.05767e-06	-1.70188	-1.10455
57846393	chr8:57846393:G:A	2.84694e-09	-1.65616	-1.50125	2.46882e-06	-1.78838	-1.51492
57846655	chr8:57846655:G:A	2.52518e-09	-1.80975	-1.4676	3.09717e-06	-1.80958	-1.26697
57846728	chr8:57846728:A:C	2.57257e-09	-1.81106	-1.44769	3.20709e-06	-1.80804	-1.23364
57847489	chr8:57847489:G:A	1.85272e-08	-1.78103	0.496608	2.53266e-05	-1.77643	0.801247
57847585	chr8:57847585:C:T	2.66013e-09	-1.67501	-1.55027	2.80465e-06	-1.75512	-1.42065
57847607	chr8:57847607:T:C	2.64493e-09	-1.68378	-1.54723	2.80518e-06	-1.76114	-1.41443
57847835	chr8:57847835:G:A	7.73486e-09	-1.80142	-0.356506	7.86682e-06	-1.79753	-0.346852
57847965	chr8:57847965:A:G	6.40519e-09	-1.79479	-0.551761	6.94527e-06	-1.78956	-0.479421
57848092	chr8:57848092:T:G	2.22235e-08	-3.2746e-10	-1.10251	2.61805e-05	-3.2746e-10	-0.942025
57848178	chr8:57848178:A:AG	2.87808e-09	-1.61234	-1.5342	2.44547e-06	-1.76884	-1.54396
57848239	chr8:57848239:C:A	4.07985e-08	-3.2746e-10	-0.495013	3.85898e-05	-3.2746e-10	-0.554051
57848494	chr8:57848494:G:C	2.39793e-09	-1.78937	-1.53968	2.69177e-06	-1.77171	-1.44513
57848533	chr8:57848533:G:A	8.43243e-09	-1.09673	-0.974849	7.93954e-06	-0.984626	-1.15056
57848660	chr8:57848660:T:C	2.72821e-09	-1.67333	-1.52668	2.94661e-06	-1.74846	-1.37793
57848679	chr8:57848679:T:C	1.5043e-08	-3.2746e-10	-1.49275	1.74956e-05	-3.2746e-10	-1.34509
57848730	chr8:57848730:T:C	2.64207e-09	-1.68525	-1.54684	2.80943e-06	-1.7566	-1.41746
57848761	chr8:57848761:T:C	2.52205e-08	-0.976003	-1.06538e-09	2.94315e-05	-0.824973	-1.06538e-09
57849058	chr8:57849058:T:C	1.37119e-08	-3.2746e-10	-1.5854	1.39604e-05	-3.2746e-10	-1.57082
57849137	chr8:57849137:T:C	2.76721e-09	-1.66121	-1.52461	3.04072e-06	-1.73105	-1.36389
57849199	chr8:57849199:C:T	2.68412e-09	-1.69285	-1.52346	2.97826e-06	-1.75412	-1.36158
57849282	chr8:57849282:C:T	1.85804e-08	-3.2746e-10	-1.28155	1.91137e-05	-3.2746e-10	-1.25664
57849318	chr8:57849318:G:C	2.42506e-09	-1.78121	-1.53659	2.49902e-06	-1.76622	-1.52492
57849328	chr8:57849328:G:A	1.38621e-08	-3.2746e-10	-1.5745	1.37653e-05	-3.2746e-10	-1.58489
57849427	chr8:57849427:A:T	2.71947e-08	-0.900637	-1.06538e-09	3.16784e-05	-0.751404	-1.06538e-09
57849447	chr8:57849447:G:T	2.17074e-08	-3.2746e-10	-1.12601	3.73207e-05	-3.2746e-10	-0.587492
57850330	chr8:57850330:A:G	2.46748e-09	-1.76766	-1.5328	2.55048e-06	-1.75019	-1.52057
57850434	chr8:57850434:A:G	2.0127e-08	-3.2746e-10	-1.20159	3.32703e-05	-3.2746e-10	-0.702373
57850473	chr8:57850473:T:A	5.21661e-08	-3.2746e-10	-0.249225	4.84305e-05	-3.2746e-10	-0.32691
57850495	chr8:57850495:A:T	2.70807e-09	-1.63852	-1.5689	2.41165e-06	-1.77529	-1.55144
57850796	chr8:57850796:T:A	1.42347e-08	-3.2746e-10	-1.54798	1.41303e-05	-3.2746e-10	-1.55872
57850986	chr8:57850986:G:T	2.6003e-08	-0.945446	-1.06538e-09	3.02108e-05	-0.798839	-1.06538e-09
57851204	chr8:57851204:A:T	2.38909e-09	-1.76858	-1.56417	2.45937e-06	-1.75098	-1.55615
57851322	chr8:57851322:G:A	2.6631e-09	-1.69755	-1.52662	2.94939e-06	-1.75761	-1.36783
57851364	chr8:57851364:A:G	2.69483e-09	-1.68872	-1.52361	2.98626e-06	-1.7513	-1.36172
57851536	chr8:57851536:T:G	3.09653e-08	-3.2746e-10	-0.770793	4.31479e-05	-3.2746e-10	-0.442407
57851720	chr8:57851720:G:A	1.38558e-08	-3.2746e-10	-1.57495	1.37714e-05	-3.2746e-10	-1.58445
57851831	chr8:57851831:G:T	1.79466e-08	-3.2746e-10	-1.31626	2.52349e-05	-3.2746e-10	-0.978812
57851954	chr8:57851954:A:T	2.49403e-09	-1.79424	-1.49552	3.49516e-06	-1.75849	-1.19717
57852332	chr8:57852332:G:A	2.38575e-09	-1.7889	-1.54524	2.6655e-06	-1.77167	-1.45498
57852351	chr8:57852351:A:G	2.60465e-09	-1.70442	-1.54194	2.84828e-06	-1.76251	-1.39781
57852675	chr8:57852675:T:C	1.80197e-08	-3.2746e-10	-1.31219	1.57239e-05	-3.2746e-10	-1.45186
57853164	chr8:57853164:G:A	2.68713e-08	-0.9126	-1.06538e-09	3.12768e-05	-0.764162	-1.06538e-09
57853187	chr8:57853187:G:A	1.37863e-08	-3.2746e-10	-1.57998	1.39115e-05	-3.2746e-10	-1.57432
57853226	chr8:57853226:C:T	6.25679e-09	-1.29772	-1.07227	5.7824e-06	-1.21574	-1.23648
57853303	chr8:57853303:A:G	1.41098e-08	-3.2746e-10	-1.55679	1.37984e-05	-3.2746e-10	-1.58249
57853370	chr8:57853370:C:T	1.371e-08	-3.2746e-10	-1.58553	1.38138e-05	-3.2746e-10	-1.58137
57853642	chr8:57853642:C:T	1.37913e-08	-3.2746e-10	-1.57962	1.37995e-05	-3.2746e-10	-1.5824
57853913	chr8:57853913:A:G	3.07437e-09	-1.58016	-1.5004	2.61611e-06	-1.74326	-1.50209
57854164	chr8:57854164:C:A	2.39362e-09	-1.78402	-1.54683	2.67426e-06	-1.7649	-1.45847
57854262	chr8:57854262:T:G	2.94194e-09	-1.62206	-1.50253	2.55427e-06	-1.76512	-1.50415
57854347	chr8:57854347:AT:A	1.38553e-08	-3.2746e-10	-1.57499	1.39419e-05	-3.2746e-10	-1.57214
57854834	chr8:57854834:G:T	1.37114e-08	-3.2746e-10	-1.58543	1.38313e-05	-3.2746e-10	-1.58011
57854856	chr8:57854856:G:A	1.37617e-08	-3.2746e-10	-1.58177	1.40649e-05	-3.2746e-10	-1.56336
57855574	chr8:57855574:A:T	2.77139e-09	-1.65328	-1.53103	3.00856e-06	-1.72768	-1.3779
57855727	chr8:57855727:A:G	1.58777e-08	-1.43875	-1.06538e-09	1.87422e-05	-1.27626	-1.06538e-09
57855958	chr8:57855958:T:C	1.01298e-07	0.414411	-1.06538e-09	0.000118368	0.566756	-1.06538e-09
57856239	chr8:57856239:T:C	1.92967e-08	-3.2746e-10	-1.24372	1.75695e-05	-3.2746e-10	-1.34088
57856415	chr8:57856415:A:G	1.42212e-08	-3.2746e-10	-1.54892	1.43743e-05	-3.2746e-10	-1.5416
57856709	chr8:57856709:T:A	1.58304e-08	-3.2746e-10	-1.44172	1.45227e-05	-3.2746e-10	-1.53132
57856825	chr8:57856825:T:C	1.37316e-08	-3.2746e-10	-1.58396	1.39821e-05	-3.2746e-10	-1.56926
57856840	chr8:57856840:C:A	1.97513e-08	-3.2746e-10	-1.22044	1.79204e-05	-3.2746e-10	-1.3211
57856885	chr8:57856885:T:A	1.97788e-08	-3.2746e-10	-1.21905	1.79413e-05	-3.2746e-10	-1.31993
57857112	chr8:57857112:C:T	4.11981e-08	-0.485268	-1.06538e-09	4.23714e-05	-0.460566	-1.06538e-09
57857248	chr8:57857248:C:A	1.50481e-08	-3.2746e-10	-1.4924	1.74974e-05	-3.2746e-10	-1.34499
57857347	chr8:57857347:G:A	2.60916e-09	-1.6638	-1.58083	2.41996e-06	-1.7396	-1.58369
57857568	chr8:57857568:G:A	1.97788e-08	-3.2746e-10	-1.21905	1.79413e-05	-3.2746e-10	-1.31993
57857676	chr8:57857676:C:T	1.45932e-08	-3.2746e-10	-1.5231	1.66591e-05	-3.2746e-10	-1.39408
57858338	chr8:57858338:A:C	2.41976e-09	-1.74264	-1.57734	2.30091e-06	-1.78912	-1.58462
57858976	chr8:57858976:G:T	1.37204e-08	-3.2746e-10	-1.58477	1.38538e-05	-3.2746e-10	-1.57848
57859013	chr8:57859013:A:T	1.37111e-08	-3.2746e-10	-1.58545	1.45729e-05	-3.2746e-10	-1.52788
57859014	chr8:57859014:A:C	2.48439e-09	-1.70981	-1.58383	2.35932e-06	-1.7694	-1.57927
57859371	chr8:57859371:C:T	2.65809e-09	-1.64049	-1.58556	2.45735e-06	-1.72362	-1.58434
57859613	chr8:57859613:ACAAATT:A	1.39196e-08	-3.2746e-10	-1.57036	1.40897e-05	-3.2746e-10	-1.5616
57859818	chr8:57859818:C:T	2.78219e-09	-1.59493	-1.58549	2.53456e-06	-1.69155	-1.58547
57859892	chr8:57859892:G:A	2.59957e-09	-1.66903	-1.57928	2.40853e-06	-1.7445	-1.58352
57860276	chr8:57860276:G:A	1.37229e-08	-3.2746e-10	-1.58459	1.38049e-05	-3.2746e-10	-1.58202
57860583	chr8:57860583:C:G	3.15044e-09	-1.56414	-1.49198	2.60046e-06	-1.73173	-1.51962
57860663	chr8:57860663:T:C	2.78668e-09	-1.64702	-1.53179	2.54175e-06	-1.72605	-1.54814
57860990	chr8:57860990:G:A	1.27109e-08	-1.6612	-1.06538e-09	1.35365e-05	-1.60165	-1.06538e-09
57861053	chr8:57861053:C:T	1.72552e-08	-3.2746e-10	-1.35554	1.52944e-05	-3.2746e-10	-1.47955
57861149	chr8:57861149:A:G	1.47036e-08	-3.2746e-10	-1.51557	1.48801e-05	-3.2746e-10	-1.50702
57861181	chr8:57861181:A:T	1.12273e-08	-1.78531	-1.06538e-09	1.09427e-05	-1.81436	-1.06538e-09
57861490	chr8:57861490:C:T	2.28492e-09	-1.80545	-1.57187	2.42731e-06	-1.79845	-1.52181
57861646	chr8:57861646:A:C	3.88518e-08	-3.2746e-10	-0.543905	5.94854e-05	-3.2746e-10	-0.121309
57861727	chr8:57861727:T:C	2.757e-09	-1.67095	-1.51857	2.33901e-06	-1.77774	-1.57957
57861733	chr8:57861733:A:G	2.47248e-09	-1.71466	-1.58378	2.30976e-06	-1.79864	-1.57126
57861814	chr8:57861814:TG:T	1.37133e-08	-3.2746e-10	-1.58529	1.40232e-05	-3.2746e-10	-1.56632
57861963	chr8:57861963:C:A	4.00063e-09	-1.66444	-1.15277	5.37676e-06	-1.58316	-0.94179
57862116	chr8:57862116:G:T	2.44681e-08	-3.2746e-10	-1.00629	2.18729e-05	-3.2746e-10	-1.12179
57862609	chr8:57862609:G:A	1.41676e-08	-3.2746e-10	-1.5527	1.57552e-05	-3.2746e-10	-1.44987
57863133	chr8:57863133:G:A	1.65525e-08	-3.2746e-10	-1.39712	2.22862e-05	-3.2746e-10	-1.10307
57863242	chr8:57863242:G:A	1.64824e-08	-3.2746e-10	-1.40137	2.20677e-05	-3.2746e-10	-1.11292
57863265	chr8:57863265:A:G	2.44478e-09	-1.72595	-1.58376	2.40744e-06	-1.77909	-1.54938
57863276	chr8:57863276:A:T	1.01437e-07	-3.2746e-10	0.415781	0.000118551	-3.2746e-10	0.568303
57863332	chr8:57863332:C:T	2.96224e-09	-1.59063	-1.52708	2.49985e-06	-1.73939	-1.55142
57863561	chr8:57863561:C:T	2.12946e-08	-3.2746e-10	-1.14521	1.97611e-05	-3.2746e-10	-1.22333
57864011	chr8:57864011:T:C	3.10163e-09	-1.79225	-1.27948	3.59176e-06	-1.78597	-1.14243
57864156	chr8:57864156:C:T	3.65847e-09	-1.44585	-1.46076	2.8983e-06	-1.64602	-1.4969
57864609	chr8:57864609:T:C	2.72215e-09	-1.63221	-1.57003	2.63032e-06	-1.72022	-1.51971
57864908	chr8:57864908:C:T	1.37995e-08	-3.2746e-10	-1.57902	1.41372e-05	-3.2746e-10	-1.55823
57865365	chr8:57865365:G:T	1.13785e-08	-1.77194	-1.06538e-09	1.09418e-05	-1.81445	-1.06538e-09
57865541	chr8:57865541:C:T	2.51459e-09	-1.69631	-1.58524	2.55845e-06	-1.68284	-1.5848
57865555	chr8:57865555:A:G	1.3714e-08	-3.2746e-10	-1.58524	1.38372e-05	-3.2746e-10	-1.57968
57865710	chr8:57865710:C:T	1.61569e-08	-3.2746e-10	-1.42131	2.1321e-05	-3.2746e-10	-1.14735
57865801	chr8:57865801:A:G	6.72037e-09	-1.30041	-0.998105	7.47168e-06	-1.23934	-0.956581
57866167	chr8:57866167:C:T	3.92885e-09	-1.26012	-1.57519	4.09315e-06	-1.21232	-1.58541
57866832	chr8:57866832:G:A	1.68264e-08	-3.2746e-10	-1.38071	1.46369e-05	-3.2746e-10	-1.5235
57866898	chr8:57866898:T:C	7.66322e-09	-0.629145	-1.53808	4.80345e-06	-1.10367	-1.53403
57866953	chr8:57866953:T:C	3.14114e-08	0.66375	-1.42024	1.54289e-05	-0.0208955	-1.4499
57867159	chr8:57867159:A:G	2.93734e-08	-3.2746e-10	-0.82357	2.82173e-05	-3.2746e-10	-0.867104
57867385	chr8:57867385:T:C	1.61682e-08	-3.2746e-10	-1.42061	1.83276e-05	-3.2746e-10	-1.29863
57867468	chr8:57867468:T:C	2.03415e-08	-3.2746e-10	-1.191	1.93487e-05	-3.2746e-10	-1.24441
57867697	chr8:57867697:C:T	1.42519e-08	-3.2746e-10	-1.54677	1.5246e-05	-3.2746e-10	-1.48273
57868014	chr8:57868014:G:A	2.01851e-08	-3.2746e-10	-1.19872	1.61945e-05	-3.2746e-10	-1.42237
57868135	chr8:57868135:A:G	2.48927e-09	-1.80835	-1.48331	2.63034e-06	-1.70566	-1.53426
57868289	chr8:57868289:G:A	1.76742e-08	-3.2746e-10	-1.33155	1.81773e-05	-3.2746e-10	-1.30687
57868461	chr8:57868461:C:T	5.19749e-09	-1.5898	-0.965678	4.82028e-06	-1.63599	-0.998221
57868670	chr8:57868670:T:C	3.18817e-08	-3.2746e-10	-0.741627	3.80053e-05	-3.2746e-10	-0.569313
57869630	chr8:57869630:C:T	1.22853e-07	0.269496	0.337832	8.9283e-05	-0.116114	0.400886
57869681	chr8:57869681:G:A	1.63197e-08	0.102969	-1.51425	8.33703e-06	-0.540795	-1.54554
57869682	chr8:57869682:A:G	1.65363e-08	0.118439	-1.51654	8.42709e-06	-0.528345	-1.54724
57870276	chr8:57870276:C:T	8.11008e-09	-1.18405	-0.926501	8.46728e-06	-1.14094	-0.929888
57870351	chr8:57870351:C:A	6.84972e-09	-0.721659	-1.55779	5.54628e-06	-0.921698	-1.57221
57870520	chr8:57870520:A:C	2.69026e-09	-1.81177	-1.40225	2.53325e-06	-1.79869	-1.47884
57870762	chr8:57870762:T:A	1.26578e-08	-1.66539	-1.06538e-09	1.21e-05	-1.71383	-1.06538e-09
57871164	chr8:57871164:T:C	1.74438e-08	-3.2746e-10	-1.34467	1.69783e-05	-3.2746e-10	-1.3751
57871344	chr8:57871344:T:A	1.37233e-08	-3.2746e-10	-1.58456	1.37645e-05	-3.2746e-10	-1.58495
57871984	chr8:57871984:T:C	2.77636e-09	-1.81514	-1.36738	2.69193e-06	-1.77657	-1.44021
57872195	chr8:57872195:C:A	5.71844e-09	-0.875611	-1.58435	4.99291e-06	-1.04899	-1.55003
57872508	chr8:57872508:A:T	5.29568e-09	-1.41344	-1.12332	4.18965e-06	-1.58946	-1.18496
57872576	chr8:57872576:G:T	1.08968e-08	-1.81519	-1.06538e-09	1.18873e-05	-1.73157	-1.06538e-09
57873002	chr8:57873002:TTA:T	1.3936e-08	-3.2746e-10	-1.56919	1.37814e-05	-3.2746e-10	-1.58372
57873713	chr8:57873713:C:T	4.15584e-09	-1.65788	-1.12127	4.88177e-06	-1.66968	-0.951847
57873960	chr8:57873960:C:T	4.3697e-08	-0.42638	-1.06538e-09	3.72971e-05	-0.588126	-1.06538e-09
57874414	chr8:57874414:C:T	1.50804e-08	-3.2746e-10	-1.49027	1.40586e-05	-3.2746e-10	-1.5638
57874521	chr8:57874521:T:C	9.70462e-09	-1.69956	-0.2315	1.11516e-05	-1.71259	-0.0828594
57874669	chr8:57874669:C:A	1.38976e-08	-3.2746e-10	-1.57195	1.39399e-05	-3.2746e-10	-1.57228
57874927	chr8:57874927:T:C	1.38161e-08	-3.2746e-10	-1.57783	1.3757e-05	-3.2746e-10	-1.58549
57874955	chr8:57874955:A:G	1.37169e-08	-3.2746e-10	-1.58503	1.38029e-05	-3.2746e-10	-1.58216
57875413	chr8:57875413:C:T	6.00085e-08	-0.109172	-1.06538e-09	5.03773e-05	-0.2875	-1.06538e-09
57875463	chr8:57875463:A:T	1.73699e-08	-0.703464	-0.645453	1.55527e-05	-0.956435	-0.506371
57875519	chr8:57875519:T:C	9.00038e-09	-0.583348	-1.42304	6.07398e-06	-1.00474	-1.39828
57875619	chr8:57875619:C:T	3.02402e-08	-3.2746e-10	-0.794486	2.12964e-05	-3.2746e-10	-1.1485
57876360	chr8:57876360:A:G	3.32574e-08	-3.2746e-10	-0.699382	2.28158e-05	-3.2746e-10	-1.07959
57876522	chr8:57876522:A:G	2.04657e-08	-1.18491	-1.06538e-09	1.46726e-05	-1.52106	-1.06538e-09
57876543	chr8:57876543:G:A	1.34511e-08	-1.6046	-1.06538e-09	1.33898e-05	-1.61255	-1.06538e-09
57876609	chr8:57876609:T:C	1.03074e-08	-0.336064	-1.53473	6.88301e-06	-0.749385	-1.5286
57877450	chr8:57877450:C:T	1.38316e-08	-1.71735	0.140639	1.52477e-05	-1.76761	0.284998
57878185	chr8:57878185:T:C	2.32514e-08	0.117317	-1.17461	1.88654e-05	-0.0707687	-1.19894
57878470	chr8:57878470:C:T	5.94863e-09	-1.67816	-0.742337	7.31083e-06	-1.66698	-0.550707
57878490	chr8:57878490:G:A	1.37579e-08	-3.2746e-10	-1.58205	1.42622e-05	-3.2746e-10	-1.54943
57879191	chr8:57879191:T:C	1.77311e-08	-3.2746e-10	-1.32834	1.8031e-05	-3.2746e-10	-1.31495
57879530	chr8:57879530:T:C	2.1405e-08	-3.2746e-10	-1.14003	2.38264e-05	-3.2746e-10	-1.03625
57880173	chr8:57880173:C:A	4.23547e-08	-3.2746e-10	-0.457579	3.64217e-05	-3.2746e-10	-0.611875
57880613	chr8:57880613:T:C	6.39422e-08	-0.0456794	-1.06538e-09	5.29471e-05	-0.237747	-1.06538e-09
57880889	chr8:57880889:G:A	5.38418e-09	-1.64476	-0.875432	6.5521e-06	-1.6328	-0.694459
57881094	chr8:57881094:C:T	1.44013e-08	-0.00566088	-1.53068	7.69845e-06	-0.649081	-1.51694
57881610	chr8:57881610:A:T	1.67193e-08	-1.38709	-1.06538e-09	1.43034e-05	-1.54654	-1.06538e-09
57881729	chr8:57881729:C:T	1.58444e-08	-3.2746e-10	-1.44084	1.63293e-05	-3.2746e-10	-1.41408
57881971	chr8:57881971:C:T	1.36924e-08	-1.3867	-0.200126	1.67091e-05	-1.52689	0.135808
57881992	chr8:57881992:C:T	3.55881e-09	-1.66467	-1.26956	4.16572e-06	-1.57787	-1.20228
57882093	chr8:57882093:G:A	2.31184e-09	-1.80485	-1.56077	2.41337e-06	-1.80226	-1.52376
57882188	chr8:57882188:C:T	4.26189e-08	-0.451362	-1.06538e-09	3.60887e-05	-0.621059	-1.06538e-09
57882573	chr8:57882573:A:G	1.46628e-08	-0.291324	-1.22702	9.80001e-06	-0.905815	-1.01884
57882679	chr8:57882679:T:A	2.4578e-08	-0.167604	-0.834202	2.00407e-05	-0.350975	-0.8583
57882683	chr8:57882683:A:G	5.08842e-09	-1.02786	-1.54883	3.55464e-06	-1.36175	-1.57704
57882906	chr8:57882906:C:T	2.25552e-09	-1.81451	-1.57577	2.39359e-06	-1.74868	-1.58556
57883690	chr8:57883690:T:C	1.40205e-08	-3.2746e-10	-1.56314	1.39795e-05	-3.2746e-10	-1.56945
57883857	chr8:57883857:A:ATCACTAGC	1.87705e-08	-1.77183	0.500456	1.88119e-05	-1.72238	0.449835
57883978	chr8:57883978:T:C	1.37894e-08	-3.2746e-10	-1.57976	1.37927e-05	-3.2746e-10	-1.5829
57884267	chr8:57884267:A:G	4.80314e-08	-1.06594	0.734134	5.3028e-05	-1.3358	1.09958
57884404	chr8:57884404:T:C	6.69829e-08	-3.2746e-10	0.000778691	8.89621e-05	-3.2746e-10	0.281171
57884417	chr8:57884417:C:T	1.8201e-08	-3.2746e-10	-1.30218	1.59347e-05	-3.2746e-10	-1.43854
57884501	chr8:57884501:C:G	2.27547e-08	-3.2746e-10	-1.07889	1.85151e-05	-3.2746e-10	-1.28846
57884698	chr8:57884698:C:T	1.20151e-08	-1.7175	-1.06538e-09	1.18804e-05	-1.73215	-1.06538e-09
57885409	chr8:57885409:C:T	5.0042e-09	-1.75994	-0.833443	5.28413e-06	-1.70118	-0.841153
57886055	chr8:57886055:T:C	1.33036e-08	-0.236921	-1.3787	8.37698e-06	-0.856905	-1.22465
57886416	chr8:57886416:T:C	7.3697e-09	-1.77376	-0.43252	7.77365e-06	-1.72156	-0.434743
57886509	chr8:57886509:G:A	1.37205e-08	-0.703396	-0.881375	1.05866e-05	-1.24799	-0.599465
57886634	chr8:57886634:C:T	7.63599e-09	-1.76772	-0.403062	8.07951e-06	-1.71257	-0.405136
57886683	chr8:57886683:T:TA	7.47348e-09	-1.76202	-0.430276	7.92767e-06	-1.70435	-0.432326
57886876	chr8:57886876:AG:A	1.394e-08	-1.5689	-1.06538e-09	1.51624e-05	-1.48822	-1.06538e-09
57887148	chr8:57887148:A:G	1.6522e-08	-1.39896	-1.06538e-09	1.93215e-05	-1.24582	-1.06538e-09
57887624	chr8:57887624:G:C	1.61443e-08	0.029349	-1.45144	9.52893e-06	-0.638998	-1.31371
57887651	chr8:57887651:T:C	2.31964e-09	-1.808	-1.55425	2.28879e-06	-1.79832	-1.5807
57888308	chr8:57888308:A:G	1.32192e-08	-0.672842	-0.949144	9.67055e-06	-1.23679	-0.701162
57888433	chr8:57888433:T:C	1.45476e-08	-0.616059	-0.910176	1.06985e-05	-1.19387	-0.643073
57888681	chr8:57888681:A:C	2.77106e-08	-3.2746e-10	-0.881844	2.98619e-05	-3.2746e-10	-0.810457
57888824	chr8:57888824:A:T	8.63135e-09	-1.62209	-0.426164	1.01003e-05	-1.48531	-0.409168
57889131	chr8:57889131:C:G	4.28439e-08	0.461743	-0.907838	2.76639e-05	-0.0557573	-0.831152
57889151	chr8:57889151:A:C	4.33052e-08	-0.435386	-1.06538e-09	3.60762e-05	-0.621405	-1.06538e-09
57889241	chr8:57889241:T:G	8.27859e-09	-1.68666	-0.403323	9.87511e-06	-1.5732	-0.343819
57889262	chr8:57889262:A:C	4.62592e-08	0.417326	-0.786724	3.04072e-05	-0.0910056	-0.701354
57889363	chr8:57889363:T:C	2.28437e-09	-1.80956	-1.56801	2.2848e-06	-1.79577	-1.585
57889484	chr8:57889484:A:G	4.19666e-08	0.363256	-0.830042	2.76903e-05	-0.139358	-0.746601
57890023	chr8:57890023:G:A	8.39972e-09	-1.67975	-0.395707	1.00495e-05	-1.56359	-0.335927
57890233	chr8:57890233:T:C	9.88574e-09	-1.68483	-0.22774	1.19516e-05	-1.57115	-0.15503
57890275	chr8:57890275:G:A	2.3122e-09	-1.80596	-1.5595	2.27722e-06	-1.80121	-1.58287
57891187	chr8:57891187:CCTCA:C	1.37159e-08	-3.2746e-10	-1.5851	1.39367e-05	-3.2746e-10	-1.57251
57891320	chr8:57891320:C:T	7.96814e-08	0.802388	-0.628011	5.64337e-05	0.262494	-0.436467
57891832	chr8:57891832:C:T	2.3065e-09	-1.78445	-1.58348	2.3016e-06	-1.8143	-1.55914
57891894	chr8:57891894:G:T	2.04697e-08	-1.18471	-1.06538e-09	2.00914e-05	-1.20675	-1.06538e-09
57891918	chr8:57891918:A:G	2.76833e-08	-3.2746e-10	-0.88283	2.98285e-05	-3.2746e-10	-0.811576
57892695	chr8:57892695:C:T	1.374e-08	-3.2746e-10	-1.58335	1.4202e-05	-3.2746e-10	-1.55365
57892931	chr8:57892931:A:C	3.68579e-08	-0.276433	-0.320156	3.40408e-05	-0.48129	-0.19819
57893532	chr8:57893532:T:C	5.51074e-08	-3.2746e-10	-0.194374	7.13928e-05	-3.2746e-10	0.0611579
57893618	chr8:57893618:G:A	3.21111e-09	-1.6682	-1.36884	3.01164e-06	-1.76684	-1.33772
57893730	chr8:57893730:G:A	6.30022e-08	-0.470092	0.409602	5.13481e-05	-0.96243	0.694019
57893813	chr8:57893813:T:G	5.64429e-08	-0.386681	0.216252	4.59378e-05	-0.890312	0.51056
57894071	chr8:57894071:TG:T	8.77419e-09	-1.67095	-0.360896	1.07453e-05	-1.55112	-0.281448
57894344	chr8:57894344:G:A	2.73671e-09	-1.80768	-1.38923	2.57547e-06	-1.79932	-1.46169
57894346	chr8:57894346:T:C	6.45302e-08	-0.593135	0.55661	6.68786e-05	-0.894613	0.890452
57894705	chr8:57894705:G:A	1.09239e-08	-1.8127	-1.06538e-09	1.09344e-05	-1.81513	-1.06538e-09
57894742	chr8:57894742:T:C	5.02507e-08	-0.400204	0.113569	4.04e-05	-0.903731	0.395522
57894796	chr8:57894796:G:A	3.32737e-09	-1.67291	-1.32856	3.14393e-06	-1.76954	-1.29202
57894871	chr8:57894871:G:C	4.99397e-08	-0.427471	0.134628	4.04127e-05	-0.926707	0.418812
57895999	chr8:57895999:A:G	3.989e-09	-1.67848	-1.14163	3.83616e-06	-1.7724	-1.09017
57896529	chr8:57896529:G:A	3.99959e-09	-1.6665	-1.15097	3.83051e-06	-1.76574	-1.09831
57896646	chr8:57896646:G:A	3.94996e-09	-1.67725	-1.1527	3.79394e-06	-1.77145	-1.10219
57897097	chr8:57897097:T:G	5.79483e-08	-0.516153	0.372045	5.84233e-05	-0.832263	0.692939
57897667	chr8:57897667:A:G	5.31362e-08	-0.424875	0.194075	4.36278e-05	-0.92311	0.491764
57898029	chr8:57898029:G:A	5.82357e-08	-0.561338	0.422178	5.93034e-05	-0.873576	0.749204
57898227	chr8:57898227:G:A	1.41519e-08	-3.2746e-10	-1.55381	1.43285e-05	-3.2746e-10	-1.54479
57898483	chr8:57898483:G:C	1.04043e-08	-0.467389	-1.39405	6.63197e-06	-1.07805	-1.23709
57898913	chr8:57898913:G:A	2.83791e-08	-3.2746e-10	-0.858006	3.20118e-05	-3.2746e-10	-0.740935
57899263	chr8:57899263:C:T	1.38554e-08	-3.2746e-10	-1.57499	1.39651e-05	-3.2746e-10	-1.57048
57899388	chr8:57899388:A:G	7.46659e-09	-1.55216	-0.641065	8.57299e-06	-1.40611	-0.65231
57899707	chr8:57899707:A:G	3.29793e-08	-0.490442	-0.217337	3.124e-05	-0.809177	0.0438372
57899721	chr8:57899721:T:C	1.14345e-08	-0.415716	-1.3513	7.31851e-06	-1.04098	-1.17565
57899779	chr8:57899779:G:A	3.47187e-08	-0.468439	-0.187942	3.28871e-05	-0.789955	0.0759959
57900104	chr8:57900104:T:C	1.28453e-08	-1.65068	-1.06538e-09	1.10231e-05	-1.80705	-1.06538e-09
57900411	chr8:57900411:G:A	4.22469e-08	-0.460128	-1.06538e-09	3.52417e-05	-0.644809	-1.06538e-09
57900595	chr8:57900595:G:T	1.94337e-08	-3.2746e-10	-1.23665	2.16846e-05	-3.2746e-10	-1.13044
57900804	chr8:57900804:C:T	1.52684e-08	-3.2746e-10	-1.47787	1.57123e-05	-3.2746e-10	-1.4526
57900840	chr8:57900840:C:T	4.15108e-08	-0.477705	-1.06538e-09	3.46656e-05	-0.661292	-1.06538e-09
57900854	chr8:57900854:G:A	1.22644e-08	-1.64772	-0.0492336	1.54676e-05	-1.51987	0.0515837
57900855	chr8:57900855:C:A	1.17234e-08	-1.63686	-0.105211	1.48144e-05	-1.50553	-0.00591381
57901090	chr8:57901090:AG:A	2.47813e-09	-1.76242	-1.53374	2.38645e-06	-1.8143	-1.52293
57901343	chr8:57901343:G:A	9.11613e-08	-3.2746e-10	0.308972	0.000138409	-3.2746e-10	0.723175
57901647	chr8:57901647:G:T	1.06614e-08	-1.63993	-0.197097	1.33529e-05	-1.50959	-0.105712
57902053	chr8:57902053:C:T	2.01686e-07	1.10305	-1.06538e-09	7.22435e-05	0.0730027	-1.06538e-09
57902213	chr8:57902213:G:A	3.844e-09	-1.67306	-1.18408	3.68004e-06	-1.76938	-1.13474
57902609	chr8:57902609:G:A	9.27535e-09	-0.457412	-1.51889	6.29324e-06	-0.939468	-1.4281
57902847	chr8:57902847:A:C	7.77204e-08	-3.2746e-10	0.149458	6.47817e-05	-3.2746e-10	-0.0360171
57902860	chr8:57902860:C:T	7.56869e-09	-0.825736	-1.3539	5.41028e-06	-1.34067	-1.17807
57903005	chr8:57903005:T:C	4.24233e-08	-0.382022	-0.0739383	3.98054e-05	-0.713636	0.190598
57903463	chr8:57903463:G:A	2.28268e-09	-1.79756	-1.58075	2.25199e-06	-1.81397	-1.58126
57903724	chr8:57903724:C:T	7.98481e-09	-0.810641	-1.31548	5.75156e-06	-1.32915	-1.12842
57903860	chr8:57903860:G:A	1.08957e-08	-1.81529	-1.06538e-09	1.12522e-05	-1.78648	-1.06538e-09
57903865	chr8:57903865:G:T	3.01984e-09	-1.68121	-1.41724	3.39512e-06	-1.56106	-1.42364
57903962	chr8:57903962:G:A	6.70925e-09	-1.25236	-1.04781	6.19496e-06	-1.58826	-0.795041
57904002	chr8:57904002:C:T	6.60589e-09	-1.27032	-1.04538	6.08558e-06	-1.60498	-0.796135
57904190	chr8:57904190:C:A	4.03516e-08	-0.451463	-0.054564	3.89539e-05	-0.774342	0.229682
57904290	chr8:57904290:G:A	1.63739e-08	-3.2746e-10	-1.40797	1.7599e-05	-3.2746e-10	-1.3392
57904450	chr8:57904450:G:T	2.14694e-08	-3.2746e-10	-1.13703	1.77155e-05	-3.2746e-10	-1.3326
57904960	chr8:57904960:C:T	1.38527e-08	-3.2746e-10	-1.57518	1.38167e-05	-3.2746e-10	-1.58116
57905221	chr8:57905221:G:A	6.22533e-09	-1.56596	-0.809076	7.20745e-06	-1.42378	-0.808145
57905468	chr8:57905468:C:G	1.10163e-08	-1.80428	-1.06538e-09	1.0938e-05	-1.81479	-1.06538e-09
57905809	chr8:57905809:C:T	2.37523e-08	-1.03598	-1.06538e-09	2.02894e-05	-1.19694	-1.06538e-09
57905845	chr8:57905845:C:T	1.41516e-08	-3.2746e-10	-1.55383	1.49561e-05	-3.2746e-10	-1.50192
57906181	chr8:57906181:T:C	7.14973e-09	-0.656748	-1.57984	5.49991e-06	-0.943713	-1.55859
57906219	chr8:57906219:A:G	2.5357e-08	-0.970602	-1.06538e-09	1.96411e-05	-1.22942	-1.06538e-09
57906371	chr8:57906371:T:G	6.80789e-08	-0.554901	0.571909	7.60051e-05	-0.873513	0.997274
57906436	chr8:57906436:G:A	3.10974e-08	-3.2746e-10	-0.766535	3.96449e-05	-3.2746e-10	-0.527077
57906563	chr8:57906563:T:C	1.5291e-08	-3.2746e-10	-1.47639	1.56114e-05	-3.2746e-10	-1.45904
57906594	chr8:57906594:C:T	2.44144e-08	-3.2746e-10	-1.00849	2.2222e-05	-3.2746e-10	-1.10596
57906603	chr8:57906603:G:A	1.22894e-07	0.607663	-1.06538e-09	0.000113561	0.525299	-1.06538e-09
57907091	chr8:57907091:C:T	3.54126e-08	0.771996	-1.40859	1.27104e-05	-0.231579	-1.43304
57907157	chr8:57907157:T:C	1.26382e-08	-1.15076	-0.516173	1.19697e-05	-1.32481	-0.399856
57907193	chr8:57907193:A:C	3.85574e-09	-1.69908	-1.15502	3.63864e-06	-1.58355	-1.33188
57907659	chr8:57907659:C:T	5.99805e-08	-3.2746e-10	-0.10964	8.94714e-05	-3.2746e-10	0.286879
57907988	chr8:57907988:C:T	1.43032e-08	-3.2746e-10	-1.54318	1.37757e-05	-3.2746e-10	-1.58413
57908067	chr8:57908067:G:A	2.9463e-08	-3.2746e-10	-0.820525	3.31376e-05	-3.2746e-10	-0.706371
57908076	chr8:57908076:G:A	1.97185e-08	-3.2746e-10	-1.2221	1.58082e-05	-3.2746e-10	-1.44651
57908360	chr8:57908360:G:A	2.04531e-08	0.26468	-1.4502	1.04147e-05	-0.385508	-1.47831
57908395	chr8:57908395:G:A	8.06414e-09	-1.15271	-0.963521	7.66818e-06	-1.29877	-0.871191
57908778	chr8:57908778:A:G	1.58136e-08	-1.44279	-1.06538e-09	1.73466e-05	-1.35364	-1.06538e-09
57909408	chr8:57909408:C:T	3.02434e-08	-3.2746e-10	-0.794379	3.14476e-05	-3.2746e-10	-0.758718
57909649	chr8:57909649:A:G	2.27725e-08	-1.0781	-1.06538e-09	1.96197e-05	-1.2305	-1.06538e-09
57910056	chr8:57910056:TTTCCACTACTCACCTTCATGCACCCAAATTGAACATAGCTCCTCACTCTCTGGGCTGTAGTATACACTA:T	3.98982e-09	-1.24794	-1.57198	3.12513e-06	-1.49748	-1.57008
57910065	chr8:57910065:C:T	1.88839e-08	-3.2746e-10	-1.26535	2.1116e-05	-3.2746e-10	-1.15701
57910145	chr8:57910145:T:G	2.21472e-08	0.329324	-1.43527	1.11267e-05	-0.333544	-1.46415
57910359	chr8:57910359:T:C	2.7999e-08	-3.2746e-10	-0.871491	3.13979e-05	-3.2746e-10	-0.7603
57910408	chr8:57910408:G:T	1.85327e-08	-1.28412	-1.06538e-09	1.55902e-05	-1.4604	-1.06538e-09
57910699	chr8:57910699:A:G	3.4073e-08	0.634408	-1.30956	1.24736e-05	-0.331753	-1.35167
57910721	chr8:57910721:G:A	2.08083e-08	-3.2746e-10	-1.16831	1.62811e-05	-3.2746e-10	-1.41704
57910831	chr8:57910831:A:G	2.08083e-08	-3.2746e-10	-1.16831	1.62811e-05	-3.2746e-10	-1.41704
57910851	chr8:57910851:A:G	1.37134e-08	-3.2746e-10	-1.58529	1.37943e-05	-3.2746e-10	-1.58279
57910917	chr8:57910917:AAATTTTAGCAACCAAGTGGTT:A	1.82825e-08	-3.2746e-10	-1.29771	1.70208e-05	-3.2746e-10	-1.3726
57911265	chr8:57911265:C:T	1.37182e-08	-3.2746e-10	-1.58493	1.37579e-05	-3.2746e-10	-1.58543
57913041	chr8:57913041:T:C	2.362e-08	-1.04157	-1.06538e-09	2.02925e-05	-1.19679	-1.06538e-09
57913108	chr8:57913108:A:C	3.79849e-09	-1.63269	-1.23637	3.74847e-06	-1.4954	-1.39029
57913138	chr8:57913138:C:T	3.85162e-09	-1.26961	-1.58556	3.40378e-06	-1.39676	-1.58539
57913528	chr8:57913528:G:A	2.35289e-08	-3.2746e-10	-1.04543	2.56662e-05	-3.2746e-10	-0.961867
57913755	chr8:57913755:C:T	4.21816e-09	-1.81358	-0.950678	3.49387e-06	-1.79829	-1.15774
57914068	chr8:57914068:T:C	1.23945e-07	-3.2746e-10	0.61618	0.000194584	-3.2746e-10	1.06382
57914306	chr8:57914306:T:C	2.45854e-08	0.544216	-1.54572	1.19366e-05	-0.16927	-1.55816
57915033	chr8:57915033:G:A	8.24478e-09	-1.10969	-0.984386	7.86803e-06	-1.25357	-0.890662
57915636	chr8:57915636:A:G	3.88508e-08	-3.2746e-10	-0.54393	4.1699e-05	-3.2746e-10	-0.476564
57915907	chr8:57915907:G:A	2.22677e-08	-1.10052	-1.06538e-09	1.92356e-05	-1.25028	-1.06538e-09
57916250	chr8:57916250:G:A	3.17449e-08	0.559545	-1.30547	1.18302e-05	-0.391413	-1.34497
57916346	chr8:57916346:T:C	1.94624e-08	-1.23517	-1.06538e-09	1.70652e-05	-1.37	-1.06538e-09
57916495	chr8:57916495:A:G	3.50395e-08	-3.2746e-10	-0.647182	3.7616e-05	-3.2746e-10	-0.57961
57916783	chr8:57916783:A:G	3.73997e-08	0.63987	-1.22187	1.36048e-05	-0.329532	-1.26708
57916931	chr8:57916931:T:C	2.05789e-08	0.18258	-1.36197	1.04491e-05	-0.460285	-1.40023
57917031	chr8:57917031:C:T	1.34385e-07	1.50646	-0.809413	6.12779e-05	0.615123	-0.706744
57917073	chr8:57917073:T:C	1.95279e-08	-1.23182	-1.06538e-09	1.71117e-05	-1.36728	-1.06538e-09
57917289	chr8:57917289:G:A	1.41551e-08	-3.2746e-10	-1.55358	1.43077e-05	-3.2746e-10	-1.54624
57917882	chr8:57917882:A:C	8.53064e-08	-3.2746e-10	0.24259	0.000130927	-3.2746e-10	0.667598
57918093	chr8:57918093:ATTAAG:A	1.38661e-08	-3.2746e-10	-1.57421	1.38084e-05	-3.2746e-10	-1.58176
57918275	chr8:57918275:C:T	3.01517e-09	-1.59168	-1.50832	2.61497e-06	-1.73476	-1.51103
57918384	chr8:57918384:G:A	1.37434e-08	-3.2746e-10	-1.5831	1.37585e-05	-3.2746e-10	-1.58538
57918387	chr8:57918387:C:T	1.37413e-08	-3.2746e-10	-1.58325	1.37579e-05	-3.2746e-10	-1.58543
57918528	chr8:57918528:C:T	1.37431e-08	-3.2746e-10	-1.58312	1.37584e-05	-3.2746e-10	-1.58539
57918595	chr8:57918595:T:C	1.15459e-07	-3.2746e-10	0.545255	0.000150942	-3.2746e-10	0.809857
57918890	chr8:57918890:T:A	3.40023e-09	-1.51609	-1.46372	3.18657e-06	-1.65049	-1.39761
57919226	chr8:57919226:A:C	2.01166e-08	0.284424	-1.48654	1.01715e-05	-0.380424	-1.50703
57919248	chr8:57919248:G:C	5.32564e-09	-1.63167	-0.899454	4.55339e-06	-1.76513	-0.926042
57919337	chr8:57919337:A:G	4.56755e-09	-1.60433	-1.08035	4.40584e-06	-1.4531	-1.271
57919522	chr8:57919522:A:G	3.16106e-08	-3.2746e-10	-0.750168	2.19102e-05	-3.2746e-10	-1.12009
57920245	chr8:57920245:A:G	2.64556e-08	-3.2746e-10	-0.92819	3.11853e-05	-3.2746e-10	-0.767093
57920997	chr8:57920997:A:G	1.49059e-08	-3.2746e-10	-1.5019	1.46092e-05	-3.2746e-10	-1.52539
57921095	chr8:57921095:T:A	3.82001e-07	-3.2746e-10	1.74177	0.000706916	-3.2746e-10	2.35387
57922124	chr8:57922124:T:C	4.3471e-08	-3.2746e-10	-0.431565	4.68744e-05	-3.2746e-10	-0.359569
57922191	chr8:57922191:G:A	1.3721e-08	-3.2746e-10	-1.58473	1.41375e-05	-3.2746e-10	-1.55821
57922538	chr8:57922538:T:C	1.12627e-08	-1.78216	-1.06538e-09	1.09561e-05	-1.81315	-1.06538e-09
57922847	chr8:57922847:A:C	2.51168e-08	-3.2746e-10	-0.980121	2.74363e-05	-3.2746e-10	-0.895175
57922953	chr8:57922953:T:C	1.43689e-08	-3.2746e-10	-1.53859	1.62715e-05	-3.2746e-10	-1.41763
57923614	chr8:57923614:T:A	2.3295e-08	0.269843	-1.32527	1.16455e-05	-0.383242	-1.36888
57924025	chr8:57924025:A:G	2.63237e-09	-1.69363	-1.54214	2.52366e-06	-1.75374	-1.52759
57924272	chr8:57924272:A:T	7.68414e-08	1.71416	-1.57607	2.53789e-05	0.585913	-1.55903
57924616	chr8:57924616:T:C	1.70928e-08	-3.2746e-10	-1.365	1.74707e-05	-3.2746e-10	-1.34651
57925435	chr8:57925435:C:G	1.7696e-08	-0.543959	-0.78636	1.58974e-05	-0.923074	-0.517811
57925458	chr8:57925458:A:G	5.13902e-07	-3.2746e-10	2.03837	0.000787938	-3.2746e-10	2.46238
57925504	chr8:57925504:A:G	6.52727e-08	-3.2746e-10	-0.0250848	6.89124e-05	-3.2746e-10	0.0257959
57925678	chr8:57925678:T:C	3.77661e-08	-0.0114639	-0.560784	2.8324e-05	-0.468871	-0.394459
57926358	chr8:57926358:T:A	5.63235e-08	0.00217819	-0.174725	4.23438e-05	-0.45042	-0.0107979
57926423	chr8:57926423:T:C	1.70774e-08	-0.426941	-0.938962	1.51414e-05	-0.801525	-0.688082
57926586	chr8:57926586:G:C	5.48144e-08	-0.050943	-0.148763	4.15294e-05	-0.496884	0.016245
57926790	chr8:57926790:T:G	1.65265e-08	-0.410368	-0.988325	1.44678e-05	-0.789566	-0.745546
57926800	chr8:57926800:C:T	1.81032e-08	-3.2746e-10	-1.30757	1.52042e-05	-3.2746e-10	-1.48547
57926802	chr8:57926802:A:C	4.79325e-08	-0.120632	-0.213233	3.65879e-05	-0.55743	-0.0498916
57926831	chr8:57926831:G:A	1.38367e-08	-3.2746e-10	-1.57633	1.37815e-05	-3.2746e-10	-1.58371
57927101	chr8:57927101:G:T	3.01092e-08	-3.2746e-10	-0.798827	3.21943e-05	-3.2746e-10	-0.73525
57927185	chr8:57927185:A:T	4.83387e-08	-0.15214	-0.173288	3.70166e-05	-0.584511	-0.0111618
57927409	chr8:57927409:T:G	4.7705e-08	-0.105927	-0.232697	3.61774e-05	-0.543928	-0.0746779
57927536	chr8:57927536:C:T	4.90015e-08	-0.107996	-0.203811	3.71171e-05	-0.546952	-0.0460095
57928349	chr8:57928349:G:T	4.48992e-08	-0.150833	-0.248405	3.4275e-05	-0.583076	-0.0895469
57928365	chr8:57928365:C:T	3.9684e-08	-0.175539	-0.347172	3.00945e-05	-0.604536	-0.198161
57928406	chr8:57928406:T:C	4.4894e-08	-0.139636	-0.259718	3.41658e-05	-0.574061	-0.101753
57928639	chr8:57928639:C:T	1.4469e-08	-3.2746e-10	-1.53165	1.43638e-05	-3.2746e-10	-1.54233
57928682	chr8:57928682:C:T	7.02026e-08	-3.2746e-10	0.0477272	0.000101896	-3.2746e-10	0.416914
57928710	chr8:57928710:C:G	1.47062e-08	-3.2746e-10	-1.51539	1.45741e-05	-3.2746e-10	-1.5278
57929019	chr8:57929019:G:C	4.54357e-08	-0.149048	-0.238313	3.48039e-05	-0.581148	-0.0761619
57929061	chr8:57929061:CTATT:C	4.56284e-08	-0.140543	-0.242586	3.48766e-05	-0.57454	-0.0806844
57929089	chr8:57929089:A:C	7.94326e-08	-3.2746e-10	0.17125	0.000130525	-3.2746e-10	0.664523
57929184	chr8:57929184:A:G	2.20267e-08	0.181548	-1.29295	1.94543e-05	0.064627	-1.3036
57929191	chr8:57929191:A:G	4.95248e-08	-0.102244	-0.198942	3.77467e-05	-0.541637	-0.0345051
57929252	chr8:57929252:T:C	9.0179e-08	-3.2746e-10	0.298138	0.000137024	-3.2746e-10	0.713119
57929331	chr8:57929331:G:A	4.64625e-08	-0.125798	-0.239216	3.54473e-05	-0.561874	-0.0771179
57929392	chr8:57929392:T:C	5.13199e-08	-0.0729125	-0.192668	3.89387e-05	-0.516642	-0.0284088
57929398	chr8:57929398:A:G	1.65525e-08	-3.2746e-10	-1.39712	1.71286e-05	-3.2746e-10	-1.36629
57929405	chr8:57929405:G:T	1.49867e-08	-3.2746e-10	-1.4965	1.48276e-05	-3.2746e-10	-1.51055
57929420	chr8:57929420:G:T	2.49871e-09	-1.70282	-1.58506	2.24376e-06	-1.81478	-1.5841
57929537	chr8:57929537:A:G	2.00095e-08	-3.2746e-10	-1.20745	1.89572e-05	-3.2746e-10	-1.26486
57929588	chr8:57929588:A:G	5.38565e-08	-0.0356611	-0.181675	4.0624e-05	-0.485253	-0.0174261
57929656	chr8:57929656:G:A	5.56472e-08	0.0239835	-0.20861	4.17586e-05	-0.432503	-0.0426321
57929786	chr8:57929786:G:A	2.72746e-08	-0.897705	-1.06538e-09	2.70741e-05	-0.908464	-1.06538e-09
57930131	chr8:57930131:T:A	1.4811e-08	-3.2746e-10	-1.50829	1.41835e-05	-3.2746e-10	-1.55496
57930478	chr8:57930478:A:G	5.14054e-08	-0.113594	-0.150322	3.92284e-05	-0.552407	0.0147699
57930784	chr8:57930784:T:C	2.09405e-08	-3.2746e-10	-1.16197	2.42422e-05	-3.2746e-10	-1.01895
57930844	chr8:57930844:A:G	5.30775e-08	-0.130858	-0.101048	4.07567e-05	-0.566665	0.0672466
57930946	chr8:57930946:T:C	1.99925e-08	-3.2746e-10	-1.2083	1.89385e-05	-3.2746e-10	-1.26585
57930976	chr8:57930976:T:G	5.41706e-09	-1.08393	-1.43018	3.88474e-06	-1.40214	-1.44785
57931169	chr8:57931169:C:T	1.39348e-08	-3.2746e-10	-1.56927	1.46505e-05	-3.2746e-10	-1.52257
57931224	chr8:57931224:A:G	2.68908e-08	0.646751	-1.55862	8.55234e-06	-0.515155	-1.54568
57931331	chr8:57931331:G:A	1.77636e-08	-3.2746e-10	-1.32651	1.54505e-05	-3.2746e-10	-1.4694
57931497	chr8:57931497:T:A	9.1252e-08	-3.2746e-10	0.309966	0.000139158	-3.2746e-10	0.728571
57931581	chr8:57931581:A:AG	2.77614e-08	0.0577084	-0.937722	1.1159e-05	-0.878662	-0.916127
57931627	chr8:57931627:T:A	2.68569e-08	-0.0170807	-0.896055	1.10128e-05	-0.931237	-0.876746
57931646	chr8:57931646:A:G	1.35468e-08	-1.20377	-0.393737	1.35585e-05	-1.42333	-0.176697
57932162	chr8:57932162:CTATAGCTGTATTATTAAAAG:C	1.38822e-08	-3.2746e-10	-1.57305	1.40517e-05	-3.2746e-10	-1.5643
57932971	chr8:57932971:G:A	1.38224e-08	-3.2746e-10	-1.57737	1.40005e-05	-3.2746e-10	-1.56795
57933236	chr8:57933236:G:T	1.39732e-08	-3.2746e-10	-1.56652	1.42013e-05	-3.2746e-10	-1.55371
57933532	chr8:57933532:C:T	1.39372e-08	-3.2746e-10	-1.5691	1.41211e-05	-3.2746e-10	-1.55937
57933618	chr8:57933618:C:T	2.56561e-09	-1.80979	-1.45168	2.56215e-06	-1.81247	-1.45372
57933699	chr8:57933699:G:C	1.38316e-08	-3.2746e-10	-1.5767	1.3977e-05	-3.2746e-10	-1.56962
57933743	chr8:57933743:T:C	1.38873e-08	-3.2746e-10	-1.57269	1.40542e-05	-3.2746e-10	-1.56412
57933924	chr8:57933924:G:C	1.39545e-08	-3.2746e-10	-1.56786	1.41406e-05	-3.2746e-10	-1.55799
57934765	chr8:57934765:G:A	1.38392e-08	-3.2746e-10	-1.57616	1.39871e-05	-3.2746e-10	-1.56891
57934891	chr8:57934891:C:G	2.30469e-08	-3.2746e-10	-1.06613	2.40303e-05	-3.2746e-10	-1.02772
57935188	chr8:57935188:C:T	1.38392e-08	-3.2746e-10	-1.57616	1.39871e-05	-3.2746e-10	-1.56891
57935189	chr8:57935189:G:A	7.55291e-08	-3.2746e-10	0.120859	9.23539e-05	-3.2746e-10	0.318589
57935563	chr8:57935563:C:T	1.3781e-08	-3.2746e-10	-1.58037	1.39043e-05	-3.2746e-10	-1.57484
57935659	chr8:57935659:A:C	1.45689e-08	-3.2746e-10	-1.52477	1.50354e-05	-3.2746e-10	-1.49663
57935876	chr8:57935876:A:G	3.50511e-08	-3.2746e-10	-0.646852	3.42437e-05	-3.2746e-10	-0.673537
57935895	chr8:57935895:C:G	1.38565e-08	-3.2746e-10	-1.5749	1.40105e-05	-3.2746e-10	-1.56723
57935897	chr8:57935897:A:C	1.38523e-08	-3.2746e-10	-1.57521	1.40047e-05	-3.2746e-10	-1.56764
57936015	chr8:57936015:T:C	3.41533e-08	-3.2746e-10	-0.6728	3.44625e-05	-3.2746e-10	-0.667168
57936110	chr8:57936110:A:G	1.49651e-08	-3.2746e-10	-1.49794	1.56827e-05	-3.2746e-10	-1.45448
57936467	chr8:57936467:C:T	1.40701e-08	-3.2746e-10	-1.55961	1.42748e-05	-3.2746e-10	-1.54855
57937243	chr8:57937243:G:T	3.27243e-08	-3.2746e-10	-0.71554	3.41058e-05	-3.2746e-10	-0.677572
57937251	chr8:57937251:A:T	1.39772e-08	-3.2746e-10	-1.56623	1.41596e-05	-3.2746e-10	-1.55664
57937644	chr8:57937644:T:G	1.47946e-08	-3.2746e-10	-1.50939	1.54936e-05	-3.2746e-10	-1.46662
57937967	chr8:57937967:T:C	5.34792e-09	-1.4935	-1.03345	4.21344e-06	-1.6463	-1.12246
57937974	chr8:57937974:T:C	1.42648e-08	-3.2746e-10	-1.54587	1.42422e-05	-3.2746e-10	-1.55083
57938189	chr8:57938189:G:A	2.16831e-08	-3.2746e-10	-1.12712	2.2462e-05	-3.2746e-10	-1.09522
57938394	chr8:57938394:G:A	1.47709e-08	-3.2746e-10	-1.511	1.48237e-05	-3.2746e-10	-1.51081
57938742	chr8:57938742:A:T	1.13821e-08	-1.77162	-1.06538e-09	1.10651e-05	-1.80324	-1.06538e-09
57938747	chr8:57938747:T:A	1.16384e-08	-1.74935	-1.06538e-09	1.11984e-05	-1.79127	-1.06538e-09
57938924	chr8:57938924:A:AGT	1.82938e-08	-3.2746e-10	-1.2971	1.83899e-05	-3.2746e-10	-1.29524
57938929	chr8:57938929:T:C	8.77994e-08	-1.79974	2.07114	9.66037e-05	-1.79975	2.16332
57939096	chr8:57939096:A:G	1.11147e-08	-1.79539	-1.06538e-09	1.10028e-05	-1.80889	-1.06538e-09
57939918	chr8:57939918:G:C	1.92811e-08	-3.2746e-10	-1.24453	2.09162e-05	-3.2746e-10	-1.16651
57940668	chr8:57940668:T:C	7.66415e-08	-3.2746e-10	0.13548	7.16435e-05	-3.2746e-10	0.0646625
57940742	chr8:57940742:T:C	1.06823e-07	-1.81529	2.28281	0.000130417	-1.81529	2.47899
57940744	chr8:57940744:C:T	1.42844e-08	-3.2746e-10	-1.54449	1.4305e-05	-3.2746e-10	-1.54643
57941396	chr8:57941396:G:A	1.18035e-08	-1.73527	-1.06538e-09	1.17858e-05	-1.74015	-1.06538e-09
57941449	chr8:57941449:T:C	3.19394e-08	-3.2746e-10	-0.739817	3.17632e-05	-3.2746e-10	-0.748732
57941528	chr8:57941528:G:A	1.09019e-08	-1.81472	-1.06538e-09	1.0993e-05	-1.80978	-1.06538e-09
57941665	chr8:57941665:T:C	8.23826e-09	-1.80052	-0.294345	8.74541e-06	-1.81406	-0.224446
57941884	chr8:57941884:G:A	1.73398e-08	-3.2746e-10	-1.35066	1.62781e-05	-3.2746e-10	-1.41722
57941903	chr8:57941903:G:A	1.27092e-08	-1.66133	-1.06538e-09	1.30086e-05	-1.64143	-1.06538e-09
57942040	chr8:57942040:G:A	2.06257e-08	-3.2746e-10	-1.17712	1.88624e-05	-3.2746e-10	-1.26987
57942052	chr8:57942052:GGAATTTCACAA:G	2.01508e-08	-3.2746e-10	-1.20042	2.19889e-05	-3.2746e-10	-1.1165
57942196	chr8:57942196:G:A	1.82191e-08	-3.2746e-10	-1.30119	1.90877e-05	-3.2746e-10	-1.258
57942657	chr8:57942657:C:A	1.25375e-08	-1.67493	-1.06538e-09	1.68717e-05	-1.3814	-1.06538e-09
57943102	chr8:57943102:G:C	2.477e-09	-1.79606	-1.50055	2.36853e-06	-1.80862	-1.53615
57943273	chr8:57943273:C:T	2.46571e-09	-1.78363	-1.51755	2.35477e-06	-1.80081	-1.54978
57943447	chr8:57943447:A:G	1.24931e-08	-1.67848	-1.06538e-09	1.26509e-05	-1.66931	-1.06538e-09
57943612	chr8:57943612:G:C	1.78932e-08	-3.2746e-10	-1.31924	1.53542e-05	-3.2746e-10	-1.47565
57943935	chr8:57943935:C:T	2.26512e-08	-3.2746e-10	-1.08345	2.04594e-05	-3.2746e-10	-1.1886
57944096	chr8:57944096:C:T	1.47439e-08	-1.51283	-1.06538e-09	1.39616e-05	-1.57073	-1.06538e-09
57945254	chr8:57945254:T:C	2.66492e-09	-1.77121	-1.45228	2.50563e-06	-1.792	-1.4965
57945441	chr8:57945441:G:T	9.04909e-09	-1.72462	-0.276379	9.33857e-06	-1.76874	-0.204144
57945821	chr8:57945821:A:G	2.63318e-07	-3.2746e-10	1.36971	0.00025886	-3.2746e-10	1.34925
57946066	chr8:57946066:G:C	1.67673e-08	-3.2746e-10	-1.38423	1.46731e-05	-3.2746e-10	-1.52102
57946091	chr8:57946091:G:A	3.19691e-08	-3.2746e-10	-0.738889	3.23603e-05	-3.2746e-10	-0.730109
57946177	chr8:57946177:T:C	1.53859e-08	0.0265107	-1.49672	1.08273e-05	-0.35537	-1.4696
57946353	chr8:57946353:T:A	2.78748e-08	-3.2746e-10	-0.875937	2.49468e-05	-3.2746e-10	-0.990293
57946557	chr8:57946557:A:C	2.52704e-09	-1.77347	-1.50314	2.40307e-06	-1.79318	-1.53712
57946629	chr8:57946629:G:A	2.46877e-09	-1.77424	-1.5257	2.35819e-06	-1.79383	-1.55532
57946645	chr8:57946645:A:T	1.40057e-08	-3.2746e-10	-1.5642	1.42336e-05	-3.2746e-10	-1.55143
57946780	chr8:57946780:C:T	2.54205e-09	-1.78337	-1.48732	2.41592e-06	-1.80034	-1.52462
57946830	chr8:57946830:G:A	2.4751e-09	-1.78747	-1.50991	2.36617e-06	-1.80293	-1.54284
57946984	chr8:57946984:T:C	2.51579e-08	-3.2746e-10	-0.978488	2.26542e-05	-3.2746e-10	-1.08669
57947203	chr8:57947203:G:T	2.12144e-08	-3.2746e-10	-1.14898	2.11173e-05	-3.2746e-10	-1.15695
57947323	chr8:57947323:A:G	1.3612e-08	-1.59271	-1.06538e-09	1.21453e-05	-1.71009	-1.06538e-09
57947954	chr8:57947954:A:G	1.97699e-08	-3.2746e-10	-1.2195	2.15331e-05	-3.2746e-10	-1.13745
57948058	chr8:57948058:T:A	2.12312e-08	-3.2746e-10	-1.14819	2.32737e-05	-3.2746e-10	-1.05971
57948069	chr8:57948069:G:A	2.81117e-08	-3.2746e-10	-0.867473	2.5131e-05	-3.2746e-10	-0.982938
57948252	chr8:57948252:G:A	2.50408e-09	-1.806	-1.47974	2.39967e-06	-1.81362	-1.51809
57948373	chr8:57948373:G:A	2.12312e-08	-3.2746e-10	-1.14819	2.32737e-05	-3.2746e-10	-1.05971
57948430	chr8:57948430:G:A	1.57761e-08	-3.2746e-10	-1.44516	1.4154e-05	-3.2746e-10	-1.55704
57948528	chr8:57948528:T:C	2.48787e-09	-1.77226	-1.51998	2.37295e-06	-1.79228	-1.55062
57948997	chr8:57948997:T:C	2.54916e-09	-1.76253	-1.50537	2.41635e-06	-1.78506	-1.53972
57949087	chr8:57949087:G:A	2.65203e-08	-3.2746e-10	-0.925747	2.55514e-05	-3.2746e-10	-0.966348
57949185	chr8:57949185:C:T	2.57097e-09	-1.76847	-1.4909	2.43136e-06	-1.79023	-1.52836
57949536	chr8:57949536:A:G	2.55415e-09	-1.74949	-1.51645	2.42298e-06	-1.77428	-1.54776
57949589	chr8:57949589:G:A	2.96629e-09	-1.56303	-1.55332	2.7588e-06	-1.61893	-1.57331
57949635	chr8:57949635:A:G	2.48536e-09	-1.75003	-1.54321	2.36977e-06	-1.77514	-1.56911
57949949	chr8:57949949:GTTC:G	2.91902e-09	-1.74096	-1.39145	2.70411e-06	-1.76696	-1.44531
57950153	chr8:57950153:A:G	2.63483e-09	-1.72519	-1.50964	2.47458e-06	-1.75494	-1.54603
57950196	chr8:57950196:C:G	2.67268e-09	-1.73297	-1.48761	2.49545e-06	-1.76118	-1.53139
57950228	chr8:57950228:T:C	2.40566e-09	-1.75169	-1.57415	2.35219e-06	-1.76694	-1.58475
57950276	chr8:57950276:C:T	2.49077e-09	-1.71845	-1.57262	2.39494e-06	-1.74955	-1.58413
57950358	chr8:57950358:C:T	2.59266e-09	-1.74363	-1.50735	2.44247e-06	-1.76987	-1.54416
57950469	chr8:57950469:C:T	1.98295e-08	-3.2746e-10	-1.21649	2.15783e-05	-3.2746e-10	-1.13535
57950548	chr8:57950548:G:A	2.61323e-09	-1.73085	-1.51223	2.45812e-06	-1.75979	-1.54785
57950559	chr8:57950559:G:A	2.64943e-09	-1.72883	-1.50048	2.48309e-06	-1.75817	-1.53937
57950592	chr8:57950592:C:A	2.63329e-09	-1.73277	-1.50265	2.46942e-06	-1.76147	-1.54159
57950631	chr8:57950631:T:C	2.61707e-09	-1.74104	-1.50057	2.45863e-06	-1.768	-1.53943
57950852	chr8:57950852:G:A	2.27552e-08	-3.2746e-10	-1.07887	2.17227e-05	-3.2746e-10	-1.12868
57951032	chr8:57951032:T:C	9.83449e-09	-1.65297	-0.26479	9.90866e-06	-1.71488	-0.198755
57951033	chr8:57951033:G:A	1.80141e-08	-1.3125	-1.06538e-09	1.38508e-05	-1.57869	-1.06538e-09
57951878	chr8:57951878:C:T	8.34189e-09	-0.923466	-1.1589	6.88747e-06	-1.13245	-1.14488
57952090	chr8:57952090:C:T	1.08957e-08	-1.81529	-1.06538e-09	1.14305e-05	-1.77076	-1.06538e-09
57952254	chr8:57952254:T:A	1.65754e-08	-3.2746e-10	-1.39574	1.75281e-05	-3.2746e-10	-1.34324
57952917	chr8:57952917:T:C	3.59356e-08	-3.2746e-10	-0.621932	3.74944e-05	-3.2746e-10	-0.582848
57953226	chr8:57953226:C:T	3.48874e-09	-1.75556	-1.19856	3.31354e-06	-1.79572	-1.2133
57953446	chr8:57953446:A:G	1.40108e-08	-3.2746e-10	-1.56383	1.46323e-05	-3.2746e-10	-1.52381
57954432	chr8:57954432:G:A	1.16793e-08	-1.74584	-1.06538e-09	1.09432e-05	-1.81432	-1.06538e-09
57954592	chr8:57954592:T:A	1.37514e-08	-3.2746e-10	-1.58252	1.39343e-05	-3.2746e-10	-1.57268
57955484	chr8:57955484:C:A	1.49586e-08	-3.2746e-10	-1.49837	1.53297e-05	-3.2746e-10	-1.47725
57956025	chr8:57956025:A:G	1.98927e-08	-3.2746e-10	-1.21331	2.09035e-05	-3.2746e-10	-1.16712
57956787	chr8:57956787:G:C	1.5285e-08	-3.2746e-10	-1.47679	1.56764e-05	-3.2746e-10	-1.45489
57958098	chr8:57958098:A:C	2.42134e-09	-1.74104	-1.5783	2.31949e-06	-1.7822	-1.58349
57958824	chr8:57958824:A:G	1.52953e-08	-3.2746e-10	-1.47611	1.55543e-05	-3.2746e-10	-1.4627
57960616	chr8:57960616:G:A	6.59047e-08	-3.2746e-10	-0.0154498	6.65177e-05	-3.2746e-10	-0.00957229
57960834	chr8:57960834:A:G	2.35955e-09	-1.7629	-1.58229	2.28517e-06	-1.79574	-1.58486
57961052	chr8:57961052:A:T	3.28816e-07	-3.2746e-10	1.59184	0.000300278	-3.2746e-10	1.49767
57961492	chr8:57961492:G:A	1.12597e-08	-1.78243	-1.06538e-09	1.0946e-05	-1.81407	-1.06538e-09
57961546	chr8:57961546:A:G	2.29631e-09	-1.79397	-1.57839	2.25216e-06	-1.81243	-1.58272
57962095	chr8:57962095:T:C	1.79385e-08	-3.2746e-10	-1.31671	1.65786e-05	-3.2746e-10	-1.39893
57962281	chr8:57962281:T:C	2.28437e-09	-1.80212	-1.57544	2.25201e-06	-1.81463	-1.58059
57962494	chr8:57962494:T:C	1.48155e-08	-3.2746e-10	-1.50798	1.51731e-05	-3.2746e-10	-1.48751
57962949	chr8:57962949:A:C	2.04527e-08	-3.2746e-10	-1.18555	2.3522e-05	-3.2746e-10	-1.0491
57964039	chr8:57964039:A:T	3.07299e-08	-3.2746e-10	-0.778424	2.26326e-05	-3.2746e-10	-1.08765
57964451	chr8:57964451:G:A	3.11196e-09	-1.73029	-1.33812	2.95625e-06	-1.78192	-1.3412
57964932	chr8:57964932:G:A	2.46464e-09	-1.79818	-1.50343	2.38331e-06	-1.80781	-1.53074
57965011	chr8:57965011:G:A	2.28361e-08	-3.2746e-10	-1.07532	2.07161e-05	-3.2746e-10	-1.17613
57965796	chr8:57965796:A:G	8.69832e-09	-0.597563	-1.44297	6.23227e-06	-0.904529	-1.47277
57965859	chr8:57965859:C:T	1.57711e-08	-3.2746e-10	-1.44548	1.5953e-05	-3.2746e-10	-1.43739
57965911	chr8:57965911:T:A	2.31094e-08	-3.2746e-10	-1.06342	2.45869e-05	-3.2746e-10	-1.00483
57966212	chr8:57966212:G:A	1.38702e-08	-3.2746e-10	-1.57392	1.41795e-05	-3.2746e-10	-1.55525
57966227	chr8:57966227:G:A	2.45922e-09	-1.77471	-1.5291	2.33905e-06	-1.80794	-1.54936
57966256	chr8:57966256:G:A	4.91065e-09	-1.62771	-0.984541	4.59265e-06	-1.68402	-0.998564
57966278	chr8:57966278:T:G	1.84774e-08	-1.72556	0.438445	2.0299e-05	-1.7973	0.600829
57966561	chr8:57966561:C:T	1.61437e-08	-3.2746e-10	-1.42213	1.65181e-05	-3.2746e-10	-1.40258
57966579	chr8:57966579:C:A	1.67485e-08	-3.2746e-10	-1.38535	1.70251e-05	-3.2746e-10	-1.37235
57966852	chr8:57966852:A:C	8.56451e-09	-1.78088	-0.275152	9.58253e-06	-1.81226	-0.134843
57967241	chr8:57967241:A:G	3.02463e-08	-3.2746e-10	-0.794284	3.15093e-05	-3.2746e-10	-0.756756
57968054	chr8:57968054:T:C	1.46029e-08	-3.2746e-10	-1.52244	1.47707e-05	-3.2746e-10	-1.51439
57968998	chr8:57968998:T:C	1.14788e-08	-1.76316	-1.06538e-09	1.15236e-05	-1.76264	-1.06538e-09
57969974	chr8:57969974:G:A	1.15225e-08	-1.75936	-1.06538e-09	1.16319e-05	-1.75329	-1.06538e-09
57970299	chr8:57970299:A:G	6.05383e-09	-1.80121	-0.601755	6.40262e-06	-1.81353	-0.536798
57970336	chr8:57970336:A:C	1.83791e-08	-3.2746e-10	-1.29244	1.81773e-05	-3.2746e-10	-1.30687
57970640	chr8:57970640:G:T	2.25182e-09	-1.80807	-1.58385	2.24892e-06	-1.81141	-1.58518
57970683	chr8:57970683:C:T	1.16656e-08	-1.74701	-1.06538e-09	1.10396e-05	-1.80555	-1.06538e-09
57970991	chr8:57970991:G:A	2.28288e-09	-1.7965	-1.58172	2.2731e-06	-1.8152	-1.57069
57971016	chr8:57971016:A:C	2.25003e-09	-1.81449	-1.57823	2.3199e-06	-1.80123	-1.56428
57971034	chr8:57971034:T:C	1.09153e-08	-1.81349	-1.06538e-09	1.09558e-05	-1.81317	-1.06538e-09
57971578	chr8:57971578:C:T	1.26421e-08	-1.7866	0.119973	1.39153e-05	-1.81528	0.241228
57971805	chr8:57971805:A:C	1.13006e-08	-1.7788	-1.06538e-09	1.13089e-05	-1.78145	-1.06538e-09
57971817	chr8:57971817:A:G	3.67746e-08	-3.2746e-10	-0.598853	3.66152e-05	-3.2746e-10	-0.606577
57972177	chr8:57972177:T:C	9.40686e-08	-3.2746e-10	0.340366	9.83247e-05	-3.2746e-10	0.381235
57972248	chr8:57972248:G:A	2.26683e-09	-1.81102	-1.57425	2.31744e-06	-1.80859	-1.55799
57972377	chr8:57972377:TG:T	3.58646e-09	-1.50258	-1.42391	3.26869e-06	-1.58966	-1.43299
57972391	chr8:57972391:C:T	2.83287e-08	-3.2746e-10	-0.859783	3.04212e-05	-3.2746e-10	-0.791902
57972629	chr8:57972629:T:C	6.46171e-09	-0.870515	-1.46725	6.17357e-06	-0.927172	-1.45959
57973477	chr8:57973477:C:T	3.59315e-09	-1.79078	-1.13385	3.64395e-06	-1.81527	-1.0987
57973490	chr8:57973490:A:C	2.25991e-09	-1.81474	-1.57359	2.33962e-06	-1.80007	-1.55698
57973639	chr8:57973639:T:G	1.85953e-08	-3.2746e-10	-1.28075	1.89055e-05	-3.2746e-10	-1.26759
57973643	chr8:57973643:T:C	1.28503e-08	-1.65029	-1.06538e-09	1.16768e-05	-1.74943	-1.06538e-09
57973655	chr8:57973655:G:A	3.63449e-08	-3.2746e-10	-0.610604	3.77003e-05	-3.2746e-10	-0.577372
57973663	chr8:57973663:G:C	1.19199e-08	-1.72545	-1.06538e-09	1.09861e-05	-1.81041	-1.06538e-09
57973892	chr8:57973892:T:C	1.90498e-08	-0.102989	-1.15361	1.11842e-05	-0.671133	-1.1214
57974269	chr8:57974269:C:A	1.88804e-08	-3.2746e-10	-1.26553	1.91305e-05	-3.2746e-10	-1.25576
57974631	chr8:57974631:A:G	3.17112e-08	-3.2746e-10	-0.74699	3.07588e-05	-3.2746e-10	-0.780864
57975289	chr8:57975289:A:G	9.15029e-09	-0.492487	-1.49739	6.31312e-06	-0.84199	-1.52242
57975342	chr8:57975342:C:T	1.09156e-08	-1.81346	-1.06538e-09	1.09555e-05	-1.8132	-1.06538e-09
57975660	chr8:57975660:G:A	1.37492e-08	-3.2746e-10	-1.58268	1.381e-05	-3.2746e-10	-1.58164
57975931	chr8:57975931:C:T	1.92499e-08	-3.2746e-10	-1.24615	1.90662e-05	-3.2746e-10	-1.25912
57976121	chr8:57976121:G:A	2.2878e-09	-1.80873	-1.56734	2.33628e-06	-1.81086	-1.54762
57976376	chr8:57976376:T:C	2.26897e-09	-1.81328	-1.57105	2.33755e-06	-1.80487	-1.55307
57976915	chr8:57976915:C:T	2.26873e-09	-1.80948	-1.57496	2.31108e-06	-1.81025	-1.55907
57976998	chr8:57976998:G:A	2.26351e-09	-1.80956	-1.57719	2.30268e-06	-1.81022	-1.56274
57977017	chr8:57977017:TA:T	1.5818e-08	-3.2746e-10	-1.44251	1.76572e-05	-3.2746e-10	-1.3359
57977055	chr8:57977055:G:A	2.25545e-09	-1.80804	-1.58227	2.24133e-06	-1.81441	-1.58556
57977095	chr8:57977095:C:T	1.92499e-08	-3.2746e-10	-1.24615	1.90662e-05	-3.2746e-10	-1.25912
57977267	chr8:57977267:C:T	1.58928e-08	-3.2746e-10	-1.43779	1.7977e-05	-3.2746e-10	-1.31794
57977340	chr8:57977340:T:A	1.37437e-08	-3.2746e-10	-1.58308	1.37958e-05	-3.2746e-10	-1.58267
57977460	chr8:57977460:C:T	2.2638e-09	-1.80309	-1.58352	2.23968e-06	-1.81526	-1.58544
57977682	chr8:57977682:A:G	2.26679e-09	-1.80565	-1.57964	2.2457e-06	-1.8128	-1.58522
57977718	chr8:57977718:G:A	1.09158e-08	-1.81345	-1.06538e-09	1.20251e-05	-1.72004	-1.06538e-09
57977725	chr8:57977725:T:G	1.46045e-07	-3.2746e-10	0.780256	0.000148016	-3.2746e-10	0.790278
57977878	chr8:57977878:A:G	1.92499e-08	-3.2746e-10	-1.24615	1.90662e-05	-3.2746e-10	-1.25912
57977961	chr8:57977961:G:T	7.47188e-09	-0.739197	-1.45331	5.33587e-06	-1.05137	-1.48122
57978191	chr8:57978191:G:T	2.26642e-09	-1.80711	-1.57835	2.24275e-06	-1.81466	-1.58468
57978377	chr8:57978377:G:A	2.02864e-08	-3.2746e-10	-1.19371	2.2853e-05	-3.2746e-10	-1.07796
57978864	chr8:57978864:G:T	1.13792e-08	-1.77187	-1.06538e-09	1.16789e-05	-1.74926	-1.06538e-09
57978908	chr8:57978908:A:G	7.5709e-09	-0.638052	-1.5413	5.47809e-06	-0.942029	-1.56425
57978947	chr8:57978947:T:C	1.78979e-08	-3.2746e-10	-1.31897	1.92464e-05	-3.2746e-10	-1.24972
57979439	chr8:57979439:C:G	2.2061e-08	-3.2746e-10	-1.10985	2.24071e-05	-3.2746e-10	-1.09766
57979746	chr8:57979746:G:A	2.62809e-08	-0.934818	-1.06538e-09	2.66848e-05	-0.922947	-1.06538e-09
57979758	chr8:57979758:A:C	5.18183e-09	-1.63816	-0.920337	5.08677e-06	-1.70715	-0.873248
57981980	chr8:57981980:A:C	1.66802e-08	-3.2746e-10	-1.38944	1.79136e-05	-3.2746e-10	-1.32148
57982312	chr8:57982312:C:A	2.72893e-08	-3.2746e-10	-0.897162	2.95348e-05	-3.2746e-10	-0.821472
57983473	chr8:57983473:T:G	2.62517e-08	-3.2746e-10	-0.935928	2.54363e-05	-3.2746e-10	-0.970862
57983517	chr8:57983517:T:A	2.62517e-08	-3.2746e-10	-0.935928	2.54363e-05	-3.2746e-10	-0.970862
57983927	chr8:57983927:G:A	2.70523e-08	-3.2746e-10	-0.905888	2.932e-05	-3.2746e-10	-0.828771
57983972	chr8:57983972:C:T	1.73582e-08	-3.2746e-10	-1.34959	1.8745e-05	-3.2746e-10	-1.27611
57984629	chr8:57984629:C:T	1.31144e-08	-1.62994	-1.06538e-09	1.3322e-05	-1.61763	-1.06538e-09
57986238	chr8:57986238:A:T	7.25555e-09	-1.72781	-0.494086	1.02071e-05	-1.57713	-0.306826
57986425	chr8:57986425:A:G	2.68719e-09	-1.80577	-1.4094	2.67576e-06	-1.81529	-1.40752
57986865	chr8:57986865:C:T	2.6312e-08	-3.2746e-10	-0.933633	2.54899e-05	-3.2746e-10	-0.968757
57987002	chr8:57987002:C:T	5.90622e-08	-3.2746e-10	-0.125067	6.85968e-05	-3.2746e-10	0.0212059
57987922	chr8:57987922:T:G	2.85702e-08	-3.2746e-10	-0.851294	3.03356e-05	-3.2746e-10	-0.794717
57989337	chr8:57989337:C:T	1.83477e-08	-3.2746e-10	-1.29415	2.23074e-05	-3.2746e-10	-1.10212
57990185	chr8:57990185:C:T	6.38821e-09	-1.7034	-0.645802	8.88248e-06	-1.54635	-0.476606
57991254	chr8:57991254:A:C	1.4913e-08	-3.2746e-10	-1.50143	1.54512e-05	-3.2746e-10	-1.46935
57991614	chr8:57991614:C:T	3.05068e-08	-3.2746e-10	-0.785711	3.31127e-05	-3.2746e-10	-0.707123
57992001	chr8:57992001:G:C	1.37529e-08	-3.2746e-10	-1.58241	1.39476e-05	-3.2746e-10	-1.57174
57992306	chr8:57992306:C:T	2.13272e-08	-0.705759	-0.437917	1.84538e-05	-0.996822	-0.294946
57992564	chr8:57992564:A:G	7.71183e-08	-3.2746e-10	0.141682	9.08871e-05	-3.2746e-10	0.302579
57992994	chr8:57992994:A:C	4.58224e-09	-1.24702	-1.43445	3.53408e-06	-1.56242	-1.38217
57993054	chr8:57993054:A:C	1.40577e-08	-3.2746e-10	-1.56049	1.40498e-05	-3.2746e-10	-1.56443
57993286	chr8:57993286:T:C	1.73984e-08	-3.2746e-10	-1.34728	1.64652e-05	-3.2746e-10	-1.40579
57994048	chr8:57994048:T:C	7.8139e-08	1.738	-1.58317	6.89994e-05	1.61005	-1.58299
57994149	chr8:57994149:G:A	1.57908e-07	-3.2746e-10	0.858354	0.000197259	-3.2746e-10	1.07748
57994459	chr8:57994459:C:A	3.84166e-08	-3.2746e-10	-0.55517	4.14493e-05	-3.2746e-10	-0.482569
57994468	chr8:57994468:T:C	2.22675e-08	-3.2746e-10	-1.10053	2.80146e-05	-3.2746e-10	-0.874314
57995411	chr8:57995411:C:T	2.60018e-08	-3.2746e-10	-0.945491	2.51991e-05	-3.2746e-10	-0.980233
57995630	chr8:57995630:G:A	2.06764e-08	-1.17466	-1.06538e-09	1.91224e-05	-1.25618	-1.06538e-09
57995992	chr8:57995992:TTTA:T	3.64053e-08	-3.2746e-10	-0.608945	3.91628e-05	-3.2746e-10	-0.539313
57996114	chr8:57996114:A:T	4.12429e-08	-3.2746e-10	-0.484179	3.95355e-05	-3.2746e-10	-0.52984
57996188	chr8:57996188:C:T	1.00249e-08	-0.386521	-1.51206	7.01846e-06	-0.772746	-1.48575
57996868	chr8:57996868:A:C	1.42431e-08	-3.2746e-10	-1.54738	1.42826e-05	-3.2746e-10	-1.548
57998514	chr8:57998514:C:T	4.07885e-08	-3.2746e-10	-0.49526	4.28505e-05	-3.2746e-10	-0.449322
57999153	chr8:57999153:A:G	1.48475e-08	-3.2746e-10	-1.50582	1.46062e-05	-3.2746e-10	-1.52559
57999261	chr8:57999261:G:A	3.91168e-08	-0.537107	-1.06538e-09	2.29905e-05	-1.07196	-1.06538e-09
57999333	chr8:57999333:T:C	5.6486e-08	-3.2746e-10	-0.169667	7.22911e-05	-3.2746e-10	0.0736608
57999554	chr8:57999554:A:G	5.53217e-08	-3.2746e-10	-0.190494	6.49348e-05	-3.2746e-10	-0.0336556
57999700	chr8:57999700:C:T	1.99469e-08	-1.21058	-1.06538e-09	1.82763e-05	-1.30144	-1.06538e-09
57999802	chr8:57999802:C:T	1.28073e-08	-1.65364	-1.06538e-09	1.25103e-05	-1.68049	-1.06538e-09
58000229	chr8:58000229:C:A	1.45558e-08	-3.2746e-10	-1.52567	1.40159e-05	-3.2746e-10	-1.56685
58000236	chr8:58000236:G:A	1.69071e-08	-1.37593	-1.06538e-09	1.40227e-05	-1.56636	-1.06538e-09
58000376	chr8:58000376:A:G	1.35508e-08	-1.59721	-1.06538e-09	1.42378e-05	-1.55114	-1.06538e-09
58000603	chr8:58000603:T:C	9.02966e-08	-3.2746e-10	0.299441	0.000127376	-3.2746e-10	0.640107
58000731	chr8:58000731:G:A	3.90333e-09	-1.32662	-1.51521	4.91605e-06	-1.07765	-1.53688
58000745	chr8:58000745:C:T	1.47116e-08	-3.2746e-10	-1.51502	1.41261e-05	-3.2746e-10	-1.55902
58001422	chr8:58001422:T:C	6.2414e-08	-3.2746e-10	-0.0698686	8.16272e-05	-3.2746e-10	0.195123
58002562	chr8:58002562:A:G	1.55895e-08	-3.2746e-10	-1.45706	1.52132e-05	-3.2746e-10	-1.48488
58002812	chr8:58002812:A:C	2.98596e-07	1.73651	-0.241074	0.000712455	2.61459	-0.252909
58003858	chr8:58003858:C:T	1.11174e-08	-0.246689	-1.54846	2.21165e-05	0.438433	-1.54915
58004017	chr8:58004017:G:A	2.91176e-07	1.47027	-1.06538e-09	0.000276351	1.41463	-1.06538e-09
58004154	chr8:58004154:G:A	2.12073e-08	-3.2746e-10	-1.14931	2.11492e-05	-3.2746e-10	-1.15544
58005126	chr8:58005126:G:A	1.63047e-08	-3.2746e-10	-1.41221	1.59087e-05	-3.2746e-10	-1.44017
58005255	chr8:58005255:G:A	1.99723e-08	-3.2746e-10	-1.20931	1.90817e-05	-3.2746e-10	-1.25831
58005263	chr8:58005263:G:A	2.08512e-08	-3.2746e-10	-1.16625	2.07614e-05	-3.2746e-10	-1.17394
58005637	chr8:58005637:C:T	5.68022e-08	-3.2746e-10	-0.164084	7.35502e-05	-3.2746e-10	0.0909281
58005936	chr8:58005936:T:C	1.37696e-08	-3.2746e-10	-1.5812	1.43507e-05	-3.2746e-10	-1.54324
58006212	chr8:58006212:T:C	3.45521e-08	-3.2746e-10	-0.661192	4.90435e-05	-3.2746e-10	-0.314331
58006532	chr8:58006532:C:G	2.69918e-08	0.426868	-1.33499	4.92148e-05	1.05277	-1.36361
58007142	chr8:58007142:T:C	1.37378e-08	-3.2746e-10	-1.58351	1.38976e-05	-3.2746e-10	-1.57532
58007173	chr8:58007173:G:A	1.42652e-08	-3.2746e-10	-1.54584	1.48376e-05	-3.2746e-10	-1.50988
58007797	chr8:58007797:T:C	1.56149e-08	-3.2746e-10	-1.45543	1.63813e-05	-3.2746e-10	-1.4109
58007884	chr8:58007884:T:C	2.33697e-08	-1.05222	-1.06538e-09	1.4813e-05	-1.51153	-1.06538e-09
58008189	chr8:58008189:G:A	1.83794e-08	-3.2746e-10	-1.29243	1.84772e-05	-3.2746e-10	-1.2905
58008385	chr8:58008385:G:A	1.10951e-08	-1.79716	-1.06538e-09	1.19301e-05	-1.72798	-1.06538e-09
58008548	chr8:58008548:G:T	8.66255e-08	-3.2746e-10	0.257935	0.000109582	-3.2746e-10	0.48963
58008796	chr8:58008796:T:C	3.00741e-08	0.42358	-1.22357	5.40957e-05	1.04407	-1.26035
58008822	chr8:58008822:G:A	1.42959e-08	-3.2746e-10	-1.54369	1.40895e-05	-3.2746e-10	-1.56161
58009153	chr8:58009153:C:T	1.37425e-08	-3.2746e-10	-1.58317	1.3908e-05	-3.2746e-10	-1.57458
58009271	chr8:58009271:G:A	1.38608e-08	-3.2746e-10	-1.57459	1.45147e-05	-3.2746e-10	-1.53188
58009275	chr8:58009275:T:C	1.10266e-08	-1.80335	-1.06538e-09	1.17626e-05	-1.74211	-1.06538e-09
58009521	chr8:58009521:C:T	2.20282e-08	-3.2746e-10	-1.11133	2.19444e-05	-3.2746e-10	-1.11853
58010174	chr8:58010174:G:A	1.41638e-08	-3.2746e-10	-1.55297	1.39914e-05	-3.2746e-10	-1.56859
58011096	chr8:58011096:G:C	6.57011e-08	-3.2746e-10	-0.0185427	7.5464e-05	-3.2746e-10	0.116616
58011382	chr8:58011382:T:A	3.00347e-08	-3.2746e-10	-0.801306	3.68356e-05	-3.2746e-10	-0.600574
58011506	chr8:58011506:A:G	1.56837e-08	-3.2746e-10	-1.45104	1.57808e-05	-3.2746e-10	-1.44825
58011635	chr8:58011635:G:C	6.84499e-09	-1.02459	-1.25555	1.38977e-05	-0.372452	-1.20287
58011660	chr8:58011660:A:T	2.46463e-08	-3.2746e-10	-0.999031	2.20457e-05	-3.2746e-10	-1.11392
58011700	chr8:58011700:C:T	1.92083e-08	-3.2746e-10	-1.24832	1.90668e-05	-3.2746e-10	-1.25909
58012390	chr8:58012390:G:A	3.69556e-08	-3.2746e-10	-0.593943	3.43909e-05	-3.2746e-10	-0.669247
58012466	chr8:58012466:T:A	1.10847e-08	-1.79809	-1.06538e-09	1.19211e-05	-1.72873	-1.06538e-09
58012496	chr8:58012496:C:CT	1.41701e-08	-3.2746e-10	-1.55252	1.46997e-05	-3.2746e-10	-1.51921
58013028	chr8:58013028:G:A	1.85007e-08	-3.2746e-10	-1.28585	1.8347e-05	-3.2746e-10	-1.29758
58013216	chr8:58013216:T:C	2.66549e-08	-3.2746e-10	-0.920686	2.32469e-05	-3.2746e-10	-1.06087
58013568	chr8:58013568:A:G	1.47742e-08	-3.2746e-10	-1.51078	1.41381e-05	-3.2746e-10	-1.55817
58013586	chr8:58013586:A:T	1.49862e-08	-0.578584	-0.917943	2.92562e-05	0.054679	-0.885628
58013641	chr8:58013641:C:G	3.71427e-09	-1.76932	-1.12216	3.7821e-06	-1.75022	-1.12654
58013927	chr8:58013927:T:A	1.37222e-08	-3.2746e-10	-1.58464	1.38241e-05	-3.2746e-10	-1.58063
58014028	chr8:58014028:T:C	1.61842e-08	-3.2746e-10	-1.41962	1.63953e-05	-3.2746e-10	-1.41005
58014048	chr8:58014048:G:A	3.74266e-08	-3.2746e-10	-0.581277	3.64043e-05	-3.2746e-10	-0.612353
58014106	chr8:58014106:G:A	8.66486e-09	-0.461243	-1.58314	1.53119e-05	0.103258	-1.58167
58014407	chr8:58014407:C:T	5.87325e-08	0.425442	-0.556108	5.03902e-05	0.203136	-0.49038
58015158	chr8:58015158:C:G	1.83065e-08	-3.2746e-10	-1.2964	1.64541e-05	-3.2746e-10	-1.40647
58015720	chr8:58015720:C:T	1.09625e-08	-1.80918	-1.06538e-09	1.15885e-05	-1.75703	-1.06538e-09
58016048	chr8:58016048:C:T	5.13759e-08	0.85368	-1.11817	0.000134384	1.64733	-0.953665
58016090	chr8:58016090:A:G	1.0947e-08	-1.8106	-1.06538e-09	1.15347e-05	-1.76168	-1.06538e-09
58016313	chr8:58016313:C:G	7.21946e-09	-0.645775	-1.5811	1.50647e-05	0.061439	-1.55613
58016335	chr8:58016335:C:T	1.53891e-08	-3.2746e-10	-1.47	1.44429e-05	-3.2746e-10	-1.53684
58016389	chr8:58016389:G:C	3.44962e-08	-3.2746e-10	-0.662809	3.35839e-05	-3.2746e-10	-0.692993
58016448	chr8:58016448:A:G	1.09537e-08	-1.80998	-1.06538e-09	1.15549e-05	-1.75993	-1.06538e-09
58017074	chr8:58017074:G:A	6.75178e-09	-0.73424	-1.55961	1.41401e-05	-0.0481254	-1.5099
58017129	chr8:58017129:G:A	3.48225e-09	-1.40378	-1.55221	3.5735e-06	-1.3676	-1.56589
58017166	chr8:58017166:T:C	2.58215e-08	-3.2746e-10	-0.952452	2.36823e-05	-3.2746e-10	-1.04231
58017230	chr8:58017230:C:T	1.50324e-08	-3.2746e-10	-1.49345	1.46924e-05	-3.2746e-10	-1.51971
58017231	chr8:58017231:G:A	2.72699e-08	-3.2746e-10	-0.897874	2.50916e-05	-3.2746e-10	-0.984508
58017341	chr8:58017341:A:G	7.51774e-09	-0.644268	-1.54213	1.63124e-05	0.0666972	-1.48181
58017444	chr8:58017444:A:G	1.8796e-08	-3.2746e-10	-1.27002	1.79731e-05	-3.2746e-10	-1.31816
58017646	chr8:58017646:C:G	2.11786e-08	-3.2746e-10	-1.15067	1.97049e-05	-3.2746e-10	-1.22617
58018114	chr8:58018114:TCAAA:T	8.12839e-09	-1.77923	-0.329066	8.90057e-06	-1.6928	-0.328125
58018284	chr8:58018284:C:T	1.45811e-08	-3.2746e-10	-1.52393	1.44499e-05	-3.2746e-10	-1.53635
58018288	chr8:58018288:C:T	1.50626e-08	-0.386872	-1.10457	3.64701e-05	0.372922	-0.983469
58019264	chr8:58019264:G:A	3.51186e-08	-3.2746e-10	-0.644929	3.31268e-05	-3.2746e-10	-0.706698
58019566	chr8:58019566:A:C	4.43091e-08	-3.2746e-10	-0.412469	3.92785e-05	-3.2746e-10	-0.536363
58019602	chr8:58019602:G:A	5.09551e-08	-3.2746e-10	-0.272713	5.64128e-05	-3.2746e-10	-0.174344
58019619	chr8:58019619:A:G	1.08965e-08	-1.81522	-1.06538e-09	1.10704e-05	-1.80277	-1.06538e-09
58019987	chr8:58019987:C:A	1.45569e-08	-3.2746e-10	-1.52559	1.40969e-05	-3.2746e-10	-1.56108
58020213	chr8:58020213:C:T	1.40449e-08	-3.2746e-10	-1.5614	1.38105e-05	-3.2746e-10	-1.58161
58021902	chr8:58021902:A:G	1.50573e-08	-0.41841	-1.07338	3.52123e-05	0.344292	-0.989935
58022004	chr8:58022004:G:A	1.40051e-08	-1.56424	-1.06538e-09	1.39866e-05	-1.56894	-1.06538e-09
58022499	chr8:58022499:T:C	1.37386e-08	-3.2746e-10	-1.58345	1.38768e-05	-3.2746e-10	-1.57682
58022801	chr8:58022801:A:C	1.47356e-08	-3.2746e-10	-1.51339	1.41626e-05	-3.2746e-10	-1.55644
58023383	chr8:58023383:C:T	6.02693e-08	-3.2746e-10	-0.104836	5.26986e-05	-3.2746e-10	-0.242451
58023512	chr8:58023512:C:T	1.42664e-08	-0.439262	-1.10649	3.31058e-05	0.320112	-1.02744
58024209	chr8:58024209:G:A	3.65061e-08	-3.2746e-10	-0.606179	3.21627e-05	-3.2746e-10	-0.736233
58024700	chr8:58024700:T:C	2.27758e-08	-3.2746e-10	-1.07796	2.19261e-05	-3.2746e-10	-1.11936
58024882	chr8:58024882:T:C	1.76836e-08	-3.2746e-10	-1.33102	1.69006e-05	-3.2746e-10	-1.37969
58024979	chr8:58024979:C:G	1.53721e-08	-3.2746e-10	-1.47111	1.49093e-05	-3.2746e-10	-1.50506
58025492	chr8:58025492:C:A	1.84716e-08	-3.2746e-10	-1.28743	1.83463e-05	-3.2746e-10	-1.29761
58025583	chr8:58025583:C:G	2.99297e-08	-3.2746e-10	-0.804807	2.72364e-05	-3.2746e-10	-0.902486
58025615	chr8:58025615:G:A	2.49677e-08	-3.2746e-10	-0.986076	2.29764e-05	-3.2746e-10	-1.07257
58026223	chr8:58026223:G:A	1.70902e-08	-0.467075	-0.898081	4.12986e-05	0.285045	-0.771257
58027102	chr8:58027102:C:T	1.49208e-08	-0.379728	-1.12117	3.48016e-05	0.393901	-1.05128
58027240	chr8:58027240:T:C	2.04964e-08	-1.72692	0.54351	2.74206e-05	-1.58995	0.694201
58027993	chr8:58027993:C:T	6.5168e-09	-0.758685	-1.57059	1.31826e-05	-0.0851194	-1.54302
58028104	chr8:58028104:C:T	2.82489e-08	-3.2746e-10	-0.862603	2.56444e-05	-3.2746e-10	-0.962715
58028260	chr8:58028260:C:T	1.43659e-08	-0.426447	-1.11235	3.2608e-05	0.319182	-1.04166
58028303	chr8:58028303:C:T	1.55159e-08	-0.401953	-1.05984	3.55491e-05	0.349924	-0.986049
58028385	chr8:58028385:C:T	6.35157e-08	-3.2746e-10	-0.0523715	5.53506e-05	-3.2746e-10	-0.193353
58028582	chr8:58028582:T:C	1.55432e-08	-0.356102	-1.10393	3.59047e-05	0.405755	-1.03193
58028661	chr8:58028661:T:C	5.85141e-08	-3.2746e-10	-0.13439	6.51302e-05	-3.2746e-10	-0.0306514
58028904	chr8:58028904:C:T	1.84888e-08	-0.578154	-0.708337	3.65649e-05	0.00170428	-0.609654
58029243	chr8:58029243:G:T	1.6384e-08	-0.567091	-0.840261	3.82862e-05	0.144651	-0.706601
58029259	chr8:58029259:A:C	1.55178e-08	-3.2746e-10	-1.46167	1.63545e-05	-3.2746e-10	-1.41254
58029562	chr8:58029562:A:G	1.09603e-08	-1.80938	-1.06538e-09	1.15724e-05	-1.75842	-1.06538e-09
58029750	chr8:58029750:A:T	1.14197e-08	-0.582302	-1.18602	2.15688e-05	-0.00708976	-1.1287
58030034	chr8:58030034:A:G	2.86642e-08	-3.2746e-10	-0.848008	2.60236e-05	-3.2746e-10	-0.948034
58030180	chr8:58030180:G:T	7.90145e-08	0.474258	-0.308286	8.56964e-05	0.294111	-0.05034
58030261	chr8:58030261:G:A	6.0978e-09	-0.814487	-1.58124	1.2063e-05	-0.154335	-1.56256
58030266	chr8:58030266:G:A	1.49345e-08	-3.2746e-10	-1.49999	1.50752e-05	-3.2746e-10	-1.49399
58030431	chr8:58030431:A:G	2.89392e-08	-3.2746e-10	-0.838461	2.61963e-05	-3.2746e-10	-0.941423
58030546	chr8:58030546:GGCATAGATCTTAAT:G	1.25227e-08	-0.4873	-1.18882	2.80776e-05	0.244388	-1.11646
58031353	chr8:58031353:A:C	6.06702e-09	-0.830689	-1.5701	1.2062e-05	-0.177021	-1.53996
58031484	chr8:58031484:T:C	6.23319e-09	-0.801091	-1.57268	1.2477e-05	-0.138409	-1.54475
58031741	chr8:58031741:G:A	5.33017e-09	-0.946095	-1.58418	1.01381e-05	-0.322912	-1.56783
58031831	chr8:58031831:C:G	2.60864e-08	-3.2746e-10	-0.942246	2.39092e-05	-3.2746e-10	-1.03277
58032118	chr8:58032118:C:T	5.46786e-08	-3.2746e-10	-0.202186	6.7586e-05	-3.2746e-10	0.00636096
58032130	chr8:58032130:T:G	2.65326e-08	-3.2746e-10	-0.925284	2.52714e-05	-3.2746e-10	-0.977368
58032132	chr8:58032132:C:T	2.91442e-08	-3.2746e-10	-0.831404	3.51402e-05	-3.2746e-10	-0.647695
58032133	chr8:58032133:G:A	1.99061e-08	-3.2746e-10	-1.21263	1.98181e-05	-3.2746e-10	-1.22045
58032305	chr8:58032305:A:G	1.9967e-08	-3.2746e-10	-1.20958	1.98509e-05	-3.2746e-10	-1.21879
58032374	chr8:58032374:G:T	4.42815e-08	-3.2746e-10	-0.413093	4.19729e-05	-3.2746e-10	-0.470017
58032436	chr8:58032436:T:G	1.52301e-08	-3.2746e-10	-1.48038	1.4539e-05	-3.2746e-10	-1.53021
58032472	chr8:58032472:C:T	2.70397e-08	-3.2746e-10	-0.906353	2.47492e-05	-3.2746e-10	-0.998245
58032878	chr8:58032878:G:T	5.49305e-08	-3.2746e-10	-0.197591	4.79882e-05	-3.2746e-10	-0.336085
58032937	chr8:58032937:A:G	2.8896e-08	0.614502	-1.45446	2.36967e-05	0.414596	-1.4563
58033193	chr8:58033193:G:A	1.52202e-08	-3.2746e-10	-1.48103	1.4532e-05	-3.2746e-10	-1.53069
58033291	chr8:58033291:C:T	6.44307e-08	0.964801	-1.00287	4.84458e-05	0.759402	-1.086
58033688	chr8:58033688:A:G	5.74189e-09	-1.29407	-1.1618	1.08104e-05	-0.761381	-1.06515
58033833	chr8:58033833:C:T	1.41985e-08	-3.2746e-10	-1.55052	1.44908e-05	-3.2746e-10	-1.53353
58033851	chr8:58033851:C:T	1.35975e-08	-0.299732	-1.29404	2.60563e-05	0.322738	-1.26952
58033911	chr8:58033911:A:C	1.46964e-08	-3.2746e-10	-1.51606	1.45123e-05	-3.2746e-10	-1.53204
58034091	chr8:58034091:G:A	1.43892e-08	-0.143237	-1.39395	2.38472e-05	0.391003	-1.42638
58034829	chr8:58034829:TGA:T	1.49746e-08	-3.2746e-10	-1.4973	1.4709e-05	-3.2746e-10	-1.51858
58034930	chr8:58034930:T:C	6.04621e-09	-1.21823	-1.186	1.14466e-05	-0.658031	-1.11131
58034959	chr8:58034959:A:C	1.44256e-08	-3.2746e-10	-1.53466	1.44026e-05	-3.2746e-10	-1.53963
58034970	chr8:58034970:C:T	2.70316e-08	-0.888307	-0.0183474	5.40855e-05	-0.233445	0.0169706
58035344	chr8:58035344:G:A	5.78528e-08	-3.2746e-10	-0.145757	5.04431e-05	-3.2746e-10	-0.286193
58035363	chr8:58035363:A:G	2.15324e-08	-3.2746e-10	-1.1341	2.02383e-05	-3.2746e-10	-1.19947
58035624	chr8:58035624:A:T	3.06959e-08	0.64063	-1.42016	2.82471e-05	0.546078	-1.41213
58035725	chr8:58035725:G:A	1.14221e-08	-1.76811	-1.06538e-09	1.09933e-05	-1.80975	-1.06538e-09
58035771	chr8:58035771:T:C	1.37581e-08	-0.181172	-1.40086	2.29738e-05	0.352955	-1.42564
58036063	chr8:58036063:G:C	1.37162e-08	-3.2746e-10	-1.58508	1.38192e-05	-3.2746e-10	-1.58098
58037483	chr8:58037483:T:A	1.31231e-08	-0.970581	-0.658704	2.77414e-05	-0.33847	-0.545643
58037510	chr8:58037510:C:T	1.48824e-08	-0.198878	-1.3046	2.93935e-05	0.446574	-1.27284
58037711	chr8:58037711:T:G	9.98136e-08	-3.2746e-10	0.399646	0.000122084	-3.2746e-10	0.597666
58037902	chr8:58037902:A:G	9.86961e-09	-1.12636	-0.787834	2.00438e-05	-0.545307	-0.663814
58038212	chr8:58038212:T:C	5.34996e-08	-3.2746e-10	-0.223985	5.8883e-05	-3.2746e-10	-0.131488
58038305	chr8:58038305:A:G	1.19971e-08	-0.992144	-0.726852	2.50716e-05	-0.366742	-0.618562
58038850	chr8:58038850:G:A	1.58204e-08	-1.44236	-1.06538e-09	1.64216e-05	-1.40844	-1.06538e-09
58039188	chr8:58039188:G:T	1.92719e-08	-3.2746e-10	-1.24501	1.75023e-05	-3.2746e-10	-1.34471
58039670	chr8:58039670:T:C	1.14081e-08	-1.03361	-0.735726	2.3512e-05	-0.422017	-0.627511
58040164	chr8:58040164:A:C	9.74463e-09	-0.393504	-1.53344	1.59735e-05	0.0945326	-1.53064
58040232	chr8:58040232:C:T	1.11683e-08	-1.79058	-1.06538e-09	1.09334e-05	-1.81521	-1.06538e-09
58040366	chr8:58040366:T:C	1.05718e-08	-0.260673	-1.5848	1.77223e-05	0.250731	-1.58295
58040367	chr8:58040367:A:G	1.28907e-08	-0.368845	-1.27831	1.20114e-05	-0.522269	-1.19891
58040569	chr8:58040569:A:G	9.44437e-09	-1.20431	-0.753925	1.50937e-05	-0.843633	-0.649127
58040748	chr8:58040748:A:G	7.92955e-09	-0.686556	-1.44651	1.43433e-05	-0.0719356	-1.47182
58041184	chr8:58041184:C:T	1.37516e-08	-3.2746e-10	-1.5825	1.38951e-05	-3.2746e-10	-1.57551
58041229	chr8:58041229:C:T	6.17753e-08	-3.2746e-10	-0.0801552	7.70264e-05	-3.2746e-10	0.137109
58041365	chr8:58041365:G:A	5.91744e-08	-3.2746e-10	-0.12317	7.36058e-05	-3.2746e-10	0.091684
58041455	chr8:58041455:G:A	9.95486e-09	-1.13003	-0.775567	1.95821e-05	-0.551073	-0.681353
58041782	chr8:58041782:T:G	2.65386e-09	-1.77714	-1.45051	2.52548e-06	-1.81435	-1.46626
58041936	chr8:58041936:TC:T	3.3213e-08	-3.2746e-10	-0.700717	3.13798e-05	-3.2746e-10	-0.760875
58042054	chr8:58042054:T:C	1.40763e-08	-3.2746e-10	-1.55916	1.39515e-05	-3.2746e-10	-1.57145
58042055	chr8:58042055:A:T	8.03194e-09	-0.540009	-1.58022	1.28865e-05	-0.0731978	-1.57766
58042098	chr8:58042098:G:T	1.56685e-08	-3.2746e-10	-1.45201	1.78108e-05	-3.2746e-10	-1.32723
58042104	chr8:58042104:G:A	1.23244e-08	-1.16526	-0.526811	2.36643e-05	-0.601383	-0.44169
58042354	chr8:58042354:G:A	1.09155e-07	-3.2746e-10	0.489106	0.000135143	-3.2746e-10	0.699297
58042544	chr8:58042544:A:G	8.65467e-09	-0.460952	-1.58461	1.4067e-05	0.0198577	-1.58306
58042652	chr8:58042652:A:G	3.97492e-08	-3.2746e-10	-0.521068	3.53525e-05	-3.2746e-10	-0.64167
58042744	chr8:58042744:A:G	4.02116e-08	-3.2746e-10	-0.509503	3.81701e-05	-3.2746e-10	-0.564986
58043409	chr8:58043409:T:C	3.99373e-09	-1.29066	-1.52828	4.48196e-06	-1.23394	-1.47304
58043512	chr8:58043512:A:G	2.29289e-08	-3.2746e-10	-1.07126	2.07368e-05	-3.2746e-10	-1.17513
58043579	chr8:58043579:G:C	6.4789e-09	-0.821525	-1.51358	9.29786e-06	-0.517232	-1.46002
58043746	chr8:58043746:T:G	1.3764e-08	-3.2746e-10	-1.58161	1.40369e-05	-3.2746e-10	-1.56535
58043757	chr8:58043757:A:G	1.37682e-08	-3.2746e-10	-1.5813	1.40457e-05	-3.2746e-10	-1.56472
58043774	chr8:58043774:T:G	4.47948e-07	-3.2746e-10	1.90102	0.000709771	-3.2746e-10	2.3579
58044470	chr8:58044470:A:G	5.08168e-09	-1.01255	-1.56547	5.91043e-06	-0.859589	-1.57073
58044914	chr8:58044914:A:G	3.78308e-09	-1.64138	-1.23174	3.48309e-06	-1.76084	-1.19828
58045130	chr8:58045130:A:C	1.84008e-07	0.608147	0.403176	0.000322965	0.981632	0.588872
58045133	chr8:58045133:C:T	1.09774e-08	-1.80782	-1.06538e-09	1.09364e-05	-1.81495	-1.06538e-09
58045297	chr8:58045297:C:G	1.45428e-08	-3.2746e-10	-1.52656	1.56645e-05	-3.2746e-10	-1.45564
58045618	chr8:58045618:A:G	4.87654e-09	-1.2268	-1.39242	5.37506e-06	-1.0852	-1.44007
58045673	chr8:58045673:G:A	1.46427e-08	-3.2746e-10	-1.51971	1.42605e-05	-3.2746e-10	-1.54954
58046428	chr8:58046428:T:C	5.07141e-09	-1.1939	-1.38614	5.64966e-06	-1.04993	-1.42552
58046551	chr8:58046551:T:C	2.53524e-08	-3.2746e-10	-0.970786	2.31411e-05	-3.2746e-10	-1.06543
58046748	chr8:58046748:A:G	2.26602e-08	-3.2746e-10	-1.08305	2.03686e-05	-3.2746e-10	-1.19305
58046774	chr8:58046774:G:A	1.90569e-07	-3.2746e-10	1.04636	0.000254178	-3.2746e-10	1.331
58047122	chr8:58047122:T:G	2.56913e-08	-3.2746e-10	-0.957508	2.26898e-05	-3.2746e-10	-1.08512
58047200	chr8:58047200:G:C	2.01629e-07	-3.2746e-10	1.10277	0.000270077	-3.2746e-10	1.39167
58047288	chr8:58047288:A:T	1.50709e-08	-3.2746e-10	-1.4909	1.49076e-05	-3.2746e-10	-1.50517
58047405	chr8:58047405:A:G	1.88632e-08	-0.96562	-0.300827	2.09629e-05	-0.841742	-0.322545
58047887	chr8:58047887:A:G	2.35442e-08	-3.2746e-10	-1.04478	2.3278e-05	-3.2746e-10	-1.05953
58048496	chr8:58048496:C:G	4.24294e-09	-1.63442	-1.12398	3.91544e-06	-1.75723	-1.08488
58048617	chr8:58048617:A:T	2.04283e-08	-3.2746e-10	-1.18674	2.02591e-05	-3.2746e-10	-1.19844
58048841	chr8:58048841:A:G	4.1904e-09	-1.61505	-1.15582	3.83231e-06	-1.74592	-1.11766
58049162	chr8:58049162:A:G	2.59176e-08	0.206127	-1.15486	2.0441e-05	0.0823203	-1.27182
58050054	chr8:58050054:G:A	2.09974e-08	-3.2746e-10	-1.15926	2.22913e-05	-3.2746e-10	-1.10284
58050162	chr8:58050162:T:C	3.82141e-07	-3.2746e-10	1.74213	0.000542723	-3.2746e-10	2.08956
58050210	chr8:58050210:T:C	2.81369e-08	-3.2746e-10	-0.866577	2.52799e-05	-3.2746e-10	-0.97703
58050235	chr8:58050235:T:C	2.43631e-07	0.907542	0.384452	0.000428836	1.38839	0.465649
58050434	chr8:58050434:G:A	1.59738e-08	-3.2746e-10	-1.43271	1.68148e-05	-3.2746e-10	-1.38478
58050478	chr8:58050478:G:A	2.26174e-09	-1.81525	-1.57227	2.43455e-06	-1.76285	-1.55443
58050525	chr8:58050525:G:A	8.96028e-09	-1.0165	-0.99436	1.01985e-05	-0.893366	-0.991437
58050601	chr8:58050601:C:T	1.40449e-08	-3.2746e-10	-1.5614	1.38642e-05	-3.2746e-10	-1.57773
58050901	chr8:58050901:A:C	3.4499e-08	0.50112	-1.16385	3.101e-05	0.494919	-1.26765
58051509	chr8:58051509:T:C	2.14693e-08	-3.2746e-10	-1.13703	2.03935e-05	-3.2746e-10	-1.19182
58052093	chr8:58052093:A:T	2.10754e-08	-3.2746e-10	-1.15555	2.4211e-05	-3.2746e-10	-1.02023
58052157	chr8:58052157:A:T	5.67306e-09	-1.1294	-1.33853	6.79736e-06	-1.00936	-1.28114
58052186	chr8:58052186:C:G	1.47253e-07	0.361669	0.426824	0.000294694	0.827947	0.65095
58052217	chr8:58052217:A:G	5.76445e-09	-1.07328	-1.37867	6.90381e-06	-0.948875	-1.32609
58052552	chr8:58052552:G:A	5.28658e-09	-1.16379	-1.3747	6.2868e-06	-1.04661	-1.32198
58052661	chr8:58052661:G:T	1.48996e-08	-3.2746e-10	-1.50232	1.45402e-05	-3.2746e-10	-1.53013
58052911	chr8:58052911:G:A	2.74654e-08	-3.2746e-10	-0.890731	3.03135e-05	-3.2746e-10	-0.795447
58052937	chr8:58052937:T:C	3.8468e-09	-1.27097	-1.58545	4.34615e-06	-1.15808	-1.57967
58052947	chr8:58052947:G:A	3.91053e-09	-1.25464	-1.58535	4.43508e-06	-1.13849	-1.57901
58053169	chr8:58053169:C:G	1.44217e-08	-3.2746e-10	-1.53493	1.4111e-05	-3.2746e-10	-1.56009
58053436	chr8:58053436:GAAGA:G	7.62129e-09	-1.14932	-1.02339	8.73525e-06	-1.03658	-1.00309
58053501	chr8:58053501:G:A	1.12785e-08	-1.78076	-1.06538e-09	1.09391e-05	-1.81469	-1.06538e-09
58053859	chr8:58053859:A:G	2.38382e-08	-3.2746e-10	-1.03237	2.46714e-05	-3.2746e-10	-1.0014
58054216	chr8:58054216:A:G	5.86533e-09	-0.95835	-1.47625	7.00664e-06	-0.833845	-1.42634
58054792	chr8:58054792:T:A	4.07791e-08	-3.2746e-10	-0.495488	4.01235e-05	-3.2746e-10	-0.515077
58055012	chr8:58055012:C:G	1.74453e-08	-3.2746e-10	-1.34459	1.8808e-05	-3.2746e-10	-1.27276
58055323	chr8:58055323:G:C	1.3712e-08	-3.2746e-10	-1.58539	1.38395e-05	-3.2746e-10	-1.57951
58055377	chr8:58055377:C:T	2.36451e-08	-3.2746e-10	-1.0405	2.77323e-05	-3.2746e-10	-0.884441
58055739	chr8:58055739:C:T	2.52419e-08	-3.2746e-10	-0.975155	2.37669e-05	-3.2746e-10	-1.03874
58056369	chr8:58056369:T:A	1.14246e-08	-1.76789	-1.06538e-09	1.19608e-05	-1.7254	-1.06538e-09
58056374	chr8:58056374:T:A	1.3712e-08	-3.2746e-10	-1.58539	1.38106e-05	-3.2746e-10	-1.5816
58056845	chr8:58056845:TA:T	2.55188e-08	-3.2746e-10	-0.964243	2.7713e-05	-3.2746e-10	-0.885137
58057384	chr8:58057384:G:A	1.63657e-08	-3.2746e-10	-1.40847	1.71785e-05	-3.2746e-10	-1.36338
58057777	chr8:58057777:G:T	1.39332e-08	-3.2746e-10	-1.56939	1.38072e-05	-3.2746e-10	-1.58185
58057779	chr8:58057779:T:C	1.40782e-08	-3.2746e-10	-1.55903	1.38045e-05	-3.2746e-10	-1.58205
58058004	chr8:58058004:G:A	4.33672e-09	-1.15098	-1.58556	4.95296e-06	-1.02634	-1.58071
58058302	chr8:58058302:T:C	4.23056e-09	-1.17578	-1.58554	4.83264e-06	-1.05141	-1.58024
58058621	chr8:58058621:C:T	5.17367e-09	-1.12312	-1.43695	6.14998e-06	-1.00018	-1.39041
58058807	chr8:58058807:T:C	3.76638e-08	-3.2746e-10	-0.574958	3.6762e-05	-3.2746e-10	-0.602576
58059046	chr8:58059046:T:C	4.22539e-09	-1.17706	-1.58548	4.81894e-06	-1.05241	-1.58208
58059934	chr8:58059934:G:A	4.2883e-09	-1.16377	-1.584	4.93046e-06	-1.03774	-1.57387
58059988	chr8:58059988:A:C	4.67625e-09	-1.07652	-1.58464	5.41592e-06	-0.941883	-1.57581
58060184	chr8:58060184:G:A	2.23189e-08	-3.2746e-10	-1.09823	2.12612e-05	-3.2746e-10	-1.15015
58060567	chr8:58060567:A:G	1.43882e-08	-3.2746e-10	-1.53725	1.4087e-05	-3.2746e-10	-1.56179
58061013	chr8:58061013:G:C	1.51377e-08	-3.2746e-10	-1.48647	1.46674e-05	-3.2746e-10	-1.52142
58061024	chr8:58061024:C:T	3.39585e-08	-3.2746e-10	-0.67852	3.33035e-05	-3.2746e-10	-0.701376
58061383	chr8:58061383:A:G	5.0544e-09	-1.08699	-1.49641	5.94697e-06	-0.961974	-1.46218
58061424	chr8:58061424:A:C	2.49235e-08	-0.987849	-1.06538e-09	2.8664e-05	-0.851399	-1.06538e-09
58062478	chr8:58062478:TA:T	1.4833e-08	-3.2746e-10	-1.50681	1.47667e-05	-3.2746e-10	-1.51466
58063178	chr8:58063178:G:A	3.35537e-08	-3.2746e-10	-0.69051	3.71306e-05	-3.2746e-10	-0.592597
58063194	chr8:58063194:C:T	5.10385e-09	-1.1794	-1.39426	5.82261e-06	-1.06946	-1.37583
58063536	chr8:58063536:G:A	1.38762e-08	-3.2746e-10	-1.57348	1.38066e-05	-3.2746e-10	-1.58189
58063589	chr8:58063589:G:T	4.2791e-09	-1.5371	-1.21282	4.44609e-06	-1.57194	-1.14307
58063790	chr8:58063790:A:G	7.12224e-09	-0.790238	-1.4502	8.68053e-06	-0.650492	-1.39546
58064460	chr8:58064460:C:T	4.04131e-09	-1.50512	-1.30197	4.28857e-06	-1.54448	-1.2066
58064927	chr8:58064927:G:A	1.39135e-08	-3.2746e-10	-1.5708	1.39726e-05	-3.2746e-10	-1.56994
58065110	chr8:58065110:T:A	1.5083e-08	-3.2746e-10	-1.49009	1.47402e-05	-3.2746e-10	-1.51646
58065269	chr8:58065269:T:C	5.46072e-09	-1.12253	-1.38355	6.24473e-06	-1.00857	-1.36673
58065450	chr8:58065450:G:A	1.37189e-08	-3.2746e-10	-1.58488	1.37637e-05	-3.2746e-10	-1.58501
58065763	chr8:58065763:A:G	1.26315e-08	-0.141374	-1.52609	1.33853e-05	-0.0869114	-1.52597
58066011	chr8:58066011:G:A	6.00108e-09	-1.04221	-1.36951	6.91445e-06	-0.924724	-1.3487
58066246	chr8:58066246:T:C	4.89643e-09	-1.49324	-1.12191	4.76586e-06	-1.59216	-1.05341
58066633	chr8:58066633:C:A	5.53539e-09	-1.10632	-1.38618	6.33732e-06	-0.990594	-1.36999
58066668	chr8:58066668:G:A	3.50294e-08	-3.2746e-10	-0.647471	4.0735e-05	-3.2746e-10	-0.499953
58066734	chr8:58066734:A:G	5.60223e-09	-1.10784	-1.37265	6.41797e-06	-0.99226	-1.35568
58066821	chr8:58066821:C:A	1.5144e-08	-3.2746e-10	-1.48606	1.46585e-05	-3.2746e-10	-1.52202
58067014	chr8:58067014:A:C	2.94557e-08	-3.2746e-10	-0.820772	3.37806e-05	-3.2746e-10	-0.687152
58067067	chr8:58067067:T:C	2.29982e-08	-0.610584	-0.45766	3.42228e-05	-0.377914	-0.296234
58067412	chr8:58067412:T:C	4.43281e-09	-1.28812	-1.42651	4.97593e-06	-1.18939	-1.41304
58067448	chr8:58067448:T:C	1.38707e-08	-3.2746e-10	-1.57388	1.37795e-05	-3.2746e-10	-1.58386
58068169	chr8:58068169:G:A	4.60902e-08	-3.2746e-10	-0.373059	5.65122e-05	-3.2746e-10	-0.172584
58068422	chr8:58068422:A:G	1.59166e-08	-3.2746e-10	-1.4363	1.6649e-05	-3.2746e-10	-1.39469
58068622	chr8:58068622:A:T	1.78373e-08	-0.862138	-0.460232	2.39247e-05	-0.726348	-0.305781
58068721	chr8:58068721:G:A	9.84617e-09	-1.1658	-0.750781	1.12528e-05	-1.07947	-0.706945
58069347	chr8:58069347:C:T	1.37699e-08	-3.2746e-10	-1.58118	1.37872e-05	-3.2746e-10	-1.5833
58069350	chr8:58069350:G:C	1.47625e-08	-3.2746e-10	-1.51157	1.52677e-05	-3.2746e-10	-1.4813
58070309	chr8:58070309:C:T	1.52546e-08	-3.2746e-10	-1.47878	1.58077e-05	-3.2746e-10	-1.44654
58070432	chr8:58070432:G:T	1.20641e-08	-1.12857	-0.584856	1.33755e-05	-1.03818	-0.575434
58070975	chr8:58070975:T:C	1.372e-08	-3.2746e-10	-1.58481	1.38839e-05	-3.2746e-10	-1.57631
58071298	chr8:58071298:G:A	1.37699e-08	-3.2746e-10	-1.58118	1.37872e-05	-3.2746e-10	-1.5833
58071529	chr8:58071529:T:C	1.57778e-08	-1.44506	-1.06538e-09	1.36827e-05	-1.5909	-1.06538e-09
58072099	chr8:58072099:G:C	1.09265e-08	-1.81247	-1.06538e-09	1.19475e-05	-1.72652	-1.06538e-09
58072215	chr8:58072215:A:G	5.40126e-08	0.372973	-0.587415	4.8425e-05	0.273882	-0.600906
58072287	chr8:58072287:A:G	1.86699e-08	-1.27675	-1.06538e-09	2.49563e-05	-0.989911	-1.06538e-09
58072317	chr8:58072317:A:C	1.58694e-08	-3.2746e-10	-1.43926	1.7944e-05	-3.2746e-10	-1.31978
58072506	chr8:58072506:AC:A	1.0935e-08	-1.81169	-1.06538e-09	1.12974e-05	-1.78247	-1.06538e-09
58072902	chr8:58072902:G:A	1.41393e-08	-3.2746e-10	-1.5547	1.39721e-05	-3.2746e-10	-1.56998
58073008	chr8:58073008:A:G	1.79357e-08	-1.31415	-0.00271795	2.02842e-05	-1.23544	0.0382445
58073566	chr8:58073566:T:G	2.42838e-08	-1.01385	-1.06538e-09	2.09892e-05	-1.16303	-1.06538e-09
58073601	chr8:58073601:C:G	3.76186e-09	-1.51504	-1.36371	3.54621e-06	-1.54549	-1.39567
58073608	chr8:58073608:G:A	1.68766e-08	-3.2746e-10	-1.37773	1.80557e-05	-3.2746e-10	-1.31358
58073636	chr8:58073636:A:G	4.55524e-09	-1.8148	-0.872586	4.67734e-06	-1.81172	-0.852595
58073644	chr8:58073644:C:G	1.47937e-08	-3.2746e-10	-1.50946	1.53853e-05	-3.2746e-10	-1.47362
58073808	chr8:58073808:T:G	6.12192e-09	-1.67962	-0.712167	5.84055e-06	-1.73329	-0.70892
58073900	chr8:58073900:G:A	1.46742e-08	-1.50283	-0.0147349	1.60232e-05	-1.51954	0.0865396
58073988	chr8:58073988:T:C	3.65602e-08	-1.28208	0.677383	4.05846e-05	-1.20286	0.699209
58074044	chr8:58074044:T:C	1.57074e-08	-3.2746e-10	-1.44953	1.50226e-05	-3.2746e-10	-1.49749
58074082	chr8:58074082:G:C	4.77307e-09	-1.51926	-1.12141	4.51201e-06	-1.55983	-1.14046
58074272	chr8:58074272:C:T	1.57626e-08	-3.2746e-10	-1.44602	1.64512e-05	-3.2746e-10	-1.40664
58074319	chr8:58074319:C:T	4.55709e-08	-3.2746e-10	-0.384389	4.76149e-05	-3.2746e-10	-0.343895
58074692	chr8:58074692:C:T	1.38292e-08	-3.2746e-10	-1.57688	1.38976e-05	-3.2746e-10	-1.57532
58074840	chr8:58074840:T:C	1.38359e-08	-3.2746e-10	-1.57639	1.38692e-05	-3.2746e-10	-1.57737
58074957	chr8:58074957:A:G	1.37127e-08	-3.2746e-10	-1.58534	1.38058e-05	-3.2746e-10	-1.58195
58075128	chr8:58075128:CAG:C	1.39029e-08	-3.2746e-10	-1.57156	1.39894e-05	-3.2746e-10	-1.56874
58075266	chr8:58075266:T:TG	1.22752e-08	-1.69608	-1.06538e-09	1.26676e-05	-1.66799	-1.06538e-09
58075277	chr8:58075277:G:T	2.48459e-09	-1.81227	-1.48128	2.78779e-06	-1.77244	-1.40935
58075505	chr8:58075505:A:G	1.87523e-08	-3.2746e-10	-1.27234	1.92682e-05	-3.2746e-10	-1.24859
58075619	chr8:58075619:C:G	1.47803e-08	-3.2746e-10	-1.51036	1.43032e-05	-3.2746e-10	-1.54655
58075661	chr8:58075661:G:A	9.38174e-09	-1.7046	-0.260295	1.01139e-05	-1.67784	-0.21529
58075678	chr8:58075678:C:T	3.10131e-08	-3.2746e-10	-0.769249	3.80142e-05	-3.2746e-10	-0.569079
58075825	chr8:58075825:C:T	1.47243e-08	-3.2746e-10	-1.51416	1.42621e-05	-3.2746e-10	-1.54944
58076345	chr8:58076345:C:T	1.38651e-08	-3.2746e-10	-1.57428	1.40958e-05	-3.2746e-10	-1.56116
58076924	chr8:58076924:A:G	9.10768e-09	-1.74697	-0.247575	9.66595e-06	-1.72543	-0.213002
58077145	chr8:58077145:C:T	5.44839e-08	-0.205753	-1.06538e-09	1.71893e-05	-1.36275	-1.06538e-09
58077441	chr8:58077441:G:C	1.98591e-08	-3.2746e-10	-1.21499	2.04501e-05	-3.2746e-10	-1.18905
58077462	chr8:58077462:G:A	1.58432e-08	-3.2746e-10	-1.44092	1.5923e-05	-3.2746e-10	-1.43928
58077508	chr8:58077508:A:T	1.37315e-08	-3.2746e-10	-1.58397	1.38707e-05	-3.2746e-10	-1.57726
58077801	chr8:58077801:A:G	1.98591e-08	-3.2746e-10	-1.21499	2.04501e-05	-3.2746e-10	-1.18905
58077828	chr8:58077828:A:G	1.38811e-08	-3.2746e-10	-1.57313	1.37929e-05	-3.2746e-10	-1.58288
58077845	chr8:58077845:A:G	7.65352e-09	-1.73112	-0.437371	8.0654e-06	-1.7078	-0.411661
58078135	chr8:58078135:C:T	7.56647e-09	-1.72994	-0.449993	7.97617e-06	-1.70628	-0.424307
58078644	chr8:58078644:A:G	1.02632e-08	-1.51633	-0.358766	1.05128e-05	-1.601	-0.253442
58078750	chr8:58078750:C:T	1.37822e-08	-3.2746e-10	-1.58028	1.38613e-05	-3.2746e-10	-1.57794
58078752	chr8:58078752:A:G	1.40421e-08	-3.2746e-10	-1.5616	1.3914e-05	-3.2746e-10	-1.57415
58078774	chr8:58078774:T:C	1.3775e-08	-3.2746e-10	-1.5808	1.39838e-05	-3.2746e-10	-1.56914
58078846	chr8:58078846:G:A	5.15122e-09	-1.47401	-1.09041	6.72399e-06	-1.25694	-1.04441
58079285	chr8:58079285:G:A	2.23286e-09	-1.81484	-1.58553	2.30385e-06	-1.78951	-1.58295
58079488	chr8:58079488:A:G	7.85444e-08	-3.2746e-10	0.160005	9.11366e-05	-3.2746e-10	0.30532
58079583	chr8:58079583:C:G	1.82904e-08	-3.2746e-10	-1.29728	1.82533e-05	-3.2746e-10	-1.30269
58079673	chr8:58079673:C:T	2.51424e-09	-1.75233	-1.52936	2.4879e-06	-1.75679	-1.53881
58079846	chr8:58079846:G:A	2.34904e-09	-1.77297	-1.57668	2.51565e-06	-1.71869	-1.56582
58080731	chr8:58080731:G:A	1.41637e-08	-3.2746e-10	-1.55297	1.40122e-05	-3.2746e-10	-1.56711
58081115	chr8:58081115:A:T	1.41013e-08	-3.2746e-10	-1.55739	1.39671e-05	-3.2746e-10	-1.57033
58081381	chr8:58081381:A:G	1.38628e-08	-3.2746e-10	-1.57445	1.41595e-05	-3.2746e-10	-1.55666
58081486	chr8:58081486:C:T	1.3716e-08	-3.2746e-10	-1.5851	1.38297e-05	-3.2746e-10	-1.58022
58081529	chr8:58081529:A:C	3.44081e-09	-1.54326	-1.42469	3.30966e-06	-1.57857	-1.43163
58081704	chr8:58081704:C:T	8.21808e-09	-0.524853	-1.57247	9.36391e-06	-0.38636	-1.58382
58081709	chr8:58081709:T:A	2.62652e-09	-1.69461	-1.54339	2.57752e-06	-1.70925	-1.55096
58082226	chr8:58082226:A:G	2.57276e-09	-1.70662	-1.55206	2.52668e-06	-1.72139	-1.55874
58082355	chr8:58082355:C:T	3.99686e-09	-1.81428	-1.00387	4.74836e-06	-1.81318	-0.83606
58082824	chr8:58082824:C:T	3.01303e-09	-1.81218	-1.28854	3.43388e-06	-1.81466	-1.15869
58083215	chr8:58083215:G:A	1.42642e-08	-3.2746e-10	-1.5459	1.40817e-05	-3.2746e-10	-1.56216
58083826	chr8:58083826:G:T	2.88527e-09	-1.68341	-1.46063	2.80097e-06	-1.7089	-1.46817
58084590	chr8:58084590:A:G	1.37724e-08	-3.2746e-10	-1.58099	1.39427e-05	-3.2746e-10	-1.57209
58084844	chr8:58084844:A:G	2.33459e-08	-3.2746e-10	-1.05324	2.44065e-05	-3.2746e-10	-1.01219
58084926	chr8:58084926:G:A	2.39527e-09	-1.77476	-1.55541	2.5788e-06	-1.71119	-1.54852
58085461	chr8:58085461:C:T	2.98563e-09	-1.7021	-1.40775	2.89704e-06	-1.72531	-1.41804
58085462	chr8:58085462:G:A	3.32768e-08	-3.2746e-10	-0.698797	3.17047e-05	-3.2746e-10	-0.750575
58085794	chr8:58085794:G:A	2.23874e-09	-1.81507	-1.58267	2.33287e-06	-1.78734	-1.5726
58086116	chr8:58086116:C:G	3.1174e-09	-1.60836	-1.45831	2.96046e-06	-1.65066	-1.47104
58086281	chr8:58086281:A:T	1.3804e-08	-3.2746e-10	-1.5787	1.39761e-05	-3.2746e-10	-1.56969
58086425	chr8:58086425:T:C	2.95162e-09	-1.65659	-1.46471	2.85734e-06	-1.69272	-1.46443
58086595	chr8:58086595:A:G	2.35198e-09	-1.7908	-1.5576	2.48778e-06	-1.74226	-1.55339
58086882	chr8:58086882:G:A	1.48287e-08	-3.2746e-10	-1.50709	1.52613e-05	-3.2746e-10	-1.48172
58086981	chr8:58086981:G:A	1.44425e-08	-3.2746e-10	-1.53348	1.40829e-05	-3.2746e-10	-1.56207
58086989	chr8:58086989:G:A	1.37109e-08	-3.2746e-10	-1.58547	1.37681e-05	-3.2746e-10	-1.58468
58087381	chr8:58087381:G:A	2.61755e-09	-1.80648	-1.43494	2.85011e-06	-1.81512	-1.34456
58087405	chr8:58087405:T:C	3.59361e-08	-3.2746e-10	-0.621915	3.7478e-05	-3.2746e-10	-0.583285
58087556	chr8:58087556:A:G	2.42656e-09	-1.73744	-1.57974	2.59835e-06	-1.68814	-1.56402
58088147	chr8:58088147:C:T	2.72272e-09	-1.72847	-1.47356	2.6677e-06	-1.75534	-1.47048
58088926	chr8:58088926:A:G	1.38513e-08	-3.2746e-10	-1.57528	1.37835e-05	-3.2746e-10	-1.58357
58088938	chr8:58088938:T:C	2.42114e-08	-1.01683	-1.06538e-09	3.37742e-05	-0.687343	-1.06538e-09
58089053	chr8:58089053:G:A	3.55165e-09	-1.45763	-1.47861	3.37196e-06	-1.51417	-1.47738
58089061	chr8:58089061:T:C	2.51433e-09	-1.6998	-1.58186	2.44037e-06	-1.73187	-1.58302
58089186	chr8:58089186:G:A	1.54929e-08	-3.2746e-10	-1.46328	1.53472e-05	-3.2746e-10	-1.4761
58089493	chr8:58089493:C:T	1.37554e-08	-3.2746e-10	-1.58223	1.37996e-05	-3.2746e-10	-1.5824
58089914	chr8:58089914:A:G	4.6403e-08	-3.2746e-10	-0.366294	4.43653e-05	-3.2746e-10	-0.414582
58090497	chr8:58090497:A:G	4.61616e-08	-3.2746e-10	-0.37151	4.81131e-05	-3.2746e-10	-0.333485
58090620	chr8:58090620:A:G	4.61364e-09	-1.20103	-1.47362	4.77107e-06	-1.15731	-1.48716
58091164	chr8:58091164:A:C	3.12537e-09	-1.54449	-1.51962	3.03545e-06	-1.58745	-1.50923
58091387	chr8:58091387:C:T	4.21025e-09	-1.76136	-1.00478	4.6363e-06	-1.78673	-0.886389
58091417	chr8:58091417:C:T	1.47535e-08	-3.2746e-10	-1.51218	1.40977e-05	-3.2746e-10	-1.56103
58091443	chr8:58091443:C:T	1.37148e-08	-3.2746e-10	-1.58519	1.37657e-05	-3.2746e-10	-1.58486
58091646	chr8:58091646:A:G	1.37096e-08	-3.2746e-10	-1.58556	1.37627e-05	-3.2746e-10	-1.58508
58091675	chr8:58091675:C:G	1.48069e-08	-1.50857	-1.06538e-09	1.41821e-05	-1.55506	-1.06538e-09
58091819	chr8:58091819:T:C	1.3844e-08	-3.2746e-10	-1.57581	1.4183e-05	-3.2746e-10	-1.55499
58092235	chr8:58092235:A:G	1.48669e-08	-1.50452	-1.06538e-09	1.42364e-05	-1.55124	-1.06538e-09
58092406	chr8:58092406:C:A	2.98125e-09	-1.69735	-1.41397	2.87755e-06	-1.76956	-1.38054
58093348	chr8:58093348:G:A	1.37265e-08	-3.2746e-10	-1.58433	1.38754e-05	-3.2746e-10	-1.57693
58093584	chr8:58093584:T:C	1.49097e-08	-1.50165	-1.06538e-09	1.42768e-05	-1.5484	-1.06538e-09
58094027	chr8:58094027:T:A	2.51928e-09	-1.70131	-1.57838	2.62496e-06	-1.66726	-1.57471
58094068	chr8:58094068:G:A	1.52131e-08	-3.2746e-10	-1.4815	1.55271e-05	-3.2746e-10	-1.46445
58094111	chr8:58094111:T:C	1.37096e-08	-3.2746e-10	-1.58556	1.37629e-05	-3.2746e-10	-1.58507
58094349	chr8:58094349:A:C	1.37105e-08	-3.2746e-10	-1.5855	1.37596e-05	-3.2746e-10	-1.5853
58094652	chr8:58094652:A:G	1.60775e-08	-3.2746e-10	-1.42624	1.51902e-05	-3.2746e-10	-1.48639
58094729	chr8:58094729:G:A	3.36565e-09	-1.77621	-1.21383	3.66239e-06	-1.79696	-1.11197
58094757	chr8:58094757:T:G	2.26285e-09	-1.81048	-1.57655	2.35705e-06	-1.77743	-1.5722
58094839	chr8:58094839:T:C	1.37096e-08	-3.2746e-10	-1.58556	1.37626e-05	-3.2746e-10	-1.58508
58094954	chr8:58094954:G:A	3.99842e-09	-1.81268	-1.00508	4.18865e-06	-1.8076	-0.967064
58094962	chr8:58094962:C:T	1.54103e-08	-1.46862	-1.06538e-09	1.47122e-05	-1.51836	-1.06538e-09
58095190	chr8:58095190:C:T	4.0459e-09	-1.76762	-1.03833	4.46047e-06	-1.79129	-0.920499
58095823	chr8:58095823:C:T	1.68987e-08	-1.37642	-1.06538e-09	1.60041e-05	-1.4342	-1.06538e-09
58095917	chr8:58095917:A:G	1.5753e-08	-1.44663	-1.06538e-09	1.50157e-05	-1.49794	-1.06538e-09
58095931	chr8:58095931:T:G	1.60844e-08	-1.42581	-1.06538e-09	1.53076e-05	-1.47869	-1.06538e-09
58096300	chr8:58096300:C:T	5.65075e-09	-1.68971	-0.782158	6.53872e-06	-1.53167	-0.797631
58096466	chr8:58096466:G:A	3.2721e-09	-1.8132	-1.20503	3.26819e-06	-1.81519	-1.20762
58096475	chr8:58096475:C:T	2.08818e-08	-3.2746e-10	-1.16478	2.38825e-05	-3.2746e-10	-1.03389
58096501	chr8:58096501:C:A	1.7845e-08	-1.32194	-1.06538e-09	2.33013e-05	-1.05853	-1.06538e-09
58096684	chr8:58096684:T:C	1.48113e-08	-1.50827	-1.06538e-09	1.41856e-05	-1.55482	-1.06538e-09
58096819	chr8:58096819:A:G	1.3782e-08	-3.2746e-10	-1.5803	1.37573e-05	-3.2746e-10	-1.58547
58097307	chr8:58097307:G:T	3.83481e-09	-1.78037	-1.07916	4.2117e-06	-1.80006	-0.969114
58097441	chr8:58097441:A:G	1.59322e-08	-1.43532	-1.06538e-09	1.517e-05	-1.48772	-1.06538e-09
58097686	chr8:58097686:C:T	2.02107e-08	-1.19744	-1.06538e-09	2.06788e-05	-1.17793	-1.06538e-09
58097981	chr8:58097981:G:A	2.7995e-09	-1.80133	-1.37289	2.99536e-06	-1.77609	-1.33388
58097998	chr8:58097998:C:T	3.59811e-09	-1.41254	-1.51071	3.54354e-06	-1.47118	-1.47073
58098267	chr8:58098267:G:A	1.91747e-08	-3.2746e-10	-1.25007	1.98809e-05	-3.2746e-10	-1.21728
58098361	chr8:58098361:T:C	2.24138e-09	-1.81529	-1.58128	2.28908e-06	-1.80136	-1.57753
58098816	chr8:58098816:C:T	1.42103e-08	-3.2746e-10	-1.54969	1.48372e-05	-3.2746e-10	-1.5099
58099049	chr8:58099049:C:T	1.55927e-08	-1.45686	-1.06538e-09	1.46713e-05	-1.52114	-1.06538e-09
58099727	chr8:58099727:CTG:C	9.19136e-09	-0.404406	-1.58099	1.16924e-05	-0.186271	-1.56183
58099769	chr8:58099769:T:C	2.01265e-08	-3.2746e-10	-1.20162	2.07657e-05	-3.2746e-10	-1.17374
58099804	chr8:58099804:A:G	1.4781e-08	-1.51031	-1.06538e-09	1.39397e-05	-1.5723	-1.06538e-09
58099935	chr8:58099935:C:T	1.79714e-08	-3.2746e-10	-1.31488	1.75313e-05	-3.2746e-10	-1.34305
58100231	chr8:58100231:C:G	1.37457e-08	-3.2746e-10	-1.58293	1.37563e-05	-3.2746e-10	-1.58555
58100942	chr8:58100942:A:G	3.1159e-09	-1.68003	-1.38711	3.36584e-06	-1.62842	-1.36494
58101134	chr8:58101134:G:A	1.37096e-08	-3.2746e-10	-1.58556	1.3763e-05	-3.2746e-10	-1.58505
58101301	chr8:58101301:T:C	1.45313e-08	-1.52736	-1.06538e-09	1.37727e-05	-1.58435	-1.06538e-09
58101461	chr8:58101461:C:G	3.41193e-09	-1.7906	-1.18578	3.76707e-06	-1.7709	-1.10984
58101545	chr8:58101545:C:T	1.38236e-08	-3.2746e-10	-1.57728	1.3758e-05	-3.2746e-10	-1.58542
58101550	chr8:58101550:A:G	1.37096e-08	-3.2746e-10	-1.58556	1.37627e-05	-3.2746e-10	-1.58508
58101781	chr8:58101781:A:G	1.48912e-08	-1.50289	-1.06538e-09	1.23281e-05	-1.69516	-1.06538e-09
58102032	chr8:58102032:G:A	1.65812e-08	-3.2746e-10	-1.39539	1.70915e-05	-3.2746e-10	-1.36846
58103755	chr8:58103755:C:G	4.29882e-09	-1.8094	-0.935914	4.50394e-06	-1.81337	-0.888716
58104480	chr8:58104480:T:G	1.47151e-08	-1.51478	-1.06538e-09	1.39258e-05	-1.57329	-1.06538e-09
58104512	chr8:58104512:A:G	2.11013e-08	-3.2746e-10	-1.15432	2.16744e-05	-3.2746e-10	-1.13091
58104749	chr8:58104749:C:T	1.37303e-08	-3.2746e-10	-1.58405	1.38127e-05	-3.2746e-10	-1.58145
58104915	chr8:58104915:C:T	6.59471e-07	-1.26335	3.55113	0.000897883	-1.44351	4.03651
58104958	chr8:58104958:A:G	1.13054e-08	-1.77838	-1.06538e-09	1.16262e-05	-1.75377	-1.06538e-09
58105850	chr8:58105850:A:G	4.09009e-09	-1.42981	-1.36529	4.02318e-06	-1.48262	-1.33235
58105949	chr8:58105949:C:T	3.05017e-08	-3.2746e-10	-0.785877	3.29007e-05	-3.2746e-10	-0.713547
58106015	chr8:58106015:A:T	1.37303e-08	-3.2746e-10	-1.58405	1.38127e-05	-3.2746e-10	-1.58145
58106078	chr8:58106078:C:T	1.47175e-08	-1.51462	-1.06538e-09	1.39212e-05	-1.57363	-1.06538e-09
58106085	chr8:58106085:T:C	1.82174e-08	-3.2746e-10	-1.30128	1.88281e-05	-3.2746e-10	-1.27169
58106093	chr8:58106093:A:G	1.3768e-08	-3.2746e-10	-1.58131	1.3756e-05	-3.2746e-10	-1.58556
58106115	chr8:58106115:G:A	3.17334e-09	-1.51144	-1.53744	3.01733e-06	-1.57005	-1.53262
58106147	chr8:58106147:G:A	1.4779e-08	-1.51045	-1.06538e-09	1.39756e-05	-1.56973	-1.06538e-09
58106409	chr8:58106409:A:G	1.76311e-08	-1.33399	-1.06538e-09	1.82369e-05	-1.30359	-1.06538e-09
58106625	chr8:58106625:G:A	1.37852e-08	-3.2746e-10	-1.58007	1.38069e-05	-3.2746e-10	-1.58187
58106832	chr8:58106832:A:C	1.37753e-08	-3.2746e-10	-1.58078	1.3805e-05	-3.2746e-10	-1.58201
58106991	chr8:58106991:G:A	2.52726e-08	-3.2746e-10	-0.973938	2.7665e-05	-3.2746e-10	-0.886873
58107013	chr8:58107013:C:A	2.23934e-09	-1.81492	-1.58256	2.27969e-06	-1.80637	-1.57663
58107340	chr8:58107340:G:T	3.86196e-09	-1.62573	-1.22675	3.94487e-06	-1.65593	-1.17869
58107610	chr8:58107610:G:A	3.72277e-09	-1.4712	-1.41799	3.72271e-06	-1.51591	-1.37668
58107709	chr8:58107709:G:T	2.23594e-09	-1.81344	-1.58556	2.29599e-06	-1.79162	-1.58426
58107862	chr8:58107862:G:A	1.37398e-08	-3.2746e-10	-1.58336	1.38248e-05	-3.2746e-10	-1.58058
58108003	chr8:58108003:G:A	1.38125e-08	-3.2746e-10	-1.57809	1.39192e-05	-3.2746e-10	-1.57377
58108542	chr8:58108542:C:T	3.33248e-08	-3.2746e-10	-0.697356	3.69571e-05	-3.2746e-10	-0.597283
58108770	chr8:58108770:G:A	1.43313e-08	-3.2746e-10	-1.54121	1.4767e-05	-3.2746e-10	-1.51464
58108889	chr8:58108889:G:T	3.16556e-09	-1.4658	-1.58552	3.69136e-06	-1.32112	-1.57992
58108963	chr8:58108963:T:A	3.10712e-08	-3.2746e-10	-0.767379	2.95203e-05	-3.2746e-10	-0.821961
58109089	chr8:58109089:G:A	3.11464e-09	-1.57028	-1.49726	3.20654e-06	-1.59796	-1.44389
58109286	chr8:58109286:G:A	4.92151e-09	-1.06582	-1.54422	5.79589e-06	-0.881504	-1.56839
58109957	chr8:58109957:G:A	2.96801e-09	-1.76582	-1.34995	3.24403e-06	-1.74034	-1.28988
58110049	chr8:58110049:TA:T	1.4193e-08	-3.2746e-10	-1.55091	1.45753e-05	-3.2746e-10	-1.52771
58111086	chr8:58111086:GAAT:G	2.36888e-08	-1.03866	-1.06538e-09	1.78088e-05	-1.32735	-1.06538e-09
58111163	chr8:58111163:C:G	1.41845e-08	-3.2746e-10	-1.55151	1.45776e-05	-3.2746e-10	-1.52755
58111280	chr8:58111280:G:A	1.45945e-08	-3.2746e-10	-1.52301	1.41559e-05	-3.2746e-10	-1.55691
58111410	chr8:58111410:G:A	1.41845e-08	-3.2746e-10	-1.55151	1.45776e-05	-3.2746e-10	-1.52755
58111922	chr8:58111922:G:C	1.37303e-08	-3.2746e-10	-1.58405	1.38127e-05	-3.2746e-10	-1.58145
58112154	chr8:58112154:T:C	3.73101e-09	-1.52948	-1.3575	3.66805e-06	-1.59723	-1.31015
58112213	chr8:58112213:C:T	2.35957e-08	-3.2746e-10	-1.04259	2.37914e-05	-3.2746e-10	-1.03772
58112244	chr8:58112244:G:A	4.9034e-09	-1.05768	-1.55605	5.81197e-06	-0.871554	-1.57557
58112433	chr8:58112433:G:A	1.41845e-08	-3.2746e-10	-1.55151	1.45776e-05	-3.2746e-10	-1.52755
58112555	chr8:58112555:T:C	3.3201e-09	-1.77308	-1.23058	3.69475e-06	-1.74948	-1.15065
58112756	chr8:58112756:G:A	1.76046e-08	-3.2746e-10	-1.3355	1.88392e-05	-3.2746e-10	-1.2711
58112837	chr8:58112837:G:A	1.37308e-08	-3.2746e-10	-1.58402	1.38135e-05	-3.2746e-10	-1.58139
58112885	chr8:58112885:C:A	1.41845e-08	-3.2746e-10	-1.55151	1.45776e-05	-3.2746e-10	-1.52755
58113759	chr8:58113759:C:T	4.24346e-09	-1.17843	-1.57985	5.10259e-06	-0.991785	-1.58551
58113880	chr8:58113880:A:G	3.04207e-09	-1.76595	-1.32517	2.95919e-06	-1.7774	-1.34472
58113961	chr8:58113961:A:T	1.44596e-08	-3.2746e-10	-1.5323	1.39511e-05	-3.2746e-10	-1.57148
58114283	chr8:58114283:C:T	8.23423e-09	-1.78089	-0.31447	1.05037e-05	-1.69304	-0.162266
58114301	chr8:58114301:A:G	1.50207e-08	-3.2746e-10	-1.49423	1.5174e-05	-3.2746e-10	-1.48746
58114383	chr8:58114383:G:A	3.11027e-09	-1.52156	-1.54739	3.52326e-06	-1.37925	-1.5684
58114433	chr8:58114433:C:T	1.37405e-08	-3.2746e-10	-1.58331	1.39199e-05	-3.2746e-10	-1.57372
58114578	chr8:58114578:C:T	1.37102e-08	-3.2746e-10	-1.58552	1.38056e-05	-3.2746e-10	-1.58196
58114706	chr8:58114706:G:A	1.85038e-08	-3.2746e-10	-1.28568	1.89389e-05	-3.2746e-10	-1.26582
58115974	chr8:58115974:C:G	4.62733e-09	-1.52189	-1.14979	4.15111e-06	-1.70435	-1.07931
58116112	chr8:58116112:A:G	2.0364e-08	-3.2746e-10	-1.18989	2.09365e-05	-3.2746e-10	-1.16554
58116179	chr8:58116179:A:G	2.60327e-09	-1.71166	-1.53523	2.84601e-06	-1.63861	-1.52251
58116244	chr8:58116244:CT:C	1.64246e-08	-3.2746e-10	-1.40488	1.80283e-05	-3.2746e-10	-1.3151
58116301	chr8:58116301:G:A	2.31756e-09	-1.78507	-1.57808	2.35439e-06	-1.77535	-1.57541
58116627	chr8:58116627:G:A	6.18961e-09	-0.818188	-1.5626	9.83744e-06	-0.35238	-1.56846
58117035	chr8:58117035:G:A	1.39987e-08	-3.2746e-10	-1.5647	1.41887e-05	-3.2746e-10	-1.5546
58117076	chr8:58117076:T:A	1.66746e-08	-3.2746e-10	-1.38977	1.58594e-05	-3.2746e-10	-1.44328
58117164	chr8:58117164:G:A	2.67362e-09	-1.73412	-1.48611	2.65667e-06	-1.69458	-1.53539
58117310	chr8:58117310:T:G	1.40311e-08	-3.2746e-10	-1.56238	1.42279e-05	-3.2746e-10	-1.55183
58117566	chr8:58117566:G:A	1.53527e-08	-3.2746e-10	-1.47237	1.58491e-05	-3.2746e-10	-1.44393
58117705	chr8:58117705:C:T	5.22478e-09	-1.00175	-1.5485	7.91135e-06	-0.58303	-1.55571
58118018	chr8:58118018:A:G	1.76522e-08	-3.2746e-10	-1.3328	1.73092e-05	-3.2746e-10	-1.3558
58118443	chr8:58118443:G:A	3.92783e-09	-1.52071	-1.31486	4.07187e-06	-1.61488	-1.18805
58118537	chr8:58118537:T:C	1.39129e-08	-3.2746e-10	-1.57085	1.41604e-05	-3.2746e-10	-1.55659
58118646	chr8:58118646:G:T	4.71635e-09	-1.25257	-1.40005	4.55274e-06	-1.31943	-1.37188
58118934	chr8:58118934:C:T	3.33704e-09	-1.41419	-1.58439	3.05583e-06	-1.511	-1.57898
58119488	chr8:58119488:A:G	9.59546e-08	-3.2746e-10	0.360217	0.000117927	-3.2746e-10	0.56303
58119812	chr8:58119812:G:A	2.47269e-09	-1.72371	-1.57464	2.62694e-06	-1.65728	-1.58394
58120013	chr8:58120013:C:T	2.5502e-09	-1.80239	-1.4651	2.52003e-06	-1.78166	-1.50111
58120042	chr8:58120042:C:T	4.95853e-09	-1.05377	-1.54878	7.38734e-06	-0.65129	-1.55598
58120390	chr8:58120390:TC:T	3.15723e-08	-3.2746e-10	-0.751377	3.59668e-05	-3.2746e-10	-0.624443
58120621	chr8:58120621:G:C	2.35574e-09	-1.76155	-1.58526	2.41174e-06	-1.74672	-1.57997
58120656	chr8:58120656:G:A	1.39987e-08	-3.2746e-10	-1.5647	1.41887e-05	-3.2746e-10	-1.5546
58120662	chr8:58120662:G:T	1.42038e-08	-3.2746e-10	-1.55015	1.50305e-05	-3.2746e-10	-1.49696
58120725	chr8:58120725:C:A	1.39091e-08	-3.2746e-10	-1.57112	1.47154e-05	-3.2746e-10	-1.51815
58120833	chr8:58120833:C:T	2.62657e-09	-1.80187	-1.43611	2.57904e-06	-1.78069	-1.47893
58121183	chr8:58121183:G:A	2.85152e-09	-1.68626	-1.46955	2.54632e-06	-1.77158	-1.50081
58121629	chr8:58121629:A:G	5.82853e-09	-1.79974	-0.641152	6.10622e-06	-1.81511	-0.582626
58121805	chr8:58121805:C:T	3.52232e-09	-1.4606	-1.48394	3.12282e-06	-1.55075	-1.51755
58123300	chr8:58123300:G:A	1.28899e-08	-0.0745174	-1.57269	7.03028e-06	-0.682896	-1.57392
58124011	chr8:58124011:C:A	2.30341e-09	-1.78597	-1.5833	2.35754e-06	-1.77442	-1.57501
58124134	chr8:58124134:A:G	1.37099e-08	-3.2746e-10	-1.58554	1.37587e-05	-3.2746e-10	-1.58537
58124728	chr8:58124728:C:T	1.09764e-08	-1.80791	-1.06538e-09	1.10634e-05	-1.8034	-1.06538e-09
58124824	chr8:58124824:G:A	1.40371e-08	-3.2746e-10	-1.56196	1.37991e-05	-3.2746e-10	-1.58244
58124891	chr8:58124891:G:A	4.4424e-09	-1.26579	-1.44668	3.54785e-06	-1.46608	-1.47462
58125640	chr8:58125640:C:G	1.59201e-08	-3.2746e-10	-1.43608	1.60538e-05	-3.2746e-10	-1.43109
58125712	chr8:58125712:C:T	4.70597e-09	-1.24405	-1.41078	4.77385e-06	-1.29991	-1.34398
58125808	chr8:58125808:G:C	3.49451e-09	-1.79683	-1.15564	3.60764e-06	-1.81483	-1.10916
58125917	chr8:58125917:CTA:C	2.38319e-09	-1.7509	-1.58432	2.28988e-06	-1.79348	-1.58506
58126236	chr8:58126236:CT:C	3.75597e-09	-1.30741	-1.5729	4.22317e-06	-1.18941	-1.57704
58128464	chr8:58128464:C:T	5.27928e-08	-3.2746e-10	-0.237285	6.28116e-05	-3.2746e-10	-0.0669003
58128777	chr8:58128777:A:G	2.94376e-09	-1.59468	-1.52929	2.69283e-06	-1.66166	-1.55478
58128915	chr8:58128915:C:G	4.38496e-09	-1.15136	-1.57412	3.50431e-06	-1.37501	-1.57804
58129017	chr8:58129017:C:T	5.06055e-09	-1.31321	-1.26898	5.56343e-06	-1.15164	-1.33919
58129464	chr8:58129464:G:A	1.69035e-08	-3.2746e-10	-1.37614	1.68051e-05	-3.2746e-10	-1.38536
58129893	chr8:58129893:C:G	1.51565e-08	-3.2746e-10	-1.48523	1.48653e-05	-3.2746e-10	-1.50801
58130197	chr8:58130197:A:G	8.96028e-09	-0.839487	-1.17137	1.00212e-05	-0.645796	-1.25654
58130571	chr8:58130571:A:G	1.40122e-08	-3.2746e-10	-1.56373	1.3993e-05	-3.2746e-10	-1.56848
58130639	chr8:58130639:C:T	1.37563e-08	-3.2746e-10	-1.58216	1.3756e-05	-3.2746e-10	-1.58556
58130870	chr8:58130870:G:A	2.7972e-09	-1.60906	-1.56598	3.08032e-06	-1.51222	-1.56978
58130928	chr8:58130928:G:A	1.09296e-08	-1.81219	-1.06538e-09	1.09389e-05	-1.81472	-1.06538e-09
58130930	chr8:58130930:G:A	2.51644e-09	-1.79859	-1.48222	2.44313e-06	-1.79024	-1.52352
58131361	chr8:58131361:T:C	1.40679e-08	-3.2746e-10	-1.55976	1.39124e-05	-3.2746e-10	-1.57426
58131433	chr8:58131433:G:C	1.38552e-08	-3.2746e-10	-1.575	1.37866e-05	-3.2746e-10	-1.58334
58131443	chr8:58131443:T:G	8.82048e-09	-0.568566	-1.45802	8.83532e-06	-0.522324	-1.50596
58131480	chr8:58131480:G:A	1.61608e-08	0.0342118	-1.45528	2.77097e-05	0.603823	-1.48908
58131608	chr8:58131608:A:C	3.49593e-09	-1.37287	-1.57919	3.3957e-06	-1.42274	-1.56179
58131878	chr8:58131878:C:G	1.00609e-08	-1.7595	-0.135495	1.07724e-05	-1.81489	-0.0151579
58131951	chr8:58131951:G:A	4.14066e-08	-3.2746e-10	-0.480217	4.12143e-05	-3.2746e-10	-0.488254
58132950	chr8:58132950:A:G	1.5539e-08	-0.0363943	-1.42391	2.57234e-05	0.517665	-1.4773
58132988	chr8:58132988:G:A	3.57058e-09	-1.35955	-1.57138	3.35841e-06	-1.41078	-1.58479
58133118	chr8:58133118:AT:A	1.56509e-08	-3.2746e-10	-1.45313	1.47387e-05	-3.2746e-10	-1.51656
58133391	chr8:58133391:C:T	5.26155e-09	-0.959783	-1.58345	8.21623e-06	-0.517619	-1.58331
58133469	chr8:58133469:G:T	3.72493e-08	-3.2746e-10	-0.586026	3.56662e-05	-3.2746e-10	-0.632835
58133710	chr8:58133710:GCCTGT:G	2.59145e-08	0.328604	-1.27746	4.4317e-05	0.922087	-1.33776
58133718	chr8:58133718:T:A	2.58408e-08	0.321834	-1.27354	4.41144e-05	0.914095	-1.33435
58133932	chr8:58133932:A:G	3.77137e-09	-1.30746	-1.56876	3.53203e-06	-1.36082	-1.58435
58134753	chr8:58134753:C:T	2.26283e-09	-1.80373	-1.58331	2.25169e-06	-1.8126	-1.58276
58134896	chr8:58134896:T:C	1.19718e-08	-1.72111	-1.06538e-09	1.19966e-05	-1.72241	-1.06538e-09
58135137	chr8:58135137:T:G	1.5976e-08	-3.2746e-10	-1.43257	1.66423e-05	-3.2746e-10	-1.39509
58135630	chr8:58135630:C:T	1.91827e-08	-1.24965	-1.06538e-09	1.97981e-05	-1.22145	-1.06538e-09
58136642	chr8:58136642:G:C	1.74337e-08	-3.2746e-10	-1.34525	1.64686e-05	-3.2746e-10	-1.40558
58136781	chr8:58136781:G:A	1.13837e-08	-1.77148	-1.06538e-09	1.09388e-05	-1.81473	-1.06538e-09
58137102	chr8:58137102:A:C	6.25543e-08	-3.2746e-10	-0.0676242	7.67789e-05	-3.2746e-10	0.13389
58137247	chr8:58137247:C:G	1.51676e-08	-3.2746e-10	-1.4845	1.58317e-05	-3.2746e-10	-1.44503
58137687	chr8:58137687:T:C	1.46173e-08	-3.2746e-10	-1.52145	1.45632e-05	-3.2746e-10	-1.52854
58138366	chr8:58138366:G:A	2.35263e-09	-1.78526	-1.56286	2.28364e-06	-1.81476	-1.56651
58139053	chr8:58139053:T:G	4.04324e-08	-0.504027	-1.06538e-09	2.21804e-05	-1.10783	-1.06538e-09
58139150	chr8:58139150:C:T	2.45945e-08	-3.2746e-10	-1.00114	2.5224e-05	-3.2746e-10	-0.979244
58139708	chr8:58139708:A:C	8.27723e-09	-1.26135	-0.828806	7.81686e-06	-1.21574	-0.935018
58139755	chr8:58139755:C:T	2.54781e-09	-1.69611	-1.57231	2.43262e-06	-1.73623	-1.58184
58140733	chr8:58140733:C:T	3.44326e-08	-1.60323	0.938573	3.3167e-05	-1.57277	0.86728
58141019	chr8:58141019:T:C	5.87531e-09	-0.88463	-1.54827	3.53844e-06	-1.42103	-1.52232
58141141	chr8:58141141:T:C	3.78037e-08	-1.80104	1.22978	4.64514e-05	-1.81162	1.44299
58141349	chr8:58141349:C:A	1.56038e-08	-3.2746e-10	-1.45614	1.61597e-05	-3.2746e-10	-1.42452
58141584	chr8:58141584:C:T	1.19526e-08	-1.72271	-1.06538e-09	1.53205e-05	-1.47785	-1.06538e-09
58141909	chr8:58141909:G:C	1.51267e-08	-3.2746e-10	-1.4872	1.55303e-05	-3.2746e-10	-1.46425
58142492	chr8:58142492:T:G	1.41509e-08	-3.2746e-10	-1.55388	1.43308e-05	-3.2746e-10	-1.54463
58142584	chr8:58142584:T:C	1.82691e-08	-3.2746e-10	-1.29845	1.64947e-05	-3.2746e-10	-1.404
58143543	chr8:58143543:A:T	1.39971e-08	-3.2746e-10	-1.56481	1.41391e-05	-3.2746e-10	-1.5581
58143908	chr8:58143908:T:A	8.01108e-08	-1.80651	1.98626	0.000105399	-1.71676	2.16748
58144169	chr8:58144169:T:A	1.85754e-08	-3.2746e-10	-1.28182	1.7931e-05	-3.2746e-10	-1.32051
58144670	chr8:58144670:T:C	1.53854e-08	-3.2746e-10	-1.47024	1.58887e-05	-3.2746e-10	-1.44143
58144682	chr8:58144682:G:T	2.42491e-09	-1.79364	-1.52423	2.44307e-06	-1.8118	-1.50198
58144854	chr8:58144854:T:C	9.3423e-08	-1.80673	2.14021	0.000123714	-1.71579	2.32672
58145023	chr8:58145023:G:T	1.11905e-08	-1.7886	-1.06538e-09	1.34452e-05	-1.60842	-1.06538e-09
58145070	chr8:58145070:G:A	1.45517e-08	-3.2746e-10	-1.52595	1.50222e-05	-3.2746e-10	-1.49751
58145144	chr8:58145144:T:G	1.52175e-08	-3.2746e-10	-1.48122	1.56634e-05	-3.2746e-10	-1.45571
58145459	chr8:58145459:A:C	2.67817e-09	-1.768	-1.45052	2.8074e-06	-1.71039	-1.46439
58147716	chr8:58147716:A:G	3.08178e-08	-1.81075	1.03519	3.89785e-05	-1.68512	1.14109
58147813	chr8:58147813:G:A	1.41656e-08	-3.2746e-10	-1.55285	1.44836e-05	-3.2746e-10	-1.53402
58148421	chr8:58148421:A:G	1.60788e-08	-3.2746e-10	-1.42616	1.56667e-05	-3.2746e-10	-1.4555
58148513	chr8:58148513:T:C	4.1947e-09	-1.19616	-1.57367	4.69771e-06	-1.08262	-1.57734
58148772	chr8:58148772:T:C	1.65662e-08	-3.2746e-10	-1.39629	1.79911e-05	-3.2746e-10	-1.31716
58149242	chr8:58149242:T:C	1.39802e-08	-3.2746e-10	-1.56602	1.40774e-05	-3.2746e-10	-1.56247
58149253	chr8:58149253:A:G	5.34183e-08	-3.2746e-10	-0.225506	5.32185e-05	-3.2746e-10	-0.232633
58149406	chr8:58149406:A:C	1.81979e-08	-3.2746e-10	-1.30235	1.75142e-05	-3.2746e-10	-1.34403
58149998	chr8:58149998:C:G	1.6891e-08	-3.2746e-10	-1.37688	1.63195e-05	-3.2746e-10	-1.41468
58150445	chr8:58150445:C:T	1.09057e-08	-1.81438	-1.06538e-09	1.14405e-05	-1.76988	-1.06538e-09
58150522	chr8:58150522:T:C	2.36898e-08	-3.2746e-10	-1.03861	2.37219e-05	-3.2746e-10	-1.04064
58150807	chr8:58150807:G:A	5.72857e-09	-1.05558	-1.40261	3.76733e-06	-1.52078	-1.35989
58150918	chr8:58150918:T:C	1.09068e-08	-1.81427	-1.06538e-09	1.11029e-05	-1.79983	-1.06538e-09
58152119	chr8:58152119:A:C	7.51651e-09	-0.926643	-1.25991	5.90419e-06	-1.25952	-1.17186
58152656	chr8:58152656:T:G	9.72584e-09	-1.28538	-0.643496	8.36267e-06	-1.56706	-0.516206
58152802	chr8:58152802:G:A	1.38395e-08	-3.2746e-10	-1.57613	1.38518e-05	-3.2746e-10	-1.57862
58153910	chr8:58153910:A:G	1.41822e-08	-3.2746e-10	-1.55167	1.43481e-05	-3.2746e-10	-1.54342
58153955	chr8:58153955:T:C	1.38478e-08	-3.2746e-10	-1.57553	1.41029e-05	-3.2746e-10	-1.56066
58153973	chr8:58153973:C:T	1.07138e-08	-0.923917	-0.908204	1.18969e-05	-0.713837	-1.01693
58154252	chr8:58154252:C:T	1.13465e-08	-0.258612	-1.51614	6.38216e-06	-0.870183	-1.48335
58154788	chr8:58154788:G:A	1.95707e-08	-3.2746e-10	-1.22962	2.06929e-05	-3.2746e-10	-1.17725
58154808	chr8:58154808:A:G	1.76413e-08	-3.2746e-10	-1.33342	1.73955e-05	-3.2746e-10	-1.35083
58155478	chr8:58155478:C:A	2.74857e-08	-3.2746e-10	-0.889994	2.60748e-05	-3.2746e-10	-0.946071
58155557	chr8:58155557:T:C	2.22962e-08	-3.2746e-10	-1.09924	2.19266e-05	-3.2746e-10	-1.11934
58156010	chr8:58156010:C:T	1.022e-07	-3.2746e-10	0.423276	0.000104551	-3.2746e-10	0.44264
58156186	chr8:58156186:C:T	2.09287e-08	-3.2746e-10	-1.16254	2.0649e-05	-3.2746e-10	-1.17937
58156721	chr8:58156721:G:A	7.23792e-08	0.0782604	-1.06538e-09	4.93498e-05	-0.308107	-1.06538e-09
58157712	chr8:58157712:C:G	1.38155e-08	-3.2746e-10	-1.57787	1.37566e-05	-3.2746e-10	-1.58552
58158016	chr8:58158016:A:G	1.54724e-08	-3.2746e-10	-1.4646	1.60401e-05	-3.2746e-10	-1.43194
58158259	chr8:58158259:G:C	2.97236e-09	-1.75511	-1.35919	2.76086e-06	-1.80046	-1.39103
58158287	chr8:58158287:AG:A	2.48122e-09	-1.74136	-1.55355	2.53712e-06	-1.71691	-1.5591
58158376	chr8:58158376:C:T	3.09219e-09	-1.65576	-1.41902	5.06858e-06	-1.21183	-1.37215
58158436	chr8:58158436:G:A	1.27058e-08	-1.6616	-1.06538e-09	1.75584e-05	-1.34151	-1.06538e-09
58158628	chr8:58158628:A:G	1.40892e-08	-0.00477376	-1.55348	9.34125e-06	-0.42803	-1.54457
58158631	chr8:58158631:G:A	5.02776e-09	-1.04855	-1.54014	4.17324e-06	-1.25342	-1.52492
58158676	chr8:58158676:T:C	3.47276e-09	-1.41054	-1.54817	3.1415e-06	-1.51567	-1.54667
58158855	chr8:58158855:G:A	2.68339e-09	-1.75867	-1.45791	3.67278e-06	-1.49339	-1.4127
58158937	chr8:58158937:G:A	3.74147e-09	-1.30175	-1.58243	4.33326e-06	-1.1572	-1.58352
58159241	chr8:58159241:G:A	5.15427e-08	-3.2746e-10	-0.261249	4.72018e-05	-3.2746e-10	-0.352608
58159415	chr8:58159415:A:G	2.75797e-08	0.0341534	-0.920734	2.16429e-05	-0.159947	-0.972416
58159609	chr8:58159609:T:C	1.53926e-08	-3.2746e-10	-1.46977	1.5515e-05	-3.2746e-10	-1.46523
58159831	chr8:58159831:C:G	6.49986e-09	-1.32605	-1.00583	4.35957e-06	-1.73755	-0.997113
58160044	chr8:58160044:A:T	2.26754e-08	-3.2746e-10	-1.08238	2.5846e-05	-3.2746e-10	-0.954884
58160510	chr8:58160510:T:A	1.39345e-08	-3.2746e-10	-1.56929	1.38901e-05	-3.2746e-10	-1.57586
58160754	chr8:58160754:C:T	1.13686e-08	-1.77281	-1.06538e-09	1.11475e-05	-1.79582	-1.06538e-09
58161268	chr8:58161268:C:T	6.57903e-08	0.542442	-0.559628	6.39932e-05	0.448619	-0.496882
58161473	chr8:58161473:C:T	3.44994e-09	-1.7666	-1.1987	4.20899e-06	-1.5155	-1.25432
58161878	chr8:58161878:T:C	1.12173e-08	-1.7862	-1.06538e-09	1.10308e-05	-1.80635	-1.06538e-09
58162130	chr8:58162130:T:C	2.03366e-08	-3.2746e-10	-1.19124	2.25948e-05	-3.2746e-10	-1.08932
58162415	chr8:58162415:A:G	1.37106e-08	-3.2746e-10	-1.58549	1.37575e-05	-3.2746e-10	-1.58545
58162630	chr8:58162630:C:T	1.38158e-08	-3.2746e-10	-1.57785	1.38226e-05	-3.2746e-10	-1.58073
58162792	chr8:58162792:C:T	6.09793e-08	-3.2746e-10	-0.0931249	6.53591e-05	-3.2746e-10	-0.0271427
58162875	chr8:58162875:G:A	2.23505e-09	-1.81408	-1.58532	2.26162e-06	-1.81239	-1.57857
58162979	chr8:58162979:G:A	1.55649e-08	-3.2746e-10	-1.45864	1.58953e-05	-3.2746e-10	-1.44102
58163853	chr8:58163853:G:A	1.37867e-08	-3.2746e-10	-1.57995	1.37697e-05	-3.2746e-10	-1.58457
58164145	chr8:58164145:T:C	1.53056e-08	-3.2746e-10	-1.47544	1.47822e-05	-3.2746e-10	-1.51361
58164310	chr8:58164310:A:G	4.60584e-07	-3.2746e-10	1.92884	0.000439533	-3.2746e-10	1.87867
58164351	chr8:58164351:G:C	1.4052e-08	-3.2746e-10	-1.56089	1.4194e-05	-3.2746e-10	-1.55422
58165044	chr8:58165044:T:A	1.5838e-08	-3.2746e-10	-1.44125	1.60285e-05	-3.2746e-10	-1.43267
58165061	chr8:58165061:T:C	3.88752e-09	-1.80993	-1.03596	3.88851e-06	-1.78771	-1.06131
58165107	chr8:58165107:C:T	2.58216e-09	-1.79007	-1.46497	2.49557e-06	-1.77969	-1.51283
58165548	chr8:58165548:G:A	3.72288e-09	-1.48099	-1.40818	3.34972e-06	-1.69307	-1.30509
58165757	chr8:58165757:G:A	1.5713e-08	-3.2746e-10	-1.44917	1.65685e-05	-3.2746e-10	-1.39954
58165791	chr8:58165791:G:C	3.89088e-09	-1.78463	-1.06039	3.9213e-06	-1.74887	-1.09175
58166320	chr8:58166320:G:A	2.57206e-09	-1.80265	-1.4563	2.49246e-06	-1.79635	-1.49742
58166365	chr8:58166365:G:A	1.64149e-08	-3.2746e-10	-1.40547	1.75387e-05	-3.2746e-10	-1.34263
58166702	chr8:58166702:T:C	3.22037e-08	-3.2746e-10	-0.731578	2.90531e-05	-3.2746e-10	-0.837914
58167263	chr8:58167263:G:A	7.35122e-07	-3.2746e-10	2.39638	0.000730716	-3.2746e-10	2.38698
58167494	chr8:58167494:C:T	7.32571e-09	-0.926442	-1.28583	1.35513e-05	-0.347064	-1.25349
58167578	chr8:58167578:TCCA:T	1.6048e-08	-3.2746e-10	-1.42808	1.66702e-05	-3.2746e-10	-1.39342
58167753	chr8:58167753:T:C	2.48722e-09	-1.72883	-1.56366	2.6717e-06	-1.64821	-1.57611
58168481	chr8:58168481:T:G	2.16729e-07	-3.2746e-10	1.17499	0.000219687	-3.2746e-10	1.18516
58168693	chr8:58168693:G:A	1.37114e-08	-3.2746e-10	-1.58543	1.38248e-05	-3.2746e-10	-1.58058
58168842	chr8:58168842:A:G	9.69606e-08	-0.959309	1.32995	9.24265e-05	-1.08004	1.39941
58168992	chr8:58168992:C:T	3.37116e-09	-1.76986	-1.21854	6.33451e-06	-1.11576	-1.24527
58169126	chr8:58169126:C:G	1.97476e-07	-3.2746e-10	1.08196	0.000201028	-3.2746e-10	1.0964
58169171	chr8:58169171:C:A	8.77843e-08	-0.930545	1.20177	8.2298e-05	-1.03757	1.24087
58169493	chr8:58169493:G:C	2.17862e-07	-3.2746e-10	1.1802	0.000221811	-3.2746e-10	1.19478
58169630	chr8:58169630:G:A	2.00945e-08	-3.2746e-10	-1.20321	2.07372e-05	-3.2746e-10	-1.17511
58169988	chr8:58169988:G:C	1.18595e-07	-0.967259	1.53931	0.000118487	-1.08419	1.65196
58170063	chr8:58170063:G:T	2.57654e-09	-1.80725	-1.44996	4.47399e-06	-1.21102	-1.49773
58170100	chr8:58170100:TA:T	3.55812e-09	-1.65337	-1.28105	8.70158e-06	-0.840142	-1.20339
58170603	chr8:58170603:C:T	8.61488e-08	-0.959366	1.21178	8.09368e-05	-1.06476	1.25139
58171227	chr8:58171227:G:T	2.30512e-09	-1.80334	-1.56519	4.22999e-06	-1.18484	-1.58
58171384	chr8:58171384:C:T	1.48825e-08	-3.2746e-10	-1.50347	1.44572e-05	-3.2746e-10	-1.53584
58171687	chr8:58171687:C:T	2.78143e-09	-1.75777	-1.42292	3.33865e-06	-1.59612	-1.40535
58171782	chr8:58171782:G:A	1.85324e-07	-1.26927	2.28772	0.0002163	-1.25586	2.42549
58172316	chr8:58172316:A:T	2.53015e-09	-1.77256	-1.50282	5.19594e-06	-1.06046	-1.4987
58172545	chr8:58172545:A:G	2.52778e-09	-1.77643	-1.49988	5.16376e-06	-1.0656	-1.49978
58172616	chr8:58172616:GCTCCTGCTCCTGCTGCAGCTCCTTTGAA:G	1.04099e-07	-1.29438	1.73606	0.000122034	-1.28013	1.87739
58172768	chr8:58172768:C:T	1.35186e-07	-1.34039	2.04339	0.000159425	-1.32787	2.1924
58172892	chr8:58172892:C:T	2.36712e-09	-1.77665	-1.56533	2.4117e-06	-1.77918	-1.54753
58173255	chr8:58173255:T:G	2.52445e-09	-1.73053	-1.54711	2.84139e-06	-1.62297	-1.53977
58173260	chr8:58173260:C:T	1.85614e-08	-3.2746e-10	-1.28257	1.83704e-05	-3.2746e-10	-1.2963
58173268	chr8:58173268:C:G	1.45105e-08	-3.2746e-10	-1.52878	1.41379e-05	-3.2746e-10	-1.55818
58174412	chr8:58174412:A:G	5.66121e-09	-1.00782	-1.4622	3.69347e-06	-1.37499	-1.52549
58174474	chr8:58174474:T:C	1.81697e-08	-1.30391	-1.06538e-09	1.19443e-05	-1.72679	-1.06538e-09
58174498	chr8:58174498:C:T	7.60193e-09	-1.74443	-0.430832	1.62201e-05	-0.967084	-0.453704
58175237	chr8:58175237:T:G	2.02141e-07	-3.2746e-10	1.1053	0.000244012	-3.2746e-10	1.29018
58175443	chr8:58175443:A:G	2.27413e-09	-1.80082	-1.58124	2.3054e-06	-1.81464	-1.55714
58175554	chr8:58175554:G:A	3.79721e-09	-1.81244	-1.05695	4.44441e-06	-1.55088	-1.16452
58176097	chr8:58176097:T:C	1.38029e-07	-1.32947	2.05328	0.000162785	-1.31687	2.20226
58177862	chr8:58177862:G:A	1.42747e-08	-3.2746e-10	-1.54517	1.44618e-05	-3.2746e-10	-1.53553
58178040	chr8:58178040:A:G	1.03405e-07	0.434997	-1.06538e-09	3.14638e-05	-0.758201	-1.06538e-09
58178105	chr8:58178105:C:T	9.34504e-08	-1.3835	1.71728	0.000107557	-1.37108	1.84207
58178546	chr8:58178546:G:A	2.94711e-09	-1.58927	-1.53356	2.42198e-06	-1.78563	-1.53682
58178549	chr8:58178549:C:T	1.8e-08	-3.2746e-10	-1.31329	1.96259e-05	-3.2746e-10	-1.23019
58178716	chr8:58178716:G:A	3.18037e-09	-1.80783	-1.23883	3.37888e-06	-1.67409	-1.31541
58179152	chr8:58179152:G:T	2.77396e-09	-1.81529	-1.36809	3.22752e-06	-1.60231	-1.43302
58179846	chr8:58179846:A:T	1.82524e-08	-1.29936	-1.06538e-09	1.45411e-05	-1.53006	-1.06538e-09
58180151	chr8:58180151:T:G	2.57453e-09	-1.81123	-1.44677	3.66406e-06	-1.42613	-1.48234
58180212	chr8:58180212:A:G	1.40474e-08	-3.2746e-10	-1.56122	1.41312e-05	-3.2746e-10	-1.55865
58180405	chr8:58180405:T:G	2.3966e-09	-1.75961	-1.57	4.55102e-06	-1.10721	-1.58448
58180829	chr8:58180829:G:A	5.47633e-09	-1.80769	-0.69553	9.40585e-06	-1.25505	-0.710662
58180914	chr8:58180914:C:T	1.10608e-08	-1.80025	-1.06538e-09	1.18314e-05	-1.73628	-1.06538e-09
58181833	chr8:58181833:A:T	2.40918e-09	-1.78668	-1.53769	2.49267e-06	-1.79292	-1.50077
58182370	chr8:58182370:C:T	2.43928e-09	-1.7551	-1.55686	4.66377e-06	-1.08783	-1.57938
58182547	chr8:58182547:C:T	2.99652e-09	-1.81522	-1.29099	3.5196e-06	-1.59016	-1.35853
58182671	chr8:58182671:C:T	3.10323e-09	-1.81528	-1.25593	3.56224e-06	-1.60088	-1.33577
58183429	chr8:58183429:A:G	2.78593e-09	-1.59482	-1.58425	4.05121e-06	-1.22572	-1.5823
58183954	chr8:58183954:A:G	4.63304e-09	-1.17055	-1.4999	3.29003e-06	-1.54661	-1.46953
58183975	chr8:58183975:G:T	4.64805e-09	-1.16052	-1.50669	3.28568e-06	-1.54031	-1.47716
58183986	chr8:58183986:G:A	6.02591e-08	-0.105005	-1.06538e-09	2.48041e-05	-0.996031	-1.06538e-09
58184069	chr8:58184069:G:A	1.44393e-08	-3.2746e-10	-1.5337	1.47048e-05	-3.2746e-10	-1.51887
58184089	chr8:58184089:C:T	4.85861e-09	-1.11439	-1.50852	3.37696e-06	-1.51015	-1.47991
58184111	chr8:58184111:G:T	2.54299e-09	-1.75071	-1.5196	2.40707e-06	-1.78425	-1.54438
58184174	chr8:58184174:T:A	2.26173e-09	-1.81014	-1.5774	2.32488e-06	-1.81453	-1.54885
58184305	chr8:58184305:T:C	4.67335e-09	-1.60836	-1.05342	4.06308e-06	-1.76444	-1.04066
58184581	chr8:58184581:G:A	5.1562e-09	-1.45654	-1.10692	4.18431e-06	-1.67776	-1.09794
58184641	chr8:58184641:C:T	4.81701e-09	-1.59939	-1.03212	4.15576e-06	-1.75901	-1.02353
58184678	chr8:58184678:G:A	3.00709e-09	-1.66064	-1.44205	2.99875e-06	-1.73185	-1.37699
58185157	chr8:58185157:T:C	6.57167e-09	-1.73876	-0.582126	5.90779e-06	-1.80578	-0.624992
58185277	chr8:58185277:A:G	3.29217e-09	-1.81507	-1.19705	3.06693e-06	-1.80849	-1.27787
58185546	chr8:58185546:T:C	3.06828e-09	-1.81522	-1.26732	2.9283e-06	-1.81185	-1.32077
58186580	chr8:58186580:C:G	1.39156e-08	-3.2746e-10	-1.57065	1.41135e-05	-3.2746e-10	-1.55991
58186736	chr8:58186736:C:A	1.39767e-08	-3.2746e-10	-1.56627	1.42896e-05	-3.2746e-10	-1.54751
58186946	chr8:58186946:C:T	3.43938e-09	-1.7037	-1.26466	4.42966e-06	-1.4149	-1.30382
58187183	chr8:58187183:G:C	1.37176e-08	-3.2746e-10	-1.58498	1.37739e-05	-3.2746e-10	-1.58426
58188233	chr8:58188233:A:C	2.71771e-09	-1.80266	-1.40121	2.59374e-06	-1.81344	-1.4405
58188360	chr8:58188360:CTG:C	1.39252e-08	-3.2746e-10	-1.56996	1.40229e-05	-3.2746e-10	-1.56635
58188613	chr8:58188613:T:C	4.60105e-08	-0.37479	-1.06538e-09	2.70976e-05	-0.907593	-1.06538e-09
58188932	chr8:58188932:G:A	2.3625e-09	-1.80909	-1.53485	2.30896e-06	-1.81086	-1.55938
58189196	chr8:58189196:A:G	1.56528e-08	-3.2746e-10	-1.45301	1.56965e-05	-3.2746e-10	-1.4536
58190172	chr8:58190172:T:C	1.4002e-08	-3.2746e-10	-1.56446	1.38988e-05	-3.2746e-10	-1.57524
58190196	chr8:58190196:G:A	1.56067e-08	-3.2746e-10	-1.45596	1.58821e-05	-3.2746e-10	-1.44185
58190219	chr8:58190219:C:T	2.37096e-09	-1.80003	-1.54034	2.44341e-06	-1.75058	-1.56307
58190437	chr8:58190437:G:A	1.06965e-08	-0.899973	-0.933766	6.67592e-06	-1.50986	-0.798671
58190631	chr8:58190631:G:A	1.56449e-08	-3.2746e-10	-1.45351	1.56739e-05	-3.2746e-10	-1.45504
58190853	chr8:58190853:G:A	2.46698e-09	-1.80726	-1.49341	2.98234e-06	-1.65833	-1.456
58190871	chr8:58190871:G:A	2.76421e-09	-1.76586	-1.42104	2.86703e-06	-1.70629	-1.44748
58190994	chr8:58190994:T:C	2.74286e-08	-3.2746e-10	-0.892073	3.08634e-05	-3.2746e-10	-0.777469
58191342	chr8:58191342:A:G	3.87914e-08	-3.2746e-10	-0.545459	3.52368e-05	-3.2746e-10	-0.644948
58191542	chr8:58191542:G:A	3.6984e-09	-1.807	-1.08876	4.1634e-06	-1.67811	-1.10259
58191684	chr8:58191684:G:A	1.40752e-08	-3.2746e-10	-1.55924	1.402e-05	-3.2746e-10	-1.56655
58191721	chr8:58191721:G:A	2.567e-09	-1.78177	-1.47915	2.41599e-06	-1.79663	-1.5283
58192240	chr8:58192240:A:C	1.59485e-08	-1.43429	-1.06538e-09	1.19187e-05	-1.72893	-1.06538e-09
58192546	chr8:58192546:G:A	2.66874e-09	-1.76778	-1.45427	2.48654e-06	-1.78614	-1.51001
58192936	chr8:58192936:C:T	3.04003e-09	-1.76158	-1.33022	3.13171e-06	-1.70211	-1.36335
58193026	chr8:58193026:C:T	4.98126e-09	-1.79708	-0.8009	6.07106e-06	-1.63013	-0.773376
58193282	chr8:58193282:C:T	5.06719e-09	-1.8029	-0.777967	6.1081e-06	-1.64738	-0.750047
58193433	chr8:58193433:C:T	3.54836e-09	-1.79008	-1.1471	4.28427e-06	-1.62797	-1.12412
58193749	chr8:58193749:T:C	3.1447e-09	-1.71582	-1.34212	3.31255e-06	-1.63409	-1.37523
58193952	chr8:58193952:G:A	3.03025e-09	-1.73945	-1.35556	3.16798e-06	-1.66823	-1.38571
58193966	chr8:58193966:G:A	2.65423e-09	-1.74288	-1.48463	2.48369e-06	-1.76486	-1.53244
58194187	chr8:58194187:A:C	3.02315e-09	-1.7346	-1.36276	3.16315e-06	-1.66122	-1.39425
58194456	chr8:58194456:A:G	3.59386e-09	-1.44696	-1.47747	2.53896e-06	-1.81524	-1.46004
58194470	chr8:58194470:C:T	3.01401e-09	-1.75176	-1.34862	3.13078e-06	-1.6855	-1.38026
58194729	chr8:58194729:A:G	4.95803e-09	-1.80545	-0.797203	5.92941e-06	-1.65729	-0.769823
58194991	chr8:58194991:A:G	3.12467e-09	-1.73935	-1.32498	3.24163e-06	-1.6682	-1.36277
58195525	chr8:58195525:T:A	1.33533e-08	-1.6119	-1.06538e-09	1.57243e-05	-1.45183	-1.06538e-09
58195578	chr8:58195578:A:G	1.10454e-08	-1.80164	-1.06538e-09	1.28328e-05	-1.65504	-1.06538e-09
58195600	chr8:58195600:C:T	1.39835e-08	-3.2746e-10	-1.56578	1.39414e-05	-3.2746e-10	-1.57218
58195641	chr8:58195641:T:A	1.5632e-08	-3.2746e-10	-1.45434	1.57071e-05	-3.2746e-10	-1.45293
58195792	chr8:58195792:C:T	2.59513e-09	-1.74801	-1.50201	2.4436e-06	-1.76878	-1.54479
58196022	chr8:58196022:AG:A	2.39668e-09	-1.81051	-1.51906	2.83348e-06	-1.6776	-1.48794
58196025	chr8:58196025:AG:A	2.4047e-09	-1.81038	-1.51586	2.84667e-06	-1.67692	-1.48397
58196254	chr8:58196254:G:T	1.78303e-08	-1.32276	-1.06538e-09	2.11394e-05	-1.1559	-1.06538e-09
58196444	chr8:58196444:G:A	2.488e-09	-1.80895	-1.48323	2.98217e-06	-1.66947	-1.44492
58197000	chr8:58197000:A:G	2.9332e-08	-3.2746e-10	-0.82498	3.46763e-05	-3.2746e-10	-0.660983
58197391	chr8:58197391:T:A	2.76911e-08	-3.2746e-10	-0.882549	3.25039e-05	-3.2746e-10	-0.725679
58197482	chr8:58197482:C:T	1.07663e-08	-1.81417	-0.0130639	1.18333e-05	-1.80488	0.0687516
58197782	chr8:58197782:G:A	7.1062e-08	1.05874	-0.998843	2.81429e-05	-0.0275863	-0.842159
58197867	chr8:58197867:C:T	3.06299e-09	-1.80756	-1.27671	4.07397e-06	-1.49055	-1.31187
58198182	chr8:58198182:T:C	3.7508e-08	-3.2746e-10	-0.579106	3.6461e-05	-3.2746e-10	-0.610798
58198684	chr8:58198684:C:A	1.44399e-08	-3.2746e-10	-1.53367	1.48358e-05	-3.2746e-10	-1.50999
58199096	chr8:58199096:C:G	1.92578e-07	1.73236	-0.675511	6.64498e-05	0.499656	-0.510249
58199130	chr8:58199130:A:G	3.32247e-09	-1.74623	-1.25672	4.58262e-06	-1.39756	-1.28721
58199269	chr8:58199269:G:A	3.17068e-08	-3.2746e-10	-0.747127	3.21643e-05	-3.2746e-10	-0.736182
58199693	chr8:58199693:T:C	3.18552e-09	-1.80857	-1.23647	3.39408e-06	-1.75965	-1.22535
58199829	chr8:58199829:CT:C	3.17983e-09	-1.8102	-1.23663	4.13901e-06	-1.51201	-1.27457
58199856	chr8:58199856:C:T	3.12383e-09	-1.81109	-1.25351	4.04606e-06	-1.51914	-1.29016
58200051	chr8:58200051:G:A	3.15347e-09	-1.81036	-1.2448	3.38219e-06	-1.75441	-1.2341
58200384	chr8:58200384:C:T	3.21298e-09	-1.80845	-1.22801	4.22508e-06	-1.49918	-1.26682
58200627	chr8:58200627:C:T	4.15407e-09	-1.788	-0.991574	5.16007e-06	-1.60994	-0.956144
58200630	chr8:58200630:A:G	1.50311e-08	-3.2746e-10	-1.49354	1.56288e-05	-3.2746e-10	-1.45792
58200917	chr8:58200917:A:G	3.23924e-09	-1.73613	-1.29219	4.53734e-06	-1.37213	-1.32256
58201123	chr8:58201123:C:T	1.21042e-08	-1.7101	-1.06538e-09	1.57326e-05	-1.4513	-1.06538e-09
58201422	chr8:58201422:G:A	4.46813e-09	-1.58785	-1.11884	4.33475e-06	-1.73504	-1.00533
58201668	chr8:58201668:T:G	1.53559e-08	-3.2746e-10	-1.47216	1.60075e-05	-3.2746e-10	-1.43398
58201742	chr8:58201742:T:C	3.18668e-09	-1.77056	-1.27412	4.05825e-06	-1.56318	-1.24311
58201813	chr8:58201813:C:T	4.37151e-08	-0.425965	-1.06538e-09	2.52332e-05	-0.978881	-1.06538e-09
58202175	chr8:58202175:G:A	2.17381e-08	-3.2746e-10	-1.12459	2.19842e-05	-3.2746e-10	-1.11671
58202571	chr8:58202571:G:T	2.73028e-09	-1.81506	-1.38419	3.33841e-06	-1.5979	-1.40364
58203673	chr8:58203673:C:T	3.30749e-09	-1.80073	-1.20674	4.10186e-06	-1.61916	-1.17644
58204257	chr8:58204257:T:A	2.32044e-08	-3.2746e-10	-1.05932	2.20322e-05	-3.2746e-10	-1.11453
58204316	chr8:58204316:A:G	3.22953e-09	-1.77965	-1.25167	3.6573e-06	-1.56007	-1.35025
58204334	chr8:58204334:T:C	2.52991e-09	-1.80414	-1.47133	2.86781e-06	-1.6355	-1.51799
58204553	chr8:58204553:G:A	2.52607e-09	-1.8005	-1.47649	2.89252e-06	-1.62201	-1.52291
58204947	chr8:58204947:T:C	1.54392e-08	-0.899283	-0.567464	1.48807e-05	-1.10774	-0.399237
58204961	chr8:58204961:C:T	3.09096e-09	-1.75879	-1.31639	3.65973e-06	-1.50874	-1.40091
58205082	chr8:58205082:C:T	3.41801e-09	-1.67812	-1.29648	3.89394e-06	-1.46544	-1.38218
58205202	chr8:58205202:A:G	2.63631e-09	-1.73662	-1.49766	3.03493e-06	-1.56182	-1.53503
58205217	chr8:58205217:T:C	2.70989e-09	-1.7139	-1.49286	3.16884e-06	-1.52243	-1.53124
58205254	chr8:58205254:G:A	1.09975e-08	-1.80599	-1.06538e-09	1.2426e-05	-1.68725	-1.06538e-09
58205687	chr8:58205687:T:C	3.71566e-09	-1.78468	-1.10643	4.11263e-06	-1.57251	-1.22046
58205774	chr8:58205774:A:G	2.33775e-08	-3.2746e-10	-1.05188	2.21899e-05	-3.2746e-10	-1.1074
58205794	chr8:58205794:T:C	3.39029e-09	-1.77064	-1.2121	3.87109e-06	-1.53549	-1.31802
58205849	chr8:58205849:T:C	3.5964e-09	-1.46155	-1.46217	2.74805e-06	-1.80777	-1.38838
58206108	chr8:58206108:T:C	2.60072e-09	-1.80551	-1.44236	2.91753e-06	-1.64007	-1.49623
58206168	chr8:58206168:T:C	4.58035e-08	-3.2746e-10	-0.379299	4.28426e-05	-3.2746e-10	-0.449506
58206227	chr8:58206227:T:C	2.6781e-09	-1.80696	-1.41159	2.9771e-06	-1.64656	-1.46953
58206291	chr8:58206291:A:T	2.60083e-09	-1.80443	-1.4434	2.92773e-06	-1.63585	-1.49696
58206638	chr8:58206638:GA:G	1.18084e-08	-1.81497	0.0801248	1.27244e-05	-1.81276	0.149242
58206938	chr8:58206938:A:G	2.59625e-09	-1.805	-1.44459	2.91571e-06	-1.63895	-1.49798
58206999	chr8:58206999:C:T	4.09398e-09	-1.73985	-1.0543	3.99493e-06	-1.81507	-1.00695
58207558	chr8:58207558:T:C	1.4049e-08	-3.2746e-10	-1.56111	1.40066e-05	-3.2746e-10	-1.56751
58207865	chr8:58207865:G:A	2.62041e-09	-1.80157	-1.43876	2.57501e-06	-1.81428	-1.4469
58208129	chr8:58208129:T:A	2.56871e-09	-1.80814	-1.45212	2.85852e-06	-1.65281	-1.50392
58208251	chr8:58208251:T:C	3.61619e-09	-1.44854	-1.4697	2.7104e-06	-1.80947	-1.40047
58208518	chr8:58208518:C:T	8.32291e-08	0.779912	-0.561974	3.65788e-05	-0.248303	-0.359269
58208563	chr8:58208563:A:G	3.424e-09	-1.7802	-1.19265	3.83861e-06	-1.56041	-1.30152
58209283	chr8:58209283:G:A	7.08526e-09	-1.81352	-0.432117	7.8999e-06	-1.81473	-0.32546
58209503	chr8:58209503:G:A	3.90775e-09	-1.46122	-1.37947	3.0384e-06	-1.80798	-1.28773
58209802	chr8:58209802:G:T	3.78661e-09	-1.71251	-1.15967	3.47811e-06	-1.79161	-1.16894
58209915	chr8:58209915:G:T	2.7632e-08	-3.2746e-10	-0.884683	3.21256e-05	-3.2746e-10	-0.737387
58209954	chr8:58209954:C:T	6.90976e-09	-1.81411	-0.456615	7.70187e-06	-1.8143	-0.351274
58210752	chr8:58210752:G:A	3.65663e-09	-1.4905	-1.41661	2.92161e-06	-1.80274	-1.33216
58210966	chr8:58210966:C:A	3.03937e-09	-1.50836	-1.58365	2.32159e-06	-1.80197	-1.56281
58211210	chr8:58211210:C:T	3.84509e-09	-1.55874	-1.29812	3.07183e-06	-1.81439	-1.27038
58211604	chr8:58211604:G:A	1.09779e-08	-1.80777	-1.06538e-09	1.29161e-05	-1.64857	-1.06538e-09
58211727	chr8:58211727:G:A	3.41592e-09	-1.78183	-1.19338	3.81549e-06	-1.56608	-1.3019
58211920	chr8:58211920:TATACCAGACTGCATCCTACCCTGCAATCAGGCAGAGGCAGCAACAA:T	1.50733e-08	-0.983706	-0.507031	1.475e-05	-1.18558	-0.330219
58212168	chr8:58212168:G:A	2.21242e-08	-3.2746e-10	-1.10699	2.10205e-05	-3.2746e-10	-1.16154
58212483	chr8:58212483:C:A	1.16676e-08	-1.74684	-1.06538e-09	1.1832e-05	-1.73623	-1.06538e-09
58212674	chr8:58212674:A:G	2.486e-09	-1.72057	-1.57241	2.35524e-06	-1.81218	-1.53822
58213502	chr8:58213502:T:C	1.14947e-08	-1.81391	0.0521432	1.23596e-05	-1.81433	0.121724
58213523	chr8:58213523:T:C	3.26793e-09	-1.45966	-1.55984	2.84446e-06	-1.60903	-1.55263
58213671	chr8:58213671:G:C	1.37401e-08	-3.2746e-10	-1.58334	1.38104e-05	-3.2746e-10	-1.58162
58213947	chr8:58213947:C:T	3.15704e-09	-1.60277	-1.45125	2.58269e-06	-1.80881	-1.4494
58214227	chr8:58214227:T:C	2.48989e-09	-1.7301	-1.56132	2.4047e-06	-1.81009	-1.51952
58214381	chr8:58214381:G:A	3.1078e-09	-1.61218	-1.45757	2.57076e-06	-1.80698	-1.45586
58214748	chr8:58214748:C:G	1.87391e-08	-3.2746e-10	-1.27304	1.90879e-05	-3.2746e-10	-1.25798
58214790	chr8:58214790:C:T	1.44709e-08	-3.2746e-10	-1.53152	1.48581e-05	-3.2746e-10	-1.50849
58214967	chr8:58214967:A:G	1.42713e-08	-3.2746e-10	-1.54541	1.44128e-05	-3.2746e-10	-1.53892
58215318	chr8:58215318:C:T	1.52638e-08	-3.2746e-10	-1.47817	1.55658e-05	-3.2746e-10	-1.46196
58216151	chr8:58216151:A:G	4.58035e-08	-3.2746e-10	-0.379299	4.28426e-05	-3.2746e-10	-0.449506
58216337	chr8:58216337:G:A	3.01006e-09	-1.59861	-1.50309	2.44791e-06	-1.80954	-1.50226
58216480	chr8:58216480:G:A	1.60027e-08	-1.4309	-1.06538e-09	1.19785e-05	-1.72392	-1.06538e-09
58216541	chr8:58216541:T:A	2.21557e-08	-3.2746e-10	-1.10556	2.10493e-05	-3.2746e-10	-1.16017
58216705	chr8:58216705:T:TAA	2.47006e-09	-1.72718	-1.57223	2.3593e-06	-1.81078	-1.5379
58217246	chr8:58217246:G:A	3.34024e-09	-1.77533	-1.22229	3.7857e-06	-1.54847	-1.32734
58218278	chr8:58218278:C:A	2.47557e-09	-1.71505	-1.58214	2.30185e-06	-1.81306	-1.56027
58218302	chr8:58218302:A:G	2.42223e-09	-1.73399	-1.58499	2.26833e-06	-1.8092	-1.57879
58218310	chr8:58218310:G:A	3.18036e-09	-1.59266	-1.454	2.57469e-06	-1.81035	-1.45096
58218430	chr8:58218430:T:C	3.29478e-09	-1.51049	-1.50083	2.63583e-06	-1.79846	-1.43938
58218519	chr8:58218519:C:T	1.8821e-08	-3.2746e-10	-1.26869	1.80004e-05	-3.2746e-10	-1.31665
58218573	chr8:58218573:G:A	3.25097e-09	-1.77676	-1.24795	3.68805e-06	-1.55577	-1.34618
58218675	chr8:58218675:G:A	4.61906e-08	-0.212822	-0.15806	3.8008e-05	-0.513363	-0.0558812
58218782	chr8:58218782:C:T	3.94182e-08	-0.313821	-0.215611	3.27227e-05	-0.605298	-0.113673
58219819	chr8:58219819:T:C	3.11954e-09	-1.80337	-1.2626	3.47131e-06	-1.6097	-1.35281
58219836	chr8:58219836:TG:T	3.97589e-09	-1.64998	-1.17343	3.4228e-06	-1.79909	-1.17749
58219892	chr8:58219892:T:C	2.20346e-08	-3.2746e-10	-1.11104	2.09244e-05	-3.2746e-10	-1.16612
58219986	chr8:58219986:C:T	3.11978e-09	-1.81299	-1.25291	3.21894e-06	-1.68924	-1.34875
58220277	chr8:58220277:C:T	2.48533e-09	-1.80062	-1.49263	2.44966e-06	-1.81497	-1.49612
58220299	chr8:58220299:C:T	1.161e-08	-1.7518	-1.06538e-09	1.19042e-05	-1.73015	-1.06538e-09
58220305	chr8:58220305:G:A	2.39543e-09	-1.7448	-1.58529	2.29484e-06	-1.80506	-1.57132
58220661	chr8:58220661:A:G	2.4281e-09	-1.73111	-1.58544	2.28178e-06	-1.80948	-1.57261
58220754	chr8:58220754:C:T	2.39432e-09	-1.74504	-1.58552	2.28381e-06	-1.80496	-1.57623
58220914	chr8:58220914:A:G	2.11748e-08	-3.2746e-10	-1.15085	2.14833e-05	-3.2746e-10	-1.13976
58220930	chr8:58220930:G:C	2.63779e-08	-3.2746e-10	-0.931134	2.5237e-05	-3.2746e-10	-0.97873
58221270	chr8:58221270:A:T	4.54783e-08	-3.2746e-10	-0.386423	4.24897e-05	-3.2746e-10	-0.457778
58221454	chr8:58221454:T:C	1.43088e-08	-3.2746e-10	-1.54278	1.42342e-05	-3.2746e-10	-1.55139
58221474	chr8:58221474:C:G	3.96962e-09	-1.81406	-1.01093	4.39134e-06	-1.80368	-0.923728
58221844	chr8:58221844:T:C	5.00249e-08	-3.2746e-10	-0.291138	4.66077e-05	-3.2746e-10	-0.365275
58222174	chr8:58222174:A:T	2.18158e-08	-3.2746e-10	-1.12102	1.97411e-05	-3.2746e-10	-1.22434
58222188	chr8:58222188:G:A	1.11704e-08	-1.8152	0.0248117	1.19252e-05	-1.80778	0.0793949
58222333	chr8:58222333:G:A	4.55707e-08	-3.2746e-10	-0.384395	4.25751e-05	-3.2746e-10	-0.45577
58222472	chr8:58222472:G:T	2.18158e-08	-3.2746e-10	-1.12102	1.97411e-05	-3.2746e-10	-1.22434
58222529	chr8:58222529:G:A	3.45811e-09	-1.471	-1.49194	3.07117e-06	-1.60537	-1.47961
58222578	chr8:58222578:G:A	5.46187e-09	-1.42193	-1.08394	4.66933e-06	-1.69893	-0.967098
58223170	chr8:58223170:A:G	3.22903e-09	-1.79179	-1.23968	3.58992e-06	-1.59283	-1.33608
58223235	chr8:58223235:G:A	3.31301e-09	-1.78566	-1.22014	3.71968e-06	-1.57496	-1.31844
58223349	chr8:58223349:T:C	2.1082e-08	-3.2746e-10	-1.15524	2.12283e-05	-3.2746e-10	-1.1517
58224044	chr8:58224044:A:G	1.46373e-08	-3.2746e-10	-1.52009	1.46912e-05	-3.2746e-10	-1.51979
58224279	chr8:58224279:A:C	2.96479e-09	-1.80313	-1.31373	3.26669e-06	-1.63061	-1.39265
58224298	chr8:58224298:A:C	3.0349e-09	-1.80143	-1.29206	3.34821e-06	-1.6242	-1.37441
58224962	chr8:58224962:C:A	1.37605e-08	-3.2746e-10	-1.58186	1.38442e-05	-3.2746e-10	-1.57917
58225107	chr8:58225107:G:C	3.21622e-09	-1.78268	-1.25277	3.65306e-06	-1.5666	-1.34487
58225266	chr8:58225266:T:C	2.39865e-08	-0.906928	-0.119241	2.05149e-05	-1.15409	-0.0318027
58225771	chr8:58225771:C:T	3.22914e-09	-1.78666	-1.24479	3.62566e-06	-1.57774	-1.34126
58225805	chr8:58225805:C:A	3.21006e-09	-1.67777	-1.3596	2.94858e-06	-1.78809	-1.33762
58225997	chr8:58225997:T:G	5.01952e-09	-1.73435	-0.855973	4.96867e-06	-1.75023	-0.85366
58226756	chr8:58226756:G:C	1.20019e-08	-1.34431	-0.374284	1.20855e-05	-1.52047	-0.194567
58226767	chr8:58226767:A:T	3.46169e-09	-1.8116	-1.15031	3.78815e-06	-1.79571	-1.07945
58226958	chr8:58226958:T:C	2.87826e-08	-3.2746e-10	-0.843889	3.40775e-05	-3.2746e-10	-0.678401
58227155	chr8:58227155:T:C	2.8213e-08	-1.22278	0.358907	1.73608e-05	-1.76458	0.411749
58227503	chr8:58227503:T:C	4.38221e-09	-1.61224	-1.11387	4.27392e-06	-1.75972	-0.994791
58227505	chr8:58227505:A:G	3.15322e-09	-1.79871	-1.25653	3.45405e-06	-1.61548	-1.35201
58227685	chr8:58227685:C:T	3.41662e-09	-1.7905	-1.18451	3.77238e-06	-1.58833	-1.291
58227865	chr8:58227865:CAT:C	1.82806e-08	-1.29782	-1.06538e-09	1.18063e-05	-1.73841	-1.06538e-09
58227909	chr8:58227909:C:T	3.47498e-09	-1.81246	-1.14562	4.01428e-06	-1.68241	-1.13477
58228831	chr8:58228831:G:A	4.92846e-09	-1.74336	-0.865268	4.96468e-06	-1.74182	-0.862867
58229160	chr8:58229160:T:A	4.00235e-09	-1.66189	-1.15489	4.23776e-06	-1.72908	-1.03393
58230076	chr8:58230076:G:A	2.20333e-08	-3.2746e-10	-1.1111	2.00102e-05	-3.2746e-10	-1.2108
58230274	chr8:58230274:G:A	8.9161e-09	-1.81011	-0.205693	9.61884e-06	-1.79067	-0.152647
58230290	chr8:58230290:G:A	2.69557e-08	-1.25159	0.342129	1.69244e-05	-1.77265	0.394365
58230383	chr8:58230383:A:G	3.12273e-09	-1.79695	-1.268	3.44463e-06	-1.60849	-1.36173
58230902	chr8:58230902:A:G	4.2798e-09	-1.63753	-1.11222	4.34313e-06	-1.7449	-0.993544
58231062	chr8:58231062:C:T	3.0791e-09	-1.79486	-1.28416	3.42521e-06	-1.60066	-1.37522
58231618	chr8:58231618:G:T	4.29874e-09	-1.63052	-1.11481	4.28847e-06	-1.74883	-1.00228
58231793	chr8:58231793:A:C	3.03652e-09	-1.80043	-1.29252	3.33777e-06	-1.61938	-1.38236
58231871	chr8:58231871:T:G	3.94508e-08	-3.2746e-10	-0.528604	3.68973e-05	-3.2746e-10	-0.598902
58231910	chr8:58231910:C:T	3.96503e-09	-1.62642	-1.19973	3.92162e-06	-1.75137	-1.08916
58233407	chr8:58233407:T:C	3.41253e-09	-1.66149	-1.31471	3.07465e-06	-1.79492	-1.28893
58233572	chr8:58233572:A:C	1.18441e-08	-1.73183	-1.06538e-09	1.26256e-05	-1.67131	-1.06538e-09
58234123	chr8:58234123:G:A	6.56085e-09	-1.76705	-0.555488	1.03046e-05	-1.40005	-0.474407
58234630	chr8:58234630:G:C	8.87102e-09	-1.33276	-0.688105	5.25908e-06	-1.81526	-0.731824
58235224	chr8:58235224:G:A	1.58196e-08	-3.2746e-10	-1.44241	1.69265e-05	-3.2746e-10	-1.37816
58235670	chr8:58235670:T:A	4.53531e-09	-1.66455	-1.02722	4.19243e-06	-1.70457	-1.06919
58235697	chr8:58235697:T:C	2.80158e-09	-1.78813	-1.38534	3.2989e-06	-1.6448	-1.36865
58235702	chr8:58235702:T:C	1.76033e-08	-3.2746e-10	-1.33557	1.85516e-05	-3.2746e-10	-1.28648
58235946	chr8:58235946:G:A	8.70045e-09	-0.478312	-1.56197	3.66758e-06	-1.3371	-1.57041
58236145	chr8:58236145:T:G	9.97134e-09	-1.23093	-0.673014	9.17139e-06	-1.42012	-0.570829
58236358	chr8:58236358:C:T	2.7825e-09	-1.6077	-1.57261	3.78647e-06	-1.30094	-1.57466
58236554	chr8:58236554:G:A	1.97495e-08	-3.2746e-10	-1.22053	2.09477e-05	-3.2746e-10	-1.16501
58236603	chr8:58236603:A:C	1.93395e-08	-3.2746e-10	-1.24151	2.04808e-05	-3.2746e-10	-1.18755
58236698	chr8:58236698:T:C	1.93532e-08	-3.2746e-10	-1.2408	2.04801e-05	-3.2746e-10	-1.18759
58236730	chr8:58236730:TGC:T	1.64943e-08	-3.2746e-10	-1.40064	1.63545e-05	-3.2746e-10	-1.41254
58236896	chr8:58236896:T:C	1.37276e-08	-3.2746e-10	-1.58425	1.37562e-05	-3.2746e-10	-1.58555
58237322	chr8:58237322:T:G	3.74106e-09	-1.81527	-1.06902	6.14803e-06	-1.31897	-1.07194
58237324	chr8:58237324:TA:T	2.69198e-09	-1.80329	-1.41009	2.77346e-06	-1.75588	-1.43106
58237587	chr8:58237587:A:G	2.86675e-08	-3.2746e-10	-0.847895	3.08989e-05	-3.2746e-10	-0.776318
58238353	chr8:58238353:C:T	5.53678e-09	-0.942954	-1.54929	3.72136e-06	-1.33739	-1.55556
58238426	chr8:58238426:A:G	2.85358e-09	-1.7819	-1.37318	4.306e-06	-1.33967	-1.40736
58239492	chr8:58239492:C:T	1.45125e-08	-3.2746e-10	-1.52865	1.4614e-05	-3.2746e-10	-1.52506
58239860	chr8:58239860:C:A	1.11964e-08	-1.78807	-1.06538e-09	1.43052e-05	-1.54641	-1.06538e-09
58239910	chr8:58239910:T:C	4.23586e-09	-1.81059	-0.949484	7.12105e-06	-1.3284	-0.915586
58240210	chr8:58240210:A:G	1.18334e-08	-1.80724	0.0745132	1.30618e-05	-1.77905	0.141703
58240651	chr8:58240651:T:C	1.39567e-08	-3.2746e-10	-1.5677	1.40397e-05	-3.2746e-10	-1.56515
58241233	chr8:58241233:CT:C	2.4087e-08	-3.2746e-10	-1.02199	2.26989e-05	-3.2746e-10	-1.08472
58241517	chr8:58241517:T:C	4.89674e-09	-1.06846	-1.54663	4.19098e-06	-1.22014	-1.55397
58241913	chr8:58241913:T:C	1.39597e-08	-3.2746e-10	-1.56748	1.40495e-05	-3.2746e-10	-1.56445
58241930	chr8:58241930:T:C	3.15055e-09	-1.65754	-1.39855	3.58917e-06	-1.54851	-1.38061
58241938	chr8:58241938:G:T	2.33075e-08	0.323946	-1.37883	1.80435e-05	0.020832	-1.33509
58241939	chr8:58241939:T:C	1.53143e-08	-1.47488	-1.06538e-09	1.10272e-05	-1.80668	-1.06538e-09
58241949	chr8:58241949:A:G	2.45432e-08	0.381628	-1.38485	1.88975e-05	0.0743666	-1.34238
58242253	chr8:58242253:G:A	2.29056e-08	0.306871	-1.37915	1.77439e-05	0.00505284	-1.33605
58242428	chr8:58242428:T:C	1.89657e-08	-3.2746e-10	-1.26103	1.9746e-05	-3.2746e-10	-1.22409
58243624	chr8:58243624:G:T	3.41357e-08	-3.2746e-10	-0.673314	3.8687e-05	-3.2746e-10	-0.551537
58243701	chr8:58243701:G:GA	2.37263e-09	-1.78042	-1.55924	2.74319e-06	-1.66503	-1.53289
58243844	chr8:58243844:G:C	1.6338e-08	-3.2746e-10	-1.41017	1.64461e-05	-3.2746e-10	-1.40695
58243852	chr8:58243852:A:C	3.57644e-09	-1.78306	-1.14623	3.83305e-06	-1.7124	-1.15098
58244070	chr8:58244070:G:A	1.6792e-08	-3.2746e-10	-1.38275	1.72179e-05	-3.2746e-10	-1.36109
58244325	chr8:58244325:T:C	4.71127e-09	-1.08301	-1.57069	4.17662e-06	-1.20272	-1.57482
58244356	chr8:58244356:C:T	1.8251e-08	-3.2746e-10	-1.29944	1.85013e-05	-3.2746e-10	-1.2892
58244539	chr8:58244539:C:G	3.50559e-08	-3.2746e-10	-0.646714	3.24427e-05	-3.2746e-10	-0.727565
58244795	chr8:58244795:A:G	6.55679e-08	-3.2746e-10	-0.0205718	7.94165e-05	-3.2746e-10	0.167666
58244989	chr8:58244989:T:A	1.70834e-08	-3.2746e-10	-1.36555	1.78257e-05	-3.2746e-10	-1.3264
58245379	chr8:58245379:T:G	1.70254e-08	0.0871452	-1.4561	1.34363e-05	-0.118207	-1.49087
58245585	chr8:58245585:T:A	1.99149e-08	-3.2746e-10	-1.21219	2.06317e-05	-3.2746e-10	-1.18021
58245783	chr8:58245783:A:G	1.82507e-08	-3.2746e-10	-1.29945	1.85005e-05	-3.2746e-10	-1.28924
58245806	chr8:58245806:C:T	1.82415e-08	-3.2746e-10	-1.29996	1.84908e-05	-3.2746e-10	-1.28977
58246047	chr8:58246047:A:G	1.8251e-08	-3.2746e-10	-1.29944	1.85013e-05	-3.2746e-10	-1.2892
58246153	chr8:58246153:A:C	1.46115e-08	-3.2746e-10	-1.52185	1.49344e-05	-3.2746e-10	-1.50337
58246178	chr8:58246178:T:C	1.83873e-08	-3.2746e-10	-1.292	1.84097e-05	-3.2746e-10	-1.29416
58246382	chr8:58246382:T:G	3.25355e-09	-1.80024	-1.22367	5.8243e-06	-1.24868	-1.19632
58246488	chr8:58246488:C:T	1.82513e-08	-3.2746e-10	-1.29942	1.85049e-05	-3.2746e-10	-1.289
58246523	chr8:58246523:A:G	1.54821e-08	-3.2746e-10	-1.46397	1.55927e-05	-3.2746e-10	-1.46024
58246613	chr8:58246613:A:T	1.33253e-08	-0.465414	-1.14858	1.09836e-05	-0.708178	-1.10246
58246796	chr8:58246796:G:A	1.89657e-08	-3.2746e-10	-1.26103	1.9746e-05	-3.2746e-10	-1.22409
58247284	chr8:58247284:G:A	1.4891e-08	-3.2746e-10	-1.5029	1.47123e-05	-3.2746e-10	-1.51835
58247978	chr8:58247978:T:C	1.3576e-08	-0.412031	-1.18332	1.11088e-05	-0.660068	-1.13923
58247986	chr8:58247986:TAAAC:T	1.53843e-08	-3.2746e-10	-1.47031	1.54762e-05	-3.2746e-10	-1.46774
58248144	chr8:58248144:T:C	2.38856e-09	-1.75275	-1.58022	3.94296e-06	-1.24966	-1.58545
58248187	chr8:58248187:C:T	4.37332e-09	-1.35453	-1.37361	2.76676e-06	-1.81412	-1.37525
58248573	chr8:58248573:G:A	3.06159e-09	-1.77813	-1.3066	5.9865e-06	-1.13553	-1.282
58249322	chr8:58249322:T:G	6.41885e-09	-1.61972	-0.724698	5.46605e-06	-1.73181	-0.776676
58249530	chr8:58249530:C:T	1.898e-08	-3.2746e-10	-1.26027	1.92957e-05	-3.2746e-10	-1.24716
58249877	chr8:58249877:GAATT:G	3.15151e-08	-3.2746e-10	-0.753193	2.93087e-05	-3.2746e-10	-0.829156
58250015	chr8:58250015:G:A	1.95262e-08	-3.2746e-10	-1.2319	2.02437e-05	-3.2746e-10	-1.1992
58250089	chr8:58250089:T:C	1.37096e-08	-3.2746e-10	-1.58556	1.376e-05	-3.2746e-10	-1.58528
58250184	chr8:58250184:A:AAAGG	1.71567e-08	-3.2746e-10	-1.36127	1.73149e-05	-3.2746e-10	-1.35547
58250611	chr8:58250611:C:T	2.46334e-09	-1.71808	-1.58406	4.34331e-06	-1.15347	-1.58493
58250667	chr8:58250667:C:CTA	1.69541e-08	-3.2746e-10	-1.37315	1.74701e-05	-3.2746e-10	-1.34655
58250694	chr8:58250694:G:A	2.43882e-09	-1.78	-1.53215	2.82911e-06	-1.67555	-1.49153
58250745	chr8:58250745:C:T	2.43438e-09	-1.77	-1.54397	2.84072e-06	-1.65577	-1.50721
58251042	chr8:58251042:G:A	3.16186e-09	-1.60291	-1.44959	2.62013e-06	-1.80573	-1.43809
58251107	chr8:58251107:T:C	3.35926e-09	-1.42765	-1.56429	2.31611e-06	-1.79835	-1.5688
58251195	chr8:58251195:A:G	1.69797e-08	-3.2746e-10	-1.37164	1.72128e-05	-3.2746e-10	-1.36139
58251307	chr8:58251307:C:T	3.27988e-08	-3.2746e-10	-0.713266	3.05451e-05	-3.2746e-10	-0.787835
58251313	chr8:58251313:T:A	1.70344e-08	-3.2746e-10	-1.36843	1.72731e-05	-3.2746e-10	-1.35789
58251343	chr8:58251343:A:G	1.5547e-08	-3.2746e-10	-1.45979	1.56571e-05	-3.2746e-10	-1.45612
58251659	chr8:58251659:G:C	1.81484e-08	-3.2746e-10	-1.30508	1.83294e-05	-3.2746e-10	-1.29853
58251738	chr8:58251738:C:A	2.51604e-09	-1.75058	-1.53039	2.99402e-06	-1.62072	-1.48971
58252006	chr8:58252006:C:T	2.71296e-09	-1.64864	-1.55698	4.30101e-06	-1.19801	-1.55018
58252090	chr8:58252090:C:T	3.15151e-08	-3.2746e-10	-0.753193	2.93087e-05	-3.2746e-10	-0.829156
58252092	chr8:58252092:A:T	2.42008e-09	-1.74845	-1.57141	2.79256e-06	-1.62123	-1.55886
58252157	chr8:58252157:C:G	1.88479e-08	-3.2746e-10	-1.26726	1.91495e-05	-3.2746e-10	-1.25477
58252260	chr8:58252260:T:A	2.46338e-09	-1.71886	-1.58327	4.33459e-06	-1.15505	-1.58536
58252727	chr8:58252727:G:A	3.01975e-08	-3.2746e-10	-0.795901	2.81458e-05	-3.2746e-10	-0.86964
58253087	chr8:58253087:G:A	1.11385e-08	-1.79325	-1.06538e-09	1.26648e-05	-1.66821	-1.06538e-09
58253356	chr8:58253356:A:G	1.55406e-08	-3.2746e-10	-1.4602	1.56516e-05	-3.2746e-10	-1.45647
58253390	chr8:58253390:G:T	2.23276e-09	-1.81488	-1.58554	4.1754e-06	-1.19345	-1.58438
58253393	chr8:58253393:G:T	2.24951e-09	-1.81176	-1.58119	3.10496e-06	-1.49717	-1.57686
58253685	chr8:58253685:G:A	5.02229e-09	-1.80506	-0.784711	6.63118e-06	-1.58559	-0.729664
58253770	chr8:58253770:G:C	1.75811e-08	-1.33684	-1.06538e-09	1.13876e-05	-1.77451	-1.06538e-09
58253877	chr8:58253877:G:A	1.4556e-08	-3.2746e-10	-1.52566	1.45993e-05	-3.2746e-10	-1.52606
58254291	chr8:58254291:A:G	1.93081e-08	-3.2746e-10	-1.24313	1.99532e-05	-3.2746e-10	-1.21365
58254571	chr8:58254571:G:A	2.98898e-08	-3.2746e-10	-0.806143	2.78282e-05	-3.2746e-10	-0.880989
58254719	chr8:58254719:AAGAT:A	2.90618e-09	-1.67832	-1.4585	5.77489e-06	-1.03047	-1.42305
58254788	chr8:58254788:T:TA	1.57274e-08	-3.2746e-10	-1.44826	1.58163e-05	-3.2746e-10	-1.446
58254840	chr8:58254840:T:C	1.50159e-08	-3.2746e-10	-1.49455	1.50947e-05	-3.2746e-10	-1.4927
58255006	chr8:58255006:G:T	3.15151e-08	-3.2746e-10	-0.753193	2.93087e-05	-3.2746e-10	-0.829156
58255025	chr8:58255025:G:A	1.07968e-08	-1.81528	-0.00913111	1.16349e-05	-1.80927	0.0562416
58255390	chr8:58255390:C:A	2.60635e-09	-1.7679	-1.47781	3.10723e-06	-1.65185	-1.42145
58255433	chr8:58255433:G:T	1.7019e-08	-3.2746e-10	-1.36933	1.72576e-05	-3.2746e-10	-1.35879
58255571	chr8:58255571:G:A	2.48351e-08	-0.991402	-1.06538e-09	1.24575e-05	-1.68472	-1.06538e-09
58255710	chr8:58255710:G:A	1.44054e-08	-3.2746e-10	-1.53606	1.44148e-05	-3.2746e-10	-1.53878
58256223	chr8:58256223:G:C	2.11009e-08	-1.15434	-1.06538e-09	1.17228e-05	-1.7455	-1.06538e-09
58256512	chr8:58256512:A:C	3.58387e-09	-1.60376	-1.32345	2.99071e-06	-1.80589	-1.30564
58257388	chr8:58257388:T:C	1.89438e-08	-3.2746e-10	-1.26218	2.0952e-05	-3.2746e-10	-1.16481
58257794	chr8:58257794:T:C	2.4747e-09	-1.71429	-1.58325	4.38405e-06	-1.14375	-1.58532
58257987	chr8:58257987:G:A	2.53796e-09	-1.74115	-1.53115	4.44716e-06	-1.20773	-1.50704
58258467	chr8:58258467:G:C	2.23317e-09	-1.81469	-1.58554	4.43415e-06	-1.13364	-1.58407
58258570	chr8:58258570:C:T	2.60891e-09	-1.76007	-1.48466	3.12849e-06	-1.63746	-1.42903
58258579	chr8:58258579:A:G	2.99515e-09	-1.80776	-1.2989	1.22486e-05	-0.442464	-1.25916
58258952	chr8:58258952:G:A	3.33563e-09	-1.54646	-1.45254	2.58982e-06	-1.81347	-1.44198
58258953	chr8:58258953:C:T	2.24839e-09	-1.8151	-1.57834	4.12377e-06	-1.20761	-1.58266
58259165	chr8:58259165:A:G	2.57475e-09	-1.7657	-1.49221	3.06662e-06	-1.64732	-1.43914
58259185	chr8:58259185:T:C	2.94433e-09	-1.81036	-1.31342	1.25328e-05	-0.40377	-1.27492
58259385	chr8:58259385:C:A	2.23917e-09	-1.81501	-1.58254	4.09614e-06	-1.21199	-1.58501
58259505	chr8:58259505:A:G	3.41239e-09	-1.52712	-1.44913	2.59624e-06	-1.81469	-1.43829
58259878	chr8:58259878:T:C	3.39504e-09	-1.52503	-1.45631	2.57543e-06	-1.81478	-1.44624
58259961	chr8:58259961:C:A	1.60174e-08	-3.2746e-10	-1.42999	1.56335e-05	-3.2746e-10	-1.45762
58260136	chr8:58260136:A:G	1.53739e-08	-3.2746e-10	-1.47099	1.54942e-05	-3.2746e-10	-1.46657
58260257	chr8:58260257:T:C	1.45029e-08	-1.8138	0.284495	1.52251e-05	-1.81439	0.330295
58260478	chr8:58260478:A:G	3.3065e-09	-1.50671	-1.50106	2.45746e-06	-1.81526	-1.49265
58260577	chr8:58260577:G:A	1.79303e-08	-3.2746e-10	-1.31717	1.81763e-05	-3.2746e-10	-1.30692
58261204	chr8:58261204:T:G	1.77935e-08	-3.2746e-10	-1.32483	1.81675e-05	-3.2746e-10	-1.3074
58261213	chr8:58261213:T:C	1.77223e-08	-3.2746e-10	-1.32883	1.80897e-05	-3.2746e-10	-1.31169
58261723	chr8:58261723:T:C	3.14331e-08	-3.2746e-10	-0.755799	2.92259e-05	-3.2746e-10	-0.831986
58261849	chr8:58261849:A:C	3.41827e-09	-1.57966	-1.39487	2.76598e-06	-1.81024	-1.37941
58261909	chr8:58261909:A:C	1.17647e-08	-1.73855	-1.06538e-09	1.14684e-05	-1.76744	-1.06538e-09
58262604	chr8:58262604:C:T	1.27162e-08	-1.66078	-1.06538e-09	1.10117e-05	-1.80808	-1.06538e-09
58263064	chr8:58263064:G:A	2.19187e-08	-3.2746e-10	-1.11632	2.18889e-05	-3.2746e-10	-1.12106
58263121	chr8:58263121:T:C	2.31497e-09	-1.7791	-1.58516	5.02867e-06	-1.01027	-1.58161
58263238	chr8:58263238:G:A	1.90426e-08	-3.2746e-10	-1.25698	1.94988e-05	-3.2746e-10	-1.23669
58263528	chr8:58263528:T:G	2.31938e-09	-1.7768	-1.58556	5.07247e-06	-0.999566	-1.58365
58263567	chr8:58263567:G:A	3.17782e-08	-3.2746e-10	-0.744877	2.95712e-05	-3.2746e-10	-0.820239
58264051	chr8:58264051:T:G	1.47149e-08	-3.2746e-10	-1.5148	1.47569e-05	-3.2746e-10	-1.51533
58264312	chr8:58264312:TTTAA:T	2.33543e-09	-1.7699	-1.58556	5.23912e-06	-0.967216	-1.58367
58264375	chr8:58264375:G:A	2.89518e-09	-1.5652	-1.57541	5.11867e-06	-0.990982	-1.58316
58264401	chr8:58264401:C:T	3.83884e-09	-1.29329	-1.5652	5.32911e-06	-0.977051	-1.5568
58264615	chr8:58264615:C:A	2.35925e-09	-1.76092	-1.58439	5.43654e-06	-0.928579	-1.58532
58264779	chr8:58264779:C:T	2.85648e-09	-1.63495	-1.51912	3.23503e-06	-1.55334	-1.47966
58264788	chr8:58264788:TG:T	2.8883e-09	-1.63583	-1.50716	3.27524e-06	-1.55545	-1.4652
58264911	chr8:58264911:C:T	5.66449e-09	-1.81523	-0.654213	7.04e-06	-1.66035	-0.59508
58264934	chr8:58264934:C:G	1.41366e-08	-3.2746e-10	-1.55489	1.41879e-05	-3.2746e-10	-1.55465
58265085	chr8:58265085:A:G	3.01655e-08	-3.2746e-10	-0.796961	2.82351e-05	-3.2746e-10	-0.866476
58265424	chr8:58265424:G:A	2.00357e-08	-3.2746e-10	-1.20614	2.05958e-05	-3.2746e-10	-1.18195
58265604	chr8:58265604:G:A	2.66472e-09	-1.79011	-1.43345	5.19523e-06	-1.08763	-1.47167
58265828	chr8:58265828:G:A	5.21619e-08	-3.2746e-10	-0.249306	6.28995e-05	-3.2746e-10	-0.0655017
58266013	chr8:58266013:A:G	1.29687e-08	-1.20188	-0.439241	6.87044e-06	-1.78614	-0.49367
58266157	chr8:58266157:C:T	1.40915e-08	-1.55809	-1.06538e-09	2.40459e-05	-1.02708	-1.06538e-09
58266939	chr8:58266939:A:G	2.55875e-09	-1.78222	-1.48192	5.2021e-06	-1.04448	-1.5135
58267012	chr8:58267012:G:A	3.20033e-09	-1.59528	-1.44512	2.57156e-06	-1.80757	-1.45496
58267134	chr8:58267134:A:C	1.69527e-08	-3.2746e-10	-1.37323	1.75774e-05	-3.2746e-10	-1.34042
58267435	chr8:58267435:A:G	2.64428e-08	-3.2746e-10	-0.928674	2.62418e-05	-3.2746e-10	-0.939686
58267474	chr8:58267474:T:TA	2.07477e-08	-1.17122	-1.06538e-09	1.19479e-05	-1.72648	-1.06538e-09
58267720	chr8:58267720:C:T	1.0908e-08	-1.81416	-1.06538e-09	1.20267e-05	-1.71991	-1.06538e-09
58267721	chr8:58267721:G:A	1.77839e-08	-3.2746e-10	-1.32537	1.82514e-05	-3.2746e-10	-1.3028
58268301	chr8:58268301:G:A	3.2052e-08	-3.2746e-10	-0.736299	2.98725e-05	-3.2746e-10	-0.810101
58268459	chr8:58268459:A:G	3.37987e-08	-3.2746e-10	-0.683236	3.13837e-05	-3.2746e-10	-0.76075
58268531	chr8:58268531:C:T	7.34186e-08	-3.2746e-10	0.0925179	9.12578e-05	-3.2746e-10	0.306649
58268799	chr8:58268799:A:G	1.55617e-08	-3.2746e-10	-1.45884	1.57025e-05	-3.2746e-10	-1.45322
58268892	chr8:58268892:C:A	3.46646e-09	-1.60504	-1.35549	4.05043e-06	-1.51927	-1.28895
58269242	chr8:58269242:G:A	2.60691e-09	-1.66184	-1.58365	4.24439e-06	-1.18407	-1.57737
58269393	chr8:58269393:C:G	2.48789e-08	-3.2746e-10	-0.989638	2.47235e-05	-3.2746e-10	-0.999287
58269445	chr8:58269445:C:A	3.38564e-09	-1.45336	-1.53076	8.90399e-06	-0.503497	-1.51704
58269461	chr8:58269461:A:C	1.99574e-08	-3.2746e-10	-1.21006	2.0536e-05	-3.2746e-10	-1.18486
58269636	chr8:58269636:A:G	1.46211e-08	-3.2746e-10	-1.52119	1.49452e-05	-3.2746e-10	-1.50265
58270038	chr8:58270038:C:A	2.48433e-08	-3.2746e-10	-0.991072	2.46771e-05	-3.2746e-10	-1.00116
58270164	chr8:58270164:C:T	2.4916e-09	-1.80747	-1.48327	4.42017e-06	-1.20925	-1.51161
58270552	chr8:58270552:G:A	6.2141e-09	-1.16431	-1.21253	3.87201e-06	-1.71802	-1.13525
58270609	chr8:58270609:AT:A	4.03816e-09	-1.7983	-1.00956	7.48098e-06	-1.24291	-0.951765
58270643	chr8:58270643:C:A	7.38758e-08	-3.2746e-10	0.0987267	9.19001e-05	-3.2746e-10	0.313662
58270703	chr8:58270703:T:C	1.49341e-08	-3.2746e-10	-1.50001	1.51412e-05	-3.2746e-10	-1.48962
58270873	chr8:58270873:T:C	3.3786e-09	-1.81444	-1.17176	3.81605e-06	-1.67074	-1.19708
58271208	chr8:58271208:C:G	3.16528e-08	-3.2746e-10	-0.748832	2.94814e-05	-3.2746e-10	-0.823281
58271404	chr8:58271404:A:G	2.73656e-09	-1.63041	-1.56655	3.01452e-06	-1.5499	-1.5537
58271548	chr8:58271548:C:A	3.42586e-09	-1.59309	-1.37922	2.74908e-06	-1.80803	-1.38775
58271635	chr8:58271635:G:A	3.43065e-09	-1.58648	-1.38443	2.73193e-06	-1.80918	-1.39285
58271668	chr8:58271668:T:C	2.51066e-09	-1.80664	-1.47648	4.48988e-06	-1.19916	-1.50605
58271801	chr8:58271801:AG:A	1.99574e-08	-3.2746e-10	-1.21006	2.0536e-05	-3.2746e-10	-1.18486
58271970	chr8:58271970:A:G	1.55326e-08	-3.2746e-10	-1.46072	1.56725e-05	-3.2746e-10	-1.45513
58271973	chr8:58271973:G:A	1.99237e-08	-1.21175	-1.06538e-09	1.15467e-05	-1.76064	-1.06538e-09
58272077	chr8:58272077:A:T	1.55759e-08	-3.2746e-10	-1.45793	1.57183e-05	-3.2746e-10	-1.45221
58272730	chr8:58272730:C:T	1.69795e-08	-3.2746e-10	-1.37165	1.70978e-05	-3.2746e-10	-1.36809
58273429	chr8:58273429:T:G	3.18119e-08	-3.2746e-10	-0.743819	2.96351e-05	-3.2746e-10	-0.81808
58273444	chr8:58273444:T:C	3.37244e-09	-1.58714	-1.40088	2.68752e-06	-1.80906	-1.40936
58273507	chr8:58273507:A:G	1.35141e-07	1.54157	-0.838904	1.16391e-05	-0.910875	-0.841792
58273586	chr8:58273586:C:T	1.13358e-08	-1.7757	-1.06538e-09	2.06224e-05	-1.18066	-1.06538e-09
58273617	chr8:58273617:T:C	1.99326e-08	-3.2746e-10	-1.2113	2.05087e-05	-3.2746e-10	-1.18619
58273713	chr8:58273713:C:T	1.51952e-08	-1.81047	0.327796	1.59045e-05	-1.81528	0.374848
58273777	chr8:58273777:C:T	2.60715e-09	-1.66247	-1.58293	4.23486e-06	-1.17819	-1.5855
58273784	chr8:58273784:A:T	1.4827e-08	-3.2746e-10	-1.50721	1.46581e-05	-3.2746e-10	-1.52205
58273832	chr8:58273832:T:C	3.02196e-09	-1.56633	-1.53142	2.34084e-06	-1.81529	-1.54124
58274188	chr8:58274188:C:A	2.91172e-09	-1.81497	-1.31994	1.08118e-05	-0.525999	-1.30041
58274213	chr8:58274213:G:A	1.55617e-08	-3.2746e-10	-1.45884	1.57025e-05	-3.2746e-10	-1.45322
58274980	chr8:58274980:C:A	4.24057e-09	-1.20541	-1.55355	4.93119e-06	-1.07049	-1.54097
58275101	chr8:58275101:C:T	2.45153e-09	-1.81528	-1.49167	3.91016e-06	-1.32738	-1.51608
58275241	chr8:58275241:T:G	2.6367e-09	-1.80109	-1.43304	4.44904e-06	-1.34481	-1.36954
58275632	chr8:58275632:C:T	1.74055e-08	-3.2746e-10	-1.34687	1.68559e-05	-3.2746e-10	-1.38234
58275962	chr8:58275962:A:G	2.42413e-08	-3.2746e-10	-1.0156	2.4504e-05	-3.2746e-10	-1.0082
58276331	chr8:58276331:T:G	1.99539e-08	-3.2746e-10	-1.21023	2.05312e-05	-3.2746e-10	-1.18509
58276388	chr8:58276388:G:A	1.50332e-08	-3.2746e-10	-1.49339	1.49408e-05	-3.2746e-10	-1.50295
58276681	chr8:58276681:T:C	1.56113e-08	-3.2746e-10	-1.45566	1.57547e-05	-3.2746e-10	-1.4499
58276895	chr8:58276895:T:C	1.2037e-08	-0.235621	-1.48005	4.26414e-06	-1.28885	-1.46795
58277320	chr8:58277320:C:T	1.31691e-08	-0.163868	-1.46192	4.52647e-06	-1.24839	-1.44871
58277368	chr8:58277368:C:T	3.37456e-09	-1.60168	-1.38571	2.73712e-06	-1.80645	-1.39368
58277436	chr8:58277436:C:T	1.09636e-08	-1.80908	-1.06538e-09	1.32574e-05	-1.62248	-1.06538e-09
58277592	chr8:58277592:C:T	4.90834e-09	-1.03937	-1.57335	3.9696e-06	-1.25041	-1.57796
58277678	chr8:58277678:T:C	1.55617e-08	-3.2746e-10	-1.45884	1.57025e-05	-3.2746e-10	-1.45322
58277975	chr8:58277975:G:C	4.86357e-09	-1.04896	-1.57293	4.00776e-06	-1.24155	-1.57726
58278117	chr8:58278117:C:T	3.46619e-09	-1.57052	-1.39008	2.71294e-06	-1.81133	-1.39768
58279056	chr8:58279056:A:G	4.6154e-09	-1.78175	-0.892507	5.86398e-06	-1.61	-0.828207
58279252	chr8:58279252:A:C	5.33996e-09	-1.46588	-1.06256	3.76994e-06	-1.81424	-1.06574
58279444	chr8:58279444:A:T	1.37648e-08	-3.2746e-10	-1.58154	1.37636e-05	-3.2746e-10	-1.58502
58279455	chr8:58279455:G:A	5.44384e-09	-1.38915	-1.12002	3.64049e-06	-1.80688	-1.10805
58279609	chr8:58279609:G:A	5.73266e-09	-1.47793	-0.979546	4.12719e-06	-1.81487	-0.974577
58279823	chr8:58279823:G:A	1.93524e-08	0.284446	-1.52529	4.84123e-06	-1.11887	-1.511
58279988	chr8:58279988:C:T	1.22438e-08	-1.69864	-1.06538e-09	1.09363e-05	-1.81496	-1.06538e-09
58280145	chr8:58280145:T:A	1.58947e-08	-3.2746e-10	-1.43768	1.58185e-05	-3.2746e-10	-1.44586
58280653	chr8:58280653:C:G	2.25082e-09	-1.80701	-1.58535	7.14852e-06	-0.657834	-1.5823
58280668	chr8:58280668:C:T	2.25767e-09	-1.80556	-1.58376	7.2889e-06	-0.641664	-1.57902
58280709	chr8:58280709:G:A	2.84455e-09	-1.81202	-1.34623	2.94077e-06	-1.7553	-1.37307
58281061	chr8:58281061:T:A	1.12417e-08	-1.78403	-1.06538e-09	1.18158e-05	-1.7376	-1.06538e-09
58281277	chr8:58281277:T:C	2.78802e-09	-1.72939	-1.44894	2.97423e-06	-1.69482	-1.42223
58281504	chr8:58281504:A:AT	4.78491e-09	-1.57373	-1.06446	3.80428e-06	-1.80896	-1.06196
58281754	chr8:58281754:G:A	5.7064e-09	-1.51448	-0.947586	9.86851e-06	-1.06759	-0.8501
58281825	chr8:58281825:G:A	2.51109e-08	-3.2746e-10	-0.980356	2.49698e-05	-3.2746e-10	-0.989372
58281982	chr8:58281982:T:C	4.20521e-09	-1.75743	-1.00991	4.90555e-06	-1.65979	-0.956879
58282160	chr8:58282160:A:T	4.19072e-09	-1.76088	-1.00991	4.93409e-06	-1.65399	-0.956879
58282219	chr8:58282219:G:A	2.21302e-08	-3.2746e-10	-1.10672	2.31965e-05	-3.2746e-10	-1.06304
58282254	chr8:58282254:C:T	3.44083e-08	-3.2746e-10	-0.66536	4.07352e-05	-3.2746e-10	-0.499948
58282257	chr8:58282257:T:C	3.44383e-09	-1.72768	-1.23939	3.68089e-06	-1.69747	-1.20641
58282358	chr8:58282358:C:T	2.27806e-09	-1.79581	-1.58452	7.93001e-06	-0.550887	-1.5855
58282367	chr8:58282367:C:A	1.25973e-08	-0.733961	-0.936216	5.1841e-06	-1.64502	-0.916428
58282457	chr8:58282457:C:T	2.56368e-09	-1.81529	-1.44692	2.58105e-06	-1.78359	-1.47526
58282563	chr8:58282563:G:A	3.70927e-09	-1.52052	-1.3723	2.77144e-06	-1.81453	-1.37315
58282632	chr8:58282632:C:T	4.18793e-09	-1.53346	-1.23799	3.20749e-06	-1.81362	-1.22793
58282729	chr8:58282729:C:A	2.95871e-09	-1.81107	-1.30784	3.06762e-06	-1.74933	-1.33681
58282760	chr8:58282760:C:T	1.40717e-08	-3.2746e-10	-1.55949	1.40978e-05	-3.2746e-10	-1.56102
58282840	chr8:58282840:G:T	1.39199e-08	-3.2746e-10	-1.57034	1.39819e-05	-3.2746e-10	-1.56928
58282977	chr8:58282977:G:T	2.55155e-08	-3.2746e-10	-0.964372	2.53725e-05	-3.2746e-10	-0.973375
58283213	chr8:58283213:T:C	4.40465e-09	-1.51676	-1.20424	3.3142e-06	-1.81466	-1.19416
58283311	chr8:58283311:T:G	4.03581e-09	-1.55426	-1.25419	3.16345e-06	-1.81162	-1.24376
58283366	chr8:58283366:C:T	2.50854e-09	-1.8152	-1.46876	2.5232e-06	-1.78688	-1.49463
58283576	chr8:58283576:A:G	2.25807e-09	-1.80384	-1.58531	7.37463e-06	-0.626661	-1.58233
58284251	chr8:58284251:C:T	4.42926e-09	-1.15722	-1.55821	4.5589e-06	-1.14007	-1.54989
58284492	chr8:58284492:C:T	1.49736e-06	3.1078	-1.06538e-09	0.000520852	2.04843	-1.06538e-09
58284596	chr8:58284596:C:G	3.47057e-09	-1.73602	-1.22332	3.75789e-06	-1.68739	-1.19579
58284728	chr8:58284728:C:T	1.44893e-08	-1.53025	-1.06538e-09	1.16487e-05	-1.75184	-1.06538e-09
58284826	chr8:58284826:G:A	1.83453e-08	-1.29428	-1.06538e-09	1.30033e-05	-1.64183	-1.06538e-09
58285197	chr8:58285197:G:A	5.31603e-09	-0.962459	-1.57047	2.98093e-06	-1.54575	-1.56906
58285269	chr8:58285269:T:G	2.93431e-09	-1.59767	-1.52952	2.4631e-06	-1.80652	-1.4991
58285271	chr8:58285271:G:A	1.42984e-08	-3.2746e-10	-1.54351	1.41039e-05	-3.2746e-10	-1.56059
58285306	chr8:58285306:G:A	2.9172e-09	-1.80667	-1.32636	3.04408e-06	-1.73758	-1.35625
58285458	chr8:58285458:G:C	2.29979e-09	-1.79095	-1.57989	8.47984e-06	-0.495303	-1.57404
58285836	chr8:58285836:T:C	3.58333e-08	-3.2746e-10	-0.624782	3.83056e-05	-3.2746e-10	-0.561443
58286013	chr8:58286013:G:A	1.4239e-08	-3.2746e-10	-1.54768	1.44854e-05	-3.2746e-10	-1.5339
58286043	chr8:58286043:T:A	2.31291e-09	-1.78823	-1.57693	8.68946e-06	-0.474877	-1.57005
58286268	chr8:58286268:A:G	3.09694e-08	-3.2746e-10	-0.770658	3.31875e-05	-3.2746e-10	-0.704867
58286303	chr8:58286303:G:A	2.31667e-09	-1.78872	-1.5748	8.68886e-06	-0.477823	-1.56718
58286325	chr8:58286325:G:A	2.79262e-09	-1.81125	-1.36543	2.88616e-06	-1.75393	-1.39319
58286394	chr8:58286394:G:C	9.66397e-09	-1.77991	-0.155343	9.61869e-06	-1.81032	-0.13301
58286589	chr8:58286589:C:G	1.42548e-08	-3.2746e-10	-1.54657	1.4567e-05	-3.2746e-10	-1.52828
58286614	chr8:58286614:G:A	4.04675e-09	-1.74276	-1.06299	4.52435e-06	-1.67964	-1.01792
58286721	chr8:58286721:T:C	1.38632e-08	-3.2746e-10	-1.57442	1.39395e-05	-3.2746e-10	-1.57232
58286816	chr8:58286816:C:G	2.24561e-08	-3.2746e-10	-1.0921	2.2876e-05	-3.2746e-10	-1.07695
58287129	chr8:58287129:G:A	4.13514e-09	-1.49274	-1.2914	5.88478e-06	-1.23406	-1.20061
58287202	chr8:58287202:C:T	2.77968e-09	-1.81286	-1.36847	2.85686e-06	-1.76123	-1.39609
58287373	chr8:58287373:G:A	3.96828e-09	-1.76234	-1.06299	4.66457e-06	-1.64912	-1.01792
58287421	chr8:58287421:C:A	4.03519e-09	-1.51347	-1.29513	3.02887e-06	-1.81475	-1.2841
58287443	chr8:58287443:C:T	2.94683e-09	-1.60521	-1.51772	6.32417e-06	-0.881918	-1.48074
58287583	chr8:58287583:T:C	4.10104e-09	-1.5203	-1.27212	3.10015e-06	-1.81442	-1.26117
58288011	chr8:58288011:G:A	2.79079e-09	-1.8104	-1.36693	2.88916e-06	-1.75132	-1.39476
58288119	chr8:58288119:T:C	2.80914e-09	-1.81111	-1.35967	2.90196e-06	-1.75385	-1.3878
58288393	chr8:58288393:C:T	1.39117e-08	-3.2746e-10	-1.57093	1.39859e-05	-3.2746e-10	-1.56899
58288602	chr8:58288602:G:T	4.05829e-09	-1.51876	-1.28414	3.06318e-06	-1.81449	-1.2731
58288713	chr8:58288713:T:C	9.75858e-09	-1.48527	-0.440241	6.72114e-06	-1.81491	-0.48687
58289158	chr8:58289158:A:G	2.17097e-08	-3.2746e-10	-1.1259	2.21101e-05	-3.2746e-10	-1.11101
58289262	chr8:58289262:C:T	3.87536e-09	-1.71969	-1.12933	3.92559e-06	-1.78463	-1.05489
58289517	chr8:58289517:C:T	2.78001e-09	-1.81062	-1.37058	2.87675e-06	-1.75197	-1.39841
58289694	chr8:58289694:G:A	3.93479e-09	-1.76888	-1.06492	4.71178e-06	-1.63714	-1.01983
58290015	chr8:58290015:G:T	4.06666e-09	-1.5216	-1.27924	3.078e-06	-1.81435	-1.26841
58290226	chr8:58290226:C:T	1.43108e-08	-1.54265	-1.06538e-09	1.09353e-05	-1.81504	-1.06538e-09
58290307	chr8:58290307:A:G	2.80527e-09	-1.81049	-1.36167	2.90288e-06	-1.75167	-1.38967
58290408	chr8:58290408:G:T	1.40494e-08	-3.2746e-10	-1.56108	1.41389e-05	-3.2746e-10	-1.55811
58290468	chr8:58290468:G:A	2.80142e-09	-1.8109	-1.36264	2.89587e-06	-1.75307	-1.39069
58290744	chr8:58290744:C:T	3.52139e-08	0.903535	-1.54575	6.05765e-06	-0.870992	-1.53473
58290934	chr8:58290934:A:G	2.31501e-09	-1.7865	-1.57775	8.7782e-06	-0.463715	-1.57105
58291157	chr8:58291157:A:G	4.30901e-09	-1.50477	-1.23817	6.18791e-06	-1.24548	-1.13897
58291469	chr8:58291469:G:A	3.91149e-09	-1.52613	-1.31361	2.97369e-06	-1.81409	-1.30315
58292134	chr8:58292134:G:A	4.07184e-09	-1.70743	-1.09213	4.0659e-06	-1.78944	-1.01497
58292463	chr8:58292463:A:G	2.11083e-08	-3.2746e-10	-1.15399	2.21871e-05	-3.2746e-10	-1.10753
58292485	chr8:58292485:A:T	2.30231e-09	-1.7974	-1.57234	8.10685e-06	-0.550001	-1.56433
58292571	chr8:58292571:G:A	4.26557e-09	-1.47802	-1.27507	6.11787e-06	-1.21386	-1.18196
58292758	chr8:58292758:C:A	4.13138e-09	-1.51841	-1.26664	5.88542e-06	-1.26356	-1.171
58292845	chr8:58292845:C:T	2.28879e-09	-1.81088	-1.56475	2.82039e-06	-1.5944	-1.57577
58292950	chr8:58292950:GCTAT:G	1.386e-08	-3.2746e-10	-1.57465	1.39359e-05	-3.2746e-10	-1.57257
58292951	chr8:58292951:C:T	1.22315e-08	-1.69965	-1.06538e-09	2.2188e-05	-1.10749	-1.06538e-09
58293376	chr8:58293376:T:A	2.24856e-09	-1.80901	-1.58436	2.75933e-06	-1.60656	-1.58549
58293402	chr8:58293402:A:G	4.17171e-09	-1.49431	-1.28102	3.0753e-06	-1.81523	-1.2684
58293428	chr8:58293428:T:G	1.44457e-08	-3.2746e-10	-1.53326	1.47414e-05	-3.2746e-10	-1.51638
58293582	chr8:58293582:T:A	2.23772e-09	-1.81346	-1.58474	2.85235e-06	-1.57356	-1.58534
58293780	chr8:58293780:T:G	4.07437e-09	-1.48558	-1.31336	5.82917e-06	-1.22417	-1.21999
58293855	chr8:58293855:T:C	2.29048e-09	-1.79825	-1.57665	2.67818e-06	-1.65733	-1.56457
58294153	chr8:58294153:T:C	1.02366e-08	-1.76748	-0.110212	1.01146e-05	-1.80516	-0.0878959
58294168	chr8:58294168:T:C	4.0637e-09	-1.42218	-1.37938	2.76834e-06	-1.81246	-1.37634
58294259	chr8:58294259:A:G	2.794e-09	-1.71229	-1.4639	1.47084e-05	-0.0842098	-1.43441
58294520	chr8:58294520:T:C	2.28747e-09	-1.79971	-1.5765	2.69357e-06	-1.65243	-1.56374
58295468	chr8:58295468:A:T	4.45593e-09	-1.12637	-1.58306	2.34576e-06	-1.78277	-1.57166
58295856	chr8:58295856:G:A	2.06949e-08	-3.2746e-10	-1.17377	2.09871e-05	-3.2746e-10	-1.16313
58296162	chr8:58296162:C:A	7.79164e-09	-0.688415	-1.46219	2.90332e-06	-1.67466	-1.46653
58297360	chr8:58297360:T:A	8.78014e-09	-0.707176	-1.32399	3.33554e-06	-1.68183	-1.32057
58297617	chr8:58297617:C:G	2.53776e-09	-1.76377	-1.5086	4.44989e-06	-1.25042	-1.46374
58298163	chr8:58298163:G:A	2.09266e-08	-3.2746e-10	-1.16264	2.18146e-05	-3.2746e-10	-1.12446
58298628	chr8:58298628:A:T	3.46857e-08	-3.2746e-10	-0.657332	4.0239e-05	-3.2746e-10	-0.512203
58299295	chr8:58299295:A:G	1.37754e-08	-3.2746e-10	-1.58077	1.37952e-05	-3.2746e-10	-1.58272
58299367	chr8:58299367:C:T	1.96422e-08	-1.22598	-1.06538e-09	1.21845e-05	-1.70687	-1.06538e-09
58299680	chr8:58299680:G:A	2.14112e-08	-3.2746e-10	-1.13974	2.0851e-05	-3.2746e-10	-1.16964
58299870	chr8:58299870:T:C	9.37789e-09	-0.623751	-1.34155	3.36845e-06	-1.65217	-1.34042
58299964	chr8:58299964:C:T	1.59519e-08	-3.2746e-10	-1.43408	1.5431e-05	-3.2746e-10	-1.47066
58300056	chr8:58300056:A:T	1.3713e-08	-3.2746e-10	-1.58532	1.37583e-05	-3.2746e-10	-1.5854
58300183	chr8:58300183:A:G	8.38099e-09	-0.727511	-1.35018	3.22173e-06	-1.68905	-1.34807
58300353	chr8:58300353:G:A	2.89971e-08	0.740725	-1.57719	5.3169e-06	-0.965119	-1.57103
58300430	chr8:58300430:A:G	6.06367e-09	-0.831108	-1.57024	2.57343e-06	-1.71487	-1.54693
58300609	chr8:58300609:A:T	9.04651e-09	-1.15119	-0.850086	1.30996e-05	-0.939328	-0.695134
58300774	chr8:58300774:A:G	8.98158e-09	-1.19624	-0.812239	1.29183e-05	-0.99607	-0.652321
58300886	chr8:58300886:C:T	5.65079e-09	-1.40455	-1.06732	7.45057e-06	-1.23762	-0.961129
58300918	chr8:58300918:T:C	8.75373e-09	-0.682678	-1.3515	3.26715e-06	-1.67342	-1.3497
58301893	chr8:58301893:A:T	2.72339e-09	-1.80002	-1.40176	4.46104e-06	-1.38518	-1.32648
58302165	chr8:58302165:T:C	3.12913e-08	-3.2746e-10	-0.760317	3.32472e-05	-3.2746e-10	-0.703069
58302521	chr8:58302521:A:C	2.23736e-09	-1.81347	-1.5849	2.87041e-06	-1.57663	-1.57596
58302744	chr8:58302744:C:T	8.83655e-09	-0.637645	-1.38712	3.1859e-06	-1.6576	-1.3907
58302972	chr8:58302972:G:A	2.88863e-09	-1.66855	-1.47432	1.73915e-05	0.0929875	-1.44405
58303050	chr8:58303050:T:C	4.37857e-09	-1.38227	-1.34466	5.67482e-06	-1.20586	-1.26514
58303149	chr8:58303149:A:G	4.427e-09	-1.37846	-1.33747	5.747e-06	-1.20101	-1.25735
58303215	chr8:58303215:T:C	3.05733e-09	-1.58644	-1.49968	6.25903e-06	-0.850724	-1.52229
58303341	chr8:58303341:A:T	2.83816e-09	-1.67825	-1.48225	1.6638e-05	0.0573938	-1.45274
58303417	chr8:58303417:C:T	8.12871e-09	-0.726021	-1.38223	3.10215e-06	-1.68887	-1.38608
58304104	chr8:58304104:C:A	2.74855e-09	-1.75386	-1.43872	4.79268e-06	-1.26556	-1.37439
58304152	chr8:58304152:C:T	2.20343e-07	2.43188	-1.24035	9.24304e-06	-0.758023	-1.22515
58304733	chr8:58304733:T:A	4.34017e-09	-1.39111	-1.34464	5.61552e-06	-1.21596	-1.26555
58304750	chr8:58304750:G:A	4.48233e-09	-1.3589	-1.34462	5.83417e-06	-1.17766	-1.26564
58305082	chr8:58305082:C:T	3.40986e-08	-3.2746e-10	-0.674404	3.95256e-05	-3.2746e-10	-0.530091
58305167	chr8:58305167:A:C	3.00258e-09	-1.58258	-1.52161	6.19111e-06	-0.842426	-1.5415
58305596	chr8:58305596:T:C	4.48615e-09	-1.38398	-1.31869	5.83237e-06	-1.20787	-1.23574
58306001	chr8:58306001:C:T	4.47029e-09	-1.3714	-1.33481	5.81354e-06	-1.19255	-1.2543
58306190	chr8:58306190:T:C	1.57643e-08	-3.2746e-10	-1.44591	1.54197e-05	-3.2746e-10	-1.47139
58306217	chr8:58306217:G:T	4.56189e-09	-1.36399	-1.32193	5.95722e-06	-1.18343	-1.239
58306304	chr8:58306304:C:T	4.51126e-09	-1.37207	-1.32501	5.87391e-06	-1.19353	-1.24299
58306947	chr8:58306947:A:G	4.43924e-09	-1.37399	-1.33919	5.76444e-06	-1.19606	-1.25927
58307351	chr8:58307351:C:T	8.7738e-09	-0.643826	-1.38806	3.17526e-06	-1.65998	-1.39167
58307439	chr8:58307439:T:C	4.47569e-09	-1.35606	-1.34894	5.82062e-06	-1.17512	-1.27051
58308126	chr8:58308126:C:T	4.43952e-09	-1.36901	-1.3441	5.76768e-06	-1.18996	-1.26481
58308223	chr8:58308223:A:T	4.49078e-09	-1.36212	-1.33951	5.8457e-06	-1.18169	-1.25964
58308331	chr8:58308331:G:A	4.27183e-09	-1.43765	-1.31396	5.48764e-06	-1.273	-1.23154
58308354	chr8:58308354:AAG:A	4.4134e-09	-1.38505	-1.33396	5.69138e-06	-1.21592	-1.25217
58308571	chr8:58308571:G:T	7.75984e-09	-0.692984	-1.46171	2.88268e-06	-1.67683	-1.47149
58309196	chr8:58309196:T:A	1.37291e-08	-3.2746e-10	-1.58414	1.37791e-05	-3.2746e-10	-1.58389
58309238	chr8:58309238:G:A	4.53243e-09	-1.37804	-1.31436	5.89665e-06	-1.20099	-1.23167
58309334	chr8:58309334:C:T	4.54477e-09	-1.3605	-1.32918	5.92227e-06	-1.18005	-1.24827
58309484	chr8:58309484:A:T	4.53888e-09	-1.37701	-1.31396	5.90594e-06	-1.19954	-1.23154
58309507	chr8:58309507:T:G	1.51816e-08	-1.48357	-1.06538e-09	2.45834e-05	-1.00497	-1.06538e-09
58309672	chr8:58309672:C:A	4.59973e-09	-1.36219	-1.31547	5.99281e-06	-1.18564	-1.23084
58309760	chr8:58309760:G:A	1.54847e-08	-1.64815	0.184337	1.33912e-05	-1.73863	0.126184
58310036	chr8:58310036:G:A	6.07432e-09	-1.36817	-1.03141	8.01366e-06	-1.19207	-0.933827
58310064	chr8:58310064:C:A	3.15526e-09	-1.65533	-1.39926	2.91158e-06	-1.78874	-1.34961
58310243	chr8:58310243:T:C	1.47443e-08	-3.2746e-10	-1.5128	1.50264e-05	-3.2746e-10	-1.49723
58310509	chr8:58310509:T:C	4.22532e-09	-1.20429	-1.55827	5.23769e-06	-1.00761	-1.54355
58310516	chr8:58310516:T:C	5.10063e-09	-1.78052	-0.793777	1.01294e-05	-1.17443	-0.717161
58310587	chr8:58310587:C:T	2.96033e-09	-1.727	-1.39136	5.50149e-06	-1.18925	-1.31277
58310681	chr8:58310681:C:T	1.10678e-08	-1.79962	-1.06538e-09	1.21931e-05	-1.70617	-1.06538e-09
58310804	chr8:58310804:T:G	4.22291e-09	-1.24362	-1.51952	5.59533e-06	-0.957445	-1.52766
58310916	chr8:58310916:A:G	1.37324e-08	-3.2746e-10	-1.5839	1.37827e-05	-3.2746e-10	-1.58362
58311109	chr8:58311109:C:A	3.12848e-08	0.803526	-1.56405	5.57423e-06	-0.931916	-1.55697
58311183	chr8:58311183:G:A	3.48386e-08	-3.2746e-10	-0.652933	4.0423e-05	-3.2746e-10	-0.507641
58311646	chr8:58311646:C:T	5.33639e-09	-1.32847	-1.20064	7.11788e-06	-1.14722	-1.09721
58312171	chr8:58312171:C:G	2.33941e-07	-3.2746e-10	1.25141	0.000264959	-3.2746e-10	1.37253
58312819	chr8:58312819:A:G	1.93306e-08	-3.2746e-10	-1.24197	2.02146e-05	-3.2746e-10	-1.20064
58313543	chr8:58313543:C:A	1.47327e-08	-3.2746e-10	-1.51359	1.48248e-05	-3.2746e-10	-1.51074
58313623	chr8:58313623:T:C	6.84605e-08	-3.2746e-10	0.0225987	8.64472e-05	-3.2746e-10	0.252495
58313802	chr8:58313802:G:A	6.93077e-09	-0.72218	-1.54551	2.76459e-06	-1.68022	-1.50993
58313857	chr8:58313857:A:G	1.38088e-08	-3.2746e-10	-1.57835	1.38547e-05	-3.2746e-10	-1.57841
58313910	chr8:58313910:A:C	1.38083e-08	-3.2746e-10	-1.57839	1.38545e-05	-3.2746e-10	-1.57843
58314244	chr8:58314244:A:T	1.38101e-08	-3.2746e-10	-1.57826	1.38562e-05	-3.2746e-10	-1.57831
58314605	chr8:58314605:C:T	1.69938e-08	-1.37081	-1.06538e-09	3.91395e-05	-0.539907	-1.06538e-09
58314669	chr8:58314669:G:T	1.38101e-08	-3.2746e-10	-1.57826	1.38562e-05	-3.2746e-10	-1.57831
58314728	chr8:58314728:G:A	1.38144e-08	-3.2746e-10	-1.57794	1.38606e-05	-3.2746e-10	-1.57799
58314994	chr8:58314994:A:G	2.95316e-09	-1.65599	-1.4648	2.71696e-06	-1.7879	-1.41962
58315065	chr8:58315065:C:T	1.47318e-08	-3.2746e-10	-1.51365	1.48241e-05	-3.2746e-10	-1.51078
58315167	chr8:58315167:G:A	1.40028e-08	-3.2746e-10	-1.5644	1.40419e-05	-3.2746e-10	-1.56499
58315265	chr8:58315265:C:T	1.15472e-08	-1.75722	-1.06538e-09	1.16623e-05	-1.75068	-1.06538e-09
58315420	chr8:58315420:A:G	5.12069e-09	-1.39563	-1.17474	6.53703e-06	-1.22856	-1.101
58315537	chr8:58315537:A:T	1.38636e-08	-3.2746e-10	-1.57439	1.39044e-05	-3.2746e-10	-1.57483
58315569	chr8:58315569:T:TTTCCACACACTGC	1.37655e-08	-3.2746e-10	-1.58149	1.38181e-05	-3.2746e-10	-1.58106
58315637	chr8:58315637:T:C	1.40028e-08	-3.2746e-10	-1.5644	1.40419e-05	-3.2746e-10	-1.56499
58315706	chr8:58315706:CCT:C	1.37407e-08	-3.2746e-10	-1.5833	1.37923e-05	-3.2746e-10	-1.58293
58315720	chr8:58315720:C:G	1.40028e-08	-3.2746e-10	-1.5644	1.40419e-05	-3.2746e-10	-1.56499
58315900	chr8:58315900:A:G	1.40004e-08	-3.2746e-10	-1.56457	1.40394e-05	-3.2746e-10	-1.56518
58316226	chr8:58316226:G:A	1.58908e-08	-3.2746e-10	-1.43792	1.53341e-05	-3.2746e-10	-1.47696
58316492	chr8:58316492:C:T	2.98782e-09	-1.53575	-1.57337	6.68295e-06	-0.749231	-1.55825
58316546	chr8:58316546:A:T	2.94407e-09	-1.55759	-1.56628	6.46969e-06	-0.791846	-1.54807
58316723	chr8:58316723:A:G	3.79467e-09	-1.28452	-1.58555	5.56022e-06	-0.907033	-1.58437
58317069	chr8:58317069:T:C	3.53611e-08	-3.2746e-10	-0.638047	4.1101e-05	-3.2746e-10	-0.491007
58317139	chr8:58317139:A:G	1.40075e-08	-3.2746e-10	-1.56407	1.40465e-05	-3.2746e-10	-1.56467
58317334	chr8:58317334:C:T	2.92514e-09	-1.5537	-1.57662	6.42089e-06	-0.784185	-1.5633
58317453	chr8:58317453:A:C	1.13582e-08	-1.77372	-1.06538e-09	1.10859e-05	-1.80137	-1.06538e-09
58317766	chr8:58317766:T:C	4.58114e-09	-1.78147	-0.900246	8.95216e-06	-1.17847	-0.836673
58318171	chr8:58318171:A:C	5.94295e-08	-3.2746e-10	-0.118867	7.46471e-05	-3.2746e-10	0.105732
58318230	chr8:58318230:G:A	2.79007e-09	-1.59439	-1.5832	5.88613e-06	-0.8594	-1.57504
58318295	chr8:58318295:G:C	3.10908e-08	-1.29181	0.525058	3.72765e-05	-1.46003	0.871355
58318448	chr8:58318448:AG:A	1.22364e-08	-1.13195	-0.567296	7.92263e-06	-1.74514	-0.392175
58318468	chr8:58318468:C:T	1.39062e-08	-3.2746e-10	-1.57132	1.38935e-05	-3.2746e-10	-1.57562
58319060	chr8:58319060:CTATT:C	2.68674e-09	-1.63663	-1.5787	5.38436e-06	-0.956638	-1.5669
58319113	chr8:58319113:T:C	2.66215e-09	-1.64503	-1.5795	5.27418e-06	-0.975577	-1.56864
58319120	chr8:58319120:G:T	2.71131e-09	-1.62512	-1.58111	5.49336e-06	-0.932295	-1.57121
58320095	chr8:58320095:A:G	2.62101e-09	-1.66001	-1.58009	5.11791e-06	-1.00489	-1.56941
58320478	chr8:58320478:G:A	1.37902e-08	-3.2746e-10	-1.5797	1.38086e-05	-3.2746e-10	-1.58175
58320691	chr8:58320691:C:T	1.41695e-08	-3.2746e-10	-1.55257	1.43707e-05	-3.2746e-10	-1.54185
58320745	chr8:58320745:T:C	4.33246e-09	-1.22298	-1.51454	5.49576e-06	-0.978915	-1.52415
58320753	chr8:58320753:T:C	2.75326e-09	-1.61904	-1.57184	5.65995e-06	-0.917002	-1.55662
58320850	chr8:58320850:A:G	3.03007e-08	0.658048	-1.45054	5.75812e-06	-1.01653	-1.4399
58321292	chr8:58321292:C:T	4.78237e-09	-1.79397	-0.844748	8.82196e-06	-1.23705	-0.792745
58321309	chr8:58321309:C:T	5.13608e-09	-1.49961	-1.06775	6.77715e-06	-1.35718	-0.936308
58321618	chr8:58321618:C:T	3.94309e-09	-1.24825	-1.58344	5.35441e-06	-0.949847	-1.57927
58321885	chr8:58321885:A:G	2.3825e-08	-3.2746e-10	-1.03292	2.52876e-05	-3.2746e-10	-0.976727
58322124	chr8:58322124:T:A	2.86711e-09	-1.6471	-1.50325	2.42553e-06	-1.80679	-1.5142
58322319	chr8:58322319:G:A	1.15367e-08	-1.75813	-1.06538e-09	1.09876e-05	-1.81027	-1.06538e-09
58322565	chr8:58322565:A:G	2.75709e-09	-1.616	-1.57348	5.55315e-06	-0.910621	-1.58205
58322599	chr8:58322599:G:T	1.57662e-08	-3.2746e-10	-1.44579	1.52818e-05	-3.2746e-10	-1.48038
58322666	chr8:58322666:G:A	2.70741e-09	-1.63391	-1.57376	5.34219e-06	-0.949204	-1.5822
58322720	chr8:58322720:T:C	1.88994e-08	-3.2746e-10	-1.26453	1.80007e-05	-3.2746e-10	-1.31663
58323527	chr8:58323527:G:A	2.5925e-09	-1.66584	-1.5852	5.00224e-06	-1.01682	-1.58033
58323567	chr8:58323567:T:A	1.5022e-08	-3.2746e-10	-1.49414	1.46964e-05	-3.2746e-10	-1.51943
58323572	chr8:58323572:A:T	7.06505e-09	-1.19175	-1.05675	2.1031e-05	-0.148595	-1.01245
58323573	chr8:58323573:A:T	1.78216e-08	-0.837968	-0.485282	3.92536e-05	-0.115753	-0.421243
58323693	chr8:58323693:C:T	2.35554e-08	-3.2746e-10	-1.0443	2.49709e-05	-3.2746e-10	-0.989327
58323729	chr8:58323729:C:T	1.57778e-08	-0.536436	-0.908617	5.38665e-06	-1.63551	-0.887601
58325171	chr8:58325171:C:A	2.61815e-09	-1.6707	-1.57049	4.92586e-06	-1.03216	-1.58038
58325359	chr8:58325359:T:G	2.62276e-09	-1.65985	-1.57958	5.11199e-06	-1.00628	-1.56917
58325556	chr8:58325556:A:G	1.38204e-08	-3.2746e-10	-1.57751	1.38749e-05	-3.2746e-10	-1.57696
58325796	chr8:58325796:G:A	6.24595e-09	-1.52682	-0.844909	8.15644e-06	-1.39662	-0.711611
58325920	chr8:58325920:C:G	6.10248e-08	-3.2746e-10	-0.0923781	7.63106e-05	-3.2746e-10	0.127772
58326189	chr8:58326189:T:A	2.50814e-08	-0.981532	-1.06538e-09	2.00799e-05	-1.20732	-1.06538e-09
58327067	chr8:58327067:A:G	2.39893e-09	-1.7964	-1.53224	2.90204e-06	-1.65195	-1.48968
58327374	chr8:58327374:A:G	1.10965e-08	-1.79703	-1.06538e-09	1.21245e-05	-1.71181	-1.06538e-09
58327458	chr8:58327458:C:T	2.03562e-08	-3.2746e-10	-1.19027	2.11244e-05	-3.2746e-10	-1.15661
58327556	chr8:58327556:T:C	1.8143e-08	-1.30537	-1.06538e-09	1.31549e-05	-1.63025	-1.06538e-09
58327597	chr8:58327597:T:G	1.3847e-08	-3.2746e-10	-1.57559	1.39782e-05	-3.2746e-10	-1.56954
58327885	chr8:58327885:G:A	3.08195e-09	-1.51248	-1.56562	6.88341e-06	-0.720321	-1.5576
58327911	chr8:58327911:C:A	2.96069e-09	-1.57864	-1.5396	7.46219e-06	-0.657319	-1.53987
58328245	chr8:58328245:C:T	3.53225e-09	-1.3695	-1.57223	2.29286e-06	-1.81475	-1.56249
58328533	chr8:58328533:A:C	3.22253e-09	-1.63914	-1.39435	7.56679e-06	-0.792022	-1.39125
58328860	chr8:58328860:C:T	1.01075e-08	-0.360981	-1.5294	4.13553e-06	-1.26775	-1.51967
58328894	chr8:58328894:C:T	1.10215e-08	-0.288744	-1.51507	4.38262e-06	-1.22462	-1.50477
58329135	chr8:58329135:G:A	2.48632e-09	-1.79191	-1.50095	2.99564e-06	-1.66164	-1.44825
58329182	chr8:58329182:A:G	1.2422e-08	-1.68419	-1.06538e-09	1.1348e-05	-1.778	-1.06538e-09
58329576	chr8:58329576:C:CA	1.5365e-08	-1.63796	0.166389	1.32345e-05	-1.73152	0.107313
58329587	chr8:58329587:GTTATAGCCAAAAC:G	1.50963e-08	-1.63921	0.149994	1.30082e-05	-1.73265	0.0911968
58329604	chr8:58329604:G:C	1.12738e-08	-1.78117	-1.06538e-09	1.18062e-05	-1.73841	-1.06538e-09
58329665	chr8:58329665:G:A	5.61826e-08	-0.175052	-1.06538e-09	1.42695e-05	-1.54891	-1.06538e-09
58329781	chr8:58329781:C:T	3.44326e-09	-1.81529	-1.15195	5.42253e-06	-1.41723	-1.09925
58329830	chr8:58329830:T:C	7.44714e-09	-1.4795	-0.716329	9.93464e-06	-1.3414	-0.569613
58330005	chr8:58330005:A:G	2.34843e-09	-1.80033	-1.54959	2.85765e-06	-1.64004	-1.51701
58330059	chr8:58330059:T:C	1.41269e-08	-3.2746e-10	-1.55558	1.42192e-05	-3.2746e-10	-1.55245
58330149	chr8:58330149:T:A	3.32091e-09	-1.62442	-1.379	7.97071e-06	-0.756104	-1.37516
58330677	chr8:58330677:A:ATT	3.26999e-09	-1.63611	-1.38276	7.7254e-06	-0.78393	-1.3786
58330887	chr8:58330887:T:A	3.87212e-09	-1.63215	-1.2177	9.22194e-06	-0.775699	-1.20976
58331327	chr8:58331327:A:G	1.49568e-08	-3.2746e-10	-1.49849	1.48737e-05	-3.2746e-10	-1.50745
58331499	chr8:58331499:A:G	1.49584e-08	-1.6528	0.154418	1.2951e-05	-1.74141	0.0955375
58331524	chr8:58331524:A:G	1.4171e-08	-3.2746e-10	-1.55246	1.40521e-05	-3.2746e-10	-1.56426
58331646	chr8:58331646:C:T	1.03235e-08	-0.360509	-1.50873	4.23362e-06	-1.26736	-1.49662
58331836	chr8:58331836:G:A	2.43155e-09	-1.78229	-1.53284	2.79715e-06	-1.68639	-1.49205
58332209	chr8:58332209:C:T	1.44961e-08	-1.52978	-1.06538e-09	1.98942e-05	-1.21661	-1.06538e-09
58332269	chr8:58332269:G:A	7.63941e-09	-1.45571	-0.714624	1.02131e-05	-1.31453	-0.568835
58332424	chr8:58332424:C:G	2.4809e-09	-1.77559	-1.51945	2.81995e-06	-1.69583	-1.47449
58332899	chr8:58332899:A:T	7.68841e-09	-1.4604	-0.703541	1.02799e-05	-1.31998	-0.556864
58334104	chr8:58334104:T:C	1.41429e-08	-3.2746e-10	-1.55444	1.40302e-05	-3.2746e-10	-1.56583
58334539	chr8:58334539:G:A	4.14472e-09	-1.22107	-1.56075	2.38265e-06	-1.80843	-1.53039
58334588	chr8:58334588:TCTAGGATGCAGCTGAAACTGTG:T	7.63863e-09	-1.46228	-0.708155	1.02099e-05	-1.32225	-0.561425
58334826	chr8:58334826:C:T	1.79761e-08	-1.31461	-1.06538e-09	3.11701e-05	-0.767582	-1.06538e-09
58334836	chr8:58334836:A:G	1.79865e-08	-1.31404	-1.06538e-09	3.11883e-05	-0.766997	-1.06538e-09
58334869	chr8:58334869:A:T	1.97348e-08	-3.2746e-10	-1.22128	2.06366e-05	-3.2746e-10	-1.17997
58334962	chr8:58334962:T:A	2.27128e-09	-1.81528	-1.56804	4.22924e-06	-1.19684	-1.56818
58334968	chr8:58334968:T:G	1.3833e-08	-3.2746e-10	-1.5766	1.3848e-05	-3.2746e-10	-1.5789
58335054	chr8:58335054:G:T	8.10071e-09	-1.71267	-0.399037	8.28397e-06	-1.78903	-0.303686
58335255	chr8:58335255:A:G	1.46901e-08	-3.2746e-10	-1.51648	1.46093e-05	-3.2746e-10	-1.52538
58335260	chr8:58335260:T:TA	2.37078e-08	-3.2746e-10	-1.03785	2.64023e-05	-3.2746e-10	-0.933588
58335306	chr8:58335306:G:C	1.61526e-08	-3.2746e-10	-1.42158	1.56104e-05	-3.2746e-10	-1.4591
58335681	chr8:58335681:C:T	2.15546e-08	-3.2746e-10	-1.13307	2.27412e-05	-3.2746e-10	-1.08286
58335991	chr8:58335991:A:G	1.15532e-08	-0.294597	-1.4621	4.62967e-06	-1.22653	-1.44803
58336266	chr8:58336266:G:C	3.0819e-09	-1.61276	-1.46535	2.50014e-06	-1.81138	-1.47932
58336298	chr8:58336298:G:A	7.68832e-09	-1.46598	-0.697975	1.02664e-05	-1.32731	-0.550853
58336340	chr8:58336340:C:A	2.59932e-08	-3.2746e-10	-0.945826	2.81115e-05	-3.2746e-10	-0.870861
58336467	chr8:58336467:C:T	5.45284e-09	-1.39834	-1.10918	7.11886e-06	-1.226	-1.01829
58336765	chr8:58336765:C:T	1.37419e-08	-3.2746e-10	-1.58321	1.37842e-05	-3.2746e-10	-1.58352
58337581	chr8:58337581:C:T	5.77609e-09	-1.44952	-1.00041	7.50543e-06	-1.30644	-0.884971
58338026	chr8:58338026:C:T	2.2497e-09	-1.81521	-1.57765	4.28279e-06	-1.17491	-1.57753
58338070	chr8:58338070:G:A	3.48984e-09	-1.39203	-1.56177	2.32596e-06	-1.81376	-1.54914
58338154	chr8:58338154:T:C	3.88526e-09	-1.26091	-1.58556	2.26328e-06	-1.8118	-1.57842
58338460	chr8:58338460:A:G	1.48208e-08	-3.2746e-10	-1.50763	1.47458e-05	-3.2746e-10	-1.51608
58338804	chr8:58338804:C:T	2.48778e-09	-1.78107	-1.5112	2.87913e-06	-1.68578	-1.46377
58338929	chr8:58338929:T:A	3.89932e-09	-1.69918	-1.14367	3.86312e-06	-1.79267	-1.0629
58339117	chr8:58339117:A:G	3.84468e-09	-1.29413	-1.56284	2.32177e-06	-1.81453	-1.55018
58339142	chr8:58339142:C:T	2.52787e-09	-1.77777	-1.49851	2.90734e-06	-1.69197	-1.44783
58339556	chr8:58339556:A:G	1.14722e-08	-0.30908	-1.45465	4.62878e-06	-1.23608	-1.43867
58339903	chr8:58339903:A:C	1.10619e-08	-0.319427	-1.48072	4.468e-06	-1.24253	-1.46757
58340057	chr8:58340057:G:A	3.13619e-08	-3.2746e-10	-0.758064	3.60314e-05	-3.2746e-10	-0.622648
58340276	chr8:58340276:T:C	1.15383e-08	-0.278163	-1.47982	4.59159e-06	-1.21605	-1.46676
58340981	chr8:58340981:T:G	1.69801e-08	-1.07847	-0.293143	1.70672e-05	-1.2939	-0.0759812
58341144	chr8:58341144:A:G	7.66115e-09	-1.46396	-0.703541	1.02289e-05	-1.32496	-0.556864
58341427	chr8:58341427:T:C	1.49429e-08	-1.49942	-1.06538e-09	3.18775e-05	-0.745139	-1.06538e-09
58342081	chr8:58342081:G:A	1.59133e-08	-3.2746e-10	-1.4365	1.59014e-05	-3.2746e-10	-1.44064
58342318	chr8:58342318:C:T	2.50861e-09	-1.77452	-1.50941	2.85143e-06	-1.69763	-1.46159
58342345	chr8:58342345:T:C	3.23688e-09	-1.65249	-1.37656	7.4719e-06	-0.826705	-1.36919
58342419	chr8:58342419:T:C	5.81544e-08	-0.140557	-1.06538e-09	1.45094e-05	-1.53225	-1.06538e-09
58342864	chr8:58342864:C:T	3.20126e-09	-1.6512	-1.38891	7.40873e-06	-0.822345	-1.38204
58342908	chr8:58342908:C:T	2.5337e-09	-1.77309	-1.50089	2.87594e-06	-1.69988	-1.45078
58342920	chr8:58342920:A:C	2.51777e-09	-1.77778	-1.50251	2.89334e-06	-1.69176	-1.45287
58343033	chr8:58343033:A:G	1.98722e-08	-1.21434	-1.06538e-09	1.1469e-05	-1.76739	-1.06538e-09
58343223	chr8:58343223:A:C	4.81066e-09	-1.79304	-0.839781	8.91325e-06	-1.22944	-0.790061
58343248	chr8:58343248:T:C	1.08808e-08	-0.339842	-1.47681	4.43165e-06	-1.25505	-1.46322
58343942	chr8:58343942:T:G	2.51709e-09	-1.77591	-1.50464	2.87513e-06	-1.69539	-1.45555
58343953	chr8:58343953:A:C	3.80475e-09	-1.28251	-1.5849	2.27051e-06	-1.81335	-1.57369
58344298	chr8:58344298:C:T	2.12895e-08	-3.2746e-10	-1.14545	2.12203e-05	-3.2746e-10	-1.15208
58344426	chr8:58344426:A:T	3.89743e-09	-1.46595	-1.37739	2.83796e-06	-1.80913	-1.35482
58345009	chr8:58345009:T:C	1.17941e-08	-1.73606	-1.06538e-09	4.0324e-05	-0.510093	-1.06538e-09
58345022	chr8:58345022:C:A	3.29171e-09	-1.65188	-1.36037	7.61579e-06	-0.823939	-1.35288
58345060	chr8:58345060:C:T	5.14082e-05	7.84246	-1.19856	6.85978e-05	1.26326	-1.24204
58345374	chr8:58345374:C:T	2.63792e-09	-1.65788	-1.57578	5.44245e-06	-0.932768	-1.58004
58345876	chr8:58345876:C:T	1.37114e-08	-3.2746e-10	-1.58543	1.37594e-05	-3.2746e-10	-1.58532
58345882	chr8:58345882:C:G	1.38887e-08	-3.2746e-10	-1.57258	1.38974e-05	-3.2746e-10	-1.57534
58346100	chr8:58346100:T:C	7.84804e-08	0.159191	-1.06538e-09	0.000105271	0.449502	-1.06538e-09
58346359	chr8:58346359:T:C	5.61226e-09	-1.38761	-1.0911	7.2113e-06	-1.23387	-0.997524
58346419	chr8:58346419:G:A	3.58468e-07	1.67818	-1.06538e-09	0.000142559	0.752715	-1.06538e-09
58346427	chr8:58346427:T:C	7.86496e-09	-1.46385	-0.677392	1.05305e-05	-1.32521	-0.527549
58346599	chr8:58346599:G:A	1.56875e-08	-3.2746e-10	-1.45079	1.55365e-05	-3.2746e-10	-1.46385
58347156	chr8:58347156:G:A	1.75357e-08	-1.33942	-1.06538e-09	1.28193e-05	-1.65609	-1.06538e-09
58347274	chr8:58347274:C:T	1.37591e-08	-3.2746e-10	-1.58196	1.37918e-05	-3.2746e-10	-1.58297
58348697	chr8:58348697:G:A	2.32596e-09	-1.81492	-1.5446	2.61848e-06	-1.72392	-1.52052
58348760	chr8:58348760:C:T	1.4487e-08	-3.2746e-10	-1.5304	1.44271e-05	-3.2746e-10	-1.53793
58348925	chr8:58348925:C:T	3.53531e-09	-1.77587	-1.16499	7.04802e-06	-1.19662	-1.05767
58348972	chr8:58348972:A:G	5.11125e-09	-0.991956	-1.58026	2.40039e-06	-1.76961	-1.5618
58349044	chr8:58349044:C:T	1.44062e-08	-3.2746e-10	-1.536	1.43549e-05	-3.2746e-10	-1.54295
58349194	chr8:58349194:T:G	1.98854e-08	-3.2746e-10	-1.21367	2.20214e-05	-3.2746e-10	-1.11502
58349310	chr8:58349310:T:C	1.0272e-08	-0.289506	-1.58474	2.69383e-06	-1.63359	-1.58249
58349475	chr8:58349475:A:G	1.4246e-08	-3.2746e-10	-1.54718	1.4207e-05	-3.2746e-10	-1.5533
58349632	chr8:58349632:C:T	6.28159e-09	-1.48272	-0.883315	8.76818e-06	-1.29184	-0.744067
58349730	chr8:58349730:T:C	2.37494e-08	-3.2746e-10	-1.0361	2.68633e-05	-3.2746e-10	-0.916277
58349757	chr8:58349757:T:A	2.34392e-09	-1.81071	-1.54113	2.73924e-06	-1.69433	-1.50503
58349802	chr8:58349802:G:A	2.59465e-09	-1.8116	-1.43861	2.62233e-06	-1.77259	-1.47038
58349896	chr8:58349896:G:A	1.54395e-08	-3.2746e-10	-1.46673	1.50962e-05	-3.2746e-10	-1.4926
58350312	chr8:58350312:T:C	1.37098e-08	-3.2746e-10	-1.58555	1.37626e-05	-3.2746e-10	-1.58508
58350802	chr8:58350802:C:T	5.63685e-09	-0.91035	-1.56398	3.22213e-06	-1.47847	-1.55853
58350929	chr8:58350929:A:T	4.62699e-09	-1.09254	-1.57921	2.3268e-06	-1.79243	-1.57012
58350930	chr8:58350930:A:C	4.62816e-09	-1.09229	-1.57921	2.3269e-06	-1.79239	-1.57012
58350975	chr8:58350975:A:C	4.68929e-09	-1.0799	-1.57848	2.33473e-06	-1.79017	-1.56898
58351035	chr8:58351035:C:T	2.36281e-09	-1.80348	-1.54033	2.82759e-06	-1.66307	-1.50455
58351100	chr8:58351100:G:A	2.35279e-09	-1.80805	-1.54001	2.76762e-06	-1.6814	-1.50766
58351174	chr8:58351174:C:T	4.68973e-09	-1.07921	-1.57908	2.33269e-06	-1.79008	-1.56994
58351350	chr8:58351350:A:G	2.42986e-09	-1.80287	-1.51296	2.92908e-06	-1.66059	-1.47176
58351418	chr8:58351418:A:G	1.37247e-08	-3.2746e-10	-1.58446	1.38049e-05	-3.2746e-10	-1.58202
58351822	chr8:58351822:C:A	2.2462e-08	-3.2746e-10	-1.09183	2.423e-05	-3.2746e-10	-1.01945
58351840	chr8:58351840:C:T	2.36397e-09	-1.80525	-1.53806	2.81836e-06	-1.66943	-1.50146
58351935	chr8:58351935:A:C	2.36174e-09	-1.80691	-1.53735	2.80284e-06	-1.67606	-1.50035
58352111	chr8:58352111:C:T	1.5825e-08	-3.2746e-10	-1.44207	1.5304e-05	-3.2746e-10	-1.47892
58352392	chr8:58352392:T:A	1.4512e-08	-3.2746e-10	-1.52868	1.43993e-05	-3.2746e-10	-1.53986
58352454	chr8:58352454:C:T	1.38374e-08	-3.2746e-10	-1.57628	1.39378e-05	-3.2746e-10	-1.57244
58352635	chr8:58352635:T:A	4.25508e-09	-1.49794	-1.25761	7.56078e-06	-0.957382	-1.22668
58352793	chr8:58352793:T:C	2.63633e-09	-1.65538	-1.57889	6.90546e-06	-0.693634	-1.58109
58352928	chr8:58352928:T:C	1.37247e-08	-3.2746e-10	-1.58446	1.38049e-05	-3.2746e-10	-1.58202
58353390	chr8:58353390:C:A	0.000222441	9.42424	-1.31548	0.000102762	1.74805	-1.32267
58353538	chr8:58353538:G:A	1.38222e-08	-3.2746e-10	-1.57738	1.37739e-05	-3.2746e-10	-1.58426
58353744	chr8:58353744:T:C	6.2506e-09	-1.471	-0.899977	8.71415e-06	-1.27803	-0.76406
58354051	chr8:58354051:A:G	5.92771e-09	-1.63368	-0.790337	6.22609e-06	-1.7498	-0.628488
58354280	chr8:58354280:T:C	5.7227e-09	-1.60989	-0.849327	5.75966e-06	-1.76285	-0.693314
58354767	chr8:58354767:G:GTA	5.70679e-09	-0.888678	-1.57332	2.49541e-06	-1.74368	-1.5489
58354905	chr8:58354905:G:A	6.00028e-09	-1.64466	-0.767196	6.40565e-06	-1.74308	-0.606778
58354973	chr8:58354973:G:A	1.40101e-08	-3.2746e-10	-1.56388	1.38798e-05	-3.2746e-10	-1.57661
58355462	chr8:58355462:C:T	6.22499e-09	-1.6296	-0.745484	6.49006e-06	-1.75235	-0.584417
58355776	chr8:58355776:G:A	2.33765e-09	-1.79111	-1.5634	5.68348e-06	-0.910335	-1.55914
58355793	chr8:58355793:A:C	6.04215e-09	-1.63906	-0.765838	6.39417e-06	-1.74651	-0.605142
58355892	chr8:58355892:A:G	2.70533e-09	-1.62379	-1.58465	5.19582e-06	-0.978156	-1.58103
58355912	chr8:58355912:G:A	6.00989e-08	-0.107668	-1.06538e-09	5.0755e-05	-0.280029	-1.06538e-09
58355935	chr8:58355935:A:G	1.96597e-08	-3.2746e-10	-1.22509	1.98119e-05	-3.2746e-10	-1.22076
58355993	chr8:58355993:C:A	8.13113e-09	-1.57255	-0.535408	7.52897e-06	-1.80602	-0.382265
58356393	chr8:58356393:A:G	5.93116e-09	-1.6442	-0.77924	6.32274e-06	-1.74308	-0.619804
58356544	chr8:58356544:T:A	4.58912e-08	-3.2746e-10	-0.377386	4.98424e-05	-3.2746e-10	-0.298173
58356691	chr8:58356691:T:C	2.29376e-09	-1.81121	-1.56225	2.53118e-06	-1.7037	-1.57465
58356846	chr8:58356846:A:T	6.00072e-09	-1.588	-0.82378	5.83539e-06	-1.77412	-0.668975
58356961	chr8:58356961:T:C	1.37989e-08	-3.2746e-10	-1.57907	1.37799e-05	-3.2746e-10	-1.58383
58357346	chr8:58357346:A:G	8.97103e-09	-1.5692	-0.440458	8.32811e-06	-1.80663	-0.280771
58357708	chr8:58357708:T:A	6.07058e-09	-1.62987	-0.770333	6.32666e-06	-1.75221	-0.610058
58357968	chr8:58357968:C:T	1.69381e-08	-1.37409	-1.06538e-09	1.21528e-05	-1.70948	-1.06538e-09
58358482	chr8:58358482:A:C	6.1647e-09	-1.63791	-0.746909	6.51489e-06	-1.74731	-0.585644
58358516	chr8:58358516:C:T	6.05973e-09	-1.63971	-0.762285	6.41259e-06	-1.74616	-0.602613
58358543	chr8:58358543:C:G	6.61523e-09	-1.80143	-0.512852	1.20896e-05	-1.26995	-0.444745
58359034	chr8:58359034:T:A	4.90861e-09	-1.15544	-1.45722	3.20633e-06	-1.61483	-1.42708
58359041	chr8:58359041:A:G	4.89732e-09	-1.15219	-1.46278	3.19279e-06	-1.61301	-1.43314
58359144	chr8:58359144:G:A	1.2101e-08	-1.01804	-0.692328	6.61937e-06	-1.77912	-0.537916
58359237	chr8:58359237:G:A	1.38089e-08	-3.2746e-10	-1.57835	1.37852e-05	-3.2746e-10	-1.58344
58359273	chr8:58359273:T:C	6.35149e-09	-1.62579	-0.729177	6.60012e-06	-1.75468	-0.56527
58359467	chr8:58359467:C:T	2.75188e-09	-1.607	-1.58437	5.18371e-06	-0.981139	-1.58038
58359649	chr8:58359649:C:A	7.16755e-09	-0.656441	-1.57765	3.75621e-06	-1.30705	-1.57658
58359748	chr8:58359748:G:A	1.93538e-08	-3.2746e-10	-1.24077	1.93024e-05	-3.2746e-10	-1.24681
58359976	chr8:58359976:A:G	5.91419e-09	-1.64679	-0.779518	6.3319e-06	-1.7417	-0.619739
58360090	chr8:58360090:G:T	5.9923e-09	-1.63565	-0.777532	6.32244e-06	-1.74862	-0.614319
58360215	chr8:58360215:AT:A	6.02367e-09	-1.49055	-0.91741	8.35548e-06	-1.302	-0.782121
58360251	chr8:58360251:T:C	5.94865e-09	-1.65102	-0.769472	6.42273e-06	-1.73895	-0.608249
58360444	chr8:58360444:A:G	6.14315e-09	-1.62012	-0.768196	6.3034e-06	-1.75823	-0.607721
58360641	chr8:58360641:C:T	5.53635e-09	-0.910541	-1.58178	2.42286e-06	-1.75641	-1.56568
58360974	chr8:58360974:T:C	1.86182e-08	-1.27952	-1.06538e-09	1.15637e-05	-1.75917	-1.06538e-09
58361076	chr8:58361076:A:G	6.09382e-09	-1.64014	-0.756244	6.46424e-06	-1.7461	-0.594652
58361356	chr8:58361356:G:A	1.44611e-08	-3.2746e-10	-1.5322	1.42398e-05	-3.2746e-10	-1.551
58361783	chr8:58361783:A:T	5.91435e-09	-1.65106	-0.775213	6.37925e-06	-1.73886	-0.615124
58361936	chr8:58361936:C:A	4.48695e-09	-1.18595	-1.51653	5.82873e-06	-0.918842	-1.5254
58362220	chr8:58362220:CAG:C	5.42654e-09	-1.5345	-0.97786	7.3279e-06	-1.35612	-0.859226
58362550	chr8:58362550:T:G	6.0794e-09	-1.64855	-0.750207	6.54646e-06	-1.74063	-0.587486
58362657	chr8:58362657:A:G	2.25716e-09	-1.81132	-1.57824	2.52004e-06	-1.701	-1.58176
58362788	chr8:58362788:C:T	6.18973e-09	-1.6335	-0.747268	6.51466e-06	-1.75026	-0.58273
58362801	chr8:58362801:G:A	6.0397e-09	-1.62688	-0.778424	6.26488e-06	-1.75396	-0.618116
58362804	chr8:58362804:G:A	2.72286e-09	-1.61715	-1.58482	5.2869e-06	-0.960371	-1.58144
58362996	chr8:58362996:G:A	6.19286e-09	-1.63552	-0.74474	6.52963e-06	-1.74887	-0.581819
58363052	chr8:58363052:C:T	1.99031e-08	-1.21278	-1.06538e-09	1.23296e-05	-1.69504	-1.06538e-09
58363124	chr8:58363124:A:G	1.14822e-08	-1.01746	-0.745395	6.24183e-06	-1.77908	-0.596691
58363670	chr8:58363670:A:T	5.81406e-09	-1.64655	-0.796827	6.23602e-06	-1.74198	-0.634719
58363672	chr8:58363672:C:T	5.41331e-09	-0.964841	-1.54996	2.47039e-06	-1.77188	-1.53078
58364077	chr8:58364077:T:G	5.87095e-09	-1.64271	-0.790929	6.25575e-06	-1.7444	-0.629137
58364217	chr8:58364217:C:T	1.37107e-08	-3.2746e-10	-1.58548	1.37607e-05	-3.2746e-10	-1.58522
58364439	chr8:58364439:C:T	2.76611e-09	-1.60066	-1.58555	5.10174e-06	-0.993542	-1.58392
58364801	chr8:58364801:A:G	9.79771e-09	-1.80686	-0.114645	1.80756e-05	-1.3073	-0.00517992
58365071	chr8:58365071:AG:A	5.95992e-09	-1.64301	-0.775587	6.33664e-06	-1.7444	-0.61629
58365573	chr8:58365573:C:A	8.45591e-09	-1.57173	-0.497068	7.84292e-06	-1.80614	-0.341293
58365719	chr8:58365719:A:G	1.38049e-08	-3.2746e-10	-1.57863	1.37831e-05	-3.2746e-10	-1.58359
58365837	chr8:58365837:C:T	1.18008e-08	-1.01284	-0.722651	6.40873e-06	-1.77805	-0.571325
58366242	chr8:58366242:T:C	1.58125e-08	-3.2746e-10	-1.44286	1.52917e-05	-3.2746e-10	-1.47973
58366305	chr8:58366305:GC:G	8.66423e-09	-1.35339	-0.691069	1.27492e-05	-1.12256	-0.539013
58366342	chr8:58366342:T:C	6.12837e-09	-1.65761	-0.733123	6.74085e-06	-1.73252	-0.566329
58366699	chr8:58366699:A:G	1.38017e-08	-3.2746e-10	-1.57887	1.37815e-05	-3.2746e-10	-1.58371
58366733	chr8:58366733:A:G	2.75778e-09	-1.60407	-1.58516	5.14679e-06	-0.986414	-1.58225
58366799	chr8:58366799:G:A	1.9021e-07	-3.2746e-10	1.04447	0.000232012	-3.2746e-10	1.23975
58366837	chr8:58366837:C:A	1.14657e-08	-1.01937	-0.744925	6.24708e-06	-1.7795	-0.595421
58367035	chr8:58367035:A:T	6.20927e-09	-1.46588	-0.911739	8.66077e-06	-1.2713	-0.77694
58367703	chr8:58367703:T:C	1.37474e-08	-3.2746e-10	-1.58281	1.37612e-05	-3.2746e-10	-1.58519
58367896	chr8:58367896:T:C	6.08277e-09	-0.835973	-1.56222	3.38021e-06	-1.43202	-1.55709
58368213	chr8:58368213:G:T	9.07326e-09	-1.01232	-0.986004	5.04792e-06	-1.77839	-0.809671
58368302	chr8:58368302:G:A	2.78493e-08	-3.2746e-10	-0.876851	3.20936e-05	-3.2746e-10	-0.738384
58368687	chr8:58368687:T:G	4.94617e-09	-1.04866	-1.55639	2.40595e-06	-1.78911	-1.53999
58368691	chr8:58368691:C:T	1.95902e-08	-1.22863	-1.06538e-09	1.4204e-05	-1.55351	-1.06538e-09
58368790	chr8:58368790:T:C	1.81562e-08	-1.30465	-1.06538e-09	1.3075e-05	-1.63634	-1.06538e-09
58368848	chr8:58368848:A:G	9.71197e-09	-1.80175	-0.128554	1.84286e-05	-1.27236	-0.020772
58369107	chr8:58369107:C:T	1.86578e-08	-3.2746e-10	-1.2774	1.99778e-05	-3.2746e-10	-1.21242
58369266	chr8:58369266:G:A	6.06827e-09	-1.6403	-0.76029	6.42884e-06	-1.74588	-0.600367
58369332	chr8:58369332:A:C	1.57837e-08	-3.2746e-10	-1.44468	1.56108e-05	-3.2746e-10	-1.45908
58369447	chr8:58369447:G:T	5.79682e-09	-0.882441	-1.56391	3.27951e-06	-1.4605	-1.55885
58369675	chr8:58369675:T:A	1.39963e-08	-3.2746e-10	-1.56487	1.41595e-05	-3.2746e-10	-1.55665
58369728	chr8:58369728:C:T	2.30993e-09	-1.81432	-1.55212	2.49658e-06	-1.72467	-1.56744
58370067	chr8:58370067:T:C	5.82255e-09	-0.893423	-1.5485	3.31123e-06	-1.46823	-1.54149
58370075	chr8:58370075:A:G	6.28835e-09	-0.814792	-1.55017	3.43457e-06	-1.42882	-1.54433
58370261	chr8:58370261:G:A	6.13819e-09	-1.65549	-0.733643	6.68977e-06	-1.73639	-0.570074
58370340	chr8:58370340:G:A	2.59455e-08	-3.2746e-10	-0.947661	2.91408e-05	-3.2746e-10	-0.8349
58370371	chr8:58370371:G:A	6.13878e-09	-1.64858	-0.740452	6.6074e-06	-1.74045	-0.578401
58370407	chr8:58370407:G:A	6.09575e-09	-1.66	-0.736067	6.69266e-06	-1.73241	-0.573615
58370413	chr8:58370413:C:T	2.39757e-08	-3.2746e-10	-1.02662	2.38462e-05	-3.2746e-10	-1.03541
58370429	chr8:58370429:G:A	5.94326e-09	-1.64955	-0.771847	6.41162e-06	-1.73972	-0.609204
58370460	chr8:58370460:C:T	9.84117e-09	-1.65781	-0.259277	9.01062e-06	-1.78562	-0.223013
58370480	chr8:58370480:G:A	1.22538e-08	-1.69782	-1.06538e-09	1.10236e-05	-1.807	-1.06538e-09
58370487	chr8:58370487:T:G	6.17027e-09	-1.64777	-0.736148	6.64612e-06	-1.74089	-0.572112
58370522	chr8:58370522:T:C	5.95847e-09	-1.66829	-0.750556	6.63356e-06	-1.72614	-0.588753
58370529	chr8:58370529:G:A	1.41595e-08	-0.85931	-0.69396	6.8634e-06	-1.74031	-0.540526
58370538	chr8:58370538:C:T	5.72404e-09	-0.895234	-1.56375	2.49865e-06	-1.75333	-1.53796
58370701	chr8:58370701:G:A	6.13403e-09	-1.65868	-0.731122	6.72145e-06	-1.73352	-0.568219
58370895	chr8:58370895:T:C	6.27931e-09	-1.64438	-0.722015	6.72159e-06	-1.74339	-0.558328
58370950	chr8:58370950:G:C	2.31628e-09	-1.79926	-1.56444	5.37111e-06	-0.964725	-1.56128
58371111	chr8:58371111:C:T	5.53164e-09	-1.65154	-0.841632	5.93385e-06	-1.73762	-0.688743
58371134	chr8:58371134:G:A	6.07462e-09	-1.5307	-0.868838	8.43954e-06	-1.3499	-0.724211
58371149	chr8:58371149:C:G	6.19469e-09	-1.52637	-0.853595	8.60634e-06	-1.34713	-0.707408
58371441	chr8:58371441:T:C	1.13853e-08	-1.77133	-1.06538e-09	1.09868e-05	-1.81034	-1.06538e-09
58372197	chr8:58372197:A:G	1.07347e-07	-3.2746e-10	0.472412	0.000137278	-3.2746e-10	0.714971
58372295	chr8:58372295:A:G	4.35476e-09	-1.25806	-1.47432	2.97768e-06	-1.6688	-1.4471
58372508	chr8:58372508:A:C	5.73847e-09	-1.62789	-0.82858	5.91667e-06	-1.75322	-0.676051
58372623	chr8:58372623:T:C	2.81512e-09	-1.58441	-1.58424	4.94266e-06	-1.02358	-1.58556
58372827	chr8:58372827:C:G	6.15605e-09	-1.51567	-0.870549	8.55693e-06	-1.33431	-0.725988
58372872	chr8:58372872:G:A	2.31304e-09	-1.79521	-1.56989	5.49289e-06	-0.93644	-1.56714
58372911	chr8:58372911:A:G	6.05845e-09	-1.65275	-0.749451	6.56808e-06	-1.73764	-0.587182
58372942	chr8:58372942:G:A	6.1064e-09	-1.52807	-0.866256	8.46201e-06	-1.35017	-0.721282
58373086	chr8:58373086:T:C	6.81134e-09	-1.64351	-0.641562	7.32179e-06	-1.74366	-0.472523
58373254	chr8:58373254:C:G	5.23215e-09	-1.6624	-0.886436	5.5882e-06	-1.73025	-0.756131
58373282	chr8:58373282:G:A	5.98239e-09	-1.67162	-0.743218	6.69407e-06	-1.72357	-0.582244
58373700	chr8:58373700:C:T	4.60423e-09	-1.2328	-1.44388	3.11999e-06	-1.65585	-1.41336
58373752	chr8:58373752:C:T	1.38023e-08	-3.2746e-10	-1.57882	1.38302e-05	-3.2746e-10	-1.58019
58373850	chr8:58373850:T:G	1.38225e-08	-3.2746e-10	-1.57736	1.37741e-05	-3.2746e-10	-1.58425
58373858	chr8:58373858:G:T	6.15879e-09	-1.64325	-0.742529	6.56922e-06	-1.74398	-0.580669
58374109	chr8:58374109:C:G	9.01929e-09	-0.962754	-1.04154	4.75913e-06	-1.76751	-0.879465
58374134	chr8:58374134:G:C	2.80888e-09	-1.58975	-1.58112	4.99519e-06	-1.01378	-1.58479
58374324	chr8:58374324:C:T	6.12533e-09	-1.64398	-0.747248	6.54055e-06	-1.74359	-0.585427
58374405	chr8:58374405:A:G	1.3785e-08	-3.2746e-10	-1.58008	1.3773e-05	-3.2746e-10	-1.58433
58374492	chr8:58374492:C:T	1.37798e-08	-3.2746e-10	-1.58046	1.3811e-05	-3.2746e-10	-1.58158
58374579	chr8:58374579:A:C	4.31363e-08	-3.2746e-10	-0.439293	5.02178e-05	-3.2746e-10	-0.29067
58374838	chr8:58374838:A:T	7.80411e-09	-1.63112	-0.517889	7.78173e-06	-1.78962	-0.365642
58374908	chr8:58374908:A:G	1.37316e-08	-3.2746e-10	-1.58396	1.37575e-05	-3.2746e-10	-1.58545
58375706	chr8:58375706:A:C	2.94126e-08	-0.822235	-1.06538e-09	2.32137e-05	-1.0623	-1.06538e-09
58375820	chr8:58375820:C:G	1.85612e-08	-1.28259	-1.06538e-09	2.82048e-05	-0.867546	-1.06538e-09
58375876	chr8:58375876:T:C	2.05734e-08	-0.538413	-0.641245	8.51728e-06	-1.64457	-0.420375
58375977	chr8:58375977:A:T	0.00255515	11.717	-1.16703	0.000249931	2.49332	-1.17918
58376122	chr8:58376122:T:G	8.31742e-09	-1.12451	-0.960795	5.04962e-06	-1.79923	-0.788502
58376306	chr8:58376306:C:A	2.38846e-08	-3.2746e-10	-1.03042	2.3757e-05	-3.2746e-10	-1.03916
58376402	chr8:58376402:A:G	6.54816e-09	-1.65634	-0.66813	7.16819e-06	-1.73523	-0.502159
58376614	chr8:58376614:G:A	1.98163e-08	-3.2746e-10	-1.21716	2.10577e-05	-3.2746e-10	-1.15977
58376788	chr8:58376788:T:C	5.05237e-09	-1.03022	-1.55358	2.42285e-06	-1.78556	-1.53654
58376797	chr8:58376797:A:T	7.88225e-09	-1.58282	-0.556225	7.41116e-06	-1.80373	-0.400323
58376945	chr8:58376945:T:G	4.71806e-09	-1.1773	-1.47496	3.10127e-06	-1.62653	-1.4487
58377172	chr8:58377172:T:C	2.36038e-09	-1.79556	-1.54927	2.7605e-06	-1.63405	-1.55758
58377300	chr8:58377300:C:G	1.67257e-08	-1.38671	-1.06538e-09	2.45019e-05	-1.00829	-1.06538e-09
58377848	chr8:58377848:C:T	1.97465e-08	-3.2746e-10	-1.22068	2.09681e-05	-3.2746e-10	-1.16404
58377978	chr8:58377978:C:G	1.15202e-08	-1.75955	-1.06538e-09	1.87271e-05	-1.27707	-1.06538e-09
58378116	chr8:58378116:A:G	1.37244e-08	-3.2746e-10	-1.58448	1.38044e-05	-3.2746e-10	-1.58206
58378381	chr8:58378381:T:C	2.82379e-09	-1.58009	-1.58549	4.91061e-06	-1.03094	-1.5847
58378693	chr8:58378693:C:G	2.33371e-09	-1.81309	-1.54311	2.53732e-06	-1.71454	-1.56139
58378989	chr8:58378989:A:T	7.13427e-09	-1.75797	-0.480781	1.58511e-05	-1.05356	-0.390246
58379150	chr8:58379150:C:T	3.47911e-09	-1.39761	-1.55927	7.27998e-06	-0.656555	-1.56536
58379394	chr8:58379394:T:C	7.53501e-09	-1.08687	-1.09723	9.10696e-06	-1.02849	-0.969512
58379556	chr8:58379556:T:C	1.16545e-08	-1.74797	-1.06538e-09	1.81279e-05	-1.30959	-1.06538e-09
58379583	chr8:58379583:C:T	1.15213e-08	-1.75946	-1.06538e-09	1.10173e-05	-1.80757	-1.06538e-09
58379861	chr8:58379861:C:T	2.24683e-09	-1.81289	-1.58125	2.95446e-06	-1.54232	-1.58141
58380020	chr8:58380020:C:T	1.38844e-08	-3.2746e-10	-1.57289	1.39497e-05	-3.2746e-10	-1.57158
58380091	chr8:58380091:A:G	1.41079e-08	-3.2746e-10	-1.55692	1.4183e-05	-3.2746e-10	-1.555
58380266	chr8:58380266:T:C	2.24687e-09	-1.81446	-1.57966	2.90156e-06	-1.56203	-1.57976
58380270	chr8:58380270:G:A	2.24118e-09	-1.81472	-1.58193	2.87829e-06	-1.56777	-1.58207
58380498	chr8:58380498:T:C	2.26752e-08	-3.2746e-10	-1.08239	2.55625e-05	-3.2746e-10	-0.965914
58380544	chr8:58380544:C:T	2.24215e-09	-1.81467	-1.58155	2.88343e-06	-1.56636	-1.5817
58380589	chr8:58380589:T:C	2.50722e-08	-1.79699	0.815095	2.29301e-05	-1.81153	0.736941
58380605	chr8:58380605:CA:C	6.11211e-09	-1.29409	-1.09929	9.02783e-06	-1.03742	-0.969305
58380841	chr8:58380841:G:A	1.21139e-08	-1.7093	-1.06538e-09	1.51007e-05	-1.4923	-1.06538e-09
58380975	chr8:58380975:G:A	1.38782e-08	-3.2746e-10	-1.57334	1.3943e-05	-3.2746e-10	-1.57206
58381336	chr8:58381336:C:A	1.52045e-08	-3.2746e-10	-1.48207	1.5613e-05	-3.2746e-10	-1.45894
58381564	chr8:58381564:A:G	2.24712e-09	-1.81519	-1.57882	2.84916e-06	-1.58113	-1.57888
58381782	chr8:58381782:T:C	4.79898e-09	-1.07189	-1.56337	2.9585e-06	-1.55952	-1.56283
58382167	chr8:58382167:C:T	2.44296e-08	-3.2746e-10	-1.00786	2.77321e-05	-3.2746e-10	-0.884451
58382188	chr8:58382188:C:T	9.10651e-09	-0.428854	-1.56581	5.28693e-06	-0.981515	-1.56029
58382250	chr8:58382250:TC:T	1.38782e-08	-3.2746e-10	-1.57334	1.3943e-05	-3.2746e-10	-1.57206
58382611	chr8:58382611:C:T	2.28014e-09	-1.79407	-1.58535	3.88559e-06	-1.2645	-1.58526
58382712	chr8:58382712:C:T	5.58684e-09	-1.37553	-1.10771	8.02265e-06	-1.14389	-0.980878
58382917	chr8:58382917:AAAT:A	2.25279e-09	-1.81529	-1.5762	2.82873e-06	-1.59071	-1.5765
58383916	chr8:58383916:G:A	1.40593e-08	-3.2746e-10	-1.56037	1.42553e-05	-3.2746e-10	-1.54991
58384083	chr8:58384083:G:T	1.49647e-08	-3.2746e-10	-1.49797	1.56688e-05	-3.2746e-10	-1.45537
58384284	chr8:58384284:C:T	1.37544e-08	-3.2746e-10	-1.5823	1.3759e-05	-3.2746e-10	-1.58535
58384660	chr8:58384660:G:A	3.28043e-09	-1.4321	-1.58358	2.396e-06	-1.75425	-1.579
58385070	chr8:58385070:A:G	1.79919e-08	-1.81399	0.500251	1.6243e-05	-1.79953	0.380157
58385247	chr8:58385247:T:A	3.33406e-09	-1.41623	-1.58324	2.41264e-06	-1.74794	-1.57838
58385539	chr8:58385539:G:A	5.6887e-09	-1.34956	-1.11561	8.18361e-06	-1.11248	-0.992427
58385941	chr8:58385941:C:A	1.88856e-08	-3.2746e-10	-1.26526	2.00351e-05	-3.2746e-10	-1.20956
58386041	chr8:58386041:T:C	5.36942e-09	-1.28916	-1.23378	7.74294e-06	-1.03554	-1.12472
58386231	chr8:58386231:T:A	5.16583e-09	-1.33596	-1.22564	7.48272e-06	-1.09364	-1.1008
58386335	chr8:58386335:C:A	2.90301e-08	-3.2746e-10	-0.835327	3.31982e-05	-3.2746e-10	-0.704544
58386371	chr8:58386371:C:T	9.22232e-09	-0.761037	-1.221	4.66591e-06	-1.56299	-1.10377
58386402	chr8:58386402:G:A	4.33844e-08	-3.2746e-10	-0.43356	5.03758e-05	-3.2746e-10	-0.287529
58386423	chr8:58386423:A:G	3.34702e-09	-1.41334	-1.58225	2.42203e-06	-1.7463	-1.57614
58386506	chr8:58386506:A:G	3.5065e-09	-1.36545	-1.58359	2.47152e-06	-1.72354	-1.57867
58386541	chr8:58386541:A:G	4.40994e-08	-3.2746e-10	-0.417212	4.44214e-05	-3.2746e-10	-0.413318
58387200	chr8:58387200:G:A	4.63956e-09	-1.30624	-1.3628	2.96553e-06	-1.80019	-1.31979
58387704	chr8:58387704:T:C	2.26932e-08	-3.2746e-10	-1.08159	2.27303e-05	-3.2746e-10	-1.08334
58387726	chr8:58387726:A:T	2.22454e-08	-0.848767	-0.252758	1.68425e-05	-1.02982	-0.353316
58387902	chr8:58387902:G:A	1.58371e-08	-1.4413	-1.06538e-09	1.17232e-05	-1.74547	-1.06538e-09
58388680	chr8:58388680:C:T	5.01147e-09	-1.04447	-1.54746	2.62542e-06	-1.72371	-1.51809
58388681	chr8:58388681:A:G	2.28696e-09	-1.79374	-1.58269	2.92941e-06	-1.5476	-1.58464
58388710	chr8:58388710:G:A	2.29808e-09	-1.78734	-1.58424	2.98981e-06	-1.52643	-1.5854
58388935	chr8:58388935:T:G	2.30864e-09	-1.78317	-1.58383	3.03145e-06	-1.51277	-1.58523
58389274	chr8:58389274:A:G	1.86515e-08	-3.2746e-10	-1.27773	1.93899e-05	-3.2746e-10	-1.24229
58389434	chr8:58389434:A:G	3.10769e-08	-3.2746e-10	-0.767193	3.7431e-05	-3.2746e-10	-0.58454
58389500	chr8:58389500:A:T	1.14997e-08	-1.76134	-1.06538e-09	1.64642e-05	-1.40585	-1.06538e-09
58389507	chr8:58389507:G:A	1.61498e-08	-3.2746e-10	-1.42175	1.67702e-05	-3.2746e-10	-1.38744
58389957	chr8:58389957:T:TG	2.30265e-09	-1.78458	-1.58502	3.01595e-06	-1.51756	-1.58556
58389964	chr8:58389964:C:A	2.80836e-09	-1.81424	-1.35682	1.20928e-05	-0.378258	-1.33617
58390091	chr8:58390091:G:A	1.20937e-08	-1.71098	-1.06538e-09	1.78054e-05	-1.32754	-1.06538e-09
58390333	chr8:58390333:T:G	1.53466e-08	-3.2746e-10	-1.47277	1.57845e-05	-3.2746e-10	-1.44801
58390407	chr8:58390407:C:A	2.32981e-08	-3.2746e-10	-1.05529	2.38383e-05	-3.2746e-10	-1.03575
58390600	chr8:58390600:A:C	5.57573e-09	-1.58216	-0.903075	6.91639e-06	-1.34003	-0.93312
58390667	chr8:58390667:T:C	5.07988e-09	-1.62002	-0.958347	1.00519e-05	-0.915776	-0.983499
58390770	chr8:58390770:G:T	1.38851e-08	-3.2746e-10	-1.57284	1.386e-05	-3.2746e-10	-1.57804
58391015	chr8:58391015:A:G	1.51615e-08	-3.2746e-10	-1.4849	1.50295e-05	-3.2746e-10	-1.49703
58391069	chr8:58391069:A:G	1.70395e-08	-3.2746e-10	-1.36813	1.7108e-05	-3.2746e-10	-1.36749
58391092	chr8:58391092:T:C	2.00139e-08	-1.20723	-1.06538e-09	1.44342e-05	-1.53744	-1.06538e-09
58391599	chr8:58391599:A:C	1.10366e-08	-1.80244	-1.06538e-09	1.10117e-05	-1.80808	-1.06538e-09
58391736	chr8:58391736:A:G	1.38872e-08	-3.2746e-10	-1.57269	1.38475e-05	-3.2746e-10	-1.57893
58391905	chr8:58391905:A:G	7.35727e-09	-1.11989	-1.08808	1.19324e-05	-0.668301	-1.05948
58392032	chr8:58392032:A:G	1.10904e-08	-1.79758	-1.06538e-09	1.1053e-05	-1.80434	-1.06538e-09
58392045	chr8:58392045:T:C	2.5039e-09	-1.75467	-1.53114	0.000112096	2.04291	-1.53059
58392137	chr8:58392137:C:T	1.44136e-08	-3.2746e-10	-1.53548	1.43086e-05	-3.2746e-10	-1.54618
58392343	chr8:58392343:A:G	1.51695e-08	-1.48437	-1.06538e-09	3.30522e-05	-0.708953	-1.06538e-09
58392640	chr8:58392640:T:C	7.35335e-09	-1.13221	-1.0763	1.18633e-05	-0.684652	-1.04894
58392649	chr8:58392649:C:T	7.33911e-09	-1.03954	-1.1709	1.17805e-05	-0.591268	-1.14932
58392726	chr8:58392726:G:A	1.94909e-08	-3.2746e-10	-1.23371	2.20648e-05	-3.2746e-10	-1.11305
58392731	chr8:58392731:C:T	4.30285e-09	-1.44036	-1.30402	4.96118e-06	-1.35731	-1.24809
58393274	chr8:58393274:C:T	4.89777e-09	-1.08859	-1.52628	2.65489e-06	-1.73352	-1.49712
58393415	chr8:58393415:G:T	2.86786e-09	-1.7545	-1.39559	0.000125474	2.03503	-1.40997
58393536	chr8:58393536:A:G	2.5386e-09	-1.80251	-1.46954	2.55244e-06	-1.80841	-1.46158
58393814	chr8:58393814:G:A	2.13937e-08	-3.2746e-10	-1.14056	2.44957e-05	-3.2746e-10	-1.00854
58393935	chr8:58393935:TATA:T	1.5466e-08	-1.46501	-1.06538e-09	2.48105e-05	-0.995772	-1.06538e-09
58394203	chr8:58394203:A:T	1.10933e-08	-1.79732	-1.06538e-09	1.10559e-05	-1.80407	-1.06538e-09
58394208	chr8:58394208:T:C	2.49617e-09	-1.80306	-1.48584	2.51308e-06	-1.80882	-1.47672
58394273	chr8:58394273:TA:T	5.21419e-09	-1.02688	-1.5254	2.71573e-06	-1.71186	-1.49612
58394716	chr8:58394716:G:A	5.77735e-09	-1.44734	-1.00237	9.06629e-06	-1.04135	-0.961123
58394779	chr8:58394779:A:G	6.44213e-09	-1.73661	-0.604192	7.74511e-06	-1.6748	-0.485178
58395152	chr8:58395152:G:A	2.6e-09	-1.67705	-1.5711	6.42512e-06	-0.77432	-1.5725
58395200	chr8:58395200:A:G	1.49081e-08	-1.50175	-1.06538e-09	1.09391e-05	-1.8147	-1.06538e-09
58395394	chr8:58395394:T:G	1.00932e-07	-3.2746e-10	0.410786	0.000119187	-3.2746e-10	0.573653
58395466	chr8:58395466:T:C	1.63458e-08	-3.2746e-10	-1.40969	1.62239e-05	-3.2746e-10	-1.42056
58395761	chr8:58395761:C:T	1.48502e-08	-0.568052	-0.937591	4.85697e-06	-1.74373	-0.882893
58395949	chr8:58395949:G:A	4.5175e-09	-1.11044	-1.58526	2.43583e-06	-1.73763	-1.57913
58396104	chr8:58396104:G:T	4.09354e-09	-1.42452	-1.36973	3.69906e-06	-1.50055	-1.39841
58396199	chr8:58396199:A:G	1.33148e-08	-1.61478	-1.06538e-09	1.21955e-05	-1.70598	-1.06538e-09
58396436	chr8:58396436:C:T	9.26244e-08	0.324894	-1.06538e-09	4.50152e-05	-0.400039	-1.06538e-09
58396480	chr8:58396480:G:C	1.51519e-08	-3.2746e-10	-1.48553	1.58085e-05	-3.2746e-10	-1.44649
58396809	chr8:58396809:G:C	6.58164e-08	-3.2746e-10	-0.0167893	8.02372e-05	-3.2746e-10	0.177948
58397827	chr8:58397827:G:T	1.22315e-06	4.18349	-1.27796	8.68994e-06	-0.753326	-1.29155
58397865	chr8:58397865:A:G	5.0654e-08	1.29593	-1.57457	2.78052e-06	-1.60871	-1.5757
58398485	chr8:58398485:A:G	5.90246e-08	-3.2746e-10	-0.125704	7.85347e-05	-3.2746e-10	0.156501
58398773	chr8:58398773:C:T	6.14721e-09	-1.18766	-1.2	3.40937e-06	-1.76294	-1.21757
58399478	chr8:58399478:A:G	1.42512e-08	-1.54682	-1.06538e-09	1.27879e-05	-1.65854	-1.06538e-09
58400182	chr8:58400182:T:C	1.45428e-08	-3.2746e-10	-1.52656	1.44719e-05	-3.2746e-10	-1.53483
58400599	chr8:58400599:A:G	5.83376e-09	-1.32361	-1.11639	4.14977e-06	-1.57928	-1.2047
58400640	chr8:58400640:T:C	6.65145e-09	-1.16688	-1.14194	3.6225e-06	-1.76107	-1.15881
58401266	chr8:58401266:C:T	5.97484e-09	-1.15429	-1.26181	3.2642e-06	-1.75689	-1.26714
58401334	chr8:58401334:G:T	6.17029e-09	-1.10564	-1.27828	3.2565e-06	-1.74168	-1.28471
58402010	chr8:58402010:A:C	5.88083e-09	-1.12808	-1.30388	3.15384e-06	-1.74855	-1.30987
58402016	chr8:58402016:G:T	5.80492e-09	-1.16405	-1.28091	3.19149e-06	-1.75942	-1.28714
58402671	chr8:58402671:A:G	1.37388e-08	-1.58344	-1.06538e-09	1.09462e-05	-1.81405	-1.06538e-09
58402742	chr8:58402742:T:C	2.4446e-08	-1.00719	-1.06538e-09	1.24537e-05	-1.68502	-1.06538e-09
58402749	chr8:58402749:C:G	6.73762e-08	-3.2746e-10	0.00663319	8.21946e-05	-3.2746e-10	0.20205
58402781	chr8:58402781:T:C	1.8805e-08	-1.26954	-1.06538e-09	1.54747e-05	-1.46783	-1.06538e-09
58403136	chr8:58403136:G:A	2.92072e-09	-1.81403	-1.3178	4.05898e-06	-1.53526	-1.27085
58403815	chr8:58403815:CA:C	1.39325e-07	2.15664	-1.42348	4.18131e-06	-1.42184	-1.35458
58403819	chr8:58403819:T:C	1.34414e-07	2.1301	-1.43283	4.0971e-06	-1.43068	-1.36607
58403823	chr8:58403823:T:C	2.07777e-08	-3.2746e-10	-1.16978	2.15016e-05	-3.2746e-10	-1.13891
58404906	chr8:58404906:A:C	1.71392e-08	-1.36229	-1.06538e-09	1.15911e-05	-1.75681	-1.06538e-09
58404972	chr8:58404972:T:C	4.91023e-09	-1.16078	-1.45156	2.63331e-06	-1.75524	-1.48356
58405117	chr8:58405117:A:C	4.93187e-08	-3.2746e-10	-0.305356	5.68603e-05	-3.2746e-10	-0.166443
58405240	chr8:58405240:T:A	1.68987e-08	-1.37642	-1.06538e-09	1.15333e-05	-1.7618	-1.06538e-09
58405255	chr8:58405255:C:T	4.43223e-08	0.999587	-1.41176	8.78473e-06	-0.623832	-1.41019
58405486	chr8:58405486:T:C	1.68921e-08	-1.37682	-1.06538e-09	1.15311e-05	-1.762	-1.06538e-09
58405493	chr8:58405493:A:T	1.73497e-06	4.72429	-1.4692	3.31915e-06	-1.51766	-1.48967
58405569	chr8:58405569:T:C	1.61413e-08	-3.2746e-10	-1.42228	1.68148e-05	-3.2746e-10	-1.38478
58405584	chr8:58405584:A:G	7.9513e-07	4.05906	-1.58422	2.77072e-06	-1.60284	-1.5851
58405889	chr8:58405889:C:T	2.43243e-06	5.04591	-1.45293	3.61081e-06	-1.44905	-1.47405
58405998	chr8:58405998:G:A	3.98288e-09	-1.2378	-1.58385	2.44025e-06	-1.73044	-1.58449
58406006	chr8:58406006:G:T	4.31532e-09	-1.15764	-1.58385	2.37817e-06	-1.75618	-1.58453
58406062	chr8:58406062:A:C	1.50396e-08	-3.2746e-10	-1.49297	1.52101e-05	-3.2746e-10	-1.48508
58406072	chr8:58406072:C:T	1.69284e-08	-1.37467	-1.06538e-09	1.15253e-05	-1.7625	-1.06538e-09
58406296	chr8:58406296:G:A	1.68946e-08	-1.37667	-1.06538e-09	1.15162e-05	-1.76328	-1.06538e-09
58406370	chr8:58406370:G:A	1.50396e-08	-3.2746e-10	-1.49297	1.52101e-05	-3.2746e-10	-1.48508
58406416	chr8:58406416:T:C	1.89804e-08	-3.2746e-10	-1.26025	2.01371e-05	-3.2746e-10	-1.20447
58406673	chr8:58406673:A:G	1.63253e-08	-1.41094	-1.06538e-09	1.14003e-05	-1.7734	-1.06538e-09
58407216	chr8:58407216:A:C	1.50903e-08	-3.2746e-10	-1.48961	1.53108e-05	-3.2746e-10	-1.47848
58407226	chr8:58407226:G:A	1.79859e-08	-3.2746e-10	-1.31407	1.9015e-05	-3.2746e-10	-1.26181
58407265	chr8:58407265:G:A	6.4299e-09	-1.26648	-1.07622	3.9226e-06	-1.72497	-1.11531
58407520	chr8:58407520:T:G	2.36534e-06	4.94152	-1.3765	3.76157e-06	-1.47598	-1.40622
58407830	chr8:58407830:A:G	0.00460346	12.3063	-1.16764	3.15808e-06	-1.81372	-1.24336
58407918	chr8:58407918:C:T	1.6458e-08	-1.40285	-1.06538e-09	1.14163e-05	-1.772	-1.06538e-09
58408456	chr8:58408456:C:T	4.40317e-09	-1.15282	-1.56851	2.37865e-06	-1.75766	-1.58285
58408461	chr8:58408461:A:C	1.37096e-08	-3.2746e-10	-1.58556	1.37637e-05	-3.2746e-10	-1.58501
58408490	chr8:58408490:G:A	1.5629e-08	-3.2746e-10	-1.45453	1.51613e-05	-3.2746e-10	-1.48829
58408561	chr8:58408561:T:C	1.39249e-08	-3.2746e-10	-1.56998	1.42088e-05	-3.2746e-10	-1.55318
58408638	chr8:58408638:A:C	1.70047e-08	-1.37017	-1.06538e-09	1.15627e-05	-1.75925	-1.06538e-09
58408698	chr8:58408698:G:A	2.16751e-07	1.17509	-1.06538e-09	3.53417e-05	-0.641975	-1.06538e-09
58408934	chr8:58408934:T:C	1.52298e-08	-3.2746e-10	-1.4804	1.53944e-05	-3.2746e-10	-1.47303
58408988	chr8:58408988:G:A	1.68762e-08	-1.37775	-1.06538e-09	1.15146e-05	-1.76342	-1.06538e-09
58409103	chr8:58409103:G:A	1.69081e-08	-1.37587	-1.06538e-09	1.15215e-05	-1.76282	-1.06538e-09
58409725	chr8:58409725:A:G	2.82809e-09	-1.60691	-1.55715	2.47707e-06	-1.75671	-1.54325
58409883	chr8:58409883:C:T	6.22443e-09	-1.2711	-1.10408	3.85014e-06	-1.71512	-1.14381
58410230	chr8:58410230:T:C	1.61973e-08	-3.2746e-10	-1.41881	1.68809e-05	-3.2746e-10	-1.38086
58410916	chr8:58410916:T:G	1.66158e-08	-1.39331	-1.06538e-09	1.14526e-05	-1.76882	-1.06538e-09
58411252	chr8:58411252:A:G	2.19627e-08	0.400373	-1.51468	2.60942e-06	-1.74146	-1.50645
58411437	chr8:58411437:G:C	1.48278e-08	-3.2746e-10	-1.50716	1.51291e-05	-3.2746e-10	-1.49042
58411831	chr8:58411831:C:A	1.78731e-08	-1.32036	-1.06538e-09	1.17635e-05	-1.74204	-1.06538e-09
58411844	chr8:58411844:A:G	2.01574e-08	-0.357173	-0.842916	1.21754e-05	-1.01003	-0.697596
58411864	chr8:58411864:T:C	1.98992e-08	-3.2746e-10	-1.21298	2.23865e-05	-3.2746e-10	-1.09858
58411926	chr8:58411926:G:A	8.64461e-08	1.50741	-1.25155	3.36501e-06	-1.81525	-1.17836
58412173	chr8:58412173:A:G	7.00413e-08	1.25117	-1.20574	4.50928e-06	-1.59203	-1.10887
58412645	chr8:58412645:C:T	8.13697e-08	-3.2746e-10	0.195344	7.29044e-05	-3.2746e-10	0.0821093
58412812	chr8:58412812:G:A	4.26193e-09	-1.72517	-1.02876	4.99402e-06	-1.59596	-1.00284
58413036	chr8:58413036:C:G	0.0507437	14.9587	-1.42005	2.69638e-06	-1.75016	-1.46497
58413075	chr8:58413075:T:G	1.58937e-08	-3.2746e-10	-1.43774	1.62427e-05	-3.2746e-10	-1.4194
58413108	chr8:58413108:G:A	2.82079e-08	0.63732	-1.50138	2.57496e-06	-1.77572	-1.48548
58413167	chr8:58413167:T:C	2.77085e-08	0.614869	-1.49679	2.59527e-06	-1.77277	-1.48058
58413279	chr8:58413279:A:T	6.03595e-08	-0.10334	-1.06538e-09	1.46386e-05	-1.52338	-1.06538e-09
58413383	chr8:58413383:A:G	2.59557e-08	-3.2746e-10	-0.947268	2.63707e-05	-3.2746e-10	-0.934788
58413762	chr8:58413762:G:A	1.73676e-08	-1.34905	-1.06538e-09	1.16307e-05	-1.7534	-1.06538e-09
58413938	chr8:58413938:C:T	1.59581e-08	-1.43369	-1.06538e-09	1.13094e-05	-1.78141	-1.06538e-09
58414070	chr8:58414070:G:A	8.30245e-08	1.32753	-1.11206	5.13271e-06	-1.57138	-1.00003
58414276	chr8:58414276:T:C	2.47133e-07	2.35408	-1.04781	3.84354e-06	-1.779	-1.08165
58414546	chr8:58414546:G:A	2.66392e-08	-3.2746e-10	-0.921276	2.70718e-05	-3.2746e-10	-0.908546
58415171	chr8:58415171:T:C	0.0497052	15.0253	-1.50732	2.6089e-06	-1.74269	-1.50542
58416007	chr8:58416007:G:A	1.40464e-08	-3.2746e-10	-1.56129	1.44013e-05	-3.2746e-10	-1.53972
58416054	chr8:58416054:T:G	2.82948e-08	0.630879	-1.49186	2.60652e-06	-1.77474	-1.47429
58416498	chr8:58416498:G:A	3.39135e-08	-3.2746e-10	-0.679847	3.98309e-05	-3.2746e-10	-0.522396
58416503	chr8:58416503:T:C	5.94363e-08	-0.994141	0.875387	5.30676e-05	-1.37129	1.13581
58416879	chr8:58416879:A:G	2.77841e-08	0.636097	-1.51529	2.537e-06	-1.77562	-1.50043
58417278	chr8:58417278:A:G	4.93075e-09	-1.14344	-1.46472	2.53354e-06	-1.76012	-1.5173
58417566	chr8:58417566:C:T	1.66412e-08	-1.39178	-1.06538e-09	1.14602e-05	-1.76816	-1.06538e-09
58417584	chr8:58417584:T:C	1.71026e-07	0.938159	-1.06538e-09	7.44658e-05	0.1033	-1.06538e-09
58417734	chr8:58417734:A:G	7.82345e-08	1.38131	-1.22526	4.5787e-06	-1.55546	-1.13017
58417764	chr8:58417764:A:G	2.81535e-08	-0.0133234	-0.852663	1.56923e-05	-0.745562	-0.708306
58418050	chr8:58418050:G:A	1.71556e-08	-1.36134	-1.06538e-09	1.15816e-05	-1.75762	-1.06538e-09
58418104	chr8:58418104:G:T	1.69376e-08	-1.37412	-1.06538e-09	1.15297e-05	-1.76211	-1.06538e-09
58418323	chr8:58418323:T:C	1.25811e-08	-1.67146	-1.06538e-09	1.10264e-05	-1.80674	-1.06538e-09
58418401	chr8:58418401:C:T	1.46317e-08	-3.2746e-10	-1.52047	1.47872e-05	-3.2746e-10	-1.51328
58418657	chr8:58418657:T:C	2.57308e-08	0.596443	-1.55241	2.44901e-06	-1.77027	-1.54109
58418723	chr8:58418723:T:G	0.0563455	14.9662	-1.3228	2.93239e-06	-1.74994	-1.38128
58418939	chr8:58418939:T:G	1.69283e-08	-1.37467	-1.06538e-09	1.15777e-05	-1.75796	-1.06538e-09
58419034	chr8:58419034:A:G	8.98897e-08	1.58886	-1.29394	3.24329e-06	-1.81443	-1.21602
58419211	chr8:58419211:CT:C	3.02239e-08	-3.2746e-10	-0.795026	3.3903e-05	-3.2746e-10	-0.683536
58419249	chr8:58419249:A:G	1.47276e-08	-1.51394	-1.06538e-09	1.19085e-05	-1.72979	-1.06538e-09
58419430	chr8:58419430:C:G	4.01509e-09	-1.27896	-1.53463	2.52885e-06	-1.71042	-1.56886
58419562	chr8:58419562:C:T	1.09568e-08	-1.8097	-1.06538e-09	1.6192e-05	-1.42252	-1.06538e-09
58419747	chr8:58419747:C:G	1.43379e-08	-1.54076	-1.06538e-09	1.12091e-05	-1.79031	-1.06538e-09
58420135	chr8:58420135:G:A	0.066593	15.123	-1.31252	2.98954e-06	-1.73974	-1.37218
58420229	chr8:58420229:C:T	1.52298e-08	-3.2746e-10	-1.4804	1.53944e-05	-3.2746e-10	-1.47303
58420523	chr8:58420523:T:C	1.61843e-08	-3.2746e-10	-1.41961	1.60308e-05	-3.2746e-10	-1.43253
58420619	chr8:58420619:G:A	1.46525e-08	-3.2746e-10	-1.51905	1.44532e-05	-3.2746e-10	-1.53613
58420837	chr8:58420837:A:G	2.67512e-08	0.641614	-1.55869	2.41669e-06	-1.77616	-1.54847
58420978	chr8:58420978:C:T	6.91047e-08	1.31384	-1.28188	4.20624e-06	-1.57596	-1.19451
58421589	chr8:58421589:C:T	1.56827e-08	-3.2746e-10	-1.4511	1.554e-05	-3.2746e-10	-1.46362
58422255	chr8:58422255:TA:T	4.22476e-08	-3.2746e-10	-0.460112	5.05615e-05	-3.2746e-10	-0.28385
58423210	chr8:58423210:C:G	4.40291e-09	-1.23828	-1.48312	2.5814e-06	-1.7279	-1.53081
58423434	chr8:58423434:TG:T	1.40024e-08	-3.2746e-10	-1.56443	1.40047e-05	-3.2746e-10	-1.56765
58423443	chr8:58423443:T:TG	4.27099e-08	-3.2746e-10	-0.449228	5.04552e-05	-3.2746e-10	-0.285953
58423447	chr8:58423447:T:G	3.76978e-09	-1.31858	-1.55806	2.48342e-06	-1.74498	-1.55242
58423687	chr8:58423687:G:A	4.77654e-09	-1.167	-1.47295	2.53527e-06	-1.75338	-1.52336
58423997	chr8:58423997:C:T	0.0674267	15.0774	-1.25449	3.30677e-06	-1.73886	-1.27221
58424706	chr8:58424706:C:A	1.70127e-08	-3.2746e-10	-1.3697	1.71482e-05	-3.2746e-10	-1.36514
58424746	chr8:58424746:A:G	1.44164e-08	-3.2746e-10	-1.53529	1.46264e-05	-3.2746e-10	-1.52421
58424929	chr8:58424929:CTCTCTGTTGATGTCAG:C	2.66368e-08	0.591635	-1.513	2.5473e-06	-1.76954	-1.50247
58425876	chr8:58425876:T:A	3.39607e-08	-3.2746e-10	-0.678456	3.96448e-05	-3.2746e-10	-0.52708
58425958	chr8:58425958:C:A	4.3716e-08	-3.2746e-10	-0.425945	4.84699e-05	-3.2746e-10	-0.326097
58426104	chr8:58426104:A:C	5.3862e-08	1.07903	-1.29627	3.82479e-06	-1.63639	-1.22915
58426297	chr8:58426297:G:C	0.0378689	14.7021	-1.45614	2.57494e-06	-1.7651	-1.49611
58426500	chr8:58426500:G:A	3.39779e-08	-3.2746e-10	-0.677949	3.96652e-05	-3.2746e-10	-0.526566
58426627	chr8:58426627:A:G	1.00698e-08	-0.992934	-0.901185	4.46786e-06	-1.67217	-1.03796
58426720	chr8:58426720:T:C	0.0835209	15.2477	-1.21076	3.48819e-06	-1.72718	-1.23048
58426857	chr8:58426857:C:T	1.66778e-08	-3.2746e-10	-1.38958	1.74627e-05	-3.2746e-10	-1.34697
58427080	chr8:58427080:T:C	7.38686e-07	-3.2746e-10	2.40121	0.000947672	-3.2746e-10	2.64697
58427355	chr8:58427355:C:T	4.61728e-08	0.884727	-1.25599	3.87187e-06	-1.67998	-1.17333
58427366	chr8:58427366:A:G	0.0559114	15.1439	-1.50828	2.62703e-06	-1.7348	-1.50639
58427544	chr8:58427544:A:C	0.0471879	14.7856	-1.31959	2.90735e-06	-1.76062	-1.37918
58427886	chr8:58427886:T:G	3.40252e-08	-3.2746e-10	-0.676558	3.97365e-05	-3.2746e-10	-0.524769
58429314	chr8:58429314:A:T	1.35398e-08	-0.485415	-1.11261	8.40458e-06	-1.11345	-0.964809
58429796	chr8:58429796:C:T	4.87777e-08	1.12073	-1.43711	3.29154e-06	-1.62532	-1.39036
58430135	chr8:58430135:A:C	1.51445e-08	-3.2746e-10	-1.48602	1.48879e-05	-3.2746e-10	-1.50649
58430226	chr8:58430226:G:T	4.46675e-09	-1.1327	-1.5743	2.33753e-06	-1.77275	-1.58519
58430723	chr8:58430723:T:C	5.53986e-08	1.14122	-1.33033	3.74867e-06	-1.61842	-1.26722
58430916	chr8:58430916:A:G	1.32297e-08	-1.62119	-1.06538e-09	1.09368e-05	-1.81491	-1.06538e-09
58431070	chr8:58431070:C:G	1.88805e-07	-3.2746e-10	1.03706	0.000166494	-3.2746e-10	0.907921
58431505	chr8:58431505:T:C	2.06508e-08	-1.17591	-1.06538e-09	1.28913e-05	-1.65049	-1.06538e-09
58431510	chr8:58431510:A:G	1.86724e-08	-3.2746e-10	-1.27661	1.81581e-05	-3.2746e-10	-1.30792
58431797	chr8:58431797:T:G	5.08255e-08	-0.275261	-1.06538e-09	2.69555e-05	-0.912851	-1.06538e-09
58432468	chr8:58432468:C:T	1.27559e-08	-0.443056	-1.21461	2.9068e-06	-1.81529	-1.3247
58432618	chr8:58432618:G:A	1.66919e-08	-3.2746e-10	-1.38873	1.74796e-05	-3.2746e-10	-1.346
58432726	chr8:58432726:C:T	2.12976e-08	-3.2746e-10	-1.14507	2.17284e-05	-3.2746e-10	-1.12842
58432885	chr8:58432885:G:A	1.96194e-08	-3.2746e-10	-1.22714	2.05157e-05	-3.2746e-10	-1.18585
58432986	chr8:58432986:A:G	1.51795e-08	-3.2746e-10	-1.48371	1.54566e-05	-3.2746e-10	-1.469
58433042	chr8:58433042:C:T	1.12098e-08	-1.78687	-1.06538e-09	1.48704e-05	-1.50767	-1.06538e-09
58433146	chr8:58433146:G:C	5.13468e-08	1.19188	-1.45694	3.28104e-06	-1.60603	-1.41285
58433386	chr8:58433386:G:A	1.07668e-07	1.43049	-0.955097	4.56282e-06	-1.80766	-0.881435
58433500	chr8:58433500:C:T	2.1959e-08	-0.347097	-0.767387	1.32888e-05	-1.00118	-0.618936
58434625	chr8:58434625:A:G	0.0618849	15.1659	-1.42873	2.71496e-06	-1.7364	-1.47187
58436072	chr8:58436072:C:T	2.59557e-08	-3.2746e-10	-0.947268	2.63707e-05	-3.2746e-10	-0.934788
58436126	chr8:58436126:TC:T	9.51844e-08	1.89485	-1.54269	6.72618e-06	-0.764429	-1.5366
58436494	chr8:58436494:T:C	1.18567e-07	1.48565	-0.913829	4.75012e-06	-1.81019	-0.838677
58436532	chr8:58436532:T:C	2.68168e-08	-3.2746e-10	-0.914629	2.53246e-05	-3.2746e-10	-0.975263
58437129	chr8:58437129:G:A	1.69576e-08	-1.37294	-1.06538e-09	1.15321e-05	-1.76191	-1.06538e-09
58437201	chr8:58437201:A:C	2.94516e-08	0.454852	-1.27576	3.43906e-06	-1.70673	-1.26511
58437534	chr8:58437534:A:C	1.37668e-08	-3.2746e-10	-1.5814	1.38137e-05	-3.2746e-10	-1.58138
58438345	chr8:58438345:C:G	2.00245e-08	-0.386464	-0.820238	1.22164e-05	-1.02906	-0.675205
58438468	chr8:58438468:A:G	1.035e-07	1.37046	-0.934553	4.65567e-06	-1.80445	-0.864504
58438628	chr8:58438628:A:G	1.44377e-08	-3.2746e-10	-1.53381	1.41329e-05	-3.2746e-10	-1.55854
58438921	chr8:58438921:G:A	1.60321e-08	-1.42906	-1.06538e-09	1.13264e-05	-1.77991	-1.06538e-09
58439198	chr8:58439198:C:T	1.52434e-08	-3.2746e-10	-1.47951	1.54089e-05	-3.2746e-10	-1.47209
58439803	chr8:58439803:T:C	1.66919e-08	-3.2746e-10	-1.38873	1.74796e-05	-3.2746e-10	-1.346
58440210	chr8:58440210:A:T	3.4041e-08	-3.2746e-10	-0.676095	3.99927e-05	-3.2746e-10	-0.518342
58440339	chr8:58440339:T:C	5.97611e-09	-1.05516	-1.36073	2.62265e-06	-1.80354	-1.43932
58440975	chr8:58440975:C:T	0.0611797	15.1485	-1.42282	2.7231e-06	-1.73779	-1.46748
58441196	chr8:58441196:G:A	1.26623e-08	-1.66503	-1.06538e-09	1.09434e-05	-1.8143	-1.06538e-09
58441268	chr8:58441268:A:G	3.28638e-08	-3.2746e-10	-0.711288	3.83374e-05	-3.2746e-10	-0.560615
58442117	chr8:58442117:C:T	9.96724e-08	1.39529	-0.997062	4.37151e-06	-1.80589	-0.926045
58442470	chr8:58442470:G:A	1.52298e-08	-3.2746e-10	-1.4804	1.53944e-05	-3.2746e-10	-1.47303
58442494	chr8:58442494:A:G	5.42697e-08	1.22474	-1.43443	3.39646e-06	-1.59724	-1.38707
58443510	chr8:58443510:T:TG	2.52169e-08	-3.2746e-10	-0.976144	2.25783e-05	-3.2746e-10	-1.09005
58443637	chr8:58443637:C:A	2.25332e-08	-3.2746e-10	-1.08867	2.23694e-05	-3.2746e-10	-1.09934
58443662	chr8:58443662:G:A	2.16572e-08	-3.2746e-10	-1.12832	2.114e-05	-3.2746e-10	-1.15587
58444878	chr8:58444878:G:A	2.5959e-08	-3.2746e-10	-0.94714	2.63758e-05	-3.2746e-10	-0.934593
58444958	chr8:58444958:G:A	1.87506e-08	-3.2746e-10	-1.27243	1.91832e-05	-3.2746e-10	-1.25301
58445478	chr8:58445478:T:C	1.15998e-07	1.43233	-0.882419	4.8878e-06	-1.80788	-0.812415
58446137	chr8:58446137:G:C	3.3972e-08	-3.2746e-10	-0.678123	3.96564e-05	-3.2746e-10	-0.526788
58446255	chr8:58446255:GTATT:G	4.90329e-08	1.12906	-1.44023	3.29361e-06	-1.62351	-1.39154
58447305	chr8:58447305:G:A	1.55964e-08	-3.2746e-10	-1.45662	1.61337e-05	-3.2746e-10	-1.42613
58448012	chr8:58448012:T:C	2.034e-08	-3.2746e-10	-1.19107	1.97144e-05	-3.2746e-10	-1.22569
58448108	chr8:58448108:G:T	1.05001e-08	-1.15737	-0.69491	5.19482e-06	-1.79061	-0.76877
58448278	chr8:58448278:A:C	3.40311e-08	-3.2746e-10	-0.676383	3.97382e-05	-3.2746e-10	-0.524728
58448438	chr8:58448438:T:C	2.59557e-08	-3.2746e-10	-0.947268	2.63707e-05	-3.2746e-10	-0.934788
58448581	chr8:58448581:TCAA:T	6.14164e-08	1.12088	-1.20686	4.33442e-06	-1.62316	-1.11729
58448873	chr8:58448873:T:G	1.66919e-08	-3.2746e-10	-1.38873	1.74796e-05	-3.2746e-10	-1.346
58448913	chr8:58448913:C:T	1.46465e-08	-3.2746e-10	-1.51946	1.48893e-05	-3.2746e-10	-1.5064
58450065	chr8:58450065:T:C	2.56351e-08	0.341442	-1.30114	3.42951e-06	-1.68099	-1.29363
58450471	chr8:58450471:A:G	3.39779e-08	-3.2746e-10	-0.677949	3.96652e-05	-3.2746e-10	-0.526566
58451048	chr8:58451048:C:T	1.41184e-08	-0.50932	-1.04686	8.77314e-06	-1.12071	-0.914632
58451167	chr8:58451167:T:C	1.52475e-08	-3.2746e-10	-1.47924	1.54132e-05	-3.2746e-10	-1.47182
58451339	chr8:58451339:A:G	1.52298e-08	-3.2746e-10	-1.4804	1.53944e-05	-3.2746e-10	-1.47303
58451712	chr8:58451712:T:C	2.3143e-08	-3.2746e-10	-1.06197	2.10282e-05	-3.2746e-10	-1.16118
58451830	chr8:58451830:C:T	4.53306e-08	-0.389676	-1.06538e-09	2.47079e-05	-0.999917	-1.06538e-09
58451857	chr8:58451857:C:G	1.54915e-08	-1.46337	-1.06538e-09	1.12152e-05	-1.78977	-1.06538e-09
58452289	chr8:58452289:C:T	1.09067e-08	-1.81428	-1.06538e-09	1.17351e-05	-1.74446	-1.06538e-09
58452363	chr8:58452363:G:GA	1.88692e-08	-3.2746e-10	-1.26613	2.00092e-05	-3.2746e-10	-1.21085
58452448	chr8:58452448:G:A	1.75829e-08	-3.2746e-10	-1.33673	1.79428e-05	-3.2746e-10	-1.31985
58452525	chr8:58452525:A:G	1.765e-08	-1.33292	-1.06538e-09	1.1762e-05	-1.74217	-1.06538e-09
58453324	chr8:58453324:G:A	2.46584e-08	-3.2746e-10	-0.998541	2.38089e-05	-3.2746e-10	-1.03698
58453594	chr8:58453594:G:A	1.38631e-08	-1.57443	-1.06538e-09	1.09482e-05	-1.81387	-1.06538e-09
58453655	chr8:58453655:C:T	0.00153778	11.0199	-0.97772	0.000274419	2.39879	-0.99117
58454301	chr8:58454301:A:G	1.80882e-08	-3.2746e-10	-1.3084	1.80455e-05	-3.2746e-10	-1.31414
58454432	chr8:58454432:A:G	1.66919e-08	-3.2746e-10	-1.38873	1.74796e-05	-3.2746e-10	-1.346
58454771	chr8:58454771:C:T	2.86559e-08	0.34307	-1.19137	3.8394e-06	-1.68151	-1.18022
58455300	chr8:58455300:T:C	3.2212e-08	-3.2746e-10	-0.731319	3.76845e-05	-3.2746e-10	-0.577791
58455330	chr8:58455330:C:T	2.29943e-08	-3.2746e-10	-1.06841	2.38334e-05	-3.2746e-10	-1.03595
58457377	chr8:58457377:A:G	1.86695e-08	-1.27677	-1.06538e-09	1.19645e-05	-1.7251	-1.06538e-09
58457476	chr8:58457476:C:T	2.47919e-07	-3.2746e-10	1.30944	0.000257393	-3.2746e-10	1.34356
58457600	chr8:58457600:T:C	0.0204801	14.0549	-1.42356	2.5866e-06	-1.78796	-1.46874
58457761	chr8:58457761:G:A	0.0320104	13.4551	-0.377194	7.62251e-06	-1.80482	-0.371117
58458021	chr8:58458021:T:A	0.0152381	13.7534	-1.41775	2.56813e-06	-1.79913	-1.46473
58458901	chr8:58458901:T:C	2.44979e-08	0.480942	-1.48602	2.73364e-06	-1.753	-1.4484
58459166	chr8:58459166:T:C	0.0234282	14.1726	-1.40683	2.63983e-06	-1.78142	-1.4549
58459362	chr8:58459362:T:C	1.4845e-08	-3.2746e-10	-1.506	1.46045e-05	-3.2746e-10	-1.52571
58460312	chr8:58460312:G:A	5.3328e-08	0.851106	-1.0783	4.76494e-06	-1.67575	-0.970005
58460337	chr8:58460337:G:A	1.71331e-08	-3.2746e-10	-1.36265	1.66479e-05	-3.2746e-10	-1.39475
58460342	chr8:58460342:A:G	1.6907e-08	-3.2746e-10	-1.37593	1.6472e-05	-3.2746e-10	-1.40538
58460430	chr8:58460430:T:G	2.33315e-08	-3.2746e-10	-1.05385	2.3241e-05	-3.2746e-10	-1.06112
58460836	chr8:58460836:G:A	1.40529e-08	-3.2746e-10	-1.56083	1.43415e-05	-3.2746e-10	-1.54388
58461179	chr8:58461179:C:T	1.86749e-08	-1.27648	-1.06538e-09	1.19759e-05	-1.72414	-1.06538e-09
58461610	chr8:58461610:C:T	1.52522e-08	-3.2746e-10	-1.47893	1.58823e-05	-3.2746e-10	-1.44183
58461611	chr8:58461611:A:G	1.45445e-08	-3.2746e-10	-1.52645	1.50354e-05	-3.2746e-10	-1.49663
58462078	chr8:58462078:T:TAC	1.43455e-08	-3.2746e-10	-1.54022	1.40862e-05	-3.2746e-10	-1.56184
58462572	chr8:58462572:T:A	7.96682e-08	1.31968	-1.14547	5.0988e-06	-1.53314	-1.0449
58462719	chr8:58462719:G:C	1.08958e-08	-1.81528	-1.06538e-09	1.23563e-05	-1.69287	-1.06538e-09
58462928	chr8:58462928:A:G	3.46249e-07	2.94616	-1.30266	0.000108909	1.68472	-1.20125
58463653	chr8:58463653:G:A	2.88262e-09	-1.55942	-1.58554	2.2747e-06	-1.80033	-1.58486
58464003	chr8:58464003:T:A	8.92275e-08	1.31259	-1.02506	5.8506e-06	-1.53542	-0.905074
58464331	chr8:58464331:G:A	1.78251e-06	3.28212	-1.06538e-09	0.000612999	2.21132	-1.06538e-09
58464359	chr8:58464359:T:C	1.57124e-08	-1.44921	-1.06538e-09	1.12865e-05	-1.78343	-1.06538e-09
58464798	chr8:58464798:G:A	0.0963362	15.7027	-1.52302	2.86908e-06	-1.62724	-1.52581
58464934	chr8:58464934:G:T	1.54087e-08	-3.2746e-10	-1.46872	1.53999e-05	-3.2746e-10	-1.47268
58464953	chr8:58464953:C:T	1.43416e-08	-3.2746e-10	-1.54049	1.43051e-05	-3.2746e-10	-1.54642
58465883	chr8:58465883:T:A	8.62652e-08	0.0466076	0.20716	1.55433e-05	-1.73395	0.270544
58466422	chr8:58466422:T:A	3.68552e-08	-3.2746e-10	-0.596661	4.26563e-05	-3.2746e-10	-0.453865
58466943	chr8:58466943:T:C	1.15821e-08	-1.7542	-1.06538e-09	2.05864e-05	-1.18241	-1.06538e-09
58467700	chr8:58467700:A:G	9.29428e-08	1.47954	-1.15121	5.41402e-06	-1.48154	-1.03651
58468068	chr8:58468068:A:G	1.58164e-08	-3.2746e-10	-1.44261	1.58662e-05	-3.2746e-10	-1.44285
58468116	chr8:58468116:C:T	1.01738e-07	1.52929	-1.11055	5.75848e-06	-1.46591	-0.99046
58468164	chr8:58468164:T:C	1.2596e-07	0.104815	0.527495	2.30814e-05	-1.74067	0.672661
58468179	chr8:58468179:A:T	1.49858e-08	-3.2746e-10	-1.49656	1.53597e-05	-3.2746e-10	-1.4753
58468604	chr8:58468604:T:C	7.55071e-08	1.11078	-0.990217	1.43926e-05	-0.518923	-1.0214
58468833	chr8:58468833:T:C	1.56571e-08	-3.2746e-10	-1.45273	1.57349e-05	-3.2746e-10	-1.45116
58468917	chr8:58468917:C:T	1.63724e-08	-3.2746e-10	-1.40806	1.5802e-05	-3.2746e-10	-1.4469
58468990	chr8:58468990:T:C	1.0925e-08	-1.8126	-1.06538e-09	1.2282e-05	-1.6989	-1.06538e-09
58469085	chr8:58469085:G:A	1.73219e-08	-3.2746e-10	-1.35169	1.84761e-05	-3.2746e-10	-1.29056
58469372	chr8:58469372:G:T	1.08985e-08	-1.81504	-1.06538e-09	1.19743e-05	-1.72428	-1.06538e-09
58469533	chr8:58469533:G:T	1.39879e-07	1.76071	-1.02359	6.73289e-06	-1.3911	-0.908936
58469646	chr8:58469646:C:A	1.3964e-08	-0.115552	-1.45162	2.92141e-06	-1.69165	-1.44332
58469752	chr8:58469752:A:G	1.14682e-07	2.0694	-1.5309	4.53902e-05	1.0804	-1.47215
58470003	chr8:58470003:T:G	3.45179e-08	-3.2746e-10	-0.662182	3.09118e-05	-3.2746e-10	-0.775901
58470156	chr8:58470156:A:G	0.049236	14.8896	-1.38108	3.07361e-06	-1.69841	-1.38578
58470213	chr8:58470213:G:T	1.98013e-08	-1.21791	-1.06538e-09	1.25777e-05	-1.67512	-1.06538e-09
58470885	chr8:58470885:C:T	1.5941e-08	-1.43476	-1.06538e-09	1.13351e-05	-1.77914	-1.06538e-09
58471054	chr8:58471054:C:G	1.80252e-08	-3.2746e-10	-1.31189	1.79959e-05	-3.2746e-10	-1.31689
58471525	chr8:58471525:T:G	1.87011e-08	-3.2746e-10	-1.27508	1.86821e-05	-3.2746e-10	-1.27948
58471622	chr8:58471622:C:T	0.0214246	14.1806	-1.50416	2.59969e-06	-1.74694	-1.50471
58471817	chr8:58471817:A:G	1.94549e-08	-3.2746e-10	-1.23556	2.10321e-05	-3.2746e-10	-1.16099
58472112	chr8:58472112:A:G	1.32494e-08	-0.19713	-1.42257	3.06868e-06	-1.66882	-1.41697
58472116	chr8:58472116:G:A	5.73304e-08	-0.338253	0.183425	1.65901e-05	-1.63529	0.237059
58472363	chr8:58472363:G:T	5.33561e-08	-3.2746e-10	-0.226671	5.14501e-05	-3.2746e-10	-0.266428
58472480	chr8:58472480:G:A	1.78509e-08	-3.2746e-10	-1.32161	1.9101e-05	-3.2746e-10	-1.2573
58472605	chr8:58472605:T:C	1.23529e-07	1.90497	-1.29215	5.27686e-06	-1.34352	-1.20019
58473010	chr8:58473010:A:G	1.5974e-08	-3.2746e-10	-1.4327	1.6056e-05	-3.2746e-10	-1.43096
58473205	chr8:58473205:G:A	3.89024e-08	-3.2746e-10	-0.542602	3.47592e-05	-3.2746e-10	-0.658596
58473378	chr8:58473378:C:T	1.57378e-08	-3.2746e-10	-1.44759	1.52559e-05	-3.2746e-10	-1.48207
58473985	chr8:58473985:T:A	8.09436e-09	-1.48975	-0.622743	8.1426e-06	-1.52875	-0.581179
58474134	chr8:58474134:AC:A	2.53713e-08	-3.2746e-10	-0.970039	2.71429e-05	-3.2746e-10	-0.905926
58474778	chr8:58474778:T:C	0.0343826	14.4593	-1.30992	3.17551e-06	-1.72885	-1.32272
58474798	chr8:58474798:G:A	1.86362e-08	0.273444	-1.55199	2.35127e-06	-1.7868	-1.56528
58474846	chr8:58474846:A:G	1.54778e-08	-3.2746e-10	-1.46425	1.55548e-05	-3.2746e-10	-1.46267
58474936	chr8:58474936:A:T	1.97334e-08	0.327643	-1.54899	2.37243e-06	-1.78019	-1.56294
58475111	chr8:58475111:C:T	1.76242e-08	0.217012	-1.5514	2.33769e-06	-1.79307	-1.56481
58475296	chr8:58475296:A:G	6.05614e-09	-1.4385	-0.964088	5.64767e-06	-1.57102	-0.90478
58475972	chr8:58475972:C:T	9.5682e-06	6.02487	-1.06233	7.07257e-06	-1.2404	-1.01042
58476006	chr8:58476006:T:C	0.0357392	14.556	-1.36787	3.02418e-06	-1.72156	-1.37884
58476416	chr8:58476416:C:A	1.49513e-08	-3.2746e-10	-1.49886	1.4596e-05	-3.2746e-10	-1.52629
58476619	chr8:58476619:C:T	1.01474e-07	1.93673	-1.52058	4.08695e-05	0.972791	-1.46945
58477287	chr8:58477287:T:C	0.000259687	8.17072	0.0928485	0.000158675	0.745515	0.114305
58477315	chr8:58477315:C:A	1.11363e-08	-1.79345	-1.06538e-09	1.15719e-05	-1.75846	-1.06538e-09
58477981	chr8:58477981:G:A	0.000215484	8.14483	-0.0678492	0.000133433	0.734329	-0.0477715
58478278	chr8:58478278:A:G	7.34543e-08	1.65681	-1.5638	2.77337e-05	0.698044	-1.58243
58478629	chr8:58478629:A:G	5.3885e-08	-3.2746e-10	-0.216807	5.60385e-05	-3.2746e-10	-0.181001
58478696	chr8:58478696:A:G	3.05222e-05	5.70073	0.421822	8.67212e-05	-0.0819019	0.33756
58479500	chr8:58479500:C:G	1.40698e-08	-3.2746e-10	-1.55963	1.41267e-05	-3.2746e-10	-1.55897
58479539	chr8:58479539:T:C	1.37164e-08	-3.2746e-10	-1.58507	1.37656e-05	-3.2746e-10	-1.58486
58479714	chr8:58479714:A:G	1.37335e-08	-3.2746e-10	-1.58382	1.39913e-05	-3.2746e-10	-1.5686
58479765	chr8:58479765:G:A	0.00845667	13.1397	-1.39291	2.85417e-06	-1.76755	-1.3907
58479832	chr8:58479832:G:A	1.10513e-08	-1.80111	-1.06538e-09	1.40294e-05	-1.56588	-1.06538e-09
58480178	chr8:58480178:C:T	0.00725949	12.7246	-1.13042	3.75098e-06	-1.78764	-1.09738
58480815	chr8:58480815:G:A	6.77696e-08	1.59575	-1.5833	2.75126e-05	0.673843	-1.56624
58480834	chr8:58480834:C:T	1.42608e-08	-3.2746e-10	-1.54615	1.48243e-05	-3.2746e-10	-1.51077
58480894	chr8:58480894:G:T	1.85986e-08	-3.2746e-10	-1.28057	1.74529e-05	-3.2746e-10	-1.34753
58480910	chr8:58480910:T:C	0.00111851	9.65619	0.0676616	0.000303239	1.4401	0.0673839
58480911	chr8:58480911:G:A	1.11503e-08	-1.7922	-1.06538e-09	1.15471e-05	-1.7606	-1.06538e-09
58481349	chr8:58481349:T:C	1.07987e-08	-1.70385	-0.120384	1.17662e-05	-1.67515	-0.0666602
58481401	chr8:58481401:T:C	1.37952e-08	-3.2746e-10	-1.57934	1.37612e-05	-3.2746e-10	-1.58519
58481933	chr8:58481933:G:C	1.13125e-08	-1.77775	-1.06538e-09	1.13439e-05	-1.77836	-1.06538e-09
58481962	chr8:58481962:T:C	2.03015e-08	-3.2746e-10	-1.19296	2.02127e-05	-3.2746e-10	-1.20073
58482080	chr8:58482080:C:T	1.37737e-08	-3.2746e-10	-1.5809	1.38211e-05	-3.2746e-10	-1.58085
58482410	chr8:58482410:G:T	0.000331851	8.42786	0.0809257	0.000177245	0.892267	0.0782287
58482601	chr8:58482601:T:C	1.87784e-08	-3.2746e-10	-1.27095	1.96701e-05	-3.2746e-10	-1.22794
58483153	chr8:58483153:G:A	2.03757e-08	-3.2746e-10	-1.18931	1.94258e-05	-3.2746e-10	-1.24044
58483421	chr8:58483421:CA:C	0.000193876	7.95226	0.019052	0.000133045	0.658267	0.0253776
58483447	chr8:58483447:C:T	1.5106e-08	-3.2746e-10	-1.48857	1.52824e-05	-3.2746e-10	-1.48034
58483524	chr8:58483524:C:T	1.40026e-08	-3.2746e-10	-1.56442	1.38845e-05	-3.2746e-10	-1.57627
58484304	chr8:58484304:AATG:A	6.97922e-08	1.62526	-1.58339	2.836e-05	0.704542	-1.5666
58484537	chr8:58484537:G:A	3.26944e-08	-3.2746e-10	-0.716454	3.01906e-05	-3.2746e-10	-0.79951
58485094	chr8:58485094:A:G	1.39083e-08	-3.2746e-10	-1.57117	1.41464e-05	-3.2746e-10	-1.55758
58485135	chr8:58485135:CCTTT:TCTTT	1.38806e-08	-3.2746e-10	-1.57317	1.39198e-05	-3.2746e-10	-1.57373
58485192	chr8:58485192:G:A	1.13224e-08	-1.77687	-1.06538e-09	1.13257e-05	-1.77997	-1.06538e-09
58485717	chr8:58485717:C:T	7.15603e-08	1.60196	-1.53507	3.03688e-05	0.694328	-1.48795
58485873	chr8:58485873:A:G	0.000145678	7.72113	-0.0356355	0.000113016	0.551352	-0.030866
58485902	chr8:58485902:G:A	0.00532723	12.5888	-1.30409	3.11195e-06	-1.77422	-1.29757
58486269	chr8:58486269:G:A	6.25575e-08	1.48683	-1.5544	2.58985e-05	0.563617	-1.51647
58486574	chr8:58486574:T:G	1.67863e-08	-3.2746e-10	-1.3831	1.68531e-05	-3.2746e-10	-1.38251
58486896	chr8:58486896:A:C	4.24475e-08	-3.2746e-10	-0.455392	4.80885e-05	-3.2746e-10	-0.333996
58487227	chr8:58487227:G:A	1.6446e-08	-3.2746e-10	-1.40358	1.70545e-05	-3.2746e-10	-1.37063
58487284	chr8:58487284:A:G	1.37695e-08	-3.2746e-10	-1.5812	1.39638e-05	-3.2746e-10	-1.57057
58487438	chr8:58487438:G:A	1.49278e-08	-3.2746e-10	-1.50043	1.46993e-05	-3.2746e-10	-1.51924
58487766	chr8:58487766:C:T	1.81034e-07	-0.479358	1.47438	5.99566e-05	-1.74682	1.6334
58487781	chr8:58487781:C:T	6.50817e-07	3.58154	-1.30697	2.07816e-05	0.0419825	-1.21496
58487782	chr8:58487782:G:A	1.38314e-08	-3.2746e-10	-1.57672	1.39805e-05	-3.2746e-10	-1.56938
58488439	chr8:58488439:G:A	1.48884e-08	-3.2746e-10	-1.50308	1.47409e-05	-3.2746e-10	-1.51641
58488913	chr8:58488913:G:A	1.43011e-08	-3.2746e-10	-1.54332	1.4394e-05	-3.2746e-10	-1.54023
58489092	chr8:58489092:T:C	2.98827e-08	-3.2746e-10	-0.806378	3.20498e-05	-3.2746e-10	-0.739748
58489471	chr8:58489471:A:G	7.22193e-08	-3.2746e-10	0.0760489	7.40841e-05	-3.2746e-10	0.0981606
58489563	chr8:58489563:A:G	1.47197e-08	-3.2746e-10	-1.51447	1.45919e-05	-3.2746e-10	-1.52657
58491017	chr8:58491017:C:T	9.60471e-09	-1.10801	-0.833397	1.52917e-05	-0.662239	-0.817492
58491145	chr8:58491145:T:C	1.38436e-08	-3.2746e-10	-1.57583	1.40538e-05	-3.2746e-10	-1.56415
58491787	chr8:58491787:T:C	1.09928e-08	-1.80642	-1.06538e-09	1.35618e-05	-1.59978	-1.06538e-09
58492268	chr8:58492268:T:G	1.70366e-08	-3.2746e-10	-1.36829	1.6465e-05	-3.2746e-10	-1.4058
58492900	chr8:58492900:G:A	4.3048e-07	2.52376	-0.662517	5.18477e-05	0.342063	-0.600791
58493381	chr8:58493381:C:T	9.48408e-08	1.35888	-1.01034	5.83636e-06	-1.50072	-0.942209
58493664	chr8:58493664:A:G	2.13405e-06	3.51693	-0.0548148	0.000189687	1.05273	-0.0143965
58493728	chr8:58493728:G:A	2.25913e-08	-1.0861	-1.06538e-09	4.31419e-05	-0.442546	-1.06538e-09
58493771	chr8:58493771:G:A	1.1195e-08	-1.7882	-1.06538e-09	1.45571e-05	-1.52896	-1.06538e-09
58493774	chr8:58493774:C:T	1.40614e-08	-3.2746e-10	-1.56022	1.43659e-05	-3.2746e-10	-1.54218
58493775	chr8:58493775:A:G	0.00029544	9.97518	-1.58262	2.24695e-06	-1.81447	-1.583
58493788	chr8:58493788:T:A	1.11491e-08	-1.7923	-1.06538e-09	1.43656e-05	-1.5422	-1.06538e-09
58493869	chr8:58493869:G:A	2.13934e-08	0.392046	-1.53262	4.44941e-06	-1.17718	-1.53708
58493931	chr8:58493931:C:T	1.14123e-06	3.41281	-0.57661	0.000112227	1.00226	-0.48878
58493956	chr8:58493956:C:T	1.4423e-08	-3.2746e-10	-1.53484	1.4325e-05	-3.2746e-10	-1.54503
58493957	chr8:58493957:G:A	7.53144e-07	2.37608	0.0445209	2.45671e-05	-1.08836	0.0827271
58494209	chr8:58494209:T:C	1.47517e-08	-3.2746e-10	-1.5123	1.49658e-05	-3.2746e-10	-1.50127
58494325	chr8:58494325:T:C	1.11232e-08	-1.79463	-1.06538e-09	1.42488e-05	-1.55037	-1.06538e-09
58494506	chr8:58494506:C:T	4.56969e-08	-3.2746e-10	-0.381628	4.46418e-05	-3.2746e-10	-0.40837
58494986	chr8:58494986:C:T	1.62909e-08	-3.2746e-10	-1.41305	1.66078e-05	-3.2746e-10	-1.39717
58495046	chr8:58495046:A:C	8.13187e-07	2.4363	0.0609991	2.40384e-05	-1.14496	0.117573
58495690	chr8:58495690:G:A	1.10922e-08	-1.79742	-1.06538e-09	1.40926e-05	-1.56139	-1.06538e-09
58496098	chr8:58496098:T:C	2.35619e-08	-3.2746e-10	-1.04403	2.16013e-05	-3.2746e-10	-1.13429
58496423	chr8:58496423:T:G	1.42983e-08	-3.2746e-10	-1.54352	1.44836e-05	-3.2746e-10	-1.53402
58497201	chr8:58497201:A:G	2.94783e-08	-3.2746e-10	-0.820003	3.19191e-05	-3.2746e-10	-0.743836
58497370	chr8:58497370:A:C	1.9761e-08	-3.2746e-10	-1.21995	2.16073e-05	-3.2746e-10	-1.13401
58497388	chr8:58497388:C:T	1.80346e-08	-3.2746e-10	-1.31137	1.832e-05	-3.2746e-10	-1.29904
58497459	chr8:58497459:T:C	7.45668e-09	-1.45711	-0.737433	2.95471e-05	-0.0780291	-0.743026
58497466	chr8:58497466:A:G	1.78003e-08	-3.2746e-10	-1.32444	1.80767e-05	-3.2746e-10	-1.31242
58497619	chr8:58497619:C:T	1.6296e-08	-3.2746e-10	-1.41274	1.57902e-05	-3.2746e-10	-1.44765
58497847	chr8:58497847:A:G	1.42983e-08	-3.2746e-10	-1.54352	1.44836e-05	-3.2746e-10	-1.53402
58497880	chr8:58497880:C:T	5.35794e-07	2.08068	-0.000588897	2.86569e-05	-0.959777	0.108132
58498073	chr8:58498073:C:T	7.30293e-09	-1.4585	-0.756887	2.89788e-05	-0.0768163	-0.763659
58498196	chr8:58498196:A:G	3.02902e-08	-3.2746e-10	-0.792836	3.28035e-05	-3.2746e-10	-0.716504
58498325	chr8:58498325:A:G	1.82515e-08	-3.2746e-10	-1.29941	1.75277e-05	-3.2746e-10	-1.34326
58498483	chr8:58498483:G:A	5.88372e-07	2.28165	-0.107948	2.22661e-05	-1.05719	-0.0467852
58499507	chr8:58499507:T:G	0.000232849	9.73956	-1.58508	2.24858e-06	-1.8118	-1.58494
58499556	chr8:58499556:C:A	2.4891e-08	-3.2746e-10	-0.989153	2.66555e-05	-3.2746e-10	-0.924044
58499798	chr8:58499798:C:T	3.45041e-08	-3.2746e-10	-0.66258	3.24627e-05	-3.2746e-10	-0.726949
58500365	chr8:58500365:G:T	7.50643e-07	2.16712	0.250152	4.34589e-05	-0.769099	0.333875
58500631	chr8:58500631:A:G	3.3073e-07	2.32284	-0.725193	1.59059e-05	-0.828163	-0.61219
58501154	chr8:58501154:T:C	1.46933e-08	-3.2746e-10	-1.51627	1.44907e-05	-3.2746e-10	-1.53353
58501664	chr8:58501664:G:T	1.76482e-08	-3.2746e-10	-1.33302	1.872e-05	-3.2746e-10	-1.27745
58501669	chr8:58501669:T:A	1.164e-08	-1.74921	-1.06538e-09	1.44858e-05	-1.53387	-1.06538e-09
58501717	chr8:58501717:A:G	2.26477e-08	-3.2746e-10	-1.0836	2.11779e-05	-3.2746e-10	-1.15408
58501842	chr8:58501842:C:T	2.79887e-07	2.28328	-0.852551	1.10724e-05	-1.04882	-0.753761
58501973	chr8:58501973:T:C	1.38396e-08	-3.2746e-10	-1.57612	1.40576e-05	-3.2746e-10	-1.56388
58502456	chr8:58502456:A:G	2.40739e-08	-3.2746e-10	-1.02253	2.20342e-05	-3.2746e-10	-1.11444
58502519	chr8:58502519:C:T	3.50927e-08	-3.2746e-10	-0.645665	3.86995e-05	-3.2746e-10	-0.551214
58503309	chr8:58503309:C:A	2.17883e-08	-3.2746e-10	-1.12228	2.22621e-05	-3.2746e-10	-1.10415
58504542	chr8:58504542:A:G	1.48714e-08	-3.2746e-10	-1.50422	1.53703e-05	-3.2746e-10	-1.4746
58504548	chr8:58504548:C:G	4.78805e-08	-3.2746e-10	-0.33495	4.7992e-05	-3.2746e-10	-0.336006
58505103	chr8:58505103:A:T	4.29443e-08	-0.154991	-0.288765	3.88415e-05	-0.326995	-0.220556
58505183	chr8:58505183:C:T	2.96853e-08	-3.2746e-10	-0.813008	3.19104e-05	-3.2746e-10	-0.744107
58505724	chr8:58505724:G:T	1.3876e-08	-3.2746e-10	-1.5735	1.3889e-05	-3.2746e-10	-1.57594
58505744	chr8:58505744:C:T	1.55635e-08	-3.2746e-10	-1.45873	1.55297e-05	-3.2746e-10	-1.46429
58505783	chr8:58505783:T:G	5.14884e-08	0.0397947	-0.302098	3.15723e-05	-0.503716	-0.251042
58506150	chr8:58506150:T:C	2.99427e-08	-3.2746e-10	-0.804372	3.26907e-05	-3.2746e-10	-0.719948
58506230	chr8:58506230:A:C	2.21926e-08	-3.2746e-10	-1.1039	2.33007e-05	-3.2746e-10	-1.05856
58506292	chr8:58506292:T:C	2.81813e-06	4.85908	-1.11891	3.96349e-06	-1.76552	-1.06439
58506952	chr8:58506952:C:A	7.0302e-08	-0.0414689	0.0906105	5.09946e-05	-0.441551	0.166231
58507189	chr8:58507189:G:T	1.08998e-08	-1.81492	-1.06538e-09	1.21115e-05	-1.71289	-1.06538e-09
58507749	chr8:58507749:C:T	2.52476e-08	-3.2746e-10	-0.974927	2.51963e-05	-3.2746e-10	-0.980343
58507786	chr8:58507786:T:C	1.39248e-08	-3.2746e-10	-1.56999	1.39297e-05	-3.2746e-10	-1.57302
58507859	chr8:58507859:G:A	7.0828e-08	-0.0339817	0.0905775	5.07467e-05	-0.448989	0.168796
58507880	chr8:58507880:C:T	5.94801e-08	-0.132281	0.0142648	5.18397e-05	-0.36024	0.101357
58507952	chr8:58507952:C:A	7.18643e-08	-0.0116693	0.0827895	4.94243e-05	-0.468261	0.161664
58508032	chr8:58508032:A:G	2.1295e-08	-3.2746e-10	-1.14519	2.00671e-05	-3.2746e-10	-1.20796
58508253	chr8:58508253:T:A	3.22459e-08	0.786402	-1.51667	1.43081e-05	-0.0598941	-1.48632
58509111	chr8:58509111:C:T	2.15289e-08	-3.2746e-10	-1.13426	1.99054e-05	-3.2746e-10	-1.21605
58509149	chr8:58509149:T:C	4.59019e-08	-3.2746e-10	-0.377152	4.50554e-05	-3.2746e-10	-0.399147
58509698	chr8:58509698:T:TA	4.6466e-08	-3.2746e-10	-0.364938	4.45164e-05	-3.2746e-10	-0.411181
58509715	chr8:58509715:T:C	3.94296e-08	-3.2746e-10	-0.529141	3.82405e-05	-3.2746e-10	-0.563145
58509899	chr8:58509899:C:G	3.81178e-08	-3.2746e-10	-0.562977	3.7025e-05	-3.2746e-10	-0.595446
58510318	chr8:58510318:G:A	1.97109e-06	4.66607	-1.28338	3.33106e-06	-1.74886	-1.25489
58510693	chr8:58510693:G:A	4.35719e-08	-0.258376	-0.170871	4.82203e-05	-0.245056	-0.0862044
58510984	chr8:58510984:T:A	1.16267e-08	-1.75036	-1.06538e-09	1.0947e-05	-1.81397	-1.06538e-09
58511718	chr8:58511718:T:C	1.5774e-08	-3.2746e-10	-1.4453	1.57725e-05	-3.2746e-10	-1.44877
58511830	chr8:58511830:G:A	1.5135e-07	0.815934	-1.06538e-09	0.000229482	1.22878	-1.06538e-09
58511909	chr8:58511909:C:T	1.45e-08	-0.0251843	-1.50433	9.6907e-06	-0.444997	-1.49088
58512008	chr8:58512008:A:G	1.38702e-08	-3.2746e-10	-1.57392	1.38835e-05	-3.2746e-10	-1.57634
58512119	chr8:58512119:G:A	1.17954e-08	-0.155687	-1.58026	1.01257e-05	-0.31535	-1.57661
58513466	chr8:58513466:C:A	1.08963e-08	-1.81524	-1.06538e-09	1.20538e-05	-1.71766	-1.06538e-09
58513517	chr8:58513517:C:T	3.73402e-08	0.984174	-1.56776	1.63527e-05	0.168598	-1.58124
58513578	chr8:58513578:A:G	1.66235e-08	-3.2746e-10	-1.39284	1.66898e-05	-3.2746e-10	-1.39224
58513652	chr8:58513652:C:T	2.05904e-08	-3.2746e-10	-1.17884	1.91118e-05	-3.2746e-10	-1.25673
58514090	chr8:58514090:C:T	1.38351e-08	-3.2746e-10	-1.57645	1.38504e-05	-3.2746e-10	-1.57872
58514206	chr8:58514206:G:A	1.202e-08	-0.157799	-1.55929	1.03729e-05	-0.316251	-1.55159
58515340	chr8:58515340:C:A	2.1295e-08	-3.2746e-10	-1.14519	2.00671e-05	-3.2746e-10	-1.20796
58515342	chr8:58515342:C:T	1.54554e-08	-3.2746e-10	-1.4657	1.60738e-05	-3.2746e-10	-1.42985
58515364	chr8:58515364:T:C	1.62024e-08	-3.2746e-10	-1.4185	1.62439e-05	-3.2746e-10	-1.41932
58515904	chr8:58515904:C:A	2.96446e-08	-3.2746e-10	-0.81438	3.16758e-05	-3.2746e-10	-0.751487
58516021	chr8:58516021:G:A	1.59432e-08	-3.2746e-10	-1.43463	1.61182e-05	-3.2746e-10	-1.42709
58516392	chr8:58516392:C:T	2.42475e-08	-3.2746e-10	-1.01535	2.5531e-05	-3.2746e-10	-0.967147
58516796	chr8:58516796:C:T	1.38114e-08	-1.57817	-1.06538e-09	1.09905e-05	-1.81001	-1.06538e-09
58516953	chr8:58516953:A:G	2.57375e-09	-1.72377	-1.53453	9.37647e-06	-0.4465	-1.52234
58517451	chr8:58517451:C:T	2.08547e-08	-1.16608	-1.06538e-09	1.37654e-05	-1.58488	-1.06538e-09
58518007	chr8:58518007:G:A	2.4719e-08	-3.2746e-10	-0.996087	2.39359e-05	-3.2746e-10	-1.03166
58518544	chr8:58518544:T:G	5.82441e-08	1.41072	-1.54973	2.35907e-05	0.480002	-1.52619
58518607	chr8:58518607:AAT:A	1.51023e-08	-1.48881	-1.06538e-09	2.48138e-05	-0.995642	-1.06538e-09
58518727	chr8:58518727:T:C	5.84883e-08	1.42367	-1.5585	2.35835e-05	0.491054	-1.53755
58518820	chr8:58518820:C:T	4.94391e-08	-3.2746e-10	-0.302916	4.99093e-05	-3.2746e-10	-0.296833
58518899	chr8:58518899:A:G	1.02118e-08	-1.41132	-0.468801	1.37406e-05	-1.14066	-0.446023
58519538	chr8:58519538:G:T	5.79052e-08	1.43862	-1.58347	2.41056e-05	0.548057	-1.57265
58519717	chr8:58519717:G:A	1.40142e-08	-3.2746e-10	-1.56359	1.40301e-05	-3.2746e-10	-1.56583
58519780	chr8:58519780:G:A	3.67573e-08	0.879753	-1.47908	1.61983e-05	0.0200222	-1.44216
58519918	chr8:58519918:G:A	1.63817e-06	4.51717	-1.31949	3.22333e-06	-1.73394	-1.30269
58520718	chr8:58520718:T:C	1.27438e-08	-1.65862	-1.06538e-09	1.61553e-05	-1.42479	-1.06538e-09
58521153	chr8:58521153:A:G	2.88941e-08	-0.257745	-0.582277	4.76878e-05	0.257152	-0.599516
58521161	chr8:58521161:C:T	1.38828e-08	-3.2746e-10	-1.57301	1.38949e-05	-3.2746e-10	-1.57552
58521491	chr8:58521491:A:G	6.11985e-08	1.46789	-1.55742	2.45696e-05	0.530465	-1.53599
58521671	chr8:58521671:G:A	5.58114e-08	1.40278	-1.58446	4.41715e-06	-1.13975	-1.5818
58521690	chr8:58521690:T:C	1.37963e-08	-3.2746e-10	-1.57926	1.38208e-05	-3.2746e-10	-1.58086
58522203	chr8:58522203:C:A	6.35198e-08	1.51803	-1.57034	4.19688e-06	-1.19641	-1.57629
58522596	chr8:58522596:A:G	3.98731e-07	3.03159	-1.24696	0.000176067	2.15297	-1.18914
58522955	chr8:58522955:C:T	1.47544e-08	-3.2746e-10	-1.51212	1.4657e-05	-3.2746e-10	-1.52212
58523084	chr8:58523084:G:A	7.77524e-08	1.70356	-1.55368	3.00796e-05	0.727826	-1.53102
58523323	chr8:58523323:C:T	1.46789e-08	-3.2746e-10	-1.51725	1.45869e-05	-3.2746e-10	-1.52692
58523325	chr8:58523325:C:A	1.0902e-08	-1.81471	-1.06538e-09	1.18351e-05	-1.73597	-1.06538e-09
58523662	chr8:58523662:C:G	1.82423e-06	4.63034	-1.32508	3.16544e-06	-1.74599	-1.30876
58523700	chr8:58523700:G:A	1.4555e-08	-3.2746e-10	-1.52573	1.44731e-05	-3.2746e-10	-1.53475
58524016	chr8:58524016:C:A	1.37509e-08	-3.2746e-10	-1.58255	1.37817e-05	-3.2746e-10	-1.5837
58524096	chr8:58524096:C:T	1.75702e-06	4.5928	-1.32508	3.1778e-06	-1.74209	-1.30876
58524136	chr8:58524136:T:C	1.9499e-08	-3.2746e-10	-1.2333	2.02957e-05	-3.2746e-10	-1.19663
58524627	chr8:58524627:CATTCT:C	1.44905e-08	-3.2746e-10	-1.53016	1.46147e-05	-3.2746e-10	-1.52501
58524717	chr8:58524717:G:A	1.75447e-08	-1.33891	-1.06538e-09	3.14444e-05	-0.75882	-1.06538e-09
58525009	chr8:58525009:T:C	1.3807e-08	-3.2746e-10	-1.57848	1.38265e-05	-3.2746e-10	-1.58045
58525142	chr8:58525142:C:T	2.42475e-08	-3.2746e-10	-1.01535	2.5531e-05	-3.2746e-10	-0.967147
58525176	chr8:58525176:C:T	1.39392e-08	-3.2746e-10	-1.56895	1.40011e-05	-3.2746e-10	-1.5679
58525293	chr8:58525293:G:A	6.21007e-08	1.48203	-1.55693	2.48793e-05	0.542381	-1.53538
58525296	chr8:58525296:G:A	1.62864e-08	-0.00458508	-1.40875	6.15301e-06	-1.00315	-1.38695
58525307	chr8:58525307:T:C	8.19085e-08	-3.2746e-10	0.201944	7.38598e-05	-3.2746e-10	0.0951292
58525673	chr8:58525673:G:A	6.2147e-08	1.48422	-1.55838	2.48598e-05	0.543616	-1.53741
58525702	chr8:58525702:A:T	6.61853e-08	1.54622	-1.55742	2.62348e-05	0.59604	-1.53599
58525862	chr8:58525862:A:T	2.43034e-08	-3.2746e-10	-1.01304	2.55891e-05	-3.2746e-10	-0.964873
58525976	chr8:58525976:A:T	1.69909e-06	4.3307	-1.09651	4.27886e-06	-1.71084	-1.04252
58526237	chr8:58526237:C:T	1.05161e-08	-0.277684	-1.57307	1.14525e-05	-0.201799	-1.56703
58526325	chr8:58526325:T:C	1.37404e-08	-3.2746e-10	-1.58332	1.38059e-05	-3.2746e-10	-1.58194
58526450	chr8:58526450:T:C	1.11705e-08	-1.79039	-1.06538e-09	1.11388e-05	-1.7966	-1.06538e-09
58526678	chr8:58526678:T:C	1.04046e-08	-0.292877	-1.56854	1.16935e-05	-0.186321	-1.56168
58527144	chr8:58527144:C:T	1.09146e-08	-1.81356	-1.06538e-09	1.25329e-05	-1.67868	-1.06538e-09
58527218	chr8:58527218:T:A	1.64239e-06	4.54519	-1.34494	3.14837e-06	-1.73667	-1.32348
58527230	chr8:58527230:G:A	4.12645e-08	0.999154	-1.48281	1.77863e-05	0.118163	-1.44678
58527266	chr8:58527266:C:G	1.22813e-08	-0.171179	-1.5244	1.07803e-05	-0.31704	-1.51228
58527503	chr8:58527503:T:C	4.81591e-08	-3.2746e-10	-0.329148	4.84438e-05	-3.2746e-10	-0.326635
58527731	chr8:58527731:C:G	1.99915e-08	-3.2746e-10	-1.20835	2.0591e-05	-3.2746e-10	-1.18219
58527805	chr8:58527805:T:A	1.38146e-08	-3.2746e-10	-1.57793	1.3835e-05	-3.2746e-10	-1.57984
58527886	chr8:58527886:C:T	1.20802e-08	-1.71209	-1.06538e-09	1.47969e-05	-1.51262	-1.06538e-09
58528265	chr8:58528265:A:G	0.000169972	8.5197	-0.679974	8.3243e-06	-1.49427	-0.593594
58528424	chr8:58528424:T:C	1.3741e-08	-3.2746e-10	-1.58327	1.37798e-05	-3.2746e-10	-1.58384
58528462	chr8:58528462:C:T	1.09788e-08	-1.8077	-1.06538e-09	1.28607e-05	-1.65287	-1.06538e-09
58528686	chr8:58528686:A:G	1.9039e-08	-0.434582	-0.822584	3.06065e-05	0.0521558	-0.837984
58530710	chr8:58530710:T:C	1.42581e-08	-3.2746e-10	-1.54633	1.43261e-05	-3.2746e-10	-1.54496
58530779	chr8:58530779:G:A	2.45155e-08	-3.2746e-10	-1.00435	2.36843e-05	-3.2746e-10	-1.04223
58530856	chr8:58530856:G:T	5.13768e-08	-0.300883	0.0364109	6.20615e-05	-0.208885	0.129971
58530938	chr8:58530938:G:A	1.37227e-08	-3.2746e-10	-1.58461	1.376e-05	-3.2746e-10	-1.58527
58531554	chr8:58531554:A:T	1.09236e-08	-0.245038	-1.5677	1.1162e-05	-0.233799	-1.56072
58531734	chr8:58531734:C:T	1.25584e-08	-0.171574	-1.5017	1.10728e-05	-0.31513	-1.48742
58531822	chr8:58531822:G:A	2.32687e-08	-0.367301	-0.68925	3.28261e-05	-0.182649	-0.533166
58532351	chr8:58532351:C:T	1.29596e-08	-0.16487	-1.47695	1.13512e-05	-0.317145	-1.46057
58532555	chr8:58532555:G:A	2.47151e-08	-3.2746e-10	-0.996244	2.46911e-05	-3.2746e-10	-1.0006
58532726	chr8:58532726:G:A	2.46982e-08	-3.2746e-10	-0.996928	2.46695e-05	-3.2746e-10	-1.00147
58532936	chr8:58532936:C:A	1.71799e-08	-3.2746e-10	-1.35992	1.72044e-05	-3.2746e-10	-1.36187
58532974	chr8:58532974:T:A	1.37607e-08	-3.2746e-10	-1.58185	1.37893e-05	-3.2746e-10	-1.58314
58533240	chr8:58533240:C:A	1.83847e-08	-3.2746e-10	-1.29214	1.74206e-05	-3.2746e-10	-1.34939
58533580	chr8:58533580:T:C	1.38191e-08	-3.2746e-10	-1.57761	1.38431e-05	-3.2746e-10	-1.57925
58533752	chr8:58533752:T:C	1.37101e-08	-3.2746e-10	-1.58553	1.37677e-05	-3.2746e-10	-1.58471
58533895	chr8:58533895:C:T	5.21346e-08	-0.00944771	-0.240383	3.64855e-05	-0.428679	-0.181446
58534097	chr8:58534097:T:A	1.39237e-08	-3.2746e-10	-1.57007	1.39359e-05	-3.2746e-10	-1.57257
58534809	chr8:58534809:C:T	2.47151e-08	-3.2746e-10	-0.996244	2.46911e-05	-3.2746e-10	-1.0006
58534847	chr8:58534847:C:A	1.7261e-08	-3.2746e-10	-1.35521	1.81647e-05	-3.2746e-10	-1.30756
58534919	chr8:58534919:C:T	1.99915e-08	-3.2746e-10	-1.20835	2.0591e-05	-3.2746e-10	-1.18219
58534989	chr8:58534989:C:T	4.97607e-08	-3.2746e-10	-0.296433	5.02604e-05	-3.2746e-10	-0.289821
58535019	chr8:58535019:T:G	2.0217e-07	2.68848	-1.58303	2.66141e-06	-1.64328	-1.5849
58535408	chr8:58535408:G:A	1.92114e-08	-3.2746e-10	-1.24816	1.9106e-05	-3.2746e-10	-1.25704
58535421	chr8:58535421:C:T	1.18813e-08	-1.7287	-1.06538e-09	1.09327e-05	-1.81528	-1.06538e-09
58535541	chr8:58535541:C:G	2.73823e-08	0.691232	-1.58499	1.24895e-05	-0.100183	-1.58197
58535658	chr8:58535658:A:C	2.62833e-07	2.77871	-1.41085	3.08638e-06	-1.65351	-1.42653
58535700	chr8:58535700:A:G	3.05501e-08	-3.2746e-10	-0.784289	3.30023e-05	-3.2746e-10	-0.710462
58535826	chr8:58535826:G:A	1.37864e-08	-3.2746e-10	-1.57997	1.3813e-05	-3.2746e-10	-1.58143
58535930	chr8:58535930:T:A	2.17565e-08	-3.2746e-10	-1.12375	2.23732e-05	-3.2746e-10	-1.09918
58536041	chr8:58536041:C:T	3.19318e-07	2.58234	-1.01981	4.95449e-06	-1.63243	-0.974313
58536068	chr8:58536068:A:G	2.60709e-07	2.89231	-1.53256	2.68808e-06	-1.67764	-1.54057
58536237	chr8:58536237:G:A	2.82224e-07	2.95822	-1.51917	2.69274e-06	-1.68725	-1.52923
58537117	chr8:58537117:C:T	1.99915e-08	-3.2746e-10	-1.20835	2.0591e-05	-3.2746e-10	-1.18219
58537512	chr8:58537512:T:C	2.82526e-07	2.50641	-1.0663	4.80494e-06	-1.61605	-1.02135
58537683	chr8:58537683:G:A	1.7176e-08	-3.2746e-10	-1.36014	1.7234e-05	-3.2746e-10	-1.36015
58537720	chr8:58537720:T:C	3.22536e-08	0.844448	-1.57448	1.46935e-05	0.0631987	-1.58283
58538511	chr8:58538511:C:T	1.815e-08	-3.2746e-10	-1.30499	1.79393e-05	-3.2746e-10	-1.32005
58538575	chr8:58538575:C:G	5.20339e-07	2.05082	-1.06538e-09	0.000258337	1.34722	-1.06538e-09
58538614	chr8:58538614:A:G	2.73777e-07	2.93775	-1.52909	2.67555e-06	-1.68501	-1.53787
58539405	chr8:58539405:C:G	2.60876e-08	-3.2746e-10	-0.942199	2.6004e-05	-3.2746e-10	-0.94879
58540277	chr8:58540277:C:A	1.37233e-08	-3.2746e-10	-1.58457	1.37613e-05	-3.2746e-10	-1.58518
58540779	chr8:58540779:C:T	1.44898e-08	-3.2746e-10	-1.53021	1.44044e-05	-3.2746e-10	-1.5395
58540902	chr8:58540902:G:T	1.39105e-08	-3.2746e-10	-1.57101	1.39665e-05	-3.2746e-10	-1.57038
58541084	chr8:58541084:C:G	2.09578e-08	-3.2746e-10	-1.16115	2.1512e-05	-3.2746e-10	-1.13843
58541100	chr8:58541100:A:G	1.37106e-08	-3.2746e-10	-1.58549	1.37621e-05	-3.2746e-10	-1.58512
58541189	chr8:58541189:C:A	2.60876e-08	-3.2746e-10	-0.942199	2.6004e-05	-3.2746e-10	-0.94879
58541464	chr8:58541464:T:C	3.77068e-08	-3.2746e-10	-0.573818	3.80894e-05	-3.2746e-10	-0.567103
58541849	chr8:58541849:A:T	2.38713e-07	2.77779	-1.50619	2.81802e-06	-1.65809	-1.51292
58542106	chr8:58542106:A:G	2.5889e-07	2.58096	-1.22822	3.85466e-06	-1.60501	-1.25275
58542124	chr8:58542124:C:T	1.158e-08	-1.75438	-1.06538e-09	1.5099e-05	-1.49241	-1.06538e-09
58542170	chr8:58542170:A:C	2.18981e-08	-3.2746e-10	-1.11726	2.05118e-05	-3.2746e-10	-1.18604
58542386	chr8:58542386:G:A	1.5005e-08	-3.2746e-10	-1.49527	1.48954e-05	-3.2746e-10	-1.50599
58542629	chr8:58542629:A:G	2.67978e-08	0.647641	-1.56298	1.25761e-05	-0.100179	-1.57506
58542684	chr8:58542684:T:C	1.5933e-08	-3.2746e-10	-1.43527	1.5789e-05	-3.2746e-10	-1.44773
58542776	chr8:58542776:T:C	2.28819e-07	2.73758	-1.5083	2.83185e-06	-1.65064	-1.51547
58542802	chr8:58542802:C:A	1.88909e-08	-3.2746e-10	-1.26498	1.86487e-05	-3.2746e-10	-1.28126
58543119	chr8:58543119:G:A	1.47713e-08	-3.2746e-10	-1.51097	1.48952e-05	-3.2746e-10	-1.506
58543195	chr8:58543195:T:A	1.67707e-08	-1.38403	-1.06538e-09	2.9331e-05	-0.828396	-1.06538e-09
58543238	chr8:58543238:G:A	2.29765e-08	-3.2746e-10	-1.06919	2.2256e-05	-3.2746e-10	-1.10443
58543270	chr8:58543270:T:G	4.76106e-08	-3.2746e-10	-0.340604	4.66681e-05	-3.2746e-10	-0.363978
58543455	chr8:58543455:A:T	2.56636e-07	2.69993	-1.35593	3.36356e-06	-1.65217	-1.34187
58543704	chr8:58543704:A:T	1.37822e-08	-3.2746e-10	-1.58028	1.38511e-05	-3.2746e-10	-1.57867
58544048	chr8:58544048:C:T	2.84656e-07	2.68032	-1.2327	3.75514e-06	-1.62631	-1.25761
58544239	chr8:58544239:G:A	1.10012e-08	-1.80566	-1.06538e-09	1.2206e-05	-1.70511	-1.06538e-09
58544492	chr8:58544492:A:G	1.79999e-08	-3.2746e-10	-1.31329	1.78067e-05	-3.2746e-10	-1.32746
58544616	chr8:58544616:T:C	2.73906e-06	4.88391	-1.1722	3.52794e-06	-1.80748	-1.13884
58545300	chr8:58545300:T:G	2.32474e-08	-3.2746e-10	-1.05746	2.3581e-05	-3.2746e-10	-1.0466
58545385	chr8:58545385:G:T	2.59212e-08	-3.2746e-10	-0.948598	2.63584e-05	-3.2746e-10	-0.935254
58545451	chr8:58545451:A:AC	1.37319e-08	-3.2746e-10	-1.58394	1.37658e-05	-3.2746e-10	-1.58485
58546068	chr8:58546068:A:G	2.42907e-07	2.78836	-1.49934	2.82965e-06	-1.66063	-1.50626
58546491	chr8:58546491:C:T	4.02824e-08	-3.2746e-10	-0.507743	4.08126e-05	-3.2746e-10	-0.498049
58547188	chr8:58547188:C:T	1.87113e-08	-3.2746e-10	-1.27453	1.85106e-05	-3.2746e-10	-1.2887
58547499	chr8:58547499:T:C	2.49119e-09	-1.75072	-1.54018	8.36812e-06	-0.557926	-1.52468
58547514	chr8:58547514:C:T	1.13357e-08	-1.7757	-1.06538e-09	1.77667e-05	-1.32971	-1.06538e-09
58547565	chr8:58547565:G:A	1.11842e-08	-1.78916	-1.06538e-09	1.09797e-05	-1.81099	-1.06538e-09
58547614	chr8:58547614:C:T	2.70878e-08	-3.2746e-10	-0.904576	2.87278e-05	-3.2746e-10	-0.849176
58547677	chr8:58547677:G:A	2.04832e-08	-3.2746e-10	-1.18405	1.93053e-05	-3.2746e-10	-1.24666
58547903	chr8:58547903:A:G	2.19415e-08	-3.2746e-10	-1.11528	2.06106e-05	-3.2746e-10	-1.18123
58548105	chr8:58548105:G:A	1.442e-08	-3.2746e-10	-1.53504	1.43434e-05	-3.2746e-10	-1.54375
58548419	chr8:58548419:C:T	2.54327e-07	2.39545	-1.06049	4.91968e-06	-1.59273	-1.02107
58548849	chr8:58548849:AC:A	1.68631e-08	-1.37853	-1.06538e-09	2.95581e-05	-0.820683	-1.06538e-09
58549428	chr8:58549428:A:T	1.79215e-08	-3.2746e-10	-1.31766	1.69986e-05	-3.2746e-10	-1.37391
58549483	chr8:58549483:C:T	1.93122e-08	-3.2746e-10	-1.24292	1.80376e-05	-3.2746e-10	-1.31458
58549724	chr8:58549724:C:T	2.66644e-07	2.6272	-1.24495	3.74777e-06	-1.61583	-1.27005
58549891	chr8:58549891:T:C	1.49503e-08	-1.49893	-1.06538e-09	1.11034e-05	-1.79978	-1.06538e-09
58550819	chr8:58550819:C:G	2.56532e-08	0.59937	-1.55836	1.2114e-05	-0.141127	-1.57155
58551060	chr8:58551060:T:C	2.65699e-06	4.82578	-1.1445	3.6407e-06	-1.80559	-1.10927
58551503	chr8:58551503:T:TG	2.86856e-07	2.5054	-1.05008	4.85487e-06	-1.61749	-1.00957
58551724	chr8:58551724:TA:T	3.04299e-08	-3.2746e-10	-0.788233	3.25541e-05	-3.2746e-10	-0.724135
58551972	chr8:58551972:A:G	1.6057e-08	-3.2746e-10	-1.42752	1.56968e-05	-3.2746e-10	-1.45358
58552076	chr8:58552076:T:C	1.54998e-05	6.90647	-1.46155	2.60631e-05	0.523252	-1.46977
58552133	chr8:58552133:C:T	1.70305e-07	2.51885	-1.58492	2.7468e-06	-1.61104	-1.58556
58552373	chr8:58552373:G:A	2.39221e-08	-1.02886	-1.06538e-09	4.91444e-05	-0.312277	-1.06538e-09
58552627	chr8:58552627:T:C	1.38263e-08	-3.2746e-10	-1.57709	1.3896e-05	-3.2746e-10	-1.57544
58553059	chr8:58553059:T:G	4.62614e-08	-3.2746e-10	-0.36935	4.71092e-05	-3.2746e-10	-0.354571
58553731	chr8:58553731:C:T	4.39301e-09	-1.20973	-1.51392	3.01438e-06	-1.57453	-1.52912
58554072	chr8:58554072:T:TCA	1.85973e-08	-3.2746e-10	-1.28064	1.8158e-05	-3.2746e-10	-1.30793
58554218	chr8:58554218:A:G	4.47542e-08	-3.2746e-10	-0.402475	4.60209e-05	-3.2746e-10	-0.377943
58554291	chr8:58554291:A:C	1.90985e-08	-3.2746e-10	-1.25405	1.95843e-05	-3.2746e-10	-1.23231
58554758	chr8:58554758:A:T	2.47513e-08	-3.2746e-10	-0.994781	2.60158e-05	-3.2746e-10	-0.948335
58554781	chr8:58554781:C:T	1.39149e-08	-3.2746e-10	-1.5707	1.39779e-05	-3.2746e-10	-1.56956
58555153	chr8:58555153:G:T	2.82326e-08	-0.863181	-1.06538e-09	1.775e-05	-1.33066	-1.06538e-09
58555166	chr8:58555166:A:G	2.48056e-08	-3.2746e-10	-0.992589	2.60785e-05	-3.2746e-10	-0.94593
58555295	chr8:58555295:G:T	1.08997e-08	-1.81492	-1.06538e-09	1.20978e-05	-1.71402	-1.06538e-09
58555522	chr8:58555522:TA:T	2.81474e-08	-3.2746e-10	-0.866204	2.97509e-05	-3.2746e-10	-0.814182
58555584	chr8:58555584:A:C	3.60514e-08	-3.2746e-10	-0.618713	3.4563e-05	-3.2746e-10	-0.664257
58555738	chr8:58555738:T:C	5.24652e-09	-1.24834	-1.29776	3.60057e-06	-1.59853	-1.32742
58556092	chr8:58556092:A:T	2.88389e-07	2.48598	-1.02533	4.55613e-06	-1.63088	-1.05969
58556282	chr8:58556282:A:G	4.86357e-09	-1.28225	-1.33964	3.38968e-06	-1.61924	-1.36706
58556283	chr8:58556283:A:G	8.97073e-08	1.60809	-1.3152	4.0317e-06	-1.51536	-1.2975
58556577	chr8:58556577:G:A	4.25283e-06	5.31683	-1.16515	3.4239e-06	-1.81368	-1.16258
58556716	chr8:58556716:G:T	3.0199e-07	2.6648	-1.15806	3.87179e-06	-1.66479	-1.18854
58556793	chr8:58556793:T:A	1.37812e-08	-3.2746e-10	-1.58035	1.38503e-05	-3.2746e-10	-1.57873
58556870	chr8:58556870:AATAC:A	2.41937e-07	2.4433	-1.15828	4.01903e-06	-1.62236	-1.19364
58556899	chr8:58556899:C:T	2.24472e-08	-3.2746e-10	-1.09249	2.30866e-05	-3.2746e-10	-1.06779
58556951	chr8:58556951:TATA:T	1.21917e-07	1.87956	-1.27988	3.84193e-06	-1.55378	-1.30728
58557510	chr8:58557510:A:AAT	2.47269e-08	-3.2746e-10	-0.995766	2.60218e-05	-3.2746e-10	-0.948104
58557910	chr8:58557910:G:A	1.86416e-08	-3.2746e-10	-1.27826	1.77272e-05	-3.2746e-10	-1.33194
58557953	chr8:58557953:A:T	1.48574e-08	-3.2746e-10	-1.50516	1.49661e-05	-3.2746e-10	-1.50126
58558628	chr8:58558628:C:T	7.85198e-08	1.30084	-1.14115	6.14636e-06	-1.26636	-1.12482
58558773	chr8:58558773:T:C	7.44528e-08	1.22089	-1.11438	5.33227e-06	-1.45115	-1.08211
58558815	chr8:58558815:G:A	1.37245e-08	-3.2746e-10	-1.58448	1.37654e-05	-3.2746e-10	-1.58488
58558925	chr8:58558925:G:A	2.5378e-08	-3.2746e-10	-0.969777	2.6257e-05	-3.2746e-10	-0.939108
58559074	chr8:58559074:T:C	1.37209e-08	-3.2746e-10	-1.58474	1.37626e-05	-3.2746e-10	-1.58508
58559079	chr8:58559079:A:T	4.51461e-06	5.35569	-1.14428	3.49221e-06	-1.81303	-1.14348
58559700	chr8:58559700:A:T	2.5387e-08	-3.2746e-10	-0.969423	2.6271e-05	-3.2746e-10	-0.938576
58560023	chr8:58560023:A:G	3.38958e-07	2.70084	-1.07862	4.1557e-06	-1.67116	-1.1114
58560064	chr8:58560064:T:C	2.8299e-08	-3.2746e-10	-0.860831	2.99259e-05	-3.2746e-10	-0.808317
58561127	chr8:58561127:AAGG:A	2.44759e-08	-3.2746e-10	-1.00597	2.47236e-05	-3.2746e-10	-0.999281
58561379	chr8:58561379:A:G	3.1088e-07	2.63299	-1.09724	4.13346e-06	-1.65883	-1.1291
58561430	chr8:58561430:T:C	1.37612e-08	-3.2746e-10	-1.58181	1.38607e-05	-3.2746e-10	-1.57798
58561531	chr8:58561531:C:A	5.37808e-08	1.28586	-1.50461	2.24464e-05	0.424579	-1.52049
58561688	chr8:58561688:G:A	1.53185e-08	-3.2746e-10	-1.4746	1.54409e-05	-3.2746e-10	-1.47002
58561980	chr8:58561980:A:G	4.74501e-09	-1.26206	-1.38451	3.28803e-06	-1.60701	-1.40975
58562405	chr8:58562405:A:T	2.66566e-08	-3.2746e-10	-0.920623	2.62882e-05	-3.2746e-10	-0.93792
58562554	chr8:58562554:C:CTTGA	8.1214e-08	1.54378	-1.35035	3.97423e-06	-1.49316	-1.33404
58562699	chr8:58562699:T:C	1.48384e-08	-3.2746e-10	-1.50644	1.45328e-05	-3.2746e-10	-1.53063
58562855	chr8:58562855:T:A	2.98682e-07	2.60453	-1.1088	4.11381e-06	-1.65368	-1.13901
58562956	chr8:58562956:G:A	4.64246e-09	-1.26435	-1.40406	3.22724e-06	-1.60834	-1.42708
58563573	chr8:58563573:A:T	6.80662e-08	0.0168215	-1.06538e-09	4.07656e-05	-0.499201	-1.06538e-09
58564248	chr8:58564248:A:G	8.2944e-08	1.55879	-1.34428	3.72411e-06	-1.53804	-1.35417
58564293	chr8:58564293:G:A	2.64423e-08	-3.2746e-10	-0.928695	2.62579e-05	-3.2746e-10	-0.939071
58564857	chr8:58564857:T:A	1.42936e-08	-3.2746e-10	-1.54385	1.41026e-05	-3.2746e-10	-1.56068
58564964	chr8:58564964:A:G	2.4804e-08	-3.2746e-10	-0.992656	2.60787e-05	-3.2746e-10	-0.945919
58565102	chr8:58565102:C:T	5.07076e-08	1.23722	-1.5148	2.13813e-05	0.384772	-1.52929
58565226	chr8:58565226:G:A	2.47134e-08	-3.2746e-10	-0.996315	2.59789e-05	-3.2746e-10	-0.949757
58565387	chr8:58565387:G:T	3.36493e-07	2.71131	-1.09639	4.078e-06	-1.67313	-1.1283
58565404	chr8:58565404:T:C	1.39246e-08	-3.2746e-10	-1.57	1.39888e-05	-3.2746e-10	-1.56878
58565567	chr8:58565567:T:G	2.81128e-08	-3.2746e-10	-0.867432	2.70327e-05	-3.2746e-10	-0.909994
58565748	chr8:58565748:G:T	3.09348e-08	-3.2746e-10	-0.771778	2.78092e-05	-3.2746e-10	-0.881673
58565864	chr8:58565864:T:G	2.49818e-07	2.42137	-1.10429	4.09721e-06	-1.66252	-1.13422
58565886	chr8:58565886:C:T	4.58309e-09	-1.28773	-1.39356	3.21532e-06	-1.62144	-1.41768
58566270	chr8:58566270:A:G	1.50683e-08	-3.2746e-10	-1.49107	1.51343e-05	-3.2746e-10	-1.49007
58566421	chr8:58566421:G:T	2.94859e-07	2.65912	-1.17628	3.81236e-06	-1.66408	-1.20471
58566567	chr8:58566567:G:A	1.92366e-08	-3.2746e-10	-1.24685	1.78157e-05	-3.2746e-10	-1.32696
58566696	chr8:58566696:T:A	4.65533e-09	-1.26284	-1.4028	3.23397e-06	-1.60748	-1.42585
58567208	chr8:58567208:G:A	6.60597e-08	1.45538	-1.46848	3.39818e-06	-1.50806	-1.47574
58567227	chr8:58567227:C:A	8.26867e-09	-0.99383	-1.09736	5.19782e-06	-1.42693	-1.13187
58567746	chr8:58567746:T:G	1.59872e-08	-3.2746e-10	-1.43187	1.58221e-05	-3.2746e-10	-1.44563
58567870	chr8:58567870:A:G	8.08689e-09	-0.992123	-1.12129	5.08986e-06	-1.4261	-1.15369
58568021	chr8:58568021:G:A	2.06854e-08	-1.17423	-1.06538e-09	1.43993e-05	-1.53986	-1.06538e-09
58568125	chr8:58568125:T:C	2.69398e-08	-0.910054	-1.06538e-09	1.31616e-05	-1.62974	-1.06538e-09
58568733	chr8:58568733:T:C	2.31099e-07	2.31954	-1.08035	4.26789e-06	-1.64291	-1.11301
58568915	chr8:58568915:C:T	2.66048e-08	-3.2746e-10	-0.922567	2.78889e-05	-3.2746e-10	-0.87881
58568916	chr8:58568916:G:A	1.53459e-08	-3.2746e-10	-1.47281	1.52208e-05	-3.2746e-10	-1.48437
58569104	chr8:58569104:C:T	4.1762e-09	-1.31504	-1.45922	2.61689e-06	-1.81519	-1.42986
58569482	chr8:58569482:C:G	7.13334e-08	1.21708	-1.15337	5.12267e-06	-1.45221	-1.12115
58570104	chr8:58570104:TA:T	4.76266e-09	-1.25731	-1.38555	3.30576e-06	-1.60381	-1.40756
58570348	chr8:58570348:A:G	1.50181e-08	-3.2746e-10	-1.4944	1.50825e-05	-3.2746e-10	-1.49351
58570501	chr8:58570501:G:T	1.14279e-08	-1.7676	-1.06538e-09	1.13243e-05	-1.78009	-1.06538e-09
58570562	chr8:58570562:T:C	1.22698e-08	-1.16455	-0.531967	4.73283e-05	0.0381084	-0.388041
58570747	chr8:58570747:T:C	7.62875e-08	1.28163	-1.15078	5.02981e-06	-1.47439	-1.11727
58571218	chr8:58571218:A:G	2.93866e-08	-3.2746e-10	-0.82312	3.10439e-05	-3.2746e-10	-0.771637
58571328	chr8:58571328:G:T	4.64747e-09	-1.26328	-1.40406	3.22945e-06	-1.60765	-1.42708
58571387	chr8:58571387:C:T	4.55996e-09	-1.28229	-1.40406	3.19215e-06	-1.61927	-1.42708
58571506	chr8:58571506:G:A	5.14359e-08	1.26091	-1.52423	2.15941e-05	0.403328	-1.53795
58572340	chr8:58572340:T:A	8.58745e-08	1.82689	-1.57766	2.90051e-06	-1.56522	-1.57693
58572541	chr8:58572541:G:A	2.92827e-08	-3.2746e-10	-0.82666	3.07118e-05	-3.2746e-10	-0.782392
58572583	chr8:58572583:T:C	2.49202e-08	-3.2746e-10	-0.98798	2.62028e-05	-3.2746e-10	-0.941175
58572594	chr8:58572594:T:C	1.43134e-08	-3.2746e-10	-1.54246	1.41154e-05	-3.2746e-10	-1.55977
58572808	chr8:58572808:TTTTTTTTTTTTTTTTTG:T	2.49943e-08	-3.2746e-10	-0.985012	2.62605e-05	-3.2746e-10	-0.938972
58572952	chr8:58572952:G:A	2.71419e-08	-3.2746e-10	-0.902578	2.74252e-05	-3.2746e-10	-0.895577
58573085	chr8:58573085:G:A	4.65406e-09	-1.29448	-1.37144	3.27469e-06	-1.62643	-1.39439
58573137	chr8:58573137:G:C	9.9197e-08	1.84329	-1.44984	3.26871e-06	-1.56336	-1.45928
58573468	chr8:58573468:G:A	1.51791e-08	-3.2746e-10	-1.48374	1.52883e-05	-3.2746e-10	-1.47995
58573548	chr8:58573548:A:G	3.30871e-08	-3.2746e-10	-0.704517	3.20054e-05	-3.2746e-10	-0.741136
58573596	chr8:58573596:G:A	1.82252e-08	-1.30085	-1.06538e-09	1.11841e-05	-1.79255	-1.06538e-09
58573961	chr8:58573961:C:T	4.87073e-08	1.19716	-1.515	2.06194e-05	0.348879	-1.52969
58574139	chr8:58574139:C:T	1.68588e-08	-3.2746e-10	-1.37878	1.61921e-05	-3.2746e-10	-1.42251
58574300	chr8:58574300:A:T	5.51986e-08	1.32051	-1.51323	2.29442e-05	0.454031	-1.52801
58574826	chr8:58574826:A:C	2.57937e-08	-3.2746e-10	-0.953528	2.71577e-05	-3.2746e-10	-0.905378
58574962	chr8:58574962:A:G	8.51909e-09	-0.993799	-1.06755	5.34739e-06	-1.42731	-1.10312
58575097	chr8:58575097:C:G	9.55567e-08	1.79464	-1.43858	3.35605e-06	-1.54911	-1.44716
58575143	chr8:58575143:T:C	4.48507e-09	-1.29885	-1.40406	3.1604e-06	-1.62926	-1.42708
58575247	chr8:58575247:G:GTT	1.47025e-08	-3.2746e-10	-1.51564	1.48062e-05	-3.2746e-10	-1.512
58575620	chr8:58575620:G:A	1.37488e-08	-3.2746e-10	-1.5827	1.3823e-05	-3.2746e-10	-1.5807
58575689	chr8:58575689:A:C	2.47379e-08	-3.2746e-10	-0.995321	2.59993e-05	-3.2746e-10	-0.948968
58576191	chr8:58576191:TACTA:T	1.50683e-08	-3.2746e-10	-1.49107	1.51343e-05	-3.2746e-10	-1.49007
58576335	chr8:58576335:T:C	1.90827e-08	-3.2746e-10	-1.25488	1.9695e-05	-3.2746e-10	-1.22667
58576906	chr8:58576906:G:A	6.80551e-09	-1.24115	-1.04477	4.68691e-06	-1.59135	-1.07092
58576917	chr8:58576917:C:T	1.37807e-08	-3.2746e-10	-1.58039	1.38327e-05	-3.2746e-10	-1.58
58576983	chr8:58576983:C:T	9.70735e-08	1.83288	-1.46107	3.24894e-06	-1.55942	-1.46929
58576990	chr8:58576990:A:G	9.16329e-08	1.46565	-1.15152	5.03793e-06	-1.47302	-1.11703
58577336	chr8:58577336:TG:T	8.27391e-09	-0.993195	-1.09736	5.19828e-06	-1.42684	-1.13187
58577449	chr8:58577449:C:T	1.47025e-08	-3.2746e-10	-1.51564	1.48062e-05	-3.2746e-10	-1.512
58577536	chr8:58577536:T:A	1.49335e-08	-3.2746e-10	-1.50005	1.46172e-05	-3.2746e-10	-1.52484
58577537	chr8:58577537:A:T	4.77254e-09	-1.25377	-1.38701	3.308e-06	-1.60164	-1.40906
58577682	chr8:58577682:C:G	4.77208e-09	-1.25719	-1.38369	3.31191e-06	-1.60371	-1.40581
58578327	chr8:58578327:G:T	1.09367e-08	-1.81154	-1.06538e-09	1.28711e-05	-1.65206	-1.06538e-09
58579057	chr8:58579057:C:T	1.37226e-08	-3.2746e-10	-1.58462	1.37639e-05	-3.2746e-10	-1.58499
58579194	chr8:58579194:A:G	2.47268e-08	-3.2746e-10	-0.995773	2.60507e-05	-3.2746e-10	-0.946994
58579239	chr8:58579239:GC:G	3.03658e-07	2.65081	-1.13856	3.9555e-06	-1.6626	-1.16933
58579472	chr8:58579472:G:A	4.5548e-06	5.36604	-1.14576	3.49619e-06	-1.81273	-1.14263
58579571	chr8:58579571:TA:T	3.09037e-08	-3.2746e-10	-0.772784	2.77811e-05	-3.2746e-10	-0.882683
58579638	chr8:58579638:G:A	2.47432e-08	-3.2746e-10	-0.995106	2.60725e-05	-3.2746e-10	-0.946157
58579905	chr8:58579905:C:T	1.51294e-08	-3.2746e-10	-1.48702	1.55653e-05	-3.2746e-10	-1.462
58580172	chr8:58580172:A:T	5.18285e-08	1.25565	-1.51137	2.17461e-05	0.398937	-1.52654
58580347	chr8:58580347:A:G	2.6435e-06	4.82692	-1.15072	3.4693e-06	-1.81521	-1.14788
58580794	chr8:58580794:C:T	5.75771e-09	-1.0661	-1.38701	3.72735e-06	-1.48229	-1.40906
58580870	chr8:58580870:A:G	1.49163e-08	-3.2746e-10	-1.50121	1.50173e-05	-3.2746e-10	-1.49784
58581146	chr8:58581146:AG:A	2.79036e-08	-3.2746e-10	-0.874902	2.77429e-05	-3.2746e-10	-0.884061
58581234	chr8:58581234:A:G	2.60813e-08	-3.2746e-10	-0.942441	2.70412e-05	-3.2746e-10	-0.909676
58581480	chr8:58581480:C:T	1.50683e-08	-3.2746e-10	-1.49107	1.51343e-05	-3.2746e-10	-1.49007
58581530	chr8:58581530:G:T	3.97321e-06	5.25677	-1.1731	3.39279e-06	-1.81431	-1.17108
58582076	chr8:58582076:C:T	1.48396e-08	-3.2746e-10	-1.50636	1.45342e-05	-3.2746e-10	-1.53054
58582153	chr8:58582153:T:A	5.65553e-08	1.33406	-1.5025	2.33582e-05	0.46205	-1.51814
58582885	chr8:58582885:A:AACTT	1.37519e-08	-3.2746e-10	-1.58248	1.38116e-05	-3.2746e-10	-1.58153
58582996	chr8:58582996:T:TGAG	3.43773e-08	-3.2746e-10	-0.666262	3.67389e-05	-3.2746e-10	-0.603203
58583060	chr8:58583060:A:C	2.79428e-08	-3.2746e-10	-0.873499	2.95251e-05	-3.2746e-10	-0.821799
58583493	chr8:58583493:G:A	1.06067e-07	1.81817	-1.35776	3.66314e-06	-1.57438	-1.33434
58583547	chr8:58583547:CT:C	1.38992e-08	-3.2746e-10	-1.57183	1.39562e-05	-3.2746e-10	-1.57112
58583857	chr8:58583857:C:T	5.80431e-06	5.4518	-0.9891	4.11824e-06	-1.81089	-0.980725
58583931	chr8:58583931:A:G	8.88936e-07	4.14124	-1.55487	2.33411e-06	-1.80663	-1.55277
58584375	chr8:58584375:C:T	4.86672e-08	1.17786	-1.49651	2.05448e-05	0.329413	-1.51385
58584812	chr8:58584812:G:A	6.29751e-07	3.77426	-1.53259	2.39837e-06	-1.80291	-1.52934
58585266	chr8:58585266:G:A	3.19583e-08	-3.2746e-10	-0.739228	3.38779e-05	-3.2746e-10	-0.684278
58585631	chr8:58585631:G:A	7.72037e-08	1.27572	-1.13293	5.13912e-06	-1.47644	-1.09372
58586035	chr8:58586035:A:G	2.73046e-08	-3.2746e-10	-0.896603	2.81446e-05	-3.2746e-10	-0.869684
58586055	chr8:58586055:A:G	7.84694e-08	1.48348	-1.32443	3.92439e-06	-1.53698	-1.30285
58586126	chr8:58586126:T:G	9.79756e-07	3.84816	-1.16452	3.9702e-06	-1.71275	-1.11547
58586181	chr8:58586181:A:C	1.48359e-08	-3.2746e-10	-1.50661	1.45305e-05	-3.2746e-10	-1.53079
58586209	chr8:58586209:T:C	2.77836e-08	-3.2746e-10	-0.879215	2.93284e-05	-3.2746e-10	-0.828484
58586678	chr8:58586678:G:A	1.92377e-06	4.65505	-1.29667	2.99272e-06	-1.81483	-1.29603
58587204	chr8:58587204:C:G	1.59086e-08	-3.2746e-10	-1.4368	1.5608e-05	-3.2746e-10	-1.45926
58588367	chr8:58588367:A:T	3.40546e-06	4.95308	-1.0236	3.95353e-06	-1.81406	-1.01837
58588578	chr8:58588578:A:C	3.66245e-06	5.03933	-1.0371	3.89923e-06	-1.81263	-1.03363
58588588	chr8:58588588:A:G	6.2598e-08	1.28912	-1.35604	4.03796e-06	-1.47651	-1.33479
58588634	chr8:58588634:A:G	1.40068e-08	-3.2746e-10	-1.56411	1.39963e-05	-3.2746e-10	-1.56825
58588724	chr8:58588724:C:A	3.46576e-06	4.98126	-1.03423	3.90363e-06	-1.81359	-1.03154
58588755	chr8:58588755:T:C	2.46815e-08	-3.2746e-10	-0.997605	2.54696e-05	-3.2746e-10	-0.969556
58589304	chr8:58589304:G:A	3.66738e-06	5.01638	-1.01281	3.99335e-06	-1.81312	-1.00929
58589369	chr8:58589369:C:T	4.25735e-08	-3.2746e-10	-0.452427	4.40773e-05	-3.2746e-10	-0.421096
58589908	chr8:58589908:G:A	1.09623e-08	-1.8092	-1.06538e-09	1.10771e-05	-1.80216	-1.06538e-09
58589976	chr8:58589976:G:A	1.81755e-08	-1.30359	-1.06538e-09	3.22998e-05	-0.731979	-1.06538e-09
58590202	chr8:58590202:A:G	2.21714e-08	-3.2746e-10	-1.10485	2.30718e-05	-3.2746e-10	-1.06843
58590657	chr8:58590657:C:A	5.40982e-09	-1.23347	-1.28197	3.7249e-06	-1.58773	-1.30427
58590783	chr8:58590783:G:A	1.42639e-08	-3.2746e-10	-1.54593	1.40825e-05	-3.2746e-10	-1.56211
58591248	chr8:58591248:G:A	5.68666e-09	-1.18604	-1.27949	3.91347e-06	-1.55795	-1.28466
58591471	chr8:58591471:A:T	1.3732e-08	-3.2746e-10	-1.58393	1.37609e-05	-3.2746e-10	-1.58521
58591628	chr8:58591628:T:C	1.40228e-08	-3.2746e-10	-1.56298	1.40396e-05	-3.2746e-10	-1.56516
58591893	chr8:58591893:C:T	1.60947e-08	-0.0514992	-1.37367	8.82001e-06	-0.679322	-1.35069
58591908	chr8:58591908:ATCTTTAAATAATT:A	1.40338e-08	-3.2746e-10	-1.56219	1.41126e-05	-3.2746e-10	-1.55997
58592250	chr8:58592250:T:C	2.02442e-08	-3.2746e-10	-1.19579	2.0877e-05	-3.2746e-10	-1.16839
58592307	chr8:58592307:G:A	1.50241e-08	-3.2746e-10	-1.494	1.5189e-05	-3.2746e-10	-1.48647
58592819	chr8:58592819:G:A	4.33197e-08	0.93219	-1.36724	4.92538e-06	-1.27434	-1.3383
58592916	chr8:58592916:AC:A	1.70899e-06	3.24	-1.06538e-09	1.26622e-05	-1.66842	-1.06538e-09
58592940	chr8:58592940:T:G	1.4226e-08	-3.2746e-10	-1.54859	1.44919e-05	-3.2746e-10	-1.53345
58593123	chr8:58593123:T:C	4.02558e-09	-1.39108	-1.41991	6.85049e-06	-0.88195	-1.40077
58593570	chr8:58593570:A:G	7.04518e-08	1.16467	-1.1134	5.00376e-06	-1.51242	-1.08443
58593628	chr8:58593628:G:A	7.20354e-08	1.23298	-1.15948	4.67183e-06	-1.53561	-1.12988
58593675	chr8:58593675:A:G	3.31572e-09	-1.61538	-1.3896	4.85311e-06	-1.23034	-1.39708
58594412	chr8:58594412:C:T	1.42273e-08	-3.2746e-10	-1.54849	1.43868e-05	-3.2746e-10	-1.54073
58594566	chr8:58594566:G:A	3.35455e-09	-1.60431	-1.38903	4.95353e-06	-1.21109	-1.39585
58594796	chr8:58594796:T:C	1.83872e-08	-3.2746e-10	-1.292	1.86743e-05	-3.2746e-10	-1.27989
58594912	chr8:58594912:G:A	1.4719e-08	-3.2746e-10	-1.51452	1.49607e-05	-3.2746e-10	-1.50161
58595391	chr8:58595391:A:C	1.98885e-07	2.67459	-1.58553	2.42016e-06	-1.73818	-1.58502
58595517	chr8:58595517:A:G	7.52126e-08	1.54829	-1.43163	3.26082e-06	-1.62082	-1.40424
58595575	chr8:58595575:T:C	1.24416e-07	1.38064	-0.76067	5.79738e-05	0.581338	-0.728387
58595685	chr8:58595685:CT:C	3.54175e-06	4.3606	-0.391882	7.55214e-06	-1.79106	-0.39415
58596021	chr8:58596021:C:T	3.31751e-09	-1.60568	-1.39876	4.89609e-06	-1.21384	-1.40476
58596288	chr8:58596288:T:C	1.25287e-07	1.37998	-0.753027	5.83848e-05	0.580776	-0.720759
58596428	chr8:58596428:T:C	3.03255e-09	-1.54299	-1.55127	4.68233e-06	-1.11033	-1.55291
58596430	chr8:58596430:G:C	1.37284e-08	-3.2746e-10	-1.58419	1.37785e-05	-3.2746e-10	-1.58393
58597034	chr8:58597034:G:T	1.3729e-08	-3.2746e-10	-1.58415	1.37789e-05	-3.2746e-10	-1.5839
58597156	chr8:58597156:T:C	1.12798e-08	-0.715906	-1.06474	6.58625e-06	-1.29099	-1.03107
58597298	chr8:58597298:C:T	1.51518e-07	0.817047	-1.06538e-09	3.01314e-05	-0.801471	-1.06538e-09
58597505	chr8:58597505:C:T	2.28846e-08	-3.2746e-10	-1.0732	2.19749e-05	-3.2746e-10	-1.11714
58597575	chr8:58597575:C:T	1.371e-08	-3.2746e-10	-1.58553	1.3759e-05	-3.2746e-10	-1.58534
58597691	chr8:58597691:C:A	1.46619e-08	-3.2746e-10	-1.51841	1.47672e-05	-3.2746e-10	-1.51463
58597701	chr8:58597701:C:A	1.37418e-08	-3.2746e-10	-1.58322	1.37872e-05	-3.2746e-10	-1.5833
58598309	chr8:58598309:T:C	2.43729e-07	2.46657	-1.17417	4.26113e-06	-1.58474	-1.17277
58598570	chr8:58598570:C:T	1.37099e-08	-3.2746e-10	-1.58554	1.37594e-05	-3.2746e-10	-1.58532
58598687	chr8:58598687:A:G	3.68352e-09	-1.41505	-1.48474	5.21966e-06	-1.08586	-1.46875
58598824	chr8:58598824:A:G	7.58617e-09	-0.62587	-1.55146	3.62202e-06	-1.3736	-1.54641
58598861	chr8:58598861:A:G	1.08991e-08	-1.81498	-1.06538e-09	1.179e-05	-1.73979	-1.06538e-09
58598987	chr8:58598987:C:T	9.70781e-09	-0.790073	-1.14066	5.79025e-06	-1.34283	-1.10804
58599685	chr8:58599685:A:T	1.83399e-08	-3.2746e-10	-1.29458	1.8077e-05	-3.2746e-10	-1.3124
58599762	chr8:58599762:G:C	1.37099e-08	-3.2746e-10	-1.58554	1.37592e-05	-3.2746e-10	-1.58533
58599775	chr8:58599775:G:A	2.99562e-09	-1.62474	-1.48177	4.585e-06	-1.22797	-1.45628
58600253	chr8:58600253:G:A	1.37103e-08	-3.2746e-10	-1.58551	1.37566e-05	-3.2746e-10	-1.58552
58600396	chr8:58600396:G:A	1.29072e-07	2.10672	-1.45001	3.49555e-06	-1.51503	-1.44052
58600452	chr8:58600452:A:G	6.73093e-09	-0.720214	-1.57673	3.30152e-06	-1.44028	-1.57238
58600632	chr8:58600632:A:AT	1.54968e-08	-3.2746e-10	-1.46302	1.56423e-05	-3.2746e-10	-1.45706
58601626	chr8:58601626:A:C	1.37808e-08	-3.2746e-10	-1.58039	1.38357e-05	-3.2746e-10	-1.57979
58601976	chr8:58601976:G:A	6.03133e-08	1.23852	-1.34263	2.87251e-05	0.462653	-1.31192
58602214	chr8:58602214:A:G	8.68743e-09	-0.884858	-1.15692	4.84802e-06	-1.51231	-1.11616
58602515	chr8:58602515:C:T	6.41122e-09	-1.00197	-1.34364	1.98752e-05	0.0839344	-1.3015
58602804	chr8:58602804:G:C	7.53576e-09	-0.892397	-1.2916	4.20803e-06	-1.51611	-1.25394
58603197	chr8:58603197:G:A	8.76361e-09	-0.871865	-1.16119	2.01866e-05	-0.0985903	-1.10343
58603374	chr8:58603374:G:A	1.64892e-08	-3.2746e-10	-1.40096	1.66752e-05	-3.2746e-10	-1.39312
58603470	chr8:58603470:C:T	7.91811e-09	-0.838363	-1.29614	4.30762e-06	-1.48803	-1.25862
58603597	chr8:58603597:C:A	8.28667e-09	-0.886699	-1.20231	2.01722e-05	-0.0571452	-1.14559
58603725	chr8:58603725:C:CTG	2.21902e-08	0.230275	-1.33428	7.46559e-06	-0.89496	-1.30178
58603922	chr8:58603922:G:A	2.62874e-09	-1.66955	-1.5676	3.68682e-06	-1.3433	-1.55898
58604379	chr8:58604379:C:A	1.94226e-07	2.37275	-1.30738	8.40682e-05	1.52716	-1.30257
58605399	chr8:58605399:A:G	3.86753e-07	2.5751	-0.82097	0.000158389	1.6859	-0.82789
58605629	chr8:58605629:C:G	2.65352e-07	2.69003	-1.31264	8.09507e-05	1.49448	-1.30768
58605784	chr8:58605784:G:A	2.42069e-08	-3.2746e-10	-1.01702	2.58953e-05	-3.2746e-10	-0.952979
58606052	chr8:58606052:A:AAAATAATAAAAT	2.96281e-06	4.98492	-1.19468	3.29326e-06	-1.81497	-1.20019
58606398	chr8:58606398:C:G	1.3737e-08	-3.2746e-10	-1.58357	1.37583e-05	-3.2746e-10	-1.5854
58606769	chr8:58606769:T:A	2.30408e-07	2.50507	-1.26888	7.2144e-05	1.33502	-1.26339
58606917	chr8:58606917:T:C	1.1265e-07	2.10486	-1.58424	2.57332e-06	-1.67791	-1.58393
58606960	chr8:58606960:A:G	2.55709e-09	-1.69044	-1.57436	3.5589e-06	-1.35969	-1.5779
58607078	chr8:58607078:A:G	6.74928e-09	-0.936228	-1.35799	1.77365e-05	-0.0147159	-1.3167
58607108	chr8:58607108:T:C	1.37201e-08	-3.2746e-10	-1.5848	1.37568e-05	-3.2746e-10	-1.5855
58607161	chr8:58607161:A:G	5.39081e-07	2.74724	-0.661034	0.000216524	1.84278	-0.67212
58607232	chr8:58607232:G:A	2.51863e-09	-1.70483	-1.57511	3.45672e-06	-1.3882	-1.57852
58607415	chr8:58607415:C:A	2.48469e-08	-3.2746e-10	-0.990927	2.6583e-05	-3.2746e-10	-0.926767
58607688	chr8:58607688:A:G	1.81472e-08	-3.2746e-10	-1.30514	1.87589e-05	-3.2746e-10	-1.27537
58607751	chr8:58607751:A:C	4.18209e-09	-1.21198	-1.56087	3.18249e-06	-1.48455	-1.56483
58608152	chr8:58608152:G:A	1.00164e-05	4.72791	0.280419	1.54844e-05	-1.81014	0.342936
58609296	chr8:58609296:C:G	1.43089e-08	-3.2746e-10	-1.54278	1.46829e-05	-3.2746e-10	-1.52035
58609387	chr8:58609387:C:T	2.11813e-08	-1.15054	-1.06538e-09	1.12043e-05	-1.79074	-1.06538e-09
58609412	chr8:58609412:C:G	3.45322e-07	2.87567	-1.23485	0.000141826	1.978	-1.23043
58609426	chr8:58609426:A:C	1.09917e-08	-1.80652	-1.06538e-09	1.20221e-05	-1.72029	-1.06538e-09
58609475	chr8:58609475:C:T	7.5805e-09	-0.986677	-1.1914	2.0286e-05	-0.0733312	-1.12378
58609976	chr8:58609976:G:A	2.47877e-09	-1.71443	-1.58147	3.37571e-06	-1.40718	-1.58325
58610347	chr8:58610347:A:G	4.36712e-07	3.12206	-1.24644	0.000126344	1.87707	-1.2451
58610673	chr8:58610673:C:A	1.31339e-07	2.25779	-1.58367	2.5229e-06	-1.69681	-1.58482
58610707	chr8:58610707:C:T	4.71329e-08	-3.2746e-10	-0.350687	4.89039e-05	-3.2746e-10	-0.317182
58610835	chr8:58610835:T:C	2.62927e-07	2.81613	-1.44791	7.96275e-05	1.61689	-1.44657
58610885	chr8:58610885:T:C	6.90333e-09	-1.04247	-1.22918	2.47482e-05	0.162091	-1.16038
58611565	chr8:58611565:T:C	5.10094e-08	-3.2746e-10	-0.271649	5.30829e-05	-3.2746e-10	-0.235186
58611772	chr8:58611772:G:A	9.16389e-09	-0.807068	-1.18132	4.81175e-06	-1.46987	-1.16611
58611978	chr8:58611978:T:C	9.67835e-09	-0.547915	-1.38585	8.46808e-06	-0.711791	-1.35894
58612325	chr8:58612325:G:T	1.11663e-05	4.95586	0.161135	1.3694e-05	-1.81462	0.22454
58612326	chr8:58612326:A:T	1.16507e-05	4.99833	0.161135	1.36891e-05	-1.81498	0.22454
58612963	chr8:58612963:T:G	1.458e-08	-3.2746e-10	-1.52401	1.43015e-05	-3.2746e-10	-1.54667
58613180	chr8:58613180:T:A	6.89436e-09	-1.03947	-1.23348	2.13607e-05	0.0206903	-1.16618
58613287	chr8:58613287:G:T	1.56946e-08	-3.2746e-10	-1.45034	1.56347e-05	-3.2746e-10	-1.45754
58614106	chr8:58614106:T:C	1.50332e-08	-3.2746e-10	-1.4934	1.53396e-05	-3.2746e-10	-1.4766
58614140	chr8:58614140:C:T	1.1343e-05	4.69406	0.438631	1.81464e-05	-1.80907	0.500503
58614479	chr8:58614479:C:T	6.38062e-09	-1.0267	-1.32369	2.13975e-05	0.123917	-1.26768
58614513	chr8:58614513:G:C	1.49149e-08	-3.2746e-10	-1.5013	1.52423e-05	-3.2746e-10	-1.48297
58614577	chr8:58614577:C:T	2.09653e-08	-3.2746e-10	-1.16079	2.18064e-05	-3.2746e-10	-1.12484
58614653	chr8:58614653:G:A	1.49275e-08	-3.2746e-10	-1.50045	1.5257e-05	-3.2746e-10	-1.482
58615150	chr8:58615150:G:A	5.24764e-09	-0.996739	-1.54914	3.83344e-06	-1.30998	-1.55329
58615753	chr8:58615753:C:G	5.66395e-09	-0.902252	-1.56729	3.97979e-06	-1.25082	-1.57499
58616224	chr8:58616224:C:T	1.38996e-08	-3.2746e-10	-1.5718	1.39791e-05	-3.2746e-10	-1.56948
58616876	chr8:58616876:G:A	1.00738e-08	-0.850454	-1.04327	5.04369e-06	-1.49309	-1.09582
58616988	chr8:58616988:T:C	1.22726e-07	2.19179	-1.58549	2.51672e-06	-1.69852	-1.58556
58617087	chr8:58617087:T:C	5.34664e-09	-0.941926	-1.58526	3.91859e-06	-1.25608	-1.58523
58617494	chr8:58617494:A:G	2.5983e-09	-1.67415	-1.57466	3.66774e-06	-1.32922	-1.57824
58617647	chr8:58617647:A:G	1.4307e-08	-3.2746e-10	-1.54291	1.41975e-05	-3.2746e-10	-1.55397
58618008	chr8:58618008:G:T	1.43122e-08	-3.2746e-10	-1.54255	1.42017e-05	-3.2746e-10	-1.55368
58618570	chr8:58618570:T:C	7.01872e-09	-0.83794	-1.41714	3.7097e-06	-1.48469	-1.4114
58618624	chr8:58618624:C:G	1.2494e-07	2.20522	-1.58105	2.52113e-06	-1.70221	-1.58012
58618815	chr8:58618815:C:T	7.48239e-09	-0.617596	-1.57351	5.01244e-06	-1.01813	-1.57698
58619061	chr8:58619061:G:A	3.78729e-08	-3.2746e-10	-0.569424	3.34825e-05	-3.2746e-10	-0.696017
58619986	chr8:58619986:G:A	1.63006e-07	2.47003	-1.5799	2.44257e-06	-1.73853	-1.57546
58620148	chr8:58620148:G:T	1.32482e-07	2.25084	-1.56805	2.5503e-06	-1.70275	-1.56808
58620467	chr8:58620467:T:C	1.24788e-08	-1.67963	-1.06538e-09	2.26828e-05	-1.08543	-1.06538e-09
58621148	chr8:58621148:G:A	2.70277e-08	-3.2746e-10	-0.906796	2.84849e-05	-3.2746e-10	-0.857666
58621783	chr8:58621783:T:C	1.49444e-07	2.37551	-1.57224	2.46751e-06	-1.73026	-1.57357
58621978	chr8:58621978:T:G	1.17724e-07	2.14806	-1.58338	2.5262e-06	-1.69627	-1.58405
58622231	chr8:58622231:C:T	2.55321e-08	-3.2746e-10	-0.963724	2.72531e-05	-3.2746e-10	-0.901873
58623063	chr8:58623063:G:C	2.90073e-09	-1.58814	-1.55056	3.76834e-06	-1.32389	-1.55651
58623300	chr8:58623300:ATT:A	1.47658e-07	2.11686	-1.32562	3.34835e-06	-1.69834	-1.30023
58623563	chr8:58623563:T:C	1.96678e-08	-3.2746e-10	-1.22467	1.87725e-05	-3.2746e-10	-1.27465
58623790	chr8:58623790:A:AG	1.91415e-08	-3.2746e-10	-1.2518	1.83072e-05	-3.2746e-10	-1.29975
58624299	chr8:58624299:G:A	1.5409e-08	-3.2746e-10	-1.4687	1.59529e-05	-3.2746e-10	-1.4374
58625088	chr8:58625088:C:A	3.47105e-08	-3.2746e-10	-0.656618	3.90364e-05	-3.2746e-10	-0.542545
58625386	chr8:58625386:G:T	5.33827e-09	-0.953214	-1.57554	3.92803e-06	-1.26393	-1.57497
58625614	chr8:58625614:G:C	5.14527e-08	-3.2746e-10	-0.262995	5.28479e-05	-3.2746e-10	-0.239622
58625677	chr8:58625677:C:T	2.19374e-08	-3.2746e-10	-1.11547	2.07755e-05	-3.2746e-10	-1.17327
58625691	chr8:58625691:T:C	1.47196e-07	2.36759	-1.57948	2.44943e-06	-1.7309	-1.58029
58625755	chr8:58625755:G:T	1.41457e-08	-3.2746e-10	-1.55425	1.4325e-05	-3.2746e-10	-1.54504
58625813	chr8:58625813:A:G	2.68727e-09	-1.68166	-1.53347	3.76629e-06	-1.3421	-1.53885
58625930	chr8:58625930:T:C	2.4353e-08	-3.2746e-10	-1.011	2.57597e-05	-3.2746e-10	-0.958229
58626160	chr8:58626160:G:A	1.9273e-08	-3.2746e-10	-1.24496	1.83892e-05	-3.2746e-10	-1.29527
58626161	chr8:58626161:C:T	2.16123e-07	2.60052	-1.42833	2.76008e-06	-1.75666	-1.43512
58626256	chr8:58626256:C:T	7.39085e-07	3.7315	-1.32975	0.000256115	2.66199	-1.3234
58626286	chr8:58626286:A:AG	3.32857e-08	-3.2746e-10	-0.698531	3.53282e-05	-3.2746e-10	-0.642357
58626287	chr8:58626287:G:GC	8.9071e-07	2.58836	-1.06538e-09	1.15667e-05	-1.75891	-1.06538e-09
58626374	chr8:58626374:A:G	2.54664e-08	-3.2746e-10	-0.9663	2.71757e-05	-3.2746e-10	-0.904717
58626583	chr8:58626583:T:C	1.37463e-07	2.16429	-1.4446	2.85325e-06	-1.70749	-1.45109
58626600	chr8:58626600:A:T	1.99742e-08	-3.2746e-10	-1.20922	1.90448e-05	-3.2746e-10	-1.26025
58627555	chr8:58627555:T:C	1.52951e-07	2.25458	-1.42812	2.85033e-06	-1.72538	-1.43423
58628020	chr8:58628020:G:A	6.99417e-09	-1.07604	-1.18254	2.09353e-05	-0.048854	-1.11675
58628200	chr8:58628200:T:C	2.53436e-08	-3.2746e-10	-0.971132	2.66918e-05	-3.2746e-10	-0.922682
58628272	chr8:58628272:C:A	2.00058e-08	-3.2746e-10	-1.20764	1.90739e-05	-3.2746e-10	-1.25872
58628431	chr8:58628431:C:A	2.40354e-08	-1.02413	-1.06538e-09	8.03165e-05	0.178935	-1.06538e-09
58628827	chr8:58628827:A:G	6.5975e-09	-1.10344	-1.21352	2.46102e-05	0.151062	-1.15494
58629457	chr8:58629457:A:G	1.38755e-07	2.20011	-1.47106	6.44578e-05	1.37667	-1.4177
58630098	chr8:58630098:G:A	5.96807e-09	-0.832317	-1.58492	4.2913e-06	-1.16507	-1.58538
58630173	chr8:58630173:G:A	7.33692e-09	-0.873077	-1.33766	4.04061e-06	-1.47286	-1.33778
58630321	chr8:58630321:T:C	2.76346e-08	-3.2746e-10	-0.884591	2.93435e-05	-3.2746e-10	-0.827967
58630363	chr8:58630363:T:C	1.16153e-08	-1.75134	-1.06538e-09	1.36069e-05	-1.59646	-1.06538e-09
58630380	chr8:58630380:T:C	2.76346e-08	-3.2746e-10	-0.884591	2.93435e-05	-3.2746e-10	-0.827967
58630839	chr8:58630839:G:A	2.82752e-08	-3.2746e-10	-0.861673	3.02825e-05	-3.2746e-10	-0.796468
58630970	chr8:58630970:G:C	3.62949e-08	-3.2746e-10	-0.61198	3.87961e-05	-3.2746e-10	-0.548719
58631031	chr8:58631031:G:A	1.99742e-08	-3.2746e-10	-1.20922	1.90448e-05	-3.2746e-10	-1.26025
58631628	chr8:58631628:A:C	5.07919e-09	-0.99298	-1.58553	3.76627e-06	-1.29571	-1.58524
58631693	chr8:58631693:A:T	9.66123e-06	4.95484	0.0173758	1.15757e-05	-1.81499	0.0568601
58631777	chr8:58631777:T:A	2.44688e-08	-3.2746e-10	-1.00626	2.61855e-05	-3.2746e-10	-0.941832
58631854	chr8:58631854:G:A	1.04949e-05	5.0508	0.00418519	1.14214e-05	-1.81398	0.0424369
58631870	chr8:58631870:G:A	1.10282e-08	-1.8032	-1.06538e-09	1.23512e-05	-1.69329	-1.06538e-09
58632503	chr8:58632503:A:T	1.76852e-07	2.54916	-1.57751	2.3798e-06	-1.7623	-1.57772
58632569	chr8:58632569:G:T	2.76822e-08	-3.2746e-10	-0.882868	2.95775e-05	-3.2746e-10	-0.820025
58632795	chr8:58632795:A:G	1.79944e-07	2.08852	-1.09953	4.14524e-06	-1.71079	-1.07429
58632819	chr8:58632819:T:A	2.39409e-08	-3.2746e-10	-1.02807	2.53716e-05	-3.2746e-10	-0.973408
58633019	chr8:58633019:C:T	9.53664e-08	1.9262	-1.57214	2.60623e-06	-1.67547	-1.57366
58633189	chr8:58633189:C:T	3.00993e-08	-3.2746e-10	-0.799158	3.32597e-05	-3.2746e-10	-0.702694
58633202	chr8:58633202:C:A	1.99752e-08	-3.2746e-10	-1.20917	1.90708e-05	-3.2746e-10	-1.25888
58633812	chr8:58633812:T:C	1.25654e-08	-1.67272	-1.06538e-09	1.09719e-05	-1.8117	-1.06538e-09
58633987	chr8:58633987:A:G	1.98784e-08	-3.2746e-10	-1.21402	1.89553e-05	-3.2746e-10	-1.26496
58634011	chr8:58634011:T:C	5.75881e-09	-1.1992	-1.25373	2.36851e-05	0.152254	-1.19445
58634124	chr8:58634124:C:T	1.92297e-08	-3.2746e-10	-1.2472	1.83327e-05	-3.2746e-10	-1.29835
58635240	chr8:58635240:A:G	2.95905e-08	-3.2746e-10	-0.816204	3.18626e-05	-3.2746e-10	-0.745607
58635245	chr8:58635245:C:A	6.32416e-06	4.46412	0.0843487	1.24357e-05	-1.80732	0.12085
58635551	chr8:58635551:G:A	2.85968e-09	-1.58755	-1.5654	3.71934e-06	-1.32275	-1.57074
58635709	chr8:58635709:A:G	4.57019e-09	-1.19682	-1.48729	3.50078e-06	-1.47253	-1.48152
58635875	chr8:58635875:G:A	2.90464e-09	-1.57691	-1.56044	3.79453e-06	-1.30699	-1.56649
58635973	chr8:58635973:C:T	9.88602e-06	6.32533	-1.33012	1.84593e-05	0.0351369	-1.32661
58636353	chr8:58636353:A:G	3.34354e-08	-3.2746e-10	-0.694044	3.56512e-05	-3.2746e-10	-0.633257
58636386	chr8:58636386:T:C	3.38734e-08	-3.2746e-10	-0.681028	3.60759e-05	-3.2746e-10	-0.621416
58636433	chr8:58636433:G:C	8.79082e-06	4.80243	0.0753744	1.22875e-05	-1.81425	0.115792
58636736	chr8:58636736:A:G	1.37596e-08	-3.2746e-10	-1.58192	1.37934e-05	-3.2746e-10	-1.58285
58636784	chr8:58636784:C:G	1.0127e-07	1.87154	-1.45741	2.98722e-06	-1.66183	-1.45087
58637102	chr8:58637102:C:T	1.94161e-08	-3.2746e-10	-1.23756	1.8569e-05	-3.2746e-10	-1.28555
58637233	chr8:58637233:C:T	5.17077e-09	-0.99155	-1.56909	1.85943e-05	0.286258	-1.57044
58638012	chr8:58638012:T:C	1.09232e-07	1.91689	-1.42707	3.06929e-06	-1.66589	-1.4197
58638057	chr8:58638057:T:C	2.97583e-08	-3.2746e-10	-0.81055	3.28967e-05	-3.2746e-10	-0.713666
58638508	chr8:58638508:G:A	1.56628e-07	2.27871	-1.42849	6.34284e-05	1.36608	-1.4232
58638575	chr8:58638575:C:T	4.81586e-09	-1.13558	-1.49616	3.63617e-06	-1.42588	-1.49023
58638620	chr8:58638620:A:G	3.58328e-08	-3.2746e-10	-0.624795	3.82609e-05	-3.2746e-10	-0.562612
58639083	chr8:58639083:C:G	3.46918e-08	-3.2746e-10	-0.657156	3.69215e-05	-3.2746e-10	-0.598246
58639227	chr8:58639227:T:C	2.19558e-08	-3.2746e-10	-1.11463	2.08524e-05	-3.2746e-10	-1.16957
58639278	chr8:58639278:C:T	2.63103e-09	-1.65722	-1.57907	3.40539e-06	-1.39932	-1.58236
58639325	chr8:58639325:T:C	1.10125e-08	-1.80463	-1.06538e-09	1.29126e-05	-1.64884	-1.06538e-09
58639722	chr8:58639722:T:G	6.48456e-09	-0.928452	-1.40578	1.17776e-05	-0.368555	-1.37228
58639917	chr8:58639917:C:T	3.44332e-08	-3.2746e-10	-0.664639	3.66909e-05	-3.2746e-10	-0.604511
58640236	chr8:58640236:A:T	1.6175e-08	-3.2746e-10	-1.42019	1.63913e-05	-3.2746e-10	-1.41029
58640336	chr8:58640336:T:A	4.1789e-08	-3.2746e-10	-0.471025	4.34734e-05	-3.2746e-10	-0.434891
58640868	chr8:58640868:G:T	2.68835e-07	2.90143	-1.51099	9.58702e-05	1.8448	-1.48884
58640930	chr8:58640930:A:C	1.80264e-08	-3.2746e-10	-1.31182	1.69203e-05	-3.2746e-10	-1.37853
58640983	chr8:58640983:A:G	1.56637e-07	0.850271	-1.06538e-09	7.52829e-05	0.114213	-1.06538e-09
58641665	chr8:58641665:G:C	5.56385e-09	-0.913842	-1.57353	4.08245e-06	-1.23004	-1.5703
58641849	chr8:58641849:C:T	1.92818e-08	-3.2746e-10	-1.2445	1.84251e-05	-3.2746e-10	-1.29333
58641894	chr8:58641894:C:A	1.41123e-08	-3.2746e-10	-1.55661	1.39507e-05	-3.2746e-10	-1.57151
58642147	chr8:58642147:A:G	9.23423e-07	4.12927	-1.50484	2.4729e-06	-1.79088	-1.51077
58642708	chr8:58642708:A:G	3.04882e-08	-3.2746e-10	-0.786318	3.28786e-05	-3.2746e-10	-0.714218
58643097	chr8:58643097:C:T	1.88289e-07	2.6095	-1.57518	7.40693e-05	1.66812	-1.57016
58643359	chr8:58643359:CT:C	2.71503e-08	-3.2746e-10	-0.902272	2.98433e-05	-3.2746e-10	-0.81108
58643481	chr8:58643481:C:T	3.55134e-08	-3.2746e-10	-0.633748	3.7931e-05	-3.2746e-10	-0.571271
58643597	chr8:58643597:G:A	2.028e-07	1.96969	-0.861125	5.64388e-06	-1.65733	-0.819141
58643767	chr8:58643767:G:A	1.41627e-08	-1.55305	-1.06538e-09	2.14819e-05	-1.13983	-1.06538e-09
58643820	chr8:58643820:C:T	3.46727e-08	-3.2746e-10	-0.657706	3.69468e-05	-3.2746e-10	-0.59756
58643851	chr8:58643851:T:C	3.50652e-08	-3.2746e-10	-0.646448	3.73835e-05	-3.2746e-10	-0.58581
58644086	chr8:58644086:G:A	3.26286e-08	-0.71847	-1.06538e-09	2.54549e-05	-0.97013	-1.06538e-09
58644434	chr8:58644434:C:T	1.45403e-08	-3.2746e-10	-1.52674	1.4839e-05	-3.2746e-10	-1.50978
58644474	chr8:58644474:A:G	3.48751e-08	-3.2746e-10	-0.651885	3.71866e-05	-3.2746e-10	-0.59109
58644655	chr8:58644655:A:C	1.73456e-07	1.81251	-0.860248	5.76354e-06	-1.63824	-0.817248
58644670	chr8:58644670:G:A	3.39426e-08	-3.2746e-10	-0.678989	3.61441e-05	-3.2746e-10	-0.619527
58644677	chr8:58644677:G:A	2.47756e-08	-3.2746e-10	-0.9938	2.58234e-05	-3.2746e-10	-0.955759
58644703	chr8:58644703:T:C	5.53927e-07	3.60087	-1.4875	0.000224118	2.64217	-1.43704
58644820	chr8:58644820:A:G	1.98141e-08	-3.2746e-10	-1.21727	1.89391e-05	-3.2746e-10	-1.26581
58644979	chr8:58644979:A:G	3.53614e-08	-3.2746e-10	-0.638037	3.76935e-05	-3.2746e-10	-0.577552
58645204	chr8:58645204:A:G	3.43579e-08	-3.2746e-10	-0.666826	3.66057e-05	-3.2746e-10	-0.606836
58645315	chr8:58645315:A:G	3.96989e-07	1.78025	-1.06538e-09	0.000169001	0.922866	-1.06538e-09
58645367	chr8:58645367:T:A	1.13938e-08	-1.77059	-1.06538e-09	1.18891e-05	-1.73142	-1.06538e-09
58645380	chr8:58645380:G:A	1.45122e-08	-3.2746e-10	-1.52867	1.48067e-05	-3.2746e-10	-1.51196
58645460	chr8:58645460:C:T	3.601e-08	-3.2746e-10	-0.619861	3.83932e-05	-3.2746e-10	-0.559159
58645766	chr8:58645766:C:T	3.62951e-08	-3.2746e-10	-0.611977	3.87066e-05	-3.2746e-10	-0.55103
58645910	chr8:58645910:G:A	4.1306e-07	3.30028	-1.48035	0.000147195	2.26411	-1.47939
58645972	chr8:58645972:T:C	7.71376e-08	-0.897944	1.03988	4.66468e-05	-1.48409	1.11965
58646001	chr8:58646001:A:G	3.54641e-08	-3.2746e-10	-0.635138	3.77931e-05	-3.2746e-10	-0.574914
58646016	chr8:58646016:A:G	3.68398e-08	-3.2746e-10	-0.59708	3.93055e-05	-3.2746e-10	-0.535676
58646035	chr8:58646035:C:G	3.18031e-07	3.04099	-1.4825	0.000111973	1.96821	-1.45699
58646390	chr8:58646390:T:C	3.36951e-08	-3.2746e-10	-0.686307	3.585e-05	-3.2746e-10	-0.627698
58646531	chr8:58646531:T:C	2.95048e-08	-3.2746e-10	-0.819107	3.25343e-05	-3.2746e-10	-0.724745
58646561	chr8:58646561:A:T	1.45276e-08	-3.2746e-10	-1.52761	1.48262e-05	-3.2746e-10	-1.51064
58646993	chr8:58646993:T:C	3.52815e-08	-3.2746e-10	-0.6403	3.75763e-05	-3.2746e-10	-0.580665
58647359	chr8:58647359:A:G	3.58019e-08	-3.2746e-10	-0.625657	3.81472e-05	-3.2746e-10	-0.565588
58647440	chr8:58647440:G:C	4.78004e-09	-1.14092	-1.49829	3.60888e-06	-1.43073	-1.49292
58647534	chr8:58647534:G:T	2.50572e-08	-3.2746e-10	-0.982498	2.74267e-05	-3.2746e-10	-0.895523
58647542	chr8:58647542:G:C	4.7627e-09	-1.13913	-1.50371	3.59364e-06	-1.42937	-1.4985
58647556	chr8:58647556:A:G	3.36259e-08	-3.2746e-10	-0.688362	3.57961e-05	-3.2746e-10	-0.629201
58647594	chr8:58647594:CA:C	3.53623e-08	-3.2746e-10	-0.638013	3.76587e-05	-3.2746e-10	-0.578477
58647738	chr8:58647738:A:G	1.98338e-08	-3.2746e-10	-1.21627	1.89577e-05	-3.2746e-10	-1.26483
58647789	chr8:58647789:C:T	3.50255e-08	-3.2746e-10	-0.647581	3.72609e-05	-3.2746e-10	-0.589095
58648192	chr8:58648192:T:C	6.58442e-08	-0.0163672	-1.06538e-09	1.51815e-05	-1.48696	-1.06538e-09
58648260	chr8:58648260:A:G	1.67178e-08	-3.2746e-10	-1.38719	1.63366e-05	-3.2746e-10	-1.41363
58648908	chr8:58648908:A:G	3.98296e-08	-3.2746e-10	-0.519048	4.24115e-05	-3.2746e-10	-0.459621
58648940	chr8:58648940:T:C	3.98296e-08	-3.2746e-10	-0.519048	4.24115e-05	-3.2746e-10	-0.459621
58649079	chr8:58649079:G:A	2.92861e-08	-3.2746e-10	-0.826545	3.21219e-05	-3.2746e-10	-0.737501
58649186	chr8:58649186:G:T	1.19962e-08	-0.64952	-1.06955	1.67113e-05	-0.39827	-0.992686
58649528	chr8:58649528:G:A	1.0567e-08	-0.764557	-1.08137	1.97013e-05	-0.224711	-1.00164
58649628	chr8:58649628:C:A	3.99435e-08	-3.2746e-10	-0.516192	4.272e-05	-3.2746e-10	-0.452373
58649700	chr8:58649700:A:G	3.96387e-08	-3.2746e-10	-0.523853	4.2266e-05	-3.2746e-10	-0.463056
58649926	chr8:58649926:T:C	2.83301e-08	-3.2746e-10	-0.859734	3.12177e-05	-3.2746e-10	-0.766053
58650097	chr8:58650097:A:C	5.2463e-09	-1.26153	-1.2846	2.68807e-05	0.310539	-1.22617
58650256	chr8:58650256:G:A	3.78037e-08	-3.2746e-10	-0.571252	4.03089e-05	-3.2746e-10	-0.510467
58650934	chr8:58650934:C:T	4.10859e-08	-3.2746e-10	-0.487994	4.38139e-05	-3.2746e-10	-0.42709
58651228	chr8:58651228:A:G	2.58517e-08	-3.2746e-10	-0.951283	2.42754e-05	-3.2746e-10	-1.01758
58651438	chr8:58651438:A:G	1.4956e-08	-3.2746e-10	-1.49855	1.52662e-05	-3.2746e-10	-1.4814
58651441	chr8:58651441:A:C	1.67397e-08	-3.2746e-10	-1.38588	1.71891e-05	-3.2746e-10	-1.36277
58651537	chr8:58651537:C:A	2.37604e-08	-3.2746e-10	-1.03564	2.24558e-05	-3.2746e-10	-1.09549
58651797	chr8:58651797:G:A	1.98807e-08	-3.2746e-10	-1.21391	1.99825e-05	-3.2746e-10	-1.21218
58652514	chr8:58652514:G:A	2.23971e-07	2.59533	-1.38747	8.64532e-05	1.63904	-1.38647
58652922	chr8:58652922:G:A	1.42875e-08	-3.2746e-10	-1.54427	1.44171e-05	-3.2746e-10	-1.53862
58652958	chr8:58652958:C:T	1.47641e-08	-3.2746e-10	-1.51146	1.48623e-05	-3.2746e-10	-1.50821
58653084	chr8:58653084:G:A	1.43244e-08	-3.2746e-10	-1.5417	1.4535e-05	-3.2746e-10	-1.53048
58653106	chr8:58653106:C:T	2.48894e-08	-3.2746e-10	-0.989215	2.34786e-05	-3.2746e-10	-1.05095
58653130	chr8:58653130:GAGAGT:G	1.50232e-08	-3.2746e-10	-1.49406	1.51363e-05	-3.2746e-10	-1.48994
58653159	chr8:58653159:C:T	1.09094e-08	-1.81404	-1.06538e-09	1.26611e-05	-1.6685	-1.06538e-09
58653186	chr8:58653186:G:A	1.47576e-08	-3.2746e-10	-1.5119	1.49012e-05	-3.2746e-10	-1.5056
58653461	chr8:58653461:AC:A	3.55057e-08	0.788058	-1.42202	1.7329e-05	0.0322338	-1.38689
58653498	chr8:58653498:A:T	1.37523e-08	-3.2746e-10	-1.58245	1.3863e-05	-3.2746e-10	-1.57782
58653635	chr8:58653635:T:G	1.40839e-08	-3.2746e-10	-1.55862	1.40447e-05	-3.2746e-10	-1.5648
58653831	chr8:58653831:T:A	1.3994e-08	-3.2746e-10	-1.56503	1.39673e-05	-3.2746e-10	-1.57032
58653944	chr8:58653944:C:T	1.42032e-08	-3.2746e-10	-1.55019	1.41539e-05	-3.2746e-10	-1.55705
58654016	chr8:58654016:T:G	2.48522e-08	-3.2746e-10	-0.990714	2.62925e-05	-3.2746e-10	-0.937758
58654321	chr8:58654321:G:A	2.65379e-08	-3.2746e-10	-0.925084	2.49272e-05	-3.2746e-10	-0.991081
58654433	chr8:58654433:T:C	1.40916e-08	-3.2746e-10	-1.55808	1.40516e-05	-3.2746e-10	-1.56431
58654580	chr8:58654580:C:T	1.43031e-08	-3.2746e-10	-1.54318	1.4227e-05	-3.2746e-10	-1.5519
58655088	chr8:58655088:C:A	4.23503e-07	3.34791	-1.50301	2.46158e-06	-1.81525	-1.49098
58655252	chr8:58655252:G:A	1.45525e-08	-3.2746e-10	-1.5259	1.42891e-05	-3.2746e-10	-1.54754
58655303	chr8:58655303:T:C	2.77814e-08	-3.2746e-10	-0.879293	2.99729e-05	-3.2746e-10	-0.806746
58655329	chr8:58655329:G:A	1.45525e-08	-3.2746e-10	-1.5259	1.42891e-05	-3.2746e-10	-1.54754
58655358	chr8:58655358:T:C	1.40788e-08	-3.2746e-10	-1.55899	1.40409e-05	-3.2746e-10	-1.56507
58655616	chr8:58655616:T:C	9.18771e-09	-0.760089	-1.2257	1.14601e-05	-0.513487	-1.25468
58655840	chr8:58655840:G:A	2.96912e-08	-3.2746e-10	-0.812807	3.21665e-05	-3.2746e-10	-0.736114
58655852	chr8:58655852:G:A	1.40474e-08	-3.2746e-10	-1.56122	1.40122e-05	-3.2746e-10	-1.56711
58655855	chr8:58655855:T:C	1.41562e-08	-3.2746e-10	-1.55351	1.41062e-05	-3.2746e-10	-1.56043
58655895	chr8:58655895:A:C	2.38802e-08	0.476311	-1.50692	1.18104e-05	-0.254352	-1.4837
58656023	chr8:58656023:TTG:T	2.94047e-08	0.675449	-1.49795	1.41483e-05	-0.0845332	-1.47291
58656033	chr8:58656033:G:T	1.39009e-08	-3.2746e-10	-1.57171	1.38842e-05	-3.2746e-10	-1.57628
58656156	chr8:58656156:C:T	1.08968e-08	-1.81519	-1.06538e-09	1.15524e-05	-1.76015	-1.06538e-09
58656282	chr8:58656282:G:A	2.82135e-08	-3.2746e-10	-0.863859	3.05742e-05	-3.2746e-10	-0.786882
58656404	chr8:58656404:A:C	1.40925e-08	-3.2746e-10	-1.55802	1.40558e-05	-3.2746e-10	-1.56401
58656697	chr8:58656697:A:G	1.39827e-08	-3.2746e-10	-1.56584	1.396e-05	-3.2746e-10	-1.57084
58656788	chr8:58656788:C:A	1.46757e-08	-3.2746e-10	-1.51746	1.45874e-05	-3.2746e-10	-1.52688
58656857	chr8:58656857:A:G	1.43239e-08	-3.2746e-10	-1.54173	1.43086e-05	-3.2746e-10	-1.54618
58657494	chr8:58657494:A:G	1.59895e-08	-3.2746e-10	-1.43173	1.58448e-05	-3.2746e-10	-1.4442
58657650	chr8:58657650:A:G	1.41534e-08	-3.2746e-10	-1.55371	1.41117e-05	-3.2746e-10	-1.56004
58657714	chr8:58657714:T:G	1.59302e-07	-3.2746e-10	0.867141	0.000144329	-3.2746e-10	0.765056
58657915	chr8:58657915:A:G	7.80093e-08	1.55672	-1.40355	3.20295e-05	0.644144	-1.38453
58658060	chr8:58658060:C:T	2.34761e-09	-1.77144	-1.57882	2.24228e-06	-1.81529	-1.58426
58658572	chr8:58658572:T:C	1.66464e-08	-3.2746e-10	-1.39147	1.69555e-05	-3.2746e-10	-1.37644
58658624	chr8:58658624:G:A	1.44708e-08	-3.2746e-10	-1.53152	1.4652e-05	-3.2746e-10	-1.52246
58658728	chr8:58658728:C:T	3.92495e-09	-1.6351	-1.2012	3.48726e-06	-1.81501	-1.14291
58658988	chr8:58658988:C:T	2.62761e-08	-3.2746e-10	-0.934999	2.54588e-05	-3.2746e-10	-0.96998
58658989	chr8:58658989:G:T	1.26148e-08	-0.827469	-0.84132	7.09388e-06	-1.47876	-0.769047
58659128	chr8:58659128:G:A	1.61229e-08	-3.2746e-10	-1.42342	1.69078e-05	-3.2746e-10	-1.37926
58659297	chr8:58659297:A:C	3.29936e-08	-1.21599	0.508646	2.55891e-05	-1.62822	0.663344
58659942	chr8:58659942:C:T	5.47798e-09	-1.61038	-0.892541	4.70414e-06	-1.73246	-0.926141
58660030	chr8:58660030:C:G	1.41222e-08	-3.2746e-10	-1.55591	1.41083e-05	-3.2746e-10	-1.56027
58660261	chr8:58660261:C:G	1.75441e-08	-3.2746e-10	-1.33894	1.8472e-05	-3.2746e-10	-1.29078
58660681	chr8:58660681:G:A	1.66546e-08	-3.2746e-10	-1.39097	1.69002e-05	-3.2746e-10	-1.37971
58660873	chr8:58660873:A:G	4.59343e-08	-3.2746e-10	-0.376446	4.62719e-05	-3.2746e-10	-0.372504
58661030	chr8:58661030:A:G	1.44533e-08	-3.2746e-10	-1.53274	1.48613e-05	-3.2746e-10	-1.50828
58661115	chr8:58661115:G:A	1.38492e-08	-1.57543	-1.06538e-09	1.63961e-05	-1.41	-1.06538e-09
58661137	chr8:58661137:A:T	1.4689e-08	-3.2746e-10	-1.51656	1.51206e-05	-3.2746e-10	-1.49098
58661309	chr8:58661309:G:A	3.45425e-08	-3.2746e-10	-0.661469	3.228e-05	-3.2746e-10	-0.732591
58661451	chr8:58661451:T:A	1.46852e-08	-0.553178	-0.963641	1.98236e-05	-0.284815	-0.935349
58661541	chr8:58661541:G:T	1.09166e-08	-1.81337	-1.06538e-09	1.11168e-05	-1.79859	-1.06538e-09
58661607	chr8:58661607:C:T	2.23037e-08	-3.2746e-10	-1.09891	2.07372e-05	-3.2746e-10	-1.17511
58661736	chr8:58661736:A:G	1.41224e-08	-0.591535	-0.964362	1.90356e-05	-0.326782	-0.933949
58662567	chr8:58662567:C:G	1.62288e-08	-0.549996	-0.866878	2.19756e-05	-0.281332	-0.835773
58662806	chr8:58662806:G:A	1.82535e-08	-3.2746e-10	-1.2993	1.97383e-05	-3.2746e-10	-1.22448
58662864	chr8:58662864:AAAC:A	1.81536e-08	-0.631612	-0.673178	2.45614e-05	-0.370062	-0.635802
58662873	chr8:58662873:C:T	8.76855e-09	-0.607056	-1.42543	6.86758e-06	-0.935997	-1.34423
58662968	chr8:58662968:A:G	1.81707e-08	-0.590384	-0.713463	2.46406e-05	-0.325896	-0.676748
58663049	chr8:58663049:G:A	3.59932e-09	-1.44735	-1.47557	3.08872e-06	-1.57791	-1.50138
58663316	chr8:58663316:A:T	2.73679e-09	-1.81005	-1.38682	2.63739e-06	-1.80758	-1.42967
58663357	chr8:58663357:G:A	2.11485e-08	-3.2746e-10	-1.15209	1.90509e-05	-3.2746e-10	-1.25992
58663413	chr8:58663413:A:G	3.91034e-09	-1.45598	-1.38406	3.3107e-06	-1.59985	-1.41003
58663960	chr8:58663960:G:A	1.51557e-08	-3.2746e-10	-1.48528	1.50941e-05	-3.2746e-10	-1.49273
58664203	chr8:58664203:A:G	1.43363e-08	-3.2746e-10	-1.54087	1.45117e-05	-3.2746e-10	-1.53208
58664270	chr8:58664270:A:G	1.38895e-08	-3.2746e-10	-1.57253	1.40102e-05	-3.2746e-10	-1.56725
58664307	chr8:58664307:T:G	2.84035e-08	-3.2746e-10	-0.857147	2.87514e-05	-3.2746e-10	-0.848352
58664443	chr8:58664443:T:A	5.37404e-08	-3.2746e-10	-0.219495	5.11858e-05	-3.2746e-10	-0.271577
58664605	chr8:58664605:C:T	5.34304e-08	-3.2746e-10	-0.225279	5.09066e-05	-3.2746e-10	-0.277046
58664751	chr8:58664751:A:G	1.54259e-08	-3.2746e-10	-1.46761	1.54203e-05	-3.2746e-10	-1.47136
58665246	chr8:58665246:C:A	1.59154e-08	-3.2746e-10	-1.43637	1.58003e-05	-3.2746e-10	-1.44701
58665433	chr8:58665433:T:C	1.81532e-08	-3.2746e-10	-1.30481	1.81865e-05	-3.2746e-10	-1.30636
58665652	chr8:58665652:A:G	1.35002e-08	-1.60096	-1.06538e-09	1.12779e-05	-1.78419	-1.06538e-09
58665741	chr8:58665741:C:A	1.47953e-08	-3.2746e-10	-1.50935	1.47479e-05	-3.2746e-10	-1.51594
58665905	chr8:58665905:T:C	1.38447e-08	-3.2746e-10	-1.57576	1.39075e-05	-3.2746e-10	-1.57461
58666104	chr8:58666104:A:G	1.71928e-08	-1.35917	-1.06538e-09	1.92517e-05	-1.24944	-1.06538e-09
58666200	chr8:58666200:G:A	5.34304e-08	-3.2746e-10	-0.225279	5.09066e-05	-3.2746e-10	-0.277046
58666357	chr8:58666357:G:A	2.64521e-09	-1.66758	-1.56332	2.66107e-06	-1.67614	-1.55217
58666610	chr8:58666610:A:G	1.6801e-08	-3.2746e-10	-1.38222	1.59165e-05	-3.2746e-10	-1.43968
58666671	chr8:58666671:T:C	1.38267e-08	-3.2746e-10	-1.57706	1.38884e-05	-3.2746e-10	-1.57599
58666695	chr8:58666695:C:T	5.34304e-08	-3.2746e-10	-0.225279	5.09066e-05	-3.2746e-10	-0.277046
58666699	chr8:58666699:T:C	1.6132e-08	-3.2746e-10	-1.42285	1.61133e-05	-3.2746e-10	-1.4274
58666744	chr8:58666744:T:A	5.34304e-08	-3.2746e-10	-0.225279	5.09066e-05	-3.2746e-10	-0.277046
58667567	chr8:58667567:C:A	2.80705e-08	-3.2746e-10	-0.86894	2.84137e-05	-3.2746e-10	-0.860167
58667568	chr8:58667568:C:T	1.6778e-08	-3.2746e-10	-1.38359	1.58983e-05	-3.2746e-10	-1.44083
58667698	chr8:58667698:C:T	5.33043e-08	-3.2746e-10	-0.227641	6.1293e-05	-3.2746e-10	-0.0913743
58667795	chr8:58667795:A:G	3.3642e-09	-1.80153	-1.18894	3.64369e-06	-1.80415	-1.10989
58667830	chr8:58667830:C:T	1.37701e-08	-3.2746e-10	-1.58116	1.38286e-05	-3.2746e-10	-1.5803
58668271	chr8:58668271:G:A	2.32205e-08	-3.2746e-10	-1.05863	2.48231e-05	-3.2746e-10	-0.995264
58668460	chr8:58668460:G:A	1.3804e-08	-3.2746e-10	-1.5787	1.38627e-05	-3.2746e-10	-1.57784
58668471	chr8:58668471:T:C	1.82654e-08	-3.2746e-10	-1.29865	1.83224e-05	-3.2746e-10	-1.29892
58668472	chr8:58668472:G:A	1.65146e-08	-3.2746e-10	-1.39942	1.57021e-05	-3.2746e-10	-1.45324
58668743	chr8:58668743:G:A	1.65146e-08	-3.2746e-10	-1.39942	1.57021e-05	-3.2746e-10	-1.45324
58669336	chr8:58669336:C:T	1.82752e-08	-3.2746e-10	-1.29811	1.83233e-05	-3.2746e-10	-1.29887
58669567	chr8:58669567:C:T	1.42121e-08	-3.2746e-10	-1.54956	1.43878e-05	-3.2746e-10	-1.54066
58669591	chr8:58669591:G:C	1.93755e-08	-3.2746e-10	-1.23965	2.0247e-05	-3.2746e-10	-1.19903
58669678	chr8:58669678:G:T	1.55645e-08	-3.2746e-10	-1.45867	1.54513e-05	-3.2746e-10	-1.46934
58669805	chr8:58669805:A:G	1.92361e-08	-3.2746e-10	-1.24687	1.92928e-05	-3.2746e-10	-1.24731
58669868	chr8:58669868:C:T	1.84976e-08	-3.2746e-10	-1.28602	1.85485e-05	-3.2746e-10	-1.28665
58669869	chr8:58669869:A:G	1.84976e-08	-3.2746e-10	-1.28602	1.85485e-05	-3.2746e-10	-1.28665
58670002	chr8:58670002:T:C	1.37341e-08	-3.2746e-10	-1.58378	1.37868e-05	-3.2746e-10	-1.58333
58670042	chr8:58670042:T:C	1.94449e-08	-3.2746e-10	-1.23607	1.9463e-05	-3.2746e-10	-1.23853
58670106	chr8:58670106:C:T	1.87599e-08	-3.2746e-10	-1.27194	1.88103e-05	-3.2746e-10	-1.27263
58670145	chr8:58670145:G:A	1.39253e-08	-3.2746e-10	-1.56995	1.39993e-05	-3.2746e-10	-1.56804
58670185	chr8:58670185:T:C	1.78926e-08	-3.2746e-10	-1.31927	1.79426e-05	-3.2746e-10	-1.31986
58670745	chr8:58670745:C:T	1.47938e-08	-3.2746e-10	-1.50945	1.47444e-05	-3.2746e-10	-1.51618
58670829	chr8:58670829:C:T	1.86059e-08	-3.2746e-10	-1.28018	1.86571e-05	-3.2746e-10	-1.28082
58671005	chr8:58671005:A:G	1.38093e-08	-3.2746e-10	-1.57832	1.38664e-05	-3.2746e-10	-1.57757
58671150	chr8:58671150:T:C	1.2169e-08	-1.70476	-1.06538e-09	1.12937e-05	-1.78279	-1.06538e-09
58671435	chr8:58671435:G:A	1.51604e-08	-3.2746e-10	-1.48497	1.52351e-05	-3.2746e-10	-1.48344
58671591	chr8:58671591:C:G	1.61665e-08	-3.2746e-10	-1.42072	1.61484e-05	-3.2746e-10	-1.42522
58671753	chr8:58671753:GC:G	1.84976e-08	-3.2746e-10	-1.28602	1.85485e-05	-3.2746e-10	-1.28665
58671800	chr8:58671800:T:C	1.42376e-08	-3.2746e-10	-1.54777	1.44084e-05	-3.2746e-10	-1.53923
58672179	chr8:58672179:C:T	1.42006e-08	-3.2746e-10	-1.55038	1.43733e-05	-3.2746e-10	-1.54167
58672205	chr8:58672205:G:T	6.04253e-08	-3.2746e-10	-0.102251	5.41689e-05	-3.2746e-10	-0.214932
58672488	chr8:58672488:C:T	1.61665e-08	-3.2746e-10	-1.42072	1.61484e-05	-3.2746e-10	-1.42522
58673370	chr8:58673370:A:G	1.4202e-08	-3.2746e-10	-1.55027	1.42225e-05	-3.2746e-10	-1.55222
58673482	chr8:58673482:G:A	2.81895e-08	-3.2746e-10	-0.864709	2.73502e-05	-3.2746e-10	-0.898316
58673909	chr8:58673909:C:T	4.91663e-09	-1.68904	-0.921995	5.09392e-06	-1.73664	-0.842352
58674314	chr8:58674314:A:G	1.47641e-08	-3.2746e-10	-1.51146	1.47135e-05	-3.2746e-10	-1.51827
58674667	chr8:58674667:A:T	2.27753e-09	-1.79676	-1.58381	2.25417e-06	-1.81407	-1.58019
58675328	chr8:58675328:A:T	1.94181e-08	-3.2746e-10	-1.23745	1.9699e-05	-3.2746e-10	-1.22647
58675603	chr8:58675603:A:G	1.73554e-08	-3.2746e-10	-1.34976	1.64197e-05	-3.2746e-10	-1.40856
58676042	chr8:58676042:T:C	2.3067e-09	-1.78565	-1.58219	2.24104e-06	-1.81529	-1.58481
58676316	chr8:58676316:C:T	1.95341e-08	-3.2746e-10	-1.2315	2.00135e-05	-3.2746e-10	-1.21063
58676544	chr8:58676544:C:A	1.09109e-08	-1.8139	-1.06538e-09	1.10609e-05	-1.80362	-1.06538e-09
58676730	chr8:58676730:T:G	4.58798e-08	-3.2746e-10	-0.377633	4.35802e-05	-3.2746e-10	-0.432436
58676772	chr8:58676772:G:GC	3.98634e-08	-3.2746e-10	-0.5182	3.79321e-05	-3.2746e-10	-0.571241
58676912	chr8:58676912:T:G	1.5482e-08	-3.2746e-10	-1.46398	1.56874e-05	-3.2746e-10	-1.45418
58676960	chr8:58676960:T:C	1.37676e-08	-3.2746e-10	-1.58134	1.38705e-05	-3.2746e-10	-1.57728
58677032	chr8:58677032:C:G	1.82199e-08	-3.2746e-10	-1.30115	1.84753e-05	-3.2746e-10	-1.2906
58677076	chr8:58677076:G:A	1.85557e-08	-3.2746e-10	-1.28288	1.93811e-05	-3.2746e-10	-1.24274
58677186	chr8:58677186:C:T	3.87376e-08	-3.2746e-10	-0.546849	4.19037e-05	-3.2746e-10	-0.471666
58677264	chr8:58677264:G:A	1.47891e-08	-3.2746e-10	-1.50977	1.46766e-05	-3.2746e-10	-1.52078
58677520	chr8:58677520:C:T	1.49572e-08	-3.2746e-10	-1.49846	1.4831e-05	-3.2746e-10	-1.51032
58677925	chr8:58677925:C:A	2.32685e-09	-1.79327	-1.56588	2.36879e-06	-1.79095	-1.55371
58678189	chr8:58678189:C:T	1.47456e-08	-3.2746e-10	-1.51271	1.46367e-05	-3.2746e-10	-1.52351
58678523	chr8:58678523:A:T	1.40993e-08	-3.2746e-10	-1.55754	1.40576e-05	-3.2746e-10	-1.56388
58678748	chr8:58678748:A:G	1.37137e-08	-3.2746e-10	-1.58526	1.37705e-05	-3.2746e-10	-1.58451
58678960	chr8:58678960:G:T	1.79539e-08	-3.2746e-10	-1.31585	1.82173e-05	-3.2746e-10	-1.30467
58679117	chr8:58679117:TG:T	1.26891e-08	-1.66291	-1.06538e-09	1.1205e-05	-1.79068	-1.06538e-09
58679574	chr8:58679574:G:A	1.93346e-08	-3.2746e-10	-1.24176	2.02598e-05	-3.2746e-10	-1.1984
58680220	chr8:58680220:C:T	1.37862e-08	-3.2746e-10	-1.57999	1.37973e-05	-3.2746e-10	-1.58256
58680746	chr8:58680746:G:T	1.38416e-08	-3.2746e-10	-1.57598	1.38414e-05	-3.2746e-10	-1.57938
58680890	chr8:58680890:C:T	1.37618e-08	-3.2746e-10	-1.58176	1.378e-05	-3.2746e-10	-1.58382
58680974	chr8:58680974:A:G	3.16256e-08	-3.2746e-10	-0.749693	3.22004e-05	-3.2746e-10	-0.735061
58680994	chr8:58680994:T:C	1.96217e-08	-3.2746e-10	-1.22702	1.89951e-05	-3.2746e-10	-1.26286
58681471	chr8:58681471:T:C	2.31068e-08	-3.2746e-10	-1.06353	2.3692e-05	-3.2746e-10	-1.0419
58681654	chr8:58681654:G:A	1.70423e-08	-1.36796	-1.06538e-09	1.09326e-05	-1.81529	-1.06538e-09
58681780	chr8:58681780:G:A	1.76828e-08	-3.2746e-10	-1.33107	1.73657e-05	-3.2746e-10	-1.35254
58682284	chr8:58682284:A:G	3.02434e-08	-3.2746e-10	-0.794381	3.10718e-05	-3.2746e-10	-0.77074
58682498	chr8:58682498:G:A	2.98683e-08	-3.2746e-10	-0.806863	3.06672e-05	-3.2746e-10	-0.783847
58682513	chr8:58682513:G:GT	2.44964e-08	-1.00513	-1.06538e-09	1.72726e-05	-1.35792	-1.06538e-09
58682568	chr8:58682568:A:T	1.37169e-08	-3.2746e-10	-1.58503	1.37701e-05	-3.2746e-10	-1.58454
58682600	chr8:58682600:C:T	1.96996e-08	-1.22306	-1.06538e-09	1.46954e-05	-1.5195	-1.06538e-09
58682709	chr8:58682709:C:T	3.23645e-08	-3.2746e-10	-0.726597	3.32701e-05	-3.2746e-10	-0.70238
58682822	chr8:58682822:A:T	4.154e-09	-1.42329	-1.3563	3.39201e-06	-1.56079	-1.42483
58682852	chr8:58682852:C:T	1.08534e-08	-1.03602	-0.783156	6.62432e-06	-1.48887	-0.827422
58683277	chr8:58683277:GA:G	1.61896e-08	-3.2746e-10	-1.41929	1.60517e-05	-3.2746e-10	-1.43122
58683628	chr8:58683628:CTAGAGGTCACACATGTACT:C	4.39522e-09	-1.51234	-1.2108	3.46801e-06	-1.6933	-1.27016
58683659	chr8:58683659:G:A	4.40315e-09	-1.50937	-1.21196	3.46778e-06	-1.69159	-1.27194
58683974	chr8:58683974:T:C	3.02875e-09	-1.60062	-1.49489	2.56018e-06	-1.74419	-1.52277
58684226	chr8:58684226:T:C	1.10216e-08	-1.8038	-1.06538e-09	1.12213e-05	-1.78923	-1.06538e-09
58684266	chr8:58684266:A:G	1.51466e-08	-3.2746e-10	-1.48588	1.48764e-05	-3.2746e-10	-1.50726
58684350	chr8:58684350:A:T	1.21726e-08	-1.70447	-1.06538e-09	1.09955e-05	-1.80955	-1.06538e-09
58684378	chr8:58684378:C:G	2.52279e-08	-3.2746e-10	-0.975709	2.66586e-05	-3.2746e-10	-0.923927
58684440	chr8:58684440:C:A	3.81083e-09	-1.2808	-1.58501	3.07957e-06	-1.50374	-1.57851
58684676	chr8:58684676:C:T	1.43452e-08	-3.2746e-10	-1.54025	1.4222e-05	-3.2746e-10	-1.55225
58684712	chr8:58684712:T:C	2.6846e-08	-3.2746e-10	-0.913542	2.86717e-05	-3.2746e-10	-0.851128
58685080	chr8:58685080:C:A	1.43653e-08	-3.2746e-10	-1.53884	1.45896e-05	-3.2746e-10	-1.52673
58685105	chr8:58685105:C:T	3.28179e-09	-1.6013	-1.41397	3.74373e-06	-1.46446	-1.4225
58685109	chr8:58685109:G:A	1.40102e-08	-3.2746e-10	-1.56387	1.4132e-05	-3.2746e-10	-1.5586
58685401	chr8:58685401:A:G	1.15686e-08	-1.75536	-1.06538e-09	1.36977e-05	-1.58981	-1.06538e-09
58685407	chr8:58685407:A:G	1.3678e-08	-1.58787	-1.06538e-09	1.75756e-05	-1.34053	-1.06538e-09
58686930	chr8:58686930:A:G	1.42608e-08	-3.2746e-10	-1.54614	1.44916e-05	-3.2746e-10	-1.53347
58687471	chr8:58687471:A:G	4.5691e-08	-3.2746e-10	-0.381758	5.22369e-05	-3.2746e-10	-0.25125
58688002	chr8:58688002:G:A	4.44037e-09	-1.64568	-1.06724	6.23684e-06	-1.32806	-1.04851
58688194	chr8:58688194:T:G	3.5641e-09	-1.52719	-1.40556	2.93513e-06	-1.71168	-1.41861
58688336	chr8:58688336:T:C	2.82455e-09	-1.69047	-1.47483	2.51438e-06	-1.80531	-1.47971
58688442	chr8:58688442:T:C	1.34224e-08	-1.60673	-1.06538e-09	1.17224e-05	-1.74554	-1.06538e-09
58688522	chr8:58688522:T:C	3.85354e-09	-1.6653	-1.18937	5.31408e-06	-1.37005	-1.16663
58688569	chr8:58688569:G:A	1.39995e-08	-3.2746e-10	-1.56464	1.43273e-05	-3.2746e-10	-1.54488
58688680	chr8:58688680:G:A	1.42057e-08	-3.2746e-10	-1.55002	1.44277e-05	-3.2746e-10	-1.53789
58688998	chr8:58688998:G:A	5.64994e-09	-1.15916	-1.31285	4.22312e-06	-1.51335	-1.25312
58689602	chr8:58689602:C:T	2.95635e-09	-1.53518	-1.58452	2.69579e-06	-1.63093	-1.58442
58689772	chr8:58689772:G:C	2.86747e-09	-1.66101	-1.48922	2.50411e-06	-1.79618	-1.49293
58690243	chr8:58690243:T:G	2.82941e-09	-1.6893	-1.47429	2.51628e-06	-1.80505	-1.4792
58690376	chr8:58690376:C:T	1.40459e-08	-3.2746e-10	-1.56133	1.44084e-05	-3.2746e-10	-1.53923
58690428	chr8:58690428:G:A	1.21021e-08	-1.71028	-1.06538e-09	1.09328e-05	-1.81527	-1.06538e-09
58690719	chr8:58690719:G:T	1.54524e-08	-3.2746e-10	-1.46589	1.59344e-05	-3.2746e-10	-1.43856
58690860	chr8:58690860:G:A	1.61689e-08	-3.2746e-10	-1.42057	1.6784e-05	-3.2746e-10	-1.38661
58690940	chr8:58690940:A:G	1.72628e-08	-3.2746e-10	-1.35511	1.65526e-05	-3.2746e-10	-1.4005
58691021	chr8:58691021:T:C	2.8043e-09	-1.70278	-1.46973	2.51605e-06	-1.80862	-1.47573
58691171	chr8:58691171:G:A	4.35632e-09	-1.23036	-1.50167	3.36763e-06	-1.49432	-1.49852
58691230	chr8:58691230:G:A	1.2266e-07	0.605754	-1.06538e-09	0.000137078	0.713511	-1.06538e-09
58691646	chr8:58691646:C:T	3.34491e-09	-1.72048	-1.27574	3.64022e-06	-1.62764	-1.28736
58692621	chr8:58692621:G:A	3.35555e-08	-3.2746e-10	-0.690458	3.74592e-05	-3.2746e-10	-0.583786
58692675	chr8:58692675:A:G	1.52729e-08	-3.2746e-10	-1.47758	1.54748e-05	-3.2746e-10	-1.46783
58692694	chr8:58692694:C:T	2.62396e-09	-1.65399	-1.58499	2.30964e-06	-1.7849	-1.58505
58692708	chr8:58692708:C:A	3.93588e-09	-1.64236	-1.19117	4.41553e-06	-1.51938	-1.20253
58692913	chr8:58692913:G:T	3.43357e-09	-1.65493	-1.31513	3.83313e-06	-1.53705	-1.32631
58693032	chr8:58693032:G:A	2.66824e-09	-1.65532	-1.56692	2.35426e-06	-1.77845	-1.57236
58693155	chr8:58693155:G:A	3.20713e-09	-1.54799	-1.49029	2.66321e-06	-1.7271	-1.50041
58693263	chr8:58693263:G:A	2.24668e-09	-1.81508	-1.57913	2.2455e-06	-1.81508	-1.58303
58693266	chr8:58693266:T:C	3.23104e-09	-1.81039	-1.22047	3.51784e-06	-1.78635	-1.16284
58693285	chr8:58693285:T:C	1.4708e-08	-3.2746e-10	-1.51527	1.45958e-05	-3.2746e-10	-1.52631
58693541	chr8:58693541:G:GA	5.56414e-09	-1.71536	-0.771959	7.39615e-06	-1.45404	-0.75204
58693996	chr8:58693996:G:A	2.51926e-08	-0.977109	-1.06538e-09	3.03577e-05	-0.79399	-1.06538e-09
58694189	chr8:58694189:A:G	5.14604e-09	-1.69011	-0.875326	7.02782e-06	-1.4052	-0.851966
58694213	chr8:58694213:A:G	3.38374e-09	-1.6724	-1.31228	3.75218e-06	-1.56079	-1.32391
58694403	chr8:58694403:G:A	2.24342e-09	-1.81106	-1.5846	2.26506e-06	-1.80388	-1.58556
58694784	chr8:58694784:A:G	3.55542e-09	-1.71404	-1.22114	3.27007e-06	-1.80972	-1.21251
58694828	chr8:58694828:T:C	3.40726e-09	-1.52446	-1.45329	2.79808e-06	-1.71378	-1.46433
58694853	chr8:58694853:A:G	1.37166e-08	-3.2746e-10	-1.58505	1.37562e-05	-3.2746e-10	-1.58555
58695187	chr8:58695187:G:A	1.37617e-08	-3.2746e-10	-1.58177	1.39522e-05	-3.2746e-10	-1.5714
58695189	chr8:58695189:G:A	2.23521e-09	-1.81403	-1.58529	2.26281e-06	-1.80682	-1.58362
58695278	chr8:58695278:G:A	1.42189e-08	-3.2746e-10	-1.54909	1.44301e-05	-3.2746e-10	-1.53772
58695296	chr8:58695296:A:G	1.88137e-08	-3.2746e-10	-1.26907	1.80636e-05	-3.2746e-10	-1.31314
58695349	chr8:58695349:A:G	2.67438e-09	-1.66515	-1.55479	2.39126e-06	-1.78618	-1.54904
58695357	chr8:58695357:G:A	2.69038e-09	-1.66104	-1.55294	2.401e-06	-1.7843	-1.54686
58695400	chr8:58695400:T:C	2.35137e-09	-1.80351	-1.54515	2.35406e-06	-1.80033	-1.55057
58695454	chr8:58695454:GC:G	2.07715e-08	-3.2746e-10	-1.17008	1.89614e-05	-3.2746e-10	-1.26463
58695709	chr8:58695709:A:G	2.69899e-09	-1.65472	-1.55606	2.39947e-06	-1.78154	-1.55025
58695810	chr8:58695810:C:T	3.00201e-09	-1.57474	-1.52964	2.56759e-06	-1.74872	-1.51535
58695996	chr8:58695996:C:T	1.48274e-08	-3.2746e-10	-1.50718	1.51229e-05	-3.2746e-10	-1.49083
58696203	chr8:58696203:T:C	1.21318e-08	-1.70783	-1.06538e-09	1.58617e-05	-1.44313	-1.06538e-09
58696236	chr8:58696236:A:T	1.48082e-08	-1.50848	-1.06538e-09	1.41274e-05	-1.55893	-1.06538e-09
58696238	chr8:58696238:C:A	2.90496e-09	-1.56116	-1.57608	2.44742e-06	-1.73907	-1.57294
58696450	chr8:58696450:A:G	2.79468e-09	-1.72147	-1.45447	2.55859e-06	-1.81153	-1.45605
58696668	chr8:58696668:A:G	2.64874e-09	-1.74653	-1.48304	2.48121e-06	-1.81506	-1.48323
58696805	chr8:58696805:C:T	1.45253e-08	-3.2746e-10	-1.52777	1.47984e-05	-3.2746e-10	-1.51252
58696856	chr8:58696856:T:C	2.6073e-09	-1.66087	-1.58447	2.30054e-06	-1.78876	-1.58514
58696977	chr8:58696977:T:C	2.63952e-09	-1.65181	-1.58125	2.32275e-06	-1.78526	-1.57903
58697047	chr8:58697047:T:C	2.52467e-09	-1.70108	-1.57647	2.29142e-06	-1.80467	-1.5732
58697266	chr8:58697266:T:C	2.8096e-09	-1.72632	-1.4443	2.52002e-06	-1.80948	-1.4733
58697395	chr8:58697395:G:A	2.8825e-09	-1.63956	-1.50544	2.49925e-06	-1.77593	-1.51512
58697396	chr8:58697396:T:C	2.70268e-09	-1.76099	-1.44843	2.63931e-06	-1.81494	-1.42158
58697490	chr8:58697490:A:G	1.82327e-08	-3.2746e-10	-1.30044	1.77401e-05	-3.2746e-10	-1.33121
58697523	chr8:58697523:T:C	2.78275e-09	-1.73692	-1.4433	2.51567e-06	-1.81189	-1.47261
58697624	chr8:58697624:C:T	2.36643e-08	-1.03969	-1.06538e-09	1.68947e-05	-1.38004	-1.06538e-09
58697786	chr8:58697786:T:C	2.56843e-09	-1.67763	-1.58274	2.29265e-06	-1.79664	-1.5807
58697864	chr8:58697864:C:T	1.38403e-08	-3.2746e-10	-1.57607	1.41092e-05	-3.2746e-10	-1.56021
58697964	chr8:58697964:A:G	2.39189e-08	-1.02899	-1.06538e-09	1.70314e-05	-1.37198	-1.06538e-09
58698139	chr8:58698139:A:G	2.67653e-09	-1.76165	-1.45749	2.61275e-06	-1.81489	-1.43175
58698225	chr8:58698225:T:G	2.84548e-09	-1.71658	-1.44134	2.53375e-06	-1.80667	-1.47067
58698856	chr8:58698856:T:C	2.69433e-09	-1.76607	-1.44644	2.64641e-06	-1.81443	-1.4194
58698862	chr8:58698862:A:G	9.37306e-08	0.336766	-1.06538e-09	6.04761e-05	-0.104792	-1.06538e-09
58699097	chr8:58699097:G:A	2.20811e-08	-1.10894	-1.06538e-09	1.66047e-05	-1.39735	-1.06538e-09
58699149	chr8:58699149:A:G	1.77109e-08	-1.32948	-1.06538e-09	1.73954e-05	-1.35083	-1.06538e-09
58699194	chr8:58699194:C:T	2.66344e-09	-1.75932	-1.46472	2.59348e-06	-1.81506	-1.43898
58699940	chr8:58699940:C:T	1.77292e-08	-3.2746e-10	-1.32845	1.72678e-05	-3.2746e-10	-1.3582
58700238	chr8:58700238:G:T	7.20162e-09	-1.71487	-0.514485	7.90901e-06	-1.59871	-0.540329
58700245	chr8:58700245:T:A	6.87177e-09	-1.71441	-0.561829	7.56495e-06	-1.59759	-0.585924
58700433	chr8:58700433:G:T	4.65403e-09	-1.2358	-1.43013	3.61326e-06	-1.49697	-1.42546
58700489	chr8:58700489:C:T	9.97498e-09	-0.609378	-1.2942	4.37054e-06	-1.46475	-1.26741
58700505	chr8:58700505:G:A	3.79595e-09	-1.39948	-1.47025	3.03003e-06	-1.67255	-1.42591
58700573	chr8:58700573:A:G	1.28687e-08	-1.64886	-1.06538e-09	1.32471e-05	-1.62326	-1.06538e-09
58700668	chr8:58700668:T:C	2.81004e-09	-1.73379	-1.43667	2.53313e-06	-1.81127	-1.46631
58700672	chr8:58700672:G:A	2.15257e-08	-3.2746e-10	-1.13441	2.21777e-05	-3.2746e-10	-1.10795
58701191	chr8:58701191:G:T	1.22886e-08	-1.69499	-1.06538e-09	1.62297e-05	-1.4202	-1.06538e-09
58701418	chr8:58701418:C:T	1.37425e-08	-3.2746e-10	-1.58317	1.39291e-05	-3.2746e-10	-1.57306
58701437	chr8:58701437:G:A	8.05109e-09	-1.69466	-0.423187	8.97147e-06	-1.5678	-0.445189
58701570	chr8:58701570:G:A	1.79244e-08	-3.2746e-10	-1.3175	1.74546e-05	-3.2746e-10	-1.34744
58701717	chr8:58701717:A:T	2.68703e-09	-1.75572	-1.45951	2.60679e-06	-1.81523	-1.43369
58701873	chr8:58701873:C:T	2.41477e-08	-3.2746e-10	-1.01947	2.48961e-05	-3.2746e-10	-0.992327
58701957	chr8:58701957:C:T	2.75125e-09	-1.72406	-1.46754	2.47157e-06	-1.80888	-1.49331
58702102	chr8:58702102:A:G	3.14539e-08	-3.2746e-10	-0.755135	3.35612e-05	-3.2746e-10	-0.693669
58702362	chr8:58702362:A:G	2.47245e-08	-3.2746e-10	-0.995865	2.55224e-05	-3.2746e-10	-0.967482
58702440	chr8:58702440:A:G	2.90699e-09	-1.69847	-1.43806	2.55505e-06	-1.80077	-1.46819
58702635	chr8:58702635:G:A	2.3097e-09	-1.80527	-1.56127	2.31335e-06	-1.7984	-1.56994
58702931	chr8:58702931:C:T	1.96905e-08	-3.2746e-10	-1.22352	1.99353e-05	-3.2746e-10	-1.21455
58703164	chr8:58703164:C:A	7.79794e-09	-1.67446	-0.475336	8.70123e-06	-1.54092	-0.502653
58703602	chr8:58703602:G:A	2.82061e-09	-1.64144	-1.52527	2.47078e-06	-1.77114	-1.53137
58703792	chr8:58703792:A:G	2.41586e-09	-1.78558	-1.53602	2.42575e-06	-1.76856	-1.55234
58703903	chr8:58703903:G:T	2.49075e-09	-1.78642	-1.50466	2.49769e-06	-1.77067	-1.521
58704099	chr8:58704099:G:A	1.74936e-08	-3.2746e-10	-1.34182	1.64032e-05	-3.2746e-10	-1.40956
58704149	chr8:58704149:G:A	2.04276e-08	-3.2746e-10	-1.18677	2.10305e-05	-3.2746e-10	-1.16107
58704327	chr8:58704327:C:T	2.18918e-08	-3.2746e-10	-1.11754	2.1649e-05	-3.2746e-10	-1.13208
58704725	chr8:58704725:T:A	2.85177e-09	-1.76117	-1.39455	2.7016e-06	-1.81029	-1.4029
58704989	chr8:58704989:T:G	1.10133e-08	-1.80456	-1.06538e-09	1.09437e-05	-1.81427	-1.06538e-09
58705159	chr8:58705159:G:A	3.074e-09	-1.59095	-1.48973	2.90321e-06	-1.6601	-1.48112
58705673	chr8:58705673:G:T	2.88822e-09	-1.75938	-1.38364	2.73103e-06	-1.80991	-1.39245
58706121	chr8:58706121:C:T	2.74023e-09	-1.77245	-1.42317	2.61844e-06	-1.81329	-1.43117
58706130	chr8:58706130:C:T	2.41802e-09	-1.7377	-1.58301	2.26138e-06	-1.80841	-1.58266
58706132	chr8:58706132:A:G	3.06323e-09	-1.81101	-1.27318	3.28264e-06	-1.79101	-1.22738
58706817	chr8:58706817:T:A	3.18415e-09	-1.8091	-1.23637	3.39863e-06	-1.79506	-1.18861
58706829	chr8:58706829:C:A	2.73875e-09	-1.66279	-1.53336	3.71594e-06	-1.35626	-1.53815
58706931	chr8:58706931:G:A	1.50552e-07	0.810647	-1.06538e-09	8.95108e-05	0.28732	-1.06538e-09
58707250	chr8:58707250:G:A	3.10018e-09	-1.50252	-1.56968	2.56688e-06	-1.71281	-1.55154
58707521	chr8:58707521:G:A	2.79569e-09	-1.76424	-1.41134	2.65551e-06	-1.81122	-1.41918
58707545	chr8:58707545:A:C	1.52794e-08	-3.2746e-10	-1.47716	1.48622e-05	-3.2746e-10	-1.50822
58707721	chr8:58707721:A:T	7.1526e-09	-1.73607	-0.500118	7.88195e-06	-1.68446	-0.458005
58707975	chr8:58707975:T:C	2.75753e-09	-1.65241	-1.53691	3.7662e-06	-1.34034	-1.54063
58708154	chr8:58708154:A:G	1.81263e-08	-3.2746e-10	-1.3063	1.85671e-05	-3.2746e-10	-1.28565
58708519	chr8:58708519:T:A	2.8895e-09	-1.70831	-1.43426	2.68158e-06	-1.79658	-1.42405
58708875	chr8:58708875:A:T	3.03629e-09	-1.51443	-1.5786	2.51468e-06	-1.71916	-1.56573
58709331	chr8:58709331:T:C	1.10234e-08	-1.80364	-1.06538e-09	1.19801e-05	-1.72379	-1.06538e-09
58709817	chr8:58709817:T:C	1.53152e-08	-3.2746e-10	-1.47481	1.48933e-05	-3.2746e-10	-1.50613
58709865	chr8:58709865:C:G	1.41254e-08	-1.55568	-1.06538e-09	1.55508e-05	-1.46293	-1.06538e-09
58710223	chr8:58710223:T:C	1.78005e-08	-3.2746e-10	-1.32443	1.81907e-05	-3.2746e-10	-1.30613
58710384	chr8:58710384:T:C	1.20925e-08	-1.71107	-1.06538e-09	1.57815e-05	-1.4482	-1.06538e-09
58710496	chr8:58710496:G:C	3.6501e-09	-1.32689	-1.58202	2.88645e-06	-1.57526	-1.57175
58710574	chr8:58710574:A:G	5.63082e-09	-1.78053	-0.694878	6.2481e-06	-1.74087	-0.633892
58710630	chr8:58710630:G:A	4.17058e-09	-1.73571	-1.0399	3.89464e-06	-1.79271	-1.05473
58710914	chr8:58710914:A:G	2.35418e-08	-3.2746e-10	-1.04488	2.24807e-05	-3.2746e-10	-1.09438
58711083	chr8:58711083:A:T	3.12023e-09	-1.53394	-1.53182	2.81202e-06	-1.65728	-1.51586
58711133	chr8:58711133:C:T	5.1702e-09	-1.21079	-1.34996	3.86446e-06	-1.52852	-1.3267
58711398	chr8:58711398:A:C	1.37789e-08	-3.2746e-10	-1.58052	1.37784e-05	-3.2746e-10	-1.58394
58711426	chr8:58711426:T:C	2.90334e-09	-1.8133	-1.3245	3.18188e-06	-1.78452	-1.26505
58712063	chr8:58712063:T:C	1.37453e-08	-3.2746e-10	-1.58296	1.37914e-05	-3.2746e-10	-1.58299
58712172	chr8:58712172:C:T	1.37118e-08	-3.2746e-10	-1.5854	1.37604e-05	-3.2746e-10	-1.58524
58712211	chr8:58712211:G:A	1.37961e-08	-3.2746e-10	-1.57928	1.38551e-05	-3.2746e-10	-1.57839
58712610	chr8:58712610:A:G	1.37496e-08	-3.2746e-10	-1.58265	1.37969e-05	-3.2746e-10	-1.5826
58713207	chr8:58713207:T:A	1.39269e-08	-3.2746e-10	-1.56983	1.39984e-05	-3.2746e-10	-1.5681
58713289	chr8:58713289:A:G	1.37894e-08	-3.2746e-10	-1.57976	1.38463e-05	-3.2746e-10	-1.57902
58713315	chr8:58713315:A:G	1.37861e-08	-3.2746e-10	-1.58	1.38425e-05	-3.2746e-10	-1.5793
58713563	chr8:58713563:A:C	1.26622e-07	-3.2746e-10	0.637547	0.000132216	-3.2746e-10	0.677401
58713611	chr8:58713611:A:T	1.85463e-08	-3.2746e-10	-1.28339	1.87669e-05	-3.2746e-10	-1.27495
58713741	chr8:58713741:C:T	1.39212e-08	-3.2746e-10	-1.57024	1.39719e-05	-3.2746e-10	-1.56999
58713880	chr8:58713880:T:G	1.39293e-08	-3.2746e-10	-1.56967	1.39795e-05	-3.2746e-10	-1.56945
58713992	chr8:58713992:ACAT:A	1.6939e-08	-3.2746e-10	-1.37404	1.77445e-05	-3.2746e-10	-1.33097
58714111	chr8:58714111:A:G	3.13227e-09	-1.65591	-1.40599	4.6807e-06	-1.29724	-1.36636
58714135	chr8:58714135:T:A	1.74635e-08	-3.2746e-10	-1.34354	1.84169e-05	-3.2746e-10	-1.29377
58714213	chr8:58714213:A:G	1.39417e-08	-3.2746e-10	-1.56877	1.40135e-05	-3.2746e-10	-1.56702
58714491	chr8:58714491:T:G	1.62423e-08	-3.2746e-10	-1.41604	1.68983e-05	-3.2746e-10	-1.37982
58714539	chr8:58714539:C:T	1.87581e-08	-3.2746e-10	-1.27203	1.99599e-05	-3.2746e-10	-1.21331
58714839	chr8:58714839:G:A	1.39402e-08	-3.2746e-10	-1.56888	1.39839e-05	-3.2746e-10	-1.56913
58714954	chr8:58714954:T:C	1.56832e-08	-3.2746e-10	-1.45107	1.61843e-05	-3.2746e-10	-1.423
58714957	chr8:58714957:A:G	1.93178e-08	-1.24263	-1.06538e-09	1.45695e-05	-1.52811	-1.06538e-09
58715068	chr8:58715068:G:A	1.52051e-08	-3.2746e-10	-1.48203	1.49802e-05	-3.2746e-10	-1.50031
58715090	chr8:58715090:A:G	1.56654e-08	-3.2746e-10	-1.4522	1.62002e-05	-3.2746e-10	-1.42201
58715324	chr8:58715324:G:A	1.37555e-08	-3.2746e-10	-1.58222	1.37961e-05	-3.2746e-10	-1.58266
58715683	chr8:58715683:AGAAAGTGAGGCCTTGGAGGTAGACTGTAGACGG:A	1.38019e-08	-3.2746e-10	-1.57886	1.38524e-05	-3.2746e-10	-1.57858
58715745	chr8:58715745:T:C	1.87438e-08	-3.2746e-10	-1.27279	2.02075e-05	-3.2746e-10	-1.20099
58716046	chr8:58716046:G:A	1.58781e-08	-3.2746e-10	-1.43872	1.64414e-05	-3.2746e-10	-1.40724
58716316	chr8:58716316:A:G	1.7049e-08	-3.2746e-10	-1.36757	1.78325e-05	-3.2746e-10	-1.32602
58716334	chr8:58716334:T:C	1.6122e-08	-3.2746e-10	-1.42348	1.68222e-05	-3.2746e-10	-1.38434
58716403	chr8:58716403:G:A	7.08946e-09	-1.19605	-1.049	5.57608e-06	-1.49413	-0.994418
58716443	chr8:58716443:G:A	1.53623e-08	-3.2746e-10	-1.47174	1.58369e-05	-3.2746e-10	-1.4447
58716840	chr8:58716840:A:G	9.36337e-09	-0.728283	-1.23857	1.12097e-05	-0.509157	-1.2811
58717160	chr8:58717160:A:G	1.42189e-08	-3.2746e-10	-1.54909	1.4479e-05	-3.2746e-10	-1.53434
58717317	chr8:58717317:C:T	1.80022e-08	-3.2746e-10	-1.31317	1.91118e-05	-3.2746e-10	-1.25674
58717408	chr8:58717408:ATC:A	1.09288e-08	-1.81225	-1.06538e-09	1.12329e-05	-1.78819	-1.06538e-09
58717607	chr8:58717607:A:G	2.37273e-09	-1.76614	-1.57348	2.94057e-06	-1.55197	-1.57647
58717668	chr8:58717668:C:A	3.50665e-09	-1.37112	-1.57788	2.72821e-06	-1.63717	-1.56622
58717755	chr8:58717755:A:C	1.37653e-08	-3.2746e-10	-1.58151	1.38104e-05	-3.2746e-10	-1.58162
58717871	chr8:58717871:A:T	1.38019e-08	-3.2746e-10	-1.57886	1.38524e-05	-3.2746e-10	-1.57858
58717957	chr8:58717957:G:A	1.58697e-08	-3.2746e-10	-1.43925	1.64182e-05	-3.2746e-10	-1.40865
58718454	chr8:58718454:G:A	2.48111e-09	-1.80172	-1.49323	3.06584e-06	-1.62096	-1.46575
58718483	chr8:58718483:G:A	1.38019e-08	-3.2746e-10	-1.57886	1.38524e-05	-3.2746e-10	-1.57858
58718840	chr8:58718840:G:A	2.42766e-09	-1.75464	-1.5621	2.71446e-06	-1.6566	-1.55185
58718984	chr8:58718984:G:T	1.81341e-08	-3.2746e-10	-1.30587	1.92754e-05	-3.2746e-10	-1.24821
58719098	chr8:58719098:T:C	1.72726e-08	-3.2746e-10	-1.35454	1.83063e-05	-3.2746e-10	-1.2998
58719276	chr8:58719276:C:A	1.99608e-08	-1.20989	-1.06538e-09	1.49173e-05	-1.50452	-1.06538e-09
58719486	chr8:58719486:A:G	1.60238e-08	-3.2746e-10	-1.42958	1.67336e-05	-3.2746e-10	-1.38962
58719488	chr8:58719488:A:C	2.37233e-09	-1.79208	-1.5477	2.81582e-06	-1.61823	-1.55356
58719576	chr8:58719576:C:T	4.08859e-08	-3.2746e-10	-0.492873	4.08056e-05	-3.2746e-10	-0.498219
58719682	chr8:58719682:C:G	2.39264e-09	-1.75731	-1.57395	2.66778e-06	-1.65931	-1.56648
58719933	chr8:58719933:C:A	1.45625e-08	-3.2746e-10	-1.52521	1.49099e-05	-3.2746e-10	-1.50502
58720217	chr8:58720217:G:C	1.60187e-08	-3.2746e-10	-1.4299	1.6033e-05	-3.2746e-10	-1.43239
58720379	chr8:58720379:T:C	1.37612e-08	-3.2746e-10	-1.5818	1.38132e-05	-3.2746e-10	-1.58141
58720911	chr8:58720911:T:C	2.74135e-09	-1.61028	-1.58493	3.16829e-06	-1.46829	-1.58556
58721479	chr8:58721479:G:A	1.28535e-08	-1.65004	-1.06538e-09	1.12888e-05	-1.78323	-1.06538e-09
58721573	chr8:58721573:A:G	4.61288e-08	-0.372221	-1.06538e-09	5.66434e-05	-0.170265	-1.06538e-09
58722224	chr8:58722224:G:A	1.69921e-08	-3.2746e-10	-1.37091	1.73279e-05	-3.2746e-10	-1.35472
58722382	chr8:58722382:G:T	1.3969e-08	-3.2746e-10	-1.56682	1.40027e-05	-3.2746e-10	-1.56779
58722700	chr8:58722700:T:C	1.59602e-08	-3.2746e-10	-1.43356	1.62715e-05	-3.2746e-10	-1.41762
58722788	chr8:58722788:A:G	1.67965e-08	-3.2746e-10	-1.38249	1.70106e-05	-3.2746e-10	-1.3732
58722885	chr8:58722885:C:T	1.69729e-08	-3.2746e-10	-1.37204	1.7306e-05	-3.2746e-10	-1.35598
58723139	chr8:58723139:A:G	2.79024e-09	-1.74786	-1.42967	3.51474e-06	-1.51231	-1.43777
58723347	chr8:58723347:T:A	2.81271e-09	-1.7424	-1.42711	3.56398e-06	-1.50082	-1.43534
58723470	chr8:58723470:G:A	1.39558e-08	-3.2746e-10	-1.56776	1.39898e-05	-3.2746e-10	-1.56871
58723599	chr8:58723599:C:T	2.75951e-09	-1.76178	-1.42683	3.41884e-06	-1.54266	-1.43508
58723850	chr8:58723850:G:C	3.26933e-09	-1.75144	-1.26763	3.91445e-06	-1.52573	-1.31664
58723967	chr8:58723967:G:T	2.08366e-08	-3.2746e-10	-1.16695	2.01843e-05	-3.2746e-10	-1.20214
58724141	chr8:58724141:C:T	1.82279e-08	-3.2746e-10	-1.3007	1.92726e-05	-3.2746e-10	-1.24836
58724324	chr8:58724324:A:G	3.33968e-09	-1.75792	-1.23986	3.95319e-06	-1.539	-1.29351
58725501	chr8:58725501:T:A	2.43197e-09	-1.8051	-1.50985	2.48066e-06	-1.78689	-1.51162
58725966	chr8:58725966:C:T	8.48636e-09	-0.689161	-1.37604	3.83301e-06	-1.51001	-1.35338
58726212	chr8:58726212:A:G	1.41127e-08	-3.2746e-10	-1.55658	1.43486e-05	-3.2746e-10	-1.54338
58726409	chr8:58726409:G:A	3.14944e-09	-1.66515	-1.39129	3.3375e-06	-1.63509	-1.36673
58726420	chr8:58726420:C:T	2.91998e-09	-1.63354	-1.49854	2.49888e-06	-1.79526	-1.49594
58726941	chr8:58726941:A:C	1.37734e-08	-3.2746e-10	-1.58092	1.39462e-05	-3.2746e-10	-1.57183
58726958	chr8:58726958:G:A	2.07142e-08	-1.17284	-1.06538e-09	1.53824e-05	-1.47382	-1.06538e-09
58727496	chr8:58727496:C:A	2.24196e-09	-1.81081	-1.5855	2.43426e-06	-1.73184	-1.58556
58727849	chr8:58727849:C:T	2.14747e-08	-1.13678	-1.06538e-09	1.58368e-05	-1.4447	-1.06538e-09
58728832	chr8:58728832:C:T	1.61649e-08	-3.2746e-10	-1.42082	1.65751e-05	-3.2746e-10	-1.39914
58729073	chr8:58729073:C:T	2.93038e-09	-1.64938	-1.47915	2.53726e-06	-1.80082	-1.47514
58729120	chr8:58729120:A:G	5.00528e-08	-3.2746e-10	-0.290581	5.25247e-05	-3.2746e-10	-0.245756
58729127	chr8:58729127:A:G	2.70848e-09	-1.62574	-1.58153	2.3037e-06	-1.78869	-1.58383
58729129	chr8:58729129:A:C	2.82658e-09	-1.65977	-1.50482	2.41403e-06	-1.80056	-1.52519
58729573	chr8:58729573:C:G	1.97341e-08	-3.2746e-10	-1.22131	1.93345e-05	-3.2746e-10	-1.24515
58730513	chr8:58730513:A:G	1.6191e-08	-1.4192	-1.06538e-09	1.84536e-05	-1.29178	-1.06538e-09
58730560	chr8:58730560:A:G	3.60459e-09	-1.44035	-1.4811	2.73671e-06	-1.69671	-1.50357
58730853	chr8:58730853:T:A	5.75523e-09	-1.76664	-0.686909	5.87276e-06	-1.81345	-0.623269
58731543	chr8:58731543:T:C	1.96823e-08	-0.919169	-0.304772	2.09512e-05	-0.978191	-0.186651
58731692	chr8:58731692:A:G	3.83487e-08	-3.2746e-10	-0.556939	3.90654e-05	-3.2746e-10	-0.541801
58731772	chr8:58731772:T:C	1.46264e-08	-3.2746e-10	-1.52083	1.42552e-05	-3.2746e-10	-1.54992
58731785	chr8:58731785:C:A	2.01049e-08	-0.901094	-0.301601	2.13975e-05	-0.960625	-0.183139
58731798	chr8:58731798:A:G	2.80612e-09	-1.62929	-1.54257	2.36276e-06	-1.79014	-1.55707
58731811	chr8:58731811:C:T	1.13992e-08	-1.77011	-1.06538e-09	1.21536e-05	-1.70942	-1.06538e-09
58731813	chr8:58731813:C:T	2.25279e-09	-1.80675	-1.58474	2.54455e-06	-1.68912	-1.58397
58731875	chr8:58731875:G:A	2.88094e-09	-1.63438	-1.51116	2.42055e-06	-1.79219	-1.53086
58731941	chr8:58731941:C:T	2.92454e-09	-1.62293	-1.50759	2.43789e-06	-1.78766	-1.52824
58732252	chr8:58732252:T:A	1.4115e-08	-3.2746e-10	-1.55642	1.43517e-05	-3.2746e-10	-1.54317
58732715	chr8:58732715:G:A	2.82283e-09	-1.62865	-1.53727	2.37292e-06	-1.78985	-1.55307
58732778	chr8:58732778:T:C	1.48058e-08	-3.2746e-10	-1.50864	1.50084e-05	-3.2746e-10	-1.49843
58733373	chr8:58733373:C:T	1.83846e-08	-3.2746e-10	-1.29215	1.90216e-05	-3.2746e-10	-1.26147
58733580	chr8:58733580:T:C	4.7746e-08	-3.2746e-10	-0.337763	4.91465e-05	-3.2746e-10	-0.312234
58733659	chr8:58733659:G:A	2.28585e-09	-1.8133	-1.56362	2.44105e-06	-1.75246	-1.56215
58733746	chr8:58733746:C:G	9.83916e-08	0.385297	-1.06538e-09	6.36286e-05	-0.0539763	-1.06538e-09
58733873	chr8:58733873:A:G	2.48057e-09	-1.81392	-1.48125	2.74656e-06	-1.73407	-1.46262
58733900	chr8:58733900:T:A	1.13001e-08	-1.77885	-1.06538e-09	1.18011e-05	-1.73884	-1.06538e-09
58733925	chr8:58733925:A:G	1.76177e-08	-1.33475	-1.06538e-09	1.87202e-05	-1.27744	-1.06538e-09
58733931	chr8:58733931:G:A	1.9687e-08	-3.2746e-10	-1.2237	1.8764e-05	-3.2746e-10	-1.2751
58733958	chr8:58733958:C:T	2.78498e-09	-1.61382	-1.5656	3.1943e-06	-1.47478	-1.5709
58733962	chr8:58733962:C:T	1.41127e-08	-3.2746e-10	-1.55658	1.43486e-05	-3.2746e-10	-1.54338
58734153	chr8:58734153:A:C	1.43432e-08	-3.2746e-10	-1.54038	1.44388e-05	-3.2746e-10	-1.53712
58734460	chr8:58734460:G:A	2.77705e-09	-1.60449	-1.57778	2.334e-06	-1.78017	-1.57928
58734494	chr8:58734494:G:A	3.41751e-08	-0.672162	-1.06538e-09	2.27788e-05	-1.08121	-1.06538e-09
58734600	chr8:58734600:C:T	1.92568e-08	-0.934443	-0.311353	2.05083e-05	-0.992626	-0.193583
58734621	chr8:58734621:G:A	1.38083e-08	-3.2746e-10	-1.57839	1.38623e-05	-3.2746e-10	-1.57787
58734647	chr8:58734647:C:A	2.75306e-09	-1.61818	-1.57276	2.33164e-06	-1.78571	-1.57476
58734902	chr8:58734902:G:A	1.84902e-08	-3.2746e-10	-1.28642	1.91328e-05	-3.2746e-10	-1.25564
58735318	chr8:58735318:T:A	1.41128e-08	-3.2746e-10	-1.55658	1.43486e-05	-3.2746e-10	-1.54339
58735419	chr8:58735419:T:A	1.1725e-08	-1.74193	-1.06538e-09	1.0933e-05	-1.81525	-1.06538e-09
58735923	chr8:58735923:C:T	1.41153e-08	-3.2746e-10	-1.5564	1.43521e-05	-3.2746e-10	-1.54315
58736228	chr8:58736228:G:A	1.5799e-08	-3.2746e-10	-1.44371	1.51753e-05	-3.2746e-10	-1.48737
58736469	chr8:58736469:A:C	1.40985e-08	-3.2746e-10	-1.55759	1.43313e-05	-3.2746e-10	-1.5446
58736513	chr8:58736513:T:C	2.83003e-09	-1.57876	-1.58461	2.34593e-06	-1.76928	-1.58508
58736641	chr8:58736641:C:T	7.29644e-09	-1.74913	-0.467147	7.29666e-06	-1.80894	-0.410687
58736850	chr8:58736850:G:A	2.39961e-09	-1.81347	-1.51488	2.56365e-06	-1.75281	-1.51279
58736879	chr8:58736879:G:A	2.27489e-09	-1.80705	-1.57468	2.49721e-06	-1.71621	-1.57565
58737089	chr8:58737089:T:C	1.59038e-08	-3.2746e-10	-1.4371	1.51752e-05	-3.2746e-10	-1.48738
58737110	chr8:58737110:A:G	1.38634e-08	-3.2746e-10	-1.57441	1.38349e-05	-3.2746e-10	-1.57985
58737688	chr8:58737688:C:T	2.70003e-09	-1.62507	-1.58533	2.30014e-06	-1.78858	-1.58549
58737968	chr8:58737968:T:A	1.61199e-08	-3.2746e-10	-1.4236	1.64427e-05	-3.2746e-10	-1.40716
58738435	chr8:58738435:C:T	2.8276e-09	-1.60583	-1.5584	3.25263e-06	-1.46273	-1.56485
58738652	chr8:58738652:A:G	4.58313e-08	-3.2746e-10	-0.378691	5.20995e-05	-3.2746e-10	-0.253884
58739256	chr8:58739256:AT:A	1.26216e-08	-1.66825	-1.06538e-09	1.7556e-05	-1.34164	-1.06538e-09
58739482	chr8:58739482:G:T	1.39963e-08	-3.2746e-10	-1.56487	1.42374e-05	-3.2746e-10	-1.55117
58739559	chr8:58739559:G:A	1.39949e-08	-3.2746e-10	-1.56497	1.42358e-05	-3.2746e-10	-1.55128
58740537	chr8:58740537:C:A	1.39419e-08	-3.2746e-10	-1.56876	1.41583e-05	-3.2746e-10	-1.55674
58740582	chr8:58740582:G:A	2.36812e-08	-1.01166	-0.0273137	2.46794e-05	-1.0783	0.0772342
58740749	chr8:58740749:G:T	1.99287e-08	-1.2115	-1.06538e-09	1.49061e-05	-1.50527	-1.06538e-09
58741043	chr8:58741043:G:C	1.51964e-08	-3.2746e-10	-1.4826	1.54491e-05	-3.2746e-10	-1.46949
58741059	chr8:58741059:G:A	4.20586e-08	-3.2746e-10	-0.464595	4.25364e-05	-3.2746e-10	-0.456679
58741225	chr8:58741225:G:A	1.39026e-08	-3.2746e-10	-1.57158	1.40834e-05	-3.2746e-10	-1.56204
58741987	chr8:58741987:G:A	1.553e-08	-3.2746e-10	-1.46089	1.58084e-05	-3.2746e-10	-1.4465
58742269	chr8:58742269:G:A	2.29357e-09	-1.78801	-1.58554	2.25054e-06	-1.81031	-1.58556
58742477	chr8:58742477:A:G	1.42964e-08	-3.2746e-10	-1.54365	1.43255e-05	-3.2746e-10	-1.545
58742778	chr8:58742778:C:T	1.59446e-08	-3.2746e-10	-1.43454	1.52018e-05	-3.2746e-10	-1.48562
58742878	chr8:58742878:G:A	1.47131e-08	-3.2746e-10	-1.51492	1.48702e-05	-3.2746e-10	-1.50768
58743729	chr8:58743729:T:C	1.13458e-08	-1.77481	-1.06538e-09	1.38875e-05	-1.57605	-1.06538e-09
58743875	chr8:58743875:G:A	1.50573e-08	-3.2746e-10	-1.49179	1.52939e-05	-3.2746e-10	-1.47958
58743927	chr8:58743927:T:TTC	1.372e-08	-3.2746e-10	-1.5848	1.3777e-05	-3.2746e-10	-1.58404
58744032	chr8:58744032:G:A	1.11763e-08	-1.50645	-0.283416	9.97407e-06	-1.68336	-0.223688
58744317	chr8:58744317:T:C	1.53351e-08	-3.2746e-10	-1.47352	1.4731e-05	-3.2746e-10	-1.51709
58744659	chr8:58744659:T:C	1.41191e-08	-3.2746e-10	-1.55613	1.43567e-05	-3.2746e-10	-1.54283
58744860	chr8:58744860:T:C	1.53622e-08	-3.2746e-10	-1.47175	1.47571e-05	-3.2746e-10	-1.51531
58745377	chr8:58745377:A:G	2.45935e-08	-0.974649	-0.026527	2.56421e-05	-1.04107	0.0782688
58745395	chr8:58745395:C:A	5.00768e-08	-0.996556	0.706455	4.53044e-05	-1.06503	0.671394
58745613	chr8:58745613:T:A	1.4024e-08	-3.2746e-10	-1.56289	1.41476e-05	-3.2746e-10	-1.55749
58745749	chr8:58745749:A:G	4.04048e-08	-3.2746e-10	-0.504711	3.92614e-05	-3.2746e-10	-0.536798
58746548	chr8:58746548:T:TGCA	4.34193e-08	-0.956871	0.524115	3.96957e-05	-1.0271	0.501305
58746565	chr8:58746565:T:C	2.25555e-09	-1.81448	-1.57578	2.2791e-06	-1.80576	-1.5775
58746568	chr8:58746568:T:C	5.79759e-09	-1.74447	-0.701751	5.74794e-06	-1.8071	-0.651101
58746592	chr8:58746592:A:G	1.13774e-08	-1.77203	-1.06538e-09	1.39774e-05	-1.5696	-1.06538e-09
58747059	chr8:58747059:C:A	2.02228e-08	-0.962772	-0.234075	2.09438e-05	-1.03022	-0.134976
58747167	chr8:58747167:G:A	1.37392e-08	-3.2746e-10	-1.5834	1.38501e-05	-3.2746e-10	-1.57875
58747183	chr8:58747183:T:C	2.26937e-08	-0.942663	-0.13891	2.35678e-05	-1.01094	-0.0362173
58747191	chr8:58747191:C:T	1.50437e-08	-3.2746e-10	-1.4927	1.48231e-05	-3.2746e-10	-1.51085
58747490	chr8:58747490:C:T	3.71522e-07	-3.2746e-10	1.71395	0.000322297	-3.2746e-10	1.56843
58747623	chr8:58747623:G:C	1.83536e-08	-3.2746e-10	-1.29383	1.80249e-05	-3.2746e-10	-1.31529
58747717	chr8:58747717:G:A	4.41071e-08	-0.944006	0.526969	4.02971e-05	-1.01473	0.503969
58747762	chr8:58747762:T:A	3.21841e-09	-1.67461	-1.36016	3.39124e-06	-1.64613	-1.33972
58747972	chr8:58747972:T:C	1.38601e-08	-3.2746e-10	-1.57464	1.39569e-05	-3.2746e-10	-1.57107
58748343	chr8:58748343:C:T	2.68555e-09	-1.80598	-1.4098	2.92686e-06	-1.71779	-1.41532
58748354	chr8:58748354:T:C	2.38298e-08	-0.856697	-0.176026	2.47912e-05	-0.92849	-0.068062
58748430	chr8:58748430:G:A	1.83536e-08	-3.2746e-10	-1.29383	1.80249e-05	-3.2746e-10	-1.31529
58748529	chr8:58748529:T:C	2.78074e-08	-0.881559	0.00320376	2.94842e-05	-0.952434	0.12925
58748628	chr8:58748628:A:G	2.2817e-08	-0.885966	-0.190188	2.3807e-05	-0.956777	-0.0802807
58748650	chr8:58748650:C:T	1.45778e-08	-3.2746e-10	-1.52416	1.49551e-05	-3.2746e-10	-1.50198
58749029	chr8:58749029:C:T	1.11758e-08	-0.994093	-0.795815	9.90563e-06	-1.06274	-0.851196
58749084	chr8:58749084:G:A	3.17503e-09	-1.67273	-1.37561	3.33702e-06	-1.64478	-1.35718
58749127	chr8:58749127:C:T	3.15214e-08	-0.861432	0.10844	3.34679e-05	-0.933555	0.237102
58749248	chr8:58749248:T:C	2.74259e-08	-0.898127	0.0059576	2.91025e-05	-0.96838	0.132164
58749502	chr8:58749502:A:C	2.91345e-08	-0.83494	0.00320376	3.08292e-05	-0.907827	0.12925
58749588	chr8:58749588:A:G	1.38892e-08	-3.2746e-10	-1.57255	1.40616e-05	-3.2746e-10	-1.56359
58750024	chr8:58750024:G:A	2.9771e-08	-0.813329	0.00320376	3.14872e-05	-0.88671	0.12925
58750459	chr8:58750459:C:T	2.39309e-09	-1.81239	-1.51868	2.57612e-06	-1.74501	-1.51575
58750496	chr8:58750496:T:A	5.89764e-09	-1.45886	-0.970242	6.24026e-06	-1.50176	-0.874259
58750730	chr8:58750730:C:A	2.73303e-09	-1.61377	-1.58448	3.18364e-06	-1.46356	-1.58545
58750735	chr8:58750735:T:C	3.26051e-08	-0.80981	0.0906211	3.46112e-05	-0.884438	0.221574
58750736	chr8:58750736:G:A	3.21558e-08	-0.831909	0.0988415	3.41486e-05	-0.906264	0.229946
58750803	chr8:58750803:T:C	3.3837e-08	-0.830242	0.148137	3.59129e-05	-0.904016	0.278073
58751168	chr8:58751168:T:G	1.37992e-08	-3.2746e-10	-1.57905	1.38739e-05	-3.2746e-10	-1.57703
58751185	chr8:58751185:A:G	8.88849e-09	-0.742817	-1.27609	8.31763e-06	-0.824077	-1.26459
58751196	chr8:58751196:G:C	1.57753e-08	-3.2746e-10	-1.44521	1.56329e-05	-3.2746e-10	-1.45766
58751402	chr8:58751402:T:C	1.14481e-08	-1.76584	-1.06538e-09	1.41768e-05	-1.55543	-1.06538e-09
58751440	chr8:58751440:G:T	1.45354e-08	-3.2746e-10	-1.52707	1.48879e-05	-3.2746e-10	-1.50649
58751461	chr8:58751461:C:T	3.32094e-08	-0.791447	0.0906211	3.52483e-05	-0.866195	0.221574
58751899	chr8:58751899:A:C	2.80373e-08	-0.768692	-0.10143	2.94007e-05	-0.844738	0.018718
58752012	chr8:58752012:C:T	1.14519e-08	-1.7655	-1.06538e-09	1.419e-05	-1.5545	-1.06538e-09
58752529	chr8:58752529:C:T	8.97824e-09	-0.709493	-1.29936	8.35303e-06	-0.793178	-1.29124
58752901	chr8:58752901:C:T	2.07988e-08	-3.2746e-10	-1.16876	2.05275e-05	-3.2746e-10	-1.18527
58752963	chr8:58752963:A:G	8.12456e-09	-0.766244	-1.34252	7.57287e-06	-0.847519	-1.33495
58753030	chr8:58753030:A:G	8.51089e-09	-0.717294	-1.34502	7.917e-06	-0.800462	-1.33757
58753259	chr8:58753259:G:A	1.43765e-08	-3.2746e-10	-1.53806	1.45822e-05	-3.2746e-10	-1.52724
58753508	chr8:58753508:T:C	3.41261e-08	-0.79533	0.121733	3.61339e-05	-0.870321	0.250513
58753715	chr8:58753715:C:A	2.26308e-08	-1.08435	-1.06538e-09	1.6363e-05	-1.41202	-1.06538e-09
58753868	chr8:58753868:G:A	1.83453e-08	-3.2746e-10	-1.29428	1.80164e-05	-3.2746e-10	-1.31576
58754226	chr8:58754226:A:G	1.4263e-08	-3.2746e-10	-1.54599	1.42416e-05	-3.2746e-10	-1.55088
58754395	chr8:58754395:A:T	3.37675e-08	-0.774781	0.0906211	3.57959e-05	-0.850781	0.221574
58754854	chr8:58754854:A:G	3.39407e-08	-0.769665	0.0906211	3.59652e-05	-0.846063	0.221574
58755543	chr8:58755543:C:T	1.67889e-08	-3.2746e-10	-1.38294	1.61607e-05	-3.2746e-10	-1.42446
58755587	chr8:58755587:T:C	1.52588e-08	-0.81351	-0.664991	1.39556e-05	-0.892193	-0.678969
58755598	chr8:58755598:T:C	1.81147e-08	-0.751073	-0.55586	1.65508e-05	-0.831871	-0.568735
58755878	chr8:58755878:T:C	1.29039e-08	-1.64613	-1.06538e-09	1.77864e-05	-1.32861	-1.06538e-09
58756074	chr8:58756074:G:A	2.62367e-08	-0.839469	-0.0970319	2.76232e-05	-0.908384	0.0199987
58756220	chr8:58756220:T:C	2.8358e-08	-0.911745	0.0529966	3.00927e-05	-0.97726	0.174501
58756221	chr8:58756221:A:G	2.83368e-08	-0.909148	0.0496511	3.00566e-05	-0.974809	0.17085
58756222	chr8:58756222:C:T	2.27489e-07	-3.2746e-10	1.22344	0.000236329	-3.2746e-10	1.25818
58756566	chr8:58756566:T:C	5.15388e-09	-0.97926	-1.58465	4.80836e-06	-1.05132	-1.58537
58756882	chr8:58756882:C:G	1.47073e-08	-3.2746e-10	-1.51531	1.49255e-05	-3.2746e-10	-1.50397
58756971	chr8:58756971:T:C	2.14532e-08	-3.2746e-10	-1.13778	2.14226e-05	-3.2746e-10	-1.14259
58757498	chr8:58757498:G:C	1.82164e-08	-0.903093	-0.398245	1.88603e-05	-0.970991	-0.298987
58757624	chr8:58757624:C:T	1.8414e-08	-3.2746e-10	-1.29055	1.83437e-05	-3.2746e-10	-1.29775
58757932	chr8:58757932:A:G	1.25186e-08	-1.67644	-1.06538e-09	1.68231e-05	-1.38429	-1.06538e-09
58758081	chr8:58758081:A:G	4.95193e-08	-3.2746e-10	-0.301296	5.84449e-05	-3.2746e-10	-0.138955
58758272	chr8:58758272:T:C	2.25828e-08	-0.865671	-0.220798	2.36002e-05	-0.934413	-0.111373
58758319	chr8:58758319:C:T	1.44743e-08	-3.2746e-10	-1.53129	1.46796e-05	-3.2746e-10	-1.52058
58758572	chr8:58758572:TG:T	2.23331e-09	-1.81487	-1.5853	2.26952e-06	-1.80197	-1.5855
58758941	chr8:58758941:T:A	2.27131e-08	-1.08072	-1.06538e-09	1.64494e-05	-1.40675	-1.06538e-09
58759096	chr8:58759096:T:A	1.67022e-08	-3.2746e-10	-1.38812	1.74481e-05	-3.2746e-10	-1.34781
58759722	chr8:58759722:G:GC	2.23333e-09	-1.81492	-1.58524	2.25212e-06	-1.80968	-1.58548
58760101	chr8:58760101:G:A	1.63576e-08	-3.2746e-10	-1.40897	1.68329e-05	-3.2746e-10	-1.3837
58760566	chr8:58760566:T:G	2.61966e-09	-1.66095	-1.57967	2.33604e-06	-1.77515	-1.58343
58760868	chr8:58760868:G:C	2.08062e-08	-1.16841	-1.06538e-09	1.63432e-05	-1.41323	-1.06538e-09
58760873	chr8:58760873:T:C	6.56654e-09	-0.822477	-1.49919	6.12445e-06	-0.894555	-1.5002
58760884	chr8:58760884:G:T	2.24426e-08	-1.0927	-1.06538e-09	1.63127e-05	-1.4151	-1.06538e-09
58761092	chr8:58761092:A:G	1.50662e-08	-3.2746e-10	-1.49121	1.44526e-05	-3.2746e-10	-1.53616
58761291	chr8:58761291:A:C	2.69988e-09	-1.81299	-1.39746	2.9065e-06	-1.75083	-1.38926
58761370	chr8:58761370:G:A	6.91224e-09	-0.812592	-1.45777	6.19368e-06	-0.901495	-1.48202
58761478	chr8:58761478:T:C	5.89193e-09	-0.97613	-1.45394	5.5427e-06	-1.03866	-1.4559
58762203	chr8:58762203:G:A	1.37697e-08	-3.2746e-10	-1.58119	1.38383e-05	-3.2746e-10	-1.5796
58762463	chr8:58762463:T:C	1.50884e-08	-3.2746e-10	-1.48973	1.50957e-05	-3.2746e-10	-1.49263
58762567	chr8:58762567:T:C	1.49515e-08	-3.2746e-10	-1.49885	1.5218e-05	-3.2746e-10	-1.48456
58762655	chr8:58762655:T:C	2.71632e-09	-1.69392	-1.51047	2.53836e-06	-1.7851	-1.49042
58763654	chr8:58763654:C:T	2.25761e-09	-1.80718	-1.58217	2.30074e-06	-1.79215	-1.58166
58763784	chr8:58763784:A:G	3.19087e-09	-1.50665	-1.53671	3.16102e-06	-1.52788	-1.52826
58763842	chr8:58763842:G:A	1.37925e-08	-0.0209735	-1.55856	7.89903e-06	-0.585577	-1.55472
58764475	chr8:58764475:C:T	1.39702e-08	-3.2746e-10	-1.56673	1.40623e-05	-3.2746e-10	-1.56354
58764507	chr8:58764507:C:T	1.38667e-08	-3.2746e-10	-1.57417	1.38207e-05	-3.2746e-10	-1.58087
58764531	chr8:58764531:G:A	1.39577e-08	-3.2746e-10	-1.56763	1.40503e-05	-3.2746e-10	-1.5644
58764551	chr8:58764551:G:A	1.89408e-08	-3.2746e-10	-1.26234	1.95215e-05	-3.2746e-10	-1.23552
58764758	chr8:58764758:A:G	3.68819e-09	-1.48858	-1.40994	4.22772e-06	-1.37565	-1.38973
58764889	chr8:58764889:A:C	3.53261e-09	-1.49045	-1.45118	4.00506e-06	-1.38329	-1.43619
58764938	chr8:58764938:C:A	1.37326e-08	-3.2746e-10	-1.58388	1.37826e-05	-3.2746e-10	-1.58363
58765036	chr8:58765036:T:C	1.91566e-08	-3.2746e-10	-1.25101	1.97387e-05	-3.2746e-10	-1.22446
58765040	chr8:58765040:C:T	1.38303e-08	-3.2746e-10	-1.5768	1.39006e-05	-3.2746e-10	-1.57511
58765384	chr8:58765384:G:A	1.68038e-08	-3.2746e-10	-1.38206	1.69428e-05	-3.2746e-10	-1.3772
58765418	chr8:58765418:T:C	2.90869e-09	-1.76805	-1.36791	3.02513e-06	-1.7306	-1.36949
58766167	chr8:58766167:T:C	2.84252e-08	-3.2746e-10	-0.856382	2.86291e-05	-3.2746e-10	-0.852617
58766723	chr8:58766723:C:T	3.28174e-09	-1.50129	-1.514	3.82273e-06	-1.3546	-1.51147
58766799	chr8:58766799:A:C	2.11854e-08	-1.15035	-1.06538e-09	3.17334e-05	-0.74967	-1.06538e-09
58766816	chr8:58766816:A:G	1.63857e-08	-3.2746e-10	-1.40725	1.65161e-05	-3.2746e-10	-1.4027
58767410	chr8:58767410:C:A	1.37592e-08	-3.2746e-10	-1.58195	1.38145e-05	-3.2746e-10	-1.58132
58767419	chr8:58767419:A:G	2.21559e-08	-1.10555	-1.06538e-09	3.35636e-05	-0.693597	-1.06538e-09
58767450	chr8:58767450:A:C	2.54226e-09	-1.6855	-1.5851	2.59173e-06	-1.67057	-1.58415
58767489	chr8:58767489:T:G	1.40854e-08	0.0114915	-1.57001	8.06524e-06	-0.55452	-1.56496
58767574	chr8:58767574:G:A	2.24599e-08	-3.2746e-10	-1.09193	2.34299e-05	-3.2746e-10	-1.05303
58768114	chr8:58768114:C:T	2.26428e-09	-1.81321	-1.57319	2.27538e-06	-1.81408	-1.57081
58768209	chr8:58768209:A:G	1.4849e-08	-3.2746e-10	-1.50573	1.51036e-05	-3.2746e-10	-1.4921
58768293	chr8:58768293:A:C	1.60875e-08	-1.42561	-1.06538e-09	2.18866e-05	-1.12117	-1.06538e-09
58768657	chr8:58768657:T:C	1.94711e-08	-1.23473	-1.06538e-09	2.81285e-05	-0.870257	-1.06538e-09
58768759	chr8:58768759:G:GA	1.41853e-08	-3.2746e-10	-1.55145	1.43753e-05	-3.2746e-10	-1.54153
58768767	chr8:58768767:T:C	3.34607e-09	-1.48231	-1.51356	4.03356e-06	-1.29408	-1.51831
58769173	chr8:58769173:G:A	2.10483e-08	-1.15684	-1.06538e-09	3.1179e-05	-0.767294	-1.06538e-09
58769435	chr8:58769435:G:GT	1.09166e-08	-1.81337	-1.06538e-09	1.09941e-05	-1.80968	-1.06538e-09
58769488	chr8:58769488:C:T	1.11006e-08	-1.79666	-1.06538e-09	1.19114e-05	-1.72954	-1.06538e-09
58769855	chr8:58769855:G:A	3.00198e-09	-1.81024	-1.29414	2.96388e-06	-1.81011	-1.31043
58770112	chr8:58770112:A:G	2.57392e-09	-1.77338	-1.48485	2.62267e-06	-1.81151	-1.43133
58770609	chr8:58770609:G:T	1.40235e-08	-3.2746e-10	-1.56293	1.41475e-05	-3.2746e-10	-1.5575
58770722	chr8:58770722:C:T	1.38264e-08	-3.2746e-10	-1.57708	1.39023e-05	-3.2746e-10	-1.57498
58770782	chr8:58770782:C:T	5.15553e-08	-3.2746e-10	-0.261003	5.7758e-05	-3.2746e-10	-0.150779
58770797	chr8:58770797:G:A	2.32617e-09	-1.78243	-1.57701	2.26198e-06	-1.8107	-1.58009
58770807	chr8:58770807:A:G	1.11543e-08	-1.79183	-1.06538e-09	1.09993e-05	-1.80921	-1.06538e-09
58770842	chr8:58770842:T:A	2.59946e-09	-1.78107	-1.46729	2.64979e-06	-1.79935	-1.43321
58770911	chr8:58770911:C:T	2.32588e-09	-1.77826	-1.5813	2.25787e-06	-1.80905	-1.58357
58771013	chr8:58771013:G:A	1.3719e-08	-3.2746e-10	-1.58488	1.3791e-05	-3.2746e-10	-1.58302
58771127	chr8:58771127:A:G	2.4549e-09	-1.78322	-1.52235	2.37668e-06	-1.81026	-1.53108
58771145	chr8:58771145:T:G	1.60486e-08	-3.2746e-10	-1.42804	1.64292e-05	-3.2746e-10	-1.40798
58771221	chr8:58771221:C:T	1.43201e-08	-3.2746e-10	-1.54199	1.44491e-05	-3.2746e-10	-1.53641
58771409	chr8:58771409:C:T	1.42811e-08	-3.2746e-10	-1.54473	1.44215e-05	-3.2746e-10	-1.53832
58771621	chr8:58771621:A:C	2.32902e-09	-1.77941	-1.5788	2.26264e-06	-1.80915	-1.58136
58771826	chr8:58771826:C:G	2.26016e-09	-1.80515	-1.58308	2.25224e-06	-1.80997	-1.58514
58771877	chr8:58771877:C:T	3.17633e-09	-1.67064	-1.37729	3.12021e-06	-1.75489	-1.31425
58771878	chr8:58771878:C:T	1.55756e-08	-3.2746e-10	-1.45795	1.56153e-05	-3.2746e-10	-1.45879
58771889	chr8:58771889:G:A	1.51371e-08	-3.2746e-10	-1.48651	1.54409e-05	-3.2746e-10	-1.47002
58771897	chr8:58771897:T:C	2.88412e-09	-1.81059	-1.33385	3.01099e-06	-1.81393	-1.29084
58771939	chr8:58771939:C:T	1.50998e-08	-3.2746e-10	-1.48898	1.52936e-05	-3.2746e-10	-1.4796
58772355	chr8:58772355:A:G	1.57591e-08	-3.2746e-10	-1.44624	1.59114e-05	-3.2746e-10	-1.44
58772556	chr8:58772556:G:A	1.38255e-08	-3.2746e-10	-1.57714	1.39e-05	-3.2746e-10	-1.57515
58772626	chr8:58772626:C:A	2.53199e-09	-1.70896	-1.5657	2.33291e-06	-1.78257	-1.57736
58772650	chr8:58772650:G:A	3.92161e-09	-1.62603	-1.21113	4.38648e-06	-1.51199	-1.21653
58772882	chr8:58772882:C:T	2.40423e-09	-1.79446	-1.53197	2.43736e-06	-1.8087	-1.50742
58773064	chr8:58773064:T:G	2.71619e-08	-3.2746e-10	-0.901844	2.68695e-05	-3.2746e-10	-0.916046
58773087	chr8:58773087:A:G	4.97494e-08	-0.296661	-1.06538e-09	2.76927e-05	-0.885869	-1.06538e-09
58773208	chr8:58773208:T:C	3.10625e-09	-1.56312	-1.50712	2.91061e-06	-1.67509	-1.46359
58773311	chr8:58773311:C:T	1.60717e-08	-3.2746e-10	-1.4266	1.59375e-05	-3.2746e-10	-1.43837
58773533	chr8:58773533:T:G	2.78891e-09	-1.61586	-1.56214	2.60194e-06	-1.71167	-1.53912
58773601	chr8:58773601:G:T	2.82823e-09	-1.65164	-1.51237	2.52218e-06	-1.74455	-1.53736
58773750	chr8:58773750:T:C	1.49016e-08	-3.2746e-10	-1.50219	1.55644e-05	-3.2746e-10	-1.46205
58773908	chr8:58773908:A:G	2.82516e-09	-1.60166	-1.56344	2.50244e-06	-1.72217	-1.5676
58773931	chr8:58773931:C:T	1.51554e-08	-3.2746e-10	-1.4853	1.56365e-05	-3.2746e-10	-1.45743
58774114	chr8:58774114:C:G	1.37663e-08	-3.2746e-10	-1.58143	1.39583e-05	-3.2746e-10	-1.57097
58775004	chr8:58775004:G:A	1.3792e-08	-3.2746e-10	-1.57957	1.37635e-05	-3.2746e-10	-1.58502
58775311	chr8:58775311:C:T	3.56185e-09	-1.51671	-1.41667	3.40194e-06	-1.62842	-1.35427
58775730	chr8:58775730:T:A	1.4692e-08	-3.2746e-10	-1.51635	1.53149e-05	-3.2746e-10	-1.47821
58775733	chr8:58775733:C:T	3.24411e-09	-1.51663	-1.51019	3.00231e-06	-1.63317	-1.47448
58775898	chr8:58775898:G:T	6.93421e-08	0.0353939	-1.06538e-09	4.67186e-05	-0.362897	-1.06538e-09
58776134	chr8:58776134:G:C	2.5235e-09	-1.81177	-1.46624	2.49882e-06	-1.79711	-1.49411
58776330	chr8:58776330:G:A	1.15804e-08	-1.75434	-1.06538e-09	1.12744e-05	-1.7845	-1.06538e-09
58776468	chr8:58776468:G:A	2.97027e-08	-3.2746e-10	-0.81242	2.79012e-05	-3.2746e-10	-0.87837
58776554	chr8:58776554:A:G	2.82352e-09	-1.63861	-1.52707	2.55676e-06	-1.74537	-1.52293
58776691	chr8:58776691:A:G	3.4286e-09	-1.56912	-1.40238	3.31273e-06	-1.6734	-1.33587
58776811	chr8:58776811:C:T	1.64303e-08	-3.2746e-10	-1.40453	1.64212e-05	-3.2746e-10	-1.40847
58777685	chr8:58777685:G:A	1.55827e-08	-3.2746e-10	-1.4575	1.57024e-05	-3.2746e-10	-1.45322
58777823	chr8:58777823:A:G	1.2861e-08	-1.64946	-1.06538e-09	1.25812e-05	-1.67483	-1.06538e-09
58777830	chr8:58777830:A:T	1.59961e-08	-3.2746e-10	-1.43132	1.60006e-05	-3.2746e-10	-1.43441
58777978	chr8:58777978:C:A	1.17686e-08	-1.73822	-1.06538e-09	1.31191e-05	-1.63297	-1.06538e-09
58778066	chr8:58778066:C:T	1.19518e-08	-1.72278	-1.06538e-09	1.28035e-05	-1.65732	-1.06538e-09
58778441	chr8:58778441:G:A	1.10441e-08	-1.80176	-1.06538e-09	1.09576e-05	-1.81301	-1.06538e-09
58778542	chr8:58778542:A:C	2.8467e-09	-1.62699	-1.53051	2.6662e-06	-1.72699	-1.49939
58778631	chr8:58778631:C:T	1.42539e-08	-3.2746e-10	-1.54663	1.41126e-05	-3.2746e-10	-1.55997
58779080	chr8:58779080:C:A	3.19811e-09	-1.51923	-1.52187	2.95672e-06	-1.63538	-1.48758
58779245	chr8:58779245:G:A	1.98056e-08	-3.2746e-10	-1.21769	1.98697e-05	-3.2746e-10	-1.21784
58779364	chr8:58779364:C:T	1.41051e-08	-3.2746e-10	-1.55712	1.4004e-05	-3.2746e-10	-1.5677
58779525	chr8:58779525:C:T	2.01617e-08	-3.2746e-10	-1.19987	2.05191e-05	-3.2746e-10	-1.18568
58779565	chr8:58779565:A:G	1.3204e-08	-1.62314	-1.06538e-09	1.8209e-05	-1.30513	-1.06538e-09
58779873	chr8:58779873:G:A	3.95721e-08	-3.2746e-10	-0.525534	4.22493e-05	-3.2746e-10	-0.463453
58779912	chr8:58779912:C:T	1.47221e-08	-3.2746e-10	-1.51431	1.53659e-05	-3.2746e-10	-1.47489
58780112	chr8:58780112:C:G	2.52173e-09	-1.81142	-1.46729	2.49611e-06	-1.79631	-1.49599
58781590	chr8:58781590:C:CA	1.17604e-08	-1.73892	-1.06538e-09	1.30956e-05	-1.63476	-1.06538e-09
58781602	chr8:58781602:T:C	2.02352e-08	-3.2746e-10	-1.19623	2.12987e-05	-3.2746e-10	-1.14839
58781630	chr8:58781630:A:G	1.66787e-08	-3.2746e-10	-1.38952	1.68388e-05	-3.2746e-10	-1.38335
58781673	chr8:58781673:T:C	3.2673e-08	-3.2746e-10	-0.717109	3.38099e-05	-3.2746e-10	-0.686285
58782068	chr8:58782068:A:G	4.05844e-09	-1.54852	-1.25434	3.76222e-06	-1.58206	-1.29997
58782337	chr8:58782337:A:G	1.76839e-08	-3.2746e-10	-1.33101	1.77382e-05	-3.2746e-10	-1.33132
58782386	chr8:58782386:G:C	1.47845e-08	-3.2746e-10	-1.51008	1.49661e-05	-3.2746e-10	-1.50125
58782632	chr8:58782632:G:T	2.31651e-09	-1.80936	-1.55424	2.33103e-06	-1.79223	-1.5685
58783042	chr8:58783042:A:G	1.85169e-08	-3.2746e-10	-1.28498	1.84002e-05	-3.2746e-10	-1.29468
58783158	chr8:58783158:A:G	1.44181e-08	-3.2746e-10	-1.53518	1.45939e-05	-3.2746e-10	-1.52644
58783175	chr8:58783175:G:A	4.35155e-09	-1.51107	-1.22206	3.88554e-06	-1.64584	-1.20394
58783387	chr8:58783387:A:T	3.41138e-09	-1.55374	-1.4228	3.03353e-06	-1.67939	-1.41792
58783586	chr8:58783586:C:T	2.77851e-08	-3.2746e-10	-0.879159	2.61151e-05	-3.2746e-10	-0.944525
58784771	chr8:58784771:CT:C	1.37561e-08	-3.2746e-10	-1.58218	1.3768e-05	-3.2746e-10	-1.58469
58785311	chr8:58785311:G:A	1.54144e-08	-3.2746e-10	-1.46835	1.50722e-05	-3.2746e-10	-1.49418
58785450	chr8:58785450:C:T	2.08143e-08	-3.2746e-10	-1.16802	2.24263e-05	-3.2746e-10	-1.09681
58785812	chr8:58785812:C:T	3.96279e-09	-1.73761	-1.0891	4.23914e-06	-1.77204	-0.990642
58785870	chr8:58785870:T:C	3.27127e-09	-1.81426	-1.20422	3.40859e-06	-1.81004	-1.1707
58786147	chr8:58786147:T:C	3.01885e-09	-1.81378	-1.285	3.15189e-06	-1.8091	-1.24994
58786262	chr8:58786262:C:T	3.59861e-09	-1.65683	-1.26628	3.83249e-06	-1.6756	-1.18793
58786740	chr8:58786740:A:C	3.23673e-09	-1.80998	-1.21912	3.39206e-06	-1.80245	-1.18315
58787082	chr8:58787082:A:G	2.14547e-08	-3.2746e-10	-1.13772	2.19735e-05	-3.2746e-10	-1.1172
58787452	chr8:58787452:G:A	2.47605e-09	-1.8149	-1.4821	2.42727e-06	-1.81501	-1.50526
58787480	chr8:58787480:C:T	2.90794e-08	-3.2746e-10	-0.83363	3.08558e-05	-3.2746e-10	-0.777715
58787502	chr8:58787502:A:C	2.75562e-08	-3.2746e-10	-0.887432	2.79677e-05	-3.2746e-10	-0.875989
58787682	chr8:58787682:G:A	1.9937e-08	-3.2746e-10	-1.21108	2.08102e-05	-3.2746e-10	-1.1716
58787761	chr8:58787761:G:A	2.90642e-08	-0.834153	-1.06538e-09	1.85808e-05	-1.28491	-1.06538e-09
58788644	chr8:58788644:A:C	1.13857e-08	-1.7713	-1.06538e-09	1.23841e-05	-1.69062	-1.06538e-09
58788752	chr8:58788752:TGC:T	2.1869e-08	-3.2746e-10	-1.11859	2.24275e-05	-3.2746e-10	-1.09675
58788760	chr8:58788760:C:T	1.59088e-08	-3.2746e-10	-1.43679	1.57525e-05	-3.2746e-10	-1.45004
58788774	chr8:58788774:T:C	4.18615e-09	-1.56688	-1.205	4.49e-06	-1.58419	-1.121
58788806	chr8:58788806:C:T	4.12872e-09	-1.57231	-1.21338	4.42521e-06	-1.58963	-1.1301
58788867	chr8:58788867:C:T	4.02569e-09	-1.59363	-1.21734	4.31691e-06	-1.61026	-1.13424
58788899	chr8:58788899:C:G	4.0056e-09	-1.59628	-1.21969	4.29223e-06	-1.61307	-1.13716
58788934	chr8:58788934:A:T	2.44298e-08	-1.76951	0.76165	2.51882e-05	-1.74925	0.768583
58788951	chr8:58788951:G:A	3.98347e-09	-1.6005	-1.22101	4.26946e-06	-1.61693	-1.13862
58788954	chr8:58788954:T:C	3.9789e-09	-1.60378	-1.21887	4.26588e-06	-1.61997	-1.13642
58789140	chr8:58789140:C:A	3.33475e-09	-1.64607	-1.35319	3.48371e-06	-1.67055	-1.28839
58789198	chr8:58789198:G:A	3.36276e-09	-1.63218	-1.35872	3.50481e-06	-1.658	-1.2949
58789350	chr8:58789350:C:T	3.28477e-08	-3.2746e-10	-0.711776	3.70388e-05	-3.2746e-10	-0.595073
58789383	chr8:58789383:A:G	3.22916e-09	-1.65449	-1.37695	3.3644e-06	-1.6782	-1.31559
58789743	chr8:58789743:A:T	3.38983e-09	-1.64181	-1.34107	3.54442e-06	-1.66657	-1.27509
58789784	chr8:58789784:G:T	3.31479e-09	-1.64655	-1.35872	3.45927e-06	-1.67108	-1.2949
58789851	chr8:58789851:G:GAGA	3.33642e-09	-1.64392	-1.35484	3.47864e-06	-1.66865	-1.29175
58790114	chr8:58790114:T:C	3.26431e-09	-1.64888	-1.37173	3.40148e-06	-1.67302	-1.30981
58790115	chr8:58790115:G:T	3.29001e-09	-1.64104	-1.37173	3.42554e-06	-1.66597	-1.30981
58790218	chr8:58790218:C:T	3.35228e-09	-1.6353	-1.35872	3.49598e-06	-1.66053	-1.2949
58790325	chr8:58790325:G:A	1.13561e-08	-1.7739	-1.06538e-09	1.23297e-05	-1.69503	-1.06538e-09
58790357	chr8:58790357:T:G	3.37634e-09	-1.62884	-1.35803	3.51881e-06	-1.65467	-1.29424
58790433	chr8:58790433:G:A	3.29439e-09	-1.64644	-1.365	3.43575e-06	-1.67089	-1.30191
58790492	chr8:58790492:G:A	3.29296e-09	-1.6557	-1.35617	3.44427e-06	-1.67938	-1.29095
58790669	chr8:58790669:A:G	3.27149e-09	-1.65969	-1.35872	3.41684e-06	-1.68342	-1.2949
58790731	chr8:58790731:A:T	1.03753e-08	-0.762195	-1.10203	1.06426e-05	-0.744603	-1.09757
58790734	chr8:58790734:T:A	3.36666e-09	-1.63417	-1.35557	3.51285e-06	-1.65946	-1.29115
58790908	chr8:58790908:T:A	3.31764e-09	-1.64228	-1.36212	3.45916e-06	-1.66701	-1.299
58791001	chr8:58791001:T:C	5.62056e-09	-1.04053	-1.4367	5.95275e-06	-1.01635	-1.40684
58791059	chr8:58791059:T:C	3.3097e-09	-1.64058	-1.36622	3.45034e-06	-1.66549	-1.30307
58791206	chr8:58791206:A:T	3.1654e-08	-3.2746e-10	-0.748794	3.27857e-05	-3.2746e-10	-0.717048
58791356	chr8:58791356:C:T	3.32586e-09	-1.63636	-1.36557	3.46528e-06	-1.66146	-1.30279
58791390	chr8:58791390:A:G	3.39211e-09	-1.63221	-1.35	3.54358e-06	-1.65686	-1.28504
58791450	chr8:58791450:T:C	2.58576e-09	-1.72837	-1.52527	2.81989e-06	-1.65151	-1.51884
58791452	chr8:58791452:C:T	1.42956e-08	-3.2746e-10	-1.5437	1.44881e-05	-3.2746e-10	-1.53371
58791749	chr8:58791749:G:A	3.41383e-09	-1.61614	-1.35968	3.53103e-06	-1.64566	-1.29979
58791878	chr8:58791878:A:G	1.09041e-08	-1.81452	-1.06538e-09	1.12171e-05	-1.7896	-1.06538e-09
58792014	chr8:58792014:T:G	3.34845e-09	-1.59521	-1.39995	3.44783e-06	-1.62588	-1.34341
58793054	chr8:58793054:G:A	4.39483e-09	-1.45687	-1.26636	4.6437e-06	-1.47904	-1.19249
58793176	chr8:58793176:G:C	2.464e-08	-1.74723	0.747946	2.5428e-05	-1.72163	0.750436
58793521	chr8:58793521:AC:A	3.89895e-09	-1.50754	-1.33541	4.08788e-06	-1.52857	-1.27044
58793533	chr8:58793533:C:T	1.55955e-08	-3.2746e-10	-1.45668	1.53624e-05	-3.2746e-10	-1.47512
58793610	chr8:58793610:A:G	1.62674e-08	-3.2746e-10	-1.41449	1.72085e-05	-3.2746e-10	-1.36164
58793789	chr8:58793789:A:G	2.33529e-09	-1.776	-1.57953	2.45629e-06	-1.72818	-1.58021
58793952	chr8:58793952:G:A	1.65533e-08	-3.2746e-10	-1.39707	1.74729e-05	-3.2746e-10	-1.34639
58794312	chr8:58794312:G:A	2.35399e-08	-3.2746e-10	-1.04496	2.22829e-05	-3.2746e-10	-1.10322
58794439	chr8:58794439:T:G	3.12052e-09	-1.55779	-1.50786	3.13172e-06	-1.58336	-1.4821
58794651	chr8:58794651:C:T	1.48393e-08	-3.2746e-10	-1.50638	1.5115e-05	-3.2746e-10	-1.49135
58794655	chr8:58794655:C:T	1.37173e-08	-3.2746e-10	-1.585	1.37585e-05	-3.2746e-10	-1.58538
58794793	chr8:58794793:A:C	2.87097e-08	-3.2746e-10	-0.846425	2.98699e-05	-3.2746e-10	-0.81019
58794866	chr8:58794866:A:T	3.10652e-08	-3.2746e-10	-0.76757	3.18228e-05	-3.2746e-10	-0.746856
58794971	chr8:58794971:G:A	2.02554e-08	-3.2746e-10	-1.19524	2.11947e-05	-3.2746e-10	-1.15329
58795392	chr8:58795392:C:T	3.54196e-08	-3.2746e-10	-0.636392	3.81381e-05	-3.2746e-10	-0.565825
58795426	chr8:58795426:A:G	1.11669e-08	-1.79071	-1.06538e-09	1.16191e-05	-1.75439	-1.06538e-09
58795515	chr8:58795515:A:G	1.42032e-08	-3.2746e-10	-1.55019	1.44004e-05	-3.2746e-10	-1.53979
58795750	chr8:58795750:C:T	2.99534e-09	-1.52199	-1.58461	2.42702e-06	-1.73541	-1.58497
58796017	chr8:58796017:G:A	2.5736e-08	-3.2746e-10	-0.955768	2.64815e-05	-3.2746e-10	-0.930595
58797071	chr8:58797071:G:C	2.84532e-08	-3.2746e-10	-0.855398	2.80658e-05	-3.2746e-10	-0.872486
58797338	chr8:58797338:G:A	2.23639e-08	-3.2746e-10	-1.09621	2.4199e-05	-3.2746e-10	-1.02073
58797691	chr8:58797691:A:G	3.83378e-09	-1.46181	-1.398	3.47268e-06	-1.60894	-1.35317
58797827	chr8:58797827:T:C	1.76397e-08	-0.304035	-1.02947	1.00237e-05	-0.858851	-1.04324
58798193	chr8:58798193:G:A	3.27289e-08	-1.26477	0.549371	3.13041e-05	-1.19183	0.428542
58798213	chr8:58798213:C:T	2.40003e-08	-3.2746e-10	-1.02559	2.45509e-05	-3.2746e-10	-1.00629
58798405	chr8:58798405:A:G	2.40418e-08	-3.2746e-10	-1.02387	2.4593e-05	-3.2746e-10	-1.00458
58799123	chr8:58799123:G:A	4.30397e-06	3.57635	0.587288	0.00119549	2.25944	0.619839
58799151	chr8:58799151:T:C	3.43389e-09	-1.56491	-1.40506	2.98171e-06	-1.73052	-1.38402
58799261	chr8:58799261:A:G	3.08885e-08	-3.2746e-10	-0.773274	3.01493e-05	-3.2746e-10	-0.800879
58799415	chr8:58799415:T:A	2.45198e-08	-3.2746e-10	-1.00418	2.35553e-05	-3.2746e-10	-1.04769
58799416	chr8:58799416:T:C	2.49641e-08	-3.2746e-10	-0.986219	2.54447e-05	-3.2746e-10	-0.970533
58799516	chr8:58799516:T:C	2.41663e-08	-3.2746e-10	-1.0187	2.32156e-05	-3.2746e-10	-1.06221
58799584	chr8:58799584:A:G	1.37096e-08	-3.2746e-10	-1.58556	1.37687e-05	-3.2746e-10	-1.58464
58799611	chr8:58799611:T:C	1.31634e-08	-1.26665	-0.359565	1.19066e-05	-1.33191	-0.398036
58799728	chr8:58799728:G:A	3.72668e-08	-0.585556	-1.06538e-09	1.97569e-05	-1.22354	-1.06538e-09
58799804	chr8:58799804:T:C	6.46937e-09	-0.751136	-1.58544	4.04085e-06	-1.22519	-1.5854
58799859	chr8:58799859:G:A	2.90803e-08	-3.2746e-10	-0.833597	2.73863e-05	-3.2746e-10	-0.896997
58799909	chr8:58799909:C:T	5.89697e-08	-1.8152	1.68856	5.6364e-05	-1.78801	1.61281
58800069	chr8:58800069:A:G	3.60478e-08	-3.2746e-10	-0.618813	3.3484e-05	-3.2746e-10	-0.695973
58800246	chr8:58800246:T:C	1.43296e-08	-3.2746e-10	-1.54133	1.4179e-05	-3.2746e-10	-1.55527
58800302	chr8:58800302:A:T	3.72879e-08	-3.2746e-10	-0.584991	3.45255e-05	-3.2746e-10	-0.66534
58800332	chr8:58800332:T:G	2.03796e-08	-0.706029	-0.483096	1.25451e-05	-1.19083	-0.486876
58800567	chr8:58800567:C:G	1.74611e-08	-3.2746e-10	-1.34368	1.71107e-05	-3.2746e-10	-1.36734
58800640	chr8:58800640:A:G	6.873e-09	-0.690749	-1.58531	4.29949e-06	-1.16323	-1.58531
58800684	chr8:58800684:A:G	3.78773e-08	-3.2746e-10	-0.569307	3.50541e-05	-3.2746e-10	-0.650147
58801006	chr8:58801006:C:T	2.44271e-08	-3.2746e-10	-1.00797	2.27081e-05	-3.2746e-10	-1.08432
58801066	chr8:58801066:T:G	1.69724e-08	-1.13235	-0.239726	1.5332e-05	-1.20082	-0.276273
58801150	chr8:58801150:T:C	2.48836e-08	-3.2746e-10	-0.989451	2.30657e-05	-3.2746e-10	-1.06869
58801152	chr8:58801152:C:T	2.43345e-08	-3.2746e-10	-1.01176	2.2624e-05	-3.2746e-10	-1.08803
58801312	chr8:58801312:G:A	2.43345e-08	-3.2746e-10	-1.01176	2.2624e-05	-3.2746e-10	-1.08803
58801321	chr8:58801321:A:G	2.43345e-08	-3.2746e-10	-1.01176	2.2624e-05	-3.2746e-10	-1.08803
58803413	chr8:58803413:C:T	3.683e-09	-1.51584	-1.38409	3.33673e-06	-1.6339	-1.36815
58804015	chr8:58804015:G:A	2.37056e-08	-3.2746e-10	-1.03795	2.20665e-05	-3.2746e-10	-1.11298
58804079	chr8:58804079:A:G	2.37056e-08	-3.2746e-10	-1.03795	2.20665e-05	-3.2746e-10	-1.11298
58804088	chr8:58804088:A:G	2.84352e-08	-1.815	0.958974	2.78762e-05	-1.77854	0.899271
58804258	chr8:58804258:G:C	1.27584e-06	3.59474	-0.647035	0.000332767	2.23968	-0.639281
58804332	chr8:58804332:A:G	2.60686e-08	-3.2746e-10	-0.942927	2.42111e-05	-3.2746e-10	-1.02023
58804355	chr8:58804355:G:A	2.07286e-08	-3.2746e-10	-1.17214	2.00105e-05	-3.2746e-10	-1.21078
58804394	chr8:58804394:C:T	1.51733e-08	-3.2746e-10	-1.48412	1.52744e-05	-3.2746e-10	-1.48086
58804454	chr8:58804454:T:C	2.60465e-08	-3.2746e-10	-0.943775	2.41959e-05	-3.2746e-10	-1.02086
58804643	chr8:58804643:A:G	2.11727e-08	-3.2746e-10	-1.15095	2.06268e-05	-3.2746e-10	-1.18045
58804701	chr8:58804701:C:T	9.34396e-09	-0.383384	-1.58554	5.96505e-06	-0.836587	-1.58454
58804979	chr8:58804979:C:T	1.37367e-08	-3.2746e-10	-1.58359	1.37563e-05	-3.2746e-10	-1.58555
58805043	chr8:58805043:C:T	1.37179e-08	-3.2746e-10	-1.58496	1.38173e-05	-3.2746e-10	-1.58112
58805154	chr8:58805154:A:C	1.25943e-08	-1.67042	-1.06538e-09	1.93028e-05	-1.24679	-1.06538e-09
58805201	chr8:58805201:T:C	3.11649e-08	-3.2746e-10	-0.764365	3.14985e-05	-3.2746e-10	-0.7571
58805216	chr8:58805216:A:T	3.02775e-08	-0.793253	-1.06538e-09	2.08272e-05	-1.17078	-1.06538e-09
58805329	chr8:58805329:G:A	1.23107e-08	-1.69319	-1.06538e-09	1.22348e-05	-1.70275	-1.06538e-09
58806137	chr8:58806137:C:T	5.4225e-09	-1.28606	-1.22704	4.75299e-06	-1.44502	-1.20325
58806208	chr8:58806208:T:C	7.21435e-09	-1.77078	-0.456807	7.47919e-06	-1.75887	-0.436044
58806852	chr8:58806852:T:C	1.85477e-08	-1.28332	-1.06538e-09	2.37775e-05	-1.0383	-1.06538e-09
58807809	chr8:58807809:C:T	2.2865e-08	-3.2746e-10	-1.07405	2.32105e-05	-3.2746e-10	-1.06244
58808433	chr8:58808433:A:AAGAAATGCCC	1.86607e-08	-3.2746e-10	-1.27724	1.92345e-05	-3.2746e-10	-1.25034
58809093	chr8:58809093:A:G	1.59234e-08	-3.2746e-10	-1.43587	1.60902e-05	-3.2746e-10	-1.42883
58809738	chr8:58809738:G:A	1.43507e-08	-3.2746e-10	-1.53986	1.4602e-05	-3.2746e-10	-1.52588
58809846	chr8:58809846:T:C	3.87208e-09	-1.27707	-1.5728	3.84686e-06	-1.29034	-1.56945
58810812	chr8:58810812:C:A	3.70208e-09	-1.31407	-1.5807	3.27692e-06	-1.4377	-1.58243
58811129	chr8:58811129:T:C	1.37097e-08	-3.2746e-10	-1.58556	1.37872e-05	-3.2746e-10	-1.5833
58812037	chr8:58812037:T:A	2.35328e-09	-1.79891	-1.54894	2.43262e-06	-1.77057	-1.5475
58812043	chr8:58812043:G:A	1.0138e-08	-1.51342	-0.373955	9.45155e-06	-1.58758	-0.373284
58812127	chr8:58812127:C:T	9.74159e-08	-3.2746e-10	0.37533	9.86122e-05	-3.2746e-10	0.384155
58812489	chr8:58812489:A:G	2.949e-09	-1.80927	-1.31293	2.92822e-06	-1.81484	-1.31781
58812856	chr8:58812856:C:T	3.42025e-08	-3.2746e-10	-0.671359	3.19805e-05	-3.2746e-10	-0.741913
58812942	chr8:58812942:A:C	2.70371e-08	-1.62616	0.719711	3.61697e-05	-1.45525	0.836426
58813669	chr8:58813669:C:T	1.20121e-08	-1.71774	-1.06538e-09	1.1753e-05	-1.74293	-1.06538e-09
58814072	chr8:58814072:A:G	1.96379e-08	-1.2262	-1.06538e-09	1.64255e-05	-1.4082	-1.06538e-09
58814130	chr8:58814130:A:G	4.76619e-08	-3.2746e-10	-0.339526	4.06227e-05	-3.2746e-10	-0.502712
58814172	chr8:58814172:G:T	1.61149e-07	-3.2746e-10	0.878672	0.000162051	-3.2746e-10	0.880874
58814545	chr8:58814545:G:A	1.43941e-08	-3.2746e-10	-1.53684	1.44773e-05	-3.2746e-10	-1.53446
58814771	chr8:58814771:T:G	2.55216e-08	-3.2746e-10	-0.964132	2.81956e-05	-3.2746e-10	-0.867874
58814894	chr8:58814894:T:C	7.70229e-09	-0.837908	-1.32423	6.09067e-06	-1.0392	-1.36108
58814898	chr8:58814898:T:C	1.6022e-08	-3.2746e-10	-1.4297	1.59392e-05	-3.2746e-10	-1.43826
58814988	chr8:58814988:G:A	1.9497e-08	-3.2746e-10	-1.2334	2.11788e-05	-3.2746e-10	-1.15404
58815069	chr8:58815069:A:G	2.31474e-08	-3.2746e-10	-1.06178	2.342e-05	-3.2746e-10	-1.05345
58815092	chr8:58815092:A:AC	8.09702e-08	-1.03006	1.22048	8.88377e-05	-1.01055	1.29032
58815777	chr8:58815777:T:C	1.43247e-08	-3.2746e-10	-1.54168	1.43888e-05	-3.2746e-10	-1.54059
58816679	chr8:58816679:C:T	1.91338e-08	-3.2746e-10	-1.2522	2.05602e-05	-3.2746e-10	-1.18368
58817279	chr8:58817279:C:T	1.61932e-08	-3.2746e-10	-1.41906	1.58832e-05	-3.2746e-10	-1.44178
58817811	chr8:58817811:T:A	1.62719e-08	-3.2746e-10	-1.41422	1.62071e-05	-3.2746e-10	-1.42159
58817843	chr8:58817843:AAT:A	1.38122e-08	-3.2746e-10	-1.5781	1.38887e-05	-3.2746e-10	-1.57596
58817854	chr8:58817854:CTG:C	2.4345e-08	-3.2746e-10	-1.01133	2.43715e-05	-3.2746e-10	-1.01363
58818289	chr8:58818289:T:C	1.14176e-08	-1.66529	-0.103209	1.22377e-05	-1.49501	-0.207512
58818332	chr8:58818332:T:C	3.36281e-09	-1.75126	-1.23962	4.00703e-06	-1.59337	-1.22562
58818459	chr8:58818459:A:G	6.34711e-09	-1.80303	-0.552631	7.26033e-06	-1.70705	-0.517568
58818636	chr8:58818636:CA:C	1.34087e-08	-1.41748	-0.190271	1.04864e-05	-1.51128	-0.345684
58818686	chr8:58818686:G:A	2.70467e-08	-3.2746e-10	-0.906094	2.84512e-05	-3.2746e-10	-0.85885
58818783	chr8:58818783:A:G	1.20656e-08	-1.67004	-0.0432584	1.28912e-05	-1.50074	-0.14975
58818784	chr8:58818784:C:G	1.40327e-08	-3.2746e-10	-1.56227	1.43769e-05	-3.2746e-10	-1.54142
58818890	chr8:58818890:G:T	1.48616e-08	-1.75296	0.248083	1.47723e-05	-1.62794	0.11365
58819353	chr8:58819353:A:ATG	1.55959e-08	-3.2746e-10	-1.45665	1.5703e-05	-3.2746e-10	-1.45319
58819490	chr8:58819490:T:A	8.37343e-09	-1.33297	-0.745623	7.38837e-06	-1.50351	-0.703627
58819516	chr8:58819516:C:T	1.09233e-08	-1.81276	-1.06538e-09	1.09904e-05	-1.81002	-1.06538e-09
58820210	chr8:58820210:C:A	2.26587e-08	-3.2746e-10	-1.08311	2.19358e-05	-3.2746e-10	-1.11892
58820345	chr8:58820345:G:T	3.03236e-08	-3.2746e-10	-0.791731	3.01102e-05	-3.2746e-10	-0.802177
58820819	chr8:58820819:A:G	1.70043e-08	-1.78617	0.415982	1.85071e-05	-1.80413	0.515248
58821373	chr8:58821373:C:T	1.81344e-08	-3.2746e-10	-1.30585	1.81802e-05	-3.2746e-10	-1.30671
58821761	chr8:58821761:G:A	7.1312e-09	-0.905216	-1.33396	7.09316e-06	-0.89087	-1.35704
58822388	chr8:58822388:C:G	1.81406e-08	-3.2746e-10	-1.30551	1.81871e-05	-3.2746e-10	-1.30633
58822420	chr8:58822420:C:T	1.38126e-08	-3.2746e-10	-1.57808	1.38275e-05	-3.2746e-10	-1.58038
58822787	chr8:58822787:A:C	5.27928e-08	-3.2746e-10	-0.237284	5.10946e-05	-3.2746e-10	-0.27336
58822930	chr8:58822930:T:C	3.26748e-09	-1.45981	-1.55983	4.20159e-06	-1.21782	-1.55376
58823030	chr8:58823030:G:A	1.86681e-08	-3.2746e-10	-1.27684	1.87008e-05	-3.2746e-10	-1.27847
58823065	chr8:58823065:C:T	3.59348e-09	-1.73341	-1.19112	4.3329e-06	-1.561	-1.17981
58823317	chr8:58823317:G:A	1.99971e-08	-3.2746e-10	-1.20807	2.00292e-05	-3.2746e-10	-1.20985
58823841	chr8:58823841:T:C	2.76288e-09	-1.80991	-1.37747	2.79811e-06	-1.81469	-1.3634
58824086	chr8:58824086:AC:A	8.705e-09	-1.57838	-0.461384	7.24409e-06	-1.64695	-0.579907
58824203	chr8:58824203:G:A	6.51599e-09	-1.64851	-0.680891	7.46918e-06	-1.47142	-0.724838
58824392	chr8:58824392:G:T	2.80985e-09	-1.75238	-1.41814	3.31348e-06	-1.5948	-1.41424
58824477	chr8:58824477:C:T	4.49631e-08	-0.397817	-1.06538e-09	4.71652e-05	-0.353383	-1.06538e-09
58824920	chr8:58824920:A:G	1.41589e-08	-0.457181	-1.09613	1.39763e-05	-0.433455	-1.13622
58825943	chr8:58825943:T:C	8.76097e-08	-3.2746e-10	0.269233	8.66372e-05	-3.2746e-10	0.25469
58826215	chr8:58826215:T:C	1.84519e-08	-3.2746e-10	-1.28849	1.97193e-05	-3.2746e-10	-1.22544
58826268	chr8:58826268:C:T	1.68105e-08	-3.2746e-10	-1.38166	1.67336e-05	-3.2746e-10	-1.38962
58826354	chr8:58826354:G:A	5.19438e-09	-1.44754	-1.10854	5.90438e-06	-1.33677	-1.09458
58826457	chr8:58826457:C:T	1.34851e-08	-1.60207	-1.06538e-09	1.49698e-05	-1.50101	-1.06538e-09
58826479	chr8:58826479:C:G	1.12683e-08	-1.78167	-1.06538e-09	1.10708e-05	-1.80273	-1.06538e-09
58826581	chr8:58826581:C:T	2.31865e-09	-1.8109	-1.55177	2.41751e-06	-1.77657	-1.54773
58826879	chr8:58826879:A:C	2.62242e-09	-1.77028	-1.46928	2.50483e-06	-1.81439	-1.47443
58827931	chr8:58827931:G:A	1.19484e-08	-1.30844	-0.414614	8.72764e-06	-1.48543	-0.555111
58827956	chr8:58827956:A:C	1.12334e-08	-1.78476	-1.06538e-09	1.11116e-05	-1.79905	-1.06538e-09
58828079	chr8:58828079:T:A	1.37372e-08	-3.2746e-10	-1.58355	1.38396e-05	-3.2746e-10	-1.57951
58828423	chr8:58828423:T:C	7.76199e-09	-1.3917	-0.762723	6.06941e-06	-1.54609	-0.857691
58828432	chr8:58828432:T:C	1.37109e-08	-3.2746e-10	-1.58546	1.37797e-05	-3.2746e-10	-1.58385
58829489	chr8:58829489:C:G	2.28091e-08	0.35237	-1.42887	1.57704e-05	-0.021397	-1.42751
58829642	chr8:58829642:G:A	5.55197e-08	-3.2746e-10	-0.186921	5.40935e-05	-3.2746e-10	-0.216326
58829703	chr8:58829703:A:G	1.41611e-08	-3.2746e-10	-1.55316	1.41975e-05	-3.2746e-10	-1.55398
58829844	chr8:58829844:A:AAAATTATC	1.463e-08	0.0264372	-1.54702	1.23965e-05	-0.127759	-1.56187
58830080	chr8:58830080:G:C	3.17651e-08	-1.34097	0.595676	3.34691e-05	-1.36258	0.66616
58830578	chr8:58830578:T:C	1.50598e-08	-3.2746e-10	-1.49163	1.5112e-05	-3.2746e-10	-1.49155
58830619	chr8:58830619:T:C	2.55693e-09	-1.74678	-1.51807	2.3905e-06	-1.81155	-1.52399
58830628	chr8:58830628:A:G	1.41076e-08	-3.2746e-10	-1.55694	1.41444e-05	-3.2746e-10	-1.55772
58831205	chr8:58831205:G:A	2.04051e-08	-3.2746e-10	-1.18787	1.97219e-05	-3.2746e-10	-1.22531
58831663	chr8:58831663:C:T	1.54672e-08	-0.015505	-1.44943	1.09692e-05	-0.364364	-1.44758
58831765	chr8:58831765:A:G	8.36287e-09	-1.12741	-0.952447	7.2544e-06	-1.20845	-1.01699
58832435	chr8:58832435:T:G	3.66708e-08	-0.601679	-1.06538e-09	3.81266e-05	-0.566128	-1.06538e-09
58833366	chr8:58833366:T:C	1.44885e-08	-0.26755	-1.26276	1.06319e-05	-0.589854	-1.25333
58833860	chr8:58833860:G:T	3.25882e-08	-3.2746e-10	-0.719708	3.3586e-05	-3.2746e-10	-0.69293
58834157	chr8:58834157:C:T	2.01789e-08	0.252769	-1.45179	1.41125e-05	-0.112581	-1.4474
58834887	chr8:58834887:A:G	1.37828e-08	-3.2746e-10	-1.58024	1.37815e-05	-3.2746e-10	-1.58371
58835578	chr8:58835578:A:T	3.36461e-09	-1.73757	-1.25278	3.22291e-06	-1.7668	-1.26995
58836404	chr8:58836404:C:T	1.56901e-08	-3.2746e-10	-1.45063	1.56168e-05	-3.2746e-10	-1.45869
58836563	chr8:58836563:C:A	3.72186e-09	-1.63925	-1.25019	3.21794e-06	-1.78605	-1.25225
58837201	chr8:58837201:T:C	1.88548e-08	-3.2746e-10	-1.26689	1.89436e-05	-3.2746e-10	-1.26557
58837954	chr8:58837954:G:A	1.83431e-08	-3.2746e-10	-1.2944	1.95598e-05	-3.2746e-10	-1.23356
58838891	chr8:58838891:G:A	1.37431e-08	-3.2746e-10	-1.58312	1.38772e-05	-3.2746e-10	-1.57679
58839435	chr8:58839435:A:G	2.28501e-08	-1.29869	0.223989	2.14057e-05	-1.3645	0.221118
58840149	chr8:58840149:T:C	3.32414e-09	-1.74879	-1.25366	3.20552e-06	-1.77561	-1.26655
58840252	chr8:58840252:C:T	3.90922e-08	-3.2746e-10	-0.537736	3.84352e-05	-3.2746e-10	-0.558066
58840422	chr8:58840422:G:A	2.67833e-09	-1.81512	-1.40335	2.81037e-06	-1.79029	-1.38343
58840429	chr8:58840429:T:C	2.97963e-09	-1.76924	-1.34262	2.94426e-06	-1.81062	-1.31657
58840685	chr8:58840685:C:T	3.08683e-08	-3.2746e-10	-0.773928	2.99939e-05	-3.2746e-10	-0.806047
58840767	chr8:58840767:T:G	4.03645e-09	-1.42406	-1.38424	3.34564e-06	-1.57024	-1.42914
58840795	chr8:58840795:C:T	4.58108e-08	-0.37914	-1.06538e-09	2.89735e-05	-0.840657	-1.06538e-09
58840887	chr8:58840887:C:T	1.89419e-08	0.194974	-1.45726	1.3335e-05	-0.16193	-1.45472
58841369	chr8:58841369:G:A	1.33165e-08	-1.16112	-0.45353	1.23977e-05	-1.24004	-0.449487
58841495	chr8:58841495:G:A	6.73812e-08	-3.2746e-10	0.00670745	6.52752e-05	-3.2746e-10	-0.0284271
58841574	chr8:58841574:C:T	1.37274e-08	-3.2746e-10	-1.58427	1.37741e-05	-3.2746e-10	-1.58425
58841657	chr8:58841657:G:A	3.84346e-08	-3.2746e-10	-0.554701	3.94754e-05	-3.2746e-10	-0.531362
58841732	chr8:58841732:C:T	4.28817e-09	-1.42076	-1.32704	3.53458e-06	-1.56658	-1.37787
58841808	chr8:58841808:G:A	5.26864e-09	-1.79776	-0.744126	5.35253e-06	-1.81427	-0.715197
58842440	chr8:58842440:C:G	1.82076e-08	-3.2746e-10	-1.30182	1.95863e-05	-3.2746e-10	-1.23221
58842618	chr8:58842618:C:T	7.10773e-09	-1.46681	-0.775666	5.68286e-06	-1.60234	-0.867246
58844339	chr8:58844339:G:A	2.32921e-09	-1.80256	-1.55557	2.30931e-06	-1.80693	-1.56316
58846246	chr8:58846246:G:T	7.47598e-09	-1.46835	-0.723612	5.95819e-06	-1.60283	-0.819438
58846309	chr8:58846309:C:T	3.09253e-08	-3.2746e-10	-0.772083	3.00537e-05	-3.2746e-10	-0.804055
58847020	chr8:58847020:T:A	1.11461e-08	-1.03948	-0.753087	1.00084e-05	-1.12709	-0.776525
58847143	chr8:58847143:G:T	1.23949e-08	-1.68638	-1.06538e-09	1.09863e-05	-1.81039	-1.06538e-09
58847248	chr8:58847248:A:G	1.40438e-08	-3.2746e-10	-1.56148	1.39681e-05	-3.2746e-10	-1.57026
58847463	chr8:58847463:G:A	1.3741e-08	-3.2746e-10	-1.58327	1.3789e-05	-3.2746e-10	-1.58317
58848281	chr8:58848281:G:A	4.23379e-09	-1.63791	-1.12265	4.04656e-06	-1.61572	-1.19345
58848372	chr8:58848372:AC:A	2.482e-08	-3.2746e-10	-0.992008	2.4358e-05	-3.2746e-10	-1.01418
58848435	chr8:58848435:C:T	2.78365e-08	-3.2746e-10	-0.877312	2.8218e-05	-3.2746e-10	-0.867079
58848903	chr8:58848903:T:G	1.61637e-08	-3.2746e-10	-1.42089	1.6093e-05	-3.2746e-10	-1.42866
58848917	chr8:58848917:G:GGT	6.94817e-08	0.0374039	-1.06538e-09	8.82473e-05	0.273103	-1.06538e-09
58849395	chr8:58849395:C:G	4.12321e-09	-1.34176	-1.44527	3.67386e-06	-1.4412	-1.4646
58849833	chr8:58849833:A:T	2.06633e-08	0.19433	-1.36963	1.4572e-05	-0.164602	-1.36334
58849990	chr8:58849990:G:T	1.44183e-08	-3.2746e-10	-1.53516	1.4343e-05	-3.2746e-10	-1.54378
58850003	chr8:58850003:C:G	1.90567e-08	0.18235	-1.43859	1.33833e-05	-0.17816	-1.43487
58850077	chr8:58850077:T:C	1.15713e-08	-1.75513	-1.06538e-09	1.11019e-05	-1.79992	-1.06538e-09
58850348	chr8:58850348:G:A	2.03357e-08	-3.2746e-10	-1.19128	2.07198e-05	-3.2746e-10	-1.17595
58850514	chr8:58850514:G:A	1.74923e-08	-3.2746e-10	-1.3419	1.77749e-05	-3.2746e-10	-1.32925
58850547	chr8:58850547:TGA:T	1.90078e-08	-3.2746e-10	-1.25881	1.93097e-05	-3.2746e-10	-1.24643
58850622	chr8:58850622:G:A	7.92354e-09	-1.415	-0.718821	6.24908e-06	-1.55978	-0.814826
58851094	chr8:58851094:G:A	1.44887e-08	-3.2746e-10	-1.53029	1.44515e-05	-3.2746e-10	-1.53624
58851187	chr8:58851187:A:T	2.9279e-08	-0.82679	-1.06538e-09	2.59403e-05	-0.951243	-1.06538e-09
58851189	chr8:58851189:A:T	2.66952e-08	-0.919176	-1.06538e-09	2.52351e-05	-0.978802	-1.06538e-09
58851191	chr8:58851191:A:T	1.53538e-08	-1.4723	-1.06538e-09	1.55488e-05	-1.46305	-1.06538e-09
58851193	chr8:58851193:A:T	7.19292e-09	-1.35092	-0.879644	6.92972e-06	-1.3261	-0.945118
58851238	chr8:58851238:G:A	1.50435e-08	-3.2746e-10	-1.49272	1.50342e-05	-3.2746e-10	-1.49671
58851245	chr8:58851245:T:G	1.67652e-08	-1.38435	-1.06538e-09	1.44546e-05	-1.53603	-1.06538e-09
58851351	chr8:58851351:T:C	1.4135e-08	-1.16971	-0.385294	1.01513e-05	-1.3642	-0.525241
58851849	chr8:58851849:A:G	1.98305e-08	-3.2746e-10	-1.21644	2.00278e-05	-3.2746e-10	-1.20992
58852311	chr8:58852311:G:T	1.63312e-08	-3.2746e-10	-1.41058	1.63103e-05	-3.2746e-10	-1.41524
58852942	chr8:58852942:C:G	6.77094e-09	-1.7594	-0.531622	6.55004e-06	-1.74733	-0.580239
58853111	chr8:58853111:C:T	2.05891e-08	-3.2746e-10	-1.1789	2.09441e-05	-3.2746e-10	-1.16518
58853273	chr8:58853273:T:C	2.49428e-08	-3.2746e-10	-0.987075	2.55233e-05	-3.2746e-10	-0.967447
58853572	chr8:58853572:C:T	7.67353e-09	-1.70368	-0.462202	7.48731e-06	-1.68676	-0.507069
58853694	chr8:58853694:G:A	4.80442e-08	-3.2746e-10	-0.331538	4.67888e-05	-3.2746e-10	-0.361395
58854181	chr8:58854181:C:T	6.98976e-09	-1.80819	-0.451019	7.1555e-06	-1.7978	-0.441357
58854429	chr8:58854429:TC:T	3.20681e-09	-1.70484	-1.33354	2.98855e-06	-1.74391	-1.36834
58854664	chr8:58854664:C:T	9.07464e-09	-1.66536	-0.332816	8.81431e-06	-1.64596	-0.384706
58854678	chr8:58854678:G:C	1.38199e-08	-3.2746e-10	-1.57755	1.38377e-05	-3.2746e-10	-1.57964
58854746	chr8:58854746:G:C	1.42283e-08	-3.2746e-10	-1.54843	1.42955e-05	-3.2746e-10	-1.54709
58855416	chr8:58855416:A:T	2.15727e-08	-3.2746e-10	-1.13223	2.18678e-05	-3.2746e-10	-1.12202
58855560	chr8:58855560:C:G	2.04455e-08	-3.2746e-10	-1.1859	2.1389e-05	-3.2746e-10	-1.14416
58856222	chr8:58856222:G:C	2.06279e-08	-3.2746e-10	-1.17701	2.16016e-05	-3.2746e-10	-1.13427
58856233	chr8:58856233:T:C	2.06434e-08	-3.2746e-10	-1.17626	2.16204e-05	-3.2746e-10	-1.1334
58856380	chr8:58856380:TTTAG:T	1.61162e-08	-3.2746e-10	-1.42383	1.60267e-05	-3.2746e-10	-1.43278
58856398	chr8:58856398:C:T	1.28408e-08	-1.6635	0.0124611	1.26324e-05	-1.64467	-0.0261062
58856561	chr8:58856561:G:A	6.70383e-09	-1.67857	-0.622405	7.48961e-06	-1.60724	-0.586285
58856689	chr8:58856689:G:A	1.3772e-08	-3.2746e-10	-1.58102	1.39844e-05	-3.2746e-10	-1.56909
58856973	chr8:58856973:T:C	2.77972e-09	-1.73622	-1.44509	2.90708e-06	-1.6915	-1.44839
58857242	chr8:58857242:A:T	1.71593e-08	-3.2746e-10	-1.36112	1.77567e-05	-3.2746e-10	-1.33028
58857398	chr8:58857398:T:C	2.52488e-08	-3.2746e-10	-0.974881	2.529e-05	-3.2746e-10	-0.976629
58857559	chr8:58857559:C:G	1.74615e-08	-1.34366	-1.06538e-09	1.22528e-05	-1.70128	-1.06538e-09
58857808	chr8:58857808:C:T	1.57764e-08	-3.2746e-10	-1.44514	1.60486e-05	-3.2746e-10	-1.43142
58857809	chr8:58857809:G:A	1.74371e-08	-3.2746e-10	-1.34506	1.7646e-05	-3.2746e-10	-1.33653
58857830	chr8:58857830:C:T	1.39583e-08	-3.2746e-10	-1.56758	1.41443e-05	-3.2746e-10	-1.55773
58858006	chr8:58858006:G:A	3.67879e-08	-3.2746e-10	-0.598489	3.7358e-05	-3.2746e-10	-0.586494
58858097	chr8:58858097:A:C	1.51299e-08	-3.2746e-10	-1.48699	1.51563e-05	-3.2746e-10	-1.48862
58858109	chr8:58858109:C:G	3.05989e-08	-3.2746e-10	-0.782696	3.05198e-05	-3.2746e-10	-0.788662
58858113	chr8:58858113:T:C	1.09103e-08	-1.81395	-1.06538e-09	1.09376e-05	-1.81484	-1.06538e-09
58859010	chr8:58859010:G:A	3.34891e-08	-3.2746e-10	-0.692439	3.38451e-05	-3.2746e-10	-0.685245
58859559	chr8:58859559:C:G	4.14939e-09	-1.19629	-1.5844	3.91905e-06	-1.25571	-1.58548
58859876	chr8:58859876:TC:T	4.15413e-09	-1.50994	-1.26962	5.1226e-06	-1.30427	-1.26911
58859995	chr8:58859995:C:T	1.98119e-08	-3.2746e-10	-1.21738	2.1527e-05	-3.2746e-10	-1.13773
58860350	chr8:58860350:G:A	1.36657e-08	-1.24496	-0.343813	1.00856e-05	-1.42478	-0.471149
58860558	chr8:58860558:T:C	3.82989e-09	-1.5977	-1.26312	4.58787e-06	-1.4201	-1.26352
58860697	chr8:58860697:G:A	3.36283e-08	-3.2746e-10	-0.68829	3.50303e-05	-3.2746e-10	-0.650825
58860861	chr8:58860861:C:T	2.39429e-08	-0.201223	-0.826763	2.12132e-05	-0.309198	-0.843216
58861254	chr8:58861254:C:T	3.94152e-08	-3.2746e-10	-0.529508	3.81215e-05	-3.2746e-10	-0.56626
58861256	chr8:58861256:T:C	1.41201e-08	-3.2746e-10	-1.55606	1.40346e-05	-3.2746e-10	-1.56551
58861803	chr8:58861803:G:A	2.62905e-08	-3.2746e-10	-0.934449	2.61614e-05	-3.2746e-10	-0.942757
58862639	chr8:58862639:T:A	1.73493e-08	-3.2746e-10	-1.3501	1.712e-05	-3.2746e-10	-1.36679
58862799	chr8:58862799:T:C	2.20392e-08	-1.11084	-1.06538e-09	1.92377e-05	-1.25017	-1.06538e-09
58863410	chr8:58863410:A:G	3.85312e-09	-1.53917	-1.31561	4.70857e-06	-1.341	-1.31665
58863476	chr8:58863476:G:A	4.51348e-08	-3.2746e-10	-0.394006	4.44609e-05	-3.2746e-10	-0.41243
58863502	chr8:58863502:T:C	2.26882e-08	-3.2746e-10	-1.08181	2.34897e-05	-3.2746e-10	-1.05048
58863753	chr8:58863753:T:TAA	5.61198e-09	-1.74591	-0.732843	5.54343e-06	-1.73651	-0.757919
58863845	chr8:58863845:A:G	1.20137e-08	-1.71762	-1.06538e-09	1.09439e-05	-1.81426	-1.06538e-09
58863921	chr8:58863921:C:T	5.89449e-09	-1.52729	-0.902347	7.41114e-06	-1.3234	-0.880654
58864078	chr8:58864078:C:T	3.73216e-09	-1.40678	-1.47989	4.13552e-06	-1.31547	-1.47196
58864111	chr8:58864111:T:G	5.84321e-09	-1.72025	-0.718124	5.77247e-06	-1.71015	-0.743791
58864169	chr8:58864169:C:T	3.75416e-09	-1.42409	-1.4567	4.16778e-06	-1.33158	-1.44808
58864208	chr8:58864208:T:C	1.61318e-08	-3.2746e-10	-1.42287	1.60669e-05	-3.2746e-10	-1.43028
58864406	chr8:58864406:C:T	1.76697e-08	-3.2746e-10	-1.33181	1.75584e-05	-3.2746e-10	-1.34151
58864539	chr8:58864539:C:T	1.55912e-08	-1.80315	0.346203	1.43635e-05	-1.79862	0.25627
58864548	chr8:58864548:T:C	1.16475e-08	-1.77685	0.0282795	1.07903e-05	-1.77039	-0.0580016
58864803	chr8:58864803:T:G	8.12292e-09	-1.48069	-0.628276	6.61692e-06	-1.60989	-0.707523
58865140	chr8:58865140:C:A	9.38491e-09	-1.69458	-0.269981	9.16841e-06	-1.6975	-0.293778
58866669	chr8:58866669:T:C	8.1821e-09	-1.47078	-0.630931	6.65139e-06	-1.60231	-0.709905
58867472	chr8:58867472:G:A	1.96681e-08	-3.2746e-10	-1.22466	2.1117e-05	-3.2746e-10	-1.15696
58867751	chr8:58867751:G:A	1.76642e-08	-3.2746e-10	-1.33212	1.84167e-05	-3.2746e-10	-1.29378
58867782	chr8:58867782:C:A	1.38074e-08	-3.2746e-10	-1.57845	1.38285e-05	-3.2746e-10	-1.58031
58868149	chr8:58868149:C:T	9.63875e-09	-1.72152	-0.216346	9.03459e-06	-1.7122	-0.293781
58868165	chr8:58868165:C:A	1.74441e-08	-3.2746e-10	-1.34466	1.76793e-05	-3.2746e-10	-1.33465
58868271	chr8:58868271:A:G	6.60778e-09	-1.44508	-0.870328	8.22511e-06	-1.22454	-0.875312
58868360	chr8:58868360:T:C	1.0494e-08	-1.81325	-0.0396082	1.12959e-05	-1.74655	-0.036058
58868367	chr8:58868367:T:C	1.35771e-08	-1.81088	0.215608	1.27583e-05	-1.8152	0.154348
58868527	chr8:58868527:T:C	1.1851e-08	-1.80786	0.0766143	1.11112e-05	-1.81446	0.0153761
58868679	chr8:58868679:G:A	1.5589e-08	-1.81276	0.355668	1.45945e-05	-1.81522	0.288829
58869157	chr8:58869157:G:A	3.63455e-09	-1.52752	-1.38566	2.95156e-06	-1.74051	-1.38419
58869170	chr8:58869170:T:A	2.47878e-08	-3.2746e-10	-0.993306	2.47844e-05	-3.2746e-10	-0.996827
58869323	chr8:58869323:T:G	3.82412e-09	-1.70642	-1.15591	3.6988e-06	-1.72707	-1.17196
58870065	chr8:58870065:T:C	1.37479e-08	-3.2746e-10	-1.58277	1.37792e-05	-3.2746e-10	-1.58388
58870196	chr8:58870196:C:A	1.91911e-08	-1.81492	0.565701	1.78669e-05	-1.81378	0.489694
58870724	chr8:58870724:T:G	2.13124e-08	-1.14437	-1.06538e-09	2.23295e-05	-1.10113	-1.06538e-09
58870948	chr8:58870948:C:T	1.34638e-08	-1.60081	-0.00283923	1.15289e-05	-1.66477	-0.0974146
58871037	chr8:58871037:A:G	2.74587e-08	-3.2746e-10	-0.890975	2.66919e-05	-3.2746e-10	-0.92268
58871333	chr8:58871333:A:G	1.43694e-08	-3.2746e-10	-1.53856	1.4584e-05	-3.2746e-10	-1.52712
58871484	chr8:58871484:C:T	3.93584e-09	-1.57976	-1.25378	4.4978e-06	-1.45768	-1.24578
58871628	chr8:58871628:G:A	2.98838e-08	-3.2746e-10	-0.806342	3.13843e-05	-3.2746e-10	-0.760731
58871645	chr8:58871645:A:T	3.46801e-09	-1.54643	-1.41365	4.28404e-06	-1.34655	-1.4056
58871732	chr8:58871732:T:C	1.44748e-08	-1.42783	-0.10342	1.51691e-05	-1.33334	-0.154439
58871838	chr8:58871838:T:C	1.37472e-08	-3.2746e-10	-1.58283	1.38349e-05	-3.2746e-10	-1.57984
58871950	chr8:58871950:A:G	2.4832e-09	-1.80633	-1.48778	2.48961e-06	-1.80239	-1.49253
58871959	chr8:58871959:C:T	1.91611e-08	-3.2746e-10	-1.25077	1.92409e-05	-3.2746e-10	-1.25
58872005	chr8:58872005:C:A	3.66537e-08	-3.2746e-10	-0.602144	3.31768e-05	-3.2746e-10	-0.705187
58872160	chr8:58872160:A:G	1.12246e-08	-1.78555	-1.06538e-09	1.10435e-05	-1.80519	-1.06538e-09
58872177	chr8:58872177:T:C	4.41154e-09	-1.60728	-1.11216	3.72734e-06	-1.78548	-1.10587
58872282	chr8:58872282:TTAAAG:T	1.54537e-08	-3.2746e-10	-1.46581	1.49878e-05	-3.2746e-10	-1.4998
58872521	chr8:58872521:G:A	2.29546e-08	-3.2746e-10	-1.07014	2.41738e-05	-3.2746e-10	-1.02177
58872581	chr8:58872581:T:G	1.26942e-08	-1.66251	-1.06538e-09	1.20187e-05	-1.72057	-1.06538e-09
58872781	chr8:58872781:C:T	2.25417e-09	-1.81362	-1.57726	2.27249e-06	-1.81201	-1.57415
58873020	chr8:58873020:A:G	2.43167e-08	0.25359	-1.26609	2.05022e-05	0.0645207	-1.25103
58873124	chr8:58873124:T:C	4.40652e-09	-1.80058	-0.919993	4.5878e-06	-1.80813	-0.875507
58873481	chr8:58873481:A:T	3.59432e-09	-1.78663	-1.13768	3.67985e-06	-1.79845	-1.10572
58873896	chr8:58873896:T:C	1.37527e-08	-3.2746e-10	-1.58242	1.38062e-05	-3.2746e-10	-1.58192
58874780	chr8:58874780:C:T	1.3728e-08	-3.2746e-10	-1.58422	1.37839e-05	-3.2746e-10	-1.58354
58875131	chr8:58875131:A:T	2.49237e-09	-1.78774	-1.50269	2.46041e-06	-1.80987	-1.49684
58875241	chr8:58875241:A:G	2.86211e-09	-1.80247	-1.34963	2.90341e-06	-1.80937	-1.33178
58875739	chr8:58875739:T:C	1.82854e-08	-3.2746e-10	-1.29756	1.89698e-05	-3.2746e-10	-1.26419
58875974	chr8:58875974:T:C	2.94018e-09	-1.79557	-1.32962	2.97936e-06	-1.80441	-1.31093
58875988	chr8:58875988:G:A	2.82966e-09	-1.81456	-1.34894	2.9403e-06	-1.81504	-1.31349
58876117	chr8:58876117:C:T	2.7881e-09	-1.80007	-1.37823	2.79175e-06	-1.81148	-1.36889
58876354	chr8:58876354:G:A	2.9038e-09	-1.79953	-1.33811	2.94382e-06	-1.80719	-1.32014
58876427	chr8:58876427:A:C	2.95958e-09	-1.78368	-1.33493	2.98839e-06	-1.79544	-1.31687
58877141	chr8:58877141:T:A	3.08736e-09	-1.80326	-1.27308	3.20713e-06	-1.81058	-1.23108
58877649	chr8:58877649:C:T	1.40943e-08	-3.2746e-10	-1.55789	1.4039e-05	-3.2746e-10	-1.5652
58877651	chr8:58877651:G:C	6.88286e-09	-1.80241	-0.472217	7.26853e-06	-1.8141	-0.409389
58877862	chr8:58877862:A:T	2.38379e-09	-1.81518	-1.51978	2.37172e-06	-1.81522	-1.5282
58878188	chr8:58878188:A:C	2.51642e-09	-1.80914	-1.47168	2.55595e-06	-1.81385	-1.45477
58878344	chr8:58878344:T:C	2.49927e-09	-1.8105	-1.47715	2.54124e-06	-1.81447	-1.45992
58878433	chr8:58878433:G:A	1.58383e-08	-3.2746e-10	-1.44123	1.58662e-05	-3.2746e-10	-1.44285
58879027	chr8:58879027:C:T	2.96317e-09	-1.71891	-1.39849	3.05003e-06	-1.70049	-1.3914
58879261	chr8:58879261:G:A	1.08991e-08	-1.81498	-1.06538e-09	1.11133e-05	-1.7989	-1.06538e-09
58879640	chr8:58879640:C:T	2.18625e-08	-3.2746e-10	-1.11889	2.19761e-05	-3.2746e-10	-1.11708
58879879	chr8:58879879:T:C	2.64841e-09	-1.79896	-1.43073	2.69575e-06	-1.80757	-1.40779
58880000	chr8:58880000:A:G	1.67277e-08	-3.2746e-10	-1.38659	1.67049e-05	-3.2746e-10	-1.39134
58880180	chr8:58880180:G:A	3.96778e-09	-1.63645	-1.189	4.06274e-06	-1.6252	-1.17998
58880219	chr8:58880219:C:T	3.35746e-09	-1.7825	-1.20997	3.48746e-06	-1.79573	-1.16214
58880241	chr8:58880241:A:G	8.17888e-09	-1.79733	-0.30477	8.59167e-06	-1.81248	-0.24377
58880393	chr8:58880393:C:G	1.4487e-08	-3.2746e-10	-1.53041	1.44301e-05	-3.2746e-10	-1.53772
58880659	chr8:58880659:A:C	2.59844e-09	-1.79739	-1.45135	2.63742e-06	-1.80642	-1.43082
58880728	chr8:58880728:A:T	3.17474e-08	0.563755	-1.3096	2.67264e-05	0.371629	-1.29302
58881133	chr8:58881133:C:T	2.34548e-09	-1.81459	-1.53658	2.33865e-06	-1.8128	-1.54467
58881790	chr8:58881790:T:G	1.372e-08	-3.2746e-10	-1.58481	1.37746e-05	-3.2746e-10	-1.58421
58881974	chr8:58881974:G:A	1.55938e-08	-3.2746e-10	-1.45678	1.54369e-05	-3.2746e-10	-1.47028
58882085	chr8:58882085:T:C	1.46687e-08	-3.2746e-10	-1.51794	1.48371e-05	-3.2746e-10	-1.50991
58882617	chr8:58882617:T:C	5.61994e-09	-1.80998	-0.667355	5.81471e-06	-1.8149	-0.631746
58882767	chr8:58882767:C:T	1.93187e-08	-3.2746e-10	-1.24259	1.98192e-05	-3.2746e-10	-1.22039
58883226	chr8:58883226:T:C	2.27945e-09	-1.81233	-1.5674	2.29058e-06	-1.81527	-1.56296
58883337	chr8:58883337:C:G	1.37097e-08	-3.2746e-10	-1.58555	1.37574e-05	-3.2746e-10	-1.58546
58883360	chr8:58883360:A:G	2.2775e-09	-1.80485	-1.57573	2.27512e-06	-1.81223	-1.57278
58883658	chr8:58883658:G:A	1.08961e-08	-1.81525	-1.06538e-09	1.10973e-05	-1.80033	-1.06538e-09
58883671	chr8:58883671:G:C	2.73393e-09	-1.72721	-1.47071	2.82579e-06	-1.72631	-1.44194
58883998	chr8:58883998:T:C	1.44564e-08	-1.53252	-1.06538e-09	1.24983e-05	-1.68145	-1.06538e-09
58884057	chr8:58884057:C:T	2.28151e-09	-1.81528	-1.56354	2.31682e-06	-1.81378	-1.55306
58885500	chr8:58885500:G:A	5.07181e-08	-3.2746e-10	-0.277376	5.737e-05	-3.2746e-10	-0.157518
58885727	chr8:58885727:A:G	2.3988e-09	-1.7732	-1.55549	2.57592e-06	-1.71403	-1.5468
58886439	chr8:58886439:C:T	1.31716e-08	-1.78771	0.162114	1.4836e-05	-1.75504	0.245061
58886808	chr8:58886808:A:G	4.79576e-09	-1.81147	-0.82446	4.64023e-06	-1.81319	-0.859088
58886938	chr8:58886938:T:A	2.4111e-08	-3.2746e-10	-1.02099	2.45841e-05	-3.2746e-10	-1.00494
58887149	chr8:58887149:G:A	1.64174e-08	-3.2746e-10	-1.40532	1.64348e-05	-3.2746e-10	-1.40764
58887222	chr8:58887222:G:A	5.13818e-09	-1.80763	-0.759331	4.94416e-06	-1.81035	-0.79848
58887261	chr8:58887261:G:A	3.75849e-09	-1.73656	-1.14308	3.99876e-06	-1.70028	-1.12077
58887456	chr8:58887456:C:T	5.73774e-07	-3.2746e-10	2.14858	0.000598153	-3.2746e-10	2.18681
58887625	chr8:58887625:T:C	1.49178e-08	-3.2746e-10	-1.50111	1.50304e-05	-3.2746e-10	-1.49697
58887627	chr8:58887627:C:T	1.67865e-08	-1.79935	0.416268	1.76336e-05	-1.81413	0.476895
58887887	chr8:58887887:A:G	5.21279e-09	-1.80627	-0.746278	4.99939e-06	-1.80954	-0.788184
58888276	chr8:58888276:C:T	2.76507e-09	-1.81058	-1.37601	2.72517e-06	-1.80419	-1.40032
58888490	chr8:58888490:C:T	2.76442e-09	-1.81199	-1.37484	2.72174e-06	-1.80637	-1.3994
58888786	chr8:58888786:C:T	3.08208e-09	-1.68532	-1.39273	2.82428e-06	-1.78137	-1.38741
58888976	chr8:58888976:T:A	3.67135e-09	-1.75383	-1.14927	3.87951e-06	-1.72172	-1.12961
58889043	chr8:58889043:A:G	1.58354e-08	-3.2746e-10	-1.44141	1.59934e-05	-3.2746e-10	-1.43486
58889093	chr8:58889093:G:A	1.71271e-08	-1.363	-1.06538e-09	2.66952e-05	-0.922557	-1.06538e-09
58889244	chr8:58889244:GAAAACAAAATACCCTTA:G	1.52223e-08	-3.2746e-10	-1.4809	1.52217e-05	-3.2746e-10	-1.48432
58889373	chr8:58889373:A:G	2.4272e-09	-1.73694	-1.57997	2.53311e-06	-1.69478	-1.58281
58889595	chr8:58889595:A:G	1.31172e-08	-1.62973	-1.06538e-09	1.28188e-05	-1.65613	-1.06538e-09
58889662	chr8:58889662:C:T	3.43639e-09	-1.72985	-1.23938	3.28272e-06	-1.80244	-1.21593
58889667	chr8:58889667:G:A	1.57861e-08	-3.2746e-10	-1.44453	1.5729e-05	-3.2746e-10	-1.45153
58890103	chr8:58890103:C:A	1.34604e-08	-1.73067	0.126762	1.31921e-05	-1.77119	0.143775
58890242	chr8:58890242:A:G	5.4223e-07	-3.2746e-10	2.09203	0.000565105	-3.2746e-10	2.12997
58890256	chr8:58890256:TAA:T	9.34237e-09	-1.79575	-0.173354	1.00233e-05	-1.81235	-0.0897773
58890398	chr8:58890398:A:G	1.57255e-08	-3.2746e-10	-1.44838	1.55901e-05	-3.2746e-10	-1.4604
58890799	chr8:58890799:G:A	2.25647e-08	-3.2746e-10	-1.08727	2.21852e-05	-3.2746e-10	-1.10761
58890877	chr8:58890877:C:G	2.43822e-09	-1.81187	-1.50052	2.41938e-06	-1.8152	-1.50833
58891160	chr8:58891160:G:A	2.94159e-09	-1.81103	-1.31368	2.89858e-06	-1.80327	-1.33955
58891277	chr8:58891277:T:C	4.73426e-09	-1.81501	-0.83382	4.57911e-06	-1.8141	-0.871433
58891446	chr8:58891446:T:C	3.17932e-08	-3.2746e-10	-0.744406	3.12192e-05	-3.2746e-10	-0.766006
58891799	chr8:58891799:T:C	2.93008e-09	-1.59093	-1.5377	2.69421e-06	-1.67974	-1.53619
58892184	chr8:58892184:T:G	7.66075e-08	-3.2746e-10	0.135036	6.97901e-05	-3.2746e-10	0.0384529
58892999	chr8:58892999:G:A	8.71339e-09	-1.78828	-0.250518	9.42351e-06	-1.74577	-0.218062
58893158	chr8:58893158:G:T	2.61902e-08	-3.2746e-10	-0.938274	2.87505e-05	-3.2746e-10	-0.848386
58893179	chr8:58893179:G:A	4.53084e-09	-1.81008	-0.882675	4.42084e-06	-1.80789	-0.912822
58893304	chr8:58893304:A:G	5.75388e-07	-3.2746e-10	2.15139	0.000599728	-3.2746e-10	2.18944
58893478	chr8:58893478:T:TGAAAATATA	1.57515e-08	-3.2746e-10	-1.44672	1.56154e-05	-3.2746e-10	-1.45878
58893626	chr8:58893626:C:T	1.57642e-08	-3.2746e-10	-1.44592	1.56271e-05	-3.2746e-10	-1.45803
58893782	chr8:58893782:A:G	1.14808e-08	-1.76298	-1.06538e-09	1.09684e-05	-1.81202	-1.06538e-09
58893831	chr8:58893831:A:G	9.20149e-09	-1.79773	-0.186566	9.83139e-06	-1.81351	-0.107952
58893852	chr8:58893852:C:T	2.87882e-09	-1.80509	-1.34119	2.822e-06	-1.81488	-1.35472
58893988	chr8:58893988:A:G	3.76294e-09	-1.78534	-1.09312	3.72234e-06	-1.7642	-1.12849
58894105	chr8:58894105:T:C	3.79072e-09	-1.81381	-1.05729	3.71718e-06	-1.8125	-1.08157
58894267	chr8:58894267:T:C	3.7766e-09	-1.58155	-1.29329	3.42627e-06	-1.72671	-1.24886
58895064	chr8:58895064:C:T	2.65624e-09	-1.80732	-1.41943	2.61362e-06	-1.81521	-1.43109
58895250	chr8:58895250:C:T	3.53645e-09	-1.80033	-1.14021	3.4806e-06	-1.78576	-1.17408
58895322	chr8:58895322:A:C	3.60552e-08	-0.618607	-1.06538e-09	2.7127e-05	-0.906509	-1.06538e-09
58895363	chr8:58895363:T:A	2.89594e-09	-1.55591	-1.58443	2.99349e-06	-1.52595	-1.58465
58895720	chr8:58895720:C:A	2.35522e-09	-1.76621	-1.58081	2.48982e-06	-1.71272	-1.58211
58895971	chr8:58895971:G:C	1.40769e-08	-3.2746e-10	-1.55913	1.41839e-05	-3.2746e-10	-1.55493
58896058	chr8:58896058:T:C	3.77616e-09	-1.81529	-1.05966	3.61799e-06	-1.81494	-1.10618
58896180	chr8:58896180:C:T	2.46394e-08	-3.2746e-10	-0.999314	2.83808e-05	-3.2746e-10	-0.861328
58896280	chr8:58896280:C:T	2.99081e-08	-3.2746e-10	-0.80553	2.92901e-05	-3.2746e-10	-0.829791
58896376	chr8:58896376:A:T	3.88348e-09	-1.815	-1.03193	3.71423e-06	-1.81415	-1.08072
58897042	chr8:58897042:G:A	2.23198e-08	-3.2746e-10	-1.09819	2.23219e-05	-3.2746e-10	-1.10147
58897178	chr8:58897178:A:G	2.05027e-08	-3.2746e-10	-1.1831	2.02805e-05	-3.2746e-10	-1.19738
58897226	chr8:58897226:A:G	3.57636e-09	-1.69948	-1.22983	3.35686e-06	-1.78943	-1.2066
58897281	chr8:58897281:C:G	3.32181e-09	-1.79895	-1.2042	3.22252e-06	-1.7966	-1.24028
58897304	chr8:58897304:T:C	1.43313e-08	-1.54121	-1.06538e-09	2.14826e-05	-1.13979	-1.06538e-09
58897384	chr8:58897384:G:A	3.32491e-09	-1.80239	-1.19982	3.22378e-06	-1.8003	-1.23618
58897724	chr8:58897724:A:G	4.49378e-08	-3.2746e-10	-0.39838	4.0292e-05	-3.2746e-10	-0.510886
58897749	chr8:58897749:T:G	4.23564e-09	-1.79165	-0.968472	4.16197e-06	-1.77205	-1.009
58897811	chr8:58897811:T:G	1.84268e-08	-3.2746e-10	-1.28985	1.87316e-05	-3.2746e-10	-1.27683
58897819	chr8:58897819:T:A	4.12222e-09	-1.75273	-1.03454	3.9146e-06	-1.76236	-1.07996
58897984	chr8:58897984:T:C	1.74713e-08	-3.2746e-10	-1.3431	1.77387e-05	-3.2746e-10	-1.33129
58897999	chr8:58897999:T:C	4.31207e-08	-3.2746e-10	-0.439656	3.87191e-05	-3.2746e-10	-0.550707
58898013	chr8:58898013:C:T	3.30065e-09	-1.80283	-1.20671	3.20149e-06	-1.80069	-1.24273
58898417	chr8:58898417:G:A	1.69342e-08	-1.37432	-1.06538e-09	1.58225e-05	-1.44561	-1.06538e-09
58898499	chr8:58898499:A:C	1.50887e-08	-3.2746e-10	-1.48971	1.51497e-05	-3.2746e-10	-1.48906
58898801	chr8:58898801:C:G	4.70487e-08	-3.2746e-10	-0.352477	4.20695e-05	-3.2746e-10	-0.467717
58898895	chr8:58898895:T:C	3.24093e-09	-1.81144	-1.21636	3.14331e-06	-1.80978	-1.25198
58898993	chr8:58898993:G:A	9.17282e-09	-1.64452	-0.342894	1.02133e-05	-1.56376	-0.319592
58899533	chr8:58899533:C:G	4.34558e-08	-3.2746e-10	-0.431915	3.90074e-05	-3.2746e-10	-0.543289
58899554	chr8:58899554:T:C	5.01961e-09	-1.48497	-1.10533	4.47658e-06	-1.65737	-1.05081
58899626	chr8:58899626:C:T	2.45043e-09	-1.72917	-1.57822	2.59108e-06	-1.67605	-1.57891
58899778	chr8:58899778:A:C	3.15253e-09	-1.81389	-1.24156	3.0602e-06	-1.8129	-1.27566
58899812	chr8:58899812:A:G	1.45468e-08	-3.2746e-10	-1.52629	1.44547e-05	-3.2746e-10	-1.53602
58899900	chr8:58899900:A:G	3.15744e-09	-1.81157	-1.24233	3.06371e-06	-1.81009	-1.27732
58900379	chr8:58900379:G:A	3.2074e-09	-1.80831	-1.22989	3.11602e-06	-1.80611	-1.26438
58900646	chr8:58900646:T:G	3.29797e-09	-1.81252	-1.19783	3.19507e-06	-1.81115	-1.23428
58900870	chr8:58900870:C:T	3.17077e-09	-1.81059	-1.2391	3.07878e-06	-1.80884	-1.27367
58900919	chr8:58900919:T:C	2.70407e-09	-1.73602	-1.47288	2.86458e-06	-1.68386	-1.47076
58901201	chr8:58901201:T:C	3.29712e-09	-1.80632	-1.20429	3.20305e-06	-1.80395	-1.23899
58901250	chr8:58901250:G:A	2.50171e-09	-1.77324	-1.51344	2.44537e-06	-1.8031	-1.50974
58901444	chr8:58901444:A:G	4.67461e-08	-0.358927	-1.06538e-09	5.02773e-05	-0.289486	-1.06538e-09
58901771	chr8:58901771:A:T	3.07983e-09	-1.81049	-1.2683	2.99316e-06	-1.80859	-1.30212
58901829	chr8:58901829:G:C	1.75406e-08	-3.2746e-10	-1.33914	1.7822e-05	-3.2746e-10	-1.32661
58902107	chr8:58902107:G:T	3.28251e-09	-1.80465	-1.2104	3.18065e-06	-1.80229	-1.24767
58902129	chr8:58902129:T:G	3.18601e-09	-1.8092	-1.23569	3.08763e-06	-1.80739	-1.27224
58902188	chr8:58902188:C:T	1.65828e-08	-3.2746e-10	-1.39529	1.662e-05	-3.2746e-10	-1.39643
58902255	chr8:58902255:T:C	3.09179e-08	-3.2746e-10	-0.772325	3.41774e-05	-3.2746e-10	-0.675475
58902394	chr8:58902394:A:T	4.09981e-09	-1.5563	-1.23642	3.72292e-06	-1.61402	-1.27852
58902559	chr8:58902559:T:C	2.81519e-09	-1.79506	-1.37357	2.76065e-06	-1.79102	-1.40056
58902613	chr8:58902613:A:C	2.37223e-09	-1.80264	-1.53719	2.34811e-06	-1.81405	-1.53938
58902769	chr8:58902769:C:G	1.33781e-08	-1.71577	0.105731	1.27541e-05	-1.76901	0.10782
58902813	chr8:58902813:C:G	1.37104e-08	-3.2746e-10	-1.58551	1.37565e-05	-3.2746e-10	-1.58552
58902930	chr8:58902930:T:G	4.3502e-08	-0.430852	-1.06538e-09	3.09355e-05	-0.775136	-1.06538e-09
58903070	chr8:58903070:G:A	3.26401e-09	-1.7862	-1.2345	3.19657e-06	-1.78103	-1.26393
58903423	chr8:58903423:C:T	2.41018e-08	-3.2746e-10	-1.02137	2.52509e-05	-3.2746e-10	-0.978177
58903812	chr8:58903812:T:C	1.74669e-08	-3.2746e-10	-1.34335	1.78326e-05	-3.2746e-10	-1.32601
58904247	chr8:58904247:T:A	3.11418e-09	-1.78079	-1.2869	3.04569e-06	-1.77546	-1.31785
58904309	chr8:58904309:T:C	3.40068e-09	-1.81502	-1.16466	3.36385e-06	-1.81128	-1.18268
58904533	chr8:58904533:G:A	1.69889e-08	-3.2746e-10	-1.3711	1.72691e-05	-3.2746e-10	-1.35812
58904895	chr8:58904895:T:C	3.13157e-09	-1.77594	-1.28618	3.06367e-06	-1.77002	-1.31741
58904914	chr8:58904914:C:T	3.13702e-09	-1.77093	-1.28946	3.07076e-06	-1.76484	-1.32027
58904984	chr8:58904984:G:A	3.89163e-09	-1.66352	-1.18131	3.53748e-06	-1.76852	-1.1751
58905107	chr8:58905107:A:C	3.53072e-09	-1.61723	-1.32493	3.12293e-06	-1.72074	-1.34753
58905221	chr8:58905221:G:A	4.18031e-09	-1.76617	-1.00711	4.67435e-06	-1.71264	-0.952313
58905947	chr8:58905947:C:T	3.01866e-08	-3.2746e-10	-0.796262	3.36235e-05	-3.2746e-10	-0.691813
58905966	chr8:58905966:T:C	3.01617e-08	-3.2746e-10	-0.797087	3.09242e-05	-3.2746e-10	-0.775501
58906406	chr8:58906406:A:G	2.2862e-08	-3.2746e-10	-1.07418	2.32925e-05	-3.2746e-10	-1.05891
58907049	chr8:58907049:G:A	2.5148e-09	-1.69676	-1.58471	2.37122e-06	-1.75947	-1.58417
58907120	chr8:58907120:C:T	1.47798e-08	-3.2746e-10	-1.5104	1.49154e-05	-3.2746e-10	-1.50465
58907374	chr8:58907374:A:AC	1.295e-08	-1.64256	-1.06538e-09	1.24986e-05	-1.68142	-1.06538e-09
58907454	chr8:58907454:C:G	2.2033e-08	-3.2746e-10	-1.11112	2.20917e-05	-3.2746e-10	-1.11184
58907485	chr8:58907485:C:T	4.80689e-09	-1.51513	-1.11848	4.33362e-06	-1.67693	-1.06371
58907527	chr8:58907527:G:A	2.47691e-08	-3.2746e-10	-0.994062	2.5023e-05	-3.2746e-10	-0.987245
58907572	chr8:58907572:G:A	2.63902e-08	-0.930667	-1.06538e-09	2.08809e-05	-1.16821	-1.06538e-09
58907796	chr8:58907796:T:C	1.637e-08	-3.2746e-10	-1.40821	1.64186e-05	-3.2746e-10	-1.40863
58907911	chr8:58907911:T:C	1.09132e-07	-3.2746e-10	0.488897	9.54306e-05	-3.2746e-10	0.35136
58908121	chr8:58908121:G:C	1.60487e-08	-3.2746e-10	-1.42803	1.61967e-05	-3.2746e-10	-1.42223
58908288	chr8:58908288:G:A	2.85054e-08	-3.2746e-10	-0.853565	2.87984e-05	-3.2746e-10	-0.84672
58908612	chr8:58908612:C:T	1.766e-08	-3.2746e-10	-1.33236	1.7979e-05	-3.2746e-10	-1.31783
58909221	chr8:58909221:GTCT:G	1.766e-08	-3.2746e-10	-1.33236	1.7979e-05	-3.2746e-10	-1.31783
58909227	chr8:58909227:T:C	1.72844e-08	-3.2746e-10	-1.35385	1.71085e-05	-3.2746e-10	-1.36746
58909409	chr8:58909409:C:T	3.62169e-08	-3.2746e-10	-0.614133	4.44076e-05	-3.2746e-10	-0.413629
58909662	chr8:58909662:T:C	4.51453e-08	-3.2746e-10	-0.393772	4.64737e-05	-3.2746e-10	-0.368154
58909693	chr8:58909693:T:G	1.64075e-08	-3.2746e-10	-1.40592	1.63663e-05	-3.2746e-10	-1.41181
58909914	chr8:58909914:T:C	1.38081e-08	-1.65349	0.0750873	1.19701e-05	-1.71854	-0.00609083
58910210	chr8:58910210:A:T	3.71851e-09	-1.49519	-1.39515	3.13424e-06	-1.66513	-1.39952
58910241	chr8:58910241:T:C	1.63285e-08	-3.2746e-10	-1.41074	1.62725e-05	-3.2746e-10	-1.41756
58910775	chr8:58910775:T:C	1.766e-08	-3.2746e-10	-1.33236	1.7979e-05	-3.2746e-10	-1.31783
58910813	chr8:58910813:A:G	9.02949e-09	-1.81522	-0.187941	8.95366e-06	-1.81182	-0.203163
58910932	chr8:58910932:A:G	4.97551e-09	-1.80369	-0.795438	4.77004e-06	-1.8103	-0.83439
58911331	chr8:58911331:C:T	1.57004e-08	-3.2746e-10	-1.44997	1.56944e-05	-3.2746e-10	-1.45374
58911376	chr8:58911376:T:C	2.52265e-09	-1.78908	-1.48927	2.67151e-06	-1.74359	-1.4808
58911478	chr8:58911478:G:A	3.71872e-09	-1.6461	-1.24418	3.48818e-06	-1.76131	-1.19635
58911737	chr8:58911737:T:C	4.45695e-09	-1.74125	-0.967942	4.05647e-06	-1.79812	-1.00861
58911748	chr8:58911748:G:A	1.77568e-08	-3.2746e-10	-1.32689	1.80326e-05	-3.2746e-10	-1.31486
58911992	chr8:58911992:G:A	1.77568e-08	-3.2746e-10	-1.32689	1.80326e-05	-3.2746e-10	-1.31486
58911993	chr8:58911993:T:C	1.77492e-08	-3.2746e-10	-1.32732	1.80251e-05	-3.2746e-10	-1.31527
58912340	chr8:58912340:T:C	4.25287e-08	-3.2746e-10	-0.45348	4.1404e-05	-3.2746e-10	-0.483662
58912506	chr8:58912506:A:G	2.53187e-09	-1.68936	-1.58535	2.70293e-06	-1.62717	-1.58553
58912779	chr8:58912779:T:A	1.39385e-08	-3.2746e-10	-1.56901	1.39258e-05	-3.2746e-10	-1.57329
58913275	chr8:58913275:C:T	2.546e-08	-3.2746e-10	-0.966548	2.56114e-05	-3.2746e-10	-0.964002
58913370	chr8:58913370:C:T	3.69824e-09	-1.65162	-1.24418	3.47697e-06	-1.76453	-1.19635
58913478	chr8:58913478:T:C	3.91016e-09	-1.73841	-1.10168	3.57472e-06	-1.79658	-1.13657
58913600	chr8:58913600:T:C	3.9391e-09	-1.60435	-1.22836	3.63557e-06	-1.73678	-1.1795
58913774	chr8:58913774:G:GTTT	8.73886e-09	-1.81472	-0.221164	8.66452e-06	-1.81453	-0.233275
58913960	chr8:58913960:C:T	6.76583e-09	-1.7824	-0.509376	6.33551e-06	-1.80765	-0.553223
58914259	chr8:58914259:C:T	7.32261e-09	-1.5914	-0.621297	6.5118e-06	-1.66823	-0.665197
58914631	chr8:58914631:C:G	3.7331e-09	-1.49127	-1.39515	3.14353e-06	-1.66217	-1.39952
58914861	chr8:58914861:G:A	4.06556e-09	-1.61592	-1.18518	4.34634e-06	-1.52832	-1.20939
58914963	chr8:58914963:C:A	2.78606e-08	-3.2746e-10	-0.876444	2.86184e-05	-3.2746e-10	-0.852988
58915013	chr8:58915013:C:T	1.80497e-08	-3.2746e-10	-1.31053	1.84515e-05	-3.2746e-10	-1.29189
58915334	chr8:58915334:C:T	1.56074e-08	-3.2746e-10	-1.45591	1.59127e-05	-3.2746e-10	-1.43992
58918848	chr8:58918848:T:C	3.55701e-09	-1.52898	-1.40576	3.10227e-06	-1.68406	-1.39085
58919180	chr8:58919180:T:C	1.51639e-08	-3.2746e-10	-1.48474	1.53927e-05	-3.2746e-10	-1.47315
58920798	chr8:58920798:A:G	3.44086e-09	-1.78438	-1.18356	3.64291e-06	-1.74034	-1.17392
58921116	chr8:58921116:C:T	1.77824e-08	-3.2746e-10	-1.32545	1.80612e-05	-3.2746e-10	-1.31327
58921329	chr8:58921329:A:G	1.4143e-08	-3.2746e-10	-1.55444	1.42582e-05	-3.2746e-10	-1.54971
58921370	chr8:58921370:C:T	4.45507e-08	-3.2746e-10	-0.407032	4.57647e-05	-3.2746e-10	-0.383528
58921466	chr8:58921466:G:A	1.77716e-08	-3.2746e-10	-1.32606	1.80487e-05	-3.2746e-10	-1.31397
58922030	chr8:58922030:T:C	2.77919e-08	-3.2746e-10	-0.878915	2.79251e-05	-3.2746e-10	-0.877512
58922168	chr8:58922168:A:AAGCC	5.43669e-09	-1.81133	-0.699156	5.21277e-06	-1.8148	-0.741126
58922391	chr8:58922391:A:G	1.69345e-08	-3.2746e-10	-1.37431	1.72257e-05	-3.2746e-10	-1.36064
58922653	chr8:58922653:G:A	3.58292e-08	-3.2746e-10	-0.624897	3.5115e-05	-3.2746e-10	-0.648412
58922685	chr8:58922685:T:C	1.69345e-08	-3.2746e-10	-1.37431	1.72257e-05	-3.2746e-10	-1.36064
58922845	chr8:58922845:C:T	3.35538e-09	-1.50639	-1.4867	2.83993e-06	-1.66907	-1.49419
58923194	chr8:58923194:T:C	4.46316e-08	-1.34147	0.936252	4.07107e-05	-1.57645	1.0759
58923442	chr8:58923442:C:T	6.53045e-09	-1.81244	-0.514746	6.54217e-06	-1.80225	-0.526519
58923579	chr8:58923579:C:T	6.47316e-09	-1.81246	-0.523531	6.48511e-06	-1.80228	-0.535251
58924108	chr8:58924108:AT:A	1.47344e-08	-3.2746e-10	-1.51347	1.48771e-05	-3.2746e-10	-1.50722
58924712	chr8:58924712:G:A	1.77568e-08	-3.2746e-10	-1.32689	1.80326e-05	-3.2746e-10	-1.31486
58925095	chr8:58925095:C:T	6.31252e-09	-1.60706	-0.754058	5.69223e-06	-1.67629	-0.791648
58925352	chr8:58925352:G:A	2.99488e-09	-1.8151	-1.29165	2.91085e-06	-1.81528	-1.32331
58925354	chr8:58925354:G:A	3.54857e-09	-1.40844	-1.52867	3.75996e-06	-1.35025	-1.53238
58925425	chr8:58925425:C:T	3.99288e-08	-3.2746e-10	-0.516561	3.98476e-05	-3.2746e-10	-0.521979
58925536	chr8:58925536:C:T	1.47281e-08	-3.2746e-10	-1.5139	1.48695e-05	-3.2746e-10	-1.50772
58925574	chr8:58925574:A:G	2.71566e-09	-1.81527	-1.38936	2.81415e-06	-1.80858	-1.3638
58925669	chr8:58925669:C:T	3.73173e-09	-1.81529	-1.0715	3.75918e-06	-1.81093	-1.07191
58925776	chr8:58925776:G:A	2.79419e-09	-1.72263	-1.45348	2.96992e-06	-1.6683	-1.45021
58925790	chr8:58925790:T:C	2.27086e-08	-3.2746e-10	-1.08092	2.29505e-05	-3.2746e-10	-1.0737
58926210	chr8:58926210:T:C	1.46992e-08	-3.2746e-10	-1.51586	1.48393e-05	-3.2746e-10	-1.50976
58926270	chr8:58926270:T:A	1.63541e-08	-3.2746e-10	-1.40918	1.61917e-05	-3.2746e-10	-1.42254
58926369	chr8:58926369:T:C	1.47602e-08	-3.2746e-10	-1.51172	1.49053e-05	-3.2746e-10	-1.50532
58926490	chr8:58926490:T:C	1.48468e-08	-3.2746e-10	-1.50588	1.49985e-05	-3.2746e-10	-1.49909
58926839	chr8:58926839:G:A	2.78482e-09	-1.72269	-1.45678	2.6892e-06	-1.77699	-1.4408
58927249	chr8:58927249:G:A	1.47522e-08	-3.2746e-10	-1.51227	1.48961e-05	-3.2746e-10	-1.50594
58927305	chr8:58927305:T:A	1.47522e-08	-3.2746e-10	-1.51227	1.48961e-05	-3.2746e-10	-1.50594
58927499	chr8:58927499:T:C	1.69561e-08	-3.2746e-10	-1.37303	1.72224e-05	-3.2746e-10	-1.36083
58927524	chr8:58927524:C:T	3.7362e-09	-1.59941	-1.28618	4.02223e-06	-1.50949	-1.30571
58927710	chr8:58927710:C:T	1.47522e-08	-3.2746e-10	-1.51227	1.48961e-05	-3.2746e-10	-1.50594
58927871	chr8:58927871:G:A	1.47586e-08	-3.2746e-10	-1.51183	1.49033e-05	-3.2746e-10	-1.50546
58927946	chr8:58927946:C:T	1.67701e-08	-3.2746e-10	-1.38406	1.6807e-05	-3.2746e-10	-1.38525
58928072	chr8:58928072:C:T	2.91366e-09	-1.78825	-1.346	3.09312e-06	-1.74671	-1.33115
58928074	chr8:58928074:T:C	1.49939e-08	-3.2746e-10	-1.49602	1.51546e-05	-3.2746e-10	-1.48874
58928086	chr8:58928086:T:C	1.49939e-08	-3.2746e-10	-1.49602	1.51546e-05	-3.2746e-10	-1.48874
58928133	chr8:58928133:T:C	1.63541e-08	-3.2746e-10	-1.40918	1.61917e-05	-3.2746e-10	-1.42254
58928472	chr8:58928472:C:T	1.49939e-08	-3.2746e-10	-1.49602	1.51546e-05	-3.2746e-10	-1.48874
58928513	chr8:58928513:CAGAA:C	3.90087e-09	-1.59898	-1.24348	3.60634e-06	-1.68986	-1.23449
58928658	chr8:58928658:C:T	2.80998e-09	-1.81443	-1.35605	2.84966e-06	-1.80591	-1.35393
58928730	chr8:58928730:A:G	1.52133e-08	-3.2746e-10	-1.48149	1.54495e-05	-3.2746e-10	-1.46946
58928737	chr8:58928737:T:G	2.15007e-08	-3.2746e-10	-1.13557	2.10069e-05	-3.2746e-10	-1.16219
58929116	chr8:58929116:C:G	5.72819e-09	-1.40353	-1.05473	5.53523e-06	-1.44874	-1.04717
58929136	chr8:58929136:T:C	2.48807e-08	-3.2746e-10	-0.989567	2.49855e-05	-3.2746e-10	-0.988743
58929143	chr8:58929143:G:C	1.5306e-08	-3.2746e-10	-1.47541	1.55448e-05	-3.2746e-10	-1.46331
58929236	chr8:58929236:C:T	1.37759e-08	-3.2746e-10	-1.58074	1.38431e-05	-3.2746e-10	-1.57926
58929238	chr8:58929238:C:T	3.44405e-09	-1.78745	-1.17956	3.26417e-06	-1.81476	-1.20927
58929243	chr8:58929243:T:C	3.48836e-09	-1.78264	-1.17159	3.29216e-06	-1.8139	-1.2016
58929347	chr8:58929347:A:G	1.49866e-08	-3.2746e-10	-1.4965	1.51484e-05	-3.2746e-10	-1.48914
58929703	chr8:58929703:A:T	1.47194e-08	-3.2746e-10	-1.51449	1.48693e-05	-3.2746e-10	-1.50774
58929774	chr8:58929774:CAT:C	1.37887e-08	-3.2746e-10	-1.57981	1.3796e-05	-3.2746e-10	-1.58266
58929943	chr8:58929943:A:G	1.0987e-08	-1.58744	-0.219504	9.63651e-06	-1.65898	-0.282498
58930019	chr8:58930019:T:C	1.45377e-08	-3.2746e-10	-1.52691	1.44247e-05	-3.2746e-10	-1.5381
58930111	chr8:58930111:A:C	1.95613e-08	-1.80639	0.576287	1.90344e-05	-1.81504	0.554252
58930193	chr8:58930193:T:C	1.45377e-08	-3.2746e-10	-1.52691	1.44247e-05	-3.2746e-10	-1.5381
58930540	chr8:58930540:T:C	1.50623e-08	-3.2746e-10	-1.49147	1.52264e-05	-3.2746e-10	-1.48401
58930725	chr8:58930725:C:T	1.49939e-08	-3.2746e-10	-1.49602	1.51546e-05	-3.2746e-10	-1.48874
58931254	chr8:58931254:C:A	4.57683e-09	-1.80548	-0.87717	4.67732e-06	-1.79049	-0.873829
58931270	chr8:58931270:A:C	2.97109e-09	-1.7746	-1.34014	3.16087e-06	-1.72576	-1.33043
58931570	chr8:58931570:T:C	2.99004e-09	-1.78572	-1.32266	3.16386e-06	-1.74266	-1.31259
58931732	chr8:58931732:G:C	1.49939e-08	-3.2746e-10	-1.49602	1.51546e-05	-3.2746e-10	-1.48874
58931909	chr8:58931909:T:C	1.50167e-08	-3.2746e-10	-1.4945	1.518e-05	-3.2746e-10	-1.48706
58932143	chr8:58932143:G:A	3.41331e-09	-1.76771	-1.20827	3.19403e-06	-1.80954	-1.23622
58932300	chr8:58932300:A:G	1.39157e-08	-3.2746e-10	-1.57064	1.39095e-05	-3.2746e-10	-1.57446
58932369	chr8:58932369:T:C	1.50217e-08	-3.2746e-10	-1.49416	1.51841e-05	-3.2746e-10	-1.48679
58932476	chr8:58932476:C:T	1.49939e-08	-3.2746e-10	-1.49602	1.51546e-05	-3.2746e-10	-1.48874
58932477	chr8:58932477:C:T	1.55832e-08	-3.2746e-10	-1.45746	1.58162e-05	-3.2746e-10	-1.44601
58932574	chr8:58932574:C:A	1.56714e-08	-3.2746e-10	-1.45182	1.55663e-05	-3.2746e-10	-1.46193
58932668	chr8:58932668:A:T	4.4657e-09	-1.75169	-0.955544	4.48797e-06	-1.81042	-0.895222
58932799	chr8:58932799:T:C	1.80221e-08	-3.2746e-10	-1.31206	1.83187e-05	-3.2746e-10	-1.29912
58932874	chr8:58932874:G:C	3.29071e-09	-1.77494	-1.23761	3.53751e-06	-1.72593	-1.21769
58932875	chr8:58932875:C:T	3.29139e-09	-1.77621	-1.23613	3.53611e-06	-1.72784	-1.21617
58932961	chr8:58932961:A:G	3.56643e-09	-1.51235	-1.41974	3.01824e-06	-1.67976	-1.42261
58932991	chr8:58932991:T:C	1.49939e-08	-3.2746e-10	-1.49602	1.51546e-05	-3.2746e-10	-1.48874
58933156	chr8:58933156:C:T	3.36175e-09	-1.62841	-1.36279	3.04958e-06	-1.7476	-1.34444
58933391	chr8:58933391:G:A	1.49941e-08	-3.2746e-10	-1.496	1.51735e-05	-3.2746e-10	-1.48749
58933745	chr8:58933745:T:A	1.42496e-08	-3.2746e-10	-1.54693	1.43506e-05	-3.2746e-10	-1.54325
58933857	chr8:58933857:C:T	2.3755e-08	-1.03587	-1.06538e-09	2.05638e-05	-1.18351	-1.06538e-09
58934425	chr8:58934425:C:T	1.49154e-08	-3.2746e-10	-1.50126	1.50857e-05	-3.2746e-10	-1.49329
58935219	chr8:58935219:T:G	1.45603e-08	-3.2746e-10	-1.52536	1.47156e-05	-3.2746e-10	-1.51813
58935368	chr8:58935368:C:T	4.77814e-09	-1.7087	-0.930906	4.51095e-06	-1.76256	-0.937971
58935376	chr8:58935376:G:A	3.52038e-09	-1.62601	-1.31908	3.06132e-06	-1.74719	-1.341
58935997	chr8:58935997:G:A	1.49096e-08	-3.2746e-10	-1.50166	1.50881e-05	-3.2746e-10	-1.49314
58936117	chr8:58936117:C:T	2.8649e-08	-3.2746e-10	-0.848541	2.89683e-05	-3.2746e-10	-0.840839
58936333	chr8:58936333:G:C	2.08517e-08	-3.2746e-10	-1.16622	2.02929e-05	-3.2746e-10	-1.19677
58936523	chr8:58936523:A:G	1.48751e-08	-3.2746e-10	-1.50397	1.50522e-05	-3.2746e-10	-1.49551
58936605	chr8:58936605:T:A	4.34274e-09	-1.45555	-1.27961	5.05301e-06	-1.31965	-1.26741
58937456	chr8:58937456:T:C	1.48597e-08	-3.2746e-10	-1.50501	1.50361e-05	-3.2746e-10	-1.49659
58937492	chr8:58937492:T:A	2.22755e-08	-3.2746e-10	-1.10017	2.26885e-05	-3.2746e-10	-1.08518
58937573	chr8:58937573:G:C	1.49944e-08	-3.2746e-10	-1.49598	1.51785e-05	-3.2746e-10	-1.48716
58938267	chr8:58938267:C:T	1.40505e-08	-3.2746e-10	-1.561	1.41529e-05	-3.2746e-10	-1.55712
58938359	chr8:58938359:G:A	2.13613e-08	-3.2746e-10	-1.14208	2.12142e-05	-3.2746e-10	-1.15237
58938524	chr8:58938524:T:C	3.09485e-08	-3.2746e-10	-0.771334	3.14435e-05	-3.2746e-10	-0.758848
58938650	chr8:58938650:G:A	9.59052e-08	0.359701	-1.06538e-09	4.51025e-05	-0.398103	-1.06538e-09
58938782	chr8:58938782:T:C	4.35085e-09	-1.39099	-1.3423	4.98039e-06	-1.26633	-1.3352
58938852	chr8:58938852:C:T	1.68914e-08	-3.2746e-10	-1.37685	1.71515e-05	-3.2746e-10	-1.36495
58939077	chr8:58939077:G:A	4.23082e-09	-1.47078	-1.29049	3.65803e-06	-1.64478	-1.26533
58939294	chr8:58939294:A:G	4.28719e-09	-1.45146	-1.29657	3.68485e-06	-1.63114	-1.27167
58939348	chr8:58939348:T:C	1.20042e-08	-1.7184	-1.06538e-09	1.18506e-05	-1.73466	-1.06538e-09
58939609	chr8:58939609:A:AAC	7.46192e-09	-1.64849	-0.545353	7.52395e-06	-1.65186	-0.537091
58939777	chr8:58939777:T:C	1.45445e-08	-3.2746e-10	-1.52645	1.47618e-05	-3.2746e-10	-1.515
58939870	chr8:58939870:C:T	4.11903e-09	-1.81209	-0.975951	4.1917e-06	-1.81529	-0.958644
58940016	chr8:58940016:T:C	1.38836e-08	-3.2746e-10	-1.57295	1.3855e-05	-3.2746e-10	-1.57839
58940127	chr8:58940127:C:T	2.47463e-08	-0.994981	-1.06538e-09	2.31729e-05	-1.06406	-1.06538e-09
58940265	chr8:58940265:TAG:T	1.88156e-08	-3.2746e-10	-1.26897	1.83756e-05	-3.2746e-10	-1.29601
58940269	chr8:58940269:AC:A	1.88156e-08	-3.2746e-10	-1.26897	1.83756e-05	-3.2746e-10	-1.29601
58940385	chr8:58940385:G:A	3.76467e-09	-1.81527	-1.06273	3.85498e-06	-1.8127	-1.04497
58940508	chr8:58940508:T:C	3.48534e-08	-3.2746e-10	-0.652508	3.25152e-05	-3.2746e-10	-0.725333
58941116	chr8:58941116:C:T	1.25173e-08	-1.67655	-1.06538e-09	1.25121e-05	-1.68034	-1.06538e-09
58941686	chr8:58941686:A:G	1.63352e-08	-3.2746e-10	-1.41033	1.62083e-05	-3.2746e-10	-1.42152
58941736	chr8:58941736:T:A	2.28238e-08	-3.2746e-10	-1.07586	2.32896e-05	-3.2746e-10	-1.05903
58942193	chr8:58942193:T:C	2.98718e-09	-1.54595	-1.56338	3.31084e-06	-1.4472	-1.56264
58942373	chr8:58942373:C:T	3.24154e-09	-1.70623	-1.32139	3.08929e-06	-1.78473	-1.29437
58942731	chr8:58942731:T:G	1.45861e-07	-3.2746e-10	0.778997	0.000138242	-3.2746e-10	0.721968
58943170	chr8:58943170:C:T	1.95578e-08	-3.2746e-10	-1.23029	1.90492e-05	-3.2746e-10	-1.26001
58943343	chr8:58943343:G:A	1.37422e-08	-3.2746e-10	-1.58318	1.37935e-05	-3.2746e-10	-1.58284
58943452	chr8:58943452:T:G	4.92247e-09	-1.69209	-0.91776	4.90408e-06	-1.77956	-0.837413
58944106	chr8:58944106:T:C	2.66053e-09	-1.69672	-1.52841	2.78691e-06	-1.64157	-1.54053
58944202	chr8:58944202:G:A	3.2055e-09	-1.81238	-1.22641	3.22151e-06	-1.81524	-1.22195
58944363	chr8:58944363:A:G	1.14052e-08	-1.76959	-1.06538e-09	1.12927e-05	-1.78289	-1.06538e-09
58944436	chr8:58944436:C:T	1.93531e-08	-3.2746e-10	-1.24081	1.88449e-05	-3.2746e-10	-1.2708
58944463	chr8:58944463:T:A	2.54466e-09	-1.73016	-1.5395	2.64824e-06	-1.68378	-1.54937
58944557	chr8:58944557:C:T	3.64808e-09	-1.813	-1.09646	3.60503e-06	-1.81527	-1.10944
58944652	chr8:58944652:C:T	2.48727e-09	-1.81343	-1.47904	2.51045e-06	-1.81486	-1.47171
58944666	chr8:58944666:G:A	1.38101e-08	-3.2746e-10	-1.57826	1.38133e-05	-3.2746e-10	-1.58141
58944843	chr8:58944843:C:A	1.59042e-08	-1.43707	-1.06538e-09	1.61863e-05	-1.42287	-1.06538e-09
58944858	chr8:58944858:T:A	2.03315e-08	-3.2746e-10	-1.19149	1.96846e-05	-3.2746e-10	-1.2272
58945481	chr8:58945481:A:C	2.41488e-09	-1.81239	-1.50962	2.43124e-06	-1.81496	-1.50368
58946235	chr8:58946235:A:G	2.42862e-09	-1.8148	-1.50154	2.45639e-06	-1.81353	-1.49482
58946357	chr8:58946357:T:C	2.39032e-09	-1.81436	-1.51787	2.41222e-06	-1.81382	-1.51267
58946463	chr8:58946463:T:G	1.73952e-08	-3.2746e-10	-1.34746	1.7603e-05	-3.2746e-10	-1.33897
58946558	chr8:58946558:T:G	1.38653e-08	-3.2746e-10	-1.57427	1.39868e-05	-3.2746e-10	-1.56893
58947254	chr8:58947254:A:C	1.96357e-08	-3.2746e-10	-1.22631	1.90938e-05	-3.2746e-10	-1.25768
58947513	chr8:58947513:C:T	2.49817e-09	-1.81337	-1.47473	2.52491e-06	-1.81501	-1.46583
58948005	chr8:58948005:T:C	2.16197e-08	-3.2746e-10	-1.13005	2.12143e-05	-3.2746e-10	-1.15237
58948240	chr8:58948240:A:G	2.37282e-09	-1.81437	-1.52521	2.3946e-06	-1.81416	-1.51966
58948641	chr8:58948641:A:G	3.6318e-08	-3.2746e-10	-0.611345	3.3859e-05	-3.2746e-10	-0.684834
58948714	chr8:58948714:T:C	2.41809e-08	-1.6665	0.648402	2.49379e-05	-1.6817	0.691046
58948754	chr8:58948754:C:T	1.70141e-08	-3.2746e-10	-1.36962	1.68722e-05	-3.2746e-10	-1.38137
58949143	chr8:58949143:A:C	2.04739e-08	-3.2746e-10	-1.18451	1.9903e-05	-3.2746e-10	-1.21617
58949473	chr8:58949473:A:G	4.5642e-08	-3.2746e-10	-0.382831	4.61786e-05	-3.2746e-10	-0.374522
58949586	chr8:58949586:C:T	2.34968e-09	-1.81409	-1.53529	2.3687e-06	-1.81442	-1.53028
58949835	chr8:58949835:A:G	1.16258e-08	-1.75043	-1.06538e-09	1.19834e-05	-1.72351	-1.06538e-09
58949915	chr8:58949915:A:G	5.91e-09	-1.70231	-0.724704	5.40166e-06	-1.75771	-0.76262
58949923	chr8:58949923:A:G	1.79077e-08	-3.2746e-10	-1.31843	1.80872e-05	-3.2746e-10	-1.31183
58950226	chr8:58950226:T:G	2.95623e-08	-0.817157	-1.06538e-09	2.49623e-05	-0.989675	-1.06538e-09
58950311	chr8:58950311:G:A	3.41026e-08	-3.2746e-10	-0.674286	3.23204e-05	-3.2746e-10	-0.731342
58950369	chr8:58950369:C:T	2.92483e-08	-3.2746e-10	-0.827839	3.00649e-05	-3.2746e-10	-0.803681
58951166	chr8:58951166:C:T	1.97289e-08	-3.2746e-10	-1.22157	1.91759e-05	-3.2746e-10	-1.25339
58951732	chr8:58951732:A:G	1.38097e-08	-3.2746e-10	-1.57829	1.39159e-05	-3.2746e-10	-1.57401
58951811	chr8:58951811:C:T	2.30406e-08	-3.2746e-10	-1.0664	2.35722e-05	-3.2746e-10	-1.04697
58952163	chr8:58952163:G:A	1.3771e-08	-3.2746e-10	-1.5811	1.38652e-05	-3.2746e-10	-1.57766
58952219	chr8:58952219:C:T	1.95251e-08	-3.2746e-10	-1.23196	1.89871e-05	-3.2746e-10	-1.26328
58952294	chr8:58952294:G:C	2.62242e-09	-1.8117	-1.42786	2.6372e-06	-1.81524	-1.42208
58952579	chr8:58952579:T:C	3.965e-09	-1.67642	-1.14973	3.86202e-06	-1.77091	-1.08494
58953068	chr8:58953068:A:G	1.54271e-08	-3.2746e-10	-1.46753	1.55626e-05	-3.2746e-10	-1.46217
58953428	chr8:58953428:A:T	3.51867e-08	-3.2746e-10	-0.642991	3.52459e-05	-3.2746e-10	-0.644692
58953526	chr8:58953526:T:C	5.52603e-09	-1.77668	-0.717505	5.28441e-06	-1.77082	-0.771458
58953703	chr8:58953703:C:G	2.93232e-09	-1.81347	-1.31439	3.04308e-06	-1.79626	-1.29791
58953774	chr8:58953774:A:G	1.96747e-08	-3.2746e-10	-1.22433	1.9127e-05	-3.2746e-10	-1.25594
58953846	chr8:58953846:C:G	5.91461e-09	-1.38089	-1.04535	4.82973e-06	-1.58683	-1.04542
58953852	chr8:58953852:A:T	2.48605e-09	-1.81518	-1.47779	2.52597e-06	-1.81263	-1.46778
58953859	chr8:58953859:C:T	1.97921e-08	-3.2746e-10	-1.21838	1.92404e-05	-3.2746e-10	-1.25003
58954122	chr8:58954122:T:C	1.75647e-08	-3.2746e-10	-1.33776	1.74704e-05	-3.2746e-10	-1.34653
58954594	chr8:58954594:A:G	5.34139e-08	-3.2746e-10	-0.225588	6.70777e-05	-3.2746e-10	-0.00118868
58954747	chr8:58954747:C:A	1.97102e-08	-3.2746e-10	-1.22252	1.91595e-05	-3.2746e-10	-1.25424
58954790	chr8:58954790:T:C	2.56948e-09	-1.81529	-1.44467	2.60096e-06	-1.81141	-1.43975
58954924	chr8:58954924:G:A	2.23822e-09	-1.81405	-1.58393	2.2686e-06	-1.80565	-1.58223
58954944	chr8:58954944:T:C	2.41794e-08	-3.2746e-10	-1.01816	2.34074e-05	-3.2746e-10	-1.05399
58955121	chr8:58955121:G:A	2.30531e-08	-1.06586	-1.06538e-09	1.93451e-05	-1.2446	-1.06538e-09
58955235	chr8:58955235:T:C	1.75445e-08	-3.2746e-10	-1.33892	1.74457e-05	-3.2746e-10	-1.34795
58955352	chr8:58955352:G:A	1.37126e-08	-3.2746e-10	-1.58534	1.37561e-05	-3.2746e-10	-1.58556
58955360	chr8:58955360:AAAG:A	1.88986e-08	-1.26457	-1.06538e-09	2.12792e-05	-1.14931	-1.06538e-09
58955893	chr8:58955893:C:A	2.98454e-09	-1.72658	-1.38363	2.72399e-06	-1.7956	-1.40935
58955967	chr8:58955967:T:C	1.97195e-08	-3.2746e-10	-1.22205	1.91518e-05	-3.2746e-10	-1.25464
58955977	chr8:58955977:C:T	3.54019e-09	-1.73105	-1.20843	3.17934e-06	-1.79739	-1.25298
58955986	chr8:58955986:C:T	1.92513e-08	-3.2746e-10	-1.24608	1.87448e-05	-3.2746e-10	-1.27612
58956212	chr8:58956212:A:G	1.915e-08	-3.2746e-10	-1.25136	1.86692e-05	-3.2746e-10	-1.28016
58956441	chr8:58956441:T:C	1.915e-08	-3.2746e-10	-1.25136	1.86692e-05	-3.2746e-10	-1.28016
58956449	chr8:58956449:G:A	1.91694e-08	-3.2746e-10	-1.25035	1.86868e-05	-3.2746e-10	-1.27922
58956623	chr8:58956623:A:T	1.96386e-08	-3.2746e-10	-1.22616	1.90951e-05	-3.2746e-10	-1.25761
58956672	chr8:58956672:A:G	2.73608e-09	-1.68759	-1.50954	2.47826e-06	-1.77584	-1.52364
58956846	chr8:58956846:T:C	1.26486e-08	-1.74361	0.0774916	1.11461e-05	-1.78416	-0.0117971
58956870	chr8:58956870:C:T	3.52318e-09	-1.70802	-1.23628	3.13091e-06	-1.78609	-1.27963
58956893	chr8:58956893:A:G	2.79408e-09	-1.66185	-1.51431	2.50296e-06	-1.7611	-1.52846
58957173	chr8:58957173:G:C	7.47196e-09	-1.20032	-0.992185	5.7842e-06	-1.4485	-1.00341
58957645	chr8:58957645:T:C	1.96386e-08	-3.2746e-10	-1.22616	1.90951e-05	-3.2746e-10	-1.25761
58958686	chr8:58958686:G:T	1.4366e-08	-3.2746e-10	-1.53879	1.44296e-05	-3.2746e-10	-1.53776
58958749	chr8:58958749:T:C	1.96422e-08	-3.2746e-10	-1.22598	1.90982e-05	-3.2746e-10	-1.25745
58959294	chr8:58959294:G:A	1.96386e-08	-3.2746e-10	-1.22616	1.90951e-05	-3.2746e-10	-1.25761
58959316	chr8:58959316:T:C	1.26628e-08	-1.75285	0.0878602	1.13587e-05	-1.79033	0.0132789
58959431	chr8:58959431:C:G	1.74347e-08	-3.2746e-10	-1.3452	1.75607e-05	-3.2746e-10	-1.34138
58959586	chr8:58959586:T:C	1.37391e-08	-3.2746e-10	-1.58342	1.37962e-05	-3.2746e-10	-1.58265
58959618	chr8:58959618:A:G	4.28897e-09	-1.78507	-0.96254	4.04101e-06	-1.80073	-1.00981
58959847	chr8:58959847:G:A	1.55346e-08	-3.2746e-10	-1.46059	1.54878e-05	-3.2746e-10	-1.46699
58960056	chr8:58960056:T:G	4.29156e-09	-1.77672	-0.970292	4.17253e-06	-1.78924	-0.989278
58960329	chr8:58960329:C:T	1.72996e-08	-3.2746e-10	-1.35298	1.7224e-05	-3.2746e-10	-1.36073
58960413	chr8:58960413:C:T	3.75525e-09	-1.30056	-1.57994	3.13608e-06	-1.48312	-1.58094
58960621	chr8:58960621:G:A	2.11563e-08	-3.2746e-10	-1.15172	2.20893e-05	-3.2746e-10	-1.11194
58960675	chr8:58960675:A:C	1.38151e-08	-3.2746e-10	-1.5779	1.37725e-05	-3.2746e-10	-1.58437
58961077	chr8:58961077:T:C	3.89772e-09	-1.26588	-1.57738	3.23553e-06	-1.4552	-1.57764
58961287	chr8:58961287:G:A	3.79524e-08	-0.567327	-1.06538e-09	2.60383e-05	-0.947473	-1.06538e-09
58961693	chr8:58961693:A:G	1.06437e-08	-0.940648	-0.898039	7.84551e-06	-1.23661	-0.910488
58961728	chr8:58961728:C:T	1.54033e-08	-1.46908	-1.06538e-09	1.24707e-05	-1.68366	-1.06538e-09
58961913	chr8:58961913:A:G	1.96386e-08	-3.2746e-10	-1.22616	1.90951e-05	-3.2746e-10	-1.25761
58962076	chr8:58962076:G:A	2.90927e-08	-3.2746e-10	-0.833171	2.8142e-05	-3.2746e-10	-0.869775
58962331	chr8:58962331:T:C	5.03444e-09	-1.70751	-0.879847	5.00882e-06	-1.71764	-0.878202
58963075	chr8:58963075:A:C	4.95964e-09	-1.69903	-0.903294	4.93369e-06	-1.7095	-0.901456
58963274	chr8:58963274:A:G	1.50982e-08	-3.2746e-10	-1.48908	1.52533e-05	-3.2746e-10	-1.48225
58963328	chr8:58963328:T:C	1.63198e-08	-3.2746e-10	-1.41128	1.65985e-05	-3.2746e-10	-1.39773
58964159	chr8:58964159:C:G	1.96088e-08	-3.2746e-10	-1.22768	1.9065e-05	-3.2746e-10	-1.25918
58964290	chr8:58964290:A:G	1.73134e-08	-3.2746e-10	-1.35218	1.72372e-05	-3.2746e-10	-1.35997
58964775	chr8:58964775:T:C	2.11999e-08	-3.2746e-10	-1.14966	2.05062e-05	-3.2746e-10	-1.18631
58965415	chr8:58965415:T:C	1.38799e-08	-3.2746e-10	-1.57322	1.40598e-05	-3.2746e-10	-1.56372
58965525	chr8:58965525:T:C	1.75043e-08	-1.34121	-1.06538e-09	1.94903e-05	-1.23712	-1.06538e-09
58965618	chr8:58965618:G:A	1.37361e-08	-3.2746e-10	-1.58363	1.3756e-05	-3.2746e-10	-1.58556
58965674	chr8:58965674:C:T	3.97684e-09	-1.64339	-1.17978	3.80845e-06	-1.75362	-1.1162
58965756	chr8:58965756:G:A	5.29952e-09	-1.45912	-1.07692	4.82155e-06	-1.54936	-1.08459
58965913	chr8:58965913:T:G	6.73021e-09	-1.50029	-0.796763	6.13695e-06	-1.58742	-0.805289
58965917	chr8:58965917:T:G	6.18802e-09	-1.56164	-0.819401	5.73499e-06	-1.63908	-0.821378
58965964	chr8:58965964:T:C	1.37488e-08	-3.2746e-10	-1.58271	1.38685e-05	-3.2746e-10	-1.57742
58966021	chr8:58966021:C:T	1.68139e-08	-1.38145	-1.06538e-09	1.44539e-05	-1.53607	-1.06538e-09
58966155	chr8:58966155:G:T	1.49243e-08	-3.2746e-10	-1.50067	1.5084e-05	-3.2746e-10	-1.4934
58966220	chr8:58966220:C:T	1.96445e-08	-3.2746e-10	-1.22586	1.98355e-05	-3.2746e-10	-1.21957
58966525	chr8:58966525:T:C	1.55022e-08	-3.2746e-10	-1.46267	1.5586e-05	-3.2746e-10	-1.46067
58966562	chr8:58966562:A:G	3.04937e-09	-1.81483	-1.27389	3.11127e-06	-1.80995	-1.26205
58966848	chr8:58966848:C:T	6.26369e-08	-0.857176	0.790871	5.15498e-05	-1.20174	0.937249
58967116	chr8:58967116:T:C	1.40036e-08	-3.2746e-10	-1.56434	1.42253e-05	-3.2746e-10	-1.55202
58967131	chr8:58967131:C:T	1.98959e-08	-3.2746e-10	-1.21314	1.93025e-05	-3.2746e-10	-1.24681
58967421	chr8:58967421:C:A	1.37332e-08	-3.2746e-10	-1.58384	1.37561e-05	-3.2746e-10	-1.58556
58967569	chr8:58967569:T:G	4.37591e-09	-1.1598	-1.56775	3.76713e-06	-1.30697	-1.57376
58968045	chr8:58968045:T:C	5.49162e-09	-1.69357	-0.806865	5.95928e-06	-1.6011	-0.820994
58968114	chr8:58968114:A:G	1.49523e-08	-3.2746e-10	-1.4988	1.51139e-05	-3.2746e-10	-1.49143
58968277	chr8:58968277:C:T	1.37161e-08	-3.2746e-10	-1.58509	1.37565e-05	-3.2746e-10	-1.58553
58968641	chr8:58968641:T:G	2.60272e-09	-1.76005	-1.48705	2.50051e-06	-1.806	-1.48454
58968805	chr8:58968805:A:G	1.54332e-08	-3.2746e-10	-1.46714	1.49125e-05	-3.2746e-10	-1.50484
58969074	chr8:58969074:G:A	1.49523e-08	-3.2746e-10	-1.4988	1.51139e-05	-3.2746e-10	-1.49143
58969164	chr8:58969164:T:C	9.3856e-09	-1.32511	-0.63937	8.495e-06	-1.43601	-0.631548
58969270	chr8:58969270:T:C	2.28903e-08	-3.2746e-10	-1.07295	2.29656e-05	-3.2746e-10	-1.07304
58969381	chr8:58969381:T:A	3.16512e-09	-1.66454	-1.38692	3.00264e-06	-1.76202	-1.34553
58969385	chr8:58969385:T:C	1.11118e-08	-1.79565	-1.06538e-09	1.12751e-05	-1.78445	-1.06538e-09
58969620	chr8:58969620:C:T	5.16474e-09	-1.45568	-1.10612	4.68875e-06	-1.54675	-1.11512
58969799	chr8:58969799:A:G	1.48155e-08	-1.50799	-1.06538e-09	1.46033e-05	-1.52579	-1.06538e-09
58969862	chr8:58969862:G:A	2.73682e-09	-1.78236	-1.4145	2.85285e-06	-1.74405	-1.41467
58970292	chr8:58970292:T:G	1.45333e-08	-3.2746e-10	-1.52722	1.42382e-05	-3.2746e-10	-1.55111
58970339	chr8:58970339:C:T	1.37096e-08	-3.2746e-10	-1.58556	1.37884e-05	-3.2746e-10	-1.58321
58970707	chr8:58970707:G:A	1.20015e-08	-1.71863	-1.06538e-09	1.23781e-05	-1.69111	-1.06538e-09
58970768	chr8:58970768:A:T	4.33098e-09	-1.1523	-1.58556	3.83272e-06	-1.27791	-1.58556
58971385	chr8:58971385:C:T	1.66809e-08	-1.38939	-1.06538e-09	1.56078e-05	-1.45927	-1.06538e-09
58971696	chr8:58971696:GT:G	5.48268e-09	-1.78313	-0.718937	6.07634e-06	-1.74741	-0.655224
58971917	chr8:58971917:C:T	4.90759e-09	-1.51347	-1.0994	4.49469e-06	-1.59568	-1.10847
58971931	chr8:58971931:T:C	3.1508e-09	-1.81453	-1.24147	3.21556e-06	-1.8108	-1.22823
58972419	chr8:58972419:T:C	1.45018e-08	-3.2746e-10	-1.52939	1.47752e-05	-3.2746e-10	-1.51409
58972601	chr8:58972601:A:G	2.30152e-09	-1.78669	-1.5834	2.39831e-06	-1.75043	-1.58185
58972896	chr8:58972896:A:G	1.55767e-08	-3.2746e-10	-1.45788	1.5526e-05	-3.2746e-10	-1.46452
58973147	chr8:58973147:A:G	1.42861e-08	-3.2746e-10	-1.54437	1.40579e-05	-3.2746e-10	-1.56385
58973203	chr8:58973203:T:C	3.03879e-09	-1.71051	-1.38169	2.95732e-06	-1.78791	-1.33484
58973204	chr8:58973204:G:A	3.98773e-09	-1.23492	-1.58552	3.45409e-06	-1.3826	-1.58488
58973220	chr8:58973220:G:A	7.48255e-09	-0.975773	-1.21531	5.56827e-06	-1.26405	-1.22591
58973342	chr8:58973342:C:CA	3.09035e-09	-1.81529	-1.26009	3.16862e-06	-1.80654	-1.24721
58973344	chr8:58973344:A:G	1.57079e-08	-3.2746e-10	-1.4495	1.57907e-05	-3.2746e-10	-1.44762
58973469	chr8:58973469:A:G	1.41572e-08	-3.2746e-10	-1.55344	1.39635e-05	-3.2746e-10	-1.57059
58973753	chr8:58973753:T:A	4.44208e-09	-1.13965	-1.57289	3.81899e-06	-1.30155	-1.5655
58974156	chr8:58974156:T:G	1.57571e-08	-3.2746e-10	-1.44637	1.57017e-05	-3.2746e-10	-1.45327
58974932	chr8:58974932:A:C	1.80454e-08	-3.2746e-10	-1.31077	1.74982e-05	-3.2746e-10	-1.34494
58974940	chr8:58974940:C:A	2.44882e-09	-1.77924	-1.52881	2.38732e-06	-1.81263	-1.52424
58974966	chr8:58974966:G:C	2.58012e-09	-1.77204	-1.48379	2.68057e-06	-1.7304	-1.49061
58975094	chr8:58975094:C:T	4.50145e-09	-1.12838	-1.57088	3.8672e-06	-1.29164	-1.56287
58975146	chr8:58975146:ATAT:A	1.43701e-08	-3.2746e-10	-1.53851	1.42452e-05	-3.2746e-10	-1.55062
58975180	chr8:58975180:GTA:G	1.50075e-08	-3.2746e-10	-1.49511	1.53537e-05	-3.2746e-10	-1.47568
58975263	chr8:58975263:C:CA	1.37568e-08	-3.2746e-10	-1.58212	1.39211e-05	-3.2746e-10	-1.57363
58975403	chr8:58975403:T:C	1.45771e-08	-3.2746e-10	-1.5242	1.48618e-05	-3.2746e-10	-1.50825
58975575	chr8:58975575:A:G	1.94044e-08	-3.2746e-10	-1.23816	1.87277e-05	-3.2746e-10	-1.27703
58975585	chr8:58975585:T:C	3.07523e-09	-1.69339	-1.38689	2.95139e-06	-1.77802	-1.34674
58975699	chr8:58975699:G:T	5.17628e-09	-1.02823	-1.53134	3.90454e-06	-1.31371	-1.53119
58975835	chr8:58975835:T:A	5.88188e-08	-3.2746e-10	-0.129197	5.48212e-05	-3.2746e-10	-0.202962
58976004	chr8:58976004:G:A	5.00031e-09	-1.68565	-0.908504	5.55138e-06	-1.59585	-0.897139
58976237	chr8:58976237:A:G	1.86682e-08	-3.2746e-10	-1.27684	1.81411e-05	-3.2746e-10	-1.30886
58976254	chr8:58976254:G:A	2.27113e-09	-1.80163	-1.58175	2.31101e-06	-1.79169	-1.57767
58976318	chr8:58976318:TCTTTG:T	1.4283e-08	-1.54459	-1.06538e-09	1.29681e-05	-1.64454	-1.06538e-09
58976323	chr8:58976323:G:T	1.55348e-08	-3.2746e-10	-1.46058	1.56567e-05	-3.2746e-10	-1.45614
58976399	chr8:58976399:C:T	7.92677e-09	-0.947358	-1.18606	5.8412e-06	-1.24147	-1.20064
58976503	chr8:58976503:G:A	1.57975e-08	-3.2746e-10	-1.44381	1.61999e-05	-3.2746e-10	-1.42203
58976516	chr8:58976516:T:C	2.96531e-09	-1.72979	-1.38689	2.89535e-06	-1.79719	-1.34674
58976749	chr8:58976749:A:G	2.8875e-09	-1.73824	-1.40503	2.83132e-06	-1.80096	-1.36534
58977008	chr8:58977008:T:C	4.46039e-09	-1.13669	-1.57173	3.83504e-06	-1.29898	-1.56387
58977301	chr8:58977301:C:G	4.1078e-09	-1.20565	-1.58512	3.54952e-06	-1.35741	-1.58282
58977571	chr8:58977571:C:T	2.15338e-08	-1.13404	-1.06538e-09	1.53804e-05	-1.47395	-1.06538e-09
58977825	chr8:58977825:C:A	1.96142e-08	-3.2746e-10	-1.22741	1.88899e-05	-3.2746e-10	-1.26841
58978830	chr8:58978830:C:T	1.31201e-08	-1.62951	-1.06538e-09	1.31037e-05	-1.63414	-1.06538e-09
58978851	chr8:58978851:G:T	3.87064e-09	-1.40843	-1.44181	3.30466e-06	-1.55671	-1.455
58979344	chr8:58979344:A:G	5.3425e-09	-0.999952	-1.52801	4.00596e-06	-1.29199	-1.52727
58979419	chr8:58979419:G:T	1.38099e-08	-3.2746e-10	-1.57827	1.39577e-05	-3.2746e-10	-1.57101
58979450	chr8:58979450:A:G	1.82477e-08	-3.2746e-10	-1.29962	1.76575e-05	-3.2746e-10	-1.33588
58979488	chr8:58979488:C:T	2.29573e-09	-1.7884	-1.5842	2.38993e-06	-1.75269	-1.58308
58979538	chr8:58979538:C:T	5.02823e-09	-1.05762	-1.53098	3.81463e-06	-1.33742	-1.53077
58979675	chr8:58979675:G:C	2.54203e-09	-1.6903	-1.5804	2.42132e-06	-1.73788	-1.58485
58979927	chr8:58979927:G:A	4.86436e-09	-1.0939	-1.52783	3.71847e-06	-1.36637	-1.52736
58980200	chr8:58980200:C:G	6.67813e-09	-1.10774	-1.19708	5.08793e-06	-1.37069	-1.20948
58980367	chr8:58980367:G:A	1.44817e-08	-3.2746e-10	-1.53078	1.47149e-05	-3.2746e-10	-1.51818
```
