## Supplementary material for "Characterization of shared and ancestry-specific signals driving complex traits using multi-ancestry fine-mapping": susiex_nc3.cs80.cs

```
CS_ID	SNP	BP	REF_ALLELE	ALT_ALLELE	REF_FRQ	BETA	SE	-LOG10P	CS_PIP	OVRL_PIP
1	chr8:58464798:G:A	58464798	A,A	G,G	1,1	inf,inf	inf,inf	8.86368,0.167952	0.0956614	0.0956858
1	chr8:58426720:T:C	58426720	C,C	T,T	1,1	inf,inf	inf,inf	8.6398,0.447104	0.082669	0.0826993
1	chr8:58420135:G:A	58420135	A,A	G,G	1,1	inf,-inf	inf,inf	8.57328,0.334917	0.0675802	0.0676072
1	chr8:58423997:C:T	58423997	T,T	C,C	1,1	inf,inf	inf,inf	8.56162,0.414084	0.0668223	0.0668515
1	chr8:58434625:A:G	58434625	G,G	A,A	1,1	inf,-inf	inf,inf	8.59387,0.238104	0.0627598	0.0627843
1	chr8:58440975:C:T	58440975	T,T	C,C	1,1	inf,-inf	inf,inf	8.58627,0.242827	0.0620454	0.06207
1	chr8:58418723:T:G	58418723	G,G	T,T	1,1	inf,-inf	inf,inf	8.50149,0.326689	0.0571644	0.0571911
1	chr8:58427366:A:G	58427366	G,G	A,A	1,1	inf,inf	inf,inf	8.59179,0.189282	0.0558441	0.0558676
1	chr8:58413036:C:G	58413036	G,G	C,C	1,1	inf,-inf	inf,inf	8.4972,0.245691	0.0514629	0.0514876
1	chr8:58415171:T:C	58415171	C,C	T,T	1,1	inf,inf	inf,inf	8.53636,0.190477	0.0496475	0.0496711
1	chr8:58470156:A:G	58470156	G,G	A,A	1,1	inf,inf	inf,inf	8.48586,0.324047	0.0487019	0.0487292
1	chr8:58427544:A:C	58427544	C,C	A,A	1,1	inf,-inf	inf,inf	8.41883,0.328032	0.0478866	0.0479134
1	chr8:58426297:G:C	58426297	C,C	G,G	1,1	inf,-inf	inf,inf	8.37982,0.209947	0.0384325	0.0384565
1	chr8:58476006:T:C	58476006	C,C	T,T	1,1	inf,inf	inf,inf	8.32983,0.32922	0.0353508	0.0353782
2	chr8:57701003:CA:AA	57701003	AA,AA	CA,CA	1,1	-inf,-inf	inf,inf	1.47486,5.7446	0.765254	0.765262
2	chr8:57720141:A:C	57720141	C,C	A,A	1,1	-inf,-inf	inf,inf	1.27519,4.34043	0.0272951	0.0273225
2	chr8:57722798:A:C	57722798	C,C	A,A	1,1	-inf,-inf	inf,inf	1.24147,4.32143	0.0240274	0.0240619
3	chr8:57815389:T:C	57815389	C,NA	T,NA	1,NA	-inf,NA	inf,NA	3.23407,NA	0.0366599	0.0379617
3	chr8:57816275:A:T	57816275	T,NA	A,NA	1,NA	-inf,NA	inf,NA	3.23036,NA	0.0363776	0.0376708
3	chr8:58799123:G:A	58799123	A,A	G,G	1,1	-inf,-inf	inf,inf	3.1005,1.51346	0.00909472	0.0101079
3	chr8:57760738:G:A	57760738	NA,A	NA,G	NA,1	NA,inf	NA,inf	NA,2.85153	0.00691713	0.00860624
3	chr8:58002812:A:C	58002812	C,C	A,A	1,1	-inf,inf	inf,inf	2.14045,1.02309	0.00655783	0.00718515
3	chr8:58167263:G:A	58167263	NA,A	NA,G	NA,1	NA,-inf	NA,inf	NA,2.39861	0.00642806	0.00710889
3	chr8:58427080:T:C	58427080	NA,C	NA,T	NA,1	NA,-inf	NA,inf	NA,2.53577	0.00634057	0.007231
3	chr8:58893304:A:G	58893304	NA,G	NA,A	NA,1	NA,inf	NA,inf	NA,2.32014	0.00483874	0.0053808
3	chr8:58887456:C:T	58887456	NA,T	NA,C	NA,1	NA,inf	NA,inf	NA,2.31884	0.0048251	0.00536578
3	chr8:58284492:C:T	58284492	T,NA	C,NA	1,NA	inf,NA	inf,NA	2.81406,NA	0.00469972	0.00522759
3	chr8:58890242:A:G	58890242	NA,G	NA,A	NA,1	NA,inf	NA,inf	NA,2.29025	0.0045611	0.00507278
3	chr8:57925458:A:G	57925458	NA,G	NA,A	NA,1	NA,inf	NA,inf	NA,2.44	0.00449081	0.00516304
3	chr8:58104915:C:T	58104915	T,T	C,C	1,1	-inf,inf	inf,inf	0.564667,3.23638	0.00446647	0.00526187
3	chr8:58464331:G:A	58464331	A,NA	G,NA	1,NA	inf,NA	inf,NA	3.02159,NA	0.0044414	0.00497815
3	chr8:58164310:A:G	58164310	NA,G	NA,A	NA,1	NA,-inf	NA,inf	NA,2.14319	0.00403211	0.00445085
3	chr8:57715432:G:C	57715432	C,NA	G,NA	1,NA	-inf,NA	inf,NA	2.13699,NA	0.00398795	0.0041847
3	chr8:58043774:T:G	58043774	NA,G	NA,T	NA,1	NA,inf	NA,inf	NA,2.38188	0.00396263	0.00455586
3	chr8:58050162:T:C	58050162	NA,C	NA,T	NA,1	NA,inf	NA,inf	NA,2.24231	0.00341132	0.00387388
3	chr8:57725092:C:T	57725092	T,NA	C,NA	1,NA	-inf,NA	inf,NA	2.0605,NA	0.0033976	0.00356852
3	chr8:57921095:T:A	57921095	NA,A	NA,T	NA,1	NA,-inf	NA,inf	NA,2.37843	0.0033594	0.00406631
3	chr8:58747490:C:T	58747490	NA,T	NA,C	NA,1	NA,inf	NA,inf	NA,1.98688	0.0032564	0.0035791
3	chr8:58050235:T:C	58050235	C,C	T,T	1,1	-inf,inf	inf,inf	1.80449,1.43505	0.00293171	0.00330196
3	chr8:57748038:G:C	57748038	C,NA	G,NA	1,NA	-inf,NA	inf,NA	1.97996,NA	0.00290218	0.00305117
3	chr8:57961052:A:T	57961052	NA,T	NA,A	NA,1	NA,inf	NA,inf	NA,1.95417	0.00285689	0.00316283
3	chr8:58004017:G:A	58004017	A,NA	G,NA	1,NA	-inf,NA	inf,NA	1.98423,NA	0.00264815	0.00290287
3	chr8:58804258:G:C	58804258	C,C	G,G	1,1	-inf,-inf	inf,inf	3.11231,0.814399	0.00259294	0.00288593
3	chr8:58480910:T:C	58480910	C,C	T,T	1,1	inf,inf	inf,inf	5.94419,1.25547	0.00236372	0.00352177
3	chr8:57945821:A:G	57945821	NA,G	NA,A	NA,1	NA,inf	NA,inf	NA,1.87728	0.00229332	0.0025569
3	chr8:58511830:G:A	58511830	A,NA	G,NA	1,NA	inf,NA	inf,NA	1.64487,NA	0.00224475	0.00247771
3	chr8:58045130:A:C	58045130	C,C	A,A	1,1	-inf,inf	inf,inf	1.64376,1.50044	0.00202651	0.00230773
3	chr8:58312171:C:G	58312171	NA,G	NA,C	NA,1	NA,-inf	NA,inf	NA,1.89371	0.00201848	0.00227615
3	chr8:58756222:C:T	58756222	NA,T	NA,C	NA,1	NA,inf	NA,inf	NA,1.83469	0.00197024	0.00221024
3	chr8:58453655:C:T	58453655	T,T	C,C	1,1	-inf,-inf	inf,inf	6.70753,0.609866	0.0019256	0.00352059
3	chr8:58169493:G:C	58169493	NA,C	NA,G	NA,1	NA,-inf	NA,inf	NA,1.79554	0.0019063	0.00211768
3	chr8:58538575:C:G	58538575	G,NA	C,NA	1,NA	inf,NA	inf,NA	2.41291,NA	0.00190288	0.0021319
3	chr8:58168481:T:G	58168481	NA,G	NA,T	NA,1	NA,-inf	NA,inf	NA,1.79058	0.00189639	0.0021058
3	chr8:57833941:G:GA	57833941	NA,GA	NA,G	NA,1	NA,-inf	NA,inf	NA,2.02694	0.00184079	0.00220923
3	chr8:58047200:G:C	58047200	NA,C	NA,G	NA,1	NA,inf	NA,inf	NA,1.88912	0.00179917	0.00203275
3	chr8:58626256:C:T	58626256	T,T	C,C	1,1	inf,inf	inf,inf	3.23534,0.362166	0.00179754	0.00201194
3	chr8:58457476:C:T	58457476	NA,T	NA,C	NA,1	NA,inf	NA,inf	NA,1.97275	0.00177918	0.00203254
3	chr8:58052186:C:G	58052186	G,G	C,C	1,1	-inf,inf	inf,inf	1.51724,1.5357	0.0017667	0.00202109
3	chr8:58375977:A:T	58375977	T,T	A,A	1,1	-inf,-inf	inf,inf	7.03726,0.479065	0.00175052	0.00420367
3	chr8:58169126:C:G	58169126	NA,G	NA,C	NA,1	NA,-inf	NA,inf	NA,1.7447	0.00172826	0.00192021
3	chr8:58366799:G:A	58366799	NA,A	NA,G	NA,1	NA,-inf	NA,inf	NA,1.80305	0.0017123	0.00193861
3	chr8:58046774:G:A	58046774	NA,A	NA,G	NA,1	NA,inf	NA,inf	NA,1.85801	0.00170057	0.00192078
3	chr8:58175237:T:G	58175237	NA,G	NA,T	NA,1	NA,inf	NA,inf	NA,1.86895	0.00169152	0.00194252
3	chr8:58644703:T:C	58644703	C,C	T,T	1,1	inf,inf	inf,inf	3.16941,0.238735	0.00155241	0.0017448
3	chr8:58607161:A:G	58607161	G,G	A,A	1,1	inf,inf	inf,inf	2.75856,0.81048	0.00151311	0.00169353
3	chr8:58171782:G:A	58171782	A,A	G,G	1,1	inf,-inf	inf,inf	0.573707,2.44049	0.00149698	0.00169915
3	chr8:58493664:A:G	58493664	G,G	A,A	1,1	inf,inf	inf,inf	3.06932,1.16141	0.00148836	0.00166079
3	chr8:58645315:A:G	58645315	G,NA	A,NA	1,NA	inf,NA	inf,NA	2.19322,NA	0.00144822	0.00162082
3	chr8:58482410:G:T	58482410	T,T	G,G	1,1	inf,inf	inf,inf	5.37493,1.25449	0.00140083	0.00182771
3	chr8:58657714:T:G	58657714	NA,G	NA,T	NA,1	NA,inf	NA,inf	NA,1.5734	0.00139459	0.00154001
3	chr8:57994149:G:A	57994149	NA,A	NA,G	NA,1	NA,inf	NA,inf	NA,1.74915	0.00135166	0.00152719
3	chr8:58814172:G:T	58814172	NA,T	NA,G	NA,1	NA,inf	NA,inf	NA,1.65717	0.00134562	0.0015029
3	chr8:58431070:C:G	58431070	NA,G	NA,C	NA,1	NA,inf	NA,inf	NA,1.75552	0.00134332	0.00151345
3	chr8:58346419:G:A	58346419	A,NA	G,NA	1,NA	inf,NA	inf,NA	2.11714,NA	0.00127722	0.00142321
3	chr8:57977725:T:G	57977725	NA,G	NA,T	NA,1	NA,inf	NA,inf	NA,1.59109	0.00126465	0.00141596
3	chr8:58393415:G:T	58393415	T,T	G,G	1,1	-inf,inf	inf,inf	0.119678,0.278774	0.00125645	0.00137845
3	chr8:58942731:T:G	58942731	NA,G	NA,T	NA,1	NA,inf	NA,inf	NA,1.55945	0.00125297	0.00139391
3	chr8:58691230:G:A	58691230	A,NA	G,NA	1,NA	-inf,NA	inf,NA	1.58259,NA	0.00121427	0.00135596
3	chr8:58477287:T:C	58477287	C,C	T,T	1,1	inf,inf	inf,inf	5.25484,1.28327	0.00120674	0.00155976
3	chr8:58522596:A:G	58522596	G,G	A,A	1,1	inf,inf	inf,inf	2.89636,0.443943	0.0012039	0.00135561
3	chr8:58176097:T:C	58176097	C,C	T,T	1,1	inf,-inf	inf,inf	0.532575,2.3279	0.00111948	0.00127255
3	chr8:58392045:T:C	58392045	C,C	T,T	1,1	-inf,inf	inf,inf	0.119058,0.146477	0.00111585	0.00122489
3	chr8:58605399:A:G	58605399	G,G	A,A	1,1	inf,inf	inf,inf	2.67319,0.712462	0.00111317	0.00124625
3	chr8:58172768:C:T	58172768	T,T	C,C	1,1	inf,-inf	inf,inf	0.52495,2.32295	0.00109697	0.00124694
3	chr8:58713563:A:C	58713563	NA,C	NA,A	NA,1	NA,inf	NA,inf	NA,1.53298	0.00109679	0.00123181
3	chr8:57746188:C:A	57746188	NA,A	NA,C	NA,1	NA,-inf	NA,inf	NA,1.20263	0.00109643	0.00117202
3	chr8:57914068:T:C	57914068	NA,C	NA,T	NA,1	NA,-inf	NA,inf	NA,1.72417	0.00109101	0.00128818
3	chr8:58346100:T:C	58346100	C,NA	T,NA	1,NA	inf,NA	inf,NA	1.28578,NA	0.00106784	0.00117572
3	chr8:58645910:G:A	58645910	A,A	G,G	1,1	inf,inf	inf,inf	3.02605,0.216302	0.0010555	0.00118067
3	chr8:58483421:CA:C	58483421	C,C	CA,CA	1,1	inf,inf	inf,inf	5.15008,1.22409	0.00104907	0.00132654
3	chr8:58016048:C:T	58016048	T,T	C,C	1,1	-inf,inf	inf,inf	1.69125,0.606871	0.00104573	0.00116984
3	chr8:57906603:G:A	57906603	A,NA	G,NA	1,NA	inf,NA	inf,NA	1.56812,NA	0.00103648	0.00115198
3	chr8:58477981:G:A	58477981	A,A	G,G	1,1	inf,inf	inf,inf	5.24299,1.19147	0.00102175	0.00131714
3	chr8:57855958:T:C	57855958	C,NA	T,NA	1,NA	-inf,NA	inf,NA	1.49624,NA	0.00102157	0.0011447
3	chr8:57918595:T:C	57918595	NA,C	NA,T	NA,1	NA,inf	NA,inf	NA,1.59118	0.0010181	0.00117303
3	chr8:58609412:C:G	58609412	G,G	C,C	1,1	inf,inf	inf,inf	2.82397,0.437064	0.000989836	0.00110982
3	chr8:58042354:G:A	58042354	NA,A	NA,G	NA,1	NA,inf	NA,inf	NA,1.53022	0.000973582	0.00109372
3	chr8:58907911:T:C	58907911	NA,C	NA,T	NA,1	NA,-inf	NA,inf	NA,1.34866	0.000962169	0.00106174
3	chr8:58372197:A:G	58372197	NA,G	NA,A	NA,1	NA,-inf	NA,inf	NA,1.53483	0.000957335	0.00109359
3	chr8:58610347:A:G	58610347	G,G	A,A	1,1	inf,inf	inf,inf	2.93349,0.416811	0.000917003	0.00102876
3	chr8:58156010:C:T	58156010	NA,T	NA,C	NA,1	NA,inf	NA,inf	NA,1.39433	0.000905211	0.00101371
3	chr8:58395394:T:G	58395394	NA,G	NA,T	NA,1	NA,inf	NA,inf	NA,1.46568	0.000898647	0.00100839
3	chr8:57940742:T:C	57940742	C,C	T,T	1,1	inf,inf	inf,inf	0.00892823,2.46807	0.000895417	0.00102007
3	chr8:58485873:A:G	58485873	G,G	A,A	1,1	inf,inf	inf,inf	5.04142,1.19328	0.000893647	0.00111474
3	chr8:58037711:T:G	58037711	NA,G	NA,T	NA,1	NA,inf	NA,inf	NA,1.47705	0.0008894	0.0009981
3	chr8:57863276:A:T	57863276	NA,T	NA,A	NA,1	NA,inf	NA,inf	NA,1.47151	0.000883633	0.00100771
3	chr8:57747879:C:T	57747879	T,NA	C,NA	1,NA	-inf,NA	inf,NA	1.36661,NA	0.000877905	0.00095466
3	chr8:58144854:T:C	58144854	C,C	T,T	1,1	inf,-inf	inf,inf	0.0540649,2.38287	0.000867082	0.000981828
3	chr8:58169988:G:C	58169988	C,C	G,G	1,1	inf,-inf	inf,inf	0.749554,2.04929	0.000862481	0.000974734
3	chr8:58119488:A:G	58119488	NA,G	NA,A	NA,1	NA,inf	NA,inf	NA,1.45517	0.000860012	0.000966087
3	chr8:58172616:GCTCCTGCTCCTGCTGCAGCTCCTTTGAA:G	58172616	G,G	GCTCCTGCTCCTGCTGCAGCTCCTTTGAA,GCTCCTGCTCCTGCTGCAGCTCCTTTGAA	1,1	inf,-inf	inf,inf	0.556619,2.16383	0.000846037	0.000961481
3	chr8:58493931:C:T	58493931	T,T	C,C	1,1	inf,inf	inf,inf	3.00895,0.90641	0.000835361	0.000937401
3	chr8:58848917:G:GGT	58848917	GGT,NA	G,NA	1,NA	inf,NA	inf,NA	1.26217,NA	0.000819009	0.000911831
3	chr8:58812127:C:T	58812127	NA,T	NA,C	NA,1	NA,inf	NA,inf	NA,1.39299	0.00081767	0.000914252
3	chr8:57972177:T:C	57972177	NA,C	NA,T	NA,1	NA,inf	NA,inf	NA,1.37355	0.000816646	0.000917468
3	chr8:57696976:T:C	57696976	NA,C	NA,T	NA,1	NA,-inf	NA,inf	NA,2.30566	0.000809901	0.00144186
3	chr8:57931497:T:A	57931497	NA,A	NA,T	NA,1	NA,inf	NA,inf	NA,1.55401	0.000801375	0.000926255
3	chr8:58000603:T:C	58000603	NA,C	NA,T	NA,1	NA,inf	NA,inf	NA,1.50204	0.00080039	0.000914547
3	chr8:58646035:C:G	58646035	G,G	C,C	1,1	inf,inf	inf,inf	2.89905,0.223142	0.000798576	0.000894815
3	chr8:57929252:T:C	57929252	NA,C	NA,T	NA,1	NA,inf	NA,inf	NA,1.54599	0.000791818	0.000914818
3	chr8:57701968:G:A	57701968	NA,A	NA,G	NA,1	NA,inf	NA,inf	NA,1.97332	0.000790793	0.00109602
3	chr8:57901343:G:A	57901343	NA,A	NA,G	NA,1	NA,inf	NA,inf	NA,1.55974	0.000787633	0.000922055
3	chr8:58706931:G:A	58706931	A,NA	G,NA	1,NA	-inf,NA	inf,NA	1.70013,NA	0.000774627	0.00086671
3	chr8:58008548:G:T	58008548	NA,T	NA,G	NA,1	NA,inf	NA,inf	NA,1.42185	0.000768758	0.000867112
3	chr8:58825943:T:C	58825943	NA,C	NA,T	NA,1	NA,inf	NA,inf	NA,1.30482	0.000761847	0.000852036
3	chr8:58178105:C:T	58178105	T,T	C,C	1,1	inf,-inf	inf,inf	0.493969,2.14604	0.000761724	0.000863503
3	chr8:58478696:A:G	58478696	G,G	A,A	1,1	inf,inf	inf,inf	4.0702,1.40108	0.000752011	0.000863005
3	chr8:57813701:T:G	57813701	NA,G	NA,T	NA,1	NA,inf	NA,inf	NA,1.27607	0.000751204	0.000830845
3	chr8:57917882:A:C	57917882	NA,C	NA,A	NA,1	NA,-inf	NA,inf	NA,1.51777	0.000750468	0.000883525
3	chr8:58143908:T:A	58143908	A,A	T,T	1,1	inf,-inf	inf,inf	0.0542075,2.30271	0.000743956	0.000841975
3	chr8:57938929:T:C	57938929	C,C	T,T	1,1	-inf,inf	inf,inf	0.0564697,2.31187	0.000737214	0.000830852
3	chr8:58353390:C:A	58353390	A,A	C,C	1,1	-inf,-inf	inf,inf	5.96308,0.365408	0.000736569	0.00103159
3	chr8:57869630:C:T	57869630	T,T	C,C	1,1	inf,-inf	inf,inf	1.4237,1.37167	0.000729692	0.000818166
3	chr8:58168842:A:G	58168842	G,G	A,A	1,1	inf,-inf	inf,inf	0.754789,1.90898	0.000717351	0.000806224
3	chr8:58525307:T:C	58525307	NA,C	NA,T	NA,1	NA,-inf	NA,inf	NA,1.21421	0.000715325	0.000793488
3	chr8:57802448:C:T	57802448	NA,T	NA,C	NA,1	NA,inf	NA,inf	NA,1.30786	0.000711921	0.000796799
3	chr8:58462928:A:G	58462928	G,G	A,A	1,1	inf,inf	inf,inf	2.87264,0.424071	0.000710216	0.000804081
3	chr8:58412645:C:T	58412645	NA,T	NA,C	NA,1	NA,-inf	NA,inf	NA,1.20944	0.000707405	0.000784346
3	chr8:58815092:A:AC	58815092	AC,AC	A,A	1,1	inf,-inf	inf,inf	0.693936,1.85471	0.000704381	0.000794755
3	chr8:57929089:A:C	57929089	NA,C	NA,A	NA,1	NA,-inf	NA,inf	NA,1.51452	0.000700592	0.000835507
3	chr8:58628431:C:A	58628431	A,NA	C,NA	1,NA	-inf,NA	inf,NA	0.696592,NA	0.000697597	0.00077859
3	chr8:58079488:A:G	58079488	NA,G	NA,A	NA,1	NA,inf	NA,inf	NA,1.32862	0.000690296	0.000774488
3	chr8:57902847:A:C	57902847	NA,C	NA,A	NA,1	NA,-inf	NA,inf	NA,1.13499	0.000689542	0.000757333
3	chr8:58640868:G:T	58640868	T,T	G,G	1,1	inf,inf	inf,inf	2.83004,0.189386	0.000688542	0.000771243
3	chr8:58892184:T:G	58892184	NA,G	NA,T	NA,1	NA,-inf	NA,inf	NA,1.17918	0.000675064	0.000748131
3	chr8:57940668:T:C	57940668	NA,C	NA,T	NA,1	NA,-inf	NA,inf	NA,1.19768	0.000670506	0.000745552
3	chr8:57992564:A:G	57992564	NA,G	NA,A	NA,1	NA,inf	NA,inf	NA,1.33895	0.000663091	0.00074607
3	chr8:57935189:G:A	57935189	NA,A	NA,G	NA,1	NA,inf	NA,inf	NA,1.33667	0.000662643	0.000747933
3	chr8:57696930:G:A	57696930	NA,A	NA,G	NA,1	NA,inf	NA,inf	NA,1.85077	0.000659229	0.000900303
3	chr8:58169171:C:A	58169171	A,A	C,C	1,1	inf,-inf	inf,inf	0.771196,1.82778	0.000659003	0.000738102
3	chr8:58270643:C:A	58270643	NA,A	NA,C	NA,1	NA,inf	NA,inf	NA,1.32887	0.000654877	0.000740066
3	chr8:58268531:C:T	58268531	NA,T	NA,C	NA,1	NA,inf	NA,inf	NA,1.32509	0.000650819	0.000735432
3	chr8:58170603:C:T	58170603	T,T	C,C	1,1	inf,-inf	inf,inf	0.75382,1.8332	0.000647995	0.000725789
3	chr8:58640983:A:G	58640983	G,NA	A,NA	1,NA	inf,NA	inf,NA	1.72492,NA	0.000647136	0.000724431
3	chr8:58417584:T:C	58417584	C,NA	T,NA	1,NA	inf,NA	inf,NA	1.76505,NA	0.000645246	0.000721687
3	chr8:57819212:T:C	57819212	C,NA	T,NA	1,NA	-inf,NA	inf,NA	1.27007,NA	0.00064124	0.000718776
3	chr8:58652514:G:A	58652514	A,A	G,G	1,1	inf,inf	inf,inf	2.67684,0.307935	0.000625706	0.00070022
3	chr8:57928682:C:T	57928682	NA,T	NA,C	NA,1	NA,inf	NA,inf	NA,1.38952	0.000613475	0.000718955
3	chr8:58313623:T:C	58313623	NA,C	NA,T	NA,1	NA,inf	NA,inf	NA,1.29794	0.000604667	0.000685022
3	chr8:58402749:C:G	58402749	NA,G	NA,C	NA,1	NA,inf	NA,inf	NA,1.26738	0.0005988	0.000675649
3	chr8:58604379:C:A	58604379	A,A	C,C	1,1	inf,inf	inf,inf	2.57317,0.380543	0.000596404	0.00066858
3	chr8:57793310:A:G	57793310	G,NA	A,NA	1,NA	inf,NA	inf,NA	1.46622,NA	0.000595774	0.000682942
3	chr8:58605629:C:G	58605629	G,G	C,C	1,1	inf,inf	inf,inf	2.71778,0.371044	0.000592226	0.000664666
3	chr8:57884404:T:C	57884404	NA,C	NA,T	NA,1	NA,inf	NA,inf	NA,1.31514	0.000588719	0.000673672
3	chr8:58610835:T:C	58610835	C,C	T,T	1,1	inf,inf	inf,inf	2.78156,0.244119	0.000587317	0.000658544
3	chr8:57994048:T:C	57994048	C,C	T,T	1,1	-inf,inf	inf,inf	2.17571,0.0189051	0.000585467	0.000656822
3	chr8:58841495:G:A	58841495	NA,A	NA,G	NA,1	NA,inf	NA,inf	NA,1.15126	0.000584917	0.000652677
3	chr8:58396809:G:C	58396809	NA,C	NA,G	NA,1	NA,inf	NA,inf	NA,1.25627	0.000582394	0.000657058
3	chr8:58244795:A:G	58244795	NA,G	NA,A	NA,1	NA,inf	NA,inf	NA,1.25371	0.00057725	0.000651401
3	chr8:57960616:G:A	57960616	NA,A	NA,G	NA,1	NA,inf	NA,inf	NA,1.15841	0.000575044	0.000643285
3	chr8:58011096:G:C	58011096	NA,C	NA,G	NA,1	NA,inf	NA,inf	NA,1.22804	0.000573564	0.000652959
3	chr8:57706445:A:G	57706445	NA,G	NA,A	NA,1	NA,inf	NA,inf	NA,1.74418	0.000569684	0.000766247
3	chr8:58030180:G:T	58030180	T,T	G,G	1,1	-inf,inf	inf,inf	1.51942,1.14948	0.000565893	0.000648155
3	chr8:57707851:A:C	57707851	NA,C	NA,A	NA,1	NA,inf	NA,inf	NA,1.7361	0.000563148	0.000756705
3	chr8:58489471:A:G	58489471	NA,G	NA,A	NA,1	NA,inf	NA,inf	NA,1.27941	0.000562887	0.000637617
3	chr8:57768817:G:A	57768817	NA,A	NA,G	NA,1	NA,inf	NA,inf	NA,0.827921	0.000560446	0.000599784
3	chr8:57710199:A:G	57710199	NA,G	NA,A	NA,1	NA,inf	NA,inf	NA,1.73243	0.000560047	0.000752259
3	chr8:57745577:G:A	57745577	NA,A	NA,G	NA,1	NA,inf	NA,inf	NA,1.54437	0.000559212	0.000695978
3	chr8:58733746:C:G	58733746	G,NA	C,NA	1,NA	inf,NA	inf,NA	1.47498,NA	0.000556301	0.000622034
3	chr8:58001422:T:C	58001422	NA,C	NA,T	NA,1	NA,inf	NA,inf	NA,1.26479	0.000552582	0.000626905
3	chr8:57925504:A:G	57925504	NA,G	NA,A	NA,1	NA,inf	NA,inf	NA,1.19578	0.000552344	0.000622302
3	chr8:58041229:C:T	58041229	NA,T	NA,C	NA,1	NA,inf	NA,inf	NA,1.23147	0.00054869	0.00061892
3	chr8:58028385:C:T	58028385	NA,T	NA,C	NA,1	NA,inf	NA,inf	NA,1.06648	0.000544266	0.0006014
3	chr8:58643097:C:T	58643097	T,T	C,C	1,1	inf,inf	inf,inf	2.68478,0.0850506	0.000543659	0.000608074
3	chr8:58137102:A:C	58137102	NA,C	NA,A	NA,1	NA,inf	NA,inf	NA,1.24098	0.000542927	0.000623076
3	chr8:58325920:C:G	58325920	NA,G	NA,C	NA,1	NA,inf	NA,inf	NA,1.23094	0.000538302	0.000609596
3	chr8:58162792:C:T	58162792	NA,T	NA,C	NA,1	NA,-inf	NA,inf	NA,1.14214	0.000537653	0.000602831
3	chr8:58530856:G:T	58530856	T,T	G,G	1,1	inf,-inf	inf,inf	1.15255,1.2313	0.000533621	0.000589883
3	chr8:58606769:T:A	58606769	A,A	T,T	1,1	inf,inf	inf,inf	2.62554,0.406246	0.000528891	0.000593644
3	chr8:58698862:A:G	58698862	G,NA	A,NA	1,NA	inf,NA	inf,NA	1.44979,NA	0.000528607	0.000591124
3	chr8:57791518:C:T	57791518	T,T	C,C	1,1	inf,inf	inf,inf	0.804388,1.08683	0.000528465	0.000555786
3	chr8:58672205:G:T	58672205	NA,T	NA,G	NA,1	NA,inf	NA,inf	NA,1.0437	0.000528107	0.000584771
3	chr8:57907659:C:T	57907659	NA,T	NA,C	NA,1	NA,inf	NA,inf	NA,1.31751	0.000527917	0.000610706
3	chr8:58041365:G:A	58041365	NA,A	NA,G	NA,1	NA,inf	NA,inf	NA,1.20691	0.000525339	0.000592576
3	chr8:58318171:A:C	58318171	NA,C	NA,A	NA,1	NA,inf	NA,inf	NA,1.21891	0.000524202	0.000593984
3	chr8:58398485:A:G	58398485	NA,G	NA,A	NA,1	NA,-inf	NA,inf	NA,1.23908	0.000523953	0.000605091
3	chr8:58345060:C:T	58345060	T,T	C,C	1,1	-inf,-inf	inf,inf	5.20981,0.428066	0.000518606	0.000630528
3	chr8:57782390:T:G	57782390	NA,G	NA,T	NA,1	NA,-inf	NA,inf	NA,1.56323	0.00051701	0.00066612
3	chr8:58023383:C:T	58023383	NA,T	NA,C	NA,1	NA,inf	NA,inf	NA,1.03882	0.000516531	0.000570936
3	chr8:58799909:C:T	58799909	T,T	C,C	1,1	-inf,inf	inf,inf	0.00430555,2.0237	0.00051416	0.000570062
3	chr8:57987002:C:T	57987002	NA,T	NA,C	NA,1	NA,inf	NA,inf	NA,1.18479	0.000509037	0.00057241
3	chr8:58975835:T:A	58975835	NA,A	NA,T	NA,1	NA,inf	NA,inf	NA,1.05692	0.000507942	0.000564484
3	chr8:58008796:T:C	58008796	C,C	T,T	1,1	-inf,inf	inf,inf	1.47782,0.391361	0.000505882	0.000558706
3	chr8:58005637:C:T	58005637	NA,T	NA,C	NA,1	NA,inf	NA,inf	NA,1.20811	0.000502784	0.000570069
3	chr8:58721573:A:G	58721573	G,NA	A,NA	1,NA	-inf,NA	inf,NA	1.06631,NA	0.000499072	0.000557025
3	chr8:58028661:T:C	58028661	NA,C	NA,T	NA,1	NA,inf	NA,inf	NA,1.16055	0.000498797	0.000563718
3	chr8:57902053:C:T	57902053	T,NA	C,NA	1,NA	inf,NA	inf,NA	1.99811,NA	0.000498746	0.000572646
3	chr8:58035344:G:A	58035344	NA,A	NA,G	NA,1	NA,inf	NA,inf	NA,1.01393	0.000495966	0.000548071
3	chr8:57999333:T:C	57999333	NA,C	NA,T	NA,1	NA,inf	NA,inf	NA,1.2051	0.000492784	0.000568189
3	chr8:58199096:C:G	58199096	G,G	C,C	1,1	inf,-inf	inf,inf	2.15168,0.879878	0.000491165	0.000557501
3	chr8:57720197:C:T	57720197	NA,T	NA,C	NA,1	NA,inf	NA,inf	NA,1.66999	0.000489723	0.000661243
3	chr8:58161268:C:T	58161268	T,T	C,C	1,1	inf,-inf	inf,inf	1.58299,0.893958	0.000488785	0.000552068
3	chr8:58032118:C:T	58032118	NA,T	NA,C	NA,1	NA,inf	NA,inf	NA,1.16003	0.000485409	0.000547373
3	chr8:57999554:A:G	57999554	NA,G	NA,A	NA,1	NA,inf	NA,inf	NA,1.14578	0.000484394	0.000545107
3	chr8:57731072:C:G	57731072	NA,G	NA,C	NA,1	NA,inf	NA,inf	NA,1.51535	0.000482609	0.000611137
3	chr8:58829642:G:A	58829642	NA,A	NA,G	NA,1	NA,inf	NA,inf	NA,1.04597	0.000482178	0.000538297
3	chr8:58149253:A:G	58149253	NA,G	NA,A	NA,1	NA,-inf	NA,inf	NA,1.02513	0.000473183	0.000527603
3	chr8:58478629:A:G	58478629	NA,G	NA,A	NA,1	NA,-inf	NA,inf	NA,1.06042	0.000471912	0.00052999
3	chr8:58032878:G:T	58032878	NA,T	NA,G	NA,1	NA,inf	NA,inf	NA,0.98535	0.00047113	0.000520718
3	chr8:57733821:T:A	57733821	NA,A	NA,T	NA,1	NA,inf	NA,inf	NA,1.50122	0.000470928	0.000596125
3	chr8:57893532:T:C	57893532	NA,C	NA,T	NA,1	NA,inf	NA,inf	NA,1.21135	0.000469987	0.0005411
3	chr8:57743959:T:C	57743959	NA,C	NA,T	NA,1	NA,inf	NA,inf	NA,1.43254	0.000469507	0.000580599
3	chr8:58954594:A:G	58954594	NA,G	NA,A	NA,1	NA,inf	NA,inf	NA,1.15893	0.000469222	0.000539144
3	chr8:57743746:G:A	57743746	NA,A	NA,G	NA,1	NA,inf	NA,inf	NA,1.432	0.000469032	0.000580015
3	chr8:57833147:A:G	57833147	NA,G	NA,A	NA,1	NA,-inf	NA,inf	NA,0.835499	0.0004688	0.000508924
3	chr8:58128464:C:T	58128464	NA,T	NA,C	NA,1	NA,inf	NA,inf	NA,1.12204	0.000466382	0.000525709
3	chr8:57737056:TAA:T	57737056	NA,T	NA,TAA	NA,1	NA,inf	NA,inf	NA,1.49234	0.000466356	0.000589472
3	chr8:58472363:G:T	58472363	NA,T	NA,G	NA,1	NA,-inf	NA,inf	NA,1.01322	0.000466053	0.000520531
3	chr8:58667698:C:T	58667698	NA,T	NA,C	NA,1	NA,inf	NA,inf	NA,1.11381	0.000465309	0.000529056
3	chr8:58664443:T:A	58664443	NA,A	NA,T	NA,1	NA,inf	NA,inf	NA,1.01864	0.000463938	0.000516655
3	chr8:58265828:G:A	58265828	NA,A	NA,G	NA,1	NA,inf	NA,inf	NA,1.12142	0.000462589	0.000521643
3	chr8:57880613:T:C	57880613	C,NA	T,NA	1,NA	inf,NA	inf,NA	1.2492,NA	0.000461542	0.000515918
3	chr8:58664605:C:T	58664605	NA,T	NA,C	NA,1	NA,inf	NA,inf	NA,1.01553	0.000461276	0.000513707
3	chr8:58666695:C:T	58666695	NA,T	NA,C	NA,1	NA,inf	NA,inf	NA,1.01553	0.000461276	0.000513707
3	chr8:58666200:G:A	58666200	NA,A	NA,G	NA,1	NA,inf	NA,inf	NA,1.01553	0.000461276	0.000513707
3	chr8:58666744:T:A	58666744	NA,A	NA,T	NA,1	NA,inf	NA,inf	NA,1.01553	0.000461276	0.000513707
3	chr8:58506952:C:A	58506952	A,A	C,C	1,1	inf,-inf	inf,inf	1.29644,1.2317	0.000460646	0.00050776
3	chr8:58638508:G:A	58638508	A,A	G,G	1,1	inf,inf	inf,inf	2.5202,0.273818	0.00046063	0.000515785
3	chr8:58822787:A:C	58822787	NA,C	NA,A	NA,1	NA,inf	NA,inf	NA,1.01239	0.000460076	0.000513391
3	chr8:57706661:T:A	57706661	NA,A	NA,T	NA,1	NA,inf	NA,inf	NA,1.59633	0.00045946	0.000607951
3	chr8:58629457:A:G	58629457	G,G	A,A	1,1	inf,inf	inf,inf	2.47765,0.25698	0.000457823	0.000514908
3	chr8:58507859:G:A	58507859	A,A	G,G	1,1	inf,-inf	inf,inf	1.30099,1.23313	0.000457439	0.000504323
3	chr8:58006532:C:G	58006532	G,G	C,C	1,1	-inf,inf	inf,inf	1.4794,0.308311	0.000457094	0.000505205
3	chr8:58038212:T:C	58038212	NA,C	NA,T	NA,1	NA,inf	NA,inf	NA,1.1044	0.000456303	0.000515098
3	chr8:58770782:C:T	58770782	NA,T	NA,C	NA,1	NA,inf	NA,inf	NA,1.07782	0.000452272	0.00051251
3	chr8:57850473:T:A	57850473	NA,A	NA,T	NA,1	NA,inf	NA,inf	NA,0.985295	0.000451624	0.000500719
3	chr8:58625614:G:C	58625614	NA,C	NA,G	NA,1	NA,inf	NA,inf	NA,1.02776	0.000451405	0.000506401
3	chr8:58159241:G:A	58159241	NA,A	NA,G	NA,1	NA,-inf	NA,inf	NA,0.963637	0.00045134	0.000500434
3	chr8:58034970:C:T	58034970	T,T	C,C	1,1	-inf,inf	inf,inf	0.772423,1.18645	0.00044788	0.000497517
3	chr8:58507880:C:T	58507880	T,T	C,C	1,1	inf,-inf	inf,inf	1.24689,1.21567	0.000447764	0.000494963
3	chr8:58611565:T:C	58611565	NA,C	NA,T	NA,1	NA,inf	NA,inf	NA,1.03027	0.000447509	0.000502725
3	chr8:58885500:G:A	58885500	NA,A	NA,G	NA,1	NA,inf	NA,inf	NA,1.07121	0.000446504	0.000505899
3	chr8:58507952:C:A	58507952	A,A	C,C	1,1	inf,-inf	inf,inf	1.31312,1.22927	0.000444956	0.000490647
3	chr8:58221844:T:C	58221844	NA,C	NA,T	NA,1	NA,-inf	NA,inf	NA,0.951377	0.000441957	0.000490722
3	chr8:57875413:C:T	57875413	T,NA	C,NA	1,NA	inf,NA	inf,NA	1.21412,NA	0.000439922	0.000491665
3	chr8:57825031:T:C	57825031	NA,C	NA,T	NA,1	NA,-inf	NA,inf	NA,0.804956	0.000439486	0.000477484
3	chr8:58729120:A:G	58729120	NA,G	NA,A	NA,1	NA,-inf	NA,inf	NA,1.02387	0.000438785	0.000493659
3	chr8:58901444:A:G	58901444	G,NA	A,NA	1,NA	-inf,NA	inf,NA	1.07846,NA	0.000438402	0.000491171
3	chr8:58405117:A:C	58405117	NA,C	NA,A	NA,1	NA,inf	NA,inf	NA,1.06414	0.000438347	0.000492177
3	chr8:58758081:A:G	58758081	NA,G	NA,A	NA,1	NA,-inf	NA,inf	NA,1.07923	0.000437466	0.000498322
3	chr8:58156721:G:A	58156721	A,NA	G,NA	1,NA	-inf,NA	inf,NA	1.30603,NA	0.000436641	0.000488517
3	chr8:58019602:G:A	58019602	NA,A	NA,G	NA,1	NA,inf	NA,inf	NA,1.08051	0.000434692	0.00049107
3	chr8:57917031:C:T	57917031	T,T	C,C	1,1	inf,inf	inf,inf	2.09445,0.775418	0.000433249	0.000491068
3	chr8:58521153:A:G	58521153	G,G	A,A	1,1	-inf,-inf	inf,inf	1.12297,0.827733	0.000427164	0.000476641
3	chr8:58133710:GCCTGT:G	58133710	G,G	GCCTGT,GCCTGT	1,1	-inf,inf	inf,inf	1.43108,0.331781	0.000422111	0.000464308
3	chr8:58853694:G:A	58853694	NA,A	NA,G	NA,1	NA,inf	NA,inf	NA,0.959268	0.00042104	0.000469677
3	chr8:58133718:T:A	58133718	A,A	T,T	1,1	-inf,inf	inf,inf	1.42754,0.334606	0.000420371	0.000462368
3	chr8:58596288:T:C	58596288	C,C	T,T	1,1	inf,inf	inf,inf	2.07495,0.753229	0.000420238	0.000471979
3	chr8:58033291:C:T	58033291	T,T	C,C	1,1	-inf,inf	inf,inf	1.83459,0.497909	0.000419702	0.000467858
3	chr8:58534989:C:T	58534989	NA,T	NA,C	NA,1	NA,inf	NA,inf	NA,1.02212	0.000419262	0.000467705
3	chr8:58552373:G:A	58552373	A,NA	G,NA	1,NA	inf,NA	inf,NA	0.703032,NA	0.000418246	0.000469108
3	chr8:58510693:G:A	58510693	A,A	G,G	1,1	inf,-inf	inf,inf	1.17643,1.11251	0.000418219	0.000462293
3	chr8:58543270:T:G	58543270	NA,G	NA,T	NA,1	NA,-inf	NA,inf	NA,0.956026	0.000417534	0.000465391
3	chr8:58595575:T:C	58595575	C,C	T,T	1,1	inf,inf	inf,inf	2.0753,0.748566	0.000417276	0.000468654
3	chr8:58518820:C:T	58518820	NA,T	NA,C	NA,1	NA,inf	NA,inf	NA,1.01817	0.000416544	0.000464661
3	chr8:58733580:T:C	58733580	NA,C	NA,T	NA,1	NA,inf	NA,inf	NA,0.989994	0.000416481	0.000467626
3	chr8:57906371:T:G	57906371	G,G	T,T	1,1	inf,-inf	inf,inf	0.99155,1.69768	0.000415253	0.000490342
3	chr8:58898801:C:G	58898801	NA,G	NA,C	NA,1	NA,-inf	NA,inf	NA,0.893767	0.000414754	0.00045873
3	chr8:58775898:G:T	58775898	T,NA	G,NA	1,NA	-inf,NA	inf,NA	1.28194,NA	0.000414669	0.000462689
3	chr8:58610707:C:T	58610707	NA,T	NA,C	NA,1	NA,inf	NA,inf	NA,0.983773	0.000413525	0.00046442
3	chr8:58814130:A:G	58814130	NA,G	NA,A	NA,1	NA,inf	NA,inf	NA,0.885121	0.000411254	0.000454014
3	chr8:58014407:C:T	58014407	T,T	C,C	1,1	-inf,inf	inf,inf	1.4973,0.885742	0.000409657	0.000459772
3	chr8:58089914:A:G	58089914	NA,G	NA,A	NA,1	NA,-inf	NA,inf	NA,0.925165	0.000408635	0.00045508
3	chr8:58487766:C:T	58487766	T,T	C,C	1,1	inf,inf	inf,inf	0.992053,2.0744	0.000408023	0.000464793
3	chr8:58527503:T:C	58527503	NA,C	NA,T	NA,1	NA,inf	NA,inf	NA,1.001	0.000405951	0.000452705
3	chr8:58738652:A:G	58738652	NA,G	NA,A	NA,1	NA,-inf	NA,inf	NA,1.01325	0.00040588	0.000460186
3	chr8:58068169:G:A	58068169	NA,A	NA,G	NA,1	NA,-inf	NA,inf	NA,1.06306	0.00040535	0.000464547
3	chr8:58949473:A:G	58949473	NA,G	NA,A	NA,1	NA,-inf	NA,inf	NA,0.943769	0.000404905	0.000453676
3	chr8:58216151:A:G	58216151	NA,G	NA,A	NA,1	NA,-inf	NA,inf	NA,0.902934	0.000404568	0.000449411
3	chr8:58206168:T:C	58206168	NA,C	NA,T	NA,1	NA,-inf	NA,inf	NA,0.902934	0.000404568	0.000449411
3	chr8:58553059:T:G	58553059	NA,G	NA,T	NA,1	NA,inf	NA,inf	NA,0.965035	0.000404211	0.000452559
3	chr8:58660873:A:G	58660873	NA,G	NA,A	NA,1	NA,inf	NA,inf	NA,0.950898	0.000403822	0.000452686
3	chr8:58492900:G:A	58492900	A,A	G,G	1,1	inf,inf	inf,inf	2.57345,0.834919	0.000403134	0.000451075
3	chr8:58355912:G:A	58355912	A,NA	G,NA	1,NA	inf,NA	inf,NA	1.26968,NA	0.000403122	0.000455311
3	chr8:58504548:C:G	58504548	NA,G	NA,C	NA,1	NA,inf	NA,inf	NA,0.996759	0.000402826	0.000449148
3	chr8:58509149:T:C	58509149	NA,C	NA,T	NA,1	NA,-inf	NA,inf	NA,0.935838	0.000402551	0.000448769
3	chr8:58222333:G:A	58222333	NA,A	NA,G	NA,1	NA,-inf	NA,inf	NA,0.899294	0.000402522	0.000447076
3	chr8:58909662:T:C	58909662	NA,C	NA,T	NA,1	NA,-inf	NA,inf	NA,0.944722	0.00040244	0.000451106
3	chr8:58687471:A:G	58687471	NA,G	NA,A	NA,1	NA,-inf	NA,inf	NA,1.01818	0.000401926	0.00045607
3	chr8:58221270:A:T	58221270	NA,T	NA,A	NA,1	NA,-inf	NA,inf	NA,0.898126	0.000401708	0.000446173
3	chr8:57894346:T:C	57894346	C,C	T,T	1,1	inf,-inf	inf,inf	0.964657,1.64608	0.000401271	0.000465814
3	chr8:58494506:C:T	58494506	NA,T	NA,C	NA,1	NA,-inf	NA,inf	NA,0.930737	0.000400586	0.000446386
3	chr8:58745395:C:A	58745395	A,A	C,C	1,1	-inf,-inf	inf,inf	0.702549,1.54314	0.000400569	0.000446039
3	chr8:58072215:A:G	58072215	G,G	A,A	1,1	-inf,inf	inf,inf	1.52866,0.794364	0.000399552	0.000448539
3	chr8:58921370:C:T	58921370	NA,T	NA,C	NA,1	NA,-inf	NA,inf	NA,0.935601	0.000397416	0.000445398
3	chr8:58074319:C:T	58074319	NA,T	NA,C	NA,1	NA,inf	NA,inf	NA,0.972237	0.000397169	0.00044711
3	chr8:58863476:G:A	58863476	NA,A	NA,G	NA,1	NA,-inf	NA,inf	NA,0.926997	0.000396814	0.000443204
3	chr8:58676730:T:G	58676730	NA,G	NA,T	NA,1	NA,inf	NA,inf	NA,0.926561	0.000396217	0.000441129
3	chr8:58897724:A:G	58897724	NA,G	NA,A	NA,1	NA,-inf	NA,inf	NA,0.868571	0.000396148	0.000438265
3	chr8:58090497:A:G	58090497	NA,G	NA,A	NA,1	NA,inf	NA,inf	NA,0.987952	0.000395504	0.000443868
3	chr8:58824477:C:T	58824477	T,NA	C,NA	1,NA	-inf,NA	inf,NA	1.07895,NA	0.000395142	0.000444522
3	chr8:58570562:T:C	58570562	C,C	T,T	1,1	inf,-inf	inf,inf	0.644775,0.947316	0.000392667	0.000436085
3	chr8:58554218:A:G	58554218	NA,G	NA,A	NA,1	NA,inf	NA,inf	NA,0.951896	0.000390866	0.000438109
3	chr8:58356544:T:A	58356544	NA,A	NA,T	NA,1	NA,inf	NA,inf	NA,1.01249	0.000390829	0.000442172
3	chr8:58396436:C:T	58396436	T,NA	C,NA	1,NA	inf,NA	inf,NA	1.44902,NA	0.000390335	0.000436745
3	chr8:58645972:T:C	58645972	C,C	T,T	1,1	inf,inf	inf,inf	0.758538,1.74414	0.000390228	0.000436496
3	chr8:58509698:T:TA	58509698	NA,TA	NA,T	NA,1	NA,inf	NA,inf	NA,0.95556	0.000389724	0.000433411
3	chr8:58386541:A:G	58386541	NA,G	NA,A	NA,1	NA,inf	NA,inf	NA,0.92721	0.000388283	0.000434591
3	chr8:57891320:C:T	57891320	T,T	C,C	1,1	inf,-inf	inf,inf	1.7129,0.921597	0.000388019	0.000442085
3	chr8:58386402:G:A	58386402	NA,A	NA,G	NA,1	NA,inf	NA,inf	NA,0.986537	0.000388017	0.000440795
3	chr8:58425958:C:A	58425958	NA,A	NA,C	NA,1	NA,inf	NA,inf	NA,0.974757	0.000387823	0.000433902
3	chr8:58032374:G:T	58032374	NA,T	NA,G	NA,1	NA,inf	NA,inf	NA,0.898594	0.000386752	0.00043022
3	chr8:58493728:G:A	58493728	A,NA	G,NA	1,NA	-inf,NA	inf,NA	0.645083,NA	0.000386614	0.000430553
3	chr8:58899533:C:G	58899533	NA,G	NA,C	NA,1	NA,-inf	NA,inf	NA,0.849626	0.000383038	0.000423821
3	chr8:58374579:A:C	58374579	NA,C	NA,A	NA,1	NA,inf	NA,inf	NA,0.995	0.000382554	0.000430146
3	chr8:58500365:G:T	58500365	T,T	G,G	1,1	inf,-inf	inf,inf	2.44228,1.33004	0.000380844	0.000421773
3	chr8:58019566:A:C	58019566	NA,C	NA,A	NA,1	NA,inf	NA,inf	NA,0.868681	0.000380761	0.000421404
3	chr8:58897999:T:C	58897999	NA,C	NA,T	NA,1	NA,-inf	NA,inf	NA,0.845266	0.000380078	0.000420561
3	chr8:58486896:A:C	58486896	NA,C	NA,A	NA,1	NA,-inf	NA,inf	NA,0.961211	0.000379715	0.00042808
3	chr8:57760980:T:C	57760980	NA,C	NA,T	NA,1	NA,-inf	NA,inf	NA,0.615243	0.000378185	0.00040728
3	chr8:57922124:T:C	57922124	NA,C	NA,T	NA,1	NA,inf	NA,inf	NA,0.969667	0.000374841	0.000423226
3	chr8:57880173:C:A	57880173	NA,A	NA,C	NA,1	NA,-inf	NA,inf	NA,0.807244	0.000374706	0.000412806
3	chr8:58563573:A:T	58563573	T,NA	A,NA	1,NA	inf,NA	inf,NA	1.25201,NA	0.000373386	0.000416459
3	chr8:58966848:C:T	58966848	T,T	C,C	1,1	-inf,-inf	inf,inf	0.807301,1.67664	0.00037244	0.000424131
3	chr8:58589369:C:T	58589369	NA,T	NA,C	NA,1	NA,inf	NA,inf	NA,0.926985	0.000371874	0.000417138
3	chr8:58423443:T:TG	58423443	NA,TG	NA,T	NA,1	NA,-inf	NA,inf	NA,1.00726	0.000370566	0.00042283
3	chr8:58741059:G:A	58741059	NA,A	NA,G	NA,1	NA,inf	NA,inf	NA,0.90584	0.000367637	0.000411943
3	chr8:58422255:TA:T	58422255	NA,T	NA,TA	NA,1	NA,-inf	NA,inf	NA,1.00601	0.000367554	0.000418308
3	chr8:58912340:T:C	58912340	NA,C	NA,T	NA,1	NA,inf	NA,inf	NA,0.896883	0.000367409	0.000409994
3	chr8:58640336:T:A	58640336	NA,A	NA,T	NA,1	NA,inf	NA,inf	NA,0.916242	0.000366642	0.000411914
3	chr8:57792213:T:A	57792213	A,A	T,T	1,1	inf,inf	inf,inf	1.22693,0.35676	0.000364052	0.00038082
3	chr8:58650934:C:T	58650934	NA,T	NA,C	NA,1	NA,inf	NA,inf	NA,0.916234	0.000363793	0.000407825
3	chr8:57996114:A:T	57996114	NA,T	NA,A	NA,1	NA,inf	NA,inf	NA,0.857866	0.000363726	0.000405074
3	chr8:58131951:G:A	58131951	NA,A	NA,G	NA,1	NA,inf	NA,inf	NA,0.885324	0.000363186	0.000406368
3	chr8:58054792:T:A	58054792	NA,A	NA,T	NA,1	NA,-inf	NA,inf	NA,0.862877	0.000361607	0.000403676
3	chr8:57693838:A:T	57693838	NA,T	NA,A	NA,1	NA,inf	NA,inf	NA,1.56059	0.000360022	0.000502277
3	chr8:57723765:G:A	57723765	NA,A	NA,G	NA,1	NA,-inf	NA,inf	NA,0.638992	0.000359907	0.000388741
3	chr8:57898029:G:A	57898029	A,A	G,G	1,1	inf,-inf	inf,inf	0.982723,1.57193	0.000358402	0.000415709
3	chr8:57694509:G:A	57694509	NA,A	NA,G	NA,1	NA,inf	NA,inf	NA,1.5568	0.000358299	0.000499539
3	chr8:58323573:A:T	58323573	T,T	A,A	1,1	-inf,-inf	inf,inf	0.77894,0.897633	0.000358216	0.000395728
3	chr8:58719576:C:T	58719576	NA,T	NA,C	NA,1	NA,inf	NA,inf	NA,0.883561	0.000356765	0.000399039
3	chr8:57857112:C:T	57857112	T,NA	C,NA	1,NA	inf,NA	inf,NA	1.03009,NA	0.000355612	0.000399267
3	chr8:58745749:A:G	58745749	NA,G	NA,A	NA,1	NA,inf	NA,inf	NA,0.855057	0.00035558	0.000396396
3	chr8:57897097:T:G	57897097	G,G	T,T	1,1	inf,-inf	inf,inf	1.00793,1.54214	0.000355417	0.000411872
3	chr8:58042744:A:G	58042744	NA,G	NA,A	NA,1	NA,-inf	NA,inf	NA,0.836746	0.000354506	0.000394282
3	chr8:58505103:A:T	58505103	T,T	A,A	1,1	inf,-inf	inf,inf	1.23511,1.0187	0.000354261	0.000390689
3	chr8:57848239:C:A	57848239	NA,A	NA,C	NA,1	NA,inf	NA,inf	NA,0.852804	0.00035396	0.000393235
3	chr8:58649628:C:A	58649628	NA,A	NA,C	NA,1	NA,inf	NA,inf	NA,0.901681	0.0003536	0.000396564
3	chr8:58345009:T:C	58345009	C,NA	T,NA	1,NA	inf,NA	inf,NA	0.16286,NA	0.00035318	0.000395119
3	chr8:58648940:T:C	58648940	NA,C	NA,T	NA,1	NA,inf	NA,inf	NA,0.897546	0.000352547	0.000395198
3	chr8:58648908:A:G	58648908	NA,G	NA,A	NA,1	NA,inf	NA,inf	NA,0.897546	0.000352547	0.000395198
3	chr8:57702819:AAAAT:A	57702819	NA,A	NA,AAAAT	NA,1	NA,inf	NA,inf	NA,1.52393	0.000352547	0.000485488
3	chr8:58747717:G:A	58747717	A,A	G,G	1,1	-inf,-inf	inf,inf	0.734041,1.45446	0.000352429	0.000392924
3	chr8:58649700:A:G	58649700	NA,G	NA,A	NA,1	NA,inf	NA,inf	NA,0.895558	0.000350846	0.00039336
3	chr8:58861254:C:T	58861254	NA,T	NA,C	NA,1	NA,-inf	NA,inf	NA,0.830803	0.000350481	0.000390306
3	chr8:57998514:C:T	57998514	NA,T	NA,C	NA,1	NA,inf	NA,inf	NA,0.921573	0.00035048	0.000391393
3	chr8:58231871:T:G	58231871	NA,G	NA,T	NA,1	NA,-inf	NA,inf	NA,0.815492	0.000348314	0.000386939
3	chr8:57698741:A:G	57698741	NA,G	NA,A	NA,1	NA,-inf	NA,inf	NA,0.493735	0.000347437	0.000370627
3	chr8:58925425:C:T	58925425	NA,T	NA,C	NA,1	NA,inf	NA,inf	NA,0.869816	0.000347428	0.000388904
3	chr8:58746548:T:TGCA	58746548	TGCA,TGCA	T,T	1,1	-inf,-inf	inf,inf	0.72642,1.45302	0.000347041	0.000386935
3	chr8:58191342:A:G	58191342	NA,G	NA,A	NA,1	NA,-inf	NA,inf	NA,0.784305	0.000344931	0.00038165
3	chr8:58676772:G:GC	58676772	NA,GC	NA,G	NA,1	NA,inf	NA,inf	NA,0.844856	0.000344713	0.000383859
3	chr8:58509715:T:C	58509715	NA,C	NA,T	NA,1	NA,inf	NA,inf	NA,0.844782	0.000343921	0.0003834
3	chr8:57693511:G:A	57693511	NA,A	NA,G	NA,1	NA,inf	NA,inf	NA,1.52568	0.000343607	0.000476801
3	chr8:58073988:T:C	58073988	C,C	T,T	1,1	-inf,inf	inf,inf	0.530548,1.54263	0.000342976	0.000383332
3	chr8:58042652:A:G	58042652	NA,G	NA,A	NA,1	NA,inf	NA,inf	NA,0.805811	0.000341923	0.00037857
3	chr8:58416503:T:C	58416503	C,C	T,T	1,1	-inf,-inf	inf,inf	0.733147,1.81001	0.000341446	0.000395342
3	chr8:57861646:A:C	57861646	NA,C	NA,A	NA,1	NA,inf	NA,inf	NA,1.0933	0.000341292	0.000402819
3	chr8:58841657:G:A	58841657	NA,A	NA,G	NA,1	NA,-inf	NA,inf	NA,0.852311	0.000341162	0.00038258
3	chr8:58546491:C:T	58546491	NA,T	NA,C	NA,1	NA,inf	NA,inf	NA,0.900894	0.000340638	0.000380258
3	chr8:58473205:G:A	58473205	NA,A	NA,G	NA,1	NA,inf	NA,inf	NA,0.786816	0.000340248	0.000376645
3	chr8:58840252:C:T	58840252	NA,T	NA,C	NA,1	NA,inf	NA,inf	NA,0.848437	0.000340248	0.000380193
3	chr8:58938650:G:A	58938650	A,NA	G,NA	1,NA	inf,NA	inf,NA	1.5613,NA	0.000339756	0.000386526
3	chr8:58314605:C:T	58314605	T,NA	C,NA	1,NA	-inf,NA	inf,NA	0.473763,NA	0.000338898	0.000378696
3	chr8:58677186:C:T	58677186	NA,T	NA,C	NA,1	NA,inf	NA,inf	NA,0.897482	0.000338461	0.000382183
3	chr8:57893730:G:A	57893730	A,A	G,G	1,1	inf,-inf	inf,inf	1.00305,1.54514	0.000337719	0.000387916
3	chr8:57994459:C:A	57994459	NA,A	NA,C	NA,1	NA,inf	NA,inf	NA,0.890418	0.000336963	0.000376384
3	chr8:58731692:A:G	58731692	NA,G	NA,A	NA,1	NA,inf	NA,inf	NA,0.856112	0.000335231	0.000375946
3	chr8:58650256:G:A	58650256	NA,A	NA,G	NA,1	NA,inf	NA,inf	NA,0.867941	0.00033456	0.00037514
3	chr8:57788393:T:C	57788393	C,C	T,T	1,1	inf,inf	inf,inf	1.25207,0.658391	0.00033438	0.000368638
3	chr8:58779873:G:A	58779873	NA,A	NA,G	NA,1	NA,inf	NA,inf	NA,0.921797	0.000334378	0.000376466
3	chr8:58619061:G:A	58619061	NA,A	NA,G	NA,1	NA,inf	NA,inf	NA,0.75927	0.000333928	0.000369114
3	chr8:58800684:A:G	58800684	NA,G	NA,A	NA,1	NA,-inf	NA,inf	NA,0.786135	0.000333738	0.00037031
3	chr8:57915636:A:G	57915636	NA,G	NA,A	NA,1	NA,inf	NA,inf	NA,0.904669	0.000333605	0.000375637
3	chr8:58058807:T:C	58058807	NA,C	NA,T	NA,1	NA,-inf	NA,inf	NA,0.811947	0.000333554	0.00037211
3	chr8:58509899:C:G	58509899	NA,G	NA,C	NA,1	NA,inf	NA,inf	NA,0.825337	0.000332676	0.000370913
3	chr8:57820140:T:C	57820140	NA,C	NA,T	NA,1	NA,inf	NA,inf	NA,0.892054	0.000332374	0.000373376
3	chr8:58466422:T:A	58466422	NA,A	NA,T	NA,1	NA,-inf	NA,inf	NA,0.892196	0.000329533	0.00037248
3	chr8:58800302:A:T	58800302	NA,T	NA,A	NA,1	NA,-inf	NA,inf	NA,0.77702	0.000328537	0.00036456
3	chr8:58014048:G:A	58014048	NA,A	NA,G	NA,1	NA,-inf	NA,inf	NA,0.81205	0.000328108	0.000366037
3	chr8:58141141:T:C	58141141	C,C	T,T	1,1	-inf,-inf	inf,inf	0.0597489,1.9248	0.000326258	0.000370643
3	chr8:58646016:A:G	58646016	NA,G	NA,A	NA,1	NA,inf	NA,inf	NA,0.853133	0.000326028	0.000365625
3	chr8:58024209:G:A	58024209	NA,A	NA,G	NA,1	NA,-inf	NA,inf	NA,0.72688	0.000325949	0.000359542
3	chr8:57873960:C:T	57873960	T,NA	C,NA	1,NA	inf,NA	inf,NA	1.04128,NA	0.00032554	0.000363945
3	chr8:58198182:T:C	58198182	NA,C	NA,T	NA,1	NA,inf	NA,inf	NA,0.819948	0.000325065	0.000362988
3	chr8:58133469:G:T	58133469	NA,T	NA,G	NA,1	NA,inf	NA,inf	NA,0.807004	0.000323721	0.000358501
3	chr8:58533895:C:T	58533895	T,T	C,C	1,1	inf,-inf	inf,inf	1.31296,1.05874	0.000323503	0.000357071
3	chr8:57884267:A:G	57884267	G,G	A,A	1,1	inf,-inf	inf,inf	0.653311,1.75528	0.000322845	0.000374434
3	chr8:58012390:G:A	58012390	NA,A	NA,G	NA,1	NA,inf	NA,inf	NA,0.780774	0.000322802	0.000358491
3	chr8:57926358:T:A	57926358	A,A	T,T	1,1	inf,-inf	inf,inf	1.26317,1.14845	0.000322605	0.000364055
3	chr8:57810603:C:G	57810603	NA,G	NA,C	NA,1	NA,-inf	NA,inf	NA,0.633703	0.000321847	0.000350581
3	chr8:58645766:C:T	58645766	NA,T	NA,C	NA,1	NA,inf	NA,inf	NA,0.844114	0.000321189	0.000360195
3	chr8:58630970:G:C	58630970	NA,C	NA,G	NA,1	NA,inf	NA,inf	NA,0.84571	0.000321084	0.000360164
3	chr8:58767419:A:G	58767419	G,NA	A,NA	1,NA	-inf,NA	inf,NA	0.600496,NA	0.000321009	0.000356444
3	chr8:58832435:T:G	58832435	G,NA	T,NA	1,NA	-inf,NA	inf,NA	0.963164,NA	0.000320793	0.000360721
3	chr8:58948641:A:G	58948641	NA,G	NA,A	NA,1	NA,-inf	NA,inf	NA,0.76429	0.000320611	0.00035636
3	chr8:58872005:C:A	58872005	NA,A	NA,C	NA,1	NA,inf	NA,inf	NA,0.758344	0.000320469	0.000354861
3	chr8:58858006:G:A	58858006	NA,A	NA,G	NA,1	NA,inf	NA,inf	NA,0.832169	0.00032022	0.000358556
3	chr8:57971817:A:G	57971817	NA,G	NA,A	NA,1	NA,inf	NA,inf	NA,0.819964	0.000320174	0.000358531
3	chr8:57995992:TTTA:T	57995992	NA,T	NA,TTTA	NA,1	NA,inf	NA,inf	NA,0.857135	0.000319342	0.000356693
3	chr8:58541464:T:C	58541464	NA,C	NA,T	NA,1	NA,inf	NA,inf	NA,0.859836	0.000319257	0.00035633
3	chr8:58645460:C:T	58645460	NA,T	NA,C	NA,1	NA,inf	NA,inf	NA,0.839331	0.000318657	0.000357354
3	chr8:58909409:C:T	58909409	NA,T	NA,C	NA,1	NA,inf	NA,inf	NA,0.926495	0.000318337	0.000364684
3	chr8:58800069:A:G	58800069	NA,G	NA,A	NA,1	NA,-inf	NA,inf	NA,0.758567	0.000317586	0.000352526
3	chr8:58026223:G:A	58026223	A,A	G,G	1,1	-inf,inf	inf,inf	1.01499,0.721064	0.000317525	0.000356207
3	chr8:58469752:A:G	58469752	G,G	A,A	1,1	inf,inf	inf,inf	2.42292,0.203724	0.000317446	0.000358203
3	chr8:57929656:G:A	57929656	A,A	G,G	1,1	inf,-inf	inf,inf	1.27504,1.13093	0.000317326	0.000358212
3	chr8:57973655:G:A	57973655	NA,A	NA,G	NA,1	NA,inf	NA,inf	NA,0.835713	0.000317292	0.000356821
3	chr8:58638620:A:G	58638620	NA,G	NA,A	NA,1	NA,inf	NA,inf	NA,0.837182	0.000317145	0.000355712
3	chr8:58647359:A:G	58647359	NA,G	NA,A	NA,1	NA,inf	NA,inf	NA,0.83557	0.000316793	0.000355249
3	chr8:57926586:G:C	57926586	C,C	G,G	1,1	inf,-inf	inf,inf	1.23482,1.16332	0.000316011	0.000356683
3	chr8:57889151:A:C	57889151	C,NA	A,NA	1,NA	inf,NA	inf,NA	1.03501,NA	0.00031557	0.000352735
3	chr8:57882188:C:T	57882188	T,NA	C,NA	1,NA	inf,NA	inf,NA	1.02737,NA	0.000315013	0.000352196
3	chr8:58643481:C:T	58643481	NA,T	NA,C	NA,1	NA,inf	NA,inf	NA,0.832113	0.000314283	0.000352528
3	chr8:58646001:A:G	58646001	NA,G	NA,A	NA,1	NA,inf	NA,inf	NA,0.829967	0.000313846	0.000351949
3	chr8:57952917:T:C	57952917	NA,C	NA,T	NA,1	NA,inf	NA,inf	NA,0.832399	0.000313775	0.000353051
3	chr8:58317069:T:C	58317069	NA,C	NA,T	NA,1	NA,inf	NA,inf	NA,0.880248	0.000313127	0.000352413
3	chr8:58647594:CA:C	58647594	NA,C	NA,CA	NA,1	NA,inf	NA,inf	NA,0.82789	0.000312931	0.000350905
3	chr8:58644979:A:G	58644979	NA,G	NA,A	NA,1	NA,inf	NA,inf	NA,0.828449	0.000312913	0.000350919
3	chr8:58140733:C:T	58140733	T,T	C,C	1,1	inf,-inf	inf,inf	0.295456,1.62187	0.000312775	0.000344826
3	chr8:58646993:T:C	58646993	NA,C	NA,T	NA,1	NA,inf	NA,inf	NA,0.826641	0.000312187	0.000350077
3	chr8:57700998:G:A	57700998	NA,A	NA,G	NA,1	NA,inf	NA,inf	NA,1.55839	0.000311776	0.000444495
3	chr8:58953428:A:T	58953428	NA,T	NA,A	NA,1	NA,-inf	NA,inf	NA,0.786317	0.000311668	0.000348884
3	chr8:58643851:T:C	58643851	NA,C	NA,T	NA,1	NA,inf	NA,inf	NA,0.823592	0.000310269	0.00034797
3	chr8:58502519:C:T	58502519	NA,T	NA,C	NA,1	NA,inf	NA,inf	NA,0.845518	0.000310244	0.00034765
3	chr8:58408698:G:A	58408698	A,NA	G,NA	1,NA	-inf,NA	inf,NA	1.87825,NA	0.000310201	0.000346963
3	chr8:58922653:G:A	58922653	NA,A	NA,G	NA,1	NA,inf	NA,inf	NA,0.79912	0.000309897	0.000346063
3	chr8:58647789:C:T	58647789	NA,T	NA,C	NA,1	NA,inf	NA,inf	NA,0.821702	0.000309891	0.000347473
3	chr8:58244539:C:G	58244539	NA,G	NA,C	NA,1	NA,-inf	NA,inf	NA,0.73782	0.000309534	0.000343647
3	chr8:57929588:A:G	57929588	G,G	A,A	1,1	inf,-inf	inf,inf	1.24331,1.14489	0.000309125	0.00034893
3	chr8:57930844:A:G	57930844	G,G	A,A	1,1	inf,-inf	inf,inf	1.19247,1.19125	0.000308779	0.000348749
3	chr8:58087405:T:C	58087405	NA,C	NA,T	NA,1	NA,inf	NA,inf	NA,0.841704	0.000308778	0.000346618
3	chr8:58644474:A:G	58644474	NA,G	NA,A	NA,1	NA,inf	NA,inf	NA,0.820452	0.000308587	0.000346094
3	chr8:58311183:G:A	58311183	NA,A	NA,G	NA,1	NA,inf	NA,inf	NA,0.870542	0.000308482	0.00034715
3	chr8:57900411:G:A	57900411	A,NA	G,NA	1,NA	inf,NA	inf,NA	1.0214,NA	0.000308193	0.000344508
3	chr8:58795392:C:T	58795392	NA,T	NA,C	NA,1	NA,inf	NA,inf	NA,0.845329	0.000308124	0.00034694
3	chr8:58940508:T:C	58940508	NA,C	NA,T	NA,1	NA,-inf	NA,inf	NA,0.739858	0.000307611	0.000341939
3	chr8:58298628:A:T	58298628	NA,T	NA,A	NA,1	NA,inf	NA,inf	NA,0.867876	0.000307122	0.000345622
3	chr8:58019264:G:A	58019264	NA,A	NA,G	NA,1	NA,inf	NA,inf	NA,0.757542	0.000307096	0.000341474
3	chr8:58639083:C:G	58639083	NA,G	NA,C	NA,1	NA,inf	NA,inf	NA,0.816154	0.00030699	0.000344234
3	chr8:58643820:C:T	58643820	NA,T	NA,C	NA,1	NA,inf	NA,inf	NA,0.816619	0.000306789	0.000344059
3	chr8:58798193:G:A	58798193	A,A	G,G	1,1	inf,inf	inf,inf	0.536301,1.40244	0.000306534	0.000338086
3	chr8:57701002:C:T	57701002	NA,T	NA,C	NA,1	NA,inf	NA,inf	NA,1.54286	0.000306257	0.000435215
3	chr8:58066668:G:A	58066668	NA,A	NA,G	NA,1	NA,inf	NA,inf	NA,0.88239	0.000306235	0.000345485
3	chr8:57935876:A:G	57935876	NA,G	NA,A	NA,1	NA,inf	NA,inf	NA,0.781946	0.000304852	0.00033883
3	chr8:58285836:T:C	58285836	NA,C	NA,T	NA,1	NA,inf	NA,inf	NA,0.861657	0.000304721	0.000344578
3	chr8:58639917:C:T	58639917	NA,T	NA,C	NA,1	NA,inf	NA,inf	NA,0.812494	0.000304662	0.000341679
3	chr8:58334836:A:G	58334836	G,NA	A,NA	1,NA	-inf,NA	inf,NA	0.45941,NA	0.000304651	0.000337425
3	chr8:58334826:C:T	58334826	T,NA	C,NA	1,NA	-inf,NA	inf,NA	0.459045,NA	0.000304458	0.000337213
3	chr8:58582996:T:TGAG	58582996	NA,TGAG	NA,T	NA,1	NA,inf	NA,inf	NA,0.814449	0.000304218	0.000339879
3	chr8:58555584:A:C	58555584	NA,C	NA,A	NA,1	NA,-inf	NA,inf	NA,0.803979	0.000304158	0.000340037
3	chr8:58645204:A:G	58645204	NA,G	NA,A	NA,1	NA,inf	NA,inf	NA,0.811129	0.000303986	0.000340918
3	chr8:58950311:G:A	58950311	NA,A	NA,G	NA,1	NA,-inf	NA,inf	NA,0.731625	0.000303422	0.000337303
3	chr8:58499798:C:T	58499798	NA,T	NA,C	NA,1	NA,inf	NA,inf	NA,0.74049	0.000303414	0.000337066
3	chr8:57900840:C:T	57900840	T,NA	C,NA	1,NA	inf,NA	inf,NA	1.01157,NA	0.000303174	0.000338899
3	chr8:58766799:A:C	58766799	C,NA	A,NA	1,NA	-inf,NA	inf,NA	0.573157,NA	0.000302806	0.000336305
3	chr8:58006212:T:C	58006212	NA,C	NA,T	NA,1	NA,inf	NA,inf	NA,0.988146	0.000302717	0.000349558
3	chr8:58016389:G:C	58016389	NA,C	NA,G	NA,1	NA,-inf	NA,inf	NA,0.763545	0.000302462	0.000337461
3	chr8:58625088:C:A	58625088	NA,A	NA,C	NA,1	NA,inf	NA,inf	NA,0.858156	0.000302418	0.000342238
3	chr8:58282254:C:T	58282254	NA,T	NA,C	NA,1	NA,inf	NA,inf	NA,0.880088	0.000302203	0.000341418
3	chr8:58305082:C:T	58305082	NA,T	NA,C	NA,1	NA,inf	NA,inf	NA,0.857436	0.000301885	0.000339733
3	chr8:58243624:G:T	58243624	NA,T	NA,G	NA,1	NA,inf	NA,inf	NA,0.845671	0.000301681	0.000338618
3	chr8:57916495:A:G	57916495	NA,G	NA,A	NA,1	NA,inf	NA,inf	NA,0.843611	0.000301294	0.00033928
3	chr8:58061024:C:T	58061024	NA,T	NA,C	NA,1	NA,-inf	NA,inf	NA,0.752787	0.000300614	0.000335552
3	chr8:58644670:G:A	58644670	NA,A	NA,G	NA,1	NA,inf	NA,inf	NA,0.803569	0.000300303	0.000336781
3	chr8:57893813:T:G	57893813	G,G	T,T	1,1	inf,-inf	inf,inf	1.05074,1.44625	0.000299759	0.000344706
3	chr8:58636386:T:C	58636386	NA,C	NA,T	NA,1	NA,inf	NA,inf	NA,0.802452	0.000299685	0.000336095
3	chr8:58812856:C:T	58812856	NA,T	NA,C	NA,1	NA,inf	NA,inf	NA,0.735058	0.000299484	0.000333013
3	chr8:58661309:G:A	58661309	NA,A	NA,G	NA,1	NA,inf	NA,inf	NA,0.746841	0.000299337	0.000332757
3	chr8:58088938:T:C	58088938	C,NA	T,NA	1,NA	-inf,NA	inf,NA	0.69277,NA	0.00029861	0.000333972
3	chr8:58268459:A:G	58268459	NA,G	NA,A	NA,1	NA,-inf	NA,inf	NA,0.717858	0.000298247	0.000331244
3	chr8:57930478:A:G	57930478	G,G	A,A	1,1	inf,-inf	inf,inf	1.20155,1.16256	0.000298205	0.000336683
3	chr8:58646390:T:C	58646390	NA,C	NA,T	NA,1	NA,inf	NA,inf	NA,0.798722	0.000298095	0.00033428
3	chr8:58860697:G:A	58860697	NA,A	NA,G	NA,1	NA,-inf	NA,inf	NA,0.782489	0.000297882	0.000334693
3	chr8:58769173:G:A	58769173	A,NA	G,NA	1,NA	-inf,NA	inf,NA	0.568325,NA	0.000297846	0.000330757
3	chr8:58923194:T:C	58923194	C,C	T,T	1,1	-inf,-inf	inf,inf	0.503103,1.74764	0.000297733	0.000338551
3	chr8:58389434:A:G	58389434	NA,G	NA,A	NA,1	NA,-inf	NA,inf	NA,0.774551	0.000297555	0.000336605
3	chr8:58647556:A:G	58647556	NA,G	NA,A	NA,1	NA,inf	NA,inf	NA,0.797861	0.000297467	0.000333605
3	chr8:58470003:T:G	58470003	NA,G	NA,T	NA,1	NA,inf	NA,inf	NA,0.724562	0.000297077	0.000329215
3	chr8:58218675:G:A	58218675	A,A	G,G	1,1	inf,-inf	inf,inf	1.15537,1.13763	0.000296695	0.000334987
3	chr8:58147716:A:G	58147716	G,G	A,A	1,1	inf,-inf	inf,inf	0.0386864,1.78284	0.000296391	0.000333762
3	chr8:57715959:T:G	57715959	G,NA	T,NA	1,NA	-inf,NA	inf,NA	1.2251,NA	0.000296362	0.0003532
3	chr8:57929392:T:C	57929392	C,C	T,T	1,1	inf,-inf	inf,inf	1.22345,1.13882	0.000296232	0.000334411
3	chr8:57711512:T:C	57711512	NA,C	NA,T	NA,1	NA,inf	NA,inf	NA,1.38475	0.000295855	0.000392416
3	chr8:58636353:A:G	58636353	NA,G	NA,A	NA,1	NA,inf	NA,inf	NA,0.795376	0.000295804	0.000331797
3	chr8:58440210:A:T	58440210	NA,T	NA,A	NA,1	NA,-inf	NA,inf	NA,0.872884	0.000295755	0.000337226
3	chr8:58448278:A:C	58448278	NA,C	NA,A	NA,1	NA,-inf	NA,inf	NA,0.86907	0.000295701	0.000336913
3	chr8:58626286:A:AG	58626286	NA,AG	NA,A	NA,1	NA,inf	NA,inf	NA,0.787328	0.000295657	0.000331269
3	chr8:58427886:T:G	58427886	NA,G	NA,T	NA,1	NA,-inf	NA,inf	NA,0.869042	0.000295651	0.000336862
3	chr8:57702691:T:C	57702691	NA,C	NA,T	NA,1	NA,inf	NA,inf	NA,1.51216	0.00029542	0.000417228
3	chr8:58450471:A:G	58450471	NA,G	NA,A	NA,1	NA,-inf	NA,inf	NA,0.867987	0.000295241	0.000336379
3	chr8:58426500:G:A	58426500	NA,A	NA,G	NA,1	NA,-inf	NA,inf	NA,0.867987	0.000295241	0.000336379
3	chr8:58446137:G:C	58446137	NA,C	NA,G	NA,1	NA,-inf	NA,inf	NA,0.867857	0.00029519	0.000336318
3	chr8:58425876:T:A	58425876	NA,A	NA,T	NA,1	NA,-inf	NA,inf	NA,0.867687	0.000295091	0.000336208
3	chr8:58692621:G:A	58692621	NA,A	NA,G	NA,1	NA,-inf	NA,inf	NA,0.826596	0.000295011	0.000333874
3	chr8:58416498:G:A	58416498	NA,A	NA,G	NA,1	NA,-inf	NA,inf	NA,0.870498	0.000294655	0.000335959
3	chr8:57936015:T:C	57936015	NA,C	NA,T	NA,1	NA,inf	NA,inf	NA,0.791668	0.000294203	0.000328064
3	chr8:58063178:G:A	58063178	NA,A	NA,G	NA,1	NA,inf	NA,inf	NA,0.826557	0.000293928	0.00032983
3	chr8:58497459:T:C	58497459	C,C	T,T	1,1	inf,-inf	inf,inf	0.446327,0.728305	0.00029346	0.000321358
3	chr8:58085462:G:A	58085462	NA,A	NA,G	NA,1	NA,inf	NA,inf	NA,0.726074	0.000293316	0.000326263
3	chr8:58781673:T:C	58781673	NA,C	NA,T	NA,1	NA,inf	NA,inf	NA,0.754233	0.000292974	0.000328085
3	chr8:58108542:C:T	58108542	NA,T	NA,C	NA,1	NA,inf	NA,inf	NA,0.822255	0.000292659	0.000328095
3	chr8:58859010:G:A	58859010	NA,A	NA,G	NA,1	NA,inf	NA,inf	NA,0.770918	0.00029262	0.000327938
3	chr8:58041936:TC:T	58041936	NA,T	NA,TC	NA,1	NA,-inf	NA,inf	NA,0.719278	0.000292598	0.000325358
3	chr8:58476619:C:T	58476619	T,T	C,C	1,1	inf,inf	inf,inf	2.35117,0.205778	0.000291457	0.000328228
3	chr8:58029243:G:T	58029243	T,T	G,G	1,1	-inf,inf	inf,inf	0.960577,0.760672	0.000291237	0.000327061
3	chr8:57876360:A:G	57876360	NA,G	NA,A	NA,1	NA,inf	NA,inf	NA,0.518286	0.000291176	0.000315158
3	chr8:58505783:T:G	58505783	G,G	T,T	1,1	inf,-inf	inf,inf	1.34098,1.00244	0.000290858	0.000320484
3	chr8:58028582:T:C	58028582	C,C	T,T	1,1	-inf,inf	inf,inf	1.07868,0.554908	0.000289994	0.000324018
3	chr8:58251307:C:T	58251307	NA,T	NA,C	NA,1	NA,-inf	NA,inf	NA,0.700729	0.000289636	0.000321754
3	chr8:58302165:T:C	58302165	NA,C	NA,T	NA,1	NA,-inf	NA,inf	NA,0.726059	0.000289029	0.000323637
3	chr8:58833860:G:T	58833860	NA,T	NA,G	NA,1	NA,inf	NA,inf	NA,0.757433	0.000288954	0.000323819
3	chr8:58498073:C:T	58498073	T,T	C,C	1,1	inf,-inf	inf,inf	0.445861,0.715657	0.000288685	0.000316064
3	chr8:57929191:A:G	57929191	G,G	A,A	1,1	inf,-inf	inf,inf	1.20779,1.13545	0.000287044	0.000324073
3	chr8:58392343:A:G	58392343	G,NA	A,NA	1,NA	-inf,NA	inf,NA	0.390844,NA	0.000286972	0.00032065
3	chr8:57809420:T:A	57809420	NA,A	NA,T	NA,1	NA,-inf	NA,inf	NA,0.590007	0.000286918	0.000313922
3	chr8:58028303:C:T	58028303	T,T	C,C	1,1	-inf,inf	inf,inf	1.05348,0.585374	0.000286481	0.000320115
3	chr8:58441268:A:G	58441268	NA,G	NA,A	NA,1	NA,-inf	NA,inf	NA,0.847743	0.000285669	0.000325444
3	chr8:57937243:G:T	57937243	NA,T	NA,G	NA,1	NA,inf	NA,inf	NA,0.77618	0.000285615	0.000321305
3	chr8:57703074:G:A	57703074	NA,A	NA,G	NA,1	NA,inf	NA,inf	NA,1.51419	0.000284247	0.000406505
3	chr8:57927536:C:T	57927536	T,T	C,C	1,1	inf,-inf	inf,inf	1.20456,1.12926	0.000284118	0.000320535
3	chr8:58791206:A:T	58791206	NA,T	NA,A	NA,1	NA,inf	NA,inf	NA,0.735731	0.000283722	0.000317773
3	chr8:57897667:A:G	57897667	G,G	A,A	1,1	inf,-inf	inf,inf	1.02996,1.43624	0.000283549	0.00032627
3	chr8:58027102:C:T	58027102	T,T	C,C	1,1	-inf,inf	inf,inf	1.06368,0.541822	0.000283007	0.000316026
3	chr8:58268301:G:A	58268301	NA,A	NA,G	NA,1	NA,-inf	NA,inf	NA,0.687358	0.000282834	0.000314241
3	chr8:57710523:G:A	57710523	A,NA	G,NA	1,NA	-inf,NA	inf,NA	1.19423,NA	0.000282796	0.000336586
3	chr8:58021902:A:G	58021902	G,G	A,A	1,1	-inf,inf	inf,inf	1.04182,0.582697	0.000282738	0.000316082
3	chr8:57757895:A:G	57757895	NA,G	NA,A	NA,1	NA,-inf	NA,inf	NA,1.32321	0.000282198	0.000377038
3	chr8:57927185:A:T	57927185	T,T	A,A	1,1	inf,-inf	inf,inf	1.18084,1.14825	0.000282186	0.000318522
3	chr8:58166702:T:C	58166702	NA,C	NA,T	NA,1	NA,-inf	NA,inf	NA,0.674629	0.000282147	0.000312579
3	chr8:58484537:G:A	58484537	NA,A	NA,G	NA,1	NA,inf	NA,inf	NA,0.70916	0.000281917	0.000313183
3	chr8:58812942:A:C	58812942	C,C	A,A	1,1	-inf,inf	inf,inf	0.263805,1.61589	0.000281805	0.000319204
3	chr8:57806612:C:T	57806612	T,T	C,C	1,1	inf,inf	inf,inf	0.395639,1.61197	0.000281557	0.000324908
3	chr8:58018288:C:T	58018288	T,T	C,C	1,1	-inf,inf	inf,inf	1.06149,0.585715	0.000281128	0.000315566
3	chr8:58273429:T:G	58273429	NA,G	NA,T	NA,1	NA,-inf	NA,inf	NA,0.682312	0.000280748	0.000311907
3	chr8:58263567:G:A	58263567	NA,A	NA,G	NA,1	NA,-inf	NA,inf	NA,0.680854	0.000280509	0.000311601
3	chr8:58585266:G:A	58585266	NA,A	NA,G	NA,1	NA,inf	NA,inf	NA,0.769135	0.000280496	0.00031565
3	chr8:57868670:T:C	57868670	NA,C	NA,T	NA,1	NA,inf	NA,inf	NA,0.837262	0.000279689	0.000319189
3	chr8:58573548:A:G	58573548	NA,G	NA,A	NA,1	NA,-inf	NA,inf	NA,0.756827	0.000279615	0.000312848
3	chr8:58455300:T:C	58455300	NA,C	NA,T	NA,1	NA,-inf	NA,inf	NA,0.838777	0.000279525	0.000318634
3	chr8:57974631:A:G	57974631	NA,G	NA,A	NA,1	NA,inf	NA,inf	NA,0.707309	0.00027942	0.000311604
3	chr8:57946091:G:A	57946091	NA,A	NA,G	NA,1	NA,inf	NA,inf	NA,0.743038	0.000279401	0.000312821
3	chr8:58271208:C:G	58271208	NA,G	NA,C	NA,1	NA,-inf	NA,inf	NA,0.679247	0.000279262	0.000310259
3	chr8:58891446:T:C	58891446	NA,C	NA,T	NA,1	NA,-inf	NA,inf	NA,0.718014	0.000279217	0.000311993
3	chr8:57694147:A:C	57694147	NA,C	NA,A	NA,1	NA,inf	NA,inf	NA,1.46331	0.000278961	0.000390325
3	chr8:58789350:C:T	58789350	NA,T	NA,C	NA,1	NA,inf	NA,inf	NA,0.843518	0.0002788	0.00031628
3	chr8:57926802:A:C	57926802	C,C	A,A	1,1	inf,-inf	inf,inf	1.1978,1.12686	0.000278612	0.00031451
3	chr8:57941449:T:C	57941449	NA,C	NA,T	NA,1	NA,inf	NA,inf	NA,0.733177	0.000278601	0.00031164
3	chr8:57695719:A:G	57695719	NA,G	NA,A	NA,1	NA,inf	NA,inf	NA,1.46204	0.000278577	0.000389681
3	chr8:58120390:TC:T	58120390	NA,T	NA,TC	NA,1	NA,inf	NA,inf	NA,0.802863	0.000278557	0.000313157
3	chr8:57727889:G:A	57727889	NA,A	NA,G	NA,1	NA,inf	NA,inf	NA,1.16047	0.000278323	0.000346625
3	chr8:58255006:G:T	58255006	NA,T	NA,G	NA,1	NA,-inf	NA,inf	NA,0.675297	0.000278185	0.000309003
3	chr8:58249877:GAATT:G	58249877	NA,G	NA,GAATT	NA,1	NA,-inf	NA,inf	NA,0.675297	0.000278185	0.000309003
3	chr8:58252090:C:T	58252090	NA,T	NA,C	NA,1	NA,-inf	NA,inf	NA,0.675297	0.000278185	0.000309003
3	chr8:57696289:G:T	57696289	NA,T	NA,G	NA,1	NA,inf	NA,inf	NA,1.4597	0.000277757	0.00038838
3	chr8:57695495:G:A	57695495	NA,A	NA,G	NA,1	NA,inf	NA,inf	NA,1.46207	0.000277686	0.00038882
3	chr8:58682709:C:T	58682709	NA,T	NA,C	NA,1	NA,-inf	NA,inf	NA,0.771755	0.000277549	0.000312667
3	chr8:58261723:T:C	58261723	NA,C	NA,T	NA,1	NA,-inf	NA,inf	NA,0.673616	0.000277416	0.000308145
3	chr8:57698041:G:A	57698041	NA,A	NA,G	NA,1	NA,inf	NA,inf	NA,1.45815	0.000277344	0.000387654
3	chr8:58340057:G:A	58340057	NA,A	NA,G	NA,1	NA,inf	NA,inf	NA,0.803233	0.000277335	0.000312009
3	chr8:57794443:A:G	57794443	G,G	A,A	1,1	inf,inf	inf,inf	0.812446,1.10965	0.000277188	0.000305055
3	chr8:57919522:A:G	57919522	NA,G	NA,A	NA,1	NA,inf	NA,inf	NA,0.489918	0.000276989	0.000300047
3	chr8:57927409:T:G	57927409	G,G	T,T	1,1	inf,-inf	inf,inf	1.20555,1.11326	0.000276972	0.000312473
3	chr8:58702102:A:G	58702102	NA,G	NA,A	NA,1	NA,-inf	NA,inf	NA,0.759881	0.000276914	0.000311935
3	chr8:57698622:C:T	57698622	NA,T	NA,C	NA,1	NA,inf	NA,inf	NA,1.45723	0.0002769	0.000387026
3	chr8:58341427:T:C	58341427	C,NA	T,NA	1,NA	-inf,NA	inf,NA	0.379433,NA	0.000276829	0.000309317
3	chr8:57698981:G:C	57698981	NA,C	NA,G	NA,1	NA,inf	NA,inf	NA,1.45658	0.000276827	0.000386823
3	chr8:57696663:A:G	57696663	NA,G	NA,A	NA,1	NA,inf	NA,inf	NA,1.45656	0.000276784	0.000386774
3	chr8:57694585:C:T	57694585	NA,T	NA,C	NA,1	NA,inf	NA,inf	NA,1.45614	0.000276646	0.00038655
3	chr8:57694899:C:T	57694899	NA,T	NA,C	NA,1	NA,inf	NA,inf	NA,1.45614	0.000276646	0.00038655
3	chr8:57698597:G:A	57698597	NA,A	NA,G	NA,1	NA,inf	NA,inf	NA,1.45614	0.000276646	0.00038655
3	chr8:57696963:C:G	57696963	NA,G	NA,C	NA,1	NA,inf	NA,inf	NA,1.45614	0.000276646	0.00038655
3	chr8:57695822:A:G	57695822	NA,G	NA,A	NA,1	NA,inf	NA,inf	NA,1.45614	0.000276646	0.00038655
3	chr8:57694224:A:G	57694224	NA,G	NA,A	NA,1	NA,inf	NA,inf	NA,1.45614	0.000276646	0.00038655
3	chr8:57694877:C:CTG	57694877	NA,CTG	NA,C	NA,1	NA,inf	NA,inf	NA,1.45614	0.000276646	0.00038655
3	chr8:58528686:A:G	58528686	G,G	A,A	1,1	-inf,-inf	inf,inf	1.0261,0.675856	0.000276496	0.000308347
3	chr8:58199269:G:A	58199269	NA,A	NA,G	NA,1	NA,-inf	NA,inf	NA,0.743925	0.00027612	0.000309621
3	chr8:58805201:T:C	58805201	NA,C	NA,T	NA,1	NA,-inf	NA,inf	NA,0.717484	0.000275979	0.000308694
3	chr8:57699147:G:A	57699147	NA,A	NA,G	NA,1	NA,inf	NA,inf	NA,1.45385	0.000275841	0.000385285
3	chr8:58565748:G:T	58565748	NA,T	NA,G	NA,1	NA,inf	NA,inf	NA,0.637738	0.000275782	0.000305037
3	chr8:58579571:TA:T	58579571	NA,T	NA,TA	NA,1	NA,inf	NA,inf	NA,0.6371	0.000275503	0.000304728
3	chr8:57696688:A:C	57696688	NA,C	NA,A	NA,1	NA,inf	NA,inf	NA,1.45228	0.000275401	0.000384528
3	chr8:57696030:T:C	57696030	NA,C	NA,T	NA,1	NA,inf	NA,inf	NA,1.44825	0.000274108	0.00038243
3	chr8:58753508:T:C	58753508	C,C	T,T	1,1	-inf,-inf	inf,inf	0.822105,1.31373	0.000274079	0.000310085
3	chr8:58108963:T:A	58108963	NA,A	NA,T	NA,1	NA,-inf	NA,inf	NA,0.681212	0.000273843	0.000304791
3	chr8:58178040:A:G	58178040	G,NA	A,NA	1,NA	-inf,NA	inf,NA	1.50606,NA	0.000273126	0.000306268
3	chr8:57694168:G:A	57694168	NA,A	NA,G	NA,1	NA,inf	NA,inf	NA,1.44544	0.000273082	0.000380848
3	chr8:58075678:C:T	58075678	NA,T	NA,C	NA,1	NA,-inf	NA,inf	NA,0.83517	0.000272855	0.000312729
3	chr8:57906436:G:A	57906436	NA,A	NA,G	NA,1	NA,inf	NA,inf	NA,0.864152	0.000272774	0.00031203
3	chr8:58794866:A:T	58794866	NA,T	NA,A	NA,1	NA,-inf	NA,inf	NA,0.730444	0.00027235	0.000305639
3	chr8:58754854:A:G	58754854	G,G	A,A	1,1	-inf,-inf	inf,inf	0.83694,1.29805	0.000272297	0.000308143
3	chr8:58846309:C:T	58846309	NA,T	NA,C	NA,1	NA,-inf	NA,inf	NA,0.69369	0.000272017	0.000303611
3	chr8:58750803:T:C	58750803	C,C	T,T	1,1	-inf,-inf	inf,inf	0.801778,1.32868	0.000271964	0.000307742
3	chr8:58799261:A:G	58799261	NA,G	NA,A	NA,1	NA,-inf	NA,inf	NA,0.694692	0.000271963	0.000303445
3	chr8:58902255:T:C	58902255	NA,C	NA,T	NA,1	NA,inf	NA,inf	NA,0.772183	0.000271891	0.000307432
3	chr8:58050901:A:C	58050901	C,C	A,A	1,1	-inf,inf	inf,inf	1.59457,0.374737	0.000271617	0.000302297
3	chr8:58840685:C:T	58840685	NA,T	NA,C	NA,1	NA,-inf	NA,inf	NA,0.692466	0.00027151	0.000303041
3	chr8:58938524:T:C	58938524	NA,C	NA,T	NA,1	NA,inf	NA,inf	NA,0.723513	0.000271492	0.000304579
3	chr8:57849427:A:T	57849427	T,NA	A,NA	1,NA	inf,NA	inf,NA	0.779812,NA	0.000271348	0.000304362
3	chr8:58680974:A:G	58680974	NA,G	NA,A	NA,1	NA,-inf	NA,inf	NA,0.751864	0.000271236	0.000305233
3	chr8:57694655:C:A	57694655	NA,A	NA,C	NA,1	NA,inf	NA,inf	NA,1.43948	0.000271234	0.000377827
3	chr8:58105949:C:T	58105949	NA,T	NA,C	NA,1	NA,-inf	NA,inf	NA,0.741905	0.000271221	0.000305866
3	chr8:58754395:A:T	58754395	T,T	A,A	1,1	-inf,-inf	inf,inf	0.833982,1.29805	0.000271006	0.000306683
3	chr8:57851536:T:G	57851536	NA,G	NA,T	NA,1	NA,inf	NA,inf	NA,0.914488	0.000270585	0.000315541
3	chr8:57929331:G:A	57929331	A,A	G,G	1,1	inf,-inf	inf,inf	1.19512,1.11192	0.000270138	0.000304937
3	chr8:58535700:A:G	58535700	NA,G	NA,A	NA,1	NA,inf	NA,inf	NA,0.751099	0.000269771	0.000302021
3	chr8:58642708:A:G	58642708	NA,G	NA,A	NA,1	NA,inf	NA,inf	NA,0.747648	0.000269668	0.000301912
3	chr8:58551724:TA:T	58551724	NA,T	NA,TA	NA,1	NA,inf	NA,inf	NA,0.741623	0.000269229	0.000300997
3	chr8:58858109:C:G	58858109	NA,G	NA,C	NA,1	NA,-inf	NA,inf	NA,0.70287	0.000269104	0.00030098
3	chr8:58589976:G:A	58589976	A,NA	G,NA	1,NA	-inf,NA	inf,NA	0.538231,NA	0.000268609	0.000303041
3	chr8:58768657:T:C	58768657	C,NA	T,NA	1,NA	-inf,NA	inf,NA	0.518989,NA	0.00026794	0.00029762
3	chr8:57964039:A:T	57964039	NA,T	NA,A	NA,1	NA,inf	NA,inf	NA,0.51509	0.000267773	0.000291495
3	chr8:57853164:G:A	57853164	A,NA	G,NA	1,NA	inf,NA	inf,NA	0.77304,NA	0.000267754	0.000300346
3	chr8:58386335:C:A	58386335	NA,A	NA,C	NA,1	NA,-inf	NA,inf	NA,0.724712	0.000267581	0.00030251
3	chr8:57991614:C:T	57991614	NA,T	NA,C	NA,1	NA,inf	NA,inf	NA,0.75697	0.000267562	0.000299411
3	chr8:58902930:T:G	58902930	G,NA	T,NA	1,NA	-inf,NA	inf,NA	1.04524,NA	0.000267323	0.000299741
3	chr8:57909408:C:T	57909408	NA,T	NA,C	NA,1	NA,-inf	NA,inf	NA,0.718898	0.000267119	0.000300191
3	chr8:57894742:T:C	57894742	C,C	T,T	1,1	inf,-inf	inf,inf	1.04294,1.3849	0.000267052	0.000306674
3	chr8:57699459:G:GACAA	57699459	NA,GACAA	NA,G	NA,1	NA,inf	NA,inf	NA,1.42611	0.000267	0.000371001
3	chr8:57703363:G:A	57703363	NA,A	NA,G	NA,1	NA,inf	NA,inf	NA,1.48458	0.000266998	0.00038321
3	chr8:58751461:C:T	58751461	T,T	C,C	1,1	-inf,-inf	inf,inf	0.824279,1.29805	0.000266853	0.000301986
3	chr8:58023512:C:T	58023512	T,T	C,C	1,1	-inf,inf	inf,inf	1.03082,0.557841	0.000266689	0.000298093
3	chr8:58028904:C:T	58028904	T,T	C,C	1,1	inf,-inf	inf,inf	0.992329,0.816834	0.000266669	0.000301534
3	chr8:58820345:G:T	58820345	NA,T	NA,G	NA,1	NA,-inf	NA,inf	NA,0.694745	0.000266564	0.00029804
3	chr8:58252727:G:A	58252727	NA,A	NA,G	NA,1	NA,-inf	NA,inf	NA,0.64991	0.000266521	0.000296119
3	chr8:57894871:G:C	57894871	C,C	G,G	1,1	inf,-inf	inf,inf	1.0278,1.39741	0.0002665	0.000306132
3	chr8:58025583:C:G	58025583	NA,G	NA,C	NA,1	NA,-inf	NA,inf	NA,0.624846	0.000266369	0.000294703
3	chr8:57699827:C:T	57699827	NA,T	NA,C	NA,1	NA,inf	NA,inf	NA,1.30386	0.000266342	0.000354701
3	chr8:58489092:T:C	58489092	NA,C	NA,T	NA,1	NA,-inf	NA,inf	NA,0.724037	0.000266294	0.00029888
3	chr8:58265085:A:G	58265085	NA,G	NA,A	NA,1	NA,-inf	NA,inf	NA,0.652124	0.000266145	0.000295832
3	chr8:57929061:CTATT:C	57929061	C,C	CTATT,CTATT	1,1	inf,-inf	inf,inf	1.18719,1.10994	0.000265819	0.000300068
3	chr8:58905947:C:T	58905947	NA,T	NA,C	NA,1	NA,inf	NA,inf	NA,0.761746	0.000265692	0.000300666
3	chr8:58597298:C:T	58597298	T,NA	C,NA	1,NA	-inf,NA	inf,NA	1.69326,NA	0.000265502	0.000296838
3	chr8:57929019:G:C	57929019	C,C	G,G	1,1	inf,-inf	inf,inf	1.1827,1.11245	0.000265155	0.000299334
3	chr8:58905966:T:C	58905966	NA,C	NA,T	NA,1	NA,-inf	NA,inf	NA,0.712451	0.000264812	0.000297266
3	chr8:57875619:C:T	57875619	NA,T	NA,C	NA,1	NA,inf	NA,inf	NA,0.470585	0.00026474	0.000287124
3	chr8:58011382:T:A	58011382	NA,A	NA,T	NA,1	NA,inf	NA,inf	NA,0.818122	0.000264629	0.00029966
3	chr8:58506150:T:C	58506150	NA,C	NA,T	NA,1	NA,inf	NA,inf	NA,0.745283	0.000264385	0.000296405
3	chr8:57967241:A:G	57967241	NA,G	NA,A	NA,1	NA,inf	NA,inf	NA,0.727394	0.000264243	0.0002973
3	chr8:57703248:C:A	57703248	NA,A	NA,C	NA,1	NA,inf	NA,inf	NA,1.47555	0.000263965	0.000378273
3	chr8:58286268:A:G	58286268	NA,G	NA,A	NA,1	NA,inf	NA,inf	NA,0.775482	0.000263883	0.000298207
3	chr8:58830080:G:C	58830080	C,C	G,G	1,1	-inf,-inf	inf,inf	0.475235,1.55194	0.000263765	0.000296198
3	chr8:58254571:G:A	58254571	NA,A	NA,G	NA,1	NA,-inf	NA,inf	NA,0.642833	0.000263764	0.000293025
3	chr8:58028260:C:T	58028260	T,T	C,C	1,1	-inf,inf	inf,inf	1.03985,0.548319	0.000263739	0.000294687
3	chr8:58419211:CT:C	58419211	NA,C	NA,CT	NA,1	NA,-inf	NA,inf	NA,0.773375	0.000263136	0.000298386
3	chr8:57696717:C:T	57696717	NA,T	NA,C	NA,1	NA,inf	NA,inf	NA,1.41224	0.000262799	0.000364214
3	chr8:58896280:C:T	58896280	NA,T	NA,C	NA,1	NA,-inf	NA,inf	NA,0.67847	0.000262669	0.000293423
3	chr8:58633189:C:T	58633189	NA,T	NA,C	NA,1	NA,inf	NA,inf	NA,0.76177	0.000262611	0.000296626
3	chr8:58871628:G:A	58871628	NA,A	NA,G	NA,1	NA,-inf	NA,inf	NA,0.721794	0.000262369	0.000295316
3	chr8:58515904:C:A	58515904	NA,A	NA,C	NA,1	NA,inf	NA,inf	NA,0.724934	0.000262249	0.000293197
3	chr8:58655840:G:A	58655840	NA,A	NA,G	NA,1	NA,inf	NA,inf	NA,0.735369	0.000262151	0.000293742
3	chr8:57928349:G:T	57928349	T,T	G,G	1,1	inf,-inf	inf,inf	1.18159,1.10501	0.000262054	0.00029572
3	chr8:58750735:T:C	58750735	C,C	T,T	1,1	-inf,-inf	inf,inf	0.813633,1.29805	0.000261983	0.000296485
3	chr8:58889093:G:A	58889093	A,NA	G,NA	1,NA	-inf,NA	inf,NA	0.421404,NA	0.000261959	0.00029027
3	chr8:58531822:G:A	58531822	A,A	G,G	1,1	inf,-inf	inf,inf	1.11194,0.863209	0.000261877	0.000292369
3	chr8:58524717:G:A	58524717	A,NA	G,NA	1,NA	-inf,NA	inf,NA	0.513529,NA	0.000261857	0.000295447
3	chr8:58635240:A:G	58635240	NA,G	NA,A	NA,1	NA,inf	NA,inf	NA,0.728534	0.000261691	0.000292979
3	chr8:57701756:A:G	57701756	NA,G	NA,A	NA,1	NA,-inf	NA,inf	NA,0.377363	0.000261456	0.000281203
3	chr8:57928406:T:C	57928406	C,C	T,T	1,1	inf,-inf	inf,inf	1.18766,1.09824	0.000261438	0.000294994
3	chr8:58693996:G:A	58693996	A,NA	G,NA	1,NA	-inf,NA	inf,NA	0.731025,NA	0.000261423	0.00029309
3	chr8:57927101:G:T	57927101	NA,T	NA,G	NA,1	NA,inf	NA,inf	NA,0.744845	0.00026117	0.000294773
3	chr8:57867159:A:G	57867159	NA,G	NA,A	NA,1	NA,-inf	NA,inf	NA,0.648687	0.000260561	0.000290314
3	chr8:58571218:A:G	58571218	NA,G	NA,A	NA,1	NA,inf	NA,inf	NA,0.712658	0.000259915	0.000290277
3	chr8:58638057:T:C	58638057	NA,C	NA,T	NA,1	NA,inf	NA,inf	NA,0.754988	0.000259687	0.000293345
3	chr8:58197000:A:G	58197000	NA,G	NA,A	NA,1	NA,inf	NA,inf	NA,0.779248	0.00025961	0.000292954
3	chr8:58682284:A:G	58682284	NA,G	NA,A	NA,1	NA,-inf	NA,inf	NA,0.729654	0.000259605	0.000292397
3	chr8:58237587:A:G	58237587	NA,G	NA,A	NA,1	NA,-inf	NA,inf	NA,0.694632	0.000258982	0.000291331
3	chr8:58208518:C:T	58208518	T,T	C,C	1,1	inf,-inf	inf,inf	1.67367,0.968919	0.00025898	0.000295619
3	chr8:57697246:A:G	57697246	NA,G	NA,A	NA,1	NA,inf	NA,inf	NA,1.04899	0.000258897	0.000314714
3	chr8:57850986:G:T	57850986	T,NA	G,NA	1,NA	inf,NA	inf,NA	0.753437,NA	0.000258633	0.000290119
3	chr8:58750736:G:A	58750736	A,A	G,G	1,1	-inf,-inf	inf,inf	0.800553,1.30262	0.000258466	0.000292506
3	chr8:58776468:G:A	58776468	NA,A	NA,G	NA,1	NA,inf	NA,inf	NA,0.656066	0.00025769	0.000286954
3	chr8:58368302:G:A	58368302	NA,A	NA,G	NA,1	NA,-inf	NA,inf	NA,0.7016	0.000257673	0.00029144
3	chr8:58067014:A:C	58067014	NA,C	NA,A	NA,1	NA,inf	NA,inf	NA,0.771059	0.000257582	0.000290394
3	chr8:57706760:T:G	57706760	NA,G	NA,T	NA,1	NA,inf	NA,inf	NA,1.12509	0.000257565	0.000320394
3	chr8:58646531:T:C	58646531	NA,C	NA,T	NA,1	NA,inf	NA,inf	NA,0.748251	0.000257475	0.000290766
3	chr8:58030431:A:G	58030431	NA,G	NA,A	NA,1	NA,-inf	NA,inf	NA,0.600091	0.000257442	0.000284714
3	chr8:58032132:C:T	58032132	NA,T	NA,C	NA,1	NA,inf	NA,inf	NA,0.788351	0.000257371	0.000291051
3	chr8:58498196:A:G	58498196	NA,G	NA,A	NA,1	NA,inf	NA,inf	NA,0.771513	0.000257238	0.000289286
3	chr8:58794793:A:C	58794793	NA,C	NA,A	NA,1	NA,inf	NA,inf	NA,0.678837	0.000257047	0.000288104
3	chr8:57892931:A:C	57892931	C,C	A,A	1,1	inf,inf	inf,inf	1.12645,1.06171	0.000256916	0.000290773
3	chr8:58572541:G:A	58572541	NA,A	NA,G	NA,1	NA,inf	NA,inf	NA,0.709675	0.000256826	0.000288758
3	chr8:58950369:C:T	58950369	NA,T	NA,C	NA,1	NA,inf	NA,inf	NA,0.695936	0.000256534	0.000288145
3	chr8:58682498:G:A	58682498	NA,A	NA,G	NA,1	NA,-inf	NA,inf	NA,0.72148	0.000256439	0.000288803
3	chr8:57903005:T:C	57903005	C,C	T,T	1,1	inf,-inf	inf,inf	1.08567,1.27087	0.000256304	0.000294953
3	chr8:58799859:G:A	58799859	NA,A	NA,G	NA,1	NA,-inf	NA,inf	NA,0.633798	0.000256225	0.000284845
3	chr8:58787480:C:T	58787480	NA,T	NA,C	NA,1	NA,inf	NA,inf	NA,0.711178	0.000255806	0.000286858
3	chr8:58218782:C:T	58218782	T,T	C,C	1,1	inf,-inf	inf,inf	1.09999,1.10543	0.000255696	0.000288707
3	chr8:57701406:A:G	57701406	NA,G	NA,A	NA,1	NA,inf	NA,inf	NA,1.39049	0.000255588	0.000352818
3	chr8:58649079:G:A	58649079	NA,A	NA,G	NA,1	NA,inf	NA,inf	NA,0.740578	0.000255523	0.000288398
3	chr8:57908067:G:A	57908067	NA,A	NA,G	NA,1	NA,inf	NA,inf	NA,0.763144	0.00025547	0.000289914
3	chr8:58131480:G:A	58131480	A,A	G,G	1,1	-inf,inf	inf,inf	1.2803,0.188884	0.000255232	0.000282177
3	chr8:58013586:A:T	58013586	T,T	A,A	1,1	-inf,inf	inf,inf	0.928112,0.663882	0.000255204	0.000283147
3	chr8:58030034:A:G	58030034	NA,G	NA,A	NA,1	NA,-inf	NA,inf	NA,0.595697	0.000255032	0.000282119
3	chr8:58962076:G:A	58962076	NA,A	NA,G	NA,1	NA,inf	NA,inf	NA,0.655205	0.000255031	0.00028431
3	chr8:57775254:G:A	57775254	NA,A	NA,G	NA,1	NA,-inf	NA,inf	NA,1.14899	0.000254852	0.000324918
3	chr8:58226958:T:C	58226958	NA,C	NA,T	NA,1	NA,inf	NA,inf	NA,0.768715	0.000254745	0.000287547
3	chr8:58505183:C:T	58505183	NA,T	NA,C	NA,1	NA,inf	NA,inf	NA,0.747651	0.000254462	0.000285688
3	chr8:57695298:T:C	57695298	NA,C	NA,T	NA,1	NA,-inf	NA,inf	NA,0.373647	0.000254039	0.00027369
3	chr8:58749127:C:T	58749127	T,T	C,C	1,1	-inf,-inf	inf,inf	0.783267,1.30644	0.000253895	0.00028726
3	chr8:57694276:G:A	57694276	NA,A	NA,G	NA,1	NA,-inf	NA,inf	NA,0.373143	0.000253723	0.000273362
3	chr8:57760846:G:A	57760846	NA,A	NA,G	NA,1	NA,-inf	NA,inf	NA,1.23895	0.000253673	0.000334881
3	chr8:58067067:T:C	58067067	C,C	T,T	1,1	-inf,inf	inf,inf	0.933466,1.005	0.000252704	0.000284278
3	chr8:57770637:T:C	57770637	NA,C	NA,T	NA,1	NA,-inf	NA,inf	NA,1.14135	0.000252648	0.000321729
3	chr8:57848761:T:C	57848761	C,NA	T,NA	1,NA	inf,NA	inf,NA	0.735515,NA	0.000251764	0.000282447
3	chr8:58908288:G:A	58908288	NA,A	NA,G	NA,1	NA,-inf	NA,inf	NA,0.664355	0.000251529	0.000281931
3	chr8:58804088:A:G	58804088	G,G	A,A	1,1	inf,inf	inf,inf	0.00929129,1.65509	0.000251442	0.000279299
3	chr8:58936117:C:T	58936117	NA,T	NA,C	NA,1	NA,inf	NA,inf	NA,0.672402	0.000251428	0.000281924
3	chr8:58028104:C:T	58028104	NA,T	NA,C	NA,1	NA,-inf	NA,inf	NA,0.586347	0.000251256	0.00027795
3	chr8:58497201:A:G	58497201	NA,G	NA,A	NA,1	NA,inf	NA,inf	NA,0.754587	0.000250502	0.000281724
3	chr8:57790452:G:C	57790452	NA,C	NA,G	NA,1	NA,inf	NA,inf	NA,0.542591	0.000250266	0.000274834
3	chr8:58560064:T:C	58560064	NA,C	NA,T	NA,1	NA,inf	NA,inf	NA,0.689977	0.000250263	0.000279581
3	chr8:57948069:G:A	57948069	NA,A	NA,G	NA,1	NA,-inf	NA,inf	NA,0.572181	0.000250234	0.000276538
3	chr8:57788629:G:A	57788629	NA,A	NA,G	NA,1	NA,inf	NA,inf	NA,0.542221	0.000250125	0.000274679
3	chr8:57789659:A:G	57789659	NA,G	NA,A	NA,1	NA,inf	NA,inf	NA,0.542221	0.000250125	0.000274679
3	chr8:58797071:G:C	58797071	NA,C	NA,G	NA,1	NA,-inf	NA,inf	NA,0.650584	0.000250044	0.000279674
3	chr8:58061424:A:C	58061424	C,NA	A,NA	1,NA	-inf,NA	inf,NA	0.717385,NA	0.000249973	0.000278936
3	chr8:58630839:G:A	58630839	NA,A	NA,G	NA,1	NA,inf	NA,inf	NA,0.697551	0.000249907	0.000279704
3	chr8:58197391:T:A	58197391	NA,A	NA,T	NA,1	NA,inf	NA,inf	NA,0.727967	0.000249635	0.00028168
3	chr8:57722237:T:C	57722237	NA,C	NA,T	NA,1	NA,-inf	NA,inf	NA,0.44752	0.000249633	0.000271301
3	chr8:58209915:G:T	58209915	NA,T	NA,G	NA,1	NA,inf	NA,inf	NA,0.719112	0.000249542	0.000281136
3	chr8:58766167:T:C	58766167	NA,C	NA,T	NA,1	NA,-inf	NA,inf	NA,0.66426	0.000249451	0.000279439
3	chr8:58050210:T:C	58050210	NA,C	NA,T	NA,1	NA,-inf	NA,inf	NA,0.578807	0.000249405	0.000275933
3	chr8:58840795:C:T	58840795	T,NA	C,NA	1,NA	-inf,NA	inf,NA	1.07661,NA	0.000249361	0.000279829
3	chr8:58656282:G:A	58656282	NA,A	NA,G	NA,1	NA,inf	NA,inf	NA,0.7042	0.000249068	0.000279179
3	chr8:57972391:C:T	57972391	NA,T	NA,C	NA,1	NA,inf	NA,inf	NA,0.703598	0.000249035	0.000278429
3	chr8:58309507:T:G	58309507	G,NA	T,NA	1,NA	-inf,NA	inf,NA	0.323444,NA	0.000249014	0.000275066
3	chr8:58555522:TA:T	58555522	NA,T	NA,TA	NA,1	NA,inf	NA,inf	NA,0.686325	0.000248919	0.000278074
3	chr8:57844568:A:G	57844568	G,NA	A,NA	1,NA	inf,NA	inf,NA	0.773315,NA	0.000248731	0.000278664
3	chr8:57946353:T:A	57946353	NA,A	NA,T	NA,1	NA,-inf	NA,inf	NA,0.567361	0.000248116	0.000274227
3	chr8:58773087:A:G	58773087	G,NA	A,NA	1,NA	-inf,NA	inf,NA	1.09597,NA	0.000248074	0.000276764
3	chr8:57795257:C:A	57795257	NA,A	NA,C	NA,1	NA,inf	NA,inf	NA,1.00756	0.000247579	0.000300887
3	chr8:58914963:C:A	58914963	NA,A	NA,C	NA,1	NA,-inf	NA,inf	NA,0.656488	0.000247538	0.000277543
3	chr8:58649926:T:C	58649926	NA,C	NA,T	NA,1	NA,inf	NA,inf	NA,0.722915	0.000247261	0.000279225
3	chr8:57723119:T:G	57723119	NA,G	NA,T	NA,1	NA,-inf	NA,inf	NA,0.416247	0.00024723	0.000268063
3	chr8:58583060:A:C	58583060	NA,C	NA,A	NA,1	NA,inf	NA,inf	NA,0.68158	0.000247103	0.000276048
3	chr8:58548849:AC:A	58548849	A,NA	AC,NA	1,NA	-inf,NA	inf,NA	0.484881,NA	0.000246902	0.000278461
3	chr8:58497880:C:T	58497880	T,T	C,C	1,1	inf,-inf	inf,inf	2.40949,1.20631	0.000246479	0.000273459
3	chr8:58375820:C:G	58375820	G,NA	C,NA	1,NA	-inf,NA	inf,NA	0.53064,NA	0.000246094	0.000275585
3	chr8:57904190:C:A	57904190	A,A	C,C	1,1	inf,-inf	inf,inf	1.04655,1.29268	0.000245996	0.00028382
3	chr8:58586209:T:C	58586209	NA,C	NA,T	NA,1	NA,inf	NA,inf	NA,0.677412	0.000245689	0.000274451
3	chr8:57987922:T:G	57987922	NA,G	NA,T	NA,1	NA,inf	NA,inf	NA,0.714727	0.000245443	0.000276243
3	chr8:58655303:T:C	58655303	NA,C	NA,T	NA,1	NA,inf	NA,inf	NA,0.691895	0.000245238	0.000274762
3	chr8:58543195:T:A	58543195	A,NA	T,NA	1,NA	-inf,NA	inf,NA	0.480708,NA	0.000245185	0.000276499
3	chr8:58848435:C:T	58848435	NA,T	NA,C	NA,1	NA,-inf	NA,inf	NA,0.653495	0.000245108	0.000274801
3	chr8:57799241:G:C	57799241	NA,C	NA,G	NA,1	NA,-inf	NA,inf	NA,0.490007	0.000244946	0.00026821
3	chr8:58632569:G:T	58632569	NA,T	NA,G	NA,1	NA,inf	NA,inf	NA,0.682659	0.000244751	0.000273886
3	chr8:58673482:G:A	58673482	NA,A	NA,G	NA,1	NA,inf	NA,inf	NA,0.643173	0.000244675	0.000273004
3	chr8:57898913:G:A	57898913	NA,A	NA,G	NA,1	NA,inf	NA,inf	NA,0.746064	0.000244656	0.000277131
3	chr8:57702868:T:C	57702868	NA,C	NA,T	NA,1	NA,inf	NA,inf	NA,1.35015	0.00024456	0.000334899
3	chr8:57702541:C:T	57702541	NA,T	NA,C	NA,1	NA,inf	NA,inf	NA,1.34966	0.000244475	0.000334735
3	chr8:58650097:A:C	58650097	C,C	A,A	1,1	-inf,inf	inf,inf	0.576465,0.41254	0.000244269	0.000269835
3	chr8:58630321:T:C	58630321	NA,C	NA,T	NA,1	NA,inf	NA,inf	NA,0.67816	0.000244163	0.000273054
3	chr8:58630380:T:C	58630380	NA,C	NA,T	NA,1	NA,inf	NA,inf	NA,0.67816	0.000244163	0.000273054
3	chr8:57703735:T:C	57703735	NA,C	NA,T	NA,1	NA,inf	NA,inf	NA,1.40569	0.000244034	0.000344523
3	chr8:58922030:T:C	58922030	NA,C	NA,T	NA,1	NA,inf	NA,inf	NA,0.649107	0.000243982	0.000273381
3	chr8:58664307:T:G	58664307	NA,G	NA,T	NA,1	NA,-inf	NA,inf	NA,0.681423	0.000243883	0.000274227
3	chr8:57702722:T:C	57702722	NA,C	NA,T	NA,1	NA,inf	NA,inf	NA,1.34628	0.000243499	0.00033321
3	chr8:57910359:T:C	57910359	NA,C	NA,T	NA,1	NA,inf	NA,inf	NA,0.730255	0.000242806	0.000275453
3	chr8:58017231:G:A	58017231	NA,A	NA,G	NA,1	NA,-inf	NA,inf	NA,0.572069	0.000242531	0.000268669
3	chr8:57929786:G:A	57929786	A,NA	G,NA	1,NA	inf,NA	inf,NA	0.75666,NA	0.000242379	0.000270209
3	chr8:58871037:A:G	58871037	NA,G	NA,A	NA,1	NA,-inf	NA,inf	NA,0.617001	0.00024212	0.000269937
3	chr8:58132950:A:G	58132950	G,G	A,A	1,1	-inf,inf	inf,inf	1.24203,0.201252	0.000241968	0.000266976
3	chr8:58787502:A:C	58787502	NA,C	NA,A	NA,1	NA,-inf	NA,inf	NA,0.650123	0.000241707	0.000270748
3	chr8:58572952:G:A	58572952	NA,A	NA,G	NA,1	NA,-inf	NA,inf	NA,0.628158	0.000241639	0.000270318
3	chr8:58783586:C:T	58783586	NA,T	NA,C	NA,1	NA,inf	NA,inf	NA,0.613537	0.000241179	0.000268571
3	chr8:57812606:A:G	57812606	NA,G	NA,A	NA,1	NA,-inf	NA,inf	NA,0.490182	0.000241102	0.000264358
3	chr8:58667567:C:A	58667567	NA,A	NA,C	NA,1	NA,-inf	NA,inf	NA,0.673921	0.000241069	0.000271055
3	chr8:57755722:T:C	57755722	NA,C	NA,T	NA,1	NA,inf	NA,inf	NA,0.929699	0.000240875	0.000286098
3	chr8:58032472:C:T	58032472	NA,T	NA,C	NA,1	NA,-inf	NA,inf	NA,0.563253	0.000240391	0.000266164
3	chr8:58190994:T:C	58190994	NA,C	NA,T	NA,1	NA,-inf	NA,inf	NA,0.712389	0.000240275	0.000272153
3	chr8:58621148:G:A	58621148	NA,A	NA,G	NA,1	NA,inf	NA,inf	NA,0.653079	0.000240079	0.000269901
3	chr8:58052911:G:A	58052911	NA,A	NA,G	NA,1	NA,inf	NA,inf	NA,0.703763	0.000239983	0.000271962
3	chr8:57719078:A:G	57719078	NA,G	NA,A	NA,1	NA,inf	NA,inf	NA,0.671112	0.000239818	0.000270259
3	chr8:58750024:G:A	58750024	A,A	G,G	1,1	-inf,-inf	inf,inf	0.811536,1.24751	0.000239741	0.000271167
3	chr8:58370340:G:A	58370340	NA,A	NA,G	NA,1	NA,-inf	NA,inf	NA,0.64232	0.000239739	0.00027037
3	chr8:58155478:C:A	58155478	NA,A	NA,C	NA,1	NA,inf	NA,inf	NA,0.610081	0.000239616	0.000266878
3	chr8:57703698:A:G	57703698	NA,G	NA,A	NA,1	NA,inf	NA,inf	NA,1.38738	0.000239597	0.000336787
3	chr8:58684712:T:C	58684712	NA,C	NA,T	NA,1	NA,-inf	NA,inf	NA,0.655037	0.000239398	0.000269359
3	chr8:57982312:C:A	57982312	NA,A	NA,C	NA,1	NA,inf	NA,inf	NA,0.686525	0.000239372	0.00026796
3	chr8:57698014:C:T	57698014	NA,T	NA,C	NA,1	NA,inf	NA,inf	NA,1.32874	0.000238948	0.000325895
3	chr8:57888681:A:C	57888681	NA,C	NA,A	NA,1	NA,inf	NA,inf	NA,0.703135	0.000238837	0.000269179
3	chr8:57804699:A:G	57804699	G,NA	A,NA	1,NA	inf,NA	inf,NA	0.73477,NA	0.000238642	0.000266445
3	chr8:57891918:A:G	57891918	NA,G	NA,A	NA,1	NA,inf	NA,inf	NA,0.702426	0.000238607	0.000268916
3	chr8:58565567:T:G	58565567	NA,G	NA,T	NA,1	NA,-inf	NA,inf	NA,0.64974	0.000238532	0.000266651
3	chr8:58818686:G:A	58818686	NA,A	NA,G	NA,1	NA,-inf	NA,inf	NA,0.658751	0.000238087	0.000268046
3	chr8:57747288:A:T	57747288	T,NA	A,NA	1,NA	-inf,NA	inf,NA	0.667347,NA	0.00023806	0.000262457
3	chr8:58267435:A:G	58267435	NA,G	NA,A	NA,1	NA,-inf	NA,inf	NA,0.594334	0.000238037	0.000265378
3	chr8:58547614:C:T	58547614	NA,T	NA,C	NA,1	NA,inf	NA,inf	NA,0.667605	0.000237764	0.000267626
3	chr8:57979746:G:A	57979746	A,NA	G,NA	1,NA	inf,NA	inf,NA	0.737826,NA	0.00023753	0.000265029
3	chr8:57983927:G:A	57983927	NA,A	NA,G	NA,1	NA,inf	NA,inf	NA,0.681904	0.000237316	0.000265708
3	chr8:57703582:C:T	57703582	NA,T	NA,C	NA,1	NA,inf	NA,inf	NA,1.3778	0.000237236	0.000332742
3	chr8:58643359:CT:C	58643359	NA,C	NA,CT	NA,1	NA,inf	NA,inf	NA,0.695162	0.000236945	0.000267529
3	chr8:58436532:T:C	58436532	NA,C	NA,T	NA,1	NA,inf	NA,inf	NA,0.583055	0.000236879	0.000263313
3	chr8:58013216:T:C	58013216	NA,C	NA,T	NA,1	NA,-inf	NA,inf	NA,0.521609	0.000236833	0.000261415
3	chr8:57704383:C:T	57704383	NA,T	NA,C	NA,1	NA,inf	NA,inf	NA,1.32168	0.000236776	0.00032255
3	chr8:57720064:G:A	57720064	NA,A	NA,G	NA,1	NA,-inf	NA,inf	NA,0.716755	0.0002367	0.000269526
3	chr8:58773064:T:G	58773064	NA,G	NA,T	NA,1	NA,inf	NA,inf	NA,0.630483	0.000236269	0.000264428
3	chr8:57825263:G:A	57825263	NA,A	NA,G	NA,1	NA,-inf	NA,inf	NA,1.00249	0.000236139	0.000289894
3	chr8:57889262:A:C	57889262	C,C	A,A	1,1	inf,-inf	inf,inf	1.51438,0.755699	0.000236125	0.000265717
3	chr8:58657915:A:G	58657915	G,G	A,A	1,1	inf,inf	inf,inf	2.1604,0.291551	0.000236057	0.000265042
3	chr8:58581146:AG:A	58581146	NA,A	NA,AG	NA,1	NA,inf	NA,inf	NA,0.667508	0.000235956	0.000264227
3	chr8:58895322:A:C	58895322	C,NA	A,NA	1,NA	-inf,NA	inf,NA	0.936038,NA	0.000235914	0.000264271
3	chr8:58393935:TATA:T	58393935	T,NA	TATA,NA	1,NA	-inf,NA	inf,NA	0.36372,NA	0.000235892	0.000261944
3	chr8:58414546:G:A	58414546	NA,A	NA,G	NA,1	NA,inf	NA,inf	NA,0.626749	0.000235001	0.000263233
3	chr8:58749502:A:C	58749502	C,C	A,A	1,1	-inf,-inf	inf,inf	0.798938,1.24751	0.000234691	0.000265462
3	chr8:58188613:T:C	58188613	C,NA	T,NA	1,NA	inf,NA	inf,NA	1.07612,NA	0.000234482	0.000262576
3	chr8:57767547:AG:A	57767547	NA,A	NA,AG	NA,1	NA,-inf	NA,inf	NA,1.07844	0.000234429	0.000296131
3	chr8:58568915:C:T	58568915	NA,T	NA,C	NA,1	NA,inf	NA,inf	NA,0.648535	0.000233646	0.000262634
3	chr8:58654321:G:A	58654321	NA,A	NA,G	NA,1	NA,inf	NA,inf	NA,0.575898	0.000233237	0.000258902
3	chr8:57753690:C:A	57753690	NA,A	NA,C	NA,1	NA,inf	NA,inf	NA,1.02115	0.000233177	0.000286824
3	chr8:57920245:A:G	57920245	NA,G	NA,A	NA,1	NA,-inf	NA,inf	NA,0.715282	0.000232951	0.000265575
3	chr8:57724466:T:C	57724466	NA,C	NA,T	NA,1	NA,inf	NA,inf	NA,0.657165	0.000232867	0.000262646
3	chr8:57767283:C:T	57767283	NA,T	NA,C	NA,1	NA,-inf	NA,inf	NA,1.07215	0.000232632	0.000293641
3	chr8:57928365:C:T	57928365	T,T	C,C	1,1	inf,-inf	inf,inf	1.16825,1.04453	0.00023226	0.000261861
3	chr8:58586035:A:G	58586035	NA,G	NA,A	NA,1	NA,inf	NA,inf	NA,0.673853	0.000232041	0.000260723
3	chr8:58658988:C:T	58658988	NA,T	NA,C	NA,1	NA,-inf	NA,inf	NA,0.5855	0.000231996	0.000258663
3	chr8:58031831:C:G	58031831	NA,G	NA,C	NA,1	NA,-inf	NA,inf	NA,0.540482	0.000231837	0.000256742
3	chr8:57949087:G:A	57949087	NA,A	NA,G	NA,1	NA,inf	NA,inf	NA,0.59588	0.000231441	0.000258176
3	chr8:58545385:G:T	58545385	NA,T	NA,G	NA,1	NA,-inf	NA,inf	NA,0.601042	0.000231335	0.000258895
3	chr8:57789276:T:C	57789276	NA,C	NA,T	NA,1	NA,-inf	NA,inf	NA,0.47163	0.000230959	0.000253582
3	chr8:58893158:G:T	58893158	NA,T	NA,G	NA,1	NA,inf	NA,inf	NA,0.666074	0.00023025	0.000260178
3	chr8:58032130:T:G	58032130	NA,G	NA,T	NA,1	NA,-inf	NA,inf	NA,0.592572	0.000230102	0.00025657
3	chr8:57986865:C:T	57986865	NA,T	NA,C	NA,1	NA,inf	NA,inf	NA,0.592805	0.000230075	0.000256505
3	chr8:58282977:G:T	58282977	NA,T	NA,G	NA,1	NA,-inf	NA,inf	NA,0.57238	0.000229658	0.000256096
3	chr8:58756220:T:C	58756220	C,C	T,T	1,1	-inf,-inf	inf,inf	0.754602,1.27217	0.000229616	0.000259662
3	chr8:57983517:T:A	57983517	NA,A	NA,T	NA,1	NA,inf	NA,inf	NA,0.591429	0.00022955	0.000255925
3	chr8:57983473:T:G	57983473	NA,G	NA,T	NA,1	NA,inf	NA,inf	NA,0.591429	0.00022955	0.000255925
3	chr8:58017166:T:C	58017166	NA,C	NA,T	NA,1	NA,-inf	NA,inf	NA,0.533955	0.000229533	0.000254215
3	chr8:58756221:A:G	58756221	G,G	A,A	1,1	-inf,-inf	inf,inf	0.756141,1.27017	0.000229425	0.000259436
3	chr8:57693944:A:T	57693944	NA,T	NA,A	NA,1	NA,inf	NA,inf	NA,1.2911	0.000229196	0.000310435
3	chr8:58220930:G:C	58220930	NA,C	NA,G	NA,1	NA,inf	NA,inf	NA,0.590539	0.000229136	0.000255394
3	chr8:58444878:G:A	58444878	NA,A	NA,G	NA,1	NA,inf	NA,inf	NA,0.61006	0.000228981	0.000256492
3	chr8:58448438:T:C	58448438	NA,C	NA,T	NA,1	NA,inf	NA,inf	NA,0.609934	0.000228952	0.000256457
3	chr8:58436072:C:T	58436072	NA,T	NA,C	NA,1	NA,inf	NA,inf	NA,0.609934	0.000228952	0.000256457
3	chr8:58413383:A:G	58413383	NA,G	NA,A	NA,1	NA,inf	NA,inf	NA,0.609934	0.000228952	0.000256457
3	chr8:58804332:A:G	58804332	NA,G	NA,A	NA,1	NA,-inf	NA,inf	NA,0.555849	0.000228951	0.000254247
3	chr8:58804454:T:C	58804454	NA,C	NA,T	NA,1	NA,-inf	NA,inf	NA,0.555431	0.000228757	0.000254037
3	chr8:58861803:G:A	58861803	NA,A	NA,G	NA,1	NA,inf	NA,inf	NA,0.613839	0.00022872	0.000255698
3	chr8:58961287:G:A	58961287	A,NA	G,NA	1,NA	-inf,NA	inf,NA	0.959523,NA	0.0002284	0.000255632
3	chr8:57705691:T:C	57705691	NA,C	NA,T	NA,1	NA,inf	NA,inf	NA,1.28777	0.000228236	0.000308941
3	chr8:58541189:C:A	58541189	NA,A	NA,C	NA,1	NA,inf	NA,inf	NA,0.606169	0.000228168	0.000255055
3	chr8:58539405:C:G	58539405	NA,G	NA,C	NA,1	NA,inf	NA,inf	NA,0.606169	0.000228168	0.000255055
3	chr8:58336340:C:A	58336340	NA,A	NA,C	NA,1	NA,inf	NA,inf	NA,0.653946	0.000228029	0.000257623
3	chr8:58047122:T:G	58047122	NA,G	NA,T	NA,1	NA,-inf	NA,inf	NA,0.506131	0.000227889	0.000251716
3	chr8:57712279:G:A	57712279	NA,A	NA,G	NA,1	NA,inf	NA,inf	NA,1.28124	0.000227856	0.000307657
3	chr8:57695637:G:A	57695637	NA,A	NA,G	NA,1	NA,inf	NA,inf	NA,0.788353	0.00022781	0.00026419
3	chr8:57696222:A:G	57696222	NA,G	NA,A	NA,1	NA,inf	NA,inf	NA,0.788353	0.00022781	0.00026419
3	chr8:57697129:T:C	57697129	NA,C	NA,T	NA,1	NA,inf	NA,inf	NA,1.28471	0.000227743	0.000308046
3	chr8:57995411:C:T	57995411	NA,T	NA,C	NA,1	NA,inf	NA,inf	NA,0.58487	0.000227526	0.000253668
3	chr8:58651228:A:G	58651228	NA,G	NA,A	NA,1	NA,inf	NA,inf	NA,0.558528	0.000227155	0.000252161
3	chr8:58814771:T:G	58814771	NA,G	NA,T	NA,1	NA,-inf	NA,inf	NA,0.645228	0.000226983	0.000256678
3	chr8:58030546:GGCATAGATCTTAAT:G	58030546	G,G	GGCATAGATCTTAAT,GGCATAGATCTTAAT	1,1	-inf,inf	inf,inf	1.00576,0.497114	0.000226955	0.000253734
3	chr8:58574826:A:C	58574826	NA,C	NA,A	NA,1	NA,inf	NA,inf	NA,0.632045	0.000226397	0.000254631
3	chr8:58037510:C:T	58037510	T,T	C,C	1,1	inf,-inf	inf,inf	1.20627,0.38361	0.000226358	0.000254471
3	chr8:58281825:G:A	58281825	NA,A	NA,G	NA,1	NA,-inf	NA,inf	NA,0.562	0.00022595	0.000251973
3	chr8:58622231:C:T	58622231	NA,T	NA,C	NA,1	NA,inf	NA,inf	NA,0.631443	0.000225544	0.000252485
3	chr8:58562405:A:T	58562405	NA,T	NA,A	NA,1	NA,inf	NA,inf	NA,0.633143	0.00022547	0.000252292
3	chr8:58751899:A:C	58751899	C,C	A,A	1,1	-inf,-inf	inf,inf	0.837413,1.18666	0.000225431	0.000254818
3	chr8:58628200:T:C	58628200	NA,C	NA,T	NA,1	NA,inf	NA,inf	NA,0.612102	0.000224963	0.000252914
3	chr8:58626374:A:G	58626374	NA,G	NA,A	NA,1	NA,inf	NA,inf	NA,0.629633	0.000224959	0.000251828
3	chr8:58183986:G:A	58183986	A,NA	G,NA	1,NA	inf,NA	inf,NA	1.18926,NA	0.000224681	0.000250681
3	chr8:57705342:T:C	57705342	NA,C	NA,T	NA,1	NA,inf	NA,inf	NA,1.27391	0.000224643	0.000303349
3	chr8:57705539:G:A	57705539	NA,A	NA,G	NA,1	NA,inf	NA,inf	NA,1.27371	0.000224594	0.000303272
3	chr8:58748529:T:C	58748529	C,C	T,T	1,1	-inf,-inf	inf,inf	0.771456,1.24751	0.000224417	0.000253852
3	chr8:58046551:T:C	58046551	NA,C	NA,T	NA,1	NA,-inf	NA,inf	NA,0.520815	0.000224381	0.000248672
3	chr8:58035624:A:T	58035624	T,T	A,A	1,1	-inf,inf	inf,inf	1.65994,0.253246	0.000224123	0.000252047
3	chr8:57704741:A:C	57704741	NA,C	NA,A	NA,1	NA,inf	NA,inf	NA,1.27183	0.000224105	0.00030252
3	chr8:58851187:A:T	58851187	T,NA	A,NA	1,NA	inf,NA	inf,NA	0.820048,NA	0.000224096	0.000251108
3	chr8:58474134:AC:A	58474134	NA,A	NA,AC	NA,1	NA,inf	NA,inf	NA,0.62931	0.000224085	0.000250662
3	chr8:58796017:G:A	58796017	NA,A	NA,G	NA,1	NA,inf	NA,inf	NA,0.620756	0.000224063	0.000251657
3	chr8:58055739:C:T	58055739	NA,T	NA,C	NA,1	NA,-inf	NA,inf	NA,0.537058	0.000224034	0.000248999
3	chr8:58493957:G:A	58493957	A,A	G,G	1,1	inf,-inf	inf,inf	2.55669,1.1963	0.000224013	0.000247731
3	chr8:58564293:G:A	58564293	NA,A	NA,G	NA,1	NA,inf	NA,inf	NA,0.631761	0.000223939	0.00025073
3	chr8:57709142:G:A	57709142	NA,A	NA,G	NA,1	NA,inf	NA,inf	NA,1.26776	0.000223843	0.000301699
3	chr8:57704888:G:A	57704888	NA,A	NA,G	NA,1	NA,inf	NA,inf	NA,1.27	0.000223718	0.000301874
3	chr8:58269393:C:G	58269393	NA,G	NA,C	NA,1	NA,-inf	NA,inf	NA,0.555884	0.000223692	0.000249462
3	chr8:57946984:T:C	57946984	NA,C	NA,T	NA,1	NA,-inf	NA,inf	NA,0.503388	0.000223643	0.000247359
3	chr8:58056845:TA:T	58056845	NA,T	NA,TA	NA,1	NA,inf	NA,inf	NA,0.647499	0.000223527	0.000250691
3	chr8:58913275:C:T	58913275	NA,T	NA,C	NA,1	NA,-inf	NA,inf	NA,0.59376	0.000223374	0.000250251
3	chr8:58270038:C:A	58270038	NA,A	NA,C	NA,1	NA,-inf	NA,inf	NA,0.554655	0.000223367	0.00024909
3	chr8:57705441:A:G	57705441	NA,G	NA,A	NA,1	NA,inf	NA,inf	NA,1.26848	0.000223321	0.000301264
3	chr8:58318295:G:C	58318295	C,C	G,G	1,1	-inf,-inf	inf,inf	0.54124,1.63319	0.000223294	0.000258844
3	chr8:58628827:A:G	58628827	G,G	A,A	1,1	-inf,inf	inf,inf	0.680355,0.464471	0.000222645	0.000246054
3	chr8:58880728:A:T	58880728	T,T	A,A	1,1	inf,inf	inf,inf	1.57974,0.370522	0.000222545	0.000249731
3	chr8:58644086:G:A	58644086	A,NA	G,NA	1,NA	inf,NA	inf,NA	0.877474,NA	0.00022187	0.000248298
3	chr8:57704868:A:T	57704868	NA,T	NA,A	NA,1	NA,inf	NA,inf	NA,1.2622	0.000221832	0.000298904
3	chr8:58025615:G:A	58025615	NA,A	NA,G	NA,1	NA,-inf	NA,inf	NA,0.513897	0.00022178	0.000245718
3	chr8:57922847:A:C	57922847	NA,C	NA,A	NA,1	NA,-inf	NA,inf	NA,0.63348	0.000221777	0.000250577
3	chr8:58581234:A:G	58581234	NA,G	NA,A	NA,1	NA,inf	NA,inf	NA,0.648636	0.000221729	0.000249322
3	chr8:58749248:T:C	58749248	C,C	T,T	1,1	-inf,-inf	inf,inf	0.76168,1.24911	0.000221439	0.000250495
3	chr8:58647534:G:T	58647534	NA,T	NA,G	NA,1	NA,inf	NA,inf	NA,0.63381	0.000221429	0.000249489
3	chr8:58034091:G:A	58034091	A,A	G,G	1,1	-inf,inf	inf,inf	1.17981,0.252141	0.000221359	0.000244921
3	chr8:58106991:G:A	58106991	NA,A	NA,G	NA,1	NA,inf	NA,inf	NA,0.645655	0.000221117	0.000250286
3	chr8:58523084:G:A	58523084	A,A	G,G	1,1	inf,inf	inf,inf	2.23778,0.129608	0.000221103	0.000248067
3	chr8:57708176:T:G	57708176	NA,G	NA,T	NA,1	NA,inf	NA,inf	NA,1.25615	0.000221054	0.000297308
3	chr8:58851189:A:T	58851189	T,NA	A,NA	1,NA	inf,NA	inf,NA	0.757216,NA	0.000220815	0.000247147
3	chr8:58507749:C:T	58507749	NA,T	NA,C	NA,1	NA,inf	NA,inf	NA,0.585805	0.00022077	0.000246833
3	chr8:57704277:G:A	57704277	NA,A	NA,G	NA,1	NA,inf	NA,inf	NA,1.25762	0.000220668	0.000297107
3	chr8:57711887:C:T	57711887	NA,T	NA,C	NA,1	NA,inf	NA,inf	NA,1.25087	0.000220438	0.00029601
3	chr8:57708698:T:C	57708698	NA,C	NA,T	NA,1	NA,inf	NA,inf	NA,1.25382	0.000220389	0.000296329
3	chr8:58072287:A:G	58072287	G,NA	A,NA	1,NA	-inf,NA	inf,NA	0.529018,NA	0.000220069	0.000246208
3	chr8:58644677:G:A	58644677	NA,A	NA,G	NA,1	NA,inf	NA,inf	NA,0.590872	0.00021989	0.00024693
3	chr8:58857398:T:C	58857398	NA,C	NA,T	NA,1	NA,inf	NA,inf	NA,0.591751	0.000219715	0.000245813
3	chr8:58607415:C:A	58607415	NA,A	NA,C	NA,1	NA,inf	NA,inf	NA,0.615127	0.000219597	0.000245898
3	chr8:58485717:C:T	58485717	T,T	C,C	1,1	inf,inf	inf,inf	2.18092,0.185688	0.000219486	0.000247023
3	chr8:58572808:TTTTTTTTTTTTTTTTTG:T	58572808	NA,T	NA,TTTTTTTTTTTTTTTTTG	NA,1	NA,inf	NA,inf	NA,0.610491	0.000219378	0.000246688
3	chr8:58654016:T:G	58654016	NA,G	NA,T	NA,1	NA,inf	NA,inf	NA,0.60886	0.000219378	0.000245406
3	chr8:58321885:A:G	58321885	NA,G	NA,A	NA,1	NA,-inf	NA,inf	NA,0.554075	0.000219338	0.000245755
3	chr8:57707893:G:A	57707893	NA,A	NA,G	NA,1	NA,inf	NA,inf	NA,1.24889	0.000219301	0.000294571
3	chr8:57712208:C:A	57712208	NA,A	NA,C	NA,1	NA,inf	NA,inf	NA,1.24538	0.000219135	0.000293969
3	chr8:57712095:C:A	57712095	NA,A	NA,C	NA,1	NA,inf	NA,inf	NA,1.24538	0.000219135	0.000293969
3	chr8:58702362:A:G	58702362	NA,G	NA,A	NA,1	NA,-inf	NA,inf	NA,0.584458	0.000218984	0.000245696
3	chr8:58011660:A:T	58011660	NA,T	NA,A	NA,1	NA,-inf	NA,inf	NA,0.485287	0.000218922	0.000242204
3	chr8:58653106:C:T	58653106	NA,T	NA,C	NA,1	NA,inf	NA,inf	NA,0.536095	0.000218736	0.000242934
3	chr8:58572583:T:C	58572583	NA,C	NA,T	NA,1	NA,inf	NA,inf	NA,0.609047	0.000218733	0.000245983
3	chr8:57711879:T:C	57711879	NA,C	NA,T	NA,1	NA,inf	NA,inf	NA,1.24381	0.000218724	0.000293348
3	chr8:58793176:G:C	58793176	C,C	G,G	1,1	-inf,inf	inf,inf	0.158141,1.56661	0.000218704	0.000245338
3	chr8:57770738:CA:C	57770738	NA,C	NA,CA	NA,1	NA,-inf	NA,inf	NA,0.471272	0.000218697	0.000241085
3	chr8:57709569:C:A	57709569	NA,A	NA,C	NA,1	NA,inf	NA,inf	NA,1.24642	0.000218692	0.00029363
3	chr8:58799416:T:C	58799416	NA,C	NA,T	NA,1	NA,-inf	NA,inf	NA,0.589846	0.000218688	0.000245558
3	chr8:58929136:T:C	58929136	NA,C	NA,T	NA,1	NA,-inf	NA,inf	NA,0.576472	0.000218668	0.000244882
3	chr8:58201813:C:T	58201813	T,NA	C,NA	1,NA	inf,NA	inf,NA	1.04713,NA	0.000218637	0.000244804
3	chr8:57709487:A:T	57709487	NA,T	NA,A	NA,1	NA,inf	NA,inf	NA,1.24601	0.000218636	0.00029352
3	chr8:57710625:C:T	57710625	NA,T	NA,C	NA,1	NA,inf	NA,inf	NA,1.24601	0.000218636	0.00029352
3	chr8:57709494:T:C	57709494	NA,C	NA,T	NA,1	NA,inf	NA,inf	NA,1.24601	0.000218636	0.00029352
3	chr8:57707948:C:T	57707948	NA,T	NA,C	NA,1	NA,inf	NA,inf	NA,1.24601	0.000218636	0.00029352
3	chr8:57706422:T:C	57706422	NA,C	NA,T	NA,1	NA,inf	NA,inf	NA,1.24601	0.000218636	0.00029352
3	chr8:57710817:A:G	57710817	NA,G	NA,A	NA,1	NA,inf	NA,inf	NA,1.24601	0.000218636	0.00029352
3	chr8:57707935:T:C	57707935	NA,C	NA,T	NA,1	NA,inf	NA,inf	NA,1.24601	0.000218636	0.00029352
3	chr8:57708995:C:G	57708995	NA,G	NA,C	NA,1	NA,inf	NA,inf	NA,1.24601	0.000218636	0.00029352
3	chr8:57710752:TAA:T	57710752	NA,T	NA,TAA	NA,1	NA,inf	NA,inf	NA,1.24601	0.000218636	0.00029352
3	chr8:58801150:T:C	58801150	NA,C	NA,T	NA,1	NA,-inf	NA,inf	NA,0.523437	0.000218513	0.000242619
3	chr8:57707825:G:A	57707825	NA,A	NA,G	NA,1	NA,inf	NA,inf	NA,1.24473	0.000218348	0.000293061
3	chr8:57708184:A:T	57708184	NA,T	NA,A	NA,1	NA,inf	NA,inf	NA,1.24495	0.000218312	0.000293054
3	chr8:58139150:C:T	58139150	NA,T	NA,C	NA,1	NA,inf	NA,inf	NA,0.576405	0.000218249	0.000244278
3	chr8:58848372:AC:A	58848372	NA,A	NA,AC	NA,1	NA,-inf	NA,inf	NA,0.559399	0.000218248	0.000243862
3	chr8:57707345:A:G	57707345	NA,G	NA,A	NA,1	NA,inf	NA,inf	NA,1.24434	0.000218224	0.000292901
3	chr8:57707745:G:A	57707745	NA,A	NA,G	NA,1	NA,inf	NA,inf	NA,1.24373	0.000218059	0.000292638
3	chr8:57769672:A:G	57769672	NA,G	NA,A	NA,1	NA,-inf	NA,inf	NA,0.46881	0.000217747	0.000240058
3	chr8:58555166:A:G	58555166	NA,G	NA,A	NA,1	NA,inf	NA,inf	NA,0.605974	0.000217727	0.000244849
3	chr8:58431797:T:G	58431797	G,NA	T,NA	1,NA	inf,NA	inf,NA	1.1829,NA	0.000217718	0.000244045
3	chr8:58564964:A:G	58564964	NA,G	NA,A	NA,1	NA,inf	NA,inf	NA,0.605981	0.000217713	0.000244835
3	chr8:58610885:T:C	58610885	C,C	T,T	1,1	inf,-inf	inf,inf	0.712011,0.460325	0.000217671	0.000241265
3	chr8:58453324:G:A	58453324	NA,A	NA,G	NA,1	NA,inf	NA,inf	NA,0.542527	0.00021767	0.000242548
3	chr8:58335260:T:TA	58335260	NA,TA	NA,T	NA,1	NA,-inf	NA,inf	NA,0.582924	0.00021764	0.000245398
3	chr8:58907527:G:A	58907527	NA,A	NA,G	NA,1	NA,-inf	NA,inf	NA,0.577577	0.000217637	0.000243889
3	chr8:58382167:C:T	58382167	NA,T	NA,C	NA,1	NA,inf	NA,inf	NA,0.632491	0.000217631	0.000246709
3	chr8:57767752:A:G	57767752	NA,G	NA,A	NA,1	NA,-inf	NA,inf	NA,0.468162	0.000217537	0.000239827
3	chr8:58554758:A:T	58554758	NA,T	NA,A	NA,1	NA,inf	NA,inf	NA,0.604417	0.000217251	0.000244308
3	chr8:58869170:T:A	58869170	NA,A	NA,T	NA,1	NA,inf	NA,inf	NA,0.573368	0.000217225	0.000243187
3	chr8:58579638:G:A	58579638	NA,A	NA,G	NA,1	NA,inf	NA,inf	NA,0.605726	0.000217209	0.000244325
3	chr8:58575689:A:C	58575689	NA,C	NA,A	NA,1	NA,inf	NA,inf	NA,0.604005	0.000217134	0.000244174
3	chr8:58579194:A:G	58579194	NA,G	NA,A	NA,1	NA,inf	NA,inf	NA,0.60518	0.000217065	0.00024416
3	chr8:58557510:A:AAT	58557510	NA,AAT	NA,A	NA,1	NA,inf	NA,inf	NA,0.604549	0.000217041	0.000244106
3	chr8:57709314:C:G	57709314	NA,G	NA,C	NA,1	NA,inf	NA,inf	NA,1.23898	0.000217038	0.000290986
3	chr8:58565226:G:A	58565226	NA,A	NA,G	NA,1	NA,inf	NA,inf	NA,0.603498	0.000216917	0.000243936
3	chr8:58323693:C:T	58323693	NA,T	NA,C	NA,1	NA,-inf	NA,inf	NA,0.545994	0.000216755	0.000242842
3	chr8:57889131:C:G	57889131	G,G	C,C	1,1	inf,-inf	inf,inf	1.53777,0.675984	0.000216482	0.000243451
3	chr8:58532555:G:A	58532555	NA,A	NA,G	NA,1	NA,inf	NA,inf	NA,0.572242	0.000216206	0.000241754
3	chr8:58534809:C:T	58534809	NA,T	NA,C	NA,1	NA,inf	NA,inf	NA,0.572242	0.000216206	0.000241754
3	chr8:57862116:G:T	57862116	NA,T	NA,G	NA,1	NA,-inf	NA,inf	NA,0.483228	0.000216203	0.000239239
3	chr8:58662968:A:G	58662968	G,G	A,A	1,1	-inf,-inf	inf,inf	0.923393,0.777319	0.000216164	0.000242443
3	chr8:58532726:G:A	58532726	NA,A	NA,G	NA,1	NA,inf	NA,inf	NA,0.571662	0.000216059	0.000241585
3	chr8:58788934:A:T	58788934	T,T	A,A	1,1	-inf,inf	inf,inf	0.12743,1.57608	0.000216033	0.000242444
3	chr8:57826360:A:G	57826360	G,NA	A,NA	1,NA	-inf,NA	inf,NA	0.97875,NA	0.000216015	0.000245705
3	chr8:58559700:A:T	58559700	NA,T	NA,A	NA,1	NA,inf	NA,inf	NA,0.629823	0.000215978	0.000242802
3	chr8:57925678:T:C	57925678	C,C	T,T	1,1	inf,-inf	inf,inf	1.25564,0.930664	0.000215961	0.000243848
3	chr8:58558925:G:A	58558925	NA,A	NA,G	NA,1	NA,inf	NA,inf	NA,0.629466	0.000215907	0.000242716
3	chr8:58853273:T:C	58853273	NA,C	NA,T	NA,1	NA,inf	NA,inf	NA,0.601782	0.00021588	0.000242414
3	chr8:58896180:C:T	58896180	NA,T	NA,C	NA,1	NA,inf	NA,inf	NA,0.660397	0.00021578	0.000245444
3	chr8:57790207:C:T	57790207	T,T	C,C	1,1	inf,inf	inf,inf	0.524701,0.860824	0.000215753	0.000229232
3	chr8:58799415:T:A	58799415	NA,A	NA,T	NA,1	NA,-inf	NA,inf	NA,0.536266	0.000215732	0.000240364
3	chr8:57889484:A:G	57889484	G,G	A,A	1,1	inf,-inf	inf,inf	1.48586,0.728175	0.000215583	0.00024257
3	chr8:57711389:C:T	57711389	NA,T	NA,C	NA,1	NA,inf	NA,inf	NA,1.2301	0.000215567	0.000288388
3	chr8:58662864:AAAC:A	58662864	A,A	AAAC,AAAC	1,1	-inf,-inf	inf,inf	0.900255,0.801996	0.000215145	0.000241332
3	chr8:58625930:T:C	58625930	NA,C	NA,T	NA,1	NA,inf	NA,inf	NA,0.595392	0.000215034	0.000240549
3	chr8:58684378:C:G	58684378	NA,G	NA,C	NA,1	NA,inf	NA,inf	NA,0.640006	0.000214747	0.000241691
3	chr8:58037483:T:A	58037483	A,A	T,T	1,1	-inf,inf	inf,inf	0.719992,0.867096	0.000214693	0.000240794
3	chr8:58631777:T:A	58631777	NA,A	NA,T	NA,1	NA,-inf	NA,inf	NA,0.607678	0.000214669	0.000241663
3	chr8:58950226:T:G	58950226	G,NA	T,NA	1,NA	-inf,NA	inf,NA	0.828881,NA	0.000214655	0.000240633
3	chr8:58561127:AAGG:A	58561127	NA,A	NA,AAGG	NA,1	NA,-inf	NA,inf	NA,0.570118	0.000214613	0.000240422
3	chr8:58801006:C:T	58801006	NA,T	NA,C	NA,1	NA,-inf	NA,inf	NA,0.512724	0.000214528	0.000238264
3	chr8:58495046:A:C	58495046	C,C	A,A	1,1	inf,-inf	inf,inf	2.58712,1.21576	0.000214489	0.000237822
3	chr8:57906594:C:T	57906594	NA,T	NA,C	NA,1	NA,inf	NA,inf	NA,0.500066	0.000213944	0.000237155
3	chr8:58605784:G:A	58605784	NA,A	NA,G	NA,1	NA,inf	NA,inf	NA,0.598232	0.000213912	0.000239563
3	chr8:58634011:T:C	58634011	C,C	T,T	1,1	-inf,inf	inf,inf	0.617689,0.436351	0.000213858	0.000236401
3	chr8:58701873:C:T	58701873	NA,T	NA,C	NA,1	NA,-inf	NA,inf	NA,0.568269	0.000213841	0.0002399
3	chr8:58377300:C:G	58377300	G,NA	C,NA	1,NA	-inf,NA	inf,NA	0.459662,NA	0.000213767	0.000239393
3	chr8:58801321:A:G	58801321	NA,G	NA,A	NA,1	NA,-inf	NA,inf	NA,0.510199	0.000213712	0.00023736
3	chr8:58801152:C:T	58801152	NA,T	NA,C	NA,1	NA,-inf	NA,inf	NA,0.510199	0.000213712	0.00023736
3	chr8:58801312:G:A	58801312	NA,A	NA,G	NA,1	NA,-inf	NA,inf	NA,0.510199	0.000213712	0.00023736
3	chr8:58525862:A:T	58525862	NA,T	NA,A	NA,1	NA,inf	NA,inf	NA,0.593632	0.000213334	0.000239962
3	chr8:57722440:T:C	57722440	NA,C	NA,T	NA,1	NA,inf	NA,inf	NA,0.811793	0.000213287	0.000250656
3	chr8:57779452:C:T	57779452	T,T	C,C	1,1	-inf,-inf	inf,inf	0.578676,1.32494	0.000213286	0.000239961
3	chr8:58275962:A:G	58275962	NA,G	NA,A	NA,1	NA,-inf	NA,inf	NA,0.56288	0.000213065	0.000239041
3	chr8:58478278:A:G	58478278	G,G	A,A	1,1	inf,-inf	inf,inf	2.21108,0.0284761	0.000213037	0.000238403
3	chr8:58516392:C:T	58516392	NA,T	NA,C	NA,1	NA,inf	NA,inf	NA,0.592152	0.000212843	0.000239411
3	chr8:58525142:C:T	58525142	NA,T	NA,C	NA,1	NA,inf	NA,inf	NA,0.592152	0.000212843	0.000239411
3	chr8:57724635:C:T	57724635	NA,T	NA,C	NA,1	NA,inf	NA,inf	NA,0.868399	0.000212711	0.000254429
3	chr8:58799516:T:C	58799516	NA,C	NA,T	NA,1	NA,-inf	NA,inf	NA,0.526489	0.000212614	0.000236891
3	chr8:58756074:G:A	58756074	A,A	G,G	1,1	-inf,-inf	inf,inf	0.796075,1.18717	0.000212511	0.000240124
3	chr8:58241233:CT:C	58241233	NA,C	NA,CT	NA,1	NA,-inf	NA,inf	NA,0.509169	0.0002125	0.000236383
3	chr8:58817854:CTG:C	58817854	NA,C	NA,CTG	NA,1	NA,-inf	NA,inf	NA,0.564766	0.000212373	0.000237913
3	chr8:58266157:C:T	58266157	T,NA	C,NA	1,NA	-inf,NA	inf,NA	0.326308,NA	0.000212366	0.000237455
3	chr8:57899779:G:A	57899779	A,A	G,G	1,1	inf,-inf	inf,inf	1.03696,1.2084	0.000212284	0.000244302
3	chr8:58499556:C:A	58499556	NA,A	NA,C	NA,1	NA,inf	NA,inf	NA,0.640409	0.000212284	0.00023857
3	chr8:58035771:T:C	58035771	C,C	T,T	1,1	-inf,inf	inf,inf	1.15847,0.253082	0.00021197	0.000234669
3	chr8:58370413:C:T	58370413	NA,T	NA,C	NA,1	NA,inf	NA,inf	NA,0.542583	0.000211945	0.000236894
3	chr8:58886938:T:A	58886938	NA,A	NA,T	NA,1	NA,-inf	NA,inf	NA,0.566012	0.000211816	0.00023761
3	chr8:58632819:T:A	58632819	NA,A	NA,T	NA,1	NA,inf	NA,inf	NA,0.585969	0.000211259	0.000236476
3	chr8:58376306:C:A	58376306	NA,A	NA,C	NA,1	NA,inf	NA,inf	NA,0.540084	0.000211135	0.00023599
3	chr8:58620467:T:C	58620467	C,NA	T,NA	1,NA	-inf,NA	inf,NA	0.199049,NA	0.000210999	0.000234537
3	chr8:58903423:C:T	58903423	NA,T	NA,C	NA,1	NA,inf	NA,inf	NA,0.586722	0.000210909	0.000237293
3	chr8:57775790:A:G	57775790	NA,G	NA,A	NA,1	NA,-inf	NA,inf	NA,0.449021	0.00021054	0.000232242
3	chr8:57777050:G:A	57777050	NA,A	NA,G	NA,1	NA,-inf	NA,inf	NA,0.449021	0.00021054	0.000232242
3	chr8:58053859:A:G	58053859	NA,G	NA,A	NA,1	NA,-inf	NA,inf	NA,0.56533	0.000210312	0.000236016
3	chr8:58588755:T:C	58588755	NA,C	NA,T	NA,1	NA,inf	NA,inf	NA,0.609	0.000210263	0.000236277
3	chr8:58484304:AATG:A	58484304	A,A	AATG,AATG	1,1	inf,inf	inf,inf	2.1952,0.0742593	0.000210262	0.000236054
3	chr8:58518007:G:A	58518007	NA,A	NA,G	NA,1	NA,-inf	NA,inf	NA,0.569955	0.00021017	0.000235096
3	chr8:58806852:T:C	58806852	C,NA	T,NA	1,NA	inf,NA	inf,NA	0.523393,NA	0.00021015	0.000234931
3	chr8:58380589:T:C	58380589	C,C	T,T	1,1	-inf,-inf	inf,inf	0.0425765,1.57965	0.00021007	0.000232594
3	chr8:58897304:T:C	58897304	C,NA	T,NA	1,NA	-inf,NA	inf,NA	0.291738,NA	0.000210065	0.000232834
3	chr8:58502456:A:G	58502456	NA,G	NA,A	NA,1	NA,inf	NA,inf	NA,0.496384	0.000209988	0.00023318
3	chr8:58197782:G:A	58197782	A,A	G,G	1,1	inf,-inf	inf,inf	1.81431,0.679602	0.000209971	0.000238226
3	chr8:58954944:T:C	58954944	NA,C	NA,T	NA,1	NA,inf	NA,inf	NA,0.542797	0.000209593	0.000233166
3	chr8:58349730:T:C	58349730	NA,C	NA,T	NA,1	NA,inf	NA,inf	NA,0.623327	0.000209482	0.000235875
3	chr8:58798405:A:G	58798405	NA,G	NA,A	NA,1	NA,inf	NA,inf	NA,0.572427	0.000209394	0.000235038
3	chr8:58055377:C:T	58055377	NA,T	NA,C	NA,1	NA,inf	NA,inf	NA,0.638671	0.000209286	0.000238264
3	chr8:58047887:A:G	58047887	NA,G	NA,A	NA,1	NA,-inf	NA,inf	NA,0.521643	0.000209163	0.000233757
3	chr8:58601976:G:A	58601976	A,A	G,G	1,1	inf,inf	inf,inf	2.00148,0.352037	0.000209069	0.000234736
3	chr8:58798213:C:T	58798213	NA,T	NA,C	NA,1	NA,inf	NA,inf	NA,0.57129	0.000209035	0.000234636
3	chr8:58651537:C:A	58651537	NA,A	NA,C	NA,1	NA,inf	NA,inf	NA,0.505695	0.000208846	0.000232011
3	chr8:58530779:G:A	58530779	NA,A	NA,G	NA,1	NA,-inf	NA,inf	NA,0.562764	0.000208495	0.000233162
3	chr8:57709609:A:ATATAT	57709609	NA,ATATAT	NA,A	NA,1	NA,inf	NA,inf	NA,1.20132	0.000208489	0.000277647
3	chr8:58518607:AAT:A	58518607	A,NA	AAT,NA	1,NA	-inf,NA	inf,NA	0.403161,NA	0.000208411	0.000234866
3	chr8:58804015:G:A	58804015	NA,A	NA,G	NA,1	NA,-inf	NA,inf	NA,0.493014	0.00020819	0.000231259
3	chr8:58804079:A:G	58804079	NA,G	NA,A	NA,1	NA,-inf	NA,inf	NA,0.493014	0.00020819	0.000231259
3	chr8:58027240:T:C	58027240	C,C	T,T	1,1	-inf,inf	inf,inf	0.183694,1.52413	0.000207931	0.000232792
3	chr8:58112213:C:T	58112213	NA,T	NA,C	NA,1	NA,inf	NA,inf	NA,0.542698	0.000207918	0.000232854
3	chr8:57810329:A:C	57810329	NA,C	NA,A	NA,1	NA,inf	NA,inf	NA,0.780656	0.000207884	0.000243726
3	chr8:57913528:G:A	57913528	NA,A	NA,G	NA,1	NA,-inf	NA,inf	NA,0.590917	0.000207632	0.000234577
3	chr8:58794312:G:A	58794312	NA,A	NA,G	NA,1	NA,-inf	NA,inf	NA,0.496551	0.000207622	0.00023093
3	chr8:58545300:T:G	58545300	NA,G	NA,T	NA,1	NA,-inf	NA,inf	NA,0.529967	0.0002067	0.000231366
3	chr8:58375706:A:C	58375706	C,NA	A,NA	1,NA	inf,NA	inf,NA	0.80365,NA	0.000206651	0.000230512
3	chr8:58710914:A:G	58710914	NA,G	NA,A	NA,1	NA,inf	NA,inf	NA,0.507877	0.000206382	0.000229878
3	chr8:58205774:A:G	58205774	NA,G	NA,A	NA,1	NA,-inf	NA,inf	NA,0.494142	0.000206117	0.00022942
3	chr8:58351822:C:A	58351822	NA,A	NA,C	NA,1	NA,-inf	NA,inf	NA,0.527712	0.000206048	0.00023146
3	chr8:58768293:A:C	58768293	C,NA	A,NA	1,NA	-inf,NA	inf,NA	0.392993,NA	0.000206024	0.000229077
3	chr8:58096501:C:A	58096501	A,NA	C,NA	1,NA	-inf,NA	inf,NA	0.497618,NA	0.000205857	0.000230275
3	chr8:58496098:T:C	58496098	NA,C	NA,T	NA,1	NA,inf	NA,inf	NA,0.482472	0.000205565	0.000228298
3	chr8:57712839:T:A	57712839	NA,A	NA,T	NA,1	NA,inf	NA,inf	NA,1.21344	0.000205424	0.000276271
3	chr8:58150522:T:C	58150522	NA,C	NA,T	NA,1	NA,inf	NA,inf	NA,0.552376	0.00020533	0.000230167
3	chr8:57786338:CCTTTT:C	57786338	NA,C	NA,CCTTTT	NA,1	NA,-inf	NA,inf	NA,0.433499	0.000205152	0.000226395
3	chr8:58204257:T:A	58204257	NA,A	NA,T	NA,1	NA,-inf	NA,inf	NA,0.489222	0.000204584	0.000227722
3	chr8:58084844:A:G	58084844	NA,G	NA,A	NA,1	NA,inf	NA,inf	NA,0.56375	0.000204458	0.000230058
3	chr8:58160044:A:T	58160044	NA,T	NA,A	NA,1	NA,inf	NA,inf	NA,0.582375	0.000204296	0.000229929
3	chr8:58815069:A:G	58815069	NA,G	NA,A	NA,1	NA,-inf	NA,inf	NA,0.530611	0.000204273	0.000228893
3	chr8:58480815:G:A	58480815	A,A	G,G	1,1	inf,inf	inf,inf	2.18032,0.0753065	0.000204066	0.00022911
3	chr8:58951811:C:T	58951811	NA,T	NA,C	NA,1	NA,-inf	NA,inf	NA,0.533512	0.000203668	0.000228484
3	chr8:58681471:T:C	58681471	NA,C	NA,T	NA,1	NA,-inf	NA,inf	NA,0.539377	0.000203626	0.000228348
3	chr8:58390407:C:A	58390407	NA,A	NA,C	NA,1	NA,-inf	NA,inf	NA,0.54952	0.000203257	0.000228388
3	chr8:57965911:T:A	57965911	NA,A	NA,T	NA,1	NA,inf	NA,inf	NA,0.567734	0.000203096	0.000227154
3	chr8:58455330:C:T	58455330	NA,T	NA,C	NA,1	NA,inf	NA,inf	NA,0.542747	0.000203016	0.000227896
3	chr8:58969270:T:C	58969270	NA,C	NA,T	NA,1	NA,inf	NA,inf	NA,0.514553	0.000202877	0.000226849
3	chr8:57965011:G:A	57965011	NA,A	NA,G	NA,1	NA,-inf	NA,inf	NA,0.441086	0.000202846	0.000224539
3	chr8:58286816:C:G	58286816	NA,G	NA,C	NA,1	NA,-inf	NA,inf	NA,0.500401	0.000202748	0.000226628
3	chr8:58033851:C:T	58033851	T,T	C,C	1,1	inf,-inf	inf,inf	1.15006,0.386378	0.000202687	0.000227656
3	chr8:57770758:T:A	57770758	A,A	T,T	1,1	inf,inf	inf,inf	0.580241,0.384038	0.000202643	0.000211125
3	chr8:57818980:C:T	57818980	NA,T	NA,C	NA,1	NA,-inf	NA,inf	NA,0.38651	0.000202591	0.000222727
3	chr8:58948714:T:C	58948714	C,C	T,T	1,1	-inf,-inf	inf,inf	0.242713,1.54675	0.00020259	0.000227756
3	chr8:58024700:T:C	58024700	NA,C	NA,T	NA,1	NA,-inf	NA,inf	NA,0.480706	0.000202363	0.000225543
3	chr8:57899707:A:G	57899707	G,G	A,A	1,1	inf,-inf	inf,inf	1.02455,1.19072	0.0002023	0.000232738
3	chr8:57999261:G:A	57999261	A,NA	G,NA	1,NA	-inf,NA	inf,NA	0.975095,NA	0.000201923	0.000226128
3	chr8:58380498:T:C	58380498	NA,C	NA,T	NA,1	NA,inf	NA,inf	NA,0.580646	0.000201786	0.000228594
3	chr8:58941736:T:A	58941736	NA,A	NA,T	NA,1	NA,-inf	NA,inf	NA,0.525403	0.000201745	0.000226263
3	chr8:57831624:T:C	57831624	C,NA	T,NA	1,NA	-inf,NA	inf,NA	0.927492,NA	0.000201117	0.000228591
3	chr8:57934891:C:G	57934891	NA,G	NA,C	NA,1	NA,inf	NA,inf	NA,0.55592	0.000201114	0.000226278
3	chr8:58046748:A:G	58046748	NA,G	NA,A	NA,1	NA,-inf	NA,inf	NA,0.430772	0.000200759	0.000222154
3	chr8:58597505:C:T	58597505	NA,T	NA,C	NA,1	NA,-inf	NA,inf	NA,0.490775	0.000200676	0.0002236
3	chr8:58501717:A:G	58501717	NA,G	NA,A	NA,1	NA,-inf	NA,inf	NA,0.458465	0.000200553	0.00022254
3	chr8:57839419:G:A	57839419	A,NA	G,NA	1,NA	-inf,NA	inf,NA	0.924786,NA	0.000200527	0.000227889
3	chr8:58872521:G:A	58872521	NA,A	NA,G	NA,1	NA,inf	NA,inf	NA,0.559283	0.000200447	0.000225693
3	chr8:58451830:C:T	58451830	T,NA	C,NA	1,NA	inf,NA	inf,NA	1.11834,NA	0.000200409	0.000224631
3	chr8:57817955:A:G	57817955	G,G	A,A	1,1	-inf,-inf	inf,inf	0.570503,0.961809	0.000200245	0.000219499
3	chr8:58906406:A:G	58906406	NA,G	NA,A	NA,1	NA,inf	NA,inf	NA,0.532961	0.000200078	0.000224476
3	chr8:58820210:C:A	58820210	NA,A	NA,C	NA,1	NA,-inf	NA,inf	NA,0.486036	0.000199837	0.000222884
3	chr8:58460430:T:G	58460430	NA,G	NA,T	NA,1	NA,-inf	NA,inf	NA,0.54638	0.000199599	0.00022404
3	chr8:57884501:C:G	57884501	NA,G	NA,C	NA,1	NA,inf	NA,inf	NA,0.366495	0.000199524	0.000218914
3	chr8:57924272:A:T	57924272	T,T	A,A	1,1	inf,-inf	inf,inf	2.2072,0.0769839	0.000199484	0.000224371
3	chr8:58745377:A:G	58745377	G,G	A,A	1,1	-inf,-inf	inf,inf	0.716003,1.2192	0.000199374	0.000225019
3	chr8:58925790:T:C	58925790	NA,C	NA,T	NA,1	NA,-inf	NA,inf	NA,0.52046	0.000199364	0.000223457
3	chr8:58552076:T:C	58552076	C,C	T,T	1,1	-inf,-inf	inf,inf	4.75458,0.228476	0.000199248	0.000239419
3	chr8:57950852:G:A	57950852	NA,A	NA,G	NA,1	NA,inf	NA,inf	NA,0.485222	0.000199143	0.000221925
3	chr8:58890799:G:A	58890799	NA,A	NA,G	NA,1	NA,-inf	NA,inf	NA,0.493834	0.000199068	0.00022245
3	chr8:58807809:C:T	58807809	NA,T	NA,C	NA,1	NA,inf	NA,inf	NA,0.534331	0.000198997	0.000223281
3	chr8:57770724:A:C	57770724	C,C	A,A	1,1	inf,inf	inf,inf	0.570949,0.385941	0.000198988	0.000207345
3	chr8:58863502:T:C	58863502	NA,C	NA,T	NA,1	NA,-inf	NA,inf	NA,0.537304	0.000198945	0.000223633
3	chr8:57830550:T:C	57830550	C,NA	T,NA	1,NA	-inf,NA	inf,NA	0.921379,NA	0.000198899	0.000226064
3	chr8:58498483:G:A	58498483	A,A	G,G	1,1	inf,-inf	inf,inf	2.50986,1.12535	0.000198619	0.000220071
3	chr8:58734494:G:A	58734494	A,NA	G,NA	1,NA	inf,NA	inf,NA	0.905074,NA	0.000198191	0.000222291
3	chr8:58668271:G:A	58668271	NA,A	NA,G	NA,1	NA,inf	NA,inf	NA,0.592741	0.000198164	0.000223263
3	chr8:58043512:A:G	58043512	NA,G	NA,A	NA,1	NA,inf	NA,inf	NA,0.460464	0.000198063	0.000219717
3	chr8:58060184:G:A	58060184	NA,A	NA,G	NA,1	NA,-inf	NA,inf	NA,0.461103	0.000197816	0.000220153
3	chr8:57699366:G:A	57699366	NA,A	NA,G	NA,1	NA,-inf	NA,inf	NA,0.26167	0.000197518	0.000214723
3	chr8:57943935:C:T	57943935	NA,T	NA,C	NA,1	NA,inf	NA,inf	NA,0.445203	0.000197469	0.000218938
3	chr8:58387704:T:C	58387704	NA,C	NA,T	NA,1	NA,-inf	NA,inf	NA,0.52016	0.000197217	0.000221193
3	chr8:58155557:T:C	58155557	NA,C	NA,T	NA,1	NA,inf	NA,inf	NA,0.485346	0.000196945	0.000219946
3	chr8:58897042:G:A	58897042	NA,A	NA,G	NA,1	NA,-inf	NA,inf	NA,0.497935	0.000196943	0.000220481
3	chr8:57769064:G:A	57769064	A,A	G,G	1,1	-inf,-inf	inf,inf	0.626124,1.2313	0.000196931	0.000220937
3	chr8:58443637:C:A	58443637	NA,A	NA,C	NA,1	NA,inf	NA,inf	NA,0.50663	0.000196606	0.000219973
3	chr8:58940127:C:T	58940127	T,NA	C,NA	1,NA	-inf,NA	inf,NA	0.73172,NA	0.000196367	0.000220764
3	chr8:58263064:G:A	58263064	NA,A	NA,G	NA,1	NA,-inf	NA,inf	NA,0.475105	0.000196357	0.000219191
3	chr8:57848092:T:G	57848092	NA,G	NA,T	NA,1	NA,-inf	NA,inf	NA,0.603091	0.000196198	0.00022378
3	chr8:57817700:C:A	57817700	A,A	C,C	1,1	-inf,-inf	inf,inf	0.0662132,1.08769	0.000196169	0.000207323
3	chr8:58289158:A:G	58289158	NA,G	NA,A	NA,1	NA,-inf	NA,inf	NA,0.477338	0.000195827	0.000218913
3	chr8:58543238:G:A	58543238	NA,A	NA,G	NA,1	NA,-inf	NA,inf	NA,0.519848	0.000195761	0.000218953
3	chr8:58767574:G:A	58767574	NA,A	NA,G	NA,1	NA,inf	NA,inf	NA,0.540568	0.000195707	0.000220213
3	chr8:58870724:T:G	58870724	G,NA	T,NA	1,NA	-inf,NA	inf,NA	0.618069,NA	0.000195676	0.000218987
3	chr8:58937492:T:A	58937492	NA,A	NA,T	NA,1	NA,-inf	NA,inf	NA,0.51233	0.000195654	0.000219474
3	chr8:58009521:C:T	58009521	NA,T	NA,C	NA,1	NA,-inf	NA,inf	NA,0.483125	0.000195289	0.00021818
3	chr8:58216541:T:A	58216541	NA,A	NA,T	NA,1	NA,-inf	NA,inf	NA,0.457387	0.000195277	0.000217382
3	chr8:58212168:G:A	58212168	NA,A	NA,G	NA,1	NA,-inf	NA,inf	NA,0.456416	0.000194998	0.000217072
3	chr8:58038305:A:G	58038305	G,G	A,A	1,1	-inf,inf	inf,inf	0.707136,0.823758	0.000194965	0.000218625
3	chr8:58506230:A:C	58506230	NA,C	NA,A	NA,1	NA,inf	NA,inf	NA,0.5316	0.000194792	0.000219058
3	chr8:57994468:T:C	57994468	NA,C	NA,T	NA,1	NA,-inf	NA,inf	NA,0.653238	0.000194772	0.000223928
3	chr8:58590202:A:G	58590202	NA,G	NA,A	NA,1	NA,inf	NA,inf	NA,0.524947	0.000194599	0.00021863
3	chr8:58907454:C:G	58907454	NA,G	NA,C	NA,1	NA,-inf	NA,inf	NA,0.490877	0.000194377	0.000217671
3	chr8:58547903:A:G	58547903	NA,G	NA,A	NA,1	NA,-inf	NA,inf	NA,0.439247	0.000194234	0.000215641
3	chr8:58219892:T:C	58219892	NA,C	NA,T	NA,1	NA,-inf	NA,inf	NA,0.453154	0.00019421	0.000216181
3	chr8:58662567:C:G	58662567	G,G	C,C	1,1	-inf,-inf	inf,inf	0.945902,0.679436	0.00019415	0.000217602
3	chr8:58525702:A:T	58525702	T,T	A,A	1,1	inf,inf	inf,inf	2.15783,0.122666	0.000193824	0.000217444
3	chr8:58230076:G:A	58230076	NA,A	NA,G	NA,1	NA,-inf	NA,inf	NA,0.422661	0.000193694	0.000214712
3	chr8:58704327:C:T	58704327	NA,T	NA,C	NA,1	NA,inf	NA,inf	NA,0.477695	0.000193115	0.000215857
3	chr8:58614479:C:T	58614479	T,T	C,C	1,1	inf,-inf	inf,inf	0.726748,0.380936	0.000193078	0.000213577
3	chr8:58639227:T:C	58639227	NA,C	NA,T	NA,1	NA,inf	NA,inf	NA,0.454132	0.000192883	0.000214431
3	chr8:58625677:C:T	58625677	NA,T	NA,C	NA,1	NA,inf	NA,inf	NA,0.451411	0.000192755	0.000214224
3	chr8:58661607:C:T	58661607	NA,T	NA,C	NA,1	NA,-inf	NA,inf	NA,0.461598	0.000192567	0.000214411
3	chr8:58503309:C:A	58503309	NA,A	NA,C	NA,1	NA,-inf	NA,inf	NA,0.494865	0.000192516	0.000216045
3	chr8:58748354:T:C	58748354	C,C	T,T	1,1	-inf,-inf	inf,inf	0.786028,1.13832	0.000192507	0.000217333
3	chr8:58740582:G:A	58740582	A,A	G,G	1,1	-inf,-inf	inf,inf	0.693593,1.21863	0.000191896	0.000216585
3	chr8:58222472:G:T	58222472	NA,T	NA,G	NA,1	NA,-inf	NA,inf	NA,0.412587	0.000191812	0.000212548
3	chr8:58222174:A:T	58222174	NA,T	NA,A	NA,1	NA,-inf	NA,inf	NA,0.412587	0.000191812	0.000212548
3	chr8:58556899:C:T	58556899	NA,T	NA,C	NA,1	NA,inf	NA,inf	NA,0.543223	0.00019163	0.000215277
3	chr8:58797338:G:A	58797338	NA,A	NA,G	NA,1	NA,inf	NA,inf	NA,0.573816	0.000191593	0.000216142
3	chr8:58879640:C:T	58879640	NA,T	NA,C	NA,1	NA,inf	NA,inf	NA,0.492659	0.000191569	0.000214223
3	chr8:58393814:G:A	58393814	NA,A	NA,G	NA,1	NA,inf	NA,inf	NA,0.548031	0.000191457	0.000217205
3	chr8:58292951:C:T	58292951	T,NA	C,NA	1,NA	-inf,NA	inf,NA	0.210142,NA	0.000191125	0.000213945
3	chr8:58948005:T:C	58948005	NA,C	NA,T	NA,1	NA,-inf	NA,inf	NA,0.462373	0.000190751	0.000212947
3	chr8:57706496:C:T	57706496	NA,T	NA,C	NA,1	NA,inf	NA,inf	NA,1.08498	0.000190712	0.000249104
3	chr8:57979439:C:G	57979439	NA,G	NA,C	NA,1	NA,inf	NA,inf	NA,0.515111	0.000190686	0.000213601
3	chr8:58788752:TGC:T	58788752	NA,T	NA,TGC	NA,1	NA,inf	NA,inf	NA,0.509653	0.000190675	0.000214197
3	chr8:58443510:T:TG	58443510	NA,TG	NA,T	NA,1	NA,inf	NA,inf	NA,0.609946	0.00019061	0.00021391
3	chr8:58700672:G:A	58700672	NA,A	NA,G	NA,1	NA,-inf	NA,inf	NA,0.490578	0.000190516	0.000213731
3	chr8:58051509:T:C	58051509	NA,C	NA,T	NA,1	NA,-inf	NA,inf	NA,0.431528	0.000190197	0.000211625
3	chr8:58073566:T:G	58073566	G,NA	T,NA	1,NA	-inf,NA	inf,NA	0.677015,NA	0.000190178	0.000212219
3	chr8:58955360:AAAG:A	58955360	A,NA	AAAG,NA	1,NA	inf,NA	inf,NA	0.529137,NA	0.000190106	0.000212353
3	chr8:57849447:G:T	57849447	NA,T	NA,G	NA,1	NA,inf	NA,inf	NA,0.828867	0.000190089	0.000228719
3	chr8:58035363:A:G	58035363	NA,G	NA,A	NA,1	NA,-inf	NA,inf	NA,0.428739	0.000189976	0.000211149
3	chr8:58443662:G:A	58443662	NA,A	NA,G	NA,1	NA,-inf	NA,inf	NA,0.463682	0.000189973	0.000211594
3	chr8:58202175:G:A	58202175	NA,A	NA,G	NA,1	NA,-inf	NA,inf	NA,0.496567	0.000189866	0.000212827
3	chr8:57938189:G:A	57938189	NA,A	NA,G	NA,1	NA,inf	NA,inf	NA,0.50971	0.000189704	0.000212264
3	chr8:58486269:G:A	58486269	A,A	G,G	1,1	inf,inf	inf,inf	2.1221,0.152206	0.000189663	0.000213296
3	chr8:58299680:G:A	58299680	NA,A	NA,G	NA,1	NA,-inf	NA,inf	NA,0.448349	0.000189623	0.000211402
3	chr8:58613180:T:A	58613180	A,A	T,T	1,1	inf,-inf	inf,inf	0.717506,0.456161	0.000189426	0.000209812
3	chr8:58542170:A:C	58542170	NA,C	NA,A	NA,1	NA,inf	NA,inf	NA,0.452205	0.000189129	0.000210533
3	chr8:57733197:G:A	57733197	NA,A	NA,G	NA,1	NA,inf	NA,inf	NA,0.343723	0.000189084	0.000207687
3	chr8:58535930:T:A	58535930	NA,A	NA,T	NA,1	NA,-inf	NA,inf	NA,0.511284	0.000188796	0.000212136
3	chr8:58032937:A:G	58032937	G,G	A,A	1,1	-inf,inf	inf,inf	1.65172,0.209348	0.000188764	0.000212196
3	chr8:58938359:G:A	58938359	NA,A	NA,G	NA,1	NA,-inf	NA,inf	NA,0.461921	0.000188477	0.000210846
3	chr8:58508032:A:G	58508032	NA,G	NA,A	NA,1	NA,-inf	NA,inf	NA,0.41995	0.000188461	0.000209312
3	chr8:58515340:C:A	58515340	NA,A	NA,C	NA,1	NA,-inf	NA,inf	NA,0.41995	0.000188461	0.000209312
3	chr8:57904450:G:T	57904450	NA,T	NA,G	NA,1	NA,inf	NA,inf	NA,0.331202	0.000188283	0.000206841
3	chr8:58282219:G:A	58282219	NA,A	NA,G	NA,1	NA,inf	NA,inf	NA,0.550038	0.000188267	0.000211838
3	chr8:58042104:G:A	58042104	A,A	G,G	1,1	-inf,inf	inf,inf	0.599973,0.927367	0.000188056	0.000210345
3	chr8:58004154:G:A	58004154	NA,A	NA,G	NA,1	NA,-inf	NA,inf	NA,0.457427	0.000187925	0.000209992
3	chr8:57786405:A:G	57786405	NA,G	NA,A	NA,1	NA,-inf	NA,inf	NA,0.325173	0.000187916	0.000206459
3	chr8:58344298:C:T	58344298	NA,T	NA,C	NA,1	NA,-inf	NA,inf	NA,0.462324	0.000187873	0.000210125
3	chr8:58432726:C:T	58432726	NA,T	NA,C	NA,1	NA,inf	NA,inf	NA,0.480838	0.000187676	0.000210366
3	chr8:57879530:T:C	57879530	NA,C	NA,T	NA,1	NA,inf	NA,inf	NA,0.548377	0.000187356	0.000212358
3	chr8:58855416:A:T	58855416	NA,T	NA,A	NA,1	NA,inf	NA,inf	NA,0.496915	0.000187111	0.00020988
3	chr8:58787082:A:G	58787082	NA,G	NA,A	NA,1	NA,inf	NA,inf	NA,0.495465	0.000187094	0.000210137
3	chr8:58756971:T:C	58756971	NA,C	NA,T	NA,1	NA,inf	NA,inf	NA,0.477505	0.000187047	0.000209476
3	chr8:57812700:A:C	57812700	C,C	A,A	1,1	-inf,-inf	inf,inf	0.418276,1.12923	0.000186971	0.000205903
3	chr8:58628020:G:A	58628020	A,A	G,G	1,1	-inf,inf	inf,inf	0.69731,0.491546	0.000186824	0.000206756
3	chr8:57906219:A:G	57906219	G,NA	A,NA	1,NA	inf,NA	inf,NA	0.66951,NA	0.000186794	0.000207395
3	chr8:58156186:C:T	58156186	NA,T	NA,C	NA,1	NA,-inf	NA,inf	NA,0.435297	0.000186751	0.000208463
3	chr8:58804643:A:G	58804643	NA,G	NA,A	NA,1	NA,-inf	NA,inf	NA,0.442097	0.000186732	0.000208484
3	chr8:58104512:A:G	58104512	NA,G	NA,A	NA,1	NA,-inf	NA,inf	NA,0.475417	0.000186633	0.00020958
3	chr8:58052093:A:T	58052093	NA,T	NA,A	NA,1	NA,inf	NA,inf	NA,0.549916	0.000186599	0.000211897
3	chr8:58220914:A:G	58220914	NA,G	NA,A	NA,1	NA,inf	NA,inf	NA,0.473215	0.00018656	0.00020878
3	chr8:58928737:T:G	58928737	NA,G	NA,T	NA,1	NA,inf	NA,inf	NA,0.467911	0.000186504	0.000207702
3	chr8:58159415:A:G	58159415	G,G	A,A	1,1	inf,-inf	inf,inf	1.32088,0.596365	0.000186461	0.000208413
3	chr8:58295856:G:A	58295856	NA,A	NA,G	NA,1	NA,-inf	NA,inf	NA,0.44158	0.000186331	0.000208252
3	chr8:57790260:T:C	57790260	C,C	T,T	1,1	inf,inf	inf,inf	0.436725,0.827657	0.00018631	0.000197538
3	chr8:58509111:C:T	58509111	NA,T	NA,C	NA,1	NA,inf	NA,inf	NA,0.4299	0.000186089	0.000206874
3	chr8:58960621:G:A	58960621	NA,A	NA,G	NA,1	NA,-inf	NA,inf	NA,0.49347	0.000185908	0.000208997
3	chr8:58196254:G:T	58196254	T,NA	G,NA	1,NA	inf,NA	inf,NA	0.5009,NA	0.000185651	0.000207862
3	chr8:57948373:G:A	57948373	NA,A	NA,G	NA,1	NA,inf	NA,inf	NA,0.534616	0.000185642	0.000208712
3	chr8:57948058:T:A	57948058	NA,A	NA,T	NA,1	NA,inf	NA,inf	NA,0.534616	0.000185642	0.000208712
3	chr8:57947203:G:T	57947203	NA,T	NA,G	NA,1	NA,inf	NA,inf	NA,0.465575	0.000185571	0.000207685
3	chr8:58047405:A:G	58047405	G,G	A,A	1,1	-inf,inf	inf,inf	0.733818,0.982528	0.00018517	0.000206007
3	chr8:57701149:G:A	57701149	NA,A	NA,G	NA,1	NA,inf	NA,inf	NA,0.633734	0.000185061	0.000213434
3	chr8:57784684:G:T	57784684	T,T	G,G	1,1	-inf,-inf	inf,inf	0.583517,1.23546	0.000184918	0.000207662
3	chr8:57863561:C:T	57863561	NA,T	NA,C	NA,1	NA,inf	NA,inf	NA,0.422122	0.000184908	0.000205646
3	chr8:58005263:G:A	58005263	NA,A	NA,G	NA,1	NA,-inf	NA,inf	NA,0.444257	0.00018475	0.000206416
3	chr8:58335681:C:T	58335681	NA,T	NA,C	NA,1	NA,inf	NA,inf	NA,0.532639	0.000184512	0.000207731
3	chr8:58748628:A:G	58748628	G,G	A,A	1,1	-inf,-inf	inf,inf	0.768869,1.13154	0.000184462	0.000208304
3	chr8:58860861:C:T	58860861	T,T	C,C	1,1	inf,inf	inf,inf	1.16718,0.680609	0.000184378	0.000205622
3	chr8:58614577:C:T	58614577	NA,T	NA,C	NA,1	NA,inf	NA,inf	NA,0.486257	0.00018432	0.000206153
3	chr8:58323572:A:T	58323572	T,T	A,A	1,1	-inf,-inf	inf,inf	0.577336,0.551487	0.000184276	0.000204594
3	chr8:58096475:C:T	58096475	NA,T	NA,C	NA,1	NA,-inf	NA,inf	NA,0.543106	0.000184267	0.000209234
3	chr8:58525293:G:A	58525293	A,A	G,G	1,1	inf,inf	inf,inf	2.1249,0.12353	0.000184158	0.000206596
3	chr8:58223349:T:C	58223349	NA,C	NA,T	NA,1	NA,-inf	NA,inf	NA,0.472056	0.000184143	0.00020632
3	chr8:58525673:G:A	58525673	A,A	G,G	1,1	inf,inf	inf,inf	2.12618,0.120656	0.000184052	0.000206473
3	chr8:58663357:G:A	58663357	NA,A	NA,G	NA,1	NA,inf	NA,inf	NA,0.393529	0.000184036	0.000204041
3	chr8:57773813:C:T	57773813	NA,T	NA,C	NA,1	NA,inf	NA,inf	NA,0.313097	0.000183963	0.00020203
3	chr8:58964775:T:C	58964775	NA,C	NA,T	NA,1	NA,inf	NA,inf	NA,0.450518	0.000183926	0.000204655
3	chr8:58747183:T:C	58747183	C,C	T,T	1,1	-inf,-inf	inf,inf	0.735117,1.15582	0.000183875	0.000207477
3	chr8:58723967:G:T	58723967	NA,T	NA,G	NA,1	NA,-inf	NA,inf	NA,0.427273	0.000183658	0.000204864
3	chr8:58050054:G:A	58050054	NA,A	NA,G	NA,1	NA,inf	NA,inf	NA,0.503966	0.000183488	0.000206594
3	chr8:58387726:A:T	58387726	T,T	A,A	1,1	-inf,-inf	inf,inf	0.707753,0.982826	0.00018344	0.000200346
3	chr8:57776473:G:A	57776473	A,NA	G,NA	1,NA	-inf,NA	inf,NA	0.585116,NA	0.000183281	0.000203187
3	chr8:57831527:A:G	57831527	NA,G	NA,A	NA,1	NA,-inf	NA,inf	NA,0.745896	0.000183228	0.000217723
3	chr8:58758272:T:C	58758272	C,C	T,T	1,1	-inf,-inf	inf,inf	0.780455,1.11395	0.000183213	0.000206855
3	chr8:58403823:T:C	58403823	NA,C	NA,T	NA,1	NA,inf	NA,inf	NA,0.473442	0.000183081	0.000205561
3	chr8:58017646:C:G	58017646	NA,G	NA,C	NA,1	NA,inf	NA,inf	NA,0.424192	0.000182922	0.000203506
3	chr8:57842275:C:G	57842275	G,NA	C,NA	1,NA	-inf,NA	inf,NA	0.857627,NA	0.000182902	0.000207682
3	chr8:58049162:A:G	58049162	G,G	A,A	1,1	-inf,inf	inf,inf	1.43979,0.37064	0.000182891	0.000203271
3	chr8:58039670:T:C	58039670	C,C	T,T	1,1	-inf,inf	inf,inf	0.681891,0.818301	0.000182867	0.000205079
3	chr8:57942040:G:A	57942040	NA,A	NA,G	NA,1	NA,-inf	NA,inf	NA,0.372692	0.000182835	0.000202597
3	chr8:58162130:T:C	58162130	NA,C	NA,T	NA,1	NA,inf	NA,inf	NA,0.493711	0.000182754	0.000205323
3	chr8:57910721:G:A	57910721	NA,A	NA,G	NA,1	NA,inf	NA,inf	NA,0.257894	0.000182495	0.000199625
3	chr8:57910831:A:G	57910831	NA,G	NA,A	NA,1	NA,inf	NA,inf	NA,0.257894	0.000182495	0.000199625
3	chr8:58805216:A:T	58805216	T,NA	A,NA	1,NA	inf,NA	inf,NA	0.830366,NA	0.000182436	0.000204472
3	chr8:58643767:G:A	58643767	A,NA	G,NA	1,NA	-inf,NA	inf,NA	0.349068,NA	0.000182377	0.000205188
3	chr8:57930784:T:C	57930784	NA,C	NA,T	NA,1	NA,inf	NA,inf	NA,0.563752	0.00018237	0.000207647
3	chr8:57755598:A:G	57755598	G,G	A,A	1,1	-inf,-inf	inf,inf	0.900235,0.334263	0.00018227	0.000190758
3	chr8:58695454:GC:G	58695454	NA,G	NA,GC	NA,1	NA,inf	NA,inf	NA,0.384703	0.000182256	0.000201893
3	chr8:58804355:G:A	58804355	NA,A	NA,G	NA,1	NA,inf	NA,inf	NA,0.424358	0.000182065	0.000203225
3	chr8:58541084:C:G	58541084	NA,G	NA,C	NA,1	NA,-inf	NA,inf	NA,0.483823	0.000181957	0.000204403
3	chr8:58521491:A:G	58521491	G,G	A,A	1,1	inf,inf	inf,inf	2.11776,0.122666	0.000181928	0.000204094
3	chr8:58602515:C:T	58602515	T,T	C,C	1,1	inf,-inf	inf,inf	0.741764,0.354296	0.000181597	0.000200683
3	chr8:57778937:C:G	57778937	NA,G	NA,C	NA,1	NA,inf	NA,inf	NA,0.791163	0.000181505	0.000217816
3	chr8:58603597:C:A	58603597	A,A	C,C	1,1	inf,-inf	inf,inf	0.812317,0.467817	0.000181408	0.000200819
3	chr8:58603197:G:A	58603197	A,A	G,G	1,1	inf,-inf	inf,inf	0.82142,0.496988	0.000181279	0.000200689
3	chr8:58752901:C:T	58752901	NA,T	NA,C	NA,1	NA,inf	NA,inf	NA,0.448556	0.000181275	0.000202667
3	chr8:58048617:A:T	58048617	NA,T	NA,A	NA,1	NA,-inf	NA,inf	NA,0.42514	0.000181179	0.000202564
3	chr8:57915907:G:A	57915907	A,NA	G,NA	1,NA	inf,NA	inf,NA	0.598482,NA	0.000180994	0.000201005
3	chr8:58936333:G:C	58936333	NA,C	NA,G	NA,1	NA,inf	NA,inf	NA,0.442892	0.000180944	0.000201472
3	chr8:58349194:T:G	58349194	NA,G	NA,T	NA,1	NA,-inf	NA,inf	NA,0.465505	0.000180929	0.000204095
3	chr8:58292463:A:G	58292463	NA,G	NA,A	NA,1	NA,inf	NA,inf	NA,0.515469	0.000180802	0.00020347
3	chr8:57905809:C:T	57905809	T,NA	C,NA	1,NA	inf,NA	inf,NA	0.67449,NA	0.000180752	0.000201762
3	chr8:57913041:T:C	57913041	C,NA	T,NA	1,NA	inf,NA	inf,NA	0.671277,NA	0.000180731	0.000201737
3	chr8:57791516:C:T	57791516	T,T	C,C	1,1	inf,inf	inf,inf	0.683199,0.988409	0.000180303	0.000198197
3	chr8:58273586:C:T	58273586	T,NA	C,NA	1,NA	inf,NA	inf,NA	0.110759,NA	0.000180268	0.000201817
3	chr8:58704149:G:A	58704149	NA,A	NA,G	NA,1	NA,-inf	NA,inf	NA,0.45614	0.000180073	0.000202438
3	chr8:58897178:A:G	58897178	NA,G	NA,A	NA,1	NA,inf	NA,inf	NA,0.433792	0.00018002	0.000201367
3	chr8:58547677:G:A	58547677	NA,A	NA,G	NA,1	NA,inf	NA,inf	NA,0.397475	0.000179948	0.00020024
3	chr8:57867468:T:C	57867468	NA,C	NA,T	NA,1	NA,-inf	NA,inf	NA,0.393637	0.000179851	0.00020025
3	chr8:58856233:T:C	58856233	NA,C	NA,T	NA,1	NA,inf	NA,inf	NA,0.485521	0.000179759	0.000202353
3	chr8:58853111:C:T	58853111	NA,T	NA,C	NA,1	NA,-inf	NA,inf	NA,0.460991	0.000179679	0.000201634
3	chr8:58856222:G:C	58856222	NA,C	NA,G	NA,1	NA,inf	NA,inf	NA,0.484906	0.000179626	0.000202201
3	chr8:58609475:C:T	58609475	T,T	C,C	1,1	inf,-inf	inf,inf	0.750453,0.485994	0.000179478	0.000198833
3	chr8:58448012:T:C	58448012	NA,C	NA,T	NA,1	NA,inf	NA,inf	NA,0.41028	0.000179428	0.000200042
3	chr8:58933857:C:T	58933857	T,NA	C,NA	1,NA	-inf,NA	inf,NA	0.688903,NA	0.000179279	0.000200884
3	chr8:58298163:G:A	58298163	NA,A	NA,G	NA,1	NA,inf	NA,inf	NA,0.504444	0.000179078	0.000201371
3	chr8:58659297:A:C	58659297	C,C	A,A	1,1	inf,inf	inf,inf	0.621902,1.53543	0.000178795	0.00020311
3	chr8:58116112:A:G	58116112	NA,G	NA,A	NA,1	NA,inf	NA,inf	NA,0.457258	0.00017877	0.000200772
3	chr8:57784227:T:G	57784227	NA,G	NA,T	NA,1	NA,inf	NA,inf	NA,0.726879	0.000178758	0.000211331
3	chr8:58519538:G:T	58519538	T,T	G,G	1,1	inf,inf	inf,inf	2.10757,0.0552379	0.000178636	0.0002004
3	chr8:58481962:T:C	58481962	NA,C	NA,T	NA,1	NA,inf	NA,inf	NA,0.43102	0.000178472	0.000199589
3	chr8:58785450:C:T	58785450	NA,T	NA,C	NA,1	NA,inf	NA,inf	NA,0.522575	0.00017846	0.000201274
3	chr8:58466943:T:C	58466943	C,NA	T,NA	1,NA	-inf,NA	inf,NA	0.144706,NA	0.000178409	0.000199756
3	chr8:58326189:T:A	58326189	A,NA	T,NA	1,NA	inf,NA	inf,NA	0.709759,NA	0.00017835	0.000199039
3	chr8:57882679:T:A	57882679	A,A	T,T	1,1	inf,inf	inf,inf	1.18553,0.661037	0.000178332	0.000199153
3	chr8:58265424:G:A	58265424	NA,A	NA,G	NA,1	NA,-inf	NA,inf	NA,0.434998	0.00017829	0.000199847
3	chr8:58068622:A:T	58068622	T,T	A,A	1,1	-inf,inf	inf,inf	0.786829,0.999597	0.000178223	0.000200484
3	chr8:58513652:C:T	58513652	NA,T	NA,C	NA,1	NA,inf	NA,inf	NA,0.399232	0.000178117	0.000198083
3	chr8:58855560:C:G	58855560	NA,G	NA,C	NA,1	NA,inf	NA,inf	NA,0.47771	0.000178106	0.000200463
3	chr8:58839435:A:G	58839435	G,G	A,A	1,1	inf,inf	inf,inf	0.522446,1.30958	0.000178087	0.00019938
3	chr8:57805592:G:GA	57805592	NA,GA	NA,G	NA,1	NA,inf	NA,inf	NA,0.610753	0.000177752	0.000205313
3	chr8:58245585:T:A	58245585	NA,A	NA,T	NA,1	NA,-inf	NA,inf	NA,0.434576	0.000177723	0.000199374
3	chr8:58949143:A:C	58949143	NA,C	NA,A	NA,1	NA,inf	NA,inf	NA,0.428663	0.000177698	0.000197856
3	chr8:58099769:T:C	58099769	NA,C	NA,T	NA,1	NA,-inf	NA,inf	NA,0.44629	0.000177682	0.000199475
3	chr8:58271801:AG:A	58271801	NA,A	NA,AG	NA,1	NA,-inf	NA,inf	NA,0.432875	0.000177594	0.000199091
3	chr8:58269461:A:C	58269461	NA,C	NA,A	NA,1	NA,-inf	NA,inf	NA,0.432875	0.000177594	0.000199091
3	chr8:58276331:T:G	58276331	NA,G	NA,T	NA,1	NA,-inf	NA,inf	NA,0.432707	0.000177562	0.000199054
3	chr8:58831205:G:A	58831205	NA,A	NA,G	NA,1	NA,inf	NA,inf	NA,0.420179	0.000177518	0.000198118
3	chr8:58850348:G:A	58850348	NA,A	NA,G	NA,1	NA,-inf	NA,inf	NA,0.453273	0.000177484	0.000199203
3	chr8:58003858:C:T	58003858	T,T	C,C	1,1	inf,-inf	inf,inf	1.17842,0.109666	0.000177468	0.000198818
3	chr8:58273617:T:C	58273617	NA,C	NA,T	NA,1	NA,-inf	NA,inf	NA,0.431921	0.00017737	0.000198838
3	chr8:57978377:G:A	57978377	NA,A	NA,G	NA,1	NA,-inf	NA,inf	NA,0.521423	0.000177243	0.000201145
3	chr8:58332209:C:T	58332209	T,NA	C,NA	1,NA	-inf,NA	inf,NA	0.343699,NA	0.000177178	0.000197761
3	chr8:58451712:T:C	58451712	NA,C	NA,T	NA,1	NA,inf	NA,inf	NA,0.555965	0.000177113	0.000198843
3	chr8:57868014:G:A	57868014	NA,A	NA,G	NA,1	NA,inf	NA,inf	NA,0.252705	0.000177101	0.000194122
3	chr8:57962949:A:C	57962949	NA,C	NA,A	NA,1	NA,inf	NA,inf	NA,0.548444	0.000176978	0.000200983
3	chr8:57821955:T:C	57821955	C,C	T,T	1,1	-inf,-inf	inf,inf	0.39536,1.14441	0.000176889	0.000195745
3	chr8:58483153:G:A	58483153	NA,A	NA,G	NA,1	NA,inf	NA,inf	NA,0.410914	0.00017679	0.00019702
3	chr8:58032305:A:G	58032305	NA,G	NA,A	NA,1	NA,-inf	NA,inf	NA,0.412091	0.000176767	0.000197487
3	chr8:58907572:G:A	58907572	A,NA	G,NA	1,NA	inf,NA	inf,NA	0.773447,NA	0.000176767	0.000198692
3	chr8:58236554:G:A	58236554	NA,A	NA,G	NA,1	NA,-inf	NA,inf	NA,0.443337	0.0001767	0.000198668
3	chr8:58944858:T:A	58944858	NA,A	NA,T	NA,1	NA,inf	NA,inf	NA,0.420418	0.000176485	0.00019643
3	chr8:58582153:T:A	58582153	A,A	T,T	1,1	inf,-inf	inf,inf	2.05538,0.156973	0.00017647	0.000197763
3	chr8:58411864:T:C	58411864	NA,C	NA,T	NA,1	NA,inf	NA,inf	NA,0.498221	0.000176463	0.000198785
3	chr8:58169630:G:A	58169630	NA,A	NA,G	NA,1	NA,inf	NA,inf	NA,0.45051	0.0001764	0.000198131
3	chr8:57850434:A:G	57850434	NA,G	NA,A	NA,1	NA,inf	NA,inf	NA,0.760061	0.000176266	0.000210736
3	chr8:57942052:GGAATTTCACAA:G	57942052	NA,G	NA,GGAATTTCACAA	NA,1	NA,inf	NA,inf	NA,0.495601	0.000176245	0.000198114
3	chr8:58032133:G:A	58032133	NA,A	NA,G	NA,1	NA,-inf	NA,inf	NA,0.410799	0.000176241	0.000196929
3	chr8:57929537:A:G	57929537	NA,G	NA,A	NA,1	NA,-inf	NA,inf	NA,0.381626	0.000176096	0.000196066
3	chr8:57725265:C:T	57725265	NA,T	NA,C	NA,1	NA,inf	NA,inf	NA,0.670218	0.000176091	0.000205807
3	chr8:58651797:G:A	58651797	NA,A	NA,G	NA,1	NA,inf	NA,inf	NA,0.417265	0.000176086	0.000196709
3	chr8:58794971:G:A	58794971	NA,A	NA,G	NA,1	NA,inf	NA,inf	NA,0.473494	0.000176022	0.000198219
3	chr8:57930946:T:C	57930946	NA,C	NA,T	NA,1	NA,-inf	NA,inf	NA,0.380876	0.000175945	0.000195895
3	chr8:58628272:C:A	58628272	NA,A	NA,C	NA,1	NA,inf	NA,inf	NA,0.388087	0.000175852	0.000195603
3	chr8:58661451:T:A	58661451	A,A	T,T	1,1	-inf,-inf	inf,inf	0.944118,0.616028	0.00017572	0.000196879
3	chr8:58631031:G:A	58631031	NA,A	NA,G	NA,1	NA,inf	NA,inf	NA,0.386928	0.000175573	0.000195294
3	chr8:58626600:A:T	58626600	NA,T	NA,A	NA,1	NA,inf	NA,inf	NA,0.386928	0.000175573	0.000195294
3	chr8:58633202:C:A	58633202	NA,A	NA,C	NA,1	NA,inf	NA,inf	NA,0.388032	0.000175564	0.00019531
3	chr8:58097686:C:T	58097686	T,NA	C,NA	1,NA	-inf,NA	inf,NA	0.604818,NA	0.000175382	0.000196644
3	chr8:58779525:C:T	58779525	NA,T	NA,C	NA,1	NA,-inf	NA,inf	NA,0.448819	0.00017534	0.000196835
3	chr8:58649528:G:A	58649528	A,A	G,G	1,1	-inf,inf	inf,inf	0.891378,0.563026	0.000175095	0.000193917
3	chr8:58592250:T:C	58592250	NA,C	NA,T	NA,1	NA,-inf	NA,inf	NA,0.466331	0.000174974	0.000196761
3	chr8:58518727:T:C	58518727	C,C	T,T	1,1	inf,inf	inf,inf	2.09502,0.120319	0.000174971	0.000196277
3	chr8:58518544:T:G	58518544	G,G	T,T	1,1	inf,inf	inf,inf	2.08836,0.135906	0.000174712	0.00019602
3	chr8:58633987:A:G	58633987	NA,G	NA,A	NA,1	NA,inf	NA,inf	NA,0.383398	0.000174712	0.000194341
3	chr8:57764980:G:A	57764980	NA,A	NA,G	NA,1	NA,-inf	NA,inf	NA,0.32323	0.000174681	0.000193124
3	chr8:58823317:G:A	58823317	NA,A	NA,G	NA,1	NA,-inf	NA,inf	NA,0.428136	0.000174669	0.000195671
3	chr8:57909649:A:G	57909649	G,NA	A,NA	1,NA	inf,NA	inf,NA	0.648942,NA	0.00017464	0.000194959
3	chr8:58859995:C:T	58859995	NA,T	NA,C	NA,1	NA,inf	NA,inf	NA,0.473067	0.000174561	0.000197118
3	chr8:58005255:G:A	58005255	NA,A	NA,G	NA,1	NA,inf	NA,inf	NA,0.392117	0.000174551	0.000194439
3	chr8:58327458:C:T	58327458	NA,T	NA,C	NA,1	NA,inf	NA,inf	NA,0.481381	0.000174377	0.000195996
3	chr8:57857568:G:A	57857568	NA,A	NA,G	NA,1	NA,-inf	NA,inf	NA,0.337427	0.000174329	0.000193208
3	chr8:57856885:T:A	57856885	NA,A	NA,T	NA,1	NA,-inf	NA,inf	NA,0.337427	0.000174329	0.000193208
3	chr8:58647738:A:G	58647738	NA,G	NA,A	NA,1	NA,inf	NA,inf	NA,0.383587	0.000174294	0.000193926
3	chr8:58250015:G:A	58250015	NA,A	NA,G	NA,1	NA,-inf	NA,inf	NA,0.420978	0.000174179	0.000195424
3	chr8:58644820:A:G	58644820	NA,G	NA,A	NA,1	NA,inf	NA,inf	NA,0.382839	0.00017412	0.000193734
3	chr8:57856840:C:A	57856840	NA,A	NA,C	NA,1	NA,-inf	NA,inf	NA,0.336491	0.000174085	0.000192942
3	chr8:58965525:T:C	58965525	C,NA	T,NA	1,NA	inf,NA	inf,NA	0.477408,NA	0.000174085	0.000194467
3	chr8:58392726:G:A	58392726	NA,A	NA,G	NA,1	NA,inf	NA,inf	NA,0.47819	0.000174067	0.000197259
3	chr8:57956025:A:G	57956025	NA,G	NA,A	NA,1	NA,inf	NA,inf	NA,0.458835	0.000174004	0.000195925
3	chr8:58077441:G:C	58077441	NA,C	NA,G	NA,1	NA,inf	NA,inf	NA,0.443418	0.000173874	0.000194267
3	chr8:58077801:A:G	58077801	NA,G	NA,A	NA,1	NA,inf	NA,inf	NA,0.443418	0.000173874	0.000194267
3	chr8:57822494:C:T	57822494	NA,T	NA,C	NA,1	NA,inf	NA,inf	NA,0.676888	0.000173806	0.000204051
3	chr8:58779245:G:A	58779245	NA,A	NA,G	NA,1	NA,-inf	NA,inf	NA,0.41818	0.000173716	0.000194628
3	chr8:58781602:T:C	58781602	NA,C	NA,T	NA,1	NA,inf	NA,inf	NA,0.486199	0.000173649	0.000195363
3	chr8:58534919:C:T	58534919	NA,T	NA,C	NA,1	NA,-inf	NA,inf	NA,0.452916	0.000173589	0.000195085
3	chr8:58537117:C:T	58537117	NA,T	NA,C	NA,1	NA,-inf	NA,inf	NA,0.452916	0.000173589	0.000195085
3	chr8:58527731:C:G	58527731	NA,G	NA,C	NA,1	NA,-inf	NA,inf	NA,0.452916	0.000173589	0.000195085
3	chr8:57713449:T:G	57713449	NA,G	NA,T	NA,1	NA,-inf	NA,inf	NA,0.214356	0.000173562	0.000189997
3	chr8:57950469:C:T	57950469	NA,T	NA,C	NA,1	NA,inf	NA,inf	NA,0.48241	0.000173449	0.000194935
3	chr8:58733931:G:A	58733931	NA,A	NA,G	NA,1	NA,-inf	NA,inf	NA,0.373191	0.00017337	0.000193078
3	chr8:57929184:A:G	57929184	G,G	A,A	1,1	inf,-inf	inf,inf	1.36705,0.349001	0.000173319	0.000192599
3	chr8:58867472:G:A	58867472	NA,A	NA,G	NA,1	NA,inf	NA,inf	NA,0.459486	0.000173317	0.00019543
3	chr8:58574300:A:T	58574300	T,T	A,A	1,1	inf,-inf	inf,inf	2.04847,0.14399	0.000173301	0.00019421
3	chr8:58779565:A:G	58779565	G,NA	A,NA	1,NA	-inf,NA	inf,NA	0.233816,NA	0.000173253	0.000192475
3	chr8:58966220:C:T	58966220	NA,T	NA,C	NA,1	NA,-inf	NA,inf	NA,0.413961	0.000173216	0.000194122
3	chr8:57694828:T:C	57694828	NA,C	NA,T	NA,1	NA,inf	NA,inf	NA,0.7481	0.000173182	0.000207106
3	chr8:58702931:C:T	58702931	NA,T	NA,C	NA,1	NA,-inf	NA,inf	NA,0.419476	0.000173171	0.000194039
3	chr8:58851849:A:G	58851849	NA,G	NA,A	NA,1	NA,-inf	NA,inf	NA,0.428591	0.000173102	0.000194099
3	chr8:58236698:T:C	58236698	NA,C	NA,T	NA,1	NA,-inf	NA,inf	NA,0.427329	0.000173064	0.000194544
3	chr8:58497370:A:C	58497370	NA,C	NA,A	NA,1	NA,inf	NA,inf	NA,0.482161	0.000173028	0.00019477
3	chr8:58236603:A:C	58236603	NA,C	NA,A	NA,1	NA,-inf	NA,inf	NA,0.427351	0.000172939	0.000194419
3	chr8:57947954:A:G	57947954	NA,G	NA,A	NA,1	NA,inf	NA,inf	NA,0.480938	0.000172927	0.000194372
3	chr8:58154788:G:A	58154788	NA,A	NA,G	NA,1	NA,-inf	NA,inf	NA,0.443426	0.00017291	0.00019461
3	chr8:57908076:G:A	57908076	NA,A	NA,G	NA,1	NA,inf	NA,inf	NA,0.229954	0.000172906	0.000189534
3	chr8:57766810:G:A	57766810	NA,A	NA,G	NA,1	NA,-inf	NA,inf	NA,0.319903	0.000172886	0.000191231
3	chr8:58623563:T:C	58623563	NA,C	NA,T	NA,1	NA,inf	NA,inf	NA,0.375889	0.000172877	0.000192323
3	chr8:57759134:A:G	57759134	G,NA	A,NA	1,NA	inf,NA	inf,NA	0.329983,NA	0.000172877	0.000188938
3	chr8:58967131:C:T	58967131	NA,T	NA,C	NA,1	NA,inf	NA,inf	NA,0.405604	0.000172774	0.000192354
3	chr8:58729573:C:G	58729573	NA,G	NA,C	NA,1	NA,-inf	NA,inf	NA,0.401622	0.000172457	0.00019277
3	chr8:57891894:G:T	57891894	T,NA	G,NA	1,NA	inf,NA	inf,NA	0.606215,NA	0.000172346	0.000193369
3	chr8:58953859:C:T	58953859	NA,T	NA,C	NA,1	NA,inf	NA,inf	NA,0.403284	0.000171855	0.000191374
3	chr8:58355935:A:G	58355935	NA,G	NA,A	NA,1	NA,inf	NA,inf	NA,0.420576	0.000171808	0.000192592
3	chr8:58471817:A:G	58471817	NA,G	NA,A	NA,1	NA,inf	NA,inf	NA,0.458706	0.000171599	0.000192633
3	chr8:58951166:C:T	58951166	NA,T	NA,C	NA,1	NA,inf	NA,inf	NA,0.400673	0.000171325	0.000190784
3	chr8:58787682:G:A	58787682	NA,A	NA,G	NA,1	NA,inf	NA,inf	NA,0.468607	0.000171316	0.000192471
3	chr8:58814988:G:A	58814988	NA,A	NA,G	NA,1	NA,inf	NA,inf	NA,0.463872	0.000171305	0.000193487
3	chr8:58955967:T:C	58955967	NA,C	NA,T	NA,1	NA,inf	NA,inf	NA,0.39966	0.000171257	0.000190688
3	chr8:58954747:C:A	58954747	NA,A	NA,C	NA,1	NA,inf	NA,inf	NA,0.400023	0.000171164	0.000190608
3	chr8:58257388:T:C	58257388	NA,C	NA,T	NA,1	NA,inf	NA,inf	NA,0.434969	0.000171079	0.000192957
3	chr8:58524136:T:C	58524136	NA,C	NA,T	NA,1	NA,inf	NA,inf	NA,0.43548	0.000171075	0.000192439
3	chr8:57883857:A:ATCACTAGC	57883857	ATCACTAGC,ATCACTAGC	A,A	1,1	-inf,-inf	inf,inf	0.114615,1.4128	0.000170875	0.000189931
3	chr8:58953774:A:G	58953774	NA,G	NA,A	NA,1	NA,inf	NA,inf	NA,0.398725	0.000170861	0.000190274
3	chr8:58359748:G:A	58359748	NA,A	NA,G	NA,1	NA,inf	NA,inf	NA,0.393909	0.000170834	0.000191052
3	chr8:58680994:T:C	58680994	NA,C	NA,T	NA,1	NA,inf	NA,inf	NA,0.392595	0.000170781	0.000190244
3	chr8:58930111:A:C	58930111	C,C	A,A	1,1	inf,-inf	inf,inf	0.0529499,1.45736	0.000170725	0.000190525
3	chr8:58873020:A:G	58873020	G,G	A,A	1,1	inf,inf	inf,inf	1.41857,0.40372	0.000170724	0.000191576
3	chr8:58676316:C:T	58676316	NA,T	NA,C	NA,1	NA,-inf	NA,inf	NA,0.427633	0.000170718	0.000191823
3	chr8:58637102:C:T	58637102	NA,T	NA,C	NA,1	NA,inf	NA,inf	NA,0.367602	0.000170621	0.00018986
3	chr8:58805154:A:C	58805154	C,NA	A,NA	1,NA	inf,NA	inf,NA	0.227101,NA	0.000170611	0.000191269
3	chr8:58958749:T:C	58958749	NA,C	NA,T	NA,1	NA,inf	NA,inf	NA,0.397492	0.000170604	0.000189985
3	chr8:58957645:T:C	58957645	NA,C	NA,T	NA,1	NA,inf	NA,inf	NA,0.397369	0.000170572	0.000189951
3	chr8:58956623:A:T	58956623	NA,T	NA,A	NA,1	NA,inf	NA,inf	NA,0.397369	0.000170572	0.000189951
3	chr8:58961913:A:G	58961913	NA,G	NA,A	NA,1	NA,inf	NA,inf	NA,0.397369	0.000170572	0.000189951
3	chr8:58959294:G:A	58959294	NA,A	NA,G	NA,1	NA,inf	NA,inf	NA,0.397369	0.000170572	0.000189951
3	chr8:58947254:A:C	58947254	NA,C	NA,A	NA,1	NA,inf	NA,inf	NA,0.397395	0.000170527	0.000189908
3	chr8:58139053:T:G	58139053	G,NA	T,NA	1,NA	inf,NA	inf,NA	1.10202,NA	0.000170452	0.000193387
3	chr8:58964159:C:G	58964159	NA,G	NA,C	NA,1	NA,inf	NA,inf	NA,0.396157	0.000170318	0.000189668
3	chr8:58977825:C:A	58977825	NA,A	NA,C	NA,1	NA,inf	NA,inf	NA,0.389475	0.000170268	0.000189465
3	chr8:57743938:T:C	57743938	NA,C	NA,T	NA,1	NA,-inf	NA,inf	NA,0.929095	0.000170127	0.00021742
3	chr8:57856239:T:C	57856239	NA,C	NA,T	NA,1	NA,-inf	NA,inf	NA,0.32041	0.000170059	0.000188545
3	chr8:58135630:C:T	58135630	T,NA	C,NA	1,NA	inf,NA	inf,NA	0.56306,NA	0.000170043	0.000190689
3	chr8:58011700:C:T	58011700	NA,T	NA,C	NA,1	NA,-inf	NA,inf	NA,0.381874	0.000170025	0.000189942
3	chr8:58566567:G:A	58566567	NA,A	NA,G	NA,1	NA,inf	NA,inf	NA,0.330334	0.000170005	0.00018873
3	chr8:58955121:G:A	58955121	A,NA	G,NA	1,NA	-inf,NA	inf,NA	0.665492,NA	0.000169898	0.000190166
3	chr8:58039188:G:T	58039188	NA,T	NA,G	NA,1	NA,-inf	NA,inf	NA,0.317064	0.000169869	0.00018823
3	chr8:58943170:C:T	58943170	NA,T	NA,C	NA,1	NA,inf	NA,inf	NA,0.395583	0.000169867	0.000189204
3	chr8:58561531:C:A	58561531	A,A	C,C	1,1	inf,-inf	inf,inf	2.03067,0.153981	0.000169834	0.000190316
3	chr8:57939918:G:C	57939918	NA,C	NA,G	NA,1	NA,inf	NA,inf	NA,0.453623	0.000169771	0.000191584
3	chr8:57781675:T:G	57781675	NA,G	NA,T	NA,1	NA,inf	NA,inf	NA,0.691212	0.000169651	0.000200572
3	chr8:58952219:C:T	58952219	NA,T	NA,C	NA,1	NA,inf	NA,inf	NA,0.393092	0.000169583	0.000188861
3	chr8:58626160:G:A	58626160	NA,A	NA,G	NA,1	NA,inf	NA,inf	NA,0.359371	0.000169508	0.000188557
3	chr8:57900595:G:T	57900595	NA,T	NA,G	NA,1	NA,inf	NA,inf	NA,0.486829	0.000169473	0.000192116
3	chr8:58882767:C:T	58882767	NA,T	NA,C	NA,1	NA,-inf	NA,inf	NA,0.417448	0.000169468	0.000190258
3	chr8:58641849:C:T	58641849	NA,T	NA,C	NA,1	NA,inf	NA,inf	NA,0.361434	0.000169463	0.000188556
3	chr8:58675328:A:T	58675328	NA,T	NA,A	NA,1	NA,-inf	NA,inf	NA,0.417393	0.000169392	0.000190184
3	chr8:58263238:G:A	58263238	NA,A	NA,G	NA,1	NA,-inf	NA,inf	NA,0.395229	0.000169295	0.000189713
3	chr8:58334869:A:T	58334869	NA,T	NA,A	NA,1	NA,inf	NA,inf	NA,0.464498	0.00016921	0.000190338
3	chr8:58670042:T:C	58670042	NA,C	NA,T	NA,1	NA,-inf	NA,inf	NA,0.410411	0.000169205	0.000189709
3	chr8:58098267:G:A	58098267	NA,A	NA,G	NA,1	NA,-inf	NA,inf	NA,0.414921	0.000169192	0.000190056
3	chr8:58376614:G:A	58376614	NA,A	NA,G	NA,1	NA,inf	NA,inf	NA,0.483049	0.000169127	0.000191142
3	chr8:58634124:C:T	58634124	NA,T	NA,C	NA,1	NA,inf	NA,inf	NA,0.357483	0.000169005	0.000188007
3	chr8:57706292:G:A	57706292	A,NA	G,NA	1,NA	inf,NA	inf,NA	0.404051,NA	0.000168695	0.000185191
3	chr8:58073008:A:G	58073008	G,G	A,A	1,1	-inf,inf	inf,inf	0.50864,1.18745	0.000168603	0.000188868
3	chr8:58377848:C:T	58377848	NA,T	NA,C	NA,1	NA,inf	NA,inf	NA,0.479944	0.000168558	0.00019048
3	chr8:58975575:A:G	58975575	NA,G	NA,A	NA,1	NA,inf	NA,inf	NA,0.382842	0.000168462	0.000187504
3	chr8:58535408:G:A	58535408	NA,A	NA,G	NA,1	NA,inf	NA,inf	NA,0.389333	0.000168387	0.000188459
3	chr8:58661736:A:G	58661736	G,G	A,A	1,1	-inf,-inf	inf,inf	0.922715,0.616895	0.000168284	0.000188596
3	chr8:58623790:A:AG	58623790	NA,AG	NA,A	NA,1	NA,inf	NA,inf	NA,0.356322	0.000168245	0.00018722
3	chr8:58944436:C:T	58944436	NA,T	NA,C	NA,1	NA,inf	NA,inf	NA,0.387094	0.000168156	0.000187298
3	chr8:57977095:C:T	57977095	NA,T	NA,C	NA,1	NA,inf	NA,inf	NA,0.392185	0.000168071	0.000188041
3	chr8:57975931:C:T	57975931	NA,T	NA,C	NA,1	NA,inf	NA,inf	NA,0.392185	0.000168071	0.000188041
3	chr8:57977878:A:G	57977878	NA,G	NA,A	NA,1	NA,inf	NA,inf	NA,0.392185	0.000168071	0.000188041
3	chr8:57784263:C:T	57784263	T,NA	C,NA	1,NA	-inf,NA	inf,NA	0.825608,NA	0.000167785	0.000191136
3	chr8:58554291:A:C	58554291	NA,C	NA,A	NA,1	NA,inf	NA,inf	NA,0.409775	0.000167738	0.000187494
3	chr8:58249530:C:T	58249530	NA,T	NA,C	NA,1	NA,-inf	NA,inf	NA,0.392609	0.000167456	0.000187717
3	chr8:58669805:A:G	58669805	NA,G	NA,A	NA,1	NA,-inf	NA,inf	NA,0.403873	0.000167393	0.000187716
3	chr8:57878185:T:C	57878185	C,C	T,T	1,1	inf,inf	inf,inf	1.33923,0.43331	0.00016734	0.000186819
3	chr8:58816679:C:T	58816679	NA,T	NA,C	NA,1	NA,inf	NA,inf	NA,0.446653	0.000167335	0.000188873
3	chr8:58549483:C:T	58549483	NA,T	NA,C	NA,1	NA,inf	NA,inf	NA,0.353593	0.000167299	0.000186145
3	chr8:58369107:C:T	58369107	NA,T	NA,C	NA,1	NA,inf	NA,inf	NA,0.40657	0.000167281	0.000188128
3	chr8:58955986:C:T	58955986	NA,T	NA,C	NA,1	NA,inf	NA,inf	NA,0.383165	0.00016724	0.000186282
3	chr8:58406416:T:C	58406416	NA,C	NA,T	NA,1	NA,inf	NA,inf	NA,0.426778	0.000167185	0.000188342
3	chr8:58765036:T:C	58765036	NA,C	NA,T	NA,1	NA,inf	NA,inf	NA,0.419392	0.000167139	0.000187815
3	chr8:57800851:A:G	57800851	G,NA	A,NA	1,NA	inf,NA	inf,NA	0.675644,NA	0.000167082	0.000188313
3	chr8:57811724:A:G	57811724	G,G	A,A	1,1	-inf,-inf	inf,inf	0.360845,1.06626	0.000167021	0.000182918
3	chr8:58432885:G:A	58432885	NA,A	NA,G	NA,1	NA,inf	NA,inf	NA,0.464294	0.000166902	0.000188045
3	chr8:58862799:T:C	58862799	C,NA	T,NA	1,NA	-inf,NA	inf,NA	0.646677,NA	0.000166753	0.000186827
3	chr8:58679574:G:A	58679574	NA,A	NA,G	NA,1	NA,inf	NA,inf	NA,0.446471	0.000166652	0.000187727
3	chr8:58956449:G:A	58956449	NA,A	NA,G	NA,1	NA,inf	NA,inf	NA,0.380725	0.000166546	0.000185535
3	chr8:58431510:A:G	58431510	NA,G	NA,A	NA,1	NA,inf	NA,inf	NA,0.338755	0.000166454	0.000185542
3	chr8:58956212:A:G	58956212	NA,G	NA,A	NA,1	NA,inf	NA,inf	NA,0.379989	0.000166381	0.000185352
3	chr8:58956441:T:C	58956441	NA,C	NA,T	NA,1	NA,inf	NA,inf	NA,0.379989	0.000166381	0.000185352
3	chr8:58666104:A:G	58666104	G,NA	A,NA	1,NA	-inf,NA	inf,NA	0.485368,NA	0.00016633	0.000186439
3	chr8:58252157:C:G	58252157	NA,G	NA,C	NA,1	NA,-inf	NA,inf	NA,0.386853	0.000166289	0.000186397
3	chr8:57714039:AT:A	57714039	NA,A	NA,AT	NA,1	NA,-inf	NA,inf	NA,0.183965	0.00016627	0.000182233
3	chr8:58452363:G:GA	58452363	NA,GA	NA,G	NA,1	NA,inf	NA,inf	NA,0.422144	0.000166196	0.000187217
3	chr8:58669591:G:C	58669591	NA,C	NA,G	NA,1	NA,inf	NA,inf	NA,0.450743	0.00016616	0.000186811
3	chr8:57714466:A:C	57714466	NA,C	NA,A	NA,1	NA,-inf	NA,inf	NA,0.183501	0.000166151	0.000182108
3	chr8:57713481:C:A	57713481	NA,A	NA,C	NA,1	NA,-inf	NA,inf	NA,0.183501	0.000166151	0.000182108
3	chr8:58870196:C:A	58870196	A,A	C,C	1,1	-inf,inf	inf,inf	0.0117523,1.43304	0.00016611	0.000184721
3	chr8:58871959:C:T	58871959	NA,T	NA,C	NA,1	NA,inf	NA,inf	NA,0.405009	0.000166055	0.000185592
3	chr8:57829690:T:C	57829690	NA,C	NA,T	NA,1	NA,inf	NA,inf	NA,0.309759	0.000166022	0.000183788
3	chr8:58850547:TGA:T	58850547	NA,T	NA,TGA	NA,1	NA,-inf	NA,inf	NA,0.401562	0.00016594	0.000186186
3	chr8:58733925:A:G	58733925	G,NA	A,NA	1,NA	-inf,NA	inf,NA	0.486079,NA	0.000165916	0.000185541
3	chr8:58322720:T:C	58322720	NA,C	NA,T	NA,1	NA,-inf	NA,inf	NA,0.342502	0.000165907	0.000184869
3	chr8:58576335:T:C	58576335	NA,C	NA,T	NA,1	NA,-inf	NA,inf	NA,0.419807	0.000165906	0.000186456
3	chr8:58218519:C:T	58218519	NA,T	NA,C	NA,1	NA,-inf	NA,inf	NA,0.339747	0.00016587	0.000184778
3	chr8:58731785:C:A	58731785	A,A	C,C	1,1	-inf,-inf	inf,inf	0.760299,1.0683	0.000165798	0.000187415
3	chr8:57910065:C:T	57910065	NA,T	NA,C	NA,1	NA,inf	NA,inf	NA,0.463826	0.000165639	0.000187641
3	chr8:58017444:A:G	58017444	NA,G	NA,A	NA,1	NA,-inf	NA,inf	NA,0.339801	0.000165446	0.00018426
3	chr8:58695296:A:G	58695296	NA,G	NA,A	NA,1	NA,inf	NA,inf	NA,0.345676	0.000165327	0.000184071
3	chr8:58764551:G:A	58764551	NA,A	NA,G	NA,1	NA,inf	NA,inf	NA,0.411114	0.000165276	0.000185727
3	chr8:57995630:G:A	57995630	A,NA	G,NA	1,NA	-inf,NA	inf,NA	0.607928,NA	0.000165265	0.000185189
3	chr8:58755878:T:C	58755878	C,NA	T,NA	1,NA	-inf,NA	inf,NA	0.224708,NA	0.000165181	0.000183945
3	chr8:58312819:A:G	58312819	NA,G	NA,A	NA,1	NA,inf	NA,inf	NA,0.452892	0.000165077	0.000185719
3	chr8:58468164:T:C	58468164	C,C	T,T	1,1	inf,inf	inf,inf	1.38496,1.56952	0.000165072	0.000188227
3	chr8:58254291:A:G	58254291	NA,G	NA,A	NA,1	NA,inf	NA,inf	NA,0.443016	0.000164973	0.000185399
3	chr8:58837201:T:C	58837201	NA,C	NA,T	NA,1	NA,-inf	NA,inf	NA,0.386745	0.000164665	0.000184533
3	chr8:58542802:C:A	58542802	NA,A	NA,C	NA,1	NA,inf	NA,inf	NA,0.377313	0.000164631	0.000184025
3	chr8:58580172:A:T	58580172	T,T	A,A	1,1	inf,-inf	inf,inf	2.01509,0.145978	0.000164622	0.000184477
3	chr8:58471525:T:G	58471525	NA,G	NA,T	NA,1	NA,inf	NA,inf	NA,0.37184	0.000164451	0.000184025
3	chr8:58377978:C:G	58377978	G,NA	C,NA	1,NA	inf,NA	inf,NA	0.134877,NA	0.000164346	0.000183871
3	chr8:58547514:C:T	58547514	T,NA	C,NA	1,NA	-inf,NA	inf,NA	0.0875553,NA	0.000164298	0.000182782
3	chr8:57849282:C:T	57849282	NA,T	NA,C	NA,1	NA,-inf	NA,inf	NA,0.383879	0.00016429	0.000184485
3	chr8:58075505:A:G	58075505	NA,G	NA,A	NA,1	NA,inf	NA,inf	NA,0.399195	0.000164253	0.000183553
3	chr8:58029750:A:T	58029750	T,T	A,A	1,1	inf,-inf	inf,inf	0.990076,0.486041	0.000164159	0.000184927
3	chr8:58747059:C:A	58747059	A,A	C,C	1,1	-inf,-inf	inf,inf	0.723071,1.10062	0.000164105	0.00018511
3	chr8:57974269:C:A	57974269	NA,A	NA,C	NA,1	NA,inf	NA,inf	NA,0.399395	0.000163835	0.000183523
3	chr8:58444958:G:A	58444958	NA,A	NA,G	NA,1	NA,-inf	NA,inf	NA,0.395091	0.000163806	0.000183883
3	chr8:57713752:T:A	57713752	NA,A	NA,T	NA,1	NA,inf	NA,inf	NA,0.0402248	0.00016374	0.000178278
3	chr8:58013028:G:A	58013028	NA,A	NA,G	NA,1	NA,-inf	NA,inf	NA,0.352389	0.000163662	0.000182834
3	chr8:58246178:T:C	58246178	NA,C	NA,T	NA,1	NA,-inf	NA,inf	NA,0.350785	0.000163544	0.00018283
3	chr8:58940265:TAG:T	58940265	NA,T	NA,TAG	NA,1	NA,inf	NA,inf	NA,0.367486	0.000163528	0.000182221
3	chr8:58940269:AC:A	58940269	NA,A	NA,AC	NA,1	NA,inf	NA,inf	NA,0.367486	0.000163528	0.000182221
3	chr8:58808433:A:AAGAAATGCCC	58808433	NA,AAGAAATGCCC	NA,A	NA,1	NA,inf	NA,inf	NA,0.396525	0.000163514	0.000183691
3	chr8:58114706:G:A	58114706	NA,A	NA,G	NA,1	NA,-inf	NA,inf	NA,0.377298	0.000163506	0.000183537
3	chr8:58214748:C:G	58214748	NA,G	NA,C	NA,1	NA,-inf	NA,inf	NA,0.395636	0.000163468	0.000183416
3	chr8:58025492:C:A	58025492	NA,A	NA,C	NA,1	NA,-inf	NA,inf	NA,0.352495	0.000163369	0.000182533
3	chr8:58670106:C:T	58670106	NA,T	NA,C	NA,1	NA,-inf	NA,inf	NA,0.384449	0.000163308	0.000183121
3	chr8:58571506:G:A	58571506	A,A	G,G	1,1	inf,-inf	inf,inf	2.01784,0.129959	0.000163295	0.000182999
3	chr8:58823030:G:A	58823030	NA,A	NA,G	NA,1	NA,-inf	NA,inf	NA,0.376341	0.000163145	0.000182758
3	chr8:58715745:T:C	58715745	NA,C	NA,T	NA,1	NA,inf	NA,inf	NA,0.439347	0.000163093	0.000183967
3	chr8:58547188:C:T	58547188	NA,T	NA,C	NA,1	NA,inf	NA,inf	NA,0.37146	0.000163091	0.000182345
3	chr8:57710144:C:T	57710144	NA,T	NA,C	NA,1	NA,-inf	NA,inf	NA,0.189203	0.00016306	0.000179083
3	chr8:58714539:C:T	58714539	NA,T	NA,C	NA,1	NA,inf	NA,inf	NA,0.431198	0.000163041	0.000183625
3	chr8:58225266:T:C	58225266	C,C	T,T	1,1	inf,-inf	inf,inf	0.760612,1.15083	0.000163013	0.000183831
3	chr8:58787761:G:A	58787761	A,NA	G,NA	1,NA	-inf,NA	inf,NA	0.805466,NA	0.000162984	0.000182604
3	chr8:58554072:T:TCA	58554072	NA,TCA	NA,T	NA,1	NA,inf	NA,inf	NA,0.352032	0.000162953	0.000182018
3	chr8:57709191:C:T	57709191	NA,T	NA,C	NA,1	NA,inf	NA,inf	NA,0.73186	0.000162946	0.00019589
3	chr8:57765885:T:C	57765885	NA,C	NA,T	NA,1	NA,inf	NA,inf	NA,0.441859	0.000162848	0.000184312
3	chr8:58697490:A:G	58697490	NA,G	NA,A	NA,1	NA,-inf	NA,inf	NA,0.319233	0.000162601	0.00018127
3	chr8:58008189:G:A	58008189	NA,A	NA,G	NA,1	NA,-inf	NA,inf	NA,0.357801	0.000162598	0.000181889
3	chr8:58897811:T:G	58897811	NA,G	NA,T	NA,1	NA,-inf	NA,inf	NA,0.370113	0.000162546	0.000182312
3	chr8:58826215:T:C	58826215	NA,C	NA,T	NA,1	NA,inf	NA,inf	NA,0.410127	0.000162506	0.000183162
3	chr8:58783042:A:G	58783042	NA,G	NA,A	NA,1	NA,inf	NA,inf	NA,0.36155	0.000162381	0.000181763
3	chr8:58731543:T:C	58731543	C,C	T,T	1,1	-inf,-inf	inf,inf	0.749571,1.06633	0.000162378	0.000183546
3	chr8:58976237:A:G	58976237	NA,G	NA,A	NA,1	NA,inf	NA,inf	NA,0.357165	0.000162287	0.000180753
3	chr8:58246796:G:A	58246796	NA,A	NA,G	NA,1	NA,inf	NA,inf	NA,0.434823	0.000162195	0.000182372
3	chr8:58242428:T:C	58242428	NA,C	NA,T	NA,1	NA,inf	NA,inf	NA,0.434823	0.000162195	0.000182372
3	chr8:58173260:C:T	58173260	NA,T	NA,C	NA,1	NA,inf	NA,inf	NA,0.362865	0.000162184	0.000181383
3	chr8:58246488:C:T	58246488	NA,T	NA,C	NA,1	NA,-inf	NA,inf	NA,0.355786	0.000162091	0.000181469
3	chr8:58246047:A:G	58246047	NA,G	NA,A	NA,1	NA,-inf	NA,inf	NA,0.355631	0.000162088	0.000181463
3	chr8:58244356:C:T	58244356	NA,T	NA,C	NA,1	NA,-inf	NA,inf	NA,0.355631	0.000162088	0.000181463
3	chr8:58245783:A:G	58245783	NA,G	NA,A	NA,1	NA,-inf	NA,inf	NA,0.355594	0.000162087	0.000181461
3	chr8:58245806:C:T	58245806	NA,T	NA,C	NA,1	NA,-inf	NA,inf	NA,0.355187	0.000162004	0.000181368
3	chr8:58670829:C:T	58670829	NA,T	NA,C	NA,1	NA,-inf	NA,inf	NA,0.37809	0.000161986	0.000181637
3	chr8:58565102:C:T	58565102	T,T	C,C	1,1	inf,-inf	inf,inf	2.00529,0.142246	0.000161931	0.000181459
3	chr8:58487781:C:T	58487781	T,T	C,C	1,1	inf,-inf	inf,inf	3.08948,0.411007	0.000161887	0.000183106
3	chr8:58607078:A:G	58607078	G,G	A,A	1,1	inf,-inf	inf,inf	0.782362,0.342206	0.000161862	0.000178934
3	chr8:57754453:T:C	57754453	NA,C	NA,T	NA,1	NA,-inf	NA,inf	NA,0.206438	0.000161852	0.000178112
3	chr8:58015158:C:G	58015158	NA,G	NA,C	NA,1	NA,-inf	NA,inf	NA,0.261615	0.000161813	0.000179174
3	chr8:58747623:G:C	58747623	NA,C	NA,G	NA,1	NA,-inf	NA,inf	NA,0.340534	0.000161807	0.000180743
3	chr8:58748430:G:A	58748430	NA,A	NA,G	NA,1	NA,-inf	NA,inf	NA,0.340534	0.000161807	0.000180743
3	chr8:58480894:G:T	58480894	NA,T	NA,G	NA,1	NA,inf	NA,inf	NA,0.323846	0.000161784	0.000180136
3	chr8:58753868:G:A	58753868	NA,A	NA,G	NA,1	NA,-inf	NA,inf	NA,0.340156	0.000161734	0.000180661
3	chr8:57999700:C:T	57999700	T,NA	C,NA	1,NA	-inf,NA	inf,NA	0.568891,NA	0.000161688	0.000180945
3	chr8:58557910:G:A	58557910	NA,A	NA,G	NA,1	NA,inf	NA,inf	NA,0.339043	0.000161688	0.000180224
3	chr8:58837954:G:A	58837954	NA,A	NA,G	NA,1	NA,inf	NA,inf	NA,0.403953	0.000161589	0.000182079
3	chr8:58385941:C:A	58385941	NA,A	NA,C	NA,1	NA,inf	NA,inf	NA,0.44665	0.000161464	0.000182419
3	chr8:58734902:G:A	58734902	NA,A	NA,G	NA,1	NA,inf	NA,inf	NA,0.395884	0.000161463	0.000181088
3	chr8:58040366:T:C	58040366	C,C	T,T	1,1	-inf,inf	inf,inf	1.11065,0.0301338	0.00016142	0.000179077
3	chr8:57973639:T:G	57973639	NA,G	NA,T	NA,1	NA,inf	NA,inf	NA,0.390306	0.000161407	0.000180868
3	chr8:57989337:C:T	57989337	NA,T	NA,C	NA,1	NA,-inf	NA,inf	NA,0.499223	0.000161354	0.000184742
3	chr8:58757624:C:T	58757624	NA,T	NA,C	NA,1	NA,inf	NA,inf	NA,0.359922	0.000161336	0.000180523
3	chr8:58875739:T:C	58875739	NA,C	NA,T	NA,1	NA,-inf	NA,inf	NA,0.380006	0.000161321	0.000181238
3	chr8:57791586:AAAGGC:A	57791586	A,NA	AAAGGC,NA	1,NA	-inf,NA	inf,NA	0.805572,NA	0.000161232	0.000183281
3	chr8:58144169:T:A	58144169	NA,A	NA,T	NA,1	NA,inf	NA,inf	NA,0.349239	0.000161188	0.000179947
3	chr8:58669868:C:T	58669868	NA,T	NA,C	NA,1	NA,-inf	NA,inf	NA,0.373525	0.000161057	0.000180593
3	chr8:58669869:A:G	58669869	NA,G	NA,A	NA,1	NA,-inf	NA,inf	NA,0.373525	0.000161057	0.000180593
3	chr8:58671753:GC:G	58671753	NA,G	NA,GC	NA,1	NA,-inf	NA,inf	NA,0.373525	0.000161057	0.000180593
3	chr8:57834541:A:T	57834541	T,NA	A,NA	1,NA	-inf,NA	inf,NA	0.565633,NA	0.000161055	0.000180155
3	chr8:57884417:C:T	57884417	NA,T	NA,C	NA,1	NA,-inf	NA,inf	NA,0.231255	0.000161045	0.000177764
3	chr8:58178549:C:T	58178549	NA,T	NA,C	NA,1	NA,inf	NA,inf	NA,0.395896	0.000160934	0.000180686
3	chr8:58662806:G:A	58662806	NA,A	NA,G	NA,1	NA,-inf	NA,inf	NA,0.410058	0.000160878	0.00018155
3	chr8:58079583:C:G	58079583	NA,G	NA,C	NA,1	NA,inf	NA,inf	NA,0.353677	0.000160723	0.000179877
3	chr8:57732199:T:C	57732199	NA,C	NA,T	NA,1	NA,inf	NA,inf	NA,0.632526	0.000160707	0.000189125
3	chr8:58106085:T:C	58106085	NA,C	NA,T	NA,1	NA,-inf	NA,inf	NA,0.37418	0.000160676	0.000180434
3	chr8:58733373:C:T	58733373	NA,T	NA,C	NA,1	NA,inf	NA,inf	NA,0.391429	0.000160549	0.000180065
3	chr8:57970336:A:C	57970336	NA,C	NA,A	NA,1	NA,inf	NA,inf	NA,0.354923	0.000160537	0.000179581
3	chr8:58142584:T:C	58142584	NA,C	NA,T	NA,1	NA,inf	NA,inf	NA,0.268722	0.000160495	0.000177903
3	chr8:58637233:C:T	58637233	T,T	C,C	1,1	-inf,-inf	inf,inf	0.719532,0.0661825	0.000160365	0.000179091
3	chr8:58842440:C:G	58842440	NA,G	NA,C	NA,1	NA,inf	NA,inf	NA,0.405042	0.000160357	0.000180888
3	chr8:57910917:AAATTTTAGCAACCAAGTGGTT:A	57910917	NA,A	NA,AAATTTTAGCAACCAAGTGGTT	NA,1	NA,inf	NA,inf	NA,0.297855	0.000160314	0.000178126
3	chr8:58482601:T:C	58482601	NA,C	NA,T	NA,1	NA,inf	NA,inf	NA,0.432128	0.000160281	0.000180578
3	chr8:58724141:C:T	58724141	NA,T	NA,C	NA,1	NA,inf	NA,inf	NA,0.396224	0.000160224	0.00017997
3	chr8:57781385:G:C	57781385	NA,C	NA,G	NA,1	NA,-inf	NA,inf	NA,0.32111	0.00016017	0.000178733
3	chr8:58677076:G:A	58677076	NA,A	NA,G	NA,1	NA,inf	NA,inf	NA,0.413694	0.000160054	0.000180224
3	chr8:58251659:G:C	58251659	NA,C	NA,G	NA,1	NA,-inf	NA,inf	NA,0.353498	0.000160005	0.000179255
3	chr8:58730513:A:G	58730513	G,NA	A,NA	1,NA	-inf,NA	inf,NA	0.441051,NA	0.000159972	0.000179272
3	chr8:58533240:C:A	58533240	NA,A	NA,C	NA,1	NA,inf	NA,inf	NA,0.324088	0.000159839	0.000178069
3	chr8:58713611:A:T	58713611	NA,T	NA,A	NA,1	NA,inf	NA,inf	NA,0.390695	0.00015978	0.000179016
3	chr8:58701570:G:A	58701570	NA,A	NA,G	NA,1	NA,-inf	NA,inf	NA,0.306091	0.000159767	0.000178135
3	chr8:58099935:C:T	58099935	NA,T	NA,C	NA,1	NA,-inf	NA,inf	NA,0.312138	0.000159732	0.000178118
3	chr8:58708154:A:G	58708154	NA,G	NA,A	NA,1	NA,-inf	NA,inf	NA,0.364302	0.000159628	0.000179336
3	chr8:57942196:G:A	57942196	NA,A	NA,G	NA,1	NA,inf	NA,inf	NA,0.391875	0.000159433	0.000179445
3	chr8:57745584:T:A	57745584	NA,A	NA,T	NA,1	NA,inf	NA,inf	NA,0.475118	0.00015927	0.000181031
3	chr8:57752858:G:A	57752858	NA,A	NA,G	NA,1	NA,-inf	NA,inf	NA,0.197282	0.000159215	0.000175333
3	chr8:58669336:C:T	58669336	NA,T	NA,C	NA,1	NA,-inf	NA,inf	NA,0.363879	0.00015915	0.000178449
3	chr8:57720712:T:C	57720712	NA,C	NA,T	NA,1	NA,inf	NA,inf	NA,0.627286	0.000159105	0.000187154
3	chr8:58379556:T:C	58379556	C,NA	T,NA	1,NA	inf,NA	inf,NA	0.150011,NA	0.000159081	0.000177986
3	chr8:58389274:A:G	58389274	NA,G	NA,A	NA,1	NA,inf	NA,inf	NA,0.424831	0.00015907	0.000178776
3	chr8:58668471:T:C	58668471	NA,C	NA,T	NA,1	NA,-inf	NA,inf	NA,0.363845	0.000159064	0.000178361
3	chr8:58677032:C:G	58677032	NA,G	NA,C	NA,1	NA,-inf	NA,inf	NA,0.368412	0.000159033	0.000178524
3	chr8:57938924:A:AGT	57938924	NA,AGT	NA,A	NA,1	NA,inf	NA,inf	NA,0.369184	0.000159012	0.000177635
3	chr8:58734600:C:T	58734600	T,T	C,C	1,1	-inf,-inf	inf,inf	0.740427,1.06242	0.000159005	0.000179729
3	chr8:58932799:T:C	58932799	NA,C	NA,T	NA,1	NA,-inf	NA,inf	NA,0.352884	0.000158952	0.000178228
3	chr8:57962095:T:C	57962095	NA,C	NA,T	NA,1	NA,-inf	NA,inf	NA,0.265728	0.000158911	0.000176688
3	chr8:57827716:G:A	57827716	A,NA	G,NA	1,NA	-inf,NA	inf,NA	0.55693,NA	0.000158822	0.000177659
3	chr8:58607688:A:G	58607688	NA,G	NA,A	NA,1	NA,inf	NA,inf	NA,0.378651	0.0001588	0.000178216
3	chr8:58979450:A:G	58979450	NA,G	NA,A	NA,1	NA,inf	NA,inf	NA,0.33525	0.00015867	0.000176689
3	chr8:58640930:A:C	58640930	NA,C	NA,A	NA,1	NA,inf	NA,inf	NA,0.290304	0.000158588	0.00017636
3	chr8:58822388:C:G	58822388	NA,G	NA,C	NA,1	NA,-inf	NA,inf	NA,0.354437	0.000158572	0.000177648
3	chr8:58821373:C:T	58821373	NA,T	NA,C	NA,1	NA,-inf	NA,inf	NA,0.354136	0.000158518	0.000177587
3	chr8:58471054:C:G	58471054	NA,G	NA,C	NA,1	NA,inf	NA,inf	NA,0.342363	0.000158493	0.000177354
3	chr8:58497388:C:T	58497388	NA,T	NA,C	NA,1	NA,-inf	NA,inf	NA,0.355723	0.000158433	0.000177551
3	chr8:58407226:G:A	58407226	NA,A	NA,G	NA,1	NA,inf	NA,inf	NA,0.3841	0.00015838	0.000178361
3	chr8:57926800:C:T	57926800	NA,T	NA,C	NA,1	NA,inf	NA,inf	NA,0.191173	0.000158375	0.000174362
3	chr8:58106409:A:G	58106409	G,NA	A,NA	1,NA	-inf,NA	inf,NA	0.499477,NA	0.000158359	0.000177571
3	chr8:58538511:C:T	58538511	NA,T	NA,C	NA,1	NA,inf	NA,inf	NA,0.346467	0.000158256	0.000176926
3	chr8:57722794:A:G	57722794	NA,G	NA,A	NA,1	NA,-inf	NA,inf	NA,0.212027	0.000158151	0.000174482
3	chr8:58665433:T:C	58665433	NA,C	NA,T	NA,1	NA,-inf	NA,inf	NA,0.357927	0.0001581	0.000177254
3	chr8:58149406:A:C	58149406	NA,C	NA,A	NA,1	NA,inf	NA,inf	NA,0.329415	0.000158083	0.000176465
3	chr8:58267721:G:A	58267721	NA,A	NA,G	NA,1	NA,-inf	NA,inf	NA,0.344178	0.000158032	0.000177154
3	chr8:58261204:T:G	58261204	NA,G	NA,T	NA,1	NA,-inf	NA,inf	NA,0.341243	0.000157986	0.000177016
3	chr8:58699940:C:T	58699940	NA,T	NA,C	NA,1	NA,-inf	NA,inf	NA,0.29718	0.000157982	0.000176153
3	chr8:58111086:GAAT:G	58111086	G,NA	GAAT,NA	1,NA	inf,NA	inf,NA	0.675659,NA	0.000157735	0.000176383
3	chr8:57852675:T:C	57852675	NA,C	NA,T	NA,1	NA,inf	NA,inf	NA,0.226256	0.000157732	0.000174273
3	chr8:58718984:G:T	58718984	NA,T	NA,G	NA,1	NA,inf	NA,inf	NA,0.404972	0.000157714	0.000177612
3	chr8:58594796:T:C	58594796	NA,C	NA,T	NA,1	NA,inf	NA,inf	NA,0.390208	0.000157675	0.000176846
3	chr8:57831187:G:A	57831187	NA,A	NA,G	NA,1	NA,inf	NA,inf	NA,0.223433	0.000157362	0.000173595
3	chr8:58949923:A:G	58949923	NA,G	NA,A	NA,1	NA,inf	NA,inf	NA,0.346132	0.000157357	0.000176352
3	chr8:58472480:G:A	58472480	NA,A	NA,G	NA,1	NA,inf	NA,inf	NA,0.388137	0.000157355	0.000176576
3	chr8:58261213:T:C	58261213	NA,C	NA,T	NA,1	NA,-inf	NA,inf	NA,0.337858	0.00015734	0.000176289
3	chr8:57931331:G:A	57931331	NA,A	NA,G	NA,1	NA,-inf	NA,inf	NA,0.199635	0.000157327	0.000173531
3	chr8:57851831:G:T	57851831	NA,T	NA,G	NA,1	NA,inf	NA,inf	NA,0.585951	0.000157247	0.000183569
3	chr8:57711657:C:G	57711657	NA,G	NA,C	NA,1	NA,inf	NA,inf	NA,0.65813	0.000157098	0.000186442
3	chr8:58915013:C:T	58915013	NA,T	NA,C	NA,1	NA,inf	NA,inf	NA,0.370512	0.000157039	0.000176283
3	chr8:58235702:T:C	58235702	NA,C	NA,T	NA,1	NA,-inf	NA,inf	NA,0.354094	0.00015701	0.000176474
3	chr8:58544492:A:G	58544492	NA,G	NA,A	NA,1	NA,inf	NA,inf	NA,0.340396	0.000156969	0.000175503
3	chr8:57834864:C:T	57834864	NA,T	NA,C	NA,1	NA,inf	NA,inf	NA,0.136898	0.000156943	0.00017222
3	chr8:58974932:A:C	58974932	NA,C	NA,A	NA,1	NA,inf	NA,inf	NA,0.327778	0.00015693	0.000174797
3	chr8:57826486:G:A	57826486	NA,A	NA,G	NA,1	NA,inf	NA,inf	NA,0.549609	0.000156904	0.000181805
3	chr8:57978947:T:C	57978947	NA,C	NA,T	NA,1	NA,inf	NA,inf	NA,0.398103	0.000156845	0.000176097
3	chr8:58260577:G:A	58260577	NA,A	NA,G	NA,1	NA,-inf	NA,inf	NA,0.353113	0.000156831	0.000175967
3	chr8:57753217:C:T	57753217	NA,T	NA,C	NA,1	NA,inf	NA,inf	NA,0.640396	0.000156823	0.000185377
3	chr8:58678960:G:T	58678960	NA,T	NA,G	NA,1	NA,-inf	NA,inf	NA,0.356918	0.00015681	0.000176026
3	chr8:58710223:T:C	58710223	NA,C	NA,T	NA,1	NA,-inf	NA,inf	NA,0.348233	0.000156749	0.000176049
3	chr8:58717317:C:T	58717317	NA,T	NA,C	NA,1	NA,inf	NA,inf	NA,0.398457	0.000156589	0.000176322
3	chr8:57943612:G:C	57943612	NA,C	NA,G	NA,1	NA,inf	NA,inf	NA,0.202027	0.000156506	0.000172651
3	chr8:58390091:G:A	58390091	A,NA	G,NA	1,NA	-inf,NA	inf,NA	0.189375,NA	0.00015647	0.000175096
3	chr8:58497466:A:G	58497466	NA,G	NA,A	NA,1	NA,-inf	NA,inf	NA,0.345121	0.000156374	0.00017524
3	chr8:58573961:C:T	58573961	T,T	C,C	1,1	inf,-inf	inf,inf	1.98475,0.14169	0.000156362	0.000175219
3	chr8:58921116:C:T	58921116	NA,T	NA,C	NA,1	NA,-inf	NA,inf	NA,0.344802	0.000156219	0.000175121
3	chr8:58921466:G:A	58921466	NA,A	NA,G	NA,1	NA,-inf	NA,inf	NA,0.344251	0.000156123	0.000175012
3	chr8:57712953:G:A	57712953	NA,A	NA,G	NA,1	NA,-inf	NA,inf	NA,1.13075	0.000156102	0.000223437
3	chr8:58584375:C:T	58584375	T,T	C,C	1,1	inf,-inf	inf,inf	1.9753,0.162467	0.000156062	0.000174878
3	chr8:58911992:G:A	58911992	NA,A	NA,G	NA,1	NA,-inf	NA,inf	NA,0.343536	0.000155994	0.000174866
3	chr8:58911748:G:A	58911748	NA,A	NA,G	NA,1	NA,-inf	NA,inf	NA,0.343536	0.000155994	0.000174866
3	chr8:58924712:G:A	58924712	NA,A	NA,G	NA,1	NA,-inf	NA,inf	NA,0.343536	0.000155994	0.000174866
3	chr8:58498325:A:G	58498325	NA,G	NA,A	NA,1	NA,-inf	NA,inf	NA,0.342541	0.000155976	0.000174317
3	chr8:58911993:T:C	58911993	NA,C	NA,T	NA,1	NA,-inf	NA,inf	NA,0.343204	0.000155926	0.000174791
3	chr8:58549428:A:T	58549428	NA,T	NA,A	NA,1	NA,inf	NA,inf	NA,0.303108	0.000155884	0.000173681
3	chr8:58670185:T:C	58670185	NA,C	NA,T	NA,1	NA,-inf	NA,inf	NA,0.347044	0.000155867	0.000174762
3	chr8:57769339:C:G	57769339	G,NA	C,NA	1,NA	inf,NA	inf,NA	0.362525,NA	0.000155781	0.00017247
3	chr8:58454301:A:G	58454301	NA,G	NA,A	NA,1	NA,-inf	NA,inf	NA,0.36087	0.00015569	0.000174636
3	chr8:58555153:G:T	58555153	T,NA	G,NA	1,NA	inf,NA	inf,NA	0.788709,NA	0.000155673	0.000174143
3	chr8:58024882:T:C	58024882	NA,C	NA,T	NA,1	NA,-inf	NA,inf	NA,0.288445	0.000155646	0.00017334
3	chr8:58757932:A:G	58757932	G,NA	A,NA	1,NA	-inf,NA	inf,NA	0.197481,NA	0.000155621	0.000173364
3	chr8:58154808:A:G	58154808	NA,G	NA,A	NA,1	NA,inf	NA,inf	NA,0.311388	0.000155611	0.000173897
3	chr8:58864406:C:T	58864406	NA,T	NA,C	NA,1	NA,-inf	NA,inf	NA,0.320321	0.000155587	0.000174065
3	chr8:57713380:T:A	57713380	A,NA	T,NA	1,NA	inf,NA	inf,NA	0.356252,NA	0.000155463	0.000170946
3	chr8:57868289:G:A	57868289	NA,A	NA,G	NA,1	NA,-inf	NA,inf	NA,0.349351	0.00015541	0.000174547
3	chr8:58158436:G:A	58158436	A,NA	G,NA	1,NA	-inf,NA	inf,NA	0.235202,NA	0.000155333	0.000173639
3	chr8:58599685:A:T	58599685	NA,T	NA,A	NA,1	NA,inf	NA,inf	NA,0.374804	0.000155321	0.000174055
3	chr8:58910775:T:C	58910775	NA,C	NA,T	NA,1	NA,-inf	NA,inf	NA,0.341141	0.000155145	0.000173961
3	chr8:58909221:GTCT:G	58909221	NA,G	NA,GTCT	NA,1	NA,-inf	NA,inf	NA,0.341141	0.000155145	0.000173961
3	chr8:58908612:C:T	58908612	NA,T	NA,C	NA,1	NA,-inf	NA,inf	NA,0.341141	0.000155145	0.000173961
3	chr8:57855727:A:G	57855727	G,NA	A,NA	1,NA	inf,NA	inf,NA	0.456078,NA	0.00015506	0.000174612
3	chr8:58818890:G:T	58818890	T,T	G,G	1,1	-inf,-inf	inf,inf	0.116316,1.21668	0.000155037	0.000170576
3	chr8:58782337:A:G	58782337	NA,G	NA,A	NA,1	NA,-inf	NA,inf	NA,0.331733	0.000154954	0.000173617
3	chr8:57833375:C:T	57833375	NA,T	NA,C	NA,1	NA,inf	NA,inf	NA,0.126626	0.000154831	0.000169998
3	chr8:58954122:T:C	58954122	NA,C	NA,T	NA,1	NA,inf	NA,inf	NA,0.315448	0.000154825	0.000173101
3	chr8:58681780:G:A	58681780	NA,A	NA,G	NA,1	NA,inf	NA,inf	NA,0.316671	0.0001547	0.000172825
3	chr8:58901829:G:C	58901829	NA,C	NA,G	NA,1	NA,-inf	NA,inf	NA,0.330783	0.000154689	0.000173488
3	chr8:58799728:G:A	58799728	A,NA	G,NA	1,NA	inf,NA	inf,NA	1.04737,NA	0.000154658	0.000175221
3	chr8:58955235:T:C	58955235	NA,C	NA,T	NA,1	NA,inf	NA,inf	NA,0.314267	0.000154647	0.000172897
3	chr8:58041455:G:A	58041455	A,A	G,G	1,1	-inf,inf	inf,inf	0.622287,0.785047	0.000154574	0.000173143
3	chr8:58136642:G:C	58136642	NA,C	NA,G	NA,1	NA,-inf	NA,inf	NA,0.260152	0.000154561	0.000171908
3	chr8:57879191:T:C	57879191	NA,C	NA,T	NA,1	NA,inf	NA,inf	NA,0.351467	0.000154324	0.000173273
3	chr8:58112756:G:A	58112756	NA,A	NA,G	NA,1	NA,inf	NA,inf	NA,0.380465	0.000154323	0.000174106
3	chr8:58867751:G:A	58867751	NA,A	NA,G	NA,1	NA,inf	NA,inf	NA,0.366132	0.000154264	0.000173446
3	chr8:57847489:G:A	57847489	A,A	G,G	1,1	-inf,inf	inf,inf	0.0861848,1.63358	0.000154122	0.000178505
3	chr8:58385070:A:G	58385070	G,G	A,A	1,1	inf,-inf	inf,inf	0.0470888,1.38409	0.000154072	0.000170121
3	chr8:58897984:T:C	58897984	NA,C	NA,T	NA,1	NA,-inf	NA,inf	NA,0.327094	0.000154053	0.000172764
3	chr8:58800567:C:G	58800567	NA,G	NA,C	NA,1	NA,-inf	NA,inf	NA,0.296623	0.000154028	0.000171941
3	chr8:58739256:AT:A	58739256	A,NA	AT,NA	1,NA	inf,NA	inf,NA	0.233746,NA	0.000153873	0.00017222
3	chr8:58850514:G:A	58850514	NA,A	NA,G	NA,1	NA,inf	NA,inf	NA,0.332384	0.00015372	0.000172347
3	chr8:58452448:G:A	58452448	NA,A	NA,G	NA,1	NA,-inf	NA,inf	NA,0.342807	0.000153698	0.000172486
3	chr8:58704099:G:A	58704099	NA,A	NA,G	NA,1	NA,inf	NA,inf	NA,0.264037	0.000153676	0.000170729
3	chr8:58037902:A:G	58037902	G,G	A,A	1,1	-inf,inf	inf,inf	0.624456,0.796549	0.000153442	0.000172481
3	chr8:57941884:G:A	57941884	NA,A	NA,G	NA,1	NA,-inf	NA,inf	NA,0.250562	0.000153401	0.00017047
3	chr8:58959431:C:G	58959431	NA,G	NA,C	NA,1	NA,inf	NA,inf	NA,0.323752	0.000152958	0.000171425
3	chr8:58118018:A:G	58118018	NA,G	NA,A	NA,1	NA,inf	NA,inf	NA,0.321502	0.000152944	0.000171051
3	chr8:58469085:G:A	58469085	NA,A	NA,G	NA,1	NA,inf	NA,inf	NA,0.362058	0.00015274	0.000171379
3	chr8:58275632:C:T	58275632	NA,T	NA,C	NA,1	NA,-inf	NA,inf	NA,0.28847	0.000152616	0.000170381
3	chr8:58964290:A:G	58964290	NA,G	NA,A	NA,1	NA,inf	NA,inf	NA,0.304321	0.000152576	0.00017061
3	chr8:58946463:T:G	58946463	NA,G	NA,T	NA,1	NA,inf	NA,inf	NA,0.326033	0.000152532	0.000170999
3	chr8:58055012:C:G	58055012	NA,G	NA,C	NA,1	NA,inf	NA,inf	NA,0.381029	0.000152527	0.000172286
3	chr8:58675603:A:G	58675603	NA,G	NA,A	NA,1	NA,inf	NA,inf	NA,0.264645	0.000152524	0.000169586
3	chr8:58868165:C:A	58868165	NA,A	NA,C	NA,1	NA,-inf	NA,inf	NA,0.331742	0.000152494	0.000171039
3	chr8:58960329:C:T	58960329	NA,T	NA,C	NA,1	NA,inf	NA,inf	NA,0.303679	0.000152452	0.000170473
3	chr8:58857809:G:A	58857809	NA,A	NA,G	NA,1	NA,-inf	NA,inf	NA,0.330229	0.000152427	0.000170934
3	chr8:57871164:T:C	57871164	NA,C	NA,T	NA,1	NA,inf	NA,inf	NA,0.299454	0.00015228	0.000170057
3	chr8:58862639:T:A	58862639	NA,A	NA,T	NA,1	NA,inf	NA,inf	NA,0.302086	0.000152266	0.000170238
3	chr8:58909227:T:C	58909227	NA,C	NA,T	NA,1	NA,-inf	NA,inf	NA,0.29838	0.000152138	0.000170149
3	chr8:58903812:T:C	58903812	NA,C	NA,T	NA,1	NA,inf	NA,inf	NA,0.343054	0.000152067	0.00017067
3	chr8:58685407:A:G	58685407	G,NA	A,NA	1,NA	inf,NA	inf,NA	0.312449,NA	0.000152027	0.000170329
3	chr8:57917073:T:C	57917073	C,NA	T,NA	1,NA	inf,NA	inf,NA	0.552001,NA	0.000152001	0.000169756
3	chr8:58714135:T:A	58714135	NA,A	NA,T	NA,1	NA,inf	NA,inf	NA,0.3697	0.000151979	0.000171017
3	chr8:57993286:T:C	57993286	NA,C	NA,T	NA,1	NA,inf	NA,inf	NA,0.272612	0.000151745	0.000168981
3	chr8:57801067:C:A	57801067	A,A	C,C	1,1	-inf,-inf	inf,inf	0.738855,0.870415	0.000151722	0.000166868
3	chr8:58690940:A:G	58690940	NA,G	NA,A	NA,1	NA,inf	NA,inf	NA,0.271903	0.000151701	0.000168915
3	chr8:57916346:T:C	57916346	C,NA	T,NA	1,NA	inf,NA	inf,NA	0.549718,NA	0.000151604	0.000169311
3	chr8:57810767:C:G	57810767	G,G	C,C	1,1	-inf,-inf	inf,inf	0.361302,1.08217	0.000151278	0.000167028
3	chr8:58857242:A:T	58857242	NA,T	NA,A	NA,1	NA,-inf	NA,inf	NA,0.328644	0.000151201	0.00016991
3	chr8:58250184:A:AAAGG	58250184	NA,AAAGG	NA,A	NA,1	NA,-inf	NA,inf	NA,0.307411	0.000151199	0.000169385
3	chr8:57983972:C:T	57983972	NA,T	NA,C	NA,1	NA,inf	NA,inf	NA,0.382974	0.000151122	0.000170812
3	chr8:58501664:G:T	58501664	NA,T	NA,G	NA,1	NA,inf	NA,inf	NA,0.395497	0.000151101	0.000170299
3	chr8:58251313:T:A	58251313	NA,A	NA,T	NA,1	NA,-inf	NA,inf	NA,0.300417	0.000151084	0.000169181
3	chr8:57861053:C:T	57861053	NA,T	NA,C	NA,1	NA,inf	NA,inf	NA,0.197585	0.000151069	0.000167156
3	chr8:58660261:C:G	58660261	NA,G	NA,C	NA,1	NA,inf	NA,inf	NA,0.380722	0.000150992	0.000169914
3	chr8:58255433:G:T	58255433	NA,T	NA,G	NA,1	NA,-inf	NA,inf	NA,0.299686	0.000150942	0.000169022
3	chr8:58532936:C:A	58532936	NA,A	NA,C	NA,1	NA,-inf	NA,inf	NA,0.305324	0.000150848	0.000168935
3	chr8:57762263:T:A	57762263	NA,A	NA,T	NA,1	NA,-inf	NA,inf	NA,1.0564	0.000150766	0.000210747
3	chr8:58716316:A:G	58716316	NA,G	NA,A	NA,1	NA,-inf	NA,inf	NA,0.329412	0.000150649	0.000169337
3	chr8:57924616:T:C	57924616	NA,C	NA,T	NA,1	NA,-inf	NA,inf	NA,0.315059	0.00015061	0.000168969
3	chr8:58251195:A:G	58251195	NA,G	NA,A	NA,1	NA,-inf	NA,inf	NA,0.297493	0.000150588	0.000168622
3	chr8:58537683:G:A	58537683	NA,A	NA,G	NA,1	NA,inf	NA,inf	NA,0.309282	0.000150522	0.000168466
3	chr8:58682513:G:GT	58682513	GT,NA	G,NA	1,NA	inf,NA	inf,NA	0.708778,NA	0.000150445	0.000168696
3	chr8:58302972:G:A	58302972	A,A	G,G	1,1	inf,inf	inf,inf	0.232463,0.220999	0.000150264	0.000167218
3	chr8:57709203:G:C	57709203	NA,C	NA,G	NA,1	NA,inf	NA,inf	NA,0.608545	0.00015013	0.000177314
3	chr8:57887148:A:G	57887148	G,NA	A,NA	1,NA	-inf,NA	inf,NA	0.527018,NA	0.000150122	0.000170343
3	chr8:58722224:G:A	58722224	NA,A	NA,G	NA,1	NA,inf	NA,inf	NA,0.306972	0.000150036	0.000168186
3	chr8:58227155:T:C	58227155	C,C	T,T	1,1	inf,-inf	inf,inf	0.534942,1.36968	0.000149959	0.000167955
3	chr8:58948754:C:T	58948754	NA,T	NA,C	NA,1	NA,inf	NA,inf	NA,0.286024	0.000149921	0.000167579
3	chr8:58722885:C:T	58722885	NA,T	NA,C	NA,1	NA,inf	NA,inf	NA,0.305919	0.000149864	0.000167992
3	chr8:58719098:T:C	58719098	NA,C	NA,T	NA,1	NA,inf	NA,inf	NA,0.367923	0.000149833	0.000168668
3	chr8:58701191:G:T	58701191	T,NA	G,NA	1,NA	-inf,NA	inf,NA	0.180111,NA	0.000149682	0.000166763
3	chr8:58460337:G:A	58460337	NA,A	NA,G	NA,1	NA,-inf	NA,inf	NA,0.282642	0.000149386	0.000166893
3	chr8:58904533:G:A	58904533	NA,A	NA,G	NA,1	NA,-inf	NA,inf	NA,0.308037	0.000149246	0.000167325
3	chr8:58927499:T:C	58927499	NA,C	NA,T	NA,1	NA,-inf	NA,inf	NA,0.305778	0.000148951	0.000166982
3	chr8:58922391:A:G	58922391	NA,G	NA,A	NA,1	NA,-inf	NA,inf	NA,0.305933	0.000148763	0.000166796
3	chr8:58922685:T:C	58922685	NA,C	NA,T	NA,1	NA,-inf	NA,inf	NA,0.305933	0.000148763	0.000166796
3	chr8:57805383:C:T	57805383	T,NA	C,NA	1,NA	-inf,NA	inf,NA	0.502968,NA	0.000148743	0.000166445
3	chr8:58460342:A:G	58460342	NA,G	NA,A	NA,1	NA,inf	NA,inf	NA,0.267355	0.000148671	0.000165896
3	chr8:57761349:A:G	57761349	NA,G	NA,A	NA,1	NA,-inf	NA,inf	NA,0.101759	0.000148552	0.000163526
3	chr8:58272730:C:T	58272730	NA,T	NA,C	NA,1	NA,-inf	NA,inf	NA,0.302837	0.00014855	0.00016654
3	chr8:57866832:G:A	57866832	NA,A	NA,G	NA,1	NA,-inf	NA,inf	NA,0.139487	0.000148468	0.000163857
3	chr8:57797797:A:C	57797797	C,NA	A,NA	1,NA	-inf,NA	inf,NA	0.50186,NA	0.000148465	0.000166133
3	chr8:58938852:C:T	58938852	NA,T	NA,C	NA,1	NA,-inf	NA,inf	NA,0.30247	0.000148355	0.000166314
3	chr8:57842388:A:G	57842388	NA,G	NA,A	NA,1	NA,inf	NA,inf	NA,0.224766	0.000148295	0.000164557
3	chr8:58649186:G:T	58649186	T,T	G,G	1,1	-inf,inf	inf,inf	0.959091,0.56886	0.000148238	0.000164251
3	chr8:58757498:G:C	58757498	C,C	G,G	1,1	-inf,-inf	inf,inf	0.758222,1.00773	0.000148155	0.000167107
3	chr8:58534847:C:A	58534847	NA,A	NA,C	NA,1	NA,inf	NA,inf	NA,0.370397	0.000148127	0.000166754
3	chr8:58073608:G:A	58073608	NA,A	NA,G	NA,1	NA,inf	NA,inf	NA,0.346723	0.000148036	0.000166989
3	chr8:58760868:G:C	58760868	C,NA	G,NA	1,NA	inf,NA	inf,NA	0.57715,NA	0.000147946	0.000165147
3	chr8:58765384:G:A	58765384	NA,A	NA,G	NA,1	NA,-inf	NA,inf	NA,0.289939	0.000147919	0.000165709
3	chr8:58755543:C:T	58755543	NA,T	NA,C	NA,1	NA,-inf	NA,inf	NA,0.247179	0.000147876	0.000164851
3	chr8:57713092:C:T	57713092	T,NA	C,NA	1,NA	inf,NA	inf,NA	0.654872,NA	0.000147679	0.000168582
3	chr8:57794691:G:A	57794691	NA,A	NA,G	NA,1	NA,inf	NA,inf	NA,0.414056	0.000147667	0.00016823
3	chr8:58927946:C:T	58927946	NA,T	NA,C	NA,1	NA,-inf	NA,inf	NA,0.282742	0.000147639	0.000165341
3	chr8:58129464:G:A	58129464	NA,A	NA,G	NA,1	NA,inf	NA,inf	NA,0.290466	0.000147629	0.000165223
3	chr8:57812783:C:T	57812783	T,NA	C,NA	1,NA	inf,NA	inf,NA	0.314136,NA	0.000147619	0.000163007
3	chr8:58486574:T:G	58486574	NA,G	NA,T	NA,1	NA,inf	NA,inf	NA,0.287472	0.000147567	0.0001652
3	chr8:58713992:ACAT:A	58713992	NA,A	NA,ACAT	NA,1	NA,inf	NA,inf	NA,0.339591	0.000147524	0.000165886
3	chr8:57839293:A:G	57839293	NA,G	NA,A	NA,1	NA,-inf	NA,inf	NA,0.503328	0.000147481	0.000171065
3	chr8:58487227:G:A	58487227	NA,A	NA,G	NA,1	NA,inf	NA,inf	NA,0.27936	0.000147426	0.00016527
3	chr8:57840249:A:G	57840249	NA,G	NA,A	NA,1	NA,inf	NA,inf	NA,0.484091	0.00014712	0.000169772
3	chr8:58666610:A:G	58666610	NA,G	NA,A	NA,1	NA,-inf	NA,inf	NA,0.238821	0.000147085	0.000163803
3	chr8:58826268:C:T	58826268	NA,T	NA,C	NA,1	NA,-inf	NA,inf	NA,0.285063	0.000146995	0.000164552
3	chr8:58880000:A:G	58880000	NA,G	NA,A	NA,1	NA,-inf	NA,inf	NA,0.279284	0.000146972	0.000164559
3	chr8:58149998:C:G	58149998	NA,G	NA,C	NA,1	NA,inf	NA,inf	NA,0.267403	0.000146958	0.000164091
3	chr8:58432618:G:A	58432618	NA,A	NA,G	NA,1	NA,-inf	NA,inf	NA,0.316038	0.000146951	0.000165346
3	chr8:58439803:T:C	58439803	NA,C	NA,T	NA,1	NA,-inf	NA,inf	NA,0.316038	0.000146951	0.000165346
3	chr8:58454432:A:G	58454432	NA,G	NA,A	NA,1	NA,-inf	NA,inf	NA,0.316038	0.000146951	0.000165346
3	chr8:58448873:T:G	58448873	NA,G	NA,T	NA,1	NA,-inf	NA,inf	NA,0.316038	0.000146951	0.000165346
3	chr8:58424706:C:A	58424706	NA,A	NA,C	NA,1	NA,-inf	NA,inf	NA,0.317208	0.000146944	0.000164951
3	chr8:58699097:G:A	58699097	A,NA	G,NA	1,NA	-inf,NA	inf,NA	0.632935,NA	0.000146942	0.000164243
3	chr8:58651441:A:C	58651441	NA,C	NA,A	NA,1	NA,-inf	NA,inf	NA,0.305264	0.00014691	0.000164627
3	chr8:58250667:C:CTA	58250667	NA,CTA	NA,C	NA,1	NA,inf	NA,inf	NA,0.331017	0.000146887	0.000165149
3	chr8:58667568:C:T	58667568	NA,T	NA,C	NA,1	NA,-inf	NA,inf	NA,0.237708	0.000146886	0.000163584
3	chr8:58244989:T:A	58244989	NA,A	NA,T	NA,1	NA,inf	NA,inf	NA,0.354525	0.000146827	0.000165488
3	chr8:58426857:C:T	58426857	NA,T	NA,C	NA,1	NA,-inf	NA,inf	NA,0.315238	0.000146826	0.000165203
3	chr8:57774891:TA:T	57774891	NA,T	NA,TA	NA,1	NA,inf	NA,inf	NA,0.393988	0.000146802	0.000166856
3	chr8:58759096:T:A	58759096	NA,A	NA,T	NA,1	NA,inf	NA,inf	NA,0.317568	0.000146802	0.00016477
3	chr8:58871732:T:C	58871732	C,C	T,T	1,1	inf,-inf	inf,inf	0.406712,1.0661	0.000146741	0.000163112
3	chr8:57946066:G:C	57946066	NA,C	NA,G	NA,1	NA,inf	NA,inf	NA,0.149306	0.000146695	0.000162124
3	chr8:58660681:G:A	58660681	NA,A	NA,G	NA,1	NA,-inf	NA,inf	NA,0.287468	0.000146673	0.000164409
3	chr8:58648260:A:G	58648260	NA,G	NA,A	NA,1	NA,inf	NA,inf	NA,0.261621	0.000146626	0.000163784
3	chr8:57728475:A:G	57728475	NA,G	NA,A	NA,1	NA,inf	NA,inf	NA,0.48621	0.000146527	0.000169181
3	chr8:58574139:C:T	58574139	NA,T	NA,C	NA,1	NA,inf	NA,inf	NA,0.259881	0.000146527	0.000163477
3	chr8:58814072:A:G	58814072	G,NA	A,NA	1,NA	inf,NA	inf,NA	0.552306,NA	0.00014643	0.000163618
3	chr8:58781630:A:G	58781630	NA,G	NA,A	NA,1	NA,-inf	NA,inf	NA,0.286233	0.000146411	0.000164122
3	chr8:58658572:T:C	58658572	NA,C	NA,T	NA,1	NA,inf	NA,inf	NA,0.293054	0.000146286	0.000164138
3	chr8:57813940:A:G	57813940	NA,G	NA,A	NA,1	NA,inf	NA,inf	NA,0.260925	0.000146258	0.000163323
3	chr8:58267134:A:C	58267134	NA,C	NA,A	NA,1	NA,inf	NA,inf	NA,0.33967	0.00014622	0.000164323
3	chr8:57812839:T:C	57812839	NA,C	NA,T	NA,1	NA,inf	NA,inf	NA,0.260576	0.000146207	0.000163266
3	chr8:58492268:T:G	58492268	NA,G	NA,T	NA,1	NA,-inf	NA,inf	NA,0.287384	0.000146112	0.000163352
3	chr8:58696203:T:C	58696203	C,NA	T,NA	1,NA	-inf,NA	inf,NA	0.167176,NA	0.000146086	0.000162779
3	chr8:58230290:G:A	58230290	A,A	G,G	1,1	inf,-inf	inf,inf	0.516597,1.36043	0.000146076	0.000163618
3	chr8:57813044:A:T	57813044	NA,T	NA,A	NA,1	NA,inf	NA,inf	NA,0.258549	0.00014587	0.000162892
3	chr8:58389500:A:T	58389500	T,NA	A,NA	1,NA	-inf,NA	inf,NA	0.125483,NA	0.000145841	0.000163041
3	chr8:58902188:C:T	58902188	NA,T	NA,C	NA,1	NA,-inf	NA,inf	NA,0.274219	0.000145814	0.000163293
3	chr8:58513578:A:G	58513578	NA,G	NA,A	NA,1	NA,inf	NA,inf	NA,0.281462	0.000145708	0.000163095
3	chr8:58391069:A:G	58391069	NA,G	NA,A	NA,1	NA,inf	NA,inf	NA,0.325636	0.00014568	0.000163171
3	chr8:58793952:G:A	58793952	NA,A	NA,G	NA,1	NA,inf	NA,inf	NA,0.316687	0.000145596	0.000163888
3	chr8:58603374:G:A	58603374	NA,A	NA,G	NA,1	NA,-inf	NA,inf	NA,0.272931	0.000145588	0.000163275
3	chr8:57769899:T:C	57769899	NA,C	NA,T	NA,1	NA,-inf	NA,inf	NA,0.250114	0.000145568	0.000162663
3	chr8:57966579:C:A	57966579	NA,A	NA,C	NA,1	NA,inf	NA,inf	NA,0.306012	0.000145547	0.000163137
3	chr8:58148772:T:C	58148772	NA,C	NA,T	NA,1	NA,-inf	NA,inf	NA,0.341792	0.000145515	0.000164228
3	chr8:58236730:TGC:T	58236730	NA,T	NA,TGC	NA,1	NA,-inf	NA,inf	NA,0.257434	0.000145379	0.000162583
3	chr8:58710384:T:C	58710384	C,NA	T,NA	1,NA	-inf,NA	inf,NA	0.163606,NA	0.000145367	0.000161976
3	chr8:58755598:T:C	58755598	C,C	T,T	1,1	-inf,-inf	inf,inf	0.847514,0.85254	0.000145354	0.00016218
3	chr8:57981980:A:C	57981980	NA,C	NA,A	NA,1	NA,inf	NA,inf	NA,0.346783	0.00014535	0.000164169
3	chr8:58166365:G:A	58166365	NA,A	NA,G	NA,1	NA,inf	NA,inf	NA,0.315135	0.000145258	0.000163632
3	chr8:57952254:T:A	57952254	NA,A	NA,T	NA,1	NA,inf	NA,inf	NA,0.324414	0.000145254	0.000162988
3	chr8:58722788:A:G	58722788	NA,G	NA,A	NA,1	NA,inf	NA,inf	NA,0.30962	0.000145248	0.000162771
3	chr8:58697964:A:G	58697964	G,NA	A,NA	1,NA	-inf,NA	inf,NA	0.712169,NA	0.000145196	0.000162944
3	chr8:58102032:G:A	58102032	NA,A	NA,G	NA,1	NA,inf	NA,inf	NA,0.30421	0.000145152	0.000162461
3	chr8:57863133:G:A	57863133	NA,A	NA,G	NA,1	NA,inf	NA,inf	NA,0.502462	0.000145087	0.000168357
3	chr8:58057384:G:A	58057384	NA,A	NA,G	NA,1	NA,-inf	NA,inf	NA,0.296596	0.000144866	0.000162895
3	chr8:58661115:G:A	58661115	A,NA	G,NA	1,NA	-inf,NA	inf,NA	0.310389,NA	0.000144837	0.000162067
3	chr8:57719000:C:T	57719000	NA,T	NA,C	NA,1	NA,-inf	NA,inf	NA,0.563754	0.000144699	0.000171229
3	chr8:58668472:G:A	58668472	NA,A	NA,G	NA,1	NA,-inf	NA,inf	NA,0.225374	0.000144607	0.000161099
3	chr8:58668743:G:A	58668743	NA,A	NA,G	NA,1	NA,-inf	NA,inf	NA,0.225374	0.000144607	0.000161099
3	chr8:58116244:CT:C	58116244	NA,C	NA,CT	NA,1	NA,-inf	NA,inf	NA,0.34161	0.000144541	0.000163411
3	chr8:57863242:G:A	57863242	NA,A	NA,G	NA,1	NA,inf	NA,inf	NA,0.495613	0.000144478	0.000167524
3	chr8:58244070:G:A	58244070	NA,A	NA,G	NA,1	NA,inf	NA,inf	NA,0.324848	0.000144476	0.000162205
3	chr8:58909693:T:G	58909693	NA,G	NA,T	NA,1	NA,-inf	NA,inf	NA,0.258964	0.000144443	0.00016168
3	chr8:58117076:T:A	58117076	NA,A	NA,T	NA,1	NA,inf	NA,inf	NA,0.244059	0.000144429	0.000161025
3	chr8:58776811:C:T	58776811	NA,T	NA,C	NA,1	NA,-inf	NA,inf	NA,0.262969	0.000144379	0.000161668
3	chr8:58395466:T:C	58395466	NA,C	NA,T	NA,1	NA,-inf	NA,inf	NA,0.248164	0.000144374	0.000161466
3	chr8:58040164:A:C	58040164	C,C	A,A	1,1	-inf,inf	inf,inf	1.03989,0.137519	0.00014435	0.00016024
3	chr8:58887627:C:T	58887627	T,T	C,C	1,1	inf,inf	inf,inf	0.0860453,1.42069	0.000144263	0.000161948
3	chr8:58907796:T:C	58907796	NA,C	NA,T	NA,1	NA,-inf	NA,inf	NA,0.260983	0.000144256	0.00016157
3	chr8:58766816:A:G	58766816	NA,G	NA,A	NA,1	NA,-inf	NA,inf	NA,0.267509	0.000144216	0.00016156
3	chr8:57908778:A:G	57908778	G,NA	A,NA	1,NA	inf,NA	inf,NA	0.452643,NA	0.000144207	0.00016242
3	chr8:58520718:T:C	58520718	C,NA	T,NA	1,NA	-inf,NA	inf,NA	0.232459,NA	0.000144188	0.000161039
3	chr8:58697624:C:T	58697624	T,NA	C,NA	1,NA	-inf,NA	inf,NA	0.705517,NA	0.000144065	0.000161672
3	chr8:58928133:T:C	58928133	NA,C	NA,T	NA,1	NA,inf	NA,inf	NA,0.249077	0.000144062	0.000161016
3	chr8:58926270:T:A	58926270	NA,A	NA,T	NA,1	NA,inf	NA,inf	NA,0.249077	0.000144062	0.000161016
3	chr8:58005126:G:A	58005126	NA,A	NA,G	NA,1	NA,-inf	NA,inf	NA,0.229565	0.000144037	0.000160738
3	chr8:57929398:A:G	57929398	NA,G	NA,A	NA,1	NA,inf	NA,inf	NA,0.310667	0.000143979	0.000161653
3	chr8:58887149:G:A	58887149	NA,A	NA,G	NA,1	NA,inf	NA,inf	NA,0.267471	0.000143935	0.000161024
3	chr8:57825104:A:T	57825104	NA,T	NA,A	NA,1	NA,inf	NA,inf	NA,0.0899717	0.000143926	0.000158761
3	chr8:58941686:A:G	58941686	NA,G	NA,A	NA,1	NA,inf	NA,inf	NA,0.250167	0.000143872	0.000160842
3	chr8:58303341:A:T	58303341	T,T	A,A	1,1	inf,inf	inf,inf	0.223149,0.212521	0.00014379	0.000160019
3	chr8:57787240:G:A	57787240	NA,A	NA,G	NA,1	NA,-inf	NA,inf	NA,0.591171	0.000143732	0.000170615
3	chr8:58910241:T:C	58910241	NA,C	NA,T	NA,1	NA,-inf	NA,inf	NA,0.253952	0.0001437	0.000160831
3	chr8:57817261:A:C	57817261	NA,C	NA,A	NA,1	NA,inf	NA,inf	NA,0.242475	0.000143556	0.000160294
3	chr8:58167578:TCCA:T	58167578	NA,T	NA,TCCA	NA,1	NA,-inf	NA,inf	NA,0.261923	0.000143494	0.000160964
3	chr8:58760101:G:A	58760101	NA,A	NA,G	NA,1	NA,-inf	NA,inf	NA,0.286752	0.000143477	0.000161183
3	chr8:58699149:A:G	58699149	G,NA	A,NA	1,NA	inf,NA	inf,NA	0.541378,NA	0.000143441	0.000161165
3	chr8:58963328:T:C	58963328	NA,C	NA,T	NA,1	NA,inf	NA,inf	NA,0.274419	0.000143333	0.000160789
3	chr8:57904290:G:A	57904290	NA,A	NA,G	NA,1	NA,inf	NA,inf	NA,0.32893	0.000143195	0.000161586
3	chr8:57747805:T:C	57747805	NA,C	NA,T	NA,1	NA,inf	NA,inf	NA,0.554263	0.000143144	0.000168151
3	chr8:58793610:A:G	58793610	NA,G	NA,A	NA,1	NA,inf	NA,inf	NA,0.303545	0.000143116	0.000161157
3	chr8:58852311:G:T	58852311	NA,T	NA,G	NA,1	NA,inf	NA,inf	NA,0.260999	0.000143037	0.000160143
3	chr8:58014028:T:C	58014028	NA,C	NA,T	NA,1	NA,-inf	NA,inf	NA,0.257452	0.00014299	0.000160176
3	chr8:58243844:G:C	58243844	NA,C	NA,G	NA,1	NA,-inf	NA,inf	NA,0.268659	0.000142981	0.00016029
3	chr8:58494986:C:T	58494986	NA,T	NA,C	NA,1	NA,inf	NA,inf	NA,0.276087	0.000142957	0.00016034
3	chr8:58817811:T:A	58817811	NA,A	NA,T	NA,1	NA,-inf	NA,inf	NA,0.252891	0.000142868	0.00015993
3	chr8:58567746:T:G	58567746	NA,G	NA,T	NA,1	NA,-inf	NA,inf	NA,0.215451	0.000142836	0.000159641
3	chr8:58817279:C:T	58817279	NA,T	NA,C	NA,1	NA,-inf	NA,inf	NA,0.229616	0.00014279	0.0001595
3	chr8:58038850:G:A	58038850	A,NA	G,NA	1,NA	-inf,NA	inf,NA	0.422926,NA	0.000142742	0.000160042
3	chr8:57738666:A:G	57738666	NA,G	NA,A	NA,1	NA,-inf	NA,inf	NA,0.0324421	0.000142607	0.000157183
3	chr8:58410230:T:C	58410230	NA,C	NA,T	NA,1	NA,-inf	NA,inf	NA,0.286553	0.000142567	0.00016033
3	chr8:58468917:C:T	58468917	NA,T	NA,C	NA,1	NA,inf	NA,inf	NA,0.235432	0.000142534	0.000159062
3	chr8:58683277:GA:G	58683277	NA,G	NA,GA	NA,1	NA,-inf	NA,inf	NA,0.241553	0.000142419	0.000159246
3	chr8:58542684:T:C	58542684	NA,C	NA,T	NA,1	NA,-inf	NA,inf	NA,0.213486	0.000142317	0.000159085
3	chr8:57747706:T:G	57747706	G,G	T,T	1,1	-inf,inf	inf,inf	1.00225,0.0363341	0.000142309	0.000149957
3	chr8:57763825:A:T	57763825	NA,T	NA,A	NA,1	NA,-inf	NA,inf	NA,0.250668	0.000142306	0.000159438
3	chr8:58413075:T:G	58413075	NA,G	NA,T	NA,1	NA,-inf	NA,inf	NA,0.237214	0.000142293	0.000159322
3	chr8:58944843:C:A	58944843	A,NA	C,NA	1,NA	inf,NA	inf,NA	0.419179,NA	0.000142195	0.000159321
3	chr8:58864208:T:C	58864208	NA,C	NA,T	NA,1	NA,-inf	NA,inf	NA,0.240747	0.000142182	0.000159106
3	chr8:58241949:A:G	58241949	G,G	A,A	1,1	inf,inf	inf,inf	1.53506,0.324216	0.000142071	0.000160877
3	chr8:58405569:T:C	58405569	NA,C	NA,T	NA,1	NA,-inf	NA,inf	NA,0.283142	0.000142071	0.000159764
3	chr8:57824991:T:A	57824991	NA,A	NA,T	NA,1	NA,inf	NA,inf	NA,0.0805947	0.000142046	0.000156809
3	chr8:58640236:A:T	58640236	NA,T	NA,A	NA,1	NA,-inf	NA,inf	NA,0.262458	0.000142045	0.000159239
3	chr8:58515364:T:C	58515364	NA,C	NA,T	NA,1	NA,inf	NA,inf	NA,0.256916	0.000142029	0.000158964
3	chr8:57716839:T:A	57716839	NA,A	NA,T	NA,1	NA,inf	NA,inf	NA,0.772802	0.000141954	0.000177256
3	chr8:58848903:T:G	58848903	NA,G	NA,T	NA,1	NA,inf	NA,inf	NA,0.246624	0.000141926	0.000158635
3	chr8:58335306:G:C	58335306	NA,C	NA,G	NA,1	NA,-inf	NA,inf	NA,0.215463	0.000141868	0.00015832
3	chr8:57966278:T:G	57966278	G,G	T,T	1,1	inf,inf	inf,inf	0.172101,1.52337	0.000141817	0.000161364
3	chr8:58856380:TTTAG:T	58856380	NA,T	NA,TTTAG	NA,1	NA,-inf	NA,inf	NA,0.240214	0.000141808	0.000158669
3	chr8:57696382:T:C	57696382	NA,C	NA,T	NA,1	NA,-inf	NA,inf	NA,0.0443129	0.000141717	0.000156285
3	chr8:57725263:C:T	57725263	NA,T	NA,C	NA,1	NA,inf	NA,inf	NA,0.558036	0.000141679	0.000166835
3	chr8:57865710:C:T	57865710	NA,T	NA,C	NA,1	NA,inf	NA,inf	NA,0.471561	0.000141633	0.0001639
3	chr8:58714491:T:G	58714491	NA,G	NA,T	NA,1	NA,inf	NA,inf	NA,0.298125	0.000141587	0.000159111
3	chr8:58077145:C:T	58077145	T,NA	C,NA	1,NA	-inf,NA	inf,NA	1.22747,NA	0.000141537	0.000159182
3	chr8:57741741:A:G	57741741	NA,G	NA,A	NA,1	NA,inf	NA,inf	NA,0.440699	0.000141488	0.000162742
3	chr8:58491017:C:T	58491017	T,T	C,C	1,1	inf,-inf	inf,inf	0.673878,0.681698	0.000141471	0.000156127
3	chr8:58094652:A:G	58094652	NA,G	NA,A	NA,1	NA,-inf	NA,inf	NA,0.185602	0.000141468	0.000157425
3	chr8:57817587:C:T	57817587	T,T	C,C	1,1	-inf,-inf	inf,inf	0.288595,1.067	0.000141395	0.000154952
3	chr8:57966561:C:T	57966561	NA,T	NA,C	NA,1	NA,inf	NA,inf	NA,0.273969	0.000141379	0.000158138
3	chr8:58771145:T:G	58771145	NA,G	NA,T	NA,1	NA,-inf	NA,inf	NA,0.261616	0.000141357	0.000158565
3	chr8:58050434:G:A	58050434	NA,A	NA,G	NA,1	NA,-inf	NA,inf	NA,0.278319	0.000141318	0.000158965
3	chr8:58737968:T:A	58737968	NA,A	NA,T	NA,1	NA,inf	NA,inf	NA,0.268584	0.000141294	0.000158306
3	chr8:57718079:T:G	57718079	NA,G	NA,T	NA,1	NA,-inf	NA,inf	NA,0.539133	0.000141259	0.000166802
3	chr8:58174498:C:T	58174498	T,T	C,C	1,1	-inf,inf	inf,inf	0.157401,0.915708	0.000141152	0.000157605
3	chr8:58672488:C:T	58672488	NA,T	NA,C	NA,1	NA,inf	NA,inf	NA,0.255285	0.000141013	0.000157947
3	chr8:58671591:C:G	58671591	NA,G	NA,C	NA,1	NA,inf	NA,inf	NA,0.255285	0.000141013	0.000157947
3	chr8:57867385:T:C	57867385	NA,C	NA,T	NA,1	NA,inf	NA,inf	NA,0.365244	0.000140886	0.000160122
3	chr8:58758941:T:A	58758941	A,NA	T,NA	1,NA	-inf,NA	inf,NA	0.676878,NA	0.000140874	0.000158017
3	chr8:58551972:A:G	58551972	NA,G	NA,A	NA,1	NA,inf	NA,inf	NA,0.223643	0.000140818	0.000157169
3	chr8:58722700:T:C	58722700	NA,C	NA,T	NA,1	NA,inf	NA,inf	NA,0.252017	0.000140803	0.000157858
3	chr8:58419562:C:T	58419562	T,NA	C,NA	1,NA	-inf,NA	inf,NA	0.0416148,NA	0.000140775	0.000157609
3	chr8:57705977:C:T	57705977	NA,T	NA,C	NA,1	NA,inf	NA,inf	NA,0.822331	0.000140754	0.000177267
3	chr8:58316226:G:A	58316226	NA,A	NA,G	NA,1	NA,-inf	NA,inf	NA,0.190736	0.000140737	0.000156933
3	chr8:58666699:T:C	58666699	NA,C	NA,T	NA,1	NA,inf	NA,inf	NA,0.253221	0.000140719	0.000157616
3	chr8:57760808:C:T	57760808	NA,T	NA,C	NA,1	NA,inf	NA,inf	NA,0.11688	0.000140608	0.000155646
3	chr8:57782285:T:C	57782285	NA,C	NA,T	NA,1	NA,inf	NA,inf	NA,0.132901	0.000140576	0.00015577
3	chr8:57819123:T:G	57819123	NA,G	NA,T	NA,1	NA,inf	NA,inf	NA,0.223449	0.000140574	0.000156995
3	chr8:58777830:A:T	58777830	NA,T	NA,A	NA,1	NA,-inf	NA,inf	NA,0.238833	0.000140558	0.000157402
3	chr8:58720217:G:C	58720217	NA,C	NA,G	NA,1	NA,inf	NA,inf	NA,0.244005	0.000140495	0.000157357
3	chr8:57826172:AT:A	57826172	NA,A	NA,AT	NA,1	NA,inf	NA,inf	NA,0.0570263	0.000140485	0.000155103
3	chr8:58259961:C:A	58259961	NA,A	NA,C	NA,1	NA,-inf	NA,inf	NA,0.218492	0.000140442	0.000156909
3	chr8:58716334:T:C	58716334	NA,C	NA,T	NA,1	NA,inf	NA,inf	NA,0.295719	0.000140352	0.000157652
3	chr8:57721631:G:A	57721631	NA,A	NA,G	NA,1	NA,-inf	NA,inf	NA,1.19807	0.000140329	0.000216771
3	chr8:58773311:C:T	58773311	NA,T	NA,C	NA,1	NA,inf	NA,inf	NA,0.243258	0.000140275	0.00015681
3	chr8:58690860:G:A	58690860	NA,A	NA,G	NA,1	NA,inf	NA,inf	NA,0.296245	0.000140264	0.000157628
3	chr8:58135137:T:G	58135137	NA,G	NA,T	NA,1	NA,inf	NA,inf	NA,0.277825	0.000140193	0.000157693
3	chr8:57942657:C:A	57942657	A,NA	C,NA	1,NA	inf,NA	inf,NA	0.257186,NA	0.000140159	0.000158195
3	chr8:58728832:C:T	58728832	NA,T	NA,C	NA,1	NA,inf	NA,inf	NA,0.285743	0.000140113	0.000157216
3	chr8:58497619:C:T	58497619	NA,T	NA,C	NA,1	NA,-inf	NA,inf	NA,0.247175	0.000140107	0.000156656
3	chr8:58148421:A:G	58148421	NA,G	NA,A	NA,1	NA,inf	NA,inf	NA,0.227672	0.000140085	0.000156536
3	chr8:58753715:C:A	58753715	A,NA	C,NA	1,NA	-inf,NA	inf,NA	0.675241,NA	0.000140048	0.000157103
3	chr8:58342081:G:A	58342081	NA,A	NA,G	NA,1	NA,inf	NA,inf	NA,0.232266	0.000140025	0.000156692
3	chr8:58908121:G:C	58908121	NA,C	NA,G	NA,1	NA,inf	NA,inf	NA,0.258971	0.000140003	0.000156954
3	chr8:57792919:T:A	57792919	NA,A	NA,T	NA,1	NA,-inf	NA,inf	NA,0.168575	0.000140001	0.000155703
3	chr8:57818642:C:G	57818642	NA,G	NA,C	NA,1	NA,-inf	NA,inf	NA,0.137918	0.000139977	0.000155363
3	chr8:57833326:TATAA:T	57833326	NA,T	NA,TATAA	NA,1	NA,-inf	NA,inf	NA,0.178022	0.00013991	0.000155806
3	chr8:58072317:A:C	58072317	NA,C	NA,A	NA,1	NA,-inf	NA,inf	NA,0.33556	0.000139906	0.000158715
3	chr8:58516021:G:A	58516021	NA,A	NA,G	NA,1	NA,inf	NA,inf	NA,0.249044	0.000139882	0.000156651
3	chr8:58814898:T:C	58814898	NA,C	NA,T	NA,1	NA,inf	NA,inf	NA,0.242667	0.000139853	0.000156582
3	chr8:58665246:C:A	58665246	NA,A	NA,C	NA,1	NA,inf	NA,inf	NA,0.228385	0.000139814	0.000156389
3	chr8:58068422:A:G	58068422	NA,G	NA,A	NA,1	NA,inf	NA,inf	NA,0.276791	0.000139795	0.000157282
3	chr8:58760884:G:T	58760884	T,NA	G,NA	1,NA	-inf,NA	inf,NA	0.669011,NA	0.000139788	0.000156789
3	chr8:57815430:CAATT:C	57815430	NA,C	NA,CAATT	NA,1	NA,-inf	NA,inf	NA,0.137677	0.000139757	0.00015514
3	chr8:58587204:C:G	58587204	NA,G	NA,C	NA,1	NA,inf	NA,inf	NA,0.21656	0.000139733	0.000155983
3	chr8:58788760:C:T	58788760	NA,T	NA,C	NA,1	NA,-inf	NA,inf	NA,0.224741	0.00013964	0.00015622
3	chr8:58389507:G:A	58389507	NA,A	NA,G	NA,1	NA,inf	NA,inf	NA,0.299743	0.000139632	0.000157167
3	chr8:58189196:A:G	58189196	NA,G	NA,A	NA,1	NA,-inf	NA,inf	NA,0.206954	0.000139606	0.000156279
3	chr8:58719486:A:G	58719486	NA,G	NA,A	NA,1	NA,inf	NA,inf	NA,0.29103	0.000139522	0.000156736
3	chr8:58299964:C:T	58299964	NA,T	NA,C	NA,1	NA,inf	NA,inf	NA,0.208266	0.000139499	0.000155642
3	chr8:58742778:C:T	58742778	NA,T	NA,C	NA,1	NA,-inf	NA,inf	NA,0.192824	0.00013941	0.000155358
3	chr8:58613287:G:T	58613287	NA,T	NA,G	NA,1	NA,-inf	NA,inf	NA,0.207163	0.000139389	0.000155803
3	chr8:57977267:C:T	57977267	NA,T	NA,C	NA,1	NA,-inf	NA,inf	NA,0.342936	0.000139365	0.000158179
3	chr8:57762546:T:G	57762546	NA,G	NA,T	NA,1	NA,inf	NA,inf	NA,0.286883	0.000139307	0.000156859
3	chr8:58280145:T:A	58280145	NA,A	NA,T	NA,1	NA,inf	NA,inf	NA,0.232497	0.000139253	0.000156028
3	chr8:58809093:A:G	58809093	NA,G	NA,A	NA,1	NA,inf	NA,inf	NA,0.250234	0.00013923	0.000156114
3	chr8:57965859:C:T	57965859	NA,T	NA,C	NA,1	NA,-inf	NA,inf	NA,0.232546	0.000139189	0.000156031
3	chr8:58125640:C:G	58125640	NA,G	NA,C	NA,1	NA,inf	NA,inf	NA,0.248201	0.00013918	0.000155982
3	chr8:58659128:G:A	58659128	NA,A	NA,G	NA,1	NA,inf	NA,inf	NA,0.307848	0.000139158	0.000156553
3	chr8:58254788:T:TA	58254788	NA,TA	NA,T	NA,1	NA,-inf	NA,inf	NA,0.222027	0.000139144	0.000155729
3	chr8:58511718:T:C	58511718	NA,C	NA,T	NA,1	NA,inf	NA,inf	NA,0.222682	0.000139139	0.00015563
3	chr8:57977017:TA:T	57977017	NA,T	NA,TA	NA,1	NA,-inf	NA,inf	NA,0.325819	0.000139039	0.000157531
3	chr8:58737089:T:C	58737089	NA,C	NA,T	NA,1	NA,-inf	NA,inf	NA,0.191053	0.000139028	0.000154949
3	chr8:58352111:C:T	58352111	NA,T	NA,C	NA,1	NA,-inf	NA,inf	NA,0.194799	0.000138989	0.000155114
3	chr8:58165757:G:A	58165757	NA,A	NA,G	NA,1	NA,inf	NA,inf	NA,0.266421	0.000138935	0.0001563
3	chr8:58974156:T:G	58974156	NA,G	NA,T	NA,1	NA,inf	NA,inf	NA,0.218213	0.000138935	0.000155384
3	chr8:57910408:G:T	57910408	T,NA	G,NA	1,NA	inf,NA	inf,NA	0.514341,NA	0.000138885	0.000155161
3	chr8:58366242:T:C	58366242	NA,C	NA,T	NA,1	NA,-inf	NA,inf	NA,0.193935	0.000138879	0.000154992
3	chr8:58402781:T:C	58402781	C,NA	T,NA	1,NA	inf,NA	inf,NA	0.518281,NA	0.000138853	0.00015492
3	chr8:58235224:G:A	58235224	NA,A	NA,G	NA,1	NA,inf	NA,inf	NA,0.294111	0.000138848	0.000156301
3	chr8:58889667:G:A	58889667	NA,A	NA,G	NA,1	NA,-inf	NA,inf	NA,0.222102	0.000138836	0.000155319
3	chr8:58893626:C:T	58893626	NA,T	NA,C	NA,1	NA,-inf	NA,inf	NA,0.214968	0.000138752	0.000155193
3	chr8:58976503:G:A	58976503	NA,A	NA,G	NA,1	NA,inf	NA,inf	NA,0.252835	0.00013866	0.000155696
3	chr8:57856709:T:A	57856709	NA,A	NA,T	NA,1	NA,inf	NA,inf	NA,0.135344	0.000138649	0.00015392
3	chr8:58893478:T:TGAAAATATA	58893478	NA,TGAAAATATA	NA,T	NA,1	NA,-inf	NA,inf	NA,0.214212	0.000138639	0.000155068
3	chr8:58820819:A:G	58820819	G,G	A,A	1,1	-inf,-inf	inf,inf	0.0872905,1.47447	0.000138628	0.000156693
3	chr8:58077462:G:A	58077462	NA,A	NA,G	NA,1	NA,inf	NA,inf	NA,0.239502	0.000138625	0.000155324
3	chr8:58635973:C:T	58635973	T,T	C,C	1,1	-inf,-inf	inf,inf	4.48763,0.363923	0.000138586	0.000166167
3	chr8:58857808:C:T	58857808	NA,T	NA,C	NA,1	NA,-inf	NA,inf	NA,0.243088	0.00013858	0.000155446
3	chr8:58165044:T:A	58165044	NA,A	NA,T	NA,1	NA,inf	NA,inf	NA,0.245415	0.000138554	0.000155264
3	chr8:58322599:G:T	58322599	NA,T	NA,G	NA,1	NA,-inf	NA,inf	NA,0.193163	0.000138483	0.000154584
3	chr8:58736228:G:A	58736228	NA,A	NA,G	NA,1	NA,-inf	NA,inf	NA,0.188594	0.000138451	0.000154439
3	chr8:58878433:G:A	58878433	NA,A	NA,G	NA,1	NA,inf	NA,inf	NA,0.23719	0.00013843	0.000155083
3	chr8:58890398:A:G	58890398	NA,G	NA,A	NA,1	NA,-inf	NA,inf	NA,0.212572	0.000138409	0.000154811
3	chr8:58473378:C:T	58473378	NA,T	NA,C	NA,1	NA,inf	NA,inf	NA,0.191676	0.00013836	0.000154361
3	chr8:58973344:A:G	58973344	NA,G	NA,A	NA,1	NA,-inf	NA,inf	NA,0.224365	0.000138346	0.000154972
3	chr8:58369332:A:C	58369332	NA,C	NA,A	NA,1	NA,inf	NA,inf	NA,0.219083	0.000138312	0.000154863
3	chr8:58772355:A:G	58772355	NA,G	NA,A	NA,1	NA,-inf	NA,inf	NA,0.235234	0.000138246	0.000154994
3	chr8:58889043:A:G	58889043	NA,G	NA,A	NA,1	NA,inf	NA,inf	NA,0.246562	0.000138224	0.000154936
3	chr8:58074272:C:T	58074272	NA,T	NA,C	NA,1	NA,inf	NA,inf	NA,0.268198	0.000138221	0.000155517
3	chr8:58420523:T:C	58420523	NA,C	NA,T	NA,1	NA,inf	NA,inf	NA,0.269124	0.000138218	0.00015503
3	chr8:58716046:G:A	58716046	NA,A	NA,G	NA,1	NA,inf	NA,inf	NA,0.275683	0.000138216	0.000155129
3	chr8:57866953:T:C	57866953	C,C	T,T	1,1	inf,inf	inf,inf	1.61783,0.235048	0.000138201	0.000153608
3	chr8:58717957:G:A	58717957	NA,A	NA,G	NA,1	NA,inf	NA,inf	NA,0.274359	0.000138149	0.00015504
3	chr8:58473010:A:G	58473010	NA,G	NA,A	NA,1	NA,-inf	NA,inf	NA,0.258868	0.000138144	0.000155004
3	chr8:58911331:C:T	58911331	NA,T	NA,C	NA,1	NA,-inf	NA,inf	NA,0.219338	0.000138135	0.000154652
3	chr8:57819814:A:C	57819814	NA,C	NA,A	NA,1	NA,-inf	NA,inf	NA,0.301164	0.000138113	0.000156148
3	chr8:57948430:G:A	57948430	NA,A	NA,G	NA,1	NA,inf	NA,inf	NA,0.0956524	0.000138094	0.000152975
3	chr8:58133118:AT:A	58133118	NA,A	NA,AT	NA,1	NA,-inf	NA,inf	NA,0.148023	0.000138042	0.000153544
3	chr8:58074044:T:C	58074044	NA,C	NA,T	NA,1	NA,-inf	NA,inf	NA,0.173991	0.000138035	0.000153818
3	chr8:58932574:C:A	58932574	NA,A	NA,C	NA,1	NA,inf	NA,inf	NA,0.210716	0.000138005	0.000154312
3	chr8:58042098:G:T	58042098	NA,T	NA,G	NA,1	NA,inf	NA,inf	NA,0.331436	0.000137958	0.000156604
3	chr8:57881729:C:T	57881729	NA,T	NA,C	NA,1	NA,inf	NA,inf	NA,0.268529	0.000137928	0.000154826
3	chr8:58836404:C:T	58836404	NA,T	NA,C	NA,1	NA,-inf	NA,inf	NA,0.215513	0.000137911	0.000154326
3	chr8:58793533:C:T	58793533	NA,T	NA,C	NA,1	NA,-inf	NA,inf	NA,0.19287	0.000137871	0.000153995
3	chr8:58751196:G:C	58751196	NA,C	NA,G	NA,1	NA,inf	NA,inf	NA,0.223655	0.000137744	0.000154154
3	chr8:58002562:A:G	58002562	NA,G	NA,A	NA,1	NA,-inf	NA,inf	NA,0.183953	0.000137612	0.000153585
3	chr8:58421589:C:T	58421589	NA,T	NA,C	NA,1	NA,inf	NA,inf	NA,0.21341	0.000137552	0.000153827
3	chr8:58346599:G:A	58346599	NA,A	NA,G	NA,1	NA,inf	NA,inf	NA,0.214224	0.00013747	0.00015394
3	chr8:57805947:A:G	57805947	NA,G	NA,A	NA,1	NA,-inf	NA,inf	NA,0.334488	0.00013737	0.0001561
3	chr8:58190631:G:A	58190631	NA,A	NA,G	NA,1	NA,-inf	NA,inf	NA,0.219702	0.000137368	0.00015362
3	chr8:58408490:G:A	58408490	NA,A	NA,G	NA,1	NA,inf	NA,inf	NA,0.185377	0.000137337	0.00015317
3	chr8:58972896:A:G	58972896	NA,G	NA,A	NA,1	NA,inf	NA,inf	NA,0.20686	0.000137322	0.000153588
3	chr8:57699325:T:A	57699325	NA,A	NA,T	NA,1	NA,-inf	NA,inf	NA,1.01	0.000137282	0.000191834
3	chr8:57700241:T:C	57700241	NA,C	NA,T	NA,1	NA,-inf	NA,inf	NA,1.01005	0.000137281	0.000191837
3	chr8:58195641:T:A	58195641	NA,A	NA,T	NA,1	NA,-inf	NA,inf	NA,0.221822	0.000137253	0.000153537
3	chr8:58505744:C:T	58505744	NA,T	NA,C	NA,1	NA,inf	NA,inf	NA,0.207197	0.000137242	0.000153487
3	chr8:57755965:A:G	57755965	NA,G	NA,A	NA,1	NA,-inf	NA,inf	NA,0.625483	0.000137178	0.000165732
3	chr8:58368848:A:G	58368848	G,G	A,A	1,1	-inf,inf	inf,inf	0.0684096,1.17117	0.000137172	0.000156062
3	chr8:58657494:A:G	58657494	NA,G	NA,A	NA,1	NA,inf	NA,inf	NA,0.254495	0.00013705	0.000153551
3	chr8:58561688:G:A	58561688	NA,A	NA,G	NA,1	NA,-inf	NA,inf	NA,0.186751	0.000137034	0.000153355
3	chr8:58095823:C:T	58095823	T,NA	C,NA	1,NA	-inf,NA	inf,NA	0.481776,NA	0.000137021	0.000153554
3	chr8:58932477:C:T	58932477	NA,T	NA,C	NA,1	NA,-inf	NA,inf	NA,0.22798	0.000137003	0.000153661
3	chr8:57719630:G:A	57719630	NA,A	NA,G	NA,1	NA,-inf	NA,inf	NA,0.715933	0.000136982	0.000169831
3	chr8:58029259:A:C	58029259	NA,C	NA,A	NA,1	NA,-inf	NA,inf	NA,0.255228	0.00013696	0.000154173
3	chr8:58141349:C:A	58141349	NA,A	NA,C	NA,1	NA,inf	NA,inf	NA,0.250883	0.000136942	0.000153935
3	chr8:57819197:T:G	57819197	NA,G	NA,T	NA,1	NA,inf	NA,inf	NA,0.198492	0.000136934	0.000152972
3	chr8:58851191:A:T	58851191	T,NA	A,NA	1,NA	inf,NA	inf,NA	0.391954,NA	0.000136913	0.000153249
3	chr8:58881974:G:A	58881974	NA,A	NA,G	NA,1	NA,-inf	NA,inf	NA,0.204882	0.000136903	0.000153107
3	chr8:57732357:A:C	57732357	NA,C	NA,A	NA,1	NA,inf	NA,inf	NA,0.310422	0.000136902	0.000154607
3	chr8:58468068:A:G	58468068	NA,G	NA,A	NA,1	NA,-inf	NA,inf	NA,0.247106	0.000136867	0.000153529
3	chr8:58819353:A:ATG	58819353	NA,ATG	NA,A	NA,1	NA,inf	NA,inf	NA,0.223044	0.000136864	0.000153344
3	chr8:58959847:G:A	58959847	NA,A	NA,G	NA,1	NA,-inf	NA,inf	NA,0.204863	0.000136787	0.000153154
3	chr8:58276681:T:C	58276681	NA,C	NA,T	NA,1	NA,-inf	NA,inf	NA,0.227827	0.000136696	0.000153276
3	chr8:58600632:A:AT	58600632	NA,AT	NA,A	NA,1	NA,-inf	NA,inf	NA,0.213154	0.000136688	0.000153251
3	chr8:58669678:G:T	58669678	NA,T	NA,G	NA,1	NA,inf	NA,inf	NA,0.206068	0.000136601	0.000152762
3	chr8:58771878:C:T	58771878	NA,T	NA,C	NA,1	NA,inf	NA,inf	NA,0.218318	0.000136582	0.000152939
3	chr8:58714954:T:C	58714954	NA,C	NA,T	NA,1	NA,inf	NA,inf	NA,0.261156	0.000136555	0.00015322
3	chr8:58966525:T:C	58966525	NA,C	NA,T	NA,1	NA,-inf	NA,inf	NA,0.211389	0.00013651	0.000152918
3	chr8:58158016:A:G	58158016	NA,G	NA,A	NA,1	NA,-inf	NA,inf	NA,0.238089	0.000136491	0.000153332
3	chr8:58715090:A:G	58715090	NA,G	NA,A	NA,1	NA,inf	NA,inf	NA,0.262166	0.000136394	0.000153074
3	chr8:58272077:A:T	58272077	NA,T	NA,A	NA,1	NA,-inf	NA,inf	NA,0.225516	0.000136391	0.000152932
3	chr8:57752402:A:T	57752402	NA,T	NA,A	NA,1	NA,-inf	NA,inf	NA,0.0520478	0.000136339	0.000150946
3	chr8:58011506:A:G	58011506	NA,G	NA,A	NA,1	NA,inf	NA,inf	NA,0.237983	0.000136317	0.000152866
3	chr8:58676912:T:G	58676912	NA,G	NA,T	NA,1	NA,inf	NA,inf	NA,0.218479	0.000136317	0.000152801
3	chr8:57703948:C:T	57703948	NA,T	NA,C	NA,1	NA,-inf	NA,inf	NA,0.0679415	0.000136309	0.000150995
3	chr8:58976323:G:T	58976323	NA,T	NA,G	NA,1	NA,inf	NA,inf	NA,0.220352	0.000136289	0.000152724
3	chr8:58277678:T:C	58277678	NA,C	NA,T	NA,1	NA,-inf	NA,inf	NA,0.224511	0.000136268	0.000152792
3	chr8:58268799:A:G	58268799	NA,G	NA,A	NA,1	NA,-inf	NA,inf	NA,0.224511	0.000136268	0.000152792
3	chr8:58274213:G:A	58274213	NA,A	NA,G	NA,1	NA,-inf	NA,inf	NA,0.224511	0.000136268	0.000152792
3	chr8:58007797:T:C	58007797	NA,C	NA,T	NA,1	NA,inf	NA,inf	NA,0.269483	0.000136251	0.00015342
3	chr8:58777685:G:A	58777685	NA,A	NA,G	NA,1	NA,inf	NA,inf	NA,0.227523	0.000136215	0.000152527
3	chr8:58915334:C:T	58915334	NA,T	NA,C	NA,1	NA,inf	NA,inf	NA,0.242248	0.000136199	0.000152836
3	chr8:58381336:C:A	58381336	NA,A	NA,C	NA,1	NA,-inf	NA,inf	NA,0.19643	0.000136149	0.000152541
3	chr8:58741987:G:A	58741987	NA,A	NA,G	NA,1	NA,inf	NA,inf	NA,0.231498	0.000136139	0.000152526
3	chr8:58251343:A:G	58251343	NA,G	NA,A	NA,1	NA,-inf	NA,inf	NA,0.221617	0.000136138	0.000152614
3	chr8:58253356:A:G	58253356	NA,G	NA,A	NA,1	NA,-inf	NA,inf	NA,0.221293	0.000136078	0.000152548
3	chr8:58872282:TTAAAG:T	58872282	NA,T	NA,TTAAAG	NA,1	NA,-inf	NA,inf	NA,0.169617	0.000136046	0.00015179
3	chr8:58271970:A:G	58271970	NA,G	NA,A	NA,1	NA,-inf	NA,inf	NA,0.222586	0.000136016	0.000152509
3	chr8:58306190:T:C	58306190	NA,C	NA,T	NA,1	NA,inf	NA,inf	NA,0.221708	0.000135944	0.000152081
3	chr8:57834055:A:G	57834055	NA,G	NA,A	NA,1	NA,-inf	NA,inf	NA,0.314773	0.000135929	0.000154471
3	chr8:58159609:T:C	58159609	NA,C	NA,T	NA,1	NA,-inf	NA,inf	NA,0.204118	0.000135918	0.00015222
3	chr8:58785311:G:A	58785311	NA,A	NA,G	NA,1	NA,-inf	NA,inf	NA,0.174628	0.000135889	0.0001517
3	chr8:58968805:A:G	58968805	NA,G	NA,A	NA,1	NA,-inf	NA,inf	NA,0.164591	0.000135782	0.000151476
3	chr8:58089186:G:A	58089186	NA,A	NA,G	NA,1	NA,-inf	NA,inf	NA,0.200542	0.000135756	0.000151881
3	chr8:58016335:C:T	58016335	NA,T	NA,C	NA,1	NA,-inf	NA,inf	NA,0.120445	0.000135755	0.000150964
3	chr8:58241938:G:T	58241938	T,T	G,G	1,1	inf,inf	inf,inf	1.50432,0.330221	0.000135693	0.000153647
3	chr8:58573468:G:A	58573468	NA,A	NA,G	NA,1	NA,-inf	NA,inf	NA,0.176463	0.000135685	0.000151841
3	chr8:58727849:C:T	58727849	T,NA	C,NA	1,NA	-inf,NA	inf,NA	0.641951,NA	0.000135677	0.000152191
3	chr8:58246523:A:G	58246523	NA,G	NA,A	NA,1	NA,-inf	NA,inf	NA,0.217427	0.000135578	0.000151985
3	chr8:58017341:A:G	58017341	G,G	A,A	1,1	-inf,inf	inf,inf	0.911403,0.199109	0.000135566	0.000151679
3	chr8:58468833:T:C	58468833	NA,C	NA,T	NA,1	NA,-inf	NA,inf	NA,0.23877	0.000135564	0.000152089
3	chr8:57819499:C:A	57819499	NA,A	NA,C	NA,1	NA,inf	NA,inf	NA,0.320051	0.000135531	0.000153903
3	chr8:58864539:C:T	58864539	T,T	C,C	1,1	inf,inf	inf,inf	0.0558004,1.30834	0.000135512	0.000150451
3	chr8:58464934:G:T	58464934	NA,T	NA,G	NA,1	NA,inf	NA,inf	NA,0.201871	0.000135425	0.000151558
3	chr8:58500631:A:G	58500631	G,G	A,A	1,1	inf,-inf	inf,inf	2.52189,0.7993	0.000135424	0.000150916
3	chr8:58195525:T:A	58195525	A,NA	T,NA	1,NA	inf,NA	inf,NA	0.296178,NA	0.000135379	0.00015187
3	chr8:58349896:G:A	58349896	NA,A	NA,G	NA,1	NA,inf	NA,inf	NA,0.182996	0.000135359	0.000151341
3	chr8:58024979:C:G	58024979	NA,G	NA,C	NA,1	NA,-inf	NA,inf	NA,0.163224	0.000135346	0.000150987
3	chr8:58953068:A:G	58953068	NA,G	NA,A	NA,1	NA,inf	NA,inf	NA,0.214407	0.000135326	0.00015166
3	chr8:58396480:G:C	58396480	NA,C	NA,G	NA,1	NA,inf	NA,inf	NA,0.210479	0.000135299	0.000151857
3	chr8:57754474:A:C	57754474	NA,C	NA,A	NA,1	NA,-inf	NA,inf	NA,0.045201	0.000135286	0.000149859
3	chr8:58801066:T:G	58801066	G,G	T,T	1,1	inf,inf	inf,inf	0.638711,1.01309	0.000135253	0.000150728
3	chr8:58390333:T:G	58390333	NA,G	NA,T	NA,1	NA,inf	NA,inf	NA,0.225732	0.000135048	0.000151645
3	chr8:57763869:A:G	57763869	NA,G	NA,A	NA,1	NA,-inf	NA,inf	NA,0.0430824	0.000135001	0.000149614
3	chr8:58190196:G:A	58190196	NA,A	NA,G	NA,1	NA,inf	NA,inf	NA,0.249959	0.000134955	0.000151562
3	chr8:58144670:T:C	58144670	NA,C	NA,T	NA,1	NA,inf	NA,inf	NA,0.235492	0.000134953	0.000151629
3	chr8:58468604:T:C	58468604	C,C	T,T	1,1	inf,inf	inf,inf	1.82025,0.556262	0.000134841	0.00014959
3	chr8:58624299:G:A	58624299	NA,A	NA,G	NA,1	NA,inf	NA,inf	NA,0.242062	0.00013481	0.000151443
3	chr8:58201668:T:G	58201668	NA,G	NA,T	NA,1	NA,inf	NA,inf	NA,0.24158	0.000134795	0.000151632
3	chr8:58898417:G:A	58898417	A,NA	G,NA	1,NA	-inf,NA	inf,NA	0.487555,NA	0.000134794	0.000151419
3	chr8:58164145:T:C	58164145	NA,C	NA,T	NA,1	NA,inf	NA,inf	NA,0.153454	0.000134782	0.000150329
3	chr8:58247986:TAAAC:T	58247986	NA,T	NA,TAAAC	NA,1	NA,-inf	NA,inf	NA,0.209699	0.00013473	0.000151014
3	chr8:57815011:A:G	57815011	G,NA	A,NA	1,NA	inf,NA	inf,NA	0.513872,NA	0.000134726	0.000151672
3	chr8:58117566:G:A	58117566	NA,A	NA,G	NA,1	NA,inf	NA,inf	NA,0.232777	0.000134694	0.000151349
3	chr8:58664751:A:G	58664751	NA,G	NA,A	NA,1	NA,inf	NA,inf	NA,0.209309	0.000134694	0.00015087
3	chr8:58260136:A:G	58260136	NA,G	NA,A	NA,1	NA,-inf	NA,inf	NA,0.21088	0.000134644	0.000150947
3	chr8:58692675:A:G	58692675	NA,G	NA,A	NA,1	NA,-inf	NA,inf	NA,0.202758	0.00013463	0.000150866
3	chr8:58709817:T:C	58709817	NA,C	NA,T	NA,1	NA,-inf	NA,inf	NA,0.163918	0.000134612	0.000150216
3	chr8:58162979:G:A	58162979	NA,A	NA,G	NA,1	NA,inf	NA,inf	NA,0.250473	0.000134604	0.000151054
3	chr8:58929143:G:C	58929143	NA,C	NA,G	NA,1	NA,-inf	NA,inf	NA,0.210725	0.000134544	0.000150916
3	chr8:58868679:G:A	58868679	A,A	G,G	1,1	-inf,inf	inf,inf	0.0279389,1.32569	0.00013442	0.000149627
3	chr8:58744860:T:C	58744860	NA,C	NA,T	NA,1	NA,-inf	NA,inf	NA,0.157801	0.000134413	0.0001499
3	chr8:58461610:C:T	58461610	NA,T	NA,C	NA,1	NA,inf	NA,inf	NA,0.231836	0.000134354	0.000150591
3	chr8:58447305:G:A	58447305	NA,A	NA,G	NA,1	NA,inf	NA,inf	NA,0.269105	0.000134343	0.000150988
3	chr8:58364801:A:G	58364801	G,G	A,A	1,1	-inf,inf	inf,inf	0.0544968,1.18006	0.000134333	0.000152868
3	chr8:58542124:C:T	58542124	T,NA	C,NA	1,NA	-inf,NA	inf,NA	0.131537,NA	0.000134326	0.000150081
3	chr8:58707545:A:C	58707545	NA,C	NA,A	NA,1	NA,-inf	NA,inf	NA,0.161415	0.000134295	0.000149868
3	chr8:58690719:G:T	58690719	NA,T	NA,G	NA,1	NA,inf	NA,inf	NA,0.24796	0.000134292	0.000150816
3	chr8:58568916:G:A	58568916	NA,A	NA,G	NA,1	NA,inf	NA,inf	NA,0.193477	0.000134291	0.000150197
3	chr8:57737395:G:A	57737395	NA,A	NA,G	NA,1	NA,-inf	NA,inf	NA,1.12452	0.000134273	0.000201072
3	chr8:58744317:T:C	58744317	NA,C	NA,T	NA,1	NA,-inf	NA,inf	NA,0.155636	0.000134169	0.000149628
3	chr8:58474846:A:G	58474846	NA,G	NA,A	NA,1	NA,-inf	NA,inf	NA,0.227071	0.000134083	0.000150418
3	chr8:58141584:C:T	58141584	T,NA	C,NA	1,NA	inf,NA	inf,NA	0.178326,NA	0.000134077	0.000150233
3	chr8:57956787:G:C	57956787	NA,C	NA,G	NA,1	NA,inf	NA,inf	NA,0.223687	0.000133989	0.00014999
3	chr8:57753381:A:G	57753381	G,G	A,A	1,1	-inf,inf	inf,inf	0.976046,0.0391412	0.00013394	0.000141286
3	chr8:58032436:T:G	58032436	NA,G	NA,T	NA,1	NA,-inf	NA,inf	NA,0.132649	0.000133929	0.000149217
3	chr8:58716443:G:A	58716443	NA,A	NA,G	NA,1	NA,inf	NA,inf	NA,0.239982	0.000133875	0.000150206
3	chr8:58033193:G:A	58033193	NA,A	NA,G	NA,1	NA,-inf	NA,inf	NA,0.131988	0.000133842	0.000149123
3	chr8:57900804:C:T	57900804	NA,T	NA,C	NA,1	NA,inf	NA,inf	NA,0.225302	0.00013381	0.000150263
3	chr8:58070309:C:T	58070309	NA,T	NA,C	NA,1	NA,inf	NA,inf	NA,0.230451	0.000133797	0.000150416
3	chr8:58614140:C:T	58614140	T,T	C,C	1,1	-inf,-inf	inf,inf	3.704,1.50452	0.000133785	0.00016296
3	chr8:58928730:A:G	58928730	NA,G	NA,A	NA,1	NA,-inf	NA,inf	NA,0.204303	0.000133734	0.000150002
3	chr8:58094068:G:A	58094068	NA,A	NA,G	NA,1	NA,inf	NA,inf	NA,0.209801	0.000133717	0.000149992
3	chr8:57783033:G:A	57783033	NA,A	NA,G	NA,1	NA,-inf	NA,inf	NA,0.126834	0.000133712	0.000149
3	chr8:57886876:AG:A	57886876	A,NA	AG,NA	1,NA	-inf,NA	inf,NA	0.316342,NA	0.000133697	0.00014957
3	chr8:58858097:A:C	58858097	NA,C	NA,A	NA,1	NA,-inf	NA,inf	NA,0.178219	0.000133693	0.000149646
3	chr8:58566270:A:G	58566270	NA,G	NA,A	NA,1	NA,inf	NA,inf	NA,0.172285	0.00013368	0.000149523
3	chr8:58576191:TACTA:T	58576191	NA,T	NA,TACTA	NA,1	NA,inf	NA,inf	NA,0.172285	0.00013368	0.000149523
3	chr8:58581480:C:T	58581480	NA,T	NA,C	NA,1	NA,inf	NA,inf	NA,0.172285	0.00013368	0.000149523
3	chr8:58432986:A:G	58432986	NA,G	NA,A	NA,1	NA,inf	NA,inf	NA,0.20351	0.000133674	0.000149872
3	chr8:58889244:GAAAACAAAATACCCTTA:G	58889244	NA,G	NA,GAAAACAAAATACCCTTA	NA,1	NA,inf	NA,inf	NA,0.190864	0.0001336	0.00014945
3	chr8:58242253:G:A	58242253	A,A	G,G	1,1	inf,inf	inf,inf	1.49519,0.329428	0.000133592	0.000151251
3	chr8:57906563:T:C	57906563	NA,C	NA,T	NA,1	NA,inf	NA,inf	NA,0.222568	0.000133515	0.000149919
3	chr8:58145144:T:G	58145144	NA,G	NA,T	NA,1	NA,inf	NA,inf	NA,0.221492	0.000133471	0.000149912
3	chr8:58515342:C:T	58515342	NA,T	NA,C	NA,1	NA,inf	NA,inf	NA,0.263535	0.000133453	0.000150058
3	chr8:58384083:G:T	58384083	NA,T	NA,G	NA,1	NA,-inf	NA,inf	NA,0.201974	0.000133439	0.000149931
3	chr8:58391015:A:G	58391015	NA,G	NA,A	NA,1	NA,inf	NA,inf	NA,0.174806	0.000133334	0.000149216
3	chr8:58430135:A:C	58430135	NA,C	NA,A	NA,1	NA,inf	NA,inf	NA,0.162886	0.00013333	0.000148938
3	chr8:57958824:A:G	57958824	NA,G	NA,A	NA,1	NA,inf	NA,inf	NA,0.221175	0.000133281	0.000149416
3	chr8:57755467:T:A	57755467	NA,A	NA,T	NA,1	NA,inf	NA,inf	NA,0.276454	0.000133266	0.000150333
3	chr8:57785065:CACACGCAT:C	57785065	NA,C	NA,CACACGCAT	NA,1	NA,-inf	NA,inf	NA,0.456675	0.000133255	0.0001553
3	chr8:57803309:T:G	57803309	NA,G	NA,T	NA,1	NA,-inf	NA,inf	NA,0.302084	0.000133253	0.000151276
3	chr8:58971385:C:T	58971385	T,NA	C,NA	1,NA	-inf,NA	inf,NA	0.475752,NA	0.000133239	0.000149543
3	chr8:58741043:G:C	58741043	NA,C	NA,G	NA,1	NA,inf	NA,inf	NA,0.208151	0.000133237	0.000149271
3	chr8:58771889:G:A	58771889	NA,A	NA,G	NA,1	NA,-inf	NA,inf	NA,0.20179	0.000133236	0.00014942
3	chr8:58047288:A:T	58047288	NA,T	NA,A	NA,1	NA,-inf	NA,inf	NA,0.159004	0.000133226	0.000148881
3	chr8:58570348:A:G	58570348	NA,G	NA,A	NA,1	NA,inf	NA,inf	NA,0.168479	0.000133211	0.000149001
3	chr8:58592307:G:A	58592307	NA,A	NA,G	NA,1	NA,inf	NA,inf	NA,0.177009	0.00013318	0.000149072
3	chr8:58715068:G:A	58715068	NA,A	NA,G	NA,1	NA,-inf	NA,inf	NA,0.174358	0.00013317	0.000148907
3	chr8:58773931:C:T	58773931	NA,T	NA,C	NA,1	NA,inf	NA,inf	NA,0.218212	0.000133163	0.000149355
3	chr8:58129893:C:G	58129893	NA,G	NA,C	NA,1	NA,inf	NA,inf	NA,0.162214	0.000133159	0.000148778
3	chr8:58580870:A:G	58580870	NA,G	NA,A	NA,1	NA,-inf	NA,inf	NA,0.156915	0.000133147	0.000149008
3	chr8:58684266:A:G	58684266	NA,G	NA,A	NA,1	NA,inf	NA,inf	NA,0.163002	0.000133133	0.000148672
3	chr8:57724600:G:A	57724600	NA,A	NA,G	NA,1	NA,inf	NA,inf	NA,0.00512918	0.000133108	0.000147565
3	chr8:58066821:C:A	58066821	NA,A	NA,C	NA,1	NA,-inf	NA,inf	NA,0.143894	0.000133106	0.000148507
3	chr8:58663960:G:A	58663960	NA,A	NA,G	NA,1	NA,-inf	NA,inf	NA,0.179723	0.000133106	0.000148919
3	chr8:58061013:G:C	58061013	NA,C	NA,G	NA,1	NA,-inf	NA,inf	NA,0.144274	0.000133106	0.000148516
3	chr8:58137247:C:G	58137247	NA,G	NA,C	NA,1	NA,inf	NA,inf	NA,0.231709	0.000133078	0.000149688
3	chr8:57874414:C:T	57874414	NA,T	NA,C	NA,1	NA,-inf	NA,inf	NA,0.0758161	0.000133028	0.000147796
3	chr8:58851238:G:A	58851238	NA,A	NA,G	NA,1	NA,-inf	NA,inf	NA,0.168135	0.000132986	0.000148942
3	chr8:57758308:C:G	57758308	NA,G	NA,C	NA,1	NA,-inf	NA,inf	NA,0.721065	0.000132976	0.000166093
3	chr8:58380841:G:A	58380841	A,NA	G,NA	1,NA	-inf,NA	inf,NA	0.189574,NA	0.000132975	0.000148773
3	chr8:58141909:G:C	58141909	NA,C	NA,G	NA,1	NA,-inf	NA,inf	NA,0.209594	0.000132972	0.000149207
3	chr8:58579905:C:T	58579905	NA,T	NA,C	NA,1	NA,-inf	NA,inf	NA,0.211968	0.000132949	0.000149325
3	chr8:58771939:C:T	58771939	NA,T	NA,C	NA,1	NA,-inf	NA,inf	NA,0.19132	0.000132942	0.000148996
3	chr8:58804394:C:T	58804394	NA,T	NA,C	NA,1	NA,inf	NA,inf	NA,0.195983	0.000132934	0.000148912
3	chr8:58919180:T:C	58919180	NA,C	NA,T	NA,1	NA,inf	NA,inf	NA,0.204356	0.000132904	0.000149044
3	chr8:58433042:C:T	58433042	T,NA	C,NA	1,NA	-inf,NA	inf,NA	0.0812834,NA	0.000132904	0.000148452
3	chr8:58407216:A:C	58407216	NA,C	NA,A	NA,1	NA,inf	NA,inf	NA,0.193444	0.000132886	0.000148934
3	chr8:57767136:A:G	57767136	G,NA	A,NA	1,NA	-inf,NA	inf,NA	0.340727,NA	0.000132884	0.000147778
3	chr8:58671435:G:A	58671435	NA,A	NA,G	NA,1	NA,-inf	NA,inf	NA,0.19327	0.000132863	0.000148905
3	chr8:58201123:C:T	58201123	T,NA	C,NA	1,NA	-inf,NA	inf,NA	0.213843,NA	0.000132811	0.000149203
3	chr8:57798655:A:G	57798655	NA,G	NA,A	NA,1	NA,-inf	NA,inf	NA,0.30404	0.000132706	0.000150935
3	chr8:58709865:C:G	58709865	G,NA	C,NA	1,NA	-inf,NA	inf,NA	0.350057,NA	0.000132704	0.000148929
3	chr8:57805724:C:A	57805724	NA,A	NA,C	NA,1	NA,inf	NA,inf	NA,0.0426335	0.000132674	0.000147167
3	chr8:57805973:C:G	57805973	NA,G	NA,C	NA,1	NA,inf	NA,inf	NA,0.294505	0.000132669	0.000150497
3	chr8:58254840:T:C	58254840	NA,C	NA,T	NA,1	NA,-inf	NA,inf	NA,0.173556	0.000132668	0.000148503
3	chr8:57739041:G:T	57739041	T,NA	G,NA	1,NA	inf,NA	inf,NA	0.846523,NA	0.000132663	0.00015073
3	chr8:58065110:T:A	58065110	NA,A	NA,T	NA,1	NA,inf	NA,inf	NA,0.150841	0.00013266	0.000148136
3	chr8:58762463:T:C	58762463	NA,C	NA,T	NA,1	NA,-inf	NA,inf	NA,0.178897	0.000132641	0.000148477
3	chr8:57716918:C:T	57716918	NA,T	NA,C	NA,1	NA,-inf	NA,inf	NA,0.852026	0.00013264	0.000173874
3	chr8:58648192:T:C	58648192	C,NA	T,NA	1,NA	-inf,NA	inf,NA	1.26482,NA	0.000132634	0.000148611
3	chr8:58898499:A:C	58898499	NA,C	NA,A	NA,1	NA,-inf	NA,inf	NA,0.183331	0.000132622	0.000148551
3	chr8:58557953:A:T	58557953	NA,T	NA,A	NA,1	NA,-inf	NA,inf	NA,0.153159	0.000132559	0.000148365
3	chr8:58215318:C:T	58215318	NA,T	NA,C	NA,1	NA,inf	NA,inf	NA,0.226791	0.000132462	0.00014861
3	chr8:58818783:A:G	58818783	G,G	A,A	1,1	-inf,-inf	inf,inf	0.203073,1.07389	0.000132415	0.000146
3	chr8:57724096:T:C	57724096	NA,C	NA,T	NA,1	NA,-inf	NA,inf	NA,0.0323158	0.000132399	0.000146916
3	chr8:58963274:A:G	58963274	NA,G	NA,A	NA,1	NA,inf	NA,inf	NA,0.19407	0.000132395	0.000148389
3	chr8:58451167:T:C	58451167	NA,C	NA,T	NA,1	NA,-inf	NA,inf	NA,0.216176	0.000132335	0.000148523
3	chr8:58439198:C:T	58439198	NA,T	NA,C	NA,1	NA,-inf	NA,inf	NA,0.215878	0.000132302	0.000148486
3	chr8:57770290:A:T	57770290	NA,T	NA,A	NA,1	NA,inf	NA,inf	NA,0.16521	0.000132254	0.000147765
3	chr8:58114301:A:G	58114301	NA,G	NA,A	NA,1	NA,-inf	NA,inf	NA,0.18335	0.000132222	0.000148155
3	chr8:58451339:A:G	58451339	NA,G	NA,A	NA,1	NA,-inf	NA,inf	NA,0.214875	0.00013219	0.000148359
3	chr8:58420229:C:T	58420229	NA,T	NA,C	NA,1	NA,-inf	NA,inf	NA,0.214875	0.00013219	0.000148359
3	chr8:58408934:T:C	58408934	NA,C	NA,T	NA,1	NA,-inf	NA,inf	NA,0.214875	0.00013219	0.000148359
3	chr8:58442470:G:A	58442470	NA,A	NA,G	NA,1	NA,-inf	NA,inf	NA,0.214875	0.00013219	0.000148359
3	chr8:58829489:C:G	58829489	G,G	C,C	1,1	inf,inf	inf,inf	1.47652,0.257	0.000132171	0.000148017
3	chr8:57732602:TC:T	57732602	T,NA	TC,NA	1,NA	-inf,NA	inf,NA	0.360366,NA	0.000132114	0.000145981
3	chr8:57725693:G:T	57725693	NA,T	NA,G	NA,1	NA,inf	NA,inf	NA,0.268974	0.000132087	0.000149015
3	chr8:57857248:C:A	57857248	NA,A	NA,C	NA,1	NA,inf	NA,inf	NA,0.320727	0.00013207	0.000150355
3	chr8:58653130:GAGAGT:G	58653130	NA,G	NA,GAGAGT	NA,1	NA,inf	NA,inf	NA,0.183063	0.00013204	0.000147811
3	chr8:58743875:G:A	58743875	NA,A	NA,G	NA,1	NA,inf	NA,inf	NA,0.197348	0.000132033	0.000147915
3	chr8:57848679:T:C	57848679	NA,C	NA,T	NA,1	NA,inf	NA,inf	NA,0.320728	0.000132016	0.0001503
3	chr8:58930540:T:C	58930540	NA,C	NA,T	NA,1	NA,inf	NA,inf	NA,0.192763	0.000132009	0.000147978
3	chr8:58651438:A:G	58651438	NA,G	NA,A	NA,1	NA,inf	NA,inf	NA,0.187735	0.000131955	0.000147905
3	chr8:58200630:A:G	58200630	NA,G	NA,A	NA,1	NA,inf	NA,inf	NA,0.218054	0.000131948	0.000148387
3	chr8:57929405:G:T	57929405	NA,T	NA,G	NA,1	NA,-inf	NA,inf	NA,0.156549	0.000131924	0.000147551
3	chr8:58420619:G:A	58420619	NA,A	NA,G	NA,1	NA,-inf	NA,inf	NA,0.0993498	0.000131896	0.000147195
3	chr8:58830578:T:C	58830578	NA,C	NA,T	NA,1	NA,-inf	NA,inf	NA,0.184537	0.000131895	0.000147762
3	chr8:58761092:A:G	58761092	NA,G	NA,A	NA,1	NA,-inf	NA,inf	NA,0.129957	0.000131878	0.000147075
3	chr8:58726958:G:A	58726958	A,NA	G,NA	1,NA	-inf,NA	inf,NA	0.619124,NA	0.000131848	0.000147892
3	chr8:58747191:C:T	58747191	NA,T	NA,C	NA,1	NA,-inf	NA,inf	NA,0.161669	0.000131784	0.000147357
3	chr8:57815769:C:T	57815769	NA,T	NA,C	NA,1	NA,-inf	NA,inf	NA,0.289638	0.000131778	0.000149695
3	chr8:57815609:A:G	57815609	NA,G	NA,A	NA,1	NA,-inf	NA,inf	NA,0.289252	0.000131747	0.000149656
3	chr8:58040748:A:G	58040748	G,G	A,A	1,1	-inf,inf	inf,inf	0.880519,0.207235	0.000131723	0.000146044
3	chr8:58017230:C:T	58017230	NA,T	NA,C	NA,1	NA,inf	NA,inf	NA,0.150779	0.000131697	0.000147135
3	chr8:58488439:G:A	58488439	NA,A	NA,G	NA,1	NA,inf	NA,inf	NA,0.144613	0.000131693	0.000147125
3	chr8:58932369:T:C	58932369	NA,C	NA,T	NA,1	NA,inf	NA,inf	NA,0.189702	0.000131657	0.000147582
3	chr8:58034829:TGA:T	58034829	NA,T	NA,TGA	NA,1	NA,-inf	NA,inf	NA,0.148042	0.000131652	0.000147112
3	chr8:58614106:T:C	58614106	NA,C	NA,T	NA,1	NA,inf	NA,inf	NA,0.201757	0.000131627	0.000147646
3	chr8:58931909:T:C	58931909	NA,C	NA,T	NA,1	NA,inf	NA,inf	NA,0.189397	0.000131613	0.000147534
3	chr8:57808649:T:C	57808649	NA,C	NA,T	NA,1	NA,inf	NA,inf	NA,0.151743	0.000131612	0.000147033
3	chr8:58476416:C:A	58476416	NA,A	NA,C	NA,1	NA,-inf	NA,inf	NA,0.136959	0.000131552	0.000146888
3	chr8:58331327:A:G	58331327	NA,G	NA,A	NA,1	NA,inf	NA,inf	NA,0.161188	0.000131537	0.000147142
3	chr8:58975180:GTA:G	58975180	NA,G	NA,GTA	NA,1	NA,inf	NA,inf	NA,0.201745	0.0001315	0.000147463
3	chr8:58762567:T:C	58762567	NA,C	NA,T	NA,1	NA,inf	NA,inf	NA,0.187481	0.0001315	0.000147531
3	chr8:58323567:T:A	58323567	NA,A	NA,T	NA,1	NA,inf	NA,inf	NA,0.152258	0.000131447	0.000146843
3	chr8:58933391:G:A	58933391	NA,A	NA,G	NA,1	NA,inf	NA,inf	NA,0.188933	0.000131416	0.000147325
3	chr8:58930725:C:T	58930725	NA,T	NA,C	NA,1	NA,inf	NA,inf	NA,0.187528	0.000131416	0.000147311
3	chr8:58928086:T:C	58928086	NA,C	NA,T	NA,1	NA,inf	NA,inf	NA,0.187528	0.000131416	0.000147311
3	chr8:58928472:C:T	58928472	NA,T	NA,C	NA,1	NA,inf	NA,inf	NA,0.187528	0.000131416	0.000147311
3	chr8:58928074:T:C	58928074	NA,C	NA,T	NA,1	NA,inf	NA,inf	NA,0.187528	0.000131416	0.000147311
3	chr8:58932476:C:T	58932476	NA,T	NA,C	NA,1	NA,inf	NA,inf	NA,0.187528	0.000131416	0.000147311
3	chr8:58932991:T:C	58932991	NA,C	NA,T	NA,1	NA,inf	NA,inf	NA,0.187528	0.000131416	0.000147311
3	chr8:58931732:G:C	58931732	NA,C	NA,G	NA,1	NA,inf	NA,inf	NA,0.187528	0.000131416	0.000147311
3	chr8:58527230:G:A	58527230	A,A	G,G	1,1	inf,inf	inf,inf	1.87824,0.225571	0.000131412	0.000147609
3	chr8:58937573:G:C	58937573	NA,C	NA,G	NA,1	NA,inf	NA,inf	NA,0.189383	0.00013141	0.000147324
3	chr8:58095931:T:G	58095931	G,NA	T,NA	1,NA	-inf,NA	inf,NA	0.445401,NA	0.000131388	0.000147221
3	chr8:57992306:C:T	57992306	T,T	C,C	1,1	inf,inf	inf,inf	0.934668,0.987104	0.000131368	0.000150684
3	chr8:58929347:A:G	58929347	NA,G	NA,A	NA,1	NA,inf	NA,inf	NA,0.187074	0.000131353	0.000147241
3	chr8:58487438:G:A	58487438	NA,A	NA,G	NA,1	NA,inf	NA,inf	NA,0.14731	0.000131307	0.000146701
3	chr8:57936110:A:G	57936110	NA,G	NA,A	NA,1	NA,inf	NA,inf	NA,0.222339	0.000131281	0.000147697
3	chr8:58030266:G:A	58030266	NA,A	NA,G	NA,1	NA,-inf	NA,inf	NA,0.178251	0.000131217	0.000147064
3	chr8:58542386:G:A	58542386	NA,A	NA,G	NA,1	NA,inf	NA,inf	NA,0.170256	0.00013121	0.000146831
3	chr8:57790488:A:G	57790488	NA,G	NA,A	NA,1	NA,-inf	NA,inf	NA,0.155759	0.000131195	0.000146784
3	chr8:57955484:C:A	57955484	NA,A	NA,C	NA,1	NA,inf	NA,inf	NA,0.200332	0.000131165	0.000146855
3	chr8:58968114:A:G	58968114	NA,G	NA,A	NA,1	NA,inf	NA,inf	NA,0.183989	0.000131115	0.000146963
3	chr8:58969074:G:A	58969074	NA,A	NA,G	NA,1	NA,inf	NA,inf	NA,0.183989	0.000131115	0.000146963
3	chr8:58276388:G:A	58276388	NA,A	NA,G	NA,1	NA,inf	NA,inf	NA,0.176359	0.000131113	0.000146756
3	chr8:58677520:C:T	58677520	NA,T	NA,C	NA,1	NA,inf	NA,inf	NA,0.162793	0.00013111	0.000146524
3	chr8:58504542:A:G	58504542	NA,G	NA,A	NA,1	NA,-inf	NA,inf	NA,0.195388	0.000131094	0.000147336
3	chr8:58062478:TA:T	58062478	NA,T	NA,TA	NA,1	NA,-inf	NA,inf	NA,0.147324	0.000131086	0.000146587
3	chr8:58575247:G:GTT	58575247	NA,GTT	NA,G	NA,1	NA,-inf	NA,inf	NA,0.140618	0.000131042	0.000146674
3	chr8:58577449:C:T	58577449	NA,T	NA,C	NA,1	NA,-inf	NA,inf	NA,0.140618	0.000131042	0.000146674
3	chr8:58543119:G:A	58543119	NA,A	NA,G	NA,1	NA,inf	NA,inf	NA,0.153434	0.000130988	0.000146591
3	chr8:58794651:C:T	58794651	NA,T	NA,C	NA,1	NA,-inf	NA,inf	NA,0.175436	0.000130984	0.000146854
3	chr8:57920997:A:G	57920997	NA,G	NA,A	NA,1	NA,inf	NA,inf	NA,0.140138	0.00013097	0.000146317
3	chr8:58468179:A:T	58468179	NA,T	NA,A	NA,1	NA,inf	NA,inf	NA,0.204056	0.000130922	0.00014695
3	chr8:58052661:G:T	58052661	NA,T	NA,G	NA,1	NA,-inf	NA,inf	NA,0.133596	0.000130904	0.000146223
3	chr8:58966155:G:T	58966155	NA,T	NA,G	NA,1	NA,inf	NA,inf	NA,0.181758	0.000130871	0.000146689
3	chr8:58270703:T:C	58270703	NA,C	NA,T	NA,1	NA,-inf	NA,inf	NA,0.186031	0.000130843	0.000146772
3	chr8:58887625:T:C	58887625	NA,C	NA,T	NA,1	NA,inf	NA,inf	NA,0.178398	0.00013074	0.000146457
3	chr8:58073644:C:G	58073644	NA,G	NA,C	NA,1	NA,-inf	NA,inf	NA,0.193166	0.000130732	0.000146886
3	chr8:58934425:C:T	58934425	NA,T	NA,C	NA,1	NA,inf	NA,inf	NA,0.182488	0.000130726	0.000146544
3	chr8:58614653:G:A	58614653	NA,A	NA,G	NA,1	NA,inf	NA,inf	NA,0.195899	0.000130718	0.000146652
3	chr8:58935997:G:A	58935997	NA,A	NA,G	NA,1	NA,inf	NA,inf	NA,0.182659	0.000130676	0.000146497
3	chr8:58501154:T:C	58501154	NA,C	NA,T	NA,1	NA,-inf	NA,inf	NA,0.11644	0.000130659	0.00014599
3	chr8:58406370:G:A	58406370	NA,A	NA,G	NA,1	NA,-inf	NA,inf	NA,0.201615	0.000130643	0.000146619
3	chr8:58406062:A:C	58406062	NA,C	NA,A	NA,1	NA,-inf	NA,inf	NA,0.201615	0.000130643	0.000146619
3	chr8:58614513:G:C	58614513	NA,C	NA,G	NA,1	NA,inf	NA,inf	NA,0.194844	0.00013061	0.000146528
3	chr8:58069350:G:C	58069350	NA,C	NA,G	NA,1	NA,-inf	NA,inf	NA,0.184175	0.000130535	0.000146577
3	chr8:57801504:G:A	57801504	NA,A	NA,G	NA,1	NA,inf	NA,inf	NA,0.327239	0.000130518	0.000148855
3	chr8:58411437:G:C	58411437	NA,C	NA,G	NA,1	NA,inf	NA,inf	NA,0.180911	0.000130491	0.000146349
3	chr8:57938394:G:A	57938394	NA,A	NA,G	NA,1	NA,-inf	NA,inf	NA,0.152298	0.000130429	0.000146091
3	chr8:58826457:C:T	58826457	T,NA	C,NA	1,NA	inf,NA	inf,NA	0.296947,NA	0.000130415	0.00014619
3	chr8:58768209:A:G	58768209	NA,G	NA,A	NA,1	NA,-inf	NA,inf	NA,0.179888	0.000130404	0.000146294
3	chr8:58936523:A:G	58936523	NA,G	NA,A	NA,1	NA,inf	NA,inf	NA,0.179948	0.000130378	0.000146162
3	chr8:58577536:T:A	58577536	NA,A	NA,T	NA,1	NA,inf	NA,inf	NA,0.147778	0.000130366	0.000145686
3	chr8:58483447:C:T	58483447	NA,T	NA,C	NA,1	NA,inf	NA,inf	NA,0.215129	0.000130361	0.000146417
3	chr8:58459362:T:C	58459362	NA,C	NA,T	NA,1	NA,inf	NA,inf	NA,0.140959	0.000130352	0.000145668
3	chr8:58338460:A:G	58338460	NA,G	NA,A	NA,1	NA,inf	NA,inf	NA,0.150621	0.000130331	0.000145804
3	chr8:58773750:T:C	58773750	NA,C	NA,T	NA,1	NA,inf	NA,inf	NA,0.218891	0.000130299	0.000146619
3	chr8:58527886:C:T	58527886	T,NA	C,NA	1,NA	-inf,NA	inf,NA	0.186562,NA	0.000130284	0.000145755
3	chr8:58937456:T:C	58937456	NA,C	NA,T	NA,1	NA,inf	NA,inf	NA,0.178736	0.000130243	0.000146009
3	chr8:57783802:C:T	57783802	NA,T	NA,C	NA,1	NA,inf	NA,inf	NA,0.2224	0.000130218	0.000146635
3	chr8:58097441:A:G	58097441	G,NA	A,NA	1,NA	-inf,NA	inf,NA	0.438836,NA	0.000130182	0.000145877
3	chr8:57770578:A:G	57770578	NA,G	NA,A	NA,1	NA,inf	NA,inf	NA,0.235016	0.000130175	0.000146843
3	chr8:58247284:G:A	58247284	NA,A	NA,G	NA,1	NA,inf	NA,inf	NA,0.155173	0.000130158	0.000145563
3	chr8:57815904:G:A	57815904	NA,A	NA,G	NA,1	NA,inf	NA,inf	NA,0.0403723	0.000130157	0.000144655
3	chr8:58653186:G:A	58653186	NA,A	NA,G	NA,1	NA,-inf	NA,inf	NA,0.159232	0.000130151	0.000145765
3	chr8:57999153:A:G	57999153	NA,G	NA,A	NA,1	NA,-inf	NA,inf	NA,0.14247	0.000130146	0.0001455
3	chr8:58926490:T:C	58926490	NA,C	NA,T	NA,1	NA,inf	NA,inf	NA,0.175745	0.00013014	0.000145873
3	chr8:58489563:A:G	58489563	NA,G	NA,A	NA,1	NA,inf	NA,inf	NA,0.131626	0.000130134	0.000145415
3	chr8:58472116:G:A	58472116	A,A	G,G	1,1	inf,inf	inf,inf	1.13334,1.33918	0.000130015	0.000147696
3	chr8:58269636:A:G	58269636	NA,G	NA,A	NA,1	NA,-inf	NA,inf	NA,0.153789	0.000130014	0.000145695
3	chr8:57713147:A:G	57713147	NA,G	NA,A	NA,1	NA,inf	NA,inf	NA,0.0458493	0.00013	0.000144506
3	chr8:57991254:A:C	57991254	NA,C	NA,A	NA,1	NA,inf	NA,inf	NA,0.21544	0.000129927	0.000146211
3	chr8:58695996:C:T	58695996	NA,T	NA,C	NA,1	NA,inf	NA,inf	NA,0.186165	0.000129923	0.000145542
3	chr8:58246153:A:C	58246153	NA,C	NA,A	NA,1	NA,-inf	NA,inf	NA,0.15295	0.000129921	0.000145591
3	chr8:57962494:T:C	57962494	NA,C	NA,T	NA,1	NA,inf	NA,inf	NA,0.18926	0.000129907	0.000145459
3	chr8:58665741:C:A	58665741	NA,A	NA,C	NA,1	NA,inf	NA,inf	NA,0.153024	0.00012988	0.000145322
3	chr8:58670745:C:T	58670745	NA,T	NA,C	NA,1	NA,inf	NA,inf	NA,0.152741	0.000129865	0.000145304
3	chr8:58016313:C:G	58016313	G,G	C,C	1,1	-inf,inf	inf,inf	0.911073,0.100184	0.000129836	0.000144864
3	chr8:58075619:C:G	58075619	NA,G	NA,C	NA,1	NA,-inf	NA,inf	NA,0.109758	0.00012983	0.000144861
3	chr8:57937644:T:G	57937644	NA,G	NA,T	NA,1	NA,inf	NA,inf	NA,0.209855	0.000129803	0.000146023
3	chr8:58782386:G:C	58782386	NA,C	NA,G	NA,1	NA,-inf	NA,inf	NA,0.170561	0.000129793	0.000145549
3	chr8:57772143:T:A	57772143	NA,A	NA,T	NA,1	NA,-inf	NA,inf	NA,0.397941	0.000129778	0.00015016
3	chr8:58652958:C:T	58652958	NA,T	NA,C	NA,1	NA,inf	NA,inf	NA,0.161907	0.000129751	0.00014525
3	chr8:57820675:A:C	57820675	NA,C	NA,A	NA,1	NA,inf	NA,inf	NA,0.134816	0.000129744	0.000144973
3	chr8:58752012:C:T	58752012	T,NA	C,NA	1,NA	-inf,NA	inf,NA	0.100126,NA	0.000129725	0.000144655
3	chr8:58273713:C:T	58273713	T,T	C,C	1,1	-inf,-inf	inf,inf	0.00178045,1.37953	0.000129682	0.000145443
3	chr8:57753249:A:G	57753249	G,NA	A,NA	1,NA	-inf,NA	inf,NA	0.327252,NA	0.000129673	0.000143801
3	chr8:58677264:G:A	58677264	NA,A	NA,G	NA,1	NA,inf	NA,inf	NA,0.149568	0.00012966	0.000144925
3	chr8:58273784:A:T	58273784	NA,T	NA,A	NA,1	NA,inf	NA,inf	NA,0.150067	0.000129649	0.000144999
3	chr8:58086882:G:A	58086882	NA,A	NA,G	NA,1	NA,inf	NA,inf	NA,0.198402	0.00012964	0.000145677
3	chr8:58494209:T:C	58494209	NA,C	NA,T	NA,1	NA,inf	NA,inf	NA,0.170404	0.000129614	0.000145316
3	chr8:57786418:C:A	57786418	NA,A	NA,C	NA,1	NA,-inf	NA,inf	NA,0.406024	0.000129599	0.000150193
3	chr8:58751402:T:C	58751402	C,NA	T,NA	1,NA	-inf,NA	inf,NA	0.0996766,NA	0.000129594	0.00014451
3	chr8:58582076:C:T	58582076	NA,T	NA,C	NA,1	NA,inf	NA,inf	NA,0.140055	0.000129574	0.000144809
3	chr8:58562699:T:C	58562699	NA,C	NA,T	NA,1	NA,inf	NA,inf	NA,0.139919	0.000129564	0.000144798
3	chr8:58171384:C:T	58171384	NA,T	NA,C	NA,1	NA,inf	NA,inf	NA,0.136441	0.000129561	0.000144717
3	chr8:58586181:A:C	58586181	NA,C	NA,A	NA,1	NA,inf	NA,inf	NA,0.1397	0.000129543	0.000144774
3	chr8:58013568:A:G	58013568	NA,G	NA,A	NA,1	NA,inf	NA,inf	NA,0.0927155	0.000129529	0.000144397
3	chr8:58000745:C:T	58000745	NA,T	NA,C	NA,1	NA,-inf	NA,inf	NA,0.0862877	0.000129526	0.000144384
3	chr8:58597691:C:A	58597691	NA,A	NA,C	NA,1	NA,inf	NA,inf	NA,0.147049	0.000129523	0.000145076
3	chr8:58264051:T:G	58264051	NA,G	NA,T	NA,1	NA,-inf	NA,inf	NA,0.15051	0.000129506	0.000145022
3	chr8:57741742:G:A	57741742	NA,A	NA,G	NA,1	NA,inf	NA,inf	NA,0.322747	0.000129505	0.000147459
3	chr8:57715021:T:C	57715021	NA,C	NA,T	NA,1	NA,-inf	NA,inf	NA,0.793286	0.000129495	0.0001668
3	chr8:58310243:T:C	58310243	NA,C	NA,T	NA,1	NA,-inf	NA,inf	NA,0.174727	0.000129481	0.000145262
3	chr8:57930131:T:A	57930131	NA,A	NA,T	NA,1	NA,inf	NA,inf	NA,0.101976	0.00012946	0.000144355
3	chr8:58732778:T:C	58732778	NA,C	NA,T	NA,1	NA,inf	NA,inf	NA,0.179712	0.000129455	0.000145198
3	chr8:57739548:T:C	57739548	NA,C	NA,T	NA,1	NA,inf	NA,inf	NA,0.322599	0.000129449	0.0001474
3	chr8:57928710:C:G	57928710	NA,G	NA,C	NA,1	NA,-inf	NA,inf	NA,0.134604	0.00012942	0.000144774
3	chr8:58674314:A:G	58674314	NA,G	NA,A	NA,1	NA,inf	NA,inf	NA,0.153111	0.000129407	0.000144706
3	chr8:58926369:T:C	58926369	NA,C	NA,T	NA,1	NA,inf	NA,inf	NA,0.168409	0.00012939	0.000145026
3	chr8:58927871:G:A	58927871	NA,A	NA,G	NA,1	NA,inf	NA,inf	NA,0.168249	0.000129375	0.000145009
3	chr8:58022801:A:C	58022801	NA,C	NA,A	NA,1	NA,inf	NA,inf	NA,0.0944382	0.000129366	0.000144233
3	chr8:58075825:C:T	58075825	NA,T	NA,C	NA,1	NA,-inf	NA,inf	NA,0.105133	0.000129342	0.00014433
3	chr8:58756882:C:G	58756882	NA,G	NA,C	NA,1	NA,inf	NA,inf	NA,0.165442	0.000129335	0.000145054
3	chr8:58927249:G:A	58927249	NA,A	NA,G	NA,1	NA,inf	NA,inf	NA,0.167672	0.00012932	0.000144946
3	chr8:58927305:T:A	58927305	NA,A	NA,T	NA,1	NA,inf	NA,inf	NA,0.167672	0.00012932	0.000144946
3	chr8:58927710:C:T	58927710	NA,T	NA,C	NA,1	NA,inf	NA,inf	NA,0.167672	0.00012932	0.000144946
3	chr8:58594912:G:A	58594912	NA,A	NA,G	NA,1	NA,-inf	NA,inf	NA,0.169774	0.000129286	0.00014487
3	chr8:58678189:C:T	58678189	NA,T	NA,C	NA,1	NA,inf	NA,inf	NA,0.146056	0.000129278	0.000144506
3	chr8:58693285:T:C	58693285	NA,C	NA,T	NA,1	NA,inf	NA,inf	NA,0.139139	0.000129228	0.000144545
3	chr8:57823971:C:T	57823971	T,T	C,C	1,1	-inf,-inf	inf,inf	0.0658655,1.21344	0.000129222	0.000142502
3	chr8:58661137:A:T	58661137	NA,T	NA,A	NA,1	NA,-inf	NA,inf	NA,0.17966	0.000129218	0.000145094
3	chr8:58091417:C:T	58091417	NA,T	NA,C	NA,1	NA,-inf	NA,inf	NA,0.0886267	0.000129204	0.000144033
3	chr8:58907120:C:T	58907120	NA,T	NA,C	NA,1	NA,inf	NA,inf	NA,0.172812	0.000129196	0.000144825
3	chr8:58033911:A:C	58033911	NA,C	NA,A	NA,1	NA,-inf	NA,inf	NA,0.130369	0.000129174	0.000144428
3	chr8:58924108:AT:A	58924108	NA,A	NA,AT	NA,1	NA,inf	NA,inf	NA,0.166142	0.000129166	0.000144772
3	chr8:58335255:A:G	58335255	NA,G	NA,A	NA,1	NA,inf	NA,inf	NA,0.138943	0.000129142	0.000144474
3	chr8:57820499:C:T	57820499	NA,T	NA,C	NA,1	NA,inf	NA,inf	NA,0.129073	0.000129136	0.000144303
3	chr8:58925536:C:T	58925536	NA,T	NA,C	NA,1	NA,inf	NA,inf	NA,0.165526	0.000129111	0.00014471
3	chr8:58522955:C:T	58522955	NA,T	NA,C	NA,1	NA,inf	NA,inf	NA,0.150041	0.000129074	0.000144449
3	chr8:58929703:A:T	58929703	NA,T	NA,A	NA,1	NA,inf	NA,inf	NA,0.165498	0.000129037	0.000144636
3	chr8:57741309:C:A	57741309	NA,A	NA,C	NA,1	NA,inf	NA,inf	NA,0.317075	0.000129024	0.000146863
3	chr8:57861149:A:G	57861149	NA,G	NA,A	NA,1	NA,inf	NA,inf	NA,0.165853	0.000128973	0.000144414
3	chr8:58095917:A:G	58095917	G,NA	A,NA	1,NA	-inf,NA	inf,NA	0.430137,NA	0.000128958	0.000144497
3	chr8:58413279:A:T	58413279	T,NA	A,NA	1,NA	-inf,NA	inf,NA	1.20748,NA	0.000128957	0.000144367
3	chr8:58448913:C:T	58448913	NA,T	NA,C	NA,1	NA,inf	NA,inf	NA,0.16208	0.00012891	0.000144522
3	chr8:58352392:T:A	58352392	NA,A	NA,T	NA,1	NA,-inf	NA,inf	NA,0.106634	0.0001289	0.000144168
3	chr8:58926210:T:C	58926210	NA,C	NA,T	NA,1	NA,inf	NA,inf	NA,0.163056	0.000128861	0.000144429
3	chr8:58313543:C:A	58313543	NA,A	NA,C	NA,1	NA,inf	NA,inf	NA,0.165027	0.000128783	0.000144312
3	chr8:58315065:C:T	58315065	NA,T	NA,C	NA,1	NA,inf	NA,inf	NA,0.164972	0.000128775	0.000144304
3	chr8:58779912:C:T	58779912	NA,T	NA,C	NA,1	NA,inf	NA,inf	NA,0.205544	0.000128759	0.000144874
3	chr8:58045673:G:A	58045673	NA,A	NA,G	NA,1	NA,-inf	NA,inf	NA,0.10452	0.000128677	0.000143657
3	chr8:58742878:G:A	58742878	NA,A	NA,G	NA,1	NA,inf	NA,inf	NA,0.168759	0.000128664	0.000144265
3	chr8:57726528:T:G	57726528	NA,G	NA,T	NA,1	NA,-inf	NA,inf	NA,0.00638461	0.000128652	0.000143111
3	chr8:58224044:A:G	58224044	NA,G	NA,A	NA,1	NA,-inf	NA,inf	NA,0.146748	0.000128606	0.000143871
3	chr8:58656788:C:A	58656788	NA,A	NA,C	NA,1	NA,inf	NA,inf	NA,0.142086	0.000128589	0.000143838
3	chr8:58400182:T:C	58400182	NA,C	NA,T	NA,1	NA,-inf	NA,inf	NA,0.119049	0.000128573	0.000143803
3	chr8:58775730:T:A	58775730	NA,A	NA,T	NA,1	NA,inf	NA,inf	NA,0.201814	0.000128519	0.000144581
3	chr8:58214790:C:T	58214790	NA,T	NA,C	NA,1	NA,-inf	NA,inf	NA,0.147363	0.000128512	0.000144101
3	chr8:58137687:T:C	58137687	NA,C	NA,T	NA,1	NA,-inf	NA,inf	NA,0.135236	0.000128467	0.000143773
3	chr8:58418401:C:T	58418401	NA,T	NA,C	NA,1	NA,-inf	NA,inf	NA,0.155649	0.000128448	0.000143915
3	chr8:58523323:C:T	58523323	NA,T	NA,C	NA,1	NA,inf	NA,inf	NA,0.143681	0.000128431	0.000143733
3	chr8:57968054:T:C	57968054	NA,C	NA,T	NA,1	NA,-inf	NA,inf	NA,0.152793	0.000128406	0.000143927
3	chr8:58882085:T:C	58882085	NA,C	NA,T	NA,1	NA,inf	NA,inf	NA,0.164968	0.000128364	0.000143954
3	chr8:58524627:CATTCT:C	58524627	NA,C	NA,CATTCT	NA,1	NA,inf	NA,inf	NA,0.130044	0.000128327	0.000143641
3	chr8:58293428:T:G	58293428	NA,G	NA,T	NA,1	NA,-inf	NA,inf	NA,0.137432	0.000128307	0.000143776
3	chr8:58111280:G:A	58111280	NA,A	NA,G	NA,1	NA,-inf	NA,inf	NA,0.0921197	0.000128233	0.000143119
3	chr8:57857676:C:T	57857676	NA,T	NA,C	NA,1	NA,-inf	NA,inf	NA,0.276741	0.000128203	0.000145702
3	chr8:57718560:G:T	57718560	NA,T	NA,G	NA,1	NA,-inf	NA,inf	NA,0.763721	0.000128183	0.000163697
3	chr8:58644434:C:T	58644434	NA,T	NA,C	NA,1	NA,inf	NA,inf	NA,0.155538	0.000128177	0.000143694
3	chr8:58018284:C:T	58018284	NA,T	NA,C	NA,1	NA,-inf	NA,inf	NA,0.124225	0.000128164	0.000143352
3	chr8:58748650:C:T	58748650	NA,T	NA,C	NA,1	NA,inf	NA,inf	NA,0.168135	0.000128159	0.000143906
3	chr8:58646561:A:T	58646561	NA,T	NA,A	NA,1	NA,inf	NA,inf	NA,0.154494	0.000128061	0.000143565
3	chr8:58000229:C:A	58000229	NA,A	NA,C	NA,1	NA,-inf	NA,inf	NA,0.0718053	0.000128057	0.000142791
3	chr8:58731772:T:C	58731772	NA,C	NA,T	NA,1	NA,-inf	NA,inf	NA,0.109249	0.000128048	0.000143013
3	chr8:58461611:A:G	58461611	NA,G	NA,A	NA,1	NA,inf	NA,inf	NA,0.174275	0.000128038	0.000143506
3	chr8:58612963:T:G	58612963	NA,G	NA,T	NA,1	NA,inf	NA,inf	NA,0.110698	0.000128037	0.000142992
3	chr8:58239492:C:T	58239492	NA,T	NA,C	NA,1	NA,-inf	NA,inf	NA,0.135174	0.000128008	0.00014335
3	chr8:58719933:C:A	58719933	NA,A	NA,C	NA,1	NA,inf	NA,inf	NA,0.164823	0.000127999	0.000143697
3	chr8:58719276:C:A	58719276	A,NA	C,NA	1,NA	-inf,NA	inf,NA	0.59501,NA	0.000127985	0.000143552
3	chr8:58019987:C:A	58019987	NA,A	NA,C	NA,1	NA,-inf	NA,inf	NA,0.0840392	0.000127967	0.000142787
3	chr8:57703600:G:A	57703600	NA,A	NA,G	NA,1	NA,inf	NA,inf	NA,0.0644663	0.000127963	0.00014254
3	chr8:58740749:G:T	58740749	T,NA	G,NA	1,NA	-inf,NA	inf,NA	0.593535,NA	0.00012795	0.000143504
3	chr8:58682600:C:T	58682600	T,NA	C,NA	1,NA	inf,NA	inf,NA	0.572938,NA	0.000127946	0.000143455
3	chr8:58645380:G:A	58645380	NA,A	NA,G	NA,1	NA,inf	NA,inf	NA,0.152894	0.000127921	0.000143405
3	chr8:58042544:A:G	58042544	G,G	A,A	1,1	-inf,inf	inf,inf	1.00148,0.0292944	0.000127816	0.00014187
3	chr8:58045297:C:G	58045297	NA,G	NA,C	NA,1	NA,-inf	NA,inf	NA,0.218545	0.000127793	0.000144239
3	chr8:58970292:T:G	58970292	NA,G	NA,T	NA,1	NA,-inf	NA,inf	NA,0.101421	0.000127791	0.000142766
3	chr8:58655329:G:A	58655329	NA,A	NA,G	NA,1	NA,inf	NA,inf	NA,0.109435	0.000127783	0.000142723
3	chr8:58655252:G:A	58655252	NA,A	NA,G	NA,1	NA,inf	NA,inf	NA,0.109435	0.000127783	0.000142723
3	chr8:58751440:G:T	58751440	NA,T	NA,G	NA,1	NA,inf	NA,inf	NA,0.162807	0.000127782	0.000143458
3	chr8:58975403:T:C	58975403	NA,C	NA,T	NA,1	NA,inf	NA,inf	NA,0.164827	0.00012778	0.000143259
3	chr8:58653461:AC:A	58653461	A,A	AC,AC	1,1	inf,inf	inf,inf	1.76589,0.290107	0.000127777	0.000143664
3	chr8:58930019:T:C	58930019	NA,C	NA,T	NA,1	NA,inf	NA,inf	NA,0.122556	0.000127729	0.000142898
3	chr8:58930193:T:C	58930193	NA,C	NA,T	NA,1	NA,inf	NA,inf	NA,0.122556	0.000127729	0.000142898
3	chr8:58746592:A:G	58746592	G,NA	A,NA	1,NA	-inf,NA	inf,NA	0.090892,NA	0.000127661	0.000142367
3	chr8:58935219:T:G	58935219	NA,G	NA,T	NA,1	NA,inf	NA,inf	NA,0.152693	0.000127653	0.000143088
3	chr8:58253877:G:A	58253877	NA,A	NA,G	NA,1	NA,-inf	NA,inf	NA,0.141029	0.000127651	0.000143007
3	chr8:57799600:A:G	57799600	NA,G	NA,A	NA,1	NA,-inf	NA,inf	NA,0.240455	0.000127594	0.000144424
3	chr8:57821200:C:T	57821200	NA,T	NA,C	NA,1	NA,inf	NA,inf	NA,0.108427	0.000127556	0.000142551
3	chr8:58899812:A:G	58899812	NA,G	NA,A	NA,1	NA,inf	NA,inf	NA,0.128577	0.000127533	0.0001427
3	chr8:57743676:G:A	57743676	NA,A	NA,G	NA,1	NA,inf	NA,inf	NA,0.297353	0.000127462	0.000144914
3	chr8:58145070:G:A	58145070	NA,A	NA,G	NA,1	NA,inf	NA,inf	NA,0.179536	0.000127414	0.000143169
3	chr8:58523700:G:A	58523700	NA,A	NA,G	NA,1	NA,inf	NA,inf	NA,0.13284	0.000127377	0.000142562
3	chr8:58348760:C:T	58348760	NA,T	NA,C	NA,1	NA,inf	NA,inf	NA,0.121299	0.000127374	0.000142516
3	chr8:58880393:C:G	58880393	NA,G	NA,C	NA,1	NA,inf	NA,inf	NA,0.122671	0.000127351	0.000142507
3	chr8:57768208:G:A	57768208	NA,A	NA,G	NA,1	NA,-inf	NA,inf	NA,0.377202	0.000127345	0.000147142
3	chr8:57723991:C:A	57723991	NA,A	NA,C	NA,1	NA,inf	NA,inf	NA,0.0476073	0.000127328	0.000141882
3	chr8:58696805:C:T	58696805	NA,T	NA,C	NA,1	NA,inf	NA,inf	NA,0.160676	0.000127309	0.000142628
3	chr8:57928639:C:T	57928639	NA,T	NA,C	NA,1	NA,-inf	NA,inf	NA,0.11411	0.000127295	0.000142423
3	chr8:58939777:T:C	58939777	NA,C	NA,T	NA,1	NA,inf	NA,inf	NA,0.159435	0.000127262	0.000142705
3	chr8:58758319:C:T	58758319	NA,T	NA,C	NA,1	NA,inf	NA,inf	NA,0.145102	0.000127259	0.000142715
3	chr8:57935659:A:C	57935659	NA,C	NA,A	NA,1	NA,inf	NA,inf	NA,0.183977	0.000127222	0.000142867
3	chr8:58658624:G:A	58658624	NA,A	NA,G	NA,1	NA,-inf	NA,inf	NA,0.142216	0.000127194	0.000142805
3	chr8:57716230:C:A	57716230	NA,A	NA,C	NA,1	NA,inf	NA,inf	NA,0.0711426	0.000127191	0.000141801
3	chr8:58972419:T:C	58972419	NA,C	NA,T	NA,1	NA,inf	NA,inf	NA,0.157654	0.00012713	0.000142524
3	chr8:58661030:A:G	58661030	NA,G	NA,A	NA,1	NA,-inf	NA,inf	NA,0.15965	0.000127115	0.000142721
3	chr8:57713879:T:G	57713879	NA,G	NA,T	NA,1	NA,inf	NA,inf	NA,0.0720231	0.000127105	0.00014172
3	chr8:58416007:G:A	58416007	NA,A	NA,G	NA,1	NA,-inf	NA,inf	NA,0.0753926	0.000127101	0.0001423
3	chr8:58969799:A:G	58969799	G,NA	A,NA	1,NA	-inf,NA	inf,NA	0.374262,NA	0.000127043	0.000142378
3	chr8:58966021:C:T	58966021	T,NA	C,NA	1,NA	inf,NA	inf,NA	0.458246,NA	0.000126967	0.00014222
3	chr8:58980367:G:A	58980367	NA,A	NA,G	NA,1	NA,inf	NA,inf	NA,0.152528	0.000126954	0.000142289
3	chr8:58851094:G:A	58851094	NA,A	NA,G	NA,1	NA,inf	NA,inf	NA,0.128982	0.000126952	0.000142137
3	chr8:57796035:T:C	57796035	NA,C	NA,T	NA,1	NA,inf	NA,inf	NA,0.140086	0.000126931	0.000142235
3	chr8:58849990:G:T	58849990	NA,T	NA,G	NA,1	NA,-inf	NA,inf	NA,0.111299	0.000126913	0.000141998
3	chr8:57713046:T:C	57713046	NA,C	NA,T	NA,1	NA,inf	NA,inf	NA,0.074448	0.000126859	0.000141487
3	chr8:58294259:A:G	58294259	G,G	A,A	1,1	inf,inf	inf,inf	0.188906,0.230542	0.000126849	0.000141241
3	chr8:58424746:A:G	58424746	NA,G	NA,A	NA,1	NA,inf	NA,inf	NA,0.139873	0.000126848	0.000142187
3	chr8:58086981:G:A	58086981	NA,A	NA,G	NA,1	NA,-inf	NA,inf	NA,0.0830884	0.000126847	0.000141647
3	chr8:58540779:C:T	58540779	NA,T	NA,C	NA,1	NA,inf	NA,inf	NA,0.125958	0.000126822	0.000141936
3	chr8:58851245:T:G	58851245	G,NA	T,NA	1,NA	inf,NA	inf,NA	0.457698,NA	0.000126802	0.000141974
3	chr8:58480834:C:T	58480834	NA,T	NA,C	NA,1	NA,-inf	NA,inf	NA,0.141048	0.000126778	0.000142349
3	chr8:58743729:T:C	58743729	C,NA	T,NA	1,NA	-inf,NA	inf,NA	0.0869328,NA	0.000126756	0.000141367
3	chr8:58053169:C:G	58053169	NA,G	NA,C	NA,1	NA,-inf	NA,inf	NA,0.085984	0.000126753	0.000141578
3	chr8:57808977:A:C	57808977	C,C	A,A	1,1	-inf,-inf	inf,inf	0.388439,0.961479	0.000126744	0.000140315
3	chr8:58255710:G:A	58255710	NA,A	NA,G	NA,1	NA,-inf	NA,inf	NA,0.119177	0.000126732	0.000141887
3	chr8:58438628:A:G	58438628	NA,G	NA,A	NA,1	NA,-inf	NA,inf	NA,0.0906622	0.000126704	0.000141563
3	chr8:58361356:G:A	58361356	NA,A	NA,G	NA,1	NA,inf	NA,inf	NA,0.106566	0.000126668	0.000141599
3	chr8:58349044:C:T	58349044	NA,T	NA,C	NA,1	NA,inf	NA,inf	NA,0.113886	0.000126656	0.000141723
3	chr8:58113961:A:T	58113961	NA,T	NA,A	NA,1	NA,-inf	NA,inf	NA,0.0666807	0.000126654	0.000141325
3	chr8:58783158:A:G	58783158	NA,G	NA,A	NA,1	NA,-inf	NA,inf	NA,0.138744	0.00012663	0.000141967
3	chr8:57750896:A:G	57750896	NA,G	NA,A	NA,1	NA,inf	NA,inf	NA,0.145201	0.000126509	0.000141881
3	chr8:58173268:C:G	58173268	NA,G	NA,C	NA,1	NA,inf	NA,inf	NA,0.100637	0.000126488	0.000141318
3	chr8:58060567:A:G	58060567	NA,G	NA,A	NA,1	NA,-inf	NA,inf	NA,0.0827636	0.000126457	0.000141257
3	chr8:58094962:C:T	58094962	T,NA	C,NA	1,NA	-inf,NA	inf,NA	0.41377,NA	0.00012643	0.000141663
3	chr8:58958686:G:T	58958686	NA,T	NA,G	NA,1	NA,-inf	NA,inf	NA,0.120379	0.00012641	0.000141578
3	chr8:58975146:ATAT:A	58975146	NA,A	NA,ATAT	NA,1	NA,-inf	NA,inf	NA,0.101387	0.000126405	0.000141393
3	chr8:58753259:G:A	58753259	NA,A	NA,G	NA,1	NA,inf	NA,inf	NA,0.1363	0.000126397	0.000141749
3	chr8:58871333:A:G	58871333	NA,G	NA,A	NA,1	NA,-inf	NA,inf	NA,0.135752	0.000126394	0.000141745
3	chr8:58493956:C:T	58493956	NA,T	NA,C	NA,1	NA,inf	NA,inf	NA,0.116068	0.000126386	0.000141386
3	chr8:58977571:C:T	58977571	T,NA	C,NA	1,NA	inf,NA	inf,NA	0.685166,NA	0.000126353	0.000142429
3	chr8:57810062:TGA:T	57810062	NA,T	NA,TGA	NA,1	NA,inf	NA,inf	NA,0.0966384	0.000126305	0.000141196
3	chr8:58734153:A:C	58734153	NA,C	NA,A	NA,1	NA,inf	NA,inf	NA,0.120965	0.000126265	0.000141422
3	chr8:58568021:G:A	58568021	A,NA	G,NA	1,NA	inf,NA	inf,NA	0.598188,NA	0.000126252	0.000141285
3	chr8:58814545:G:A	58814545	NA,A	NA,G	NA,1	NA,-inf	NA,inf	NA,0.130003	0.000126233	0.000141429
3	chr8:58548105:G:A	58548105	NA,A	NA,G	NA,1	NA,inf	NA,inf	NA,0.119562	0.00012623	0.000141281
3	chr8:58286013:G:A	58286013	NA,A	NA,G	NA,1	NA,inf	NA,inf	NA,0.115228	0.000126176	0.000141367
3	chr8:58099049:C:T	58099049	T,NA	C,NA	1,NA	-inf,NA	inf,NA	0.422032,NA	0.00012617	0.000141368
3	chr8:58684676:C:T	58684676	NA,T	NA,C	NA,1	NA,-inf	NA,inf	NA,0.0990885	0.000126168	0.000141123
3	chr8:57922953:T:C	57922953	NA,C	NA,T	NA,1	NA,inf	NA,inf	NA,0.25742	0.000126114	0.00014322
3	chr8:57940744:C:T	57940744	NA,T	NA,C	NA,1	NA,-inf	NA,inf	NA,0.102553	0.000126102	0.000141232
3	chr8:58392137:C:T	58392137	NA,T	NA,C	NA,1	NA,inf	NA,inf	NA,0.116275	0.000126075	0.000141069
3	chr8:58653084:G:A	58653084	NA,A	NA,G	NA,1	NA,inf	NA,inf	NA,0.130562	0.000126072	0.000141284
3	chr8:58530710:T:C	58530710	NA,C	NA,T	NA,1	NA,inf	NA,inf	NA,0.102655	0.000126072	0.00014113
3	chr8:58342419:T:C	58342419	C,NA	T,NA	1,NA	-inf,NA	inf,NA	1.20526,NA	0.000126062	0.000141335
3	chr8:57754640:A:G	57754640	NA,G	NA,A	NA,1	NA,inf	NA,inf	NA,0.228894	0.000126058	0.000142659
3	chr8:58462078:T:TAC	58462078	NA,TAC	NA,T	NA,1	NA,inf	NA,inf	NA,0.0836526	0.000126052	0.000140841
3	chr8:57746190:G:A	57746190	NA,A	NA,G	NA,1	NA,inf	NA,inf	NA,0.400123	0.000126049	0.000146265
3	chr8:57907988:C:T	57907988	NA,T	NA,C	NA,1	NA,-inf	NA,inf	NA,0.0152888	0.000126002	0.000140476
3	chr8:58184069:G:A	58184069	NA,A	NA,G	NA,1	NA,-inf	NA,inf	NA,0.159474	0.000125995	0.000141433
3	chr8:58685080:C:A	58685080	NA,A	NA,C	NA,1	NA,inf	NA,inf	NA,0.141971	0.000125966	0.00014109
3	chr8:58000236:G:A	58000236	A,NA	G,NA	1,NA	inf,NA	inf,NA	0.442615,NA	0.000125949	0.000140731
3	chr8:58034959:A:C	58034959	NA,C	NA,A	NA,1	NA,inf	NA,inf	NA,0.129687	0.000125946	0.000141021
3	chr8:58809738:G:A	58809738	NA,A	NA,G	NA,1	NA,inf	NA,inf	NA,0.141253	0.000125944	0.00014128
3	chr8:57767002:C:T	57767002	NA,T	NA,C	NA,1	NA,inf	NA,inf	NA,0.172189	0.000125902	0.000141585
3	chr8:57793179:C:A	57793179	NA,A	NA,C	NA,1	NA,inf	NA,inf	NA,0.0213086	0.000125861	0.000140335
3	chr8:58696236:A:T	58696236	T,NA	A,NA	1,NA	inf,NA	inf,NA	0.35436,NA	0.000125848	0.00014083
3	chr8:58664203:A:G	58664203	NA,G	NA,A	NA,1	NA,-inf	NA,inf	NA,0.131556	0.000125843	0.000141137
3	chr8:58108770:G:A	58108770	NA,A	NA,G	NA,1	NA,inf	NA,inf	NA,0.155333	0.000125803	0.000141322
3	chr8:58198684:C:A	58198684	NA,A	NA,C	NA,1	NA,inf	NA,inf	NA,0.173204	0.000125743	0.000141209
3	chr8:58815777:T:C	58815777	NA,C	NA,T	NA,1	NA,inf	NA,inf	NA,0.120264	0.000125732	0.000140842
3	chr8:57793040:A:T	57793040	NA,T	NA,A	NA,1	NA,inf	NA,inf	NA,0.0179979	0.000125726	0.000140194
3	chr8:58800246:T:C	58800246	NA,C	NA,T	NA,1	NA,-inf	NA,inf	NA,0.0977808	0.000125712	0.000140618
3	chr8:58513517:C:T	58513517	T,T	C,C	1,1	inf,-inf	inf,inf	1.87253,0.0357195	0.000125691	0.000140685
3	chr8:58742477:A:G	58742477	NA,G	NA,A	NA,1	NA,inf	NA,inf	NA,0.112374	0.000125613	0.000140563
```
