## Supplementary material for "Characterization of shared and ancestry-specific signals driving complex traits using multi-ancestry fine-mapping": susiex_nc3.cs80.snp

```
BP	SNP	PIP(CS1)	LogBF(CS1,Pop1)	LogBF(CS1,Pop2)	PIP(CS2)	LogBF(CS2,Pop1)	LogBF(CS2,Pop2)	PIP(CS3)	LogBF(CS3,Pop1)	LogBF(CS3,Pop2)
57692608	chr8:57692608:T:G	2.3956e-09	-1.79578	-1.58213	4.81697e-06	-1.66276	-1.02071	2.05527e-05	-1.77114	-1.58201
57693393	chr8:57693393:A:G	1.47039e-08	-3.2746e-10	-1.56343	1.46301e-05	-3.2746e-10	-1.57253	0.000122952	-3.2746e-10	-1.56434
57693511	chr8:57693511:G:A	4.08669e-08	-3.2746e-10	-0.541223	0.000133198	-3.2746e-10	0.636227	0.000343607	-3.2746e-10	-0.536638
57693838	chr8:57693838:A:T	4.28181e-08	-3.2746e-10	-0.494583	0.000142264	-3.2746e-10	0.702072	0.000360022	-3.2746e-10	-0.489973
57693944	chr8:57693944:A:T	2.61752e-08	-3.2746e-10	-0.986731	8.12319e-05	-3.2746e-10	0.141696	0.000229196	-3.2746e-10	-0.941562
57694147	chr8:57694147:A:C	3.16559e-08	-3.2746e-10	-0.796618	0.000111364	-3.2746e-10	0.457192	0.000278961	-3.2746e-10	-0.745068
57694168	chr8:57694168:G:A	3.10097e-08	-3.2746e-10	-0.817244	0.000107764	-3.2746e-10	0.424334	0.000273082	-3.2746e-10	-0.766365
57694224	chr8:57694224:A:G	3.14015e-08	-3.2746e-10	-0.804688	0.000109904	-3.2746e-10	0.443992	0.000276646	-3.2746e-10	-0.7534
57694263	chr8:57694263:G:A	1.49848e-08	-3.2746e-10	-1.5445	1.44433e-05	-3.2746e-10	-1.58538	0.000125425	-3.2746e-10	-1.54443
57694276	chr8:57694276:G:A	3.00149e-08	-3.2746e-10	-0.849851	1.96137e-05	-3.2746e-10	-1.27939	0.000253723	-3.2746e-10	-0.839895
57694509	chr8:57694509:G:A	4.26136e-08	-3.2746e-10	-0.49937	0.000141248	-3.2746e-10	0.694906	0.000358299	-3.2746e-10	-0.494769
57694585	chr8:57694585:C:T	3.14015e-08	-3.2746e-10	-0.804688	0.000109904	-3.2746e-10	0.443992	0.000276646	-3.2746e-10	-0.7534
57694655	chr8:57694655:C:A	3.08061e-08	-3.2746e-10	-0.823832	0.000106592	-3.2746e-10	0.413392	0.000271234	-3.2746e-10	-0.773156
57694828	chr8:57694828:T:C	2.06466e-08	-3.2746e-10	-1.22399	3.39101e-05	-3.2746e-10	-0.7319	0.000173182	-3.2746e-10	-1.2218
57694877	chr8:57694877:C:CTG	3.14015e-08	-3.2746e-10	-0.804688	0.000109904	-3.2746e-10	0.443992	0.000276646	-3.2746e-10	-0.7534
57694899	chr8:57694899:C:T	3.14015e-08	-3.2746e-10	-0.804688	0.000109904	-3.2746e-10	0.443992	0.000276646	-3.2746e-10	-0.7534
57695298	chr8:57695298:T:C	3.00518e-08	-3.2746e-10	-0.84862	1.96267e-05	-3.2746e-10	-1.27872	0.000254039	-3.2746e-10	-0.838652
57695495	chr8:57695495:G:A	3.1521e-08	-3.2746e-10	-0.80089	0.000111133	-3.2746e-10	0.455118	0.000277686	-3.2746e-10	-0.749645
57695637	chr8:57695637:G:A	2.7214e-08	-3.2746e-10	-0.94781	3.63615e-05	-3.2746e-10	-0.662101	0.00022781	-3.2746e-10	-0.947628
57695719	chr8:57695719:A:G	3.16139e-08	-3.2746e-10	-0.797948	0.000111104	-3.2746e-10	0.454851	0.000278577	-3.2746e-10	-0.746442
57695822	chr8:57695822:A:G	3.14015e-08	-3.2746e-10	-0.804688	0.000109904	-3.2746e-10	0.443992	0.000276646	-3.2746e-10	-0.7534
57696030	chr8:57696030:T:C	3.11222e-08	-3.2746e-10	-0.813621	0.00010832	-3.2746e-10	0.429479	0.000274108	-3.2746e-10	-0.762616
57696222	chr8:57696222:A:G	2.7214e-08	-3.2746e-10	-0.94781	3.63615e-05	-3.2746e-10	-0.662101	0.00022781	-3.2746e-10	-0.947628
57696289	chr8:57696289:G:T	3.15246e-08	-3.2746e-10	-0.800774	0.000110622	-3.2746e-10	0.450504	0.000277757	-3.2746e-10	-0.74939
57696382	chr8:57696382:T:C	1.69935e-08	-3.2746e-10	-1.41871	1.4553e-05	-3.2746e-10	-1.57782	0.000141717	-3.2746e-10	-1.4223
57696663	chr8:57696663:A:G	3.14167e-08	-3.2746e-10	-0.804204	0.000109989	-3.2746e-10	0.444773	0.000276784	-3.2746e-10	-0.752901
57696688	chr8:57696688:A:C	3.12647e-08	-3.2746e-10	-0.809053	0.000109125	-3.2746e-10	0.436881	0.000275401	-3.2746e-10	-0.757908
57696717	chr8:57696717:C:T	2.9872e-08	-3.2746e-10	-0.854622	0.000101412	-3.2746e-10	0.363575	0.000262799	-3.2746e-10	-0.804748
57696929	chr8:57696929:T:C	2.53122e-09	-1.77601	-1.54683	1.15015e-05	-1.29654	-0.516597	2.12856e-05	-1.76964	-1.54847
57696930	chr8:57696930:G:A	7.51857e-08	-3.2746e-10	0.0684172	0.000241158	-3.2746e-10	1.22984	0.000659229	-3.2746e-10	0.114933
57696963	chr8:57696963:C:G	3.14015e-08	-3.2746e-10	-0.804688	0.000109904	-3.2746e-10	0.443992	0.000276646	-3.2746e-10	-0.7534
57696976	chr8:57696976:T:C	9.62752e-08	-3.2746e-10	0.315667	0.000632378	-3.2746e-10	2.19388	0.000809901	-3.2746e-10	0.320774
57697129	chr8:57697129:T:C	2.60166e-08	-3.2746e-10	-0.99281	8.0295e-05	-3.2746e-10	0.130095	0.000227743	-3.2746e-10	-0.947918
57697246	chr8:57697246:A:G	3.01812e-08	-3.2746e-10	-0.844325	5.58009e-05	-3.2746e-10	-0.233822	0.000258897	-3.2746e-10	-0.819706
57697249	chr8:57697249:A:G	2.73818e-09	-1.76148	-1.48277	0.00985234	-0.383168	5.32302	2.19325e-05	-1.80997	-1.47819
57698014	chr8:57698014:C:T	2.72489e-08	-3.2746e-10	-0.946528	8.69406e-05	-3.2746e-10	0.209613	0.000238948	-3.2746e-10	-0.899893
57698041	chr8:57698041:G:A	3.14777e-08	-3.2746e-10	-0.802264	0.000110309	-3.2746e-10	0.447673	0.000277344	-3.2746e-10	-0.750878
57698597	chr8:57698597:G:A	3.14015e-08	-3.2746e-10	-0.804688	0.000109904	-3.2746e-10	0.443992	0.000276646	-3.2746e-10	-0.7534
57698622	chr8:57698622:C:T	3.14287e-08	-3.2746e-10	-0.803821	0.000110126	-3.2746e-10	0.446008	0.0002769	-3.2746e-10	-0.752481
57698741	chr8:57698741:A:G	4.11212e-08	-3.2746e-10	-0.535019	2.31567e-05	-3.2746e-10	-1.11333	0.000347437	-3.2746e-10	-0.525553
57698822	chr8:57698822:C:T	2.40094e-09	-1.79066	-1.58502	5.40944e-06	-1.64547	-0.922	2.06915e-05	-1.76136	-1.58505
57698981	chr8:57698981:G:C	3.1421e-08	-3.2746e-10	-0.804066	0.000109995	-3.2746e-10	0.444825	0.000276827	-3.2746e-10	-0.752747
57699147	chr8:57699147:G:A	3.1313e-08	-3.2746e-10	-0.807509	0.000109443	-3.2746e-10	0.439792	0.000275841	-3.2746e-10	-0.756312
57699325	chr8:57699325:T:A	1.63639e-08	-3.2746e-10	-1.45647	5.45437e-05	-3.2746e-10	-0.25661	0.000137282	-3.2746e-10	-1.4541
57699366	chr8:57699366:G:A	2.34104e-08	-3.2746e-10	-1.09836	1.71847e-05	-3.2746e-10	-1.41159	0.000197518	-3.2746e-10	-1.09031
57699459	chr8:57699459:G:GACAA	3.03421e-08	-3.2746e-10	-0.839008	0.000103999	-3.2746e-10	0.388765	0.000267	-3.2746e-10	-0.788891
57699827	chr8:57699827:C:T	3.16931e-08	-3.2746e-10	-0.795445	8.83514e-05	-3.2746e-10	0.22571	0.000266342	-3.2746e-10	-0.791358
57700208	chr8:57700208:C:A	2.48716e-09	-1.79728	-1.54312	1.07963e-05	-1.38261	-0.493795	2.08691e-05	-1.79305	-1.54482
57700241	chr8:57700241:T:C	1.63638e-08	-3.2746e-10	-1.45647	5.45478e-05	-3.2746e-10	-0.256534	0.000137281	-3.2746e-10	-1.45411
57700613	chr8:57700613:A:G	2.52994e-09	-1.77225	-1.5511	1.14156e-05	-1.28399	-0.536649	2.12599e-05	-1.7667	-1.55261
57700998	chr8:57700998:G:A	3.52671e-08	-3.2746e-10	-0.688593	0.000132726	-3.2746e-10	0.632673	0.000311776	-3.2746e-10	-0.633854
57701002	chr8:57701002:C:T	3.46609e-08	-3.2746e-10	-0.705932	0.000128963	-3.2746e-10	0.603915	0.000306257	-3.2746e-10	-0.651713
57701003	chr8:57701003:CA:AA	4.10482e-09	-1.6775	-1.16188	0.765254	0.0334944	9.25886	3.18476e-05	-1.76522	-1.14996
57701125	chr8:57701125:G:A	5.5682e-09	-1.21563	-1.31884	5.14657e-06	-1.05185	-1.56544	4.38255e-05	-1.25641	-1.33951
57701149	chr8:57701149:G:A	2.2111e-08	-3.2746e-10	-1.15547	2.83559e-05	-3.2746e-10	-0.910777	0.000185061	-3.2746e-10	-1.15545
57701406	chr8:57701406:A:G	2.90837e-08	-3.2746e-10	-0.881365	9.72259e-05	-3.2746e-10	0.321425	0.000255588	-3.2746e-10	-0.83257
57701729	chr8:57701729:C:A	2.48683e-09	-1.79593	-1.5446	1.06717e-05	-1.37848	-0.509537	2.08632e-05	-1.79194	-1.54621
57701756	chr8:57701756:A:G	3.09754e-08	-3.2746e-10	-0.81835	1.97213e-05	-3.2746e-10	-1.27391	0.000261456	-3.2746e-10	-0.809871
57701968	chr8:57701968:G:A	8.99934e-08	-3.2746e-10	0.248194	0.000305378	-3.2746e-10	1.46594	0.000790793	-3.2746e-10	0.296898
57702541	chr8:57702541:C:T	2.78635e-08	-3.2746e-10	-0.924225	9.02541e-05	-3.2746e-10	0.247016	0.000244475	-3.2746e-10	-0.877024
57702592	chr8:57702592:C:T	2.89585e-09	-1.73634	-1.45193	0.015267	-0.265566	5.6434	2.28477e-05	-1.80089	-1.4464
57702691	chr8:57702691:T:C	3.34728e-08	-3.2746e-10	-0.740812	0.000121811	-3.2746e-10	0.546861	0.00029542	-3.2746e-10	-0.687741
57702715	chr8:57702715:C:A	1.0223e-08	-0.750235	-1.17667	1.95639e-05	0.15147	-1.43339	9.84582e-05	-0.611396	-1.17511
57702722	chr8:57702722:T:C	2.77559e-08	-3.2746e-10	-0.928094	8.97047e-05	-3.2746e-10	0.240911	0.000243499	-3.2746e-10	-0.881025
57702819	chr8:57702819:AAAAT:A	4.19592e-08	-3.2746e-10	-0.514847	0.000132946	-3.2746e-10	0.634329	0.000352547	-3.2746e-10	-0.510953
57702868	chr8:57702868:T:C	2.7873e-08	-3.2746e-10	-0.923885	9.03334e-05	-3.2746e-10	0.247895	0.00024456	-3.2746e-10	-0.876679
57703074	chr8:57703074:G:A	3.23664e-08	-3.2746e-10	-0.774424	0.00012226	-3.2746e-10	0.550537	0.000284247	-3.2746e-10	-0.726293
57703248	chr8:57703248:C:A	3.01538e-08	-3.2746e-10	-0.845232	0.000114308	-3.2746e-10	0.483287	0.000263965	-3.2746e-10	-0.800323
57703363	chr8:57703363:G:A	3.04886e-08	-3.2746e-10	-0.834189	0.000116213	-3.2746e-10	0.499813	0.000266998	-3.2746e-10	-0.788898
57703582	chr8:57703582:C:T	2.7178e-08	-3.2746e-10	-0.949135	9.5502e-05	-3.2746e-10	0.303535	0.000237236	-3.2746e-10	-0.907083
57703600	chr8:57703600:G:A	1.54665e-08	-3.2746e-10	-1.51286	1.45634e-05	-3.2746e-10	-1.5771	0.000127963	-3.2746e-10	-1.52439
57703698	chr8:57703698:A:G	2.74386e-08	-3.2746e-10	-0.939594	9.71855e-05	-3.2746e-10	0.321009	0.000239597	-3.2746e-10	-0.897179
57703735	chr8:57703735:T:C	2.79314e-08	-3.2746e-10	-0.921791	0.000100486	-3.2746e-10	0.354405	0.000244034	-3.2746e-10	-0.87883
57703948	chr8:57703948:C:T	1.62421e-08	-3.2746e-10	-1.46394	1.4671e-05	-3.2746e-10	-1.56974	0.000136309	-3.2746e-10	-1.46121
57704061	chr8:57704061:G:A	2.48601e-09	-1.77828	-1.56259	1.63085e-05	-1.31697	-0.146955	2.08776e-05	-1.77717	-1.56029
57704171	chr8:57704171:C:T	2.38612e-09	-1.79802	-1.58386	7.97282e-06	-1.39296	-0.78661	2.00277e-05	-1.79489	-1.58413
57704277	chr8:57704277:G:A	2.52328e-08	-3.2746e-10	-1.0234	7.64306e-05	-3.2746e-10	0.0807706	0.000220668	-3.2746e-10	-0.979477
57704383	chr8:57704383:C:T	2.7006e-08	-3.2746e-10	-0.955485	8.57679e-05	-3.2746e-10	0.196033	0.000236776	-3.2746e-10	-0.909025
57704419	chr8:57704419:G:A	2.41726e-09	-1.79931	-1.5696	6.28212e-06	-1.67083	-0.747075	2.07248e-05	-1.77497	-1.56984
57704546	chr8:57704546:G:A	1.44933e-08	-3.2746e-10	-1.57786	2.02284e-05	-3.2746e-10	-1.24852	0.000121256	-3.2746e-10	-1.57823
57704596	chr8:57704596:C:T	2.68104e-09	-1.72914	-1.53619	0.00599426	-0.240291	4.68324	2.10163e-05	-1.79798	-1.53286
57704741	chr8:57704741:A:C	2.56108e-08	-3.2746e-10	-1.00853	7.84068e-05	-3.2746e-10	0.106298	0.000224105	-3.2746e-10	-0.964023
57704868	chr8:57704868:A:T	2.5361e-08	-3.2746e-10	-1.01833	7.70631e-05	-3.2746e-10	0.0890117	0.000221832	-3.2746e-10	-0.974216
57704888	chr8:57704888:G:A	2.55684e-08	-3.2746e-10	-1.01019	7.81482e-05	-3.2746e-10	0.102995	0.000223718	-3.2746e-10	-0.965751
57705342	chr8:57705342:T:C	2.56703e-08	-3.2746e-10	-1.00621	7.8698e-05	-3.2746e-10	0.110006	0.000224643	-3.2746e-10	-0.961625
57705441	chr8:57705441:A:G	2.55247e-08	-3.2746e-10	-1.0119	7.79349e-05	-3.2746e-10	0.100261	0.000223321	-3.2746e-10	-0.96753
57705539	chr8:57705539:G:A	2.56649e-08	-3.2746e-10	-1.00642	7.86697e-05	-3.2746e-10	0.109646	0.000224594	-3.2746e-10	-0.961843
57705691	chr8:57705691:T:C	2.60647e-08	-3.2746e-10	-0.990963	8.06973e-05	-3.2746e-10	0.135093	0.000228236	-3.2746e-10	-0.945758
57705696	chr8:57705696:A:G	1.144e-08	-1.81443	-1.06538e-09	1.21686e-05	-1.75676	-1.06538e-09	9.61717e-05	-1.81	-1.06538e-09
57705977	chr8:57705977:C:T	1.65049e-08	-3.2746e-10	-1.44788	3.65015e-05	-3.2746e-10	-0.658259	0.000140754	-3.2746e-10	-1.42912
57706127	chr8:57706127:G:A	1.1447e-08	-1.81382	-1.06538e-09	1.14882e-05	-1.81429	-1.06538e-09	9.61335e-05	-1.8104	-1.06538e-09
57706292	chr8:57706292:G:A	2.01371e-08	-1.24898	-1.06538e-09	1.64784e-05	-1.45356	-1.06538e-09	0.000168695	-1.24804	-1.06538e-09
57706422	chr8:57706422:T:C	2.50069e-08	-3.2746e-10	-1.03239	7.48748e-05	-3.2746e-10	0.0602052	0.000218636	-3.2746e-10	-0.988728
57706445	chr8:57706445:A:G	6.51052e-08	-3.2746e-10	-0.0755384	0.00019661	-3.2746e-10	1.02561	0.000569684	-3.2746e-10	-0.0310561
57706496	chr8:57706496:C:T	2.26644e-08	-3.2746e-10	-1.13075	5.83802e-05	-3.2746e-10	-0.188635	0.000190712	-3.2746e-10	-1.12537
57706661	chr8:57706661:T:A	5.26728e-08	-3.2746e-10	-0.287445	0.000148506	-3.2746e-10	0.745016	0.00045946	-3.2746e-10	-0.246086
57706760	chr8:57706760:T:G	3.03927e-08	-3.2746e-10	-0.837341	6.28149e-05	-3.2746e-10	-0.11542	0.000257565	-3.2746e-10	-0.824866
57707044	chr8:57707044:C:T	2.65647e-09	-1.78448	-1.49006	6.52714e-06	-1.31703	-1.06262	2.16646e-05	-1.81327	-1.48718
57707345	chr8:57707345:A:G	2.49603e-08	-3.2746e-10	-1.03426	7.46677e-05	-3.2746e-10	0.0574359	0.000218224	-3.2746e-10	-0.990615
57707693	chr8:57707693:C:T	3.05724e-09	-1.77894	-1.35509	6.93388e-06	-1.3044	-1.01479	2.48869e-05	-1.8127	-1.34909
57707745	chr8:57707745:G:A	2.49434e-08	-3.2746e-10	-1.03494	7.45696e-05	-3.2746e-10	0.0561209	0.000218059	-3.2746e-10	-0.991371
57707825	chr8:57707825:G:A	2.49749e-08	-3.2746e-10	-1.03367	7.47044e-05	-3.2746e-10	0.0579271	0.000218348	-3.2746e-10	-0.990047
57707851	chr8:57707851:A:C	6.43687e-08	-3.2746e-10	-0.0869152	0.000193601	-3.2746e-10	1.01019	0.000563148	-3.2746e-10	-0.0425945
57707893	chr8:57707893:G:A	2.50798e-08	-3.2746e-10	-1.02948	7.52621e-05	-3.2746e-10	0.0653644	0.000219301	-3.2746e-10	-0.985694
57707935	chr8:57707935:T:C	2.50069e-08	-3.2746e-10	-1.03239	7.48748e-05	-3.2746e-10	0.0602052	0.000218636	-3.2746e-10	-0.988728
57707948	chr8:57707948:C:T	2.50069e-08	-3.2746e-10	-1.03239	7.48748e-05	-3.2746e-10	0.0602052	0.000218636	-3.2746e-10	-0.988728
57708176	chr8:57708176:T:G	2.5273e-08	-3.2746e-10	-1.02181	7.62454e-05	-3.2746e-10	0.0783447	0.000221054	-3.2746e-10	-0.977731
57708184	chr8:57708184:A:T	2.49712e-08	-3.2746e-10	-1.03382	7.47329e-05	-3.2746e-10	0.0583076	0.000218312	-3.2746e-10	-0.990211
57708698	chr8:57708698:T:C	2.51995e-08	-3.2746e-10	-1.02472	7.59317e-05	-3.2746e-10	0.0742215	0.000220389	-3.2746e-10	-0.980743
57708995	chr8:57708995:C:G	2.50069e-08	-3.2746e-10	-1.03239	7.48748e-05	-3.2746e-10	0.0602052	0.000218636	-3.2746e-10	-0.988728
57709133	chr8:57709133:A:T	2.56275e-09	-1.75166	-1.5588	2.27085e-05	-1.22143	0.088555	2.02887e-05	-1.80453	-1.56155
57709142	chr8:57709142:G:A	2.55801e-08	-3.2746e-10	-1.00973	7.78475e-05	-3.2746e-10	0.0991401	0.000223843	-3.2746e-10	-0.965193
57709191	chr8:57709191:C:T	1.94537e-08	-3.2746e-10	-1.28351	3.29302e-05	-3.2746e-10	-0.761223	0.000162946	-3.2746e-10	-1.28272
57709203	chr8:57709203:G:C	1.79137e-08	-3.2746e-10	-1.36598	2.7171e-05	-3.2746e-10	-0.953463	0.00015013	-3.2746e-10	-1.36464
57709314	chr8:57709314:C:G	2.48304e-08	-3.2746e-10	-1.03948	7.39391e-05	-3.2746e-10	0.0476299	0.000217038	-3.2746e-10	-0.996067
57709487	chr8:57709487:A:T	2.50069e-08	-3.2746e-10	-1.03239	7.48748e-05	-3.2746e-10	0.0602052	0.000218636	-3.2746e-10	-0.988728
57709494	chr8:57709494:T:C	2.50069e-08	-3.2746e-10	-1.03239	7.48748e-05	-3.2746e-10	0.0602052	0.000218636	-3.2746e-10	-0.988728
57709569	chr8:57709569:C:A	2.5013e-08	-3.2746e-10	-1.03215	7.49296e-05	-3.2746e-10	0.0609366	0.000218692	-3.2746e-10	-0.988473
57709609	chr8:57709609:A:ATATAT	2.38894e-08	-3.2746e-10	-1.07811	6.91478e-05	-3.2746e-10	-0.0193654	0.000208489	-3.2746e-10	-1.03625
57709617	chr8:57709617:C:T	2.55742e-09	-1.77468	-1.53787	7.39284e-06	-1.31997	-0.935131	2.06931e-05	-1.81019	-1.53614
57710144	chr8:57710144:C:T	1.94e-08	-3.2746e-10	-1.28627	1.60067e-05	-3.2746e-10	-1.48261	0.00016306	-3.2746e-10	-1.28202
57710199	chr8:57710199:A:G	6.40198e-08	-3.2746e-10	-0.0923516	0.000192255	-3.2746e-10	1.00321	0.000560047	-3.2746e-10	-0.0481162
57710523	chr8:57710523:G:A	3.75269e-08	-0.626485	-1.06538e-09	5.37669e-05	-0.270953	-1.06538e-09	0.000282796	-0.731411	-1.06538e-09
57710625	chr8:57710625:C:T	2.50069e-08	-3.2746e-10	-1.03239	7.48748e-05	-3.2746e-10	0.0602052	0.000218636	-3.2746e-10	-0.988728
57710752	chr8:57710752:TAA:T	2.50069e-08	-3.2746e-10	-1.03239	7.48748e-05	-3.2746e-10	0.0602052	0.000218636	-3.2746e-10	-0.988728
57710817	chr8:57710817:A:G	2.50069e-08	-3.2746e-10	-1.03239	7.48748e-05	-3.2746e-10	0.0602052	0.000218636	-3.2746e-10	-0.988728
57710906	chr8:57710906:T:C	2.90277e-09	-1.64638	-1.5395	0.000158351	0.0644329	0.744769	2.19251e-05	-1.74713	-1.54138
57711389	chr8:57711389:C:T	2.46678e-08	-3.2746e-10	-1.04605	7.28118e-05	-3.2746e-10	0.0322651	0.000215567	-3.2746e-10	-1.00287
57711512	chr8:57711512:T:C	3.34965e-08	-3.2746e-10	-0.740103	9.65562e-05	-3.2746e-10	0.314513	0.000295855	-3.2746e-10	-0.686269
57711657	chr8:57711657:C:G	1.87406e-08	-3.2746e-10	-1.32085	2.93303e-05	-3.2746e-10	-0.87699	0.000157098	-3.2746e-10	-1.31927
57711744	chr8:57711744:C:T	1.16184e-08	-1.79895	-1.06538e-09	1.14846e-05	-1.81461	-1.06538e-09	9.66739e-05	-1.80479	-1.06538e-09
57711879	chr8:57711879:T:C	2.50153e-08	-3.2746e-10	-1.03206	7.46156e-05	-3.2746e-10	0.0567379	0.000218724	-3.2746e-10	-0.988328
57711887	chr8:57711887:C:T	2.52041e-08	-3.2746e-10	-1.02454	7.55633e-05	-3.2746e-10	0.0693591	0.000220438	-3.2746e-10	-0.980521
57712095	chr8:57712095:C:A	2.50606e-08	-3.2746e-10	-1.03025	7.48254e-05	-3.2746e-10	0.0595447	0.000219135	-3.2746e-10	-0.986449
57712208	chr8:57712208:C:A	2.50606e-08	-3.2746e-10	-1.03025	7.48254e-05	-3.2746e-10	0.0595447	0.000219135	-3.2746e-10	-0.986449
57712275	chr8:57712275:C:T	3.23456e-09	-1.79251	-1.28515	6.09529e-06	-1.36025	-1.08785	2.66391e-05	-1.81505	-1.2787
57712279	chr8:57712279:G:A	2.60208e-08	-3.2746e-10	-0.992649	7.97924e-05	-3.2746e-10	0.123816	0.000227856	-3.2746e-10	-0.947422
57712419	chr8:57712419:G:A	2.75856e-09	-1.6551	-1.58173	0.000707464	0.0346594	2.27141	2.10569e-05	-1.7465	-1.58241
57712839	chr8:57712839:T:A	2.35827e-08	-3.2746e-10	-1.09103	7.08371e-05	-3.2746e-10	0.00477061	0.000205424	-3.2746e-10	-1.05106
57712943	chr8:57712943:G:A	2.47096e-09	-1.79312	-1.55381	7.06393e-06	-1.65292	-0.647691	2.126e-05	-1.76525	-1.55406
57712953	chr8:57712953:G:A	1.85867e-08	-3.2746e-10	-1.3291	6.73261e-05	-3.2746e-10	-0.0460642	0.000156102	-3.2746e-10	-1.32563
57713046	chr8:57713046:T:C	1.53209e-08	-3.2746e-10	-1.52232	1.46145e-05	-3.2746e-10	-1.5736	0.000126859	-3.2746e-10	-1.53306
57713092	chr8:57713092:C:T	1.95971e-08	-1.27616	-1.06538e-09	2.08869e-05	-1.21649	-1.06538e-09	0.000147679	-1.3811	-1.06538e-09
57713147	chr8:57713147:A:G	1.57321e-08	-3.2746e-10	-1.49584	1.44921e-05	-3.2746e-10	-1.58201	0.00013	-3.2746e-10	-1.5086
57713380	chr8:57713380:T:A	1.85443e-08	-1.33138	-1.06538e-09	1.54671e-05	-1.5169	-1.06538e-09	0.000155463	-1.32973	-1.06538e-09
57713449	chr8:57713449:T:G	2.06594e-08	-3.2746e-10	-1.22337	1.64174e-05	-3.2746e-10	-1.45727	0.000173562	-3.2746e-10	-1.2196
57713481	chr8:57713481:C:A	1.97721e-08	-3.2746e-10	-1.26727	1.59397e-05	-3.2746e-10	-1.4868	0.000166151	-3.2746e-10	-1.26324
57713548	chr8:57713548:T:C	3.31898e-09	-1.70635	-1.34554	3.10832e-05	-0.194176	-0.624769	2.58485e-05	-1.77993	-1.34395
57713732	chr8:57713732:A:G	3.2469e-09	-1.80218	-1.27166	3.69573e-06	-1.46879	-1.47965	2.68261e-05	-1.81371	-1.27305
57713752	chr8:57713752:T:A	1.96619e-08	-3.2746e-10	-1.27286	1.45204e-05	-3.2746e-10	-1.58005	0.00016374	-3.2746e-10	-1.27786
57713879	chr8:57713879:T:G	1.53535e-08	-3.2746e-10	-1.5202	1.46015e-05	-3.2746e-10	-1.57449	0.000127105	-3.2746e-10	-1.53112
57714039	chr8:57714039:AT:A	1.97862e-08	-3.2746e-10	-1.26656	1.59464e-05	-3.2746e-10	-1.48638	0.00016627	-3.2746e-10	-1.26253
57714154	chr8:57714154:T:G	3.77682e-09	-1.7226	-1.20007	2.35918e-05	-0.256385	-0.838326	2.96461e-05	-1.78882	-1.19799
57714156	chr8:57714156:C:T	3.1216e-09	-1.66716	-1.44603	8.2587e-05	-0.0585464	0.216786	2.37394e-05	-1.75988	-1.44912
57714307	chr8:57714307:T:C	3.37557e-09	-1.73898	-1.296	2.60115e-05	-0.324788	-0.672284	2.6707e-05	-1.79705	-1.29416
57714376	chr8:57714376:A:C	2.67927e-09	-1.78865	-1.47735	4.20079e-06	-1.39825	-1.42209	2.19247e-05	-1.8148	-1.47372
57714402	chr8:57714402:T:C	6.10189e-09	-1.34678	-1.09616	2.97558e-06	-1.64815	-1.51703	6.0306e-05	-1.17873	-1.09798
57714419	chr8:57714419:G:A	3.74919e-09	-1.73407	-1.19594	2.23703e-05	-0.304735	-0.843142	2.95936e-05	-1.79477	-1.19381
57714466	chr8:57714466:A:C	1.97721e-08	-3.2746e-10	-1.26727	1.59397e-05	-3.2746e-10	-1.4868	0.000166151	-3.2746e-10	-1.26324
57715021	chr8:57715021:T:C	1.54453e-08	-3.2746e-10	-1.51424	3.72939e-05	-3.2746e-10	-0.636782	0.000129495	-3.2746e-10	-1.5125
57715432	chr8:57715432:G:C	3.12143e-07	1.49192	-1.06538e-09	0.000197217	1.02869	-1.06538e-09	0.00398795	1.9149	-1.06538e-09
57715473	chr8:57715473:G:A	3.84662e-09	-1.74068	-1.16366	2.08864e-05	-0.332065	-0.884449	3.04717e-05	-1.79785	-1.16149
57715793	chr8:57715793:T:A	2.3773e-09	-1.81237	-1.57321	6.52791e-06	-1.494	-0.885527	1.98898e-05	-1.81154	-1.5744
57715959	chr8:57715959:T:G	3.94141e-08	-0.577419	-1.06538e-09	5.68155e-05	-0.215803	-1.06538e-09	0.000296362	-0.684556	-1.06538e-09
57716230	chr8:57716230:C:A	1.53648e-08	-3.2746e-10	-1.51946	1.45969e-05	-3.2746e-10	-1.5748	0.000127191	-3.2746e-10	-1.53045
57716839	chr8:57716839:T:A	1.69285e-08	-3.2746e-10	-1.42254	3.529e-05	-3.2746e-10	-0.692013	0.000141954	-3.2746e-10	-1.42064
57716918	chr8:57716918:C:T	1.58147e-08	-3.2746e-10	-1.4906	4.12237e-05	-3.2746e-10	-0.536598	0.00013264	-3.2746e-10	-1.4885
57717127	chr8:57717127:G:T	2.39356e-09	-1.79343	-1.58533	7.6017e-06	-1.37626	-0.850978	2.00891e-05	-1.79057	-1.58539
57717154	chr8:57717154:C:T	3.68161e-09	-1.71085	-1.23734	2.63972e-05	-0.20683	-0.775526	2.87526e-05	-1.78207	-1.23533
57717243	chr8:57717243:T:C	3.52094e-09	-1.71916	-1.27365	2.70359e-05	-0.244015	-0.714433	2.75903e-05	-1.78693	-1.27175
57717276	chr8:57717276:A:G	2.74492e-09	-1.66098	-1.58081	5.01254e-06	-1.26512	-1.37855	2.2309e-05	-1.68989	-1.58126
57717964	chr8:57717964:C:T	3.54083e-09	-1.67814	-1.30905	2.90819e-05	-0.113627	-0.771869	2.72282e-05	-1.76593	-1.30595
57718079	chr8:57718079:T:G	1.70292e-08	-3.2746e-10	-1.41661	2.55291e-05	-3.2746e-10	-1.01579	0.000141259	-3.2746e-10	-1.42554
57718525	chr8:57718525:C:G	2.55533e-09	-1.74718	-1.56618	4.16157e-06	-1.55571	-1.27401	2.23225e-05	-1.70476	-1.56579
57718560	chr8:57718560:G:T	1.52906e-08	-3.2746e-10	-1.52431	3.5503e-05	-3.2746e-10	-0.685995	0.000128183	-3.2746e-10	-1.52268
57719000	chr8:57719000:C:T	1.74558e-08	-3.2746e-10	-1.39187	2.65172e-05	-3.2746e-10	-0.977818	0.000144699	-3.2746e-10	-1.40149
57719078	chr8:57719078:A:G	2.87654e-08	-3.2746e-10	-0.892371	3.04194e-05	-3.2746e-10	-0.840533	0.000239818	-3.2746e-10	-0.896256
57719630	chr8:57719630:G:A	1.63408e-08	-3.2746e-10	-1.45788	3.28377e-05	-3.2746e-10	-0.764036	0.000136982	-3.2746e-10	-1.45629
57720064	chr8:57720064:G:A	2.81493e-08	-3.2746e-10	-0.914021	3.28063e-05	-3.2746e-10	-0.764993	0.0002367	-3.2746e-10	-0.909345
57720141	chr8:57720141:A:C	3.53116e-09	-1.75047	-1.23945	0.0272951	-0.350252	6.3091	2.81655e-05	-1.80657	-1.23147
57720197	chr8:57720197:C:T	5.61633e-08	-3.2746e-10	-0.223281	0.000171548	-3.2746e-10	0.889251	0.000489723	-3.2746e-10	-0.182298
57720649	chr8:57720649:C:T	3.37011e-09	-1.73638	-1.30021	0.0107157	-0.347124	5.37098	2.6612e-05	-1.80192	-1.29286
57720712	chr8:57720712:T:C	1.89742e-08	-3.2746e-10	-1.30846	2.80344e-05	-3.2746e-10	-0.922181	0.000159105	-3.2746e-10	-1.30657
57720974	chr8:57720974:G:A	2.69142e-09	-1.67855	-1.58293	5.62354e-06	-1.45968	-1.06897	2.3982e-05	-1.61574	-1.58309
57721631	chr8:57721631:G:A	1.67947e-08	-3.2746e-10	-1.43048	7.64357e-05	-3.2746e-10	0.0808377	0.000140329	-3.2746e-10	-1.43215
57722105	chr8:57722105:TCTGTTTAC:T	1.14398e-08	-1.81444	-1.06538e-09	1.17678e-05	-1.79024	-1.06538e-09	9.56935e-05	-1.81499	-1.06538e-09
57722117	chr8:57722117:T:A	1.14398e-08	-1.81445	-1.06538e-09	1.17677e-05	-1.79026	-1.06538e-09	9.56936e-05	-1.81499	-1.06538e-09
57722237	chr8:57722237:T:C	2.96149e-08	-3.2746e-10	-0.863266	2.16436e-05	-3.2746e-10	-1.1809	0.000249633	-3.2746e-10	-0.856144
57722440	chr8:57722440:T:C	2.52624e-08	-3.2746e-10	-1.02222	3.73513e-05	-3.2746e-10	-0.635246	0.000213287	-3.2746e-10	-1.0135
57722794	chr8:57722794:A:G	1.88428e-08	-3.2746e-10	-1.31541	1.63152e-05	-3.2746e-10	-1.46351	0.000158151	-3.2746e-10	-1.31259
57722798	chr8:57722798:A:C	4.41363e-09	-1.7581	-1.00875	0.0240274	-0.423568	6.25491	3.53927e-05	-1.81014	-0.999497
57723119	chr8:57723119:T:G	2.93852e-08	-3.2746e-10	-0.871052	2.08087e-05	-3.2746e-10	-1.22024	0.00024723	-3.2746e-10	-0.865817
57723157	chr8:57723157:G:A	1.14834e-08	-1.81064	-1.06538e-09	1.15324e-05	-1.81045	-1.06538e-09	9.66962e-05	-1.80456	-1.06538e-09
57723393	chr8:57723393:C:T	2.54599e-09	-1.76082	-1.55621	1.12583e-05	-1.26728	-0.567219	2.13531e-05	-1.75742	-1.55752
57723547	chr8:57723547:G:A	2.72416e-09	-1.74184	-1.50754	2.27981e-05	-1.23297	0.104034	2.27108e-05	-1.74514	-1.50816
57723765	chr8:57723765:G:A	4.26002e-08	-3.2746e-10	-0.499684	2.88017e-05	-3.2746e-10	-0.895178	0.000359907	-3.2746e-10	-0.490293
57723991	chr8:57723991:C:A	1.52163e-08	-3.2746e-10	-1.52918	1.45405e-05	-3.2746e-10	-1.57868	0.000127328	-3.2746e-10	-1.52937
57724096	chr8:57724096:T:C	1.57909e-08	-3.2746e-10	-1.49211	1.45033e-05	-3.2746e-10	-1.58124	0.000132399	-3.2746e-10	-1.49032
57724466	chr8:57724466:T:C	2.79212e-08	-3.2746e-10	-0.922156	2.97581e-05	-3.2746e-10	-0.862511	0.000232867	-3.2746e-10	-0.92567
57724600	chr8:57724600:G:A	1.59081e-08	-3.2746e-10	-1.48472	1.44428e-05	-3.2746e-10	-1.58541	0.000133108	-3.2746e-10	-1.48498
57724635	chr8:57724635:C:T	2.5568e-08	-3.2746e-10	-1.0102	4.17019e-05	-3.2746e-10	-0.525066	0.000212711	-3.2746e-10	-1.01621
57724843	chr8:57724843:C:T	3.88588e-09	-1.51204	-1.38216	7.51549e-06	-0.653244	-1.5854	3.46858e-05	-1.45056	-1.37925
57725092	chr8:57725092:C:T	2.69223e-07	1.344	-1.06538e-09	0.000171243	0.887469	-1.06538e-09	0.0033976	1.75469	-1.06538e-09
57725263	chr8:57725263:C:T	1.6911e-08	-3.2746e-10	-1.42358	2.51435e-05	-3.2746e-10	-1.03101	0.000141679	-3.2746e-10	-1.42258
57725265	chr8:57725265:C:T	2.0922e-08	-3.2746e-10	-1.21074	2.97002e-05	-3.2746e-10	-0.864458	0.000176091	-3.2746e-10	-1.20514
57725693	chr8:57725693:G:T	1.5661e-08	-3.2746e-10	-1.50037	1.69152e-05	-3.2746e-10	-1.4274	0.000132087	-3.2746e-10	-1.49268
57725719	chr8:57725719:T:G	2.60558e-09	-1.81447	-1.47942	5.66732e-06	-1.78745	-0.733443	2.19056e-05	-1.8151	-1.47429
57726528	chr8:57726528:T:G	1.53498e-08	-3.2746e-10	-1.52044	1.44461e-05	-3.2746e-10	-1.58519	0.000128652	-3.2746e-10	-1.51903
57726639	chr8:57726639:C:T	2.59526e-09	-1.71614	-1.58172	3.70571e-05	-1.58041	0.937261	2.49901e-05	-1.57617	-1.58148
57726723	chr8:57726723:A:G	2.58578e-09	-1.71653	-1.58499	3.31639e-05	-1.5797	0.825553	2.48913e-05	-1.57671	-1.58491
57726738	chr8:57726738:A:C	2.59017e-09	-1.71491	-1.58491	3.32729e-05	-1.58208	0.831212	2.49537e-05	-1.57428	-1.58483
57726806	chr8:57726806:C:G	5.49983e-09	-1.06313	-1.4837	8.29329e-06	-1.72558	-0.41459	5.63201e-05	-0.859757	-1.48533
57727189	chr8:57727189:AT:A	1.56985e-08	-1.49798	-1.06538e-09	1.21102e-05	-1.76157	-1.06538e-09	0.000113007	-1.64869	-1.06538e-09
57727212	chr8:57727212:TA:T	4.35038e-09	-1.55406	-1.22722	0.00226777	-1.76896	5.2399	4.66689e-05	-1.31383	-1.21923
57727794	chr8:57727794:A:G	4.92593e-09	-1.17552	-1.48151	8.83682e-05	-1.75964	1.98554	5.03836e-05	-0.978578	-1.47789
57727820	chr8:57727820:G:T	2.89093e-09	-1.73509	-1.45488	2.39452e-06	-1.8065	-1.57593	2.69639e-05	-1.63025	-1.45139
57727889	chr8:57727889:G:A	3.27108e-08	-3.2746e-10	-0.763838	6.8288e-05	-3.2746e-10	-0.0318782	0.000278323	-3.2746e-10	-0.747354
57728024	chr8:57728024:A:G	1.5918e-08	-1.48409	-1.06538e-09	1.25218e-05	-1.72814	-1.06538e-09	0.000113633	-1.64316	-1.06538e-09
57728475	chr8:57728475:A:G	1.74815e-08	-3.2746e-10	-1.3904	2.26394e-05	-3.2746e-10	-1.13592	0.000146527	-3.2746e-10	-1.38893
57728649	chr8:57728649:A:G	9.70138e-09	-0.584365	-1.39491	4.96779e-06	-1.12395	-1.52869	7.02508e-05	-0.731509	-1.39256
57729111	chr8:57729111:C:A	3.76145e-09	-1.6265	-1.30024	0.00155298	-1.74368	4.836	3.91355e-05	-1.41607	-1.29304
57729194	chr8:57729194:T:A	2.95563e-09	-1.60796	-1.55988	4.67491e-06	-1.42378	-1.28962	2.30424e-05	-1.67746	-1.56135
57729981	chr8:57729981:A:C	3.66041e-09	-1.38268	-1.57129	5.50401e-06	-1.19436	-1.35577	2.70225e-05	-1.50708	-1.57239
57730724	chr8:57730724:G:A	9.7392e-09	-0.398166	-1.57722	5.5794e-06	-1.0113	-1.52523	6.61639e-05	-0.607643	-1.57636
57730885	chr8:57730885:AT:A	2.50596e-09	-1.77824	-1.55464	2.7188e-06	-1.78229	-1.47313	2.28496e-05	-1.69392	-1.55328
57731047	chr8:57731047:A:G	6.91217e-09	-1.6689	-0.649362	0.00010549	-1.81134	2.21434	6.45043e-05	-1.57264	-0.636764
57731072	chr8:57731072:C:G	5.67849e-08	-3.2746e-10	-0.212273	0.000128534	-3.2746e-10	0.600579	0.000482609	-3.2746e-10	-0.196932
57731189	chr8:57731189:A:G	2.82293e-09	-1.63799	-1.57578	4.18432e-06	-1.46591	-1.35836	2.21324e-05	-1.70236	-1.57673
57731797	chr8:57731797:A:C	3.55566e-09	-1.40801	-1.57499	5.2473e-06	-1.22454	-1.37336	2.63601e-05	-1.52833	-1.57596
57732182	chr8:57732182:T:C	9.95945e-09	-0.544964	-1.40806	5.15965e-06	-1.09592	-1.51882	7.18235e-05	-0.696026	-1.4059
57732199	chr8:57732199:T:C	1.92721e-08	-3.2746e-10	-1.29289	2.84029e-05	-3.2746e-10	-0.909121	0.000160707	-3.2746e-10	-1.29655
57732357	chr8:57732357:A:C	1.6211e-08	-3.2746e-10	-1.46585	1.76904e-05	-3.2746e-10	-1.38259	0.000136902	-3.2746e-10	-1.45687
57732602	chr8:57732602:TC:T	1.81737e-08	-1.35157	-1.06538e-09	1.38507e-05	-1.62728	-1.06538e-09	0.000132114	-1.49248	-1.06538e-09
57732720	chr8:57732720:A:G	3.58586e-09	-1.39683	-1.57771	5.24779e-06	-1.21148	-1.38633	2.6532e-05	-1.51925	-1.57854
57733197	chr8:57733197:G:A	2.2694e-08	-3.2746e-10	-1.12944	1.85833e-05	-3.2746e-10	-1.33335	0.000189084	-3.2746e-10	-1.13395
57733206	chr8:57733206:TTG:T	3.31982e-09	-1.73727	-1.31436	0.00142645	-1.67021	4.67754	3.28499e-05	-1.57695	-1.30724
57733397	chr8:57733397:A:G	4.47055e-09	-1.23267	-1.52136	6.5265e-05	-1.76425	1.68709	4.53565e-05	-1.04307	-1.51851
57733468	chr8:57733468:C:T	2.38151e-09	-1.81222	-1.57159	4.65996e-06	-1.72955	-0.987053	2.01379e-05	-1.80142	-1.57211
57733564	chr8:57733564:AT:A	9.52154e-09	-0.590463	-1.40752	4.98938e-06	-1.12922	-1.51908	6.89086e-05	-0.737881	-1.40548
57733741	chr8:57733741:A:ATC	9.60418e-09	-0.568775	-1.42057	5.11723e-06	-1.11299	-1.51001	6.94008e-05	-0.717599	-1.41864
57733743	chr8:57733743:AG:A	9.67684e-09	-0.562068	-1.41974	5.14032e-06	-1.1079	-1.5106	6.99007e-05	-0.711256	-1.41781
57733781	chr8:57733781:G:A	4.51364e-09	-1.22998	-1.51446	6.82901e-05	-1.76357	1.73172	4.57985e-05	-1.04052	-1.51136
57733821	chr8:57733821:T:A	5.54318e-08	-3.2746e-10	-0.236391	0.000125201	-3.2746e-10	0.57431	0.000470928	-3.2746e-10	-0.221434
57733941	chr8:57733941:C:G	1.43963e-08	-3.2746e-10	-1.58457	2.35193e-05	-3.2746e-10	-1.09779	0.000120511	-3.2746e-10	-1.5844
57734049	chr8:57734049:A:G	4.39055e-09	-1.24193	-1.53016	6.09927e-05	-1.76698	1.62212	4.44547e-05	-1.05419	-1.52748
57734059	chr8:57734059:G:C	4.61189e-09	-1.24272	-1.48018	5.99239e-05	-1.76805	1.60551	4.65249e-05	-1.06	-1.47615
57734110	chr8:57734110:A:G	2.40388e-09	-1.79066	-1.5838	3.86193e-06	-1.65096	-1.25349	2.06979e-05	-1.76244	-1.58367
57734402	chr8:57734402:C:T	2.79588e-09	-1.65231	-1.57109	4.18455e-06	-1.48685	-1.33736	2.19746e-05	-1.714	-1.57225
57734425	chr8:57734425:T:G	2.72303e-09	-1.79281	-1.45699	2.48837e-06	-1.77688	-1.5671	2.45123e-05	-1.72245	-1.45452
57734532	chr8:57734532:T:C	2.75555e-09	-1.66708	-1.57085	4.10238e-06	-1.50768	-1.33637	2.17284e-05	-1.72549	-1.57202
57734652	chr8:57734652:C:A	2.8563e-09	-1.63042	-1.5716	4.30403e-06	-1.45568	-1.34038	2.23526e-05	-1.69645	-1.57274
57734766	chr8:57734766:C:T	9.29196e-09	-0.606069	-1.41632	4.95471e-06	-1.14177	-1.5135	6.7226e-05	-0.753752	-1.41433
57735578	chr8:57735578:C:T	1.42225e-08	-1.59672	-1.06538e-09	1.50479e-05	-1.54437	-1.06538e-09	0.000114877	-1.63228	-1.06538e-09
57735699	chr8:57735699:A:G	2.72997e-09	-1.67892	-1.56834	3.4863e-06	-1.80804	-1.19873	2.40125e-05	-1.628	-1.56956
57735808	chr8:57735808:C:G	2.42219e-09	-1.7828	-1.58407	3.95524e-06	-1.63103	-1.24954	2.09339e-05	-1.75081	-1.58396
57735873	chr8:57735873:G:A	1.4963e-08	-3.2746e-10	-1.54596	1.45238e-05	-3.2746e-10	-1.57982	0.00012531	-3.2746e-10	-1.54534
57735971	chr8:57735971:A:G	3.96306e-09	-1.7857	-1.08883	2.62235e-06	-1.78448	-1.50706	3.6005e-05	-1.71025	-1.08223
57736054	chr8:57736054:A:G	1.43962e-08	-3.2746e-10	-1.58458	2.35117e-05	-3.2746e-10	-1.09812	0.000120509	-3.2746e-10	-1.58441
57736189	chr8:57736189:A:G	3.57967e-09	-1.39092	-1.58535	4.882e-06	-1.20343	-1.46662	2.64997e-05	-1.51376	-1.58525
57736199	chr8:57736199:G:A	2.40711e-09	-1.78803	-1.58509	3.99224e-06	-1.64381	-1.22745	2.07561e-05	-1.75827	-1.58503
57736497	chr8:57736497:C:A	2.36904e-09	-1.8125	-1.57656	4.50913e-06	-1.73107	-1.01844	2.0028e-05	-1.80204	-1.57697
57736555	chr8:57736555:C:A	3.23667e-09	-1.79322	-1.28378	8.00248e-05	-1.77766	1.90439	2.77404e-05	-1.77589	-1.27736
57737056	chr8:57737056:TAA:T	5.4884e-08	-3.2746e-10	-0.246322	0.000123119	-3.2746e-10	0.557538	0.000466356	-3.2746e-10	-0.231189
57737180	chr8:57737180:T:C	9.20806e-09	-0.606424	-1.42504	4.98454e-06	-1.14059	-1.50868	6.67432e-05	-0.752222	-1.42306
57737329	chr8:57737329:A:G	2.99907e-09	-1.77239	-1.38085	3.31757e-06	-1.47552	-1.58086	2.42519e-05	-1.80613	-1.38151
57737395	chr8:57737395:G:A	1.60686e-08	-3.2746e-10	-1.47468	6.67919e-05	-3.2746e-10	-0.0540303	0.000134273	-3.2746e-10	-1.47626
57737399	chr8:57737399:A:T	8.66423e-09	-0.638118	-1.45422	4.98073e-06	-1.16402	-1.48602	6.29208e-05	-0.781827	-1.45243
57737567	chr8:57737567:A:G	3.43163e-09	-1.77243	-1.24608	2.44914e-06	-1.79598	-1.56389	3.15311e-05	-1.68531	-1.23985
57737823	chr8:57737823:G:C	3.45961e-09	-1.77539	-1.235	2.46096e-06	-1.79398	-1.56108	3.17239e-05	-1.69039	-1.22867
57737971	chr8:57737971:A:C	1.28937e-08	-1.69481	-1.06538e-09	1.19495e-05	-1.77492	-1.06538e-09	0.000104401	-1.7279	-1.06538e-09
57738025	chr8:57738025:G:A	1.4963e-08	-3.2746e-10	-1.54596	1.45238e-05	-3.2746e-10	-1.57982	0.00012531	-3.2746e-10	-1.54534
57738666	chr8:57738666:A:G	1.73685e-08	-3.2746e-10	-1.39688	1.45609e-05	-3.2746e-10	-1.57727	0.000142607	-3.2746e-10	-1.41605
57738738	chr8:57738738:A:G	1.16439e-08	-1.79676	-1.06538e-09	1.29258e-05	-1.69639	-1.06538e-09	9.99148e-05	-1.77182	-1.06538e-09
57738751	chr8:57738751:A:G	9.18035e-09	-0.602716	-1.43176	5.0327e-06	-1.13764	-1.50201	6.65345e-05	-0.748523	-1.42989
57738990	chr8:57738990:T:C	1.49688e-08	-3.2746e-10	-1.54557	1.45216e-05	-3.2746e-10	-1.57997	0.00012536	-3.2746e-10	-1.54495
57738996	chr8:57738996:C:T	2.39882e-09	-1.80525	-1.57131	4.7688e-06	-1.69691	-0.996613	2.04385e-05	-1.78706	-1.57165
57739041	chr8:57739041:G:T	2.6045e-08	-0.991717	-1.06538e-09	1.80436e-05	-1.36282	-1.06538e-09	0.000132663	-1.48833	-1.06538e-09
57739548	chr8:57739548:T:C	1.53735e-08	-3.2746e-10	-1.5189	1.79376e-05	-3.2746e-10	-1.36871	0.000129449	-3.2746e-10	-1.51285
57739556	chr8:57739556:C:T	3.52571e-09	-1.41302	-1.57844	5.10148e-06	-1.23095	-1.39513	2.61867e-05	-1.53162	-1.57926
57739585	chr8:57739585:G:A	1.20447e-08	-1.76292	-1.06538e-09	1.15182e-05	-1.81168	-1.06538e-09	9.67969e-05	-1.80352	-1.06538e-09
57739887	chr8:57739887:A:G	1.44952e-08	-3.2746e-10	-1.57772	1.57053e-05	-3.2746e-10	-1.50162	0.000121248	-3.2746e-10	-1.5783
57740318	chr8:57740318:C:T	2.41358e-09	-1.79748	-1.57295	4.88878e-06	-1.6763	-0.992371	2.06256e-05	-1.77617	-1.57343
57740689	chr8:57740689:T:C	3.51292e-09	-1.40974	-1.58535	4.83176e-06	-1.22485	-1.45555	2.61018e-05	-1.52873	-1.58541
57740775	chr8:57740775:G:A	4.72113e-09	-1.20297	-1.49653	8.12703e-05	-1.76709	1.90926	4.81697e-05	-1.00826	-1.49314
57740920	chr8:57740920:T:C	2.4538e-09	-1.7761	-1.5778	3.98715e-06	-1.81238	-1.06016	2.1309e-05	-1.73844	-1.57857
57741309	chr8:57741309:C:A	1.53254e-08	-3.2746e-10	-1.52203	1.78262e-05	-3.2746e-10	-1.37495	0.000129024	-3.2746e-10	-1.51614
57741648	chr8:57741648:A:G	4.68254e-09	-1.20236	-1.50534	7.67123e-05	-1.76707	1.85152	4.77414e-05	-1.0082	-1.50214
57741711	chr8:57741711:A:G	9.29537e-09	-0.444727	-1.5773	5.37722e-06	-1.04674	-1.5267	6.33748e-05	-0.65065	-1.57642
57741712	chr8:57741712:G:C	4.00219e-09	-1.61857	-1.24613	0.0021531	-1.73702	5.15608	4.18695e-05	-1.40311	-1.23847
57741741	chr8:57741741:A:G	1.68862e-08	-3.2746e-10	-1.42505	2.12409e-05	-3.2746e-10	-1.19968	0.000141488	-3.2746e-10	-1.42393
57741742	chr8:57741742:G:A	1.538e-08	-3.2746e-10	-1.51847	1.79415e-05	-3.2746e-10	-1.3685	0.000129505	-3.2746e-10	-1.51242
57742147	chr8:57742147:A:G	3.46657e-09	-1.43691	-1.57147	5.14223e-06	-1.25887	-1.35925	2.58195e-05	-1.55241	-1.5726
57742651	chr8:57742651:T:G	1.54966e-08	-1.51092	-1.06538e-09	1.62545e-05	-1.46724	-1.06538e-09	0.000122902	-1.56475	-1.06538e-09
57742715	chr8:57742715:T:C	2.86426e-09	-1.72628	-1.47295	0.000284479	-1.66303	3.05808	2.82289e-05	-1.56505	-1.47074
57743287	chr8:57743287:T:G	4.71507e-09	-1.20521	-1.49557	8.19232e-05	-1.76779	1.91796	4.80963e-05	-1.01077	-1.49216
57743441	chr8:57743441:G:A	1.4963e-08	-3.2746e-10	-1.54596	1.45238e-05	-3.2746e-10	-1.57982	0.00012531	-3.2746e-10	-1.54534
57743600	chr8:57743600:C:T	1.17834e-08	-1.78485	-1.06538e-09	1.16504e-05	-1.80027	-1.06538e-09	0.000100305	-1.76792	-1.06538e-09
57743676	chr8:57743676:G:A	1.51481e-08	-3.2746e-10	-1.53367	1.74391e-05	-3.2746e-10	-1.3969	0.000127462	-3.2746e-10	-1.52832
57743746	chr8:57743746:G:A	5.52829e-08	-3.2746e-10	-0.239079	0.00011098	-3.2746e-10	0.453734	0.000469032	-3.2746e-10	-0.225466
57743893	chr8:57743893:C:T	4.91046e-09	-1.16973	-1.49045	8.49636e-05	-1.75785	1.94446	5.02573e-05	-0.972049	-1.48693
57743938	chr8:57743938:T:C	2.02647e-08	-3.2746e-10	-1.24266	4.72814e-05	-3.2746e-10	-0.399495	0.000170127	-3.2746e-10	-1.2396
57743959	chr8:57743959:T:C	5.53392e-08	-3.2746e-10	-0.238062	0.000111089	-3.2746e-10	0.45472	0.000469507	-3.2746e-10	-0.224454
57743979	chr8:57743979:C:T	4.7565e-09	-1.20128	-1.49075	8.39376e-05	-1.76691	1.94137	4.84793e-05	-1.00777	-1.48723
57744273	chr8:57744273:T:C	3.43182e-09	-1.43304	-1.58541	4.67623e-06	-1.25349	-1.45963	2.55897e-05	-1.54854	-1.58541
57744305	chr8:57744305:C:T	1.43864e-08	-3.2746e-10	-1.58526	1.4556e-05	-3.2746e-10	-1.57761	0.000120414	-3.2746e-10	-1.5852
57744657	chr8:57744657:A:G	2.39072e-09	-1.7981	-1.58185	3.70341e-06	-1.67064	-1.27571	2.05157e-05	-1.77328	-1.58166
57745143	chr8:57745143:A:G	3.51275e-09	-1.71889	-1.27625	0.0017905	-1.67624	4.91088	3.51119e-05	-1.54881	-1.26878
57745215	chr8:57745215:T:A	1.44007e-08	-3.2746e-10	-1.58427	2.36774e-05	-3.2746e-10	-1.09109	0.00012055	-3.2746e-10	-1.58407
57745291	chr8:57745291:T:A	3.43421e-09	-1.43236	-1.5854	4.68311e-06	-1.25343	-1.45822	2.5595e-05	-1.54832	-1.58542
57745577	chr8:57745577:G:A	6.59074e-08	-3.2746e-10	-0.0632921	0.000136777	-3.2746e-10	0.662739	0.000559212	-3.2746e-10	-0.0496089
57745584	chr8:57745584:T:A	1.8781e-08	-3.2746e-10	-1.3187	2.17451e-05	-3.2746e-10	-1.17623	0.00015927	-3.2746e-10	-1.30553
57745991	chr8:57745991:A:G	1.73086e-08	-0.181388	-1.21895	6.38683e-06	-0.819582	-1.58179	0.000122215	-0.354089	-1.21627
57746188	chr8:57746188:C:A	1.29462e-07	-3.2746e-10	0.611846	7.5542e-05	-3.2746e-10	0.0690771	0.00109643	-3.2746e-10	0.623674
57746190	chr8:57746190:G:A	1.50601e-08	-3.2746e-10	-1.5395	2.02037e-05	-3.2746e-10	-1.24975	0.000126049	-3.2746e-10	-1.53947
57747095	chr8:57747095:T:C	2.8223e-09	-1.65424	-1.55975	2.73986e-06	-1.80954	-1.43816	2.67628e-05	-1.5303	-1.55883
57747288	chr8:57747288:A:T	2.83838e-08	-0.905726	-1.06538e-09	2.43744e-05	-1.06208	-1.06538e-09	0.00023806	-0.903613	-1.06538e-09
57747655	chr8:57747655:A:T	2.54976e-09	-1.79459	-1.52095	5.94336e-06	-1.66556	-0.807782	2.18249e-05	-1.77153	-1.52156
57747706	chr8:57747706:T:G	2.03526e-08	0.035913	-1.27425	7.6286e-06	-0.643091	-1.58062	0.000142309	-0.146085	-1.27205
57747805	chr8:57747805:T:C	1.70836e-08	-3.2746e-10	-1.41342	2.49936e-05	-3.2746e-10	-1.03699	0.000143144	-3.2746e-10	-1.41228
57747879	chr8:57747879:C:T	1.13291e-07	0.47842	-1.06538e-09	7.67093e-05	0.0844111	-1.06538e-09	0.000877905	0.401401	-1.06538e-09
57747937	chr8:57747937:A:G	3.08182e-09	-1.74381	-1.38221	1.30244e-05	-1.81506	0.126272	2.7164e-05	-1.69862	-1.37562
57748038	chr8:57748038:G:C	2.29789e-07	1.18562	-1.06538e-09	0.00014919	0.749609	-1.06538e-09	0.00290218	1.59708	-1.06538e-09
57748583	chr8:57748583:G:A	1.18069e-08	-0.507536	-1.27532	0.000246695	-1.45352	2.70606	0.000124748	-0.281275	-1.26857
57748682	chr8:57748682:G:A	1.47041e-08	-3.2746e-10	-1.56342	1.61296e-05	-3.2746e-10	-1.47496	0.000123482	-3.2746e-10	-1.56004
57748856	chr8:57748856:T:C	1.38828e-08	-0.0862641	-1.53463	1.64949e-05	-0.722475	-0.730087	9.98607e-05	-0.238341	-1.53402
57749220	chr8:57749220:TC:T	3.85655e-09	-1.36407	-1.5377	6.81197e-06	-1.11303	-1.2239	2.8856e-05	-1.47411	-1.53971
57749419	chr8:57749419:T:G	3.19458e-09	-1.55756	-1.53253	2.48405e-06	-1.78105	-1.56467	3.1074e-05	-1.40952	-1.53025
57749530	chr8:57749530:C:T	1.48413e-08	-3.2746e-10	-1.55413	1.57404e-05	-3.2746e-10	-1.49938	0.000124202	-3.2746e-10	-1.55423
57749585	chr8:57749585:T:C	1.15783e-08	-1.80241	-1.06538e-09	1.14841e-05	-1.81465	-1.06538e-09	9.78168e-05	-1.79304	-1.06538e-09
57749769	chr8:57749769:A:G	1.39582e-08	-0.230487	-1.38499	6.35108e-06	-0.852674	-1.55431	9.88684e-05	-0.398929	-1.38342
57750321	chr8:57750321:G:A	3.23235e-09	-1.53641	-1.54192	2.50634e-06	-1.78319	-1.5536	3.16953e-05	-1.38029	-1.53967
57750340	chr8:57750340:G:A	1.43537e-08	-1.58754	-1.06538e-09	1.62951e-05	-1.46475	-1.06538e-09	0.000119906	-1.58943	-1.06538e-09
57750397	chr8:57750397:G:A	1.4467e-08	-1.57967	-1.06538e-09	1.28622e-05	-1.70132	-1.06538e-09	0.00011527	-1.62886	-1.06538e-09
57750430	chr8:57750430:G:A	5.74731e-09	-1.43195	-1.07086	0.00327358	-1.80843	5.64645	6.33222e-05	-1.16697	-1.06093
57750526	chr8:57750526:C:T	3.96598e-09	-1.35268	-1.52111	6.49148e-06	-1.2082	-1.17692	2.82912e-05	-1.51627	-1.51732
57750692	chr8:57750692:G:A	4.86977e-09	-1.58855	-1.07994	0.00292883	-1.78178	5.50853	5.15185e-05	-1.36436	-1.06984
57750842	chr8:57750842:A:G	1.43923e-08	-3.2746e-10	-1.58485	1.48266e-05	-3.2746e-10	-1.55919	0.000120441	-3.2746e-10	-1.58498
57750896	chr8:57750896:A:G	1.51169e-08	-3.2746e-10	-1.53573	1.53589e-05	-3.2746e-10	-1.52392	0.000126509	-3.2746e-10	-1.53583
57750928	chr8:57750928:A:T	3.81782e-09	-1.39712	-1.51474	6.26541e-06	-1.25946	-1.16111	2.7476e-05	-1.55205	-1.51078
57751174	chr8:57751174:A:G	1.43858e-08	-3.2746e-10	-1.5853	1.4445e-05	-3.2746e-10	-1.58526	0.000120401	-3.2746e-10	-1.58531
57751605	chr8:57751605:C:T	3.39005e-09	-1.81082	-1.21988	0.000108342	-1.74435	2.17403	2.889e-05	-1.7998	-1.21285
57751969	chr8:57751969:A:G	4.52928e-09	-1.18393	-1.55705	7.22373e-06	-0.971544	-1.3067	3.22926e-05	-1.34274	-1.55856
57752402	chr8:57752402:A:T	1.62711e-08	-3.2746e-10	-1.46215	1.45932e-05	-3.2746e-10	-1.57505	0.000136339	-3.2746e-10	-1.46099
57752858	chr8:57752858:G:A	1.89788e-08	-3.2746e-10	-1.30822	1.61018e-05	-3.2746e-10	-1.47668	0.000159215	-3.2746e-10	-1.30588
57753059	chr8:57753059:G:A	2.78164e-09	-1.815	-1.4135	7.86281e-06	-1.75353	-0.439936	2.33656e-05	-1.81011	-1.41476
57753217	chr8:57753217:C:T	1.87063e-08	-3.2746e-10	-1.32268	2.85398e-05	-3.2746e-10	-0.904312	0.000156823	-3.2746e-10	-1.32102
57753249	chr8:57753249:A:G	1.6401e-08	-1.4542	-1.06538e-09	1.41127e-05	-1.60854	-1.06538e-09	0.000129673	-1.51112	-1.06538e-09
57753326	chr8:57753326:T:C	2.75685e-09	-1.654	-1.58346	2.99279e-06	-1.80905	-1.35036	2.59868e-05	-1.53537	-1.58318
57753381	chr8:57753381:A:G	1.90536e-08	-0.0198194	-1.28447	7.32795e-06	-0.684109	-1.57981	0.00013394	-0.196223	-1.28252
57753690	chr8:57753690:C:A	2.74563e-08	-3.2746e-10	-0.938948	5.3632e-05	-3.2746e-10	-0.273467	0.000233177	-3.2746e-10	-0.924341
57754453	chr8:57754453:T:C	1.92953e-08	-3.2746e-10	-1.29168	1.62429e-05	-3.2746e-10	-1.46796	0.000161852	-3.2746e-10	-1.28945
57754474	chr8:57754474:A:C	1.61464e-08	-3.2746e-10	-1.46985	1.45586e-05	-3.2746e-10	-1.57743	0.000135286	-3.2746e-10	-1.46875
57754640	chr8:57754640:A:G	1.50794e-08	-3.2746e-10	-1.53822	1.6588e-05	-3.2746e-10	-1.44693	0.000126058	-3.2746e-10	-1.5394
57755422	chr8:57755422:G:A	3.27151e-09	-1.48259	-1.5837	4.71551e-06	-1.37601	-1.32874	2.36864e-05	-1.62686	-1.58438
57755467	chr8:57755467:T:A	1.57954e-08	-3.2746e-10	-1.49182	1.70536e-05	-3.2746e-10	-1.41925	0.000133266	-3.2746e-10	-1.48379
57755509	chr8:57755509:G:T	1.49069e-08	-3.2746e-10	-1.54972	1.54955e-05	-3.2746e-10	-1.51506	0.000124512	-3.2746e-10	-1.55174
57755598	chr8:57755598:A:G	2.51417e-08	-0.141487	-0.885529	8.46345e-06	-0.790474	-1.32938	0.00018227	-0.288505	-0.882141
57755722	chr8:57755722:T:C	2.85899e-08	-3.2746e-10	-0.89849	4.52046e-05	-3.2746e-10	-0.444414	0.000240875	-3.2746e-10	-0.891858
57755965	chr8:57755965:A:G	1.63626e-08	-3.2746e-10	-1.45655	2.85411e-05	-3.2746e-10	-0.904267	0.000137178	-3.2746e-10	-1.45486
57756702	chr8:57756702:A:G	2.44248e-09	-1.79509	-1.56344	5.0163e-06	-1.6625	-0.980417	2.09831e-05	-1.76865	-1.56377
57757003	chr8:57757003:A:G	3.32553e-09	-1.74782	-1.30209	1.50519e-05	-1.56787	0.0237599	2.88418e-05	-1.71347	-1.30084
57757055	chr8:57757055:A:G	1.95292e-08	-1.27963	-1.06538e-09	1.47228e-05	-1.56621	-1.06538e-09	0.000112171	-1.65612	-1.06538e-09
57757339	chr8:57757339:T:C	3.00558e-09	-1.59525	-1.55582	2.46858e-06	-1.8086	-1.54337	2.67405e-05	-1.53599	-1.55397
57757358	chr8:57757358:A:G	3.47048e-09	-1.42315	-1.5841	4.8487e-06	-1.74224	-0.934664	3.32525e-05	-1.28848	-1.58353
57757380	chr8:57757380:C:T	3.17097e-09	-1.52346	-1.57404	3.03753e-06	-1.77421	-1.37036	2.92598e-05	-1.42736	-1.57256
57757393	chr8:57757393:C:T	4.02036e-09	-1.28429	-1.57588	7.64119e-06	-1.11667	-1.10539	2.86879e-05	-1.44391	-1.57575
57757453	chr8:57757453:A:G	3.13399e-09	-1.60437	-1.50486	3.77863e-06	-1.81011	-1.11614	2.7732e-05	-1.54601	-1.50754
57757693	chr8:57757693:A:C	2.42368e-09	-1.81324	-1.55301	4.72005e-06	-1.76377	-0.94002	2.04582e-05	-1.80446	-1.5533
57757806	chr8:57757806:C:T	3.87112e-09	-1.31939	-1.57861	6.94399e-06	-1.15871	-1.15903	2.77446e-05	-1.47459	-1.5785
57757895	chr8:57757895:A:G	3.36313e-08	-3.2746e-10	-0.736085	9.48335e-05	-3.2746e-10	0.29651	0.000282198	-3.2746e-10	-0.733529
57758205	chr8:57758205:A:C	4.42945e-09	-1.25145	-1.51181	1.03122e-05	-1.082	-0.840284	3.13644e-05	-1.419	-1.51146
57758308	chr8:57758308:C:G	1.58574e-08	-3.2746e-10	-1.48791	3.31055e-05	-3.2746e-10	-0.755913	0.000132976	-3.2746e-10	-1.48597
57758578	chr8:57758578:A:G	3.15934e-09	-1.53039	-1.57079	3.09496e-06	-1.78753	-1.33831	2.90677e-05	-1.4373	-1.56921
57758962	chr8:57758962:T:C	3.12917e-09	-1.5255	-1.58528	4.40668e-06	-1.77177	-1.00072	2.93101e-05	-1.41315	-1.58505
57759134	chr8:57759134:A:G	1.85783e-08	-1.32955	-1.06538e-09	1.60451e-05	-1.48021	-1.06538e-09	0.000172877	-1.22356	-1.06538e-09
57759693	chr8:57759693:C:T	1.44015e-08	-3.2746e-10	-1.58421	2.09503e-05	-3.2746e-10	-1.21346	0.000120514	-3.2746e-10	-1.58437
57760200	chr8:57760200:G:T	2.63474e-09	-1.81453	-1.46823	2.9252e-06	-1.61859	-1.56366	2.20163e-05	-1.81506	-1.4693
57760282	chr8:57760282:T:C	1.4677e-08	-0.209639	-1.35562	6.22889e-06	-0.861153	-1.56526	0.000105003	-0.368018	-1.35413
57760338	chr8:57760338:G:T	3.77899e-09	-1.33883	-1.58326	6.47517e-06	-1.1832	-1.20443	2.713e-05	-1.49229	-1.58321
57760505	chr8:57760505:A:G	2.55301e-09	-1.80635	-1.50791	4.02305e-06	-1.78016	-1.08341	2.15655e-05	-1.79413	-1.51092
57760738	chr8:57760738:G:A	7.86338e-07	-3.2746e-10	2.41584	0.00170009	-3.2746e-10	3.18282	0.00691713	-3.2746e-10	2.46562
57760808	chr8:57760808:C:T	1.68067e-08	-3.2746e-10	-1.42976	1.50229e-05	-3.2746e-10	-1.54604	0.000140608	-3.2746e-10	-1.43016
57760846	chr8:57760846:G:A	3.02359e-08	-3.2746e-10	-0.842514	8.1198e-05	-3.2746e-10	0.141278	0.000253673	-3.2746e-10	-0.84009
57760880	chr8:57760880:G:A	4.21782e-09	-1.43533	-1.3769	2.96767e-06	-1.60141	-1.56642	3.7233e-05	-1.37836	-1.38058
57760980	chr8:57760980:T:C	4.77144e-08	-3.2746e-10	-0.386309	2.90583e-05	-3.2746e-10	-0.88631	0.000378185	-3.2746e-10	-0.440754
57761349	chr8:57761349:A:G	1.77191e-08	-3.2746e-10	-1.3769	1.49586e-05	-3.2746e-10	-1.55033	0.000148552	-3.2746e-10	-1.3752
57761530	chr8:57761530:C:A	5.12376e-09	-1.03457	-1.58308	6.96038e-06	-0.939596	-1.37578	3.82481e-05	-1.14889	-1.58315
57761600	chr8:57761600:G:A	2.49806e-08	-1.03344	-1.06538e-09	1.68883e-05	-1.42899	-1.06538e-09	0.00012419	-1.55433	-1.06538e-09
57762263	chr8:57762263:T:A	1.80384e-08	-3.2746e-10	-1.35904	5.99723e-05	-3.2746e-10	-0.16173	0.000150766	-3.2746e-10	-1.36041
57762546	chr8:57762546:T:G	1.66288e-08	-3.2746e-10	-1.44041	1.75373e-05	-3.2746e-10	-1.39128	0.000139307	-3.2746e-10	-1.43946
57762572	chr8:57762572:A:G	3.80549e-09	-1.33753	-1.57757	4.91362e-06	-1.08105	-1.58256	3.17981e-05	-1.33842	-1.57832
57762607	chr8:57762607:T:G	4.22105e-09	-1.80679	-1.00467	5.18508e-06	-1.80975	-0.800077	3.60187e-05	-1.79347	-0.998626
57763825	chr8:57763825:A:T	1.69775e-08	-3.2746e-10	-1.41965	1.7117e-05	-3.2746e-10	-1.41554	0.000142306	-3.2746e-10	-1.41815
57763869	chr8:57763869:A:G	1.63547e-08	-3.2746e-10	-1.45703	1.45989e-05	-3.2746e-10	-1.57467	0.000135001	-3.2746e-10	-1.47086
57764102	chr8:57764102:G:A	1.47133e-08	-1.56279	-1.06538e-09	1.29728e-05	-1.69275	-1.06538e-09	0.000118214	-1.60364	-1.06538e-09
57764177	chr8:57764177:A:G	2.92202e-09	-1.75658	-1.42269	2.72082e-06	-1.78572	-1.46896	2.54444e-05	-1.72028	-1.41936
57764803	chr8:57764803:A:G	2.47311e-09	-1.76443	-1.58164	2.44189e-06	-1.78338	-1.57945	2.03857e-05	-1.77989	-1.58142
57764980	chr8:57764980:G:A	2.07905e-08	-3.2746e-10	-1.21704	1.84253e-05	-3.2746e-10	-1.34189	0.000174681	-3.2746e-10	-1.21318
57765635	chr8:57765635:C:T	3.75489e-09	-1.62772	-1.30077	4.667e-06	-1.61216	-1.10293	3.30822e-05	-1.58188	-1.29526
57765885	chr8:57765885:T:C	1.94221e-08	-3.2746e-10	-1.28513	2.14481e-05	-3.2746e-10	-1.18998	0.000162848	-3.2746e-10	-1.28332
57766810	chr8:57766810:G:A	2.0562e-08	-3.2746e-10	-1.2281	1.83277e-05	-3.2746e-10	-1.3472	0.000172886	-3.2746e-10	-1.22351
57767002	chr8:57767002:C:T	1.50683e-08	-3.2746e-10	-1.53895	1.567e-05	-3.2746e-10	-1.50386	0.000125902	-3.2746e-10	-1.54063
57767136	chr8:57767136:A:G	1.60895e-08	-1.47337	-1.06538e-09	1.48797e-05	-1.55561	-1.06538e-09	0.000132884	-1.48666	-1.06538e-09
57767219	chr8:57767219:C:T	1.4394e-08	-3.2746e-10	-1.58473	1.6664e-05	-3.2746e-10	-1.44236	0.000120493	-3.2746e-10	-1.58454
57767283	chr8:57767283:C:T	2.76726e-08	-3.2746e-10	-0.931102	6.09958e-05	-3.2746e-10	-0.144808	0.000232632	-3.2746e-10	-0.926681
57767547	chr8:57767547:AG:A	2.78858e-08	-3.2746e-10	-0.923427	6.16886e-05	-3.2746e-10	-0.133513	0.000234429	-3.2746e-10	-0.918984
57767752	chr8:57767752:A:G	2.58435e-08	-3.2746e-10	-0.999483	2.22691e-05	-3.2746e-10	-1.15241	0.000217537	-3.2746e-10	-0.99377
57768017	chr8:57768017:C:T	2.51207e-09	-1.80708	-1.52336	2.82508e-06	-1.77219	-1.44488	2.10504e-05	-1.80415	-1.52507
57768208	chr8:57768208:G:A	1.52073e-08	-3.2746e-10	-1.52977	1.97851e-05	-3.2746e-10	-1.27068	0.000127345	-3.2746e-10	-1.52924
57768469	chr8:57768469:T:G	3.33426e-09	-1.64685	-1.40044	3.4406e-06	-1.61522	-1.40474	2.67687e-05	-1.6893	-1.3996
57768555	chr8:57768555:G:A	4.49449e-09	-1.7592	-0.989495	4.66907e-06	-1.73723	-0.977423	3.92572e-05	-1.72351	-0.982497
57768817	chr8:57768817:G:A	6.74749e-08	-3.2746e-10	-0.0397879	3.92924e-05	-3.2746e-10	-0.584582	0.000560446	-3.2746e-10	-0.0474046
57768879	chr8:57768879:A:G	1.45192e-08	-3.2746e-10	-1.57607	1.80283e-05	-3.2746e-10	-1.36367	0.000121615	-3.2746e-10	-1.57528
57768993	chr8:57768993:A:G	1.20322e-08	-1.76395	-1.06538e-09	1.17152e-05	-1.79472	-1.06538e-09	0.000104285	-1.72901	-1.06538e-09
57769064	chr8:57769064:G:A	2.04504e-08	-1.26277	0.0292303	2.399e-05	-1.21947	0.1415	0.000196931	-1.13495	0.0416702
57769225	chr8:57769225:C:G	3.2638e-09	-1.64971	-1.41894	3.382e-06	-1.61769	-1.41945	2.62209e-05	-1.6914	-1.41819
57769339	chr8:57769339:C:G	1.70564e-08	-1.41502	-1.06538e-09	1.66754e-05	-1.44167	-1.06538e-09	0.000155781	-1.32769	-1.06538e-09
57769403	chr8:57769403:A:G	1.00652e-08	-0.525204	-1.41726	7.8999e-06	-0.753886	-1.43488	8.27902e-05	-0.549449	-1.41038
57769672	chr8:57769672:A:G	2.58684e-08	-3.2746e-10	-0.998522	2.22895e-05	-3.2746e-10	-1.1515	0.000217747	-3.2746e-10	-0.992804
57769899	chr8:57769899:T:C	1.73029e-08	-3.2746e-10	-1.40067	1.70802e-05	-3.2746e-10	-1.41769	0.000145568	-3.2746e-10	-1.39549
57770290	chr8:57770290:A:T	1.57421e-08	-3.2746e-10	-1.49521	1.54972e-05	-3.2746e-10	-1.51495	0.000132254	-3.2746e-10	-1.49141
57770578	chr8:57770578:A:G	1.55422e-08	-3.2746e-10	-1.50799	1.66542e-05	-3.2746e-10	-1.44295	0.000130175	-3.2746e-10	-1.50726
57770581	chr8:57770581:C:T	3.16978e-09	-1.56718	-1.5307	3.11175e-06	-1.59558	-1.52484	2.63544e-05	-1.57354	-1.53096
57770637	chr8:57770637:T:C	3.00459e-08	-3.2746e-10	-0.848819	6.90687e-05	-3.2746e-10	-0.0205104	0.000252648	-3.2746e-10	-0.84414
57770724	chr8:57770724:A:C	1.53493e-08	-0.764022	-0.756452	8.34299e-06	-0.899811	-1.23438	0.000198988	-0.329297	-0.753595
57770738	chr8:57770738:CA:C	2.59806e-08	-3.2746e-10	-0.994195	2.23668e-05	-3.2746e-10	-1.14803	0.000218697	-3.2746e-10	-0.988449
57770758	chr8:57770758:T:A	1.55775e-08	-0.744238	-0.761478	8.46769e-06	-0.882149	-1.2372	0.000202643	-0.305925	-0.758767
57770786	chr8:57770786:G:A	5.61442e-09	-1.78843	-0.737771	7.99997e-06	-1.76893	-0.407246	4.87842e-05	-1.75892	-0.729814
57770918	chr8:57770918:A:T	5.05876e-09	-1.7813	-0.849122	6.99367e-06	-1.76018	-0.550428	4.40592e-05	-1.74907	-0.841529
57770925	chr8:57770925:A:G	1.47946e-08	-3.2746e-10	-1.55728	1.83111e-05	-3.2746e-10	-1.3481	0.000123864	-3.2746e-10	-1.55695
57771389	chr8:57771389:C:A	5.58564e-09	-1.78364	-0.747706	7.87822e-06	-1.76335	-0.428158	4.86246e-05	-1.75234	-0.73967
57771631	chr8:57771631:A:G	8.84056e-09	-1.01493	-1.05726	9.56232e-06	-1.2264	-0.771382	6.62837e-05	-1.12368	-1.05852
57771937	chr8:57771937:A:AT	1.51063e-08	-3.2746e-10	-1.53643	1.44972e-05	-3.2746e-10	-1.58165	0.000125322	-3.2746e-10	-1.54525
57772143	chr8:57772143:T:A	1.54948e-08	-3.2746e-10	-1.51104	2.0369e-05	-3.2746e-10	-1.2416	0.000129778	-3.2746e-10	-1.51031
57772530	chr8:57772530:A:G	9.97112e-09	-0.46637	-1.48548	7.78002e-06	-0.708274	-1.49578	8.07071e-05	-0.505118	-1.48019
57772633	chr8:57772633:A:G	1.49184e-08	-3.2746e-10	-1.54895	1.88864e-05	-3.2746e-10	-1.31717	0.000124939	-3.2746e-10	-1.54831
57772946	chr8:57772946:G:A	5.06084e-09	-1.46836	-1.16165	5.26865e-06	-1.41136	-1.18248	4.03966e-05	-1.52008	-1.15731
57773813	chr8:57773813:C:T	2.18384e-08	-3.2746e-10	-1.16787	1.80487e-05	-3.2746e-10	-1.36254	0.000183963	-3.2746e-10	-1.1614
57774808	chr8:57774808:T:C	6.15241e-09	-1.71834	-0.716362	7.13483e-06	-1.6542	-0.63642	5.96574e-05	-1.58285	-0.704669
57774891	chr8:57774891:TA:T	1.74721e-08	-3.2746e-10	-1.39094	2.00399e-05	-3.2746e-10	-1.25789	0.000146802	-3.2746e-10	-1.38705
57775172	chr8:57775172:T:A	4.49112e-09	-1.807	-0.942438	4.82814e-06	-1.81304	-0.86811	3.79276e-05	-1.80544	-0.93502
57775254	chr8:57775254:G:A	3.03085e-08	-3.2746e-10	-0.840114	7.00529e-05	-3.2746e-10	-0.00636164	0.000254852	-3.2746e-10	-0.835454
57775397	chr8:57775397:A:G	1.48659e-08	-3.2746e-10	-1.55247	1.86407e-05	-3.2746e-10	-1.33026	0.000124499	-3.2746e-10	-1.55184
57775469	chr8:57775469:T:C	1.14877e-08	-1.81027	-1.06538e-09	1.16177e-05	-1.80308	-1.06538e-09	9.58672e-05	-1.81317	-1.06538e-09
57775611	chr8:57775611:C:T	4.31762e-09	-1.81116	-0.977678	4.69848e-06	-1.80951	-0.898859	3.6845e-05	-1.79899	-0.970429
57775790	chr8:57775790:A:G	2.50185e-08	-3.2746e-10	-1.03193	2.16815e-05	-3.2746e-10	-1.17915	0.00021054	-3.2746e-10	-1.02646
57776473	chr8:57776473:G:A	2.35013e-08	-1.09449	-1.06538e-09	1.98857e-05	-1.26561	-1.06538e-09	0.000183281	-1.16512	-1.06538e-09
57776606	chr8:57776606:A:G	1.1536e-08	-1.80607	-1.06538e-09	1.15591e-05	-1.80814	-1.06538e-09	9.57158e-05	-1.81475	-1.06538e-09
57777050	chr8:57777050:G:A	2.50185e-08	-3.2746e-10	-1.03193	2.16815e-05	-3.2746e-10	-1.17915	0.00021054	-3.2746e-10	-1.02646
57777706	chr8:57777706:G:A	1.48015e-08	-3.2746e-10	-1.55681	1.61529e-05	-3.2746e-10	-1.47351	0.000123827	-3.2746e-10	-1.55726
57777896	chr8:57777896:T:C	2.43091e-09	-1.79448	-1.5688	2.36672e-06	-1.81011	-1.584	1.99587e-05	-1.81436	-1.56812
57778047	chr8:57778047:T:C	1.16014e-08	-1.80042	-1.06538e-09	1.14916e-05	-1.81399	-1.06538e-09	9.89514e-05	-1.78151	-1.06538e-09
57778937	chr8:57778937:C:G	2.16748e-08	-3.2746e-10	-1.17539	3.62963e-05	-3.2746e-10	-0.663896	0.000181505	-3.2746e-10	-1.17486
57779452	chr8:57779452:C:T	2.22786e-08	-1.33178	0.18386	2.6659e-05	-1.2872	0.314711	0.000213286	-1.21008	0.196579
57780826	chr8:57780826:C:G	1.18101e-08	-1.78259	-1.06538e-09	1.15913e-05	-1.80536	-1.06538e-09	0.000101776	-1.75336	-1.06538e-09
57780831	chr8:57780831:A:G	1.24981e-08	-1.72596	-1.06538e-09	1.17195e-05	-1.79436	-1.06538e-09	0.000102094	-1.75024	-1.06538e-09
57781385	chr8:57781385:G:C	1.90174e-08	-3.2746e-10	-1.30619	1.85472e-05	-3.2746e-10	-1.33529	0.00016017	-3.2746e-10	-1.2999
57781552	chr8:57781552:G:A	4.33593e-09	-1.75471	-1.02989	6.0906e-06	-1.72799	-0.720874	3.79709e-05	-1.71491	-1.02441
57781675	chr8:57781675:T:G	2.02645e-08	-3.2746e-10	-1.24267	3.09061e-05	-3.2746e-10	-0.824657	0.000169651	-3.2746e-10	-1.24239
57782147	chr8:57782147:T:C	8.21262e-09	-1.06038	-1.08549	9.02806e-06	-1.25437	-0.800908	6.17879e-05	-1.16557	-1.08686
57782285	chr8:57782285:T:C	1.67474e-08	-3.2746e-10	-1.4333	1.51799e-05	-3.2746e-10	-1.53564	0.000140576	-3.2746e-10	-1.43039
57782343	chr8:57782343:T:C	1.0816e-08	-0.349465	-1.52105	8.71532e-06	-0.578091	-1.51244	8.77526e-05	-0.38425	-1.51737
57782390	chr8:57782390:T:G	6.13534e-08	-3.2746e-10	-0.134892	0.000149126	-3.2746e-10	0.749176	0.00051701	-3.2746e-10	-0.128076
57782531	chr8:57782531:T:C	1.44611e-08	-3.2746e-10	-1.58008	1.52938e-05	-3.2746e-10	-1.52817	0.000121008	-3.2746e-10	-1.58028
57782642	chr8:57782642:A:G	1.14756e-08	-1.81132	-1.06538e-09	1.16227e-05	-1.80265	-1.06538e-09	9.80898e-05	-1.79025	-1.06538e-09
57782716	chr8:57782716:C:T	4.19907e-09	-1.71984	-1.09684	4.86957e-06	-1.69035	-0.982257	3.69533e-05	-1.67425	-1.09224
57783033	chr8:57783033:G:A	1.60415e-08	-3.2746e-10	-1.47636	1.5274e-05	-3.2746e-10	-1.52946	0.000133712	-3.2746e-10	-1.48045
57783802	chr8:57783802:C:T	1.55939e-08	-3.2746e-10	-1.50466	1.64029e-05	-3.2746e-10	-1.45815	0.000130218	-3.2746e-10	-1.50693
57783819	chr8:57783819:C:T	2.48481e-09	-1.7648	-1.57654	2.98445e-06	-1.7014	-1.4608	2.09098e-05	-1.75946	-1.57646
57783877	chr8:57783877:T:C	9.89009e-09	-0.845233	-1.11478	1.04666e-05	-1.05937	-0.848051	7.36539e-05	-0.960572	-1.11619
57784227	chr8:57784227:T:G	2.14237e-08	-3.2746e-10	-1.18705	3.25579e-05	-3.2746e-10	-0.772593	0.000178758	-3.2746e-10	-1.19011
57784263	chr8:57784263:C:T	2.63346e-08	-0.980661	-1.06538e-09	2.33287e-05	-1.10593	-1.06538e-09	0.000167785	-1.25346	-1.06538e-09
57784634	chr8:57784634:A:C	2.84786e-09	-1.63984	-1.56513	2.92911e-06	-1.60986	-1.57106	2.27831e-05	-1.68503	-1.56509
57784640	chr8:57784640:TATG:T	4.43357e-09	-1.76581	-0.996526	6.26124e-06	-1.74161	-0.679628	3.86947e-05	-1.7295	-0.990931
57784684	chr8:57784684:G:T	1.93159e-08	-1.3248	0.0341812	2.27291e-05	-1.28096	0.148996	0.000184918	-1.20289	0.0466611
57784984	chr8:57784984:A:G	1.15387e-08	-0.242319	-1.56352	9.39056e-06	-0.462615	-1.55329	9.42291e-05	-0.269159	-1.56125
57785065	chr8:57785065:CACACGCAT:C	1.59057e-08	-3.2746e-10	-1.48486	2.20315e-05	-3.2746e-10	-1.16314	0.000133255	-3.2746e-10	-1.48387
57785067	chr8:57785067:CACGCAT:C	1.20779e-08	-1.76017	-1.06538e-09	1.28582e-05	-1.70163	-1.06538e-09	0.000100147	-1.7695	-1.06538e-09
57785284	chr8:57785284:C:T	1.4568e-08	-3.2746e-10	-1.57271	1.82721e-05	-3.2746e-10	-1.35024	0.000122039	-3.2746e-10	-1.5718
57785446	chr8:57785446:G:T	7.92155e-09	-0.601963	-1.57999	6.5496e-06	-0.805908	-1.5703	6.44126e-05	-0.632051	-1.57878
57786174	chr8:57786174:G:A	1.16642e-08	-1.79502	-1.06538e-09	1.34422e-05	-1.65721	-1.06538e-09	0.000120703	-1.5828	-1.06538e-09
57786338	chr8:57786338:CCTTTT:C	2.43817e-08	-3.2746e-10	-1.05771	2.12238e-05	-3.2746e-10	-1.20049	0.000205152	-3.2746e-10	-1.05239
57786405	chr8:57786405:A:G	2.23632e-08	-3.2746e-10	-1.14413	1.85244e-05	-3.2746e-10	-1.33653	0.000187916	-3.2746e-10	-1.14014
57786418	chr8:57786418:C:A	1.54684e-08	-3.2746e-10	-1.51274	2.05815e-05	-3.2746e-10	-1.23122	0.000129599	-3.2746e-10	-1.5117
57787240	chr8:57787240:G:A	1.71517e-08	-3.2746e-10	-1.40945	2.68697e-05	-3.2746e-10	-0.964611	0.000143732	-3.2746e-10	-1.40819
57787622	chr8:57787622:T:C	1.16891e-08	-1.79288	-1.06538e-09	1.35441e-05	-1.64966	-1.06538e-09	0.000119052	-1.59658	-1.06538e-09
57787711	chr8:57787711:G:A	4.29183e-09	-1.78154	-1.01329	3.44178e-06	-1.72375	-1.29587	4.0756e-05	-1.66462	-1.00391
57787795	chr8:57787795:G:A	1.44208e-08	-3.2746e-10	-1.58287	1.45636e-05	-3.2746e-10	-1.57709	0.000120709	-3.2746e-10	-1.58275
57787903	chr8:57787903:G:A	3.89552e-09	-1.30927	-1.58244	3.43517e-06	-1.49007	-1.53148	3.08285e-05	-1.36508	-1.58262
57787959	chr8:57787959:A:G	3.75358e-09	-1.72675	-1.20208	2.9051e-06	-1.69601	-1.49313	3.47867e-05	-1.62183	-1.20507
57788052	chr8:57788052:G:T	6.36433e-09	-1.5445	-0.85633	5.20362e-06	-1.6711	-0.935155	4.65756e-05	-1.6799	-0.855163
57788120	chr8:57788120:T:C	1.44624e-08	-3.2746e-10	-1.57999	1.45349e-05	-3.2746e-10	-1.57906	0.000121017	-3.2746e-10	-1.58021
57788393	chr8:57788393:T:C	3.02184e-08	0.264891	-1.10798	3.42394e-05	0.132993	-0.855229	0.00033438	0.527867	-1.09173
57788629	chr8:57788629:G:A	2.95508e-08	-3.2746e-10	-0.865434	2.45313e-05	-3.2746e-10	-1.05566	0.000250125	-3.2746e-10	-0.854179
57788817	chr8:57788817:G:A	1.44224e-08	-3.2746e-10	-1.58276	1.48371e-05	-3.2746e-10	-1.55848	0.000120738	-3.2746e-10	-1.58252
57789215	chr8:57789215:G:C	4.63204e-09	-1.47383	-1.24472	3.60662e-06	-1.60032	-1.37252	3.37902e-05	-1.6099	-1.24606
57789276	chr8:57789276:T:C	2.762e-08	-3.2746e-10	-0.933005	2.26001e-05	-3.2746e-10	-1.13766	0.000230959	-3.2746e-10	-0.933895
57789659	chr8:57789659:A:G	2.95508e-08	-3.2746e-10	-0.865434	2.45313e-05	-3.2746e-10	-1.05566	0.000250125	-3.2746e-10	-0.854179
57790104	chr8:57790104:G:T	5.25195e-09	-1.33343	-1.25951	3.91801e-06	-1.4845	-1.40553	3.73645e-05	-1.49503	-1.26038
57790201	chr8:57790201:T:C	3.61381e-09	-1.76625	-1.20053	3.05164e-06	-1.73088	-1.40906	3.01421e-05	-1.77703	-1.19318
57790207	chr8:57790207:C:T	2.12038e-08	-1.17497	-0.0223875	1.34604e-05	-1.08131	-0.57455	0.000215753	-0.995112	-0.00689202
57790260	chr8:57790260:T:C	1.81589e-08	-1.2997	-0.0526818	1.12122e-05	-1.21017	-0.628438	0.00018631	-1.11182	-0.0369095
57790340	chr8:57790340:G:T	1.46048e-08	-3.2746e-10	-1.57019	1.52805e-05	-3.2746e-10	-1.52904	0.000122303	-3.2746e-10	-1.56963
57790452	chr8:57790452:G:C	2.95679e-08	-3.2746e-10	-0.864855	2.45445e-05	-3.2746e-10	-1.05512	0.000250266	-3.2746e-10	-0.853612
57790488	chr8:57790488:A:G	1.56236e-08	-3.2746e-10	-1.50276	1.55757e-05	-3.2746e-10	-1.5099	0.000131195	-3.2746e-10	-1.49945
57790593	chr8:57790593:T:C	1.45682e-08	-3.2746e-10	-1.5727	1.53915e-05	-3.2746e-10	-1.5218	0.000121967	-3.2746e-10	-1.57238
57791319	chr8:57791319:A:G	3.49056e-09	-1.48124	-1.52024	3.9896e-06	-1.49411	-1.37781	3.02469e-05	-1.44446	-1.52228
57791336	chr8:57791336:T:C	1.50412e-08	-1.54075	-1.06538e-09	1.46175e-05	-1.5734	-1.06538e-09	0.000116205	-1.62078	-1.06538e-09
57791516	chr8:57791516:C:T	2.04026e-08	-0.861446	-0.374434	1.7876e-05	-0.954467	-0.417686	0.000180303	-0.819042	-0.362454
57791518	chr8:57791518:C:T	5.85982e-08	-0.632024	0.451184	2.72772e-05	-0.732149	-0.217414	0.000528465	-0.575018	0.468857
57791586	chr8:57791586:AAAGGC:A	2.59356e-08	-0.995928	-1.06538e-09	2.20259e-05	-1.1634	-1.06538e-09	0.000161232	-1.29329	-1.06538e-09
57791630	chr8:57791630:A:G	1.48573e-08	-3.2746e-10	-1.55305	1.4443e-05	-3.2746e-10	-1.58541	0.000125244	-3.2746e-10	-1.54588
57791642	chr8:57791642:C:G	1.48676e-08	-3.2746e-10	-1.55236	1.4443e-05	-3.2746e-10	-1.5854	0.00012442	-3.2746e-10	-1.55247
57791797	chr8:57791797:T:C	7.79381e-09	-1.79905	-0.399168	7.95616e-06	-1.77813	-0.403539	6.72054e-05	-1.7663	-0.402087
57792213	chr8:57792213:T:A	3.86579e-08	0.0433387	-0.640131	1.67357e-05	-0.107562	-1.33051	0.000364052	0.147725	-0.626565
57792917	chr8:57792917:C:T	3.37027e-09	-1.80169	-1.23486	5.4642e-06	-1.81467	-0.742728	2.75398e-05	-1.81398	-1.24652
57792919	chr8:57792919:T:A	1.67096e-08	-3.2746e-10	-1.43556	1.56872e-05	-3.2746e-10	-1.50277	0.000140001	-3.2746e-10	-1.43449
57793040	chr8:57793040:A:T	1.50201e-08	-3.2746e-10	-1.54215	1.44557e-05	-3.2746e-10	-1.58452	0.000125726	-3.2746e-10	-1.54204
57793179	chr8:57793179:C:A	1.50394e-08	-3.2746e-10	-1.54087	1.44609e-05	-3.2746e-10	-1.58416	0.000125861	-3.2746e-10	-1.54096
57793195	chr8:57793195:T:C	1.45255e-08	-3.2746e-10	-1.57564	1.44643e-05	-3.2746e-10	-1.58393	0.000121651	-3.2746e-10	-1.57498
57793310	chr8:57793310:A:G	8.07105e-08	0.139326	-1.06538e-09	8.7139e-05	0.211892	-1.06538e-09	0.000595774	0.0137242	-1.06538e-09
57794443	chr8:57794443:A:G	3.10922e-08	-0.633579	-0.181006	2.78443e-05	-0.721103	-0.207882	0.000277188	-0.585697	-0.165747
57794691	chr8:57794691:G:A	1.7673e-08	-3.2746e-10	-1.37951	2.05485e-05	-3.2746e-10	-1.23283	0.000147667	-3.2746e-10	-1.38118
57795257	chr8:57795257:C:A	2.93117e-08	-3.2746e-10	-0.873556	5.3292e-05	-3.2746e-10	-0.279826	0.000247579	-3.2746e-10	-0.864407
57796035	chr8:57796035:T:C	1.51941e-08	-3.2746e-10	-1.53064	1.529e-05	-3.2746e-10	-1.52842	0.000126931	-3.2746e-10	-1.53249
57796615	chr8:57796615:A:G	8.94345e-09	-1.12989	-0.930733	6.70067e-06	-1.27591	-1.0775	7.12627e-05	-1.2017	-0.908061
57796723	chr8:57796723:T:C	1.00397e-08	-0.948215	-0.996777	7.62436e-06	-1.10532	-1.11894	7.98934e-05	-1.02088	-0.974568
57796789	chr8:57796789:A:G	3.24856e-09	-1.79955	-1.27378	3.41755e-06	-1.81493	-1.21176	2.67059e-05	-1.81512	-1.27613
57797422	chr8:57797422:G:T	6.58708e-09	-1.35776	-1.00868	8.07914e-06	-1.36083	-0.805497	6.20569e-05	-1.26327	-0.984817
57797745	chr8:57797745:G:A	1.16503e-08	-1.79621	-1.06538e-09	1.1589e-05	-1.80556	-1.06538e-09	9.99531e-05	-1.77144	-1.06538e-09
57797797	chr8:57797797:A:C	1.90529e-08	-1.30433	-1.06538e-09	1.76521e-05	-1.38476	-1.06538e-09	0.000148465	-1.37579	-1.06538e-09
57798167	chr8:57798167:G:A	2.73102e-09	-1.6788	-1.56807	2.65342e-06	-1.75043	-1.52933	2.14185e-05	-1.74216	-1.56972
57798655	chr8:57798655:A:G	1.57863e-08	-3.2746e-10	-1.4924	1.82154e-05	-3.2746e-10	-1.35334	0.000132706	-3.2746e-10	-1.488
57798763	chr8:57798763:T:C	7.74628e-09	-1.38779	-0.816541	6.51064e-06	-1.4016	-0.980578	7.25843e-05	-1.30043	-0.790962
57798810	chr8:57798810:C:T	3.60476e-09	-1.78573	-1.18356	3.7522e-06	-1.81195	-1.12132	2.92706e-05	-1.81315	-1.1864
57798811	chr8:57798811:G:A	6.76966e-09	-1.52759	-0.811507	5.63712e-06	-1.54549	-0.980753	6.16765e-05	-1.46745	-0.786782
57799159	chr8:57799159:T:C	4.78506e-09	-1.6325	-1.05355	5.51437e-06	-1.46864	-1.07961	4.64212e-05	-1.4817	-1.05668
57799241	chr8:57799241:G:C	2.93291e-08	-3.2746e-10	-0.872964	2.32405e-05	-3.2746e-10	-1.10972	0.000244946	-3.2746e-10	-0.8751
57799600	chr8:57799600:A:G	1.52594e-08	-3.2746e-10	-1.52635	1.68172e-05	-3.2746e-10	-1.43321	0.000127594	-3.2746e-10	-1.52729
57799822	chr8:57799822:G:A	5.09968e-09	-1.29654	-1.32583	6.36509e-06	-1.33626	-1.06853	5.74609e-05	-0.998427	-1.32661
57800060	chr8:57800060:G:C	3.83269e-09	-1.79412	-1.11385	3.46393e-06	-1.79792	-1.21529	3.24462e-05	-1.79017	-1.10639
57800193	chr8:57800193:T:G	1.06778e-08	-1.62184	-0.261542	1.16132e-05	-1.44754	-0.35593	0.000120134	-1.34757	-0.239962
57800601	chr8:57800601:G:A	3.59233e-09	-1.76993	-1.20282	3.72007e-06	-1.80501	-1.13686	2.88686e-05	-1.80772	-1.20566
57800731	chr8:57800731:G:A	1.18207e-08	-1.78169	-1.06538e-09	1.17053e-05	-1.79557	-1.06538e-09	0.000101927	-1.75188	-1.06538e-09
57800851	chr8:57800851:A:G	2.27024e-08	-1.12907	-1.06538e-09	2.12122e-05	-1.20103	-1.06538e-09	0.000167082	-1.25765	-1.06538e-09
57800854	chr8:57800854:C:T	7.07374e-09	-1.8095	-0.485654	4.66642e-06	-1.73762	-0.977603	7.13535e-05	-1.64523	-0.463259
57800871	chr8:57800871:T:G	1.44113e-08	-3.2746e-10	-1.58353	1.59301e-05	-3.2746e-10	-1.4874	0.000120619	-3.2746e-10	-1.5835
57800893	chr8:57800893:C:T	1.47329e-08	-3.2746e-10	-1.56146	1.45069e-05	-3.2746e-10	-1.58099	0.000123225	-3.2746e-10	-1.56212
57801067	chr8:57801067:C:A	1.50131e-08	-1.11826	-0.424362	1.51336e-05	-1.03223	-0.506465	0.000151722	-0.949019	-0.405069
57801504	chr8:57801504:G:A	1.55311e-08	-3.2746e-10	-1.5087	1.83242e-05	-3.2746e-10	-1.34739	0.000130518	-3.2746e-10	-1.50463
57801534	chr8:57801534:G:A	1.24732e-08	-1.72796	-1.06538e-09	1.2393e-05	-1.73848	-1.06538e-09	0.000107397	-1.6996	-1.06538e-09
57801909	chr8:57801909:A:T	1.44811e-08	-3.2746e-10	-1.5787	1.48097e-05	-3.2746e-10	-1.56033	0.000121276	-3.2746e-10	-1.57807
57801989	chr8:57801989:T:C	1.44104e-08	-3.2746e-10	-1.58359	1.44511e-05	-3.2746e-10	-1.58484	0.00012059	-3.2746e-10	-1.58374
57802055	chr8:57802055:G:T	6.32434e-09	-1.32674	-1.08039	4.70192e-06	-1.45468	-1.25296	4.9932e-05	-1.40292	-1.06255
57802067	chr8:57802067:C:A	1.45439e-08	-3.2746e-10	-1.57437	1.53801e-05	-3.2746e-10	-1.52254	0.000121732	-3.2746e-10	-1.57432
57802448	chr8:57802448:C:T	8.05645e-08	-3.2746e-10	0.137515	8.48577e-05	-3.2746e-10	0.185364	0.000711921	-3.2746e-10	0.191829
57803046	chr8:57803046:G:A	1.46315e-08	-3.2746e-10	-1.56836	1.5063e-05	-3.2746e-10	-1.54337	0.000122581	-3.2746e-10	-1.56736
57803115	chr8:57803115:T:C	2.47887e-09	-1.76451	-1.57923	2.43516e-06	-1.80441	-1.56119	1.99776e-05	-1.80125	-1.58028
57803208	chr8:57803208:T:C	2.49518e-09	-1.75599	-1.58119	2.45926e-06	-1.80042	-1.55533	2.00223e-05	-1.7974	-1.5819
57803265	chr8:57803265:A:G	1.46315e-08	-3.2746e-10	-1.56836	1.5063e-05	-3.2746e-10	-1.54337	0.000122581	-3.2746e-10	-1.56736
57803291	chr8:57803291:A:G	1.48086e-08	-3.2746e-10	-1.55634	1.49058e-05	-3.2746e-10	-1.55386	0.000123772	-3.2746e-10	-1.5577
57803309	chr8:57803309:T:G	1.59379e-08	-3.2746e-10	-1.48284	1.80095e-05	-3.2746e-10	-1.36471	0.000133253	-3.2746e-10	-1.48389
57803443	chr8:57803443:G:A	6.00959e-09	-1.57915	-0.879042	5.03588e-06	-1.59457	-1.04445	5.44593e-05	-1.52418	-0.854509
57803585	chr8:57803585:GC:G	3.96768e-09	-1.74086	-1.1325	6.0369e-06	-1.68934	-0.768379	3.30931e-05	-1.74762	-1.1292
57803687	chr8:57803687:G:A	1.45649e-08	-3.2746e-10	-1.57293	1.49551e-05	-3.2746e-10	-1.55056	0.000122002	-3.2746e-10	-1.5721
57804179	chr8:57804179:A:T	1.47792e-08	-3.2746e-10	-1.55832	1.58845e-05	-3.2746e-10	-1.49027	0.000123631	-3.2746e-10	-1.55884
57804289	chr8:57804289:G:T	2.57974e-09	-1.77056	-1.53329	2.62871e-06	-1.80732	-1.48179	2.08014e-05	-1.80517	-1.53594
57804660	chr8:57804660:T:C	1.11058e-08	-1.59242	-0.251656	1.10152e-05	-1.49412	-0.362217	0.000115634	-1.40585	-0.219856
57804699	chr8:57804699:A:G	2.74197e-08	-0.94028	-1.06538e-09	2.77822e-05	-0.931218	-1.06538e-09	0.000238642	-0.901175	-1.06538e-09
57804750	chr8:57804750:G:A	3.33741e-09	-1.79977	-1.24658	3.07082e-06	-1.80251	-1.33116	2.82136e-05	-1.7961	-1.24023
57804786	chr8:57804786:G:T	1.44084e-08	-3.2746e-10	-1.58373	1.59658e-05	-3.2746e-10	-1.48516	0.000120595	-3.2746e-10	-1.5837
57805004	chr8:57805004:A:C	3.68795e-09	-1.81035	-1.13612	3.26918e-06	-1.81221	-1.25887	3.1142e-05	-1.80863	-1.12895
57805264	chr8:57805264:T:A	1.45063e-08	-3.2746e-10	-1.57696	1.44526e-05	-3.2746e-10	-1.58474	0.000121375	-3.2746e-10	-1.57726
57805383	chr8:57805383:C:T	1.90783e-08	-1.30299	-1.06538e-09	1.76856e-05	-1.38286	-1.06538e-09	0.000148743	-1.37392	-1.06538e-09
57805524	chr8:57805524:A:G	2.91108e-09	-1.80053	-1.38249	2.68891e-06	-1.80424	-1.46223	2.45469e-05	-1.79785	-1.3777
57805591	chr8:57805591:AGAAG:A	1.47577e-08	-3.2746e-10	-1.55978	1.45822e-05	-3.2746e-10	-1.57581	0.000123456	-3.2746e-10	-1.56026
57805592	chr8:57805592:G:GA	2.10623e-08	-3.2746e-10	-1.20406	2.75445e-05	-3.2746e-10	-0.939811	0.000177752	-3.2746e-10	-1.19575
57805724	chr8:57805724:C:A	1.56449e-08	-3.2746e-10	-1.5014	1.44791e-05	-3.2746e-10	-1.58291	0.000132674	-3.2746e-10	-1.48824
57805947	chr8:57805947:A:G	1.63795e-08	-3.2746e-10	-1.45551	1.87163e-05	-3.2746e-10	-1.32622	0.00013737	-3.2746e-10	-1.45346
57805973	chr8:57805973:C:G	1.5865e-08	-3.2746e-10	-1.48743	1.78142e-05	-3.2746e-10	-1.37562	0.000132669	-3.2746e-10	-1.48828
57806126	chr8:57806126:C:T	9.49197e-09	-1.66787	-0.333228	1.0066e-05	-1.51067	-0.435782	0.000104208	-1.42009	-0.309656
57806143	chr8:57806143:C:G	1.46278e-08	-3.2746e-10	-1.56862	1.44905e-05	-3.2746e-10	-1.58212	0.000122331	-3.2746e-10	-1.56941
57806438	chr8:57806438:T:C	1.46934e-08	-3.2746e-10	-1.56414	1.45254e-05	-3.2746e-10	-1.57972	0.00012287	-3.2746e-10	-1.56501
57806576	chr8:57806576:A:G	1.45411e-08	-3.2746e-10	-1.57457	1.53327e-05	-3.2746e-10	-1.52563	0.00012172	-3.2746e-10	-1.57441
57806612	chr8:57806612:C:T	2.52834e-08	-1.43394	0.412541	4.33378e-05	-1.29974	0.813151	0.000281557	-1.19001	0.454205
57806628	chr8:57806628:ATTAT:A	3.55914e-09	-1.81512	-1.1669	3.87777e-06	-1.80326	-1.09709	3.01215e-05	-1.80089	-1.17001
57806814	chr8:57806814:A:G	3.78129e-09	-1.81339	-1.10809	4.08595e-06	-1.81073	-1.03733	3.1676e-05	-1.80918	-1.1114
57807163	chr8:57807163:A:G	1.44954e-08	-3.2746e-10	-1.57771	1.55023e-05	-3.2746e-10	-1.51462	0.000121325	-3.2746e-10	-1.57766
57807310	chr8:57807310:T:C	4.72364e-09	-1.63147	-1.06749	5.49794e-06	-1.46616	-1.08508	4.58737e-05	-1.47989	-1.07036
57807590	chr8:57807590:A:G	1.47519e-08	-3.2746e-10	-1.56017	1.45565e-05	-3.2746e-10	-1.57758	0.00012335	-3.2746e-10	-1.56111
57807790	chr8:57807790:CT:C	1.47519e-08	-3.2746e-10	-1.56017	1.45565e-05	-3.2746e-10	-1.57758	0.00012335	-3.2746e-10	-1.56111
57808649	chr8:57808649:T:C	1.57563e-08	-3.2746e-10	-1.4943	1.54072e-05	-3.2746e-10	-1.52078	0.000131612	-3.2746e-10	-1.49628
57808745	chr8:57808745:T:G	1.49206e-08	-3.2746e-10	-1.5488	1.62192e-05	-3.2746e-10	-1.46942	0.000125015	-3.2746e-10	-1.5477
57808762	chr8:57808762:T:A	3.88827e-09	-1.39862	-1.49496	4.49579e-06	-1.46732	-1.28516	4.14053e-05	-1.15733	-1.4954
57808977	chr8:57808977:A:C	1.04941e-08	-1.52827	-0.372461	1.35622e-05	-1.31143	-0.336896	0.000126744	-1.19068	-0.343288
57809240	chr8:57809240:T:C	1.43995e-08	-3.2746e-10	-1.58435	1.45727e-05	-3.2746e-10	-1.57646	0.000120542	-3.2746e-10	-1.58414
57809420	chr8:57809420:T:A	3.38058e-08	-3.2746e-10	-0.730911	2.69781e-05	-3.2746e-10	-0.960585	0.000286918	-3.2746e-10	-0.716942
57809806	chr8:57809806:T:G	8.68903e-09	-1.55589	-0.533596	1.105e-05	-1.34795	-0.505237	0.000103304	-1.23119	-0.507276
57809975	chr8:57809975:A:G	3.32467e-09	-1.80313	-1.24705	4.70829e-06	-1.77916	-0.927126	2.78361e-05	-1.8056	-1.24421
57810062	chr8:57810062:TGA:T	1.51007e-08	-3.2746e-10	-1.5368	1.48772e-05	-3.2746e-10	-1.55578	0.000126305	-3.2746e-10	-1.53744
57810329	chr8:57810329:A:C	2.4587e-08	-3.2746e-10	-1.04933	3.58247e-05	-3.2746e-10	-0.676973	0.000207884	-3.2746e-10	-1.03916
57810333	chr8:57810333:C:G	1.43995e-08	-3.2746e-10	-1.58435	1.45727e-05	-3.2746e-10	-1.57646	0.000120542	-3.2746e-10	-1.58414
57810503	chr8:57810503:T:G	1.47267e-08	-3.2746e-10	-1.56188	1.45931e-05	-3.2746e-10	-1.57507	0.000123197	-3.2746e-10	-1.56235
57810528	chr8:57810528:T:G	1.18056e-08	-1.78297	-1.06538e-09	1.29095e-05	-1.69765	-1.06538e-09	0.000102443	-1.74684	-1.06538e-09
57810603	chr8:57810603:C:G	3.85375e-08	-3.2746e-10	-0.599911	2.87052e-05	-3.2746e-10	-0.898533	0.000321847	-3.2746e-10	-0.602062
57810663	chr8:57810663:G:A	1.49554e-08	-3.2746e-10	-1.54647	1.60604e-05	-3.2746e-10	-1.47925	0.000125049	-3.2746e-10	-1.54743
57810767	chr8:57810767:C:G	1.28984e-08	-1.56823	-0.126205	1.574e-05	-1.3682	-0.131209	0.000151278	-1.25977	-0.097253
57810875	chr8:57810875:A:C	1.45231e-08	-3.2746e-10	-1.5758	1.54128e-05	-3.2746e-10	-1.52041	0.000121557	-3.2746e-10	-1.57575
57810995	chr8:57810995:T:C	1.47519e-08	-3.2746e-10	-1.56017	1.45565e-05	-3.2746e-10	-1.57758	0.00012335	-3.2746e-10	-1.56111
57811522	chr8:57811522:A:G	1.4825e-08	-3.2746e-10	-1.55523	1.49296e-05	-3.2746e-10	-1.55227	0.000123911	-3.2746e-10	-1.55657
57811531	chr8:57811531:A:C	6.50463e-09	-1.81254	-0.56649	8.22327e-06	-1.81119	-0.337457	5.45961e-05	-1.80984	-0.566338
57811670	chr8:57811670:A:G	1.44006e-08	-3.2746e-10	-1.58427	1.45757e-05	-3.2746e-10	-1.57626	0.000120553	-3.2746e-10	-1.58405
57811724	chr8:57811724:A:G	1.39165e-08	-1.56096	-0.0575061	1.58862e-05	-1.34625	-0.143916	0.000167021	-1.23004	-0.0279837
57811930	chr8:57811930:T:G	1.47155e-08	-3.2746e-10	-1.56264	1.50146e-05	-3.2746e-10	-1.54659	0.000123184	-3.2746e-10	-1.56246
57812033	chr8:57812033:T:C	3.60863e-09	-1.81383	-1.15438	3.95496e-06	-1.7945	-1.08614	3.0784e-05	-1.79159	-1.15755
57812606	chr8:57812606:A:G	2.84509e-08	-3.2746e-10	-0.903362	2.32332e-05	-3.2746e-10	-1.11003	0.000241102	-3.2746e-10	-0.890916
57812700	chr8:57812700:A:C	1.53212e-08	-1.49699	-0.0253109	1.89199e-05	-1.26977	-0.04563	0.000186971	-1.14989	0.00471283
57812783	chr8:57812783:C:T	1.63941e-08	-1.45462	-1.06538e-09	1.5374e-05	-1.52294	-1.06538e-09	0.000147619	-1.3815	-1.06538e-09
57812804	chr8:57812804:A:C	1.1782e-08	-1.78497	-1.06538e-09	1.34306e-05	-1.65808	-1.06538e-09	0.000105983	-1.71286	-1.06538e-09
57812839	chr8:57812839:T:C	1.75187e-08	-3.2746e-10	-1.38827	1.70435e-05	-3.2746e-10	-1.41985	0.000146207	-3.2746e-10	-1.39111
57813044	chr8:57813044:A:T	1.7478e-08	-3.2746e-10	-1.3906	1.70068e-05	-3.2746e-10	-1.422	0.00014587	-3.2746e-10	-1.39342
57813180	chr8:57813180:G:C	3.87381e-09	-1.7142	-1.1831	4.35208e-06	-1.72586	-1.0591	3.24476e-05	-1.72089	-1.17562
57813701	chr8:57813701:T:G	8.5463e-08	-3.2746e-10	0.19654	7.96157e-05	-3.2746e-10	0.121598	0.000751204	-3.2746e-10	0.245539
57813940	chr8:57813940:A:G	1.75247e-08	-3.2746e-10	-1.38793	1.705e-05	-3.2746e-10	-1.41946	0.000146258	-3.2746e-10	-1.39077
57814454	chr8:57814454:G:A	1.14522e-08	-1.81336	-1.06538e-09	1.16534e-05	-1.80002	-1.06538e-09	9.586e-05	-1.81325	-1.06538e-09
57814666	chr8:57814666:T:A	8.85521e-09	-1.8073	-0.263233	5.49688e-06	-1.7281	-0.823329	9.078e-05	-1.63139	-0.236304
57815011	chr8:57815011:A:G	1.78675e-08	-1.36856	-1.06538e-09	1.6931e-05	-1.42647	-1.06538e-09	0.000134726	-1.4729	-1.06538e-09
57815389	chr8:57815389:T:C	1.98489e-06	3.34177	-1.06538e-09	0.00134937	2.95178	-1.06538e-09	0.0366599	4.1333	-1.06538e-09
57815430	chr8:57815430:CAATT:C	1.6719e-08	-3.2746e-10	-1.435	1.53691e-05	-3.2746e-10	-1.52326	0.000139757	-3.2746e-10	-1.43623
57815609	chr8:57815609:A:G	1.56769e-08	-3.2746e-10	-1.49936	1.7896e-05	-3.2746e-10	-1.37103	0.000131747	-3.2746e-10	-1.49526
57815769	chr8:57815769:C:T	1.56806e-08	-3.2746e-10	-1.49912	1.7904e-05	-3.2746e-10	-1.37059	0.000131778	-3.2746e-10	-1.49502
57815904	chr8:57815904:G:A	1.5388e-08	-3.2746e-10	-1.51796	1.44841e-05	-3.2746e-10	-1.58256	0.000130157	-3.2746e-10	-1.50739
57816275	chr8:57816275:A:T	1.97051e-06	3.3345	-1.06538e-09	0.00133998	2.9448	-1.06538e-09	0.0363776	4.12557	-1.06538e-09
57816894	chr8:57816894:G:A	1.45802e-08	-3.2746e-10	-1.57188	1.4473e-05	-3.2746e-10	-1.58332	0.000121943	-3.2746e-10	-1.57259
57817007	chr8:57817007:G:A	1.4693e-08	-3.2746e-10	-1.56417	1.4527e-05	-3.2746e-10	-1.57961	0.000122863	-3.2746e-10	-1.56507
57817261	chr8:57817261:A:C	1.71992e-08	-3.2746e-10	-1.40668	1.67233e-05	-3.2746e-10	-1.43881	0.000143556	-3.2746e-10	-1.40941
57817587	chr8:57817587:C:T	1.27058e-08	-1.65005	-0.0594367	1.35461e-05	-1.48487	-0.164638	0.000141395	-1.39075	-0.0338274
57817700	chr8:57817700:C:A	1.87622e-08	-1.80234	0.48264	1.11369e-05	-1.71565	-0.129695	0.000196169	-1.61407	0.516912
57817822	chr8:57817822:G:T	1.14831e-08	-1.81067	-1.06538e-09	1.25098e-05	-1.7291	-1.06538e-09	0.000110282	-1.6731	-1.06538e-09
57817932	chr8:57817932:T:C	1.42221e-08	-1.59675	-1.06538e-09	1.26464e-05	-1.71824	-1.06538e-09	0.000105951	-1.71316	-1.06538e-09
57817955	chr8:57817955:A:G	1.46854e-08	-1.27767	-0.287026	1.92427e-05	-0.970476	-0.328004	0.000200245	-0.817291	-0.259304
57818519	chr8:57818519:T:C	2.66865e-09	-1.72949	-1.54048	3.0155e-06	-1.64524	-1.50661	2.32594e-05	-1.68925	-1.54018
57818642	chr8:57818642:C:G	1.67465e-08	-3.2746e-10	-1.43335	1.53713e-05	-3.2746e-10	-1.52311	0.000139977	-3.2746e-10	-1.43466
57818865	chr8:57818865:A:G	1.46973e-08	-3.2746e-10	-1.56388	1.55795e-05	-3.2746e-10	-1.50966	0.000122922	-3.2746e-10	-1.56459
57818980	chr8:57818980:C:T	2.42652e-08	-3.2746e-10	-1.0625	2.01149e-05	-3.2746e-10	-1.25415	0.000202591	-3.2746e-10	-1.06495
57819047	chr8:57819047:G:T	1.43978e-08	-3.2746e-10	-1.58447	1.45674e-05	-3.2746e-10	-1.57683	0.000120527	-3.2746e-10	-1.58426
57819123	chr8:57819123:T:G	1.68391e-08	-3.2746e-10	-1.42784	1.64068e-05	-3.2746e-10	-1.45792	0.000140574	-3.2746e-10	-1.4304
57819126	chr8:57819126:A:T	2.41931e-09	-1.78507	-1.58299	2.3843e-06	-1.80532	-1.58139	2.02239e-05	-1.78652	-1.58276
57819197	chr8:57819197:T:G	1.63993e-08	-3.2746e-10	-1.4543	1.60232e-05	-3.2746e-10	-1.48157	0.000136934	-3.2746e-10	-1.45664
57819212	chr8:57819212:T:C	6.84907e-08	-0.024845	-1.06538e-09	7.75169e-05	0.0948842	-1.06538e-09	0.00064124	0.0872663	-1.06538e-09
57819469	chr8:57819469:TA:T	3.99001e-09	-1.39318	-1.47457	4.68516e-06	-1.46227	-1.24894	4.25156e-05	-1.15121	-1.47506
57819499	chr8:57819499:C:A	1.62092e-08	-3.2746e-10	-1.46596	1.83582e-05	-3.2746e-10	-1.34554	0.000135531	-3.2746e-10	-1.46694
57819751	chr8:57819751:G:A	1.48489e-08	-3.2746e-10	-1.55362	1.4955e-05	-3.2746e-10	-1.55056	0.000124107	-3.2746e-10	-1.55499
57819814	chr8:57819814:A:C	1.64451e-08	-3.2746e-10	-1.45152	1.80215e-05	-3.2746e-10	-1.36405	0.000138113	-3.2746e-10	-1.44807
57819959	chr8:57819959:G:T	1.4388e-08	-3.2746e-10	-1.58515	1.45403e-05	-3.2746e-10	-1.57869	0.000120428	-3.2746e-10	-1.58509
57820113	chr8:57820113:T:A	4.69212e-09	-1.67117	-1.03449	5.35094e-06	-1.52349	-1.05485	4.48139e-05	-1.53612	-1.0375
57820140	chr8:57820140:T:C	3.82192e-08	-3.2746e-10	-0.608205	4.09777e-05	-3.2746e-10	-0.542585	0.000332374	-3.2746e-10	-0.569878
57820366	chr8:57820366:A:G	1.06389e-08	-1.81442	-0.072606	6.19063e-06	-1.76085	-0.67173	0.000104684	-1.68152	-0.0436732
57820499	chr8:57820499:C:T	1.54567e-08	-3.2746e-10	-1.5135	1.51543e-05	-3.2746e-10	-1.53733	0.000129136	-3.2746e-10	-1.51528
57820675	chr8:57820675:A:C	1.55305e-08	-3.2746e-10	-1.50874	1.52152e-05	-3.2746e-10	-1.53332	0.000129744	-3.2746e-10	-1.51058
57821200	chr8:57821200:C:T	1.52524e-08	-3.2746e-10	-1.5268	1.49814e-05	-3.2746e-10	-1.5488	0.000127556	-3.2746e-10	-1.52758
57821652	chr8:57821652:T:C	1.17286e-08	-1.78951	-1.06538e-09	1.18144e-05	-1.78629	-1.06538e-09	9.71191e-05	-1.8002	-1.06538e-09
57821955	chr8:57821955:T:C	1.46589e-08	-1.52576	-0.04074	1.88448e-05	-1.30439	-0.014984	0.000176889	-1.18964	-0.0109783
57822238	chr8:57822238:G:T	1.43844e-08	-3.2746e-10	-1.5854	1.45784e-05	-3.2746e-10	-1.57607	0.000120396	-3.2746e-10	-1.58535
57822422	chr8:57822422:T:C	1.50057e-08	-3.2746e-10	-1.54311	1.58776e-05	-3.2746e-10	-1.4907	0.000125312	-3.2746e-10	-1.54533
57822494	chr8:57822494:C:T	2.07356e-08	-3.2746e-10	-1.21969	3.02291e-05	-3.2746e-10	-0.846807	0.000173806	-3.2746e-10	-1.2182
57822683	chr8:57822683:A:G	1.44095e-08	-3.2746e-10	-1.58365	1.50168e-05	-3.2746e-10	-1.54644	0.00012063	-3.2746e-10	-1.58341
57823006	chr8:57823006:G:A	3.24883e-09	-1.6329	-1.44035	4.08657e-06	-1.61817	-1.22974	3.44421e-05	-1.39625	-1.44061
57823113	chr8:57823113:C:A	1.45459e-08	-3.2746e-10	-1.57423	1.63127e-05	-3.2746e-10	-1.46367	0.000121784	-3.2746e-10	-1.57389
57823256	chr8:57823256:C:T	1.47038e-08	-3.2746e-10	-1.56344	1.66245e-05	-3.2746e-10	-1.44473	0.000123102	-3.2746e-10	-1.56312
57823952	chr8:57823952:A:G	2.82028e-09	-1.66773	-1.54697	3.30336e-06	-1.60639	-1.45428	2.43356e-05	-1.63729	-1.5469
57823971	chr8:57823971:C:T	1.27216e-08	-1.80183	0.0935827	1.32692e-05	-1.71924	0.0490746	0.000129222	-1.62593	0.111323
57824027	chr8:57824027:C:T	1.45368e-08	-3.2746e-10	-1.57486	1.47336e-05	-3.2746e-10	-1.56548	0.000121552	-3.2746e-10	-1.57579
57824238	chr8:57824238:A:C	1.46567e-08	-3.2746e-10	-1.56664	1.57611e-05	-3.2746e-10	-1.49807	0.000122505	-3.2746e-10	-1.56798
57824240	chr8:57824240:GA:G	5.64451e-09	-1.79281	-0.728045	6.57547e-06	-1.7808	-0.591468	4.77921e-05	-1.78851	-0.720767
57824296	chr8:57824296:A:T	7.43005e-09	-1.66406	-0.581955	5.00666e-06	-1.75001	-0.894829	6.08984e-05	-1.70838	-0.558548
57824861	chr8:57824861:T:C	8.45807e-09	-1.68674	-0.429679	5.72646e-06	-1.7651	-0.745419	6.95428e-05	-1.72786	-0.406335
57824936	chr8:57824936:C:T	1.29956e-08	-1.68693	-1.06538e-09	1.40648e-05	-1.61194	-1.06538e-09	0.000114994	-1.63126	-1.06538e-09
57824991	chr8:57824991:T:A	1.70024e-08	-3.2746e-10	-1.41819	1.47488e-05	-3.2746e-10	-1.56445	0.000142046	-3.2746e-10	-1.41999
57825002	chr8:57825002:T:C	8.87976e-09	-1.70119	-0.366575	5.99049e-06	-1.77403	-0.691406	7.32422e-05	-1.73983	-0.342534
57825031	chr8:57825031:T:C	5.22217e-08	-3.2746e-10	-0.296045	3.79625e-05	-3.2746e-10	-0.619012	0.000439486	-3.2746e-10	-0.290533
57825104	chr8:57825104:A:T	1.72293e-08	-3.2746e-10	-1.40493	1.48202e-05	-3.2746e-10	-1.55962	0.000143926	-3.2746e-10	-1.40684
57825263	chr8:57825263:G:A	2.82381e-08	-3.2746e-10	-0.91087	5.37397e-05	-3.2746e-10	-0.27146	0.000236139	-3.2746e-10	-0.911717
57825360	chr8:57825360:G:T	1.12872e-08	-1.68894	-0.138935	7.18569e-06	-1.76556	-0.517962	9.31122e-05	-1.72772	-0.114615
57825459	chr8:57825459:C:T	1.07186e-08	-1.67898	-0.20059	6.85933e-06	-1.75941	-0.570596	8.82277e-05	-1.71953	-0.176686
57825579	chr8:57825579:T:C	3.2032e-09	-1.61219	-1.4752	3.9581e-06	-1.5931	-1.28675	3.44078e-05	-1.36234	-1.47551
57825776	chr8:57825776:G:A	8.11049e-09	-1.71685	-0.441537	5.53045e-06	-1.78322	-0.762125	6.70663e-05	-1.75239	-0.418064
57825916	chr8:57825916:T:G	1.44019e-08	-3.2746e-10	-1.58418	1.44799e-05	-3.2746e-10	-1.58285	0.000120394	-3.2746e-10	-1.58536
57825917	chr8:57825917:A:AG	1.44001e-08	-3.2746e-10	-1.58431	1.44826e-05	-3.2746e-10	-1.58266	0.000120392	-3.2746e-10	-1.58539
57825918	chr8:57825918:C:CCTGT	1.44002e-08	-3.2746e-10	-1.5843	1.44824e-05	-3.2746e-10	-1.58268	0.000120392	-3.2746e-10	-1.58539
57826012	chr8:57826012:T:C	9.26566e-09	-1.69386	-0.331365	6.20231e-06	-1.76979	-0.660904	7.6332e-05	-1.73408	-0.306966
57826125	chr8:57826125:G:A	4.13769e-09	-1.66609	-1.16531	4.55017e-06	-1.68288	-1.05756	3.41693e-05	-1.68468	-1.16013
57826126	chr8:57826126:C:T	4.10681e-09	-1.47168	-1.36721	3.51736e-06	-1.59008	-1.40782	2.95498e-05	-1.62314	-1.36692
57826172	chr8:57826172:AT:A	1.67919e-08	-3.2746e-10	-1.43065	1.46024e-05	-3.2746e-10	-1.57443	0.000140485	-3.2746e-10	-1.43103
57826360	chr8:57826360:A:G	3.52057e-08	-0.690337	-1.06538e-09	2.96612e-05	-0.865774	-1.06538e-09	0.000216015	-1.00079	-1.06538e-09
57826462	chr8:57826462:A:G	9.61692e-09	-1.68719	-0.300828	6.39833e-06	-1.76558	-0.633993	7.91647e-05	-1.72847	-0.276139
57826486	chr8:57826486:G:A	1.87207e-08	-3.2746e-10	-1.32191	2.4886e-05	-3.2746e-10	-1.04131	0.000156904	-3.2746e-10	-1.3205
57826525	chr8:57826525:A:G	9.30249e-09	-1.67125	-0.350011	6.17946e-06	-1.75557	-0.678813	7.63136e-05	-1.71557	-0.325715
57827716	chr8:57827716:G:A	2.07853e-08	-1.2173	-1.06538e-09	1.88195e-05	-1.32072	-1.06538e-09	0.000158822	-1.30836	-1.06538e-09
57827793	chr8:57827793:A:G	1.44974e-08	-3.2746e-10	-1.57757	1.46568e-05	-3.2746e-10	-1.57071	0.00012124	-3.2746e-10	-1.57837
57827795	chr8:57827795:A:G	8.79499e-09	-1.70979	-0.367568	5.95154e-06	-1.77919	-0.692772	7.26622e-05	-1.7468	-0.343513
57828220	chr8:57828220:T:G	8.71008e-09	-1.70951	-0.377557	5.89091e-06	-1.77907	-0.703132	7.19444e-05	-1.74661	-0.353636
57828283	chr8:57828283:T:C	1.47148e-08	-3.2746e-10	-1.56269	1.49264e-05	-3.2746e-10	-1.55248	0.000123186	-3.2746e-10	-1.56244
57828494	chr8:57828494:A:G	5.04391e-09	-1.31331	-1.32005	4.35648e-06	-1.2247	-1.55924	4.42936e-05	-1.27495	-1.31035
57828615	chr8:57828615:C:T	2.87969e-09	-1.78789	-1.40597	3.07656e-06	-1.67016	-1.46164	3.05808e-05	-1.55852	-1.39724
57828728	chr8:57828728:T:C	2.87256e-09	-1.81325	-1.38309	3.03812e-06	-1.81493	-1.32945	2.40465e-05	-1.81496	-1.38119
57828782	chr8:57828782:C:T	1.44861e-08	-3.2746e-10	-1.57836	1.46605e-05	-3.2746e-10	-1.57045	0.000121289	-3.2746e-10	-1.57796
57829092	chr8:57829092:C:A	3.49982e-09	-1.55394	-1.44489	4.15273e-06	-1.53746	-1.29439	3.82415e-05	-1.28896	-1.44325
57829592	chr8:57829592:T:C	4.6816e-09	-1.70261	-1.0053	5.12248e-06	-1.72128	-0.900691	3.87884e-05	-1.71836	-0.999653
57829615	chr8:57829615:TA:T	3.95561e-09	-1.58078	-1.29563	5.14306e-06	-1.55919	-1.05878	4.31226e-05	-1.3166	-1.29549
57829690	chr8:57829690:T:C	1.94642e-08	-3.2746e-10	-1.28297	1.77493e-05	-3.2746e-10	-1.37927	0.000166022	-3.2746e-10	-1.26402
57829808	chr8:57829808:T:A	4.06477e-09	-1.55616	-1.29303	5.29387e-06	-1.53365	-1.05541	4.47969e-05	-1.28109	-1.29291
57829829	chr8:57829829:C:A	4.02656e-09	-1.5624	-1.29623	5.23579e-06	-1.54045	-1.05965	4.42363e-05	-1.29049	-1.2961
57829849	chr8:57829849:C:T	1.45152e-08	-3.2746e-10	-1.57635	1.45255e-05	-3.2746e-10	-1.5797	0.000121405	-3.2746e-10	-1.57701
57829945	chr8:57829945:T:C	4.01812e-09	-1.56704	-1.29369	5.23164e-06	-1.5445	-1.05639	4.40931e-05	-1.29628	-1.29356
57829968	chr8:57829968:C:A	3.96173e-09	-1.58421	-1.29065	5.15709e-06	-1.56273	-1.05251	4.3122e-05	-1.32159	-1.29052
57830140	chr8:57830140:A:G	1.47622e-08	-3.2746e-10	-1.55947	1.45022e-05	-3.2746e-10	-1.58131	0.000124253	-3.2746e-10	-1.55382
57830219	chr8:57830219:G:T	2.35352e-09	-1.81226	-1.58336	2.49634e-06	-1.81506	-1.52572	2.04806e-05	-1.773	-1.58365
57830247	chr8:57830247:C:A	2.35438e-09	-1.8119	-1.58336	2.4965e-06	-1.815	-1.52572	2.0452e-05	-1.7744	-1.58365
57830369	chr8:57830369:A:G	3.33972e-09	-1.46347	-1.58218	3.57651e-06	-1.45312	-1.5281	3.74127e-05	-1.17041	-1.58372
57830520	chr8:57830520:A:G	1.48225e-08	-3.2746e-10	-1.5554	1.60215e-05	-3.2746e-10	-1.48168	0.0001242	-3.2746e-10	-1.55425
57830534	chr8:57830534:TTTA:T	6.97671e-09	-0.774696	-1.53427	5.91057e-06	-0.893687	-1.58518	4.61033e-05	-1.0092	-1.53605
57830550	chr8:57830550:T:C	3.19992e-08	-0.785833	-1.06538e-09	2.7138e-05	-0.954677	-1.06538e-09	0.000198899	-1.08334	-1.06538e-09
57830873	chr8:57830873:T:G	2.49654e-09	-1.77447	-1.56216	2.53271e-06	-1.75997	-1.56635	2.45501e-05	-1.61625	-1.55917
57831187	chr8:57831187:G:A	1.84033e-08	-3.2746e-10	-1.33901	1.6217e-05	-3.2746e-10	-1.46955	0.000157362	-3.2746e-10	-1.31759
57831329	chr8:57831329:A:G	2.46458e-09	-1.78063	-1.56889	2.53084e-06	-1.76748	-1.55958	2.40162e-05	-1.63105	-1.56636
57831493	chr8:57831493:A:G	7.23987e-09	-0.730861	-1.54108	6.15828e-06	-0.8524	-1.58541	4.76063e-05	-0.970424	-1.54275
57831527	chr8:57831527:A:G	2.19554e-08	-3.2746e-10	-1.16253	3.44792e-05	-3.2746e-10	-0.715255	0.000183228	-3.2746e-10	-1.1654
57831624	chr8:57831624:T:C	3.23672e-08	-0.774397	-1.06538e-09	2.74468e-05	-0.943362	-1.06538e-09	0.000201117	-1.07225	-1.06538e-09
57831732	chr8:57831732:A:G	7.5057e-09	-0.671587	-1.56429	6.5475e-06	-0.794845	-1.58168	4.91499e-05	-0.915717	-1.56555
57831785	chr8:57831785:G:C	4.05333e-09	-1.27143	-1.58057	4.14278e-06	-1.26221	-1.57204	4.80427e-05	-0.925941	-1.57811
57831788	chr8:57831788:G:A	7.2732e-09	-0.718984	-1.54836	6.24202e-06	-0.8391	-1.58521	4.78808e-05	-0.957397	-1.55003
57831864	chr8:57831864:G:A	7.01183e-09	-0.777438	-1.52651	5.90806e-06	-0.895011	-1.58428	4.64361e-05	-1.00965	-1.52841
57831884	chr8:57831884:G:T	2.50441e-09	-1.77838	-1.55511	2.50521e-06	-1.76514	-1.5721	2.44818e-05	-1.62651	-1.55169
57832002	chr8:57832002:T:C	6.95662e-09	-0.77066	-1.54119	5.93621e-06	-0.889126	-1.58542	4.60308e-05	-1.00397	-1.54286
57832155	chr8:57832155:C:G	6.89954e-09	-0.770477	-1.54961	5.93955e-06	-0.888974	-1.585	4.56587e-05	-1.00384	-1.55111
57832304	chr8:57832304:TG:T	3.70153e-09	-1.35838	-1.58442	3.802e-06	-1.35776	-1.56232	4.17347e-05	-1.06161	-1.58319
57832661	chr8:57832661:A:G	6.86424e-09	-0.784964	-1.54025	5.8563e-06	-0.902687	-1.58541	4.54917e-05	-1.01666	-1.54194
57832924	chr8:57832924:A:G	6.93899e-09	-0.773197	-1.54119	5.92317e-06	-0.891325	-1.58542	4.59356e-05	-1.00604	-1.54286
57833147	chr8:57833147:A:G	5.55415e-08	-3.2746e-10	-0.234413	4.0088e-05	-3.2746e-10	-0.564534	0.0004688	-3.2746e-10	-0.225962
57833326	chr8:57833326:TATAA:T	1.66709e-08	-3.2746e-10	-1.43788	1.5882e-05	-3.2746e-10	-1.49043	0.00013991	-3.2746e-10	-1.43514
57833375	chr8:57833375:C:T	1.85507e-08	-3.2746e-10	-1.33104	1.51502e-05	-3.2746e-10	-1.5376	0.000154831	-3.2746e-10	-1.3338
57833480	chr8:57833480:G:T	3.78424e-09	-1.33631	-1.58439	3.87139e-06	-1.33964	-1.56236	4.27229e-05	-1.03825	-1.58315
57833633	chr8:57833633:G:C	2.47408e-09	-1.77486	-1.57082	2.54482e-06	-1.76439	-1.55716	2.39609e-05	-1.63129	-1.56842
57833869	chr8:57833869:G:A	2.6604e-09	-1.78495	-1.48811	2.45211e-06	-1.77381	-1.58485	2.56306e-05	-1.65014	-1.48221
57833941	chr8:57833941:G:GA	2.1363e-07	-3.2746e-10	1.1127	0.000368905	-3.2746e-10	1.65493	0.00184079	-3.2746e-10	1.14181
57833971	chr8:57833971:A:C	2.49247e-09	-1.77229	-1.56598	2.53802e-06	-1.76147	-1.56275	2.42189e-05	-1.62578	-1.56323
57833981	chr8:57833981:T:C	1.47485e-08	-3.2746e-10	-1.5604	1.49844e-05	-3.2746e-10	-1.5486	0.000123264	-3.2746e-10	-1.56181
57834055	chr8:57834055:A:G	1.63031e-08	-3.2746e-10	-1.46019	1.85284e-05	-3.2746e-10	-1.33631	0.000135929	-3.2746e-10	-1.46401
57834217	chr8:57834217:T:A	2.66724e-09	-1.78131	-1.48919	2.46266e-06	-1.76939	-1.58498	2.58248e-05	-1.64148	-1.48332
57834541	chr8:57834541:A:T	2.10752e-08	-1.20345	-1.06538e-09	1.90815e-05	-1.30689	-1.06538e-09	0.000161055	-1.29439	-1.06538e-09
57834584	chr8:57834584:G:A	2.51345e-09	-1.78278	-1.54711	2.46643e-06	-1.76754	-1.5853	2.45506e-05	-1.63438	-1.54102
57834589	chr8:57834589:T:G	2.46234e-09	-1.79272	-1.55771	2.46349e-06	-1.78382	-1.57022	2.33657e-05	-1.67042	-1.55445
57834864	chr8:57834864:C:T	1.88085e-08	-3.2746e-10	-1.31724	1.52607e-05	-3.2746e-10	-1.53033	0.000156943	-3.2746e-10	-1.32026
57835075	chr8:57835075:T:C	1.17151e-08	-1.79066	-1.06538e-09	1.14887e-05	-1.81425	-1.06538e-09	9.79431e-05	-1.79175	-1.06538e-09
57835120	chr8:57835120:A:G	2.47521e-09	-1.79107	-1.55415	2.46196e-06	-1.78193	-1.57272	2.35462e-05	-1.66649	-1.55069
57835206	chr8:57835206:T:C	2.66739e-09	-1.78949	-1.48095	2.44008e-06	-1.77934	-1.58423	2.55352e-05	-1.66127	-1.47481
57835444	chr8:57835444:G:A	1.4634e-08	-3.2746e-10	-1.5682	1.46146e-05	-3.2746e-10	-1.57359	0.000122369	-3.2746e-10	-1.5691
57835470	chr8:57835470:A:G	3.1504e-09	-1.76881	-1.33521	3.93013e-06	-1.73469	-1.15225	2.61142e-05	-1.77899	-1.33466
57835554	chr8:57835554:A:G	3.01087e-09	-1.64184	-1.50748	2.83686e-06	-1.63	-1.58291	3.13085e-05	-1.4253	-1.50695
57835700	chr8:57835700:G:C	4.37707e-09	-1.68379	-1.09137	4.85557e-06	-1.70106	-0.974424	3.59548e-05	-1.70803	-1.08584
57835762	chr8:57835762:A:T	2.52612e-09	-1.77408	-1.55078	2.49266e-06	-1.75684	-1.58542	2.49486e-05	-1.61434	-1.54498
57835916	chr8:57835916:A:G	2.60894e-09	-1.78278	-1.50982	2.45681e-06	-1.77152	-1.58522	2.51783e-05	-1.64555	-1.50461
57836057	chr8:57836057:C:A	2.61188e-09	-1.80213	-1.48934	2.40118e-06	-1.79464	-1.58501	2.44734e-05	-1.69508	-1.48347
57836305	chr8:57836305:A:G	2.63329e-09	-1.79545	-1.48786	2.42134e-06	-1.78643	-1.58486	2.49738e-05	-1.67639	-1.48193
57836353	chr8:57836353:G:A	2.63815e-09	-1.7936	-1.48786	2.42672e-06	-1.78421	-1.58486	2.50954e-05	-1.67153	-1.48193
57836481	chr8:57836481:G:A	2.74788e-09	-1.79774	-1.44297	2.70986e-06	-1.70037	-1.55835	2.82816e-05	-1.5981	-1.43583
57836483	chr8:57836483:A:G	4.05988e-09	-1.67917	-1.17122	5.56223e-06	-1.66946	-0.87015	4.12578e-05	-1.4844	-1.1719
57836523	chr8:57836523:A:C	2.62956e-09	-1.797	-1.48773	2.41675e-06	-1.78833	-1.58486	2.48743e-05	-1.68052	-1.48178
57837098	chr8:57837098:A:G	2.6435e-09	-1.79355	-1.48589	2.42741e-06	-1.78408	-1.58471	2.51536e-05	-1.67125	-1.47989
57837162	chr8:57837162:A:C	2.64281e-09	-1.79091	-1.48879	2.43426e-06	-1.78104	-1.58493	2.52408e-05	-1.6648	-1.48288
57837565	chr8:57837565:A:G	2.58622e-09	-1.79858	-1.50276	2.41084e-06	-1.79022	-1.58541	2.43846e-05	-1.68489	-1.49729
57837573	chr8:57837573:A:AT	2.45004e-09	-1.81169	-1.54375	2.38446e-06	-1.80806	-1.57858	2.22778e-05	-1.73276	-1.53979
57837592	chr8:57837592:C:T	2.45276e-09	-1.79705	-1.55728	2.44965e-06	-1.789	-1.57066	2.31088e-05	-1.68193	-1.554
57837682	chr8:57837682:G:A	3.31665e-09	-1.55495	-1.49764	3.80313e-06	-1.61918	-1.30061	2.69176e-05	-1.58572	-1.49763
57837897	chr8:57837897:C:T	1.43966e-08	-3.2746e-10	-1.58455	1.44961e-05	-3.2746e-10	-1.58173	0.000120518	-3.2746e-10	-1.58434
57837965	chr8:57837965:T:C	3.36324e-09	-1.64786	-1.39077	4.17171e-06	-1.69761	-1.12968	2.75285e-05	-1.67147	-1.38945
57838209	chr8:57838209:G:A	2.63024e-09	-1.79661	-1.48786	2.41785e-06	-1.78787	-1.58486	2.48944e-05	-1.67957	-1.48193
57838354	chr8:57838354:G:T	1.46307e-08	-3.2746e-10	-1.56842	1.44674e-05	-3.2746e-10	-1.58372	0.000122561	-3.2746e-10	-1.56753
57838502	chr8:57838502:T:C	2.57962e-09	-1.78651	-1.51739	2.45113e-06	-1.77452	-1.58454	2.48874e-05	-1.65005	-1.51172
57838751	chr8:57838751:T:C	1.48465e-08	-3.2746e-10	-1.55378	1.44684e-05	-3.2746e-10	-1.58365	0.000124129	-3.2746e-10	-1.55482
57839092	chr8:57839092:A:C	2.41339e-09	-1.79415	-1.57637	2.52014e-06	-1.78447	-1.54683	2.29069e-05	-1.67052	-1.57418
57839293	chr8:57839293:A:G	1.76542e-08	-3.2746e-10	-1.38057	2.35693e-05	-3.2746e-10	-1.09567	0.000147481	-3.2746e-10	-1.38244
57839419	chr8:57839419:G:A	3.22352e-08	-0.778483	-1.06538e-09	2.73359e-05	-0.947412	-1.06538e-09	0.000200527	-1.07519	-1.06538e-09
57839830	chr8:57839830:GA:G	4.87979e-09	-1.12538	-1.54106	4.23685e-06	-1.22784	-1.58395	3.35308e-05	-1.32062	-1.54305
57839936	chr8:57839936:C:A	6.03612e-09	-0.894163	-1.55962	5.23337e-06	-1.01856	-1.582	3.98049e-05	-1.13165	-1.5605
57839986	chr8:57839986:A:C	2.73844e-09	-1.75154	-1.49261	2.55156e-06	-1.73499	-1.58392	2.73929e-05	-1.57849	-1.48737
57840105	chr8:57840105:T:C	4.71383e-09	-1.15717	-1.54387	4.11241e-06	-1.25717	-1.58443	3.25473e-05	-1.34765	-1.54579
57840144	chr8:57840144:C:G	3.03331e-09	-1.81375	-1.32814	3.15129e-06	-1.81471	-1.29309	2.53994e-05	-1.81507	-1.32635
57840249	chr8:57840249:A:G	1.75512e-08	-3.2746e-10	-1.38642	2.26374e-05	-3.2746e-10	-1.13601	0.00014712	-3.2746e-10	-1.38489
57840486	chr8:57840486:A:G	6.42726e-09	-0.829252	-1.56174	5.57108e-06	-0.956764	-1.58126	4.20528e-05	-1.07464	-1.56258
57840506	chr8:57840506:C:A	3.25701e-09	-1.58571	-1.48502	3.78488e-06	-1.64559	-1.27901	2.64828e-05	-1.61468	-1.48497
57840508	chr8:57840508:G:A	4.88647e-09	-1.81509	-0.849984	4.12266e-06	-1.81276	-1.02635	4.10331e-05	-1.81473	-0.847026
57840528	chr8:57840528:G:A	3.02862e-09	-1.81374	-1.32969	3.14464e-06	-1.81474	-1.29517	2.53583e-05	-1.81506	-1.32797
57840903	chr8:57840903:T:C	3.19791e-09	-1.77566	-1.31338	3.98726e-06	-1.74321	-1.1293	2.65483e-05	-1.78452	-1.31265
57841334	chr8:57841334:G:A	8.43402e-09	-1.66017	-0.459097	1.08671e-05	-1.64962	-0.220246	8.69318e-05	-1.45584	-0.455178
57841706	chr8:57841706:A:G	4.00976e-09	-1.72926	-1.13355	4.25249e-06	-1.74686	-1.06124	3.31158e-05	-1.7479	-1.12823
57841802	chr8:57841802:G:A	6.53925e-09	-0.824289	-1.54943	5.57851e-06	-0.952135	-1.58455	4.27485e-05	-1.07033	-1.55047
57841805	chr8:57841805:A:G	1.46431e-08	-3.2746e-10	-1.56757	1.44696e-05	-3.2746e-10	-1.58356	0.000122669	-3.2746e-10	-1.56665
57842050	chr8:57842050:C:A	6.44366e-09	-0.829316	-1.55913	5.5661e-06	-0.956724	-1.58219	4.21367e-05	-1.07523	-1.55999
57842268	chr8:57842268:G:A	2.52566e-09	-1.80214	-1.5229	2.85175e-06	-1.80721	-1.40047	2.16711e-05	-1.77028	-1.52988
57842275	chr8:57842275:C:G	2.88882e-08	-0.888111	-1.06538e-09	2.47552e-05	-1.04658	-1.06538e-09	0.000182902	-1.16719	-1.06538e-09
57842388	chr8:57842388:A:G	1.74544e-08	-3.2746e-10	-1.39195	1.62467e-05	-3.2746e-10	-1.46772	0.000148295	-3.2746e-10	-1.37693
57842466	chr8:57842466:G:A	6.69247e-09	-0.794089	-1.55647	5.7464e-06	-0.92395	-1.58309	4.35793e-05	-1.04416	-1.5574
57842782	chr8:57842782:C:T	1.46584e-08	-3.2746e-10	-1.56653	1.5659e-05	-3.2746e-10	-1.50457	0.000122791	-3.2746e-10	-1.56566
57843004	chr8:57843004:A:G	5.18861e-09	-1.0785	-1.52658	4.44929e-06	-1.18263	-1.58024	3.54653e-05	-1.27881	-1.52877
57843785	chr8:57843785:G:C	1.43918e-08	-3.2746e-10	-1.58488	1.45063e-05	-3.2746e-10	-1.58103	0.000120471	-3.2746e-10	-1.58473
57843799	chr8:57843799:T:A	1.47352e-08	-3.2746e-10	-1.5613	1.49944e-05	-3.2746e-10	-1.54794	0.000123163	-3.2746e-10	-1.56263
57843808	chr8:57843808:T:G	2.76421e-09	-1.77592	-1.45887	2.50231e-06	-1.76273	-1.57567	2.69452e-05	-1.63	-1.45233
57843809	chr8:57843809:A:G	2.71248e-09	-1.79481	-1.45887	2.45095e-06	-1.78347	-1.57567	2.58949e-05	-1.66976	-1.45233
57843879	chr8:57843879:T:C	9.87527e-09	-0.903494	-1.05802	8.46212e-06	-1.04988	-1.07014	6.33515e-05	-1.16746	-1.05998
57844077	chr8:57844077:C:T	1.43913e-08	-3.2746e-10	-1.58492	1.45666e-05	-3.2746e-10	-1.57688	0.000120447	-3.2746e-10	-1.58492
57844176	chr8:57844176:T:A	6.59187e-09	-1.79497	-0.570742	7.88394e-06	-1.80107	-0.389716	5.5096e-05	-1.80499	-0.562066
57844568	chr8:57844568:A:G	2.83014e-08	-0.908631	-1.06538e-09	2.99113e-05	-0.857375	-1.06538e-09	0.000248731	-0.859764	-1.06538e-09
57844733	chr8:57844733:A:G	1.36857e-08	-1.80095	0.165752	3.18212e-05	-1.80933	1.01385	0.000115999	-1.8149	0.19234
57844792	chr8:57844792:C:T	1.28235e-08	-0.305366	-1.3949	1.58137e-05	-0.340899	-1.15384	0.000107937	-0.306816	-1.38777
57844859	chr8:57844859:G:A	4.97557e-09	-1.73325	-0.913758	5.67139e-06	-1.53553	-0.984652	4.80379e-05	-1.59216	-0.911989
57845687	chr8:57845687:G:C	2.58769e-09	-1.80768	-1.49309	3.13194e-06	-1.81097	-1.30299	2.14435e-05	-1.81262	-1.4981
57845936	chr8:57845936:G:A	2.44819e-09	-1.80745	-1.54874	2.4141e-06	-1.81337	-1.56092	2.03533e-05	-1.81461	-1.54829
57846010	chr8:57846010:G:T	1.43864e-08	-3.2746e-10	-1.58526	1.4609e-05	-3.2746e-10	-1.57398	0.000120389	-3.2746e-10	-1.58541
57846291	chr8:57846291:A:G	2.70018e-09	-1.8112	-1.44702	3.37041e-06	-1.80726	-1.23331	2.25002e-05	-1.80962	-1.45299
57846335	chr8:57846335:C:T	5.59833e-09	-1.77284	-0.75623	4.3682e-06	-1.6936	-1.08766	5.11241e-05	-1.6717	-0.770177
57846393	chr8:57846393:G:A	2.92703e-09	-1.68305	-1.4945	2.57911e-06	-1.79898	-1.50918	2.19873e-05	-1.78758	-1.49809
57846655	chr8:57846655:G:A	2.64696e-09	-1.81298	-1.46515	3.28421e-06	-1.80415	-1.26234	2.2163e-05	-1.80696	-1.47076
57846728	chr8:57846728:A:C	2.69856e-09	-1.81377	-1.44506	3.40342e-06	-1.80204	-1.22879	2.26421e-05	-1.80524	-1.45109
57847489	chr8:57847489:G:A	1.7828e-08	-1.78598	0.415205	2.43683e-05	-1.78222	0.71989	0.000154122	-1.7647	0.426308
57847585	chr8:57847585:C:T	2.73457e-09	-1.69648	-1.54909	2.91156e-06	-1.76923	-1.4177	2.13323e-05	-1.76367	-1.55224
57847607	chr8:57847607:T:C	2.72103e-09	-1.70453	-1.546	2.91456e-06	-1.77447	-1.41142	2.1282e-05	-1.76902	-1.54926
57847835	chr8:57847835:G:A	7.71921e-09	-1.80453	-0.403303	7.87262e-06	-1.80139	-0.390834	6.58462e-05	-1.79214	-0.396677
57847965	chr8:57847965:A:G	6.376e-09	-1.7986	-0.600406	6.92238e-06	-1.79422	-0.526632	5.4579e-05	-1.78303	-0.593457
57848092	chr8:57848092:T:G	2.33856e-08	-3.2746e-10	-1.09943	2.75637e-05	-3.2746e-10	-0.939114	0.000196198	-3.2746e-10	-1.09701
57848178	chr8:57848178:A:AG	2.94418e-09	-1.64289	-1.52882	2.54186e-06	-1.78326	-1.53946	2.16867e-05	-1.76779	-1.53164
57848239	chr8:57848239:C:A	4.14593e-08	-3.2746e-10	-0.526832	3.92472e-05	-3.2746e-10	-0.585732	0.00035396	-3.2746e-10	-0.506954
57848494	chr8:57848494:G:C	2.50866e-09	-1.79135	-1.54044	2.81615e-06	-1.77426	-1.44599	2.11697e-05	-1.78288	-1.54069
57848533	chr8:57848533:G:A	8.81323e-09	-1.10435	-0.970942	8.29779e-06	-0.99263	-1.14699	8.11549e-05	-1.00353	-0.976246
57848660	chr8:57848660:T:C	2.80402e-09	-1.6951	-1.52539	3.056e-06	-1.76348	-1.37502	2.1934e-05	-1.75884	-1.52927
57848679	chr8:57848679:T:C	1.57279e-08	-3.2746e-10	-1.49611	1.82711e-05	-3.2746e-10	-1.35029	0.000132016	-3.2746e-10	-1.49322
57848730	chr8:57848730:T:C	2.71755e-09	-1.706	-1.54582	2.91563e-06	-1.77059	-1.41494	2.13497e-05	-1.76613	-1.54896
57848761	chr8:57848761:T:C	2.62704e-08	-0.9831	-1.06538e-09	3.06647e-05	-0.832501	-1.06538e-09	0.000251764	-0.847647	-1.06538e-09
57849058	chr8:57849058:T:C	1.43867e-08	-3.2746e-10	-1.58524	1.46611e-05	-3.2746e-10	-1.57042	0.00012039	-3.2746e-10	-1.5854
57849137	chr8:57849137:T:C	2.83972e-09	-1.68423	-1.52361	3.14505e-06	-1.74839	-1.3614	2.24794e-05	-1.73595	-1.52759
57849199	chr8:57849199:C:T	2.76159e-09	-1.71329	-1.52245	3.08884e-06	-1.76875	-1.35907	2.20058e-05	-1.75836	-1.52647
57849282	chr8:57849282:C:T	1.96066e-08	-3.2746e-10	-1.27568	2.01786e-05	-3.2746e-10	-1.25099	0.00016429	-3.2746e-10	-1.2745
57849318	chr8:57849318:G:C	2.53515e-09	-1.78371	-1.53758	2.61216e-06	-1.76914	-1.5263	2.13397e-05	-1.77984	-1.53573
57849328	chr8:57849328:G:A	1.45442e-08	-3.2746e-10	-1.57435	1.44528e-05	-3.2746e-10	-1.58472	0.000121977	-3.2746e-10	-1.57231
57849427	chr8:57849427:A:T	2.83192e-08	-0.908005	-1.06538e-09	3.29955e-05	-0.759241	-1.06538e-09	0.000271348	-0.772737	-1.06538e-09
57849447	chr8:57849447:G:T	2.2535e-08	-3.2746e-10	-1.13647	3.86142e-05	-3.2746e-10	-0.601993	0.000190089	-3.2746e-10	-1.12864
57850330	chr8:57850330:A:G	2.578e-09	-1.77065	-1.53388	2.66442e-06	-1.75358	-1.52205	2.1718e-05	-1.76606	-1.53193
57850434	chr8:57850434:A:G	2.09141e-08	-3.2746e-10	-1.21112	3.44553e-05	-3.2746e-10	-0.71595	0.000176266	-3.2746e-10	-1.20414
57850473	chr8:57850473:T:A	5.28028e-08	-3.2746e-10	-0.28498	4.90646e-05	-3.2746e-10	-0.362474	0.000451624	-3.2746e-10	-0.263288
57850495	chr8:57850495:A:T	2.76707e-09	-1.66839	-1.56537	2.50818e-06	-1.78927	-1.54678	2.09726e-05	-1.76695	-1.56597
57850796	chr8:57850796:T:A	1.49325e-08	-3.2746e-10	-1.54801	1.48337e-05	-3.2746e-10	-1.55871	0.000124992	-3.2746e-10	-1.54789
57850986	chr8:57850986:G:T	2.70783e-08	-0.95281	-1.06538e-09	3.14669e-05	-0.806676	-1.06538e-09	0.000258633	-0.820728	-1.06538e-09
57851204	chr8:57851204:A:T	2.49726e-09	-1.77157	-1.56478	2.57065e-06	-1.75438	-1.55708	2.10243e-05	-1.76688	-1.56358
57851322	chr8:57851322:G:A	2.74104e-09	-1.71759	-1.52562	3.06024e-06	-1.77178	-1.36534	2.18683e-05	-1.76159	-1.52951
57851364	chr8:57851364:A:G	2.7716e-09	-1.70953	-1.52259	3.09604e-06	-1.76629	-1.3592	2.20646e-05	-1.75559	-1.52657
57851536	chr8:57851536:T:G	3.22484e-08	-3.2746e-10	-0.778074	4.49356e-05	-3.2746e-10	-0.450381	0.000270585	-3.2746e-10	-0.775551
57851720	chr8:57851720:G:A	1.45376e-08	-3.2746e-10	-1.5748	1.44593e-05	-3.2746e-10	-1.58427	0.000121926	-3.2746e-10	-1.57272
57851831	chr8:57851831:G:T	1.87333e-08	-3.2746e-10	-1.32124	2.6307e-05	-3.2746e-10	-0.985778	0.000157247	-3.2746e-10	-1.31832
57851954	chr8:57851954:A:T	2.60866e-09	-1.79522	-1.49748	3.64945e-06	-1.75996	-1.20108	2.22206e-05	-1.78066	-1.49446
57852332	chr8:57852332:G:A	2.49612e-09	-1.79089	-1.54592	2.78892e-06	-1.77419	-1.45577	2.10584e-05	-1.7827	-1.54614
57852351	chr8:57852351:A:G	2.68241e-09	-1.72376	-1.54107	2.95688e-06	-1.77598	-1.3955	2.14451e-05	-1.76625	-1.54439
57852675	chr8:57852675:T:C	1.89253e-08	-3.2746e-10	-1.31104	1.65247e-05	-3.2746e-10	-1.45076	0.000157732	-3.2746e-10	-1.31524
57853164	chr8:57853164:G:A	2.79793e-08	-0.920078	-1.06538e-09	3.25735e-05	-0.772112	-1.06538e-09	0.000267754	-0.786071	-1.06538e-09
57853187	chr8:57853187:G:A	1.44221e-08	-3.2746e-10	-1.58278	1.45419e-05	-3.2746e-10	-1.57858	0.000121022	-3.2746e-10	-1.58017
57853226	chr8:57853226:C:T	6.53872e-09	-1.30506	-1.06874	6.04229e-06	-1.22352	-1.23331	5.87549e-05	-1.22944	-1.07332
57853303	chr8:57853303:A:G	1.48055e-08	-3.2746e-10	-1.55655	1.4487e-05	-3.2746e-10	-1.58236	0.000124334	-3.2746e-10	-1.55316
57853370	chr8:57853370:C:T	1.4385e-08	-3.2746e-10	-1.58536	1.44993e-05	-3.2746e-10	-1.58151	0.000120389	-3.2746e-10	-1.58541
57853642	chr8:57853642:C:T	1.44701e-08	-3.2746e-10	-1.57946	1.4489e-05	-3.2746e-10	-1.58222	0.000121291	-3.2746e-10	-1.57795
57853913	chr8:57853913:A:G	3.13437e-09	-1.61457	-1.49455	2.70871e-06	-1.76248	-1.49666	2.32427e-05	-1.73177	-1.49838
57854164	chr8:57854164:C:A	2.50385e-09	-1.78621	-1.5475	2.79746e-06	-1.76764	-1.45926	2.11492e-05	-1.77683	-1.54771
57854262	chr8:57854262:T:G	3.00937e-09	-1.65306	-1.49675	2.65373e-06	-1.78086	-1.49878	2.26514e-05	-1.75539	-1.50053
57854347	chr8:57854347:AT:A	1.46326e-08	-3.2746e-10	-1.56829	1.47457e-05	-3.2746e-10	-1.56466	0.000121722	-3.2746e-10	-1.5744
57854834	chr8:57854834:G:T	1.43859e-08	-3.2746e-10	-1.5853	1.45235e-05	-3.2746e-10	-1.57984	0.000120442	-3.2746e-10	-1.58497
57854856	chr8:57854856:G:A	1.44395e-08	-3.2746e-10	-1.58158	1.47703e-05	-3.2746e-10	-1.563	0.000120711	-3.2746e-10	-1.58274
57855574	chr8:57855574:A:T	2.84191e-09	-1.677	-1.53006	3.11017e-06	-1.74546	-1.37548	2.24307e-05	-1.73206	-1.53365
57855727	chr8:57855727:A:G	1.65549e-08	-1.44486	-1.06538e-09	1.95385e-05	-1.28323	-1.06538e-09	0.00015506	-1.33233	-1.06538e-09
57855958	chr8:57855958:T:C	1.05303e-07	0.405299	-1.06538e-09	0.000123153	0.557817	-1.06538e-09	0.00102157	0.552957	-1.06538e-09
57856239	chr8:57856239:T:C	2.02841e-08	-3.2746e-10	-1.24171	1.84695e-05	-3.2746e-10	-1.33949	0.000170059	-3.2746e-10	-1.23999
57856415	chr8:57856415:A:G	1.47968e-08	-3.2746e-10	-1.55714	1.49535e-05	-3.2746e-10	-1.55067	0.000124773	-3.2746e-10	-1.54964
57856709	chr8:57856709:T:A	1.66187e-08	-3.2746e-10	-1.44101	1.52561e-05	-3.2746e-10	-1.53063	0.000138649	-3.2746e-10	-1.44419
57856825	chr8:57856825:T:C	1.44077e-08	-3.2746e-10	-1.58378	1.4683e-05	-3.2746e-10	-1.56892	0.000120498	-3.2746e-10	-1.58451
57856840	chr8:57856840:C:A	2.07632e-08	-3.2746e-10	-1.21836	1.88394e-05	-3.2746e-10	-1.31966	0.000174085	-3.2746e-10	-1.21659
57856885	chr8:57856885:T:A	2.07921e-08	-3.2746e-10	-1.21697	1.88613e-05	-3.2746e-10	-1.3185	0.000174329	-3.2746e-10	-1.21519
57857112	chr8:57857112:C:T	4.23923e-08	-0.504578	-1.06538e-09	4.36281e-05	-0.479911	-1.06538e-09	0.000355612	-0.502297	-1.06538e-09
57857248	chr8:57857248:C:A	1.57326e-08	-3.2746e-10	-1.49581	1.82719e-05	-3.2746e-10	-1.35025	0.00013207	-3.2746e-10	-1.4928
57857347	chr8:57857347:G:A	2.67241e-09	-1.68699	-1.58157	2.49752e-06	-1.7562	-1.58411	2.11326e-05	-1.74525	-1.58007
57857568	chr8:57857568:G:A	2.07921e-08	-3.2746e-10	-1.21697	1.88613e-05	-3.2746e-10	-1.3185	0.000174329	-3.2746e-10	-1.21519
57857676	chr8:57857676:C:T	1.53136e-08	-3.2746e-10	-1.52281	1.74863e-05	-3.2746e-10	-1.3942	0.000128203	-3.2746e-10	-1.52252
57858338	chr8:57858338:A:C	2.49809e-09	-1.75816	-1.57785	2.3944e-06	-1.79829	-1.58419	2.02557e-05	-1.79153	-1.57617
57858976	chr8:57858976:G:T	1.43892e-08	-3.2746e-10	-1.58506	1.45689e-05	-3.2746e-10	-1.57672	0.000120449	-3.2746e-10	-1.58491
57859013	chr8:57859013:A:T	1.43871e-08	-3.2746e-10	-1.58521	1.52744e-05	-3.2746e-10	-1.52944	0.000120408	-3.2746e-10	-1.58525
57859014	chr8:57859014:A:C	2.5571e-09	-1.72869	-1.58398	2.44805e-06	-1.7819	-1.57842	2.05006e-05	-1.77249	-1.58319
57859371	chr8:57859371:C:T	2.72011e-09	-1.6655	-1.58537	2.53433e-06	-1.74202	-1.58366	2.13527e-05	-1.72956	-1.5854
57859613	chr8:57859613:ACAAATT:A	1.45285e-08	-3.2746e-10	-1.57543	1.46945e-05	-3.2746e-10	-1.56814	0.000122166	-3.2746e-10	-1.57076
57859818	chr8:57859818:C:T	2.83776e-09	-1.62332	-1.5852	2.60446e-06	-1.71323	-1.58515	2.2006e-05	-1.69945	-1.58537
57859892	chr8:57859892:G:A	2.66353e-09	-1.69176	-1.58013	2.48722e-06	-1.7605	-1.58395	2.10714e-05	-1.74981	-1.57841
57860276	chr8:57860276:G:A	1.43977e-08	-3.2746e-10	-1.58447	1.44955e-05	-3.2746e-10	-1.58178	0.000120592	-3.2746e-10	-1.58372
57860583	chr8:57860583:C:G	3.17697e-09	-1.59943	-1.49619	2.66513e-06	-1.75241	-1.52295	2.37187e-05	-1.71751	-1.49237
57860663	chr8:57860663:T:C	2.84623e-09	-1.67139	-1.53416	2.61503e-06	-1.7441	-1.55024	2.25416e-05	-1.73169	-1.52909
57860990	chr8:57860990:G:A	1.3359e-08	-1.65935	-1.06538e-09	1.42491e-05	-1.59892	-1.06538e-09	0.000113505	-1.64429	-1.06538e-09
57861053	chr8:57861053:C:T	1.81211e-08	-3.2746e-10	-1.35447	1.60719e-05	-3.2746e-10	-1.47854	0.000151069	-3.2746e-10	-1.3584
57861149	chr8:57861149:A:G	1.52452e-08	-3.2746e-10	-1.52728	1.54272e-05	-3.2746e-10	-1.51948	0.000128973	-3.2746e-10	-1.51653
57861181	chr8:57861181:A:T	1.17685e-08	-1.78611	-1.06538e-09	1.14898e-05	-1.81415	-1.06538e-09	9.78176e-05	-1.79303	-1.06538e-09
57861490	chr8:57861490:C:T	2.39487e-09	-1.8066	-1.57161	2.54634e-06	-1.79997	-1.52099	2.00376e-05	-1.80526	-1.57327
57861646	chr8:57861646:A:C	4.0219e-08	-3.2746e-10	-0.557204	6.1507e-05	-3.2746e-10	-0.136461	0.000341292	-3.2746e-10	-0.543398
57861727	chr8:57861727:T:C	2.82004e-09	-1.6961	-1.51869	2.42445e-06	-1.79051	-1.5795	2.20208e-05	-1.7661	-1.51805
57861733	chr8:57861733:A:G	2.54012e-09	-1.73553	-1.58381	2.40686e-06	-1.80665	-1.57064	2.012e-05	-1.79076	-1.58366
57861814	chr8:57861814:TG:T	1.43939e-08	-3.2746e-10	-1.58474	1.47629e-05	-3.2746e-10	-1.5635	0.000120448	-3.2746e-10	-1.58492
57861963	chr8:57861963:C:A	4.1756e-09	-1.64258	-1.1797	5.62737e-06	-1.5549	-0.973074	3.74767e-05	-1.58251	-1.16991
57862116	chr8:57862116:G:T	2.57477e-08	-3.2746e-10	-1.0032	2.30151e-05	-3.2746e-10	-1.11946	0.000216203	-3.2746e-10	-0.999922
57862609	chr8:57862609:G:A	1.48663e-08	-3.2746e-10	-1.55245	1.65379e-05	-3.2746e-10	-1.44996	0.000124441	-3.2746e-10	-1.55231
57863133	chr8:57863133:G:A	1.72948e-08	-3.2746e-10	-1.40114	2.32558e-05	-3.2746e-10	-1.10906	0.000145087	-3.2746e-10	-1.3988
57863242	chr8:57863242:G:A	1.72234e-08	-3.2746e-10	-1.40527	2.30313e-05	-3.2746e-10	-1.11876	0.000144478	-3.2746e-10	-1.40301
57863265	chr8:57863265:A:G	2.52196e-09	-1.74287	-1.58363	2.50151e-06	-1.78986	-1.54885	2.03287e-05	-1.78115	-1.58295
57863276	chr8:57863276:A:T	1.05953e-07	-3.2746e-10	0.411456	0.00012408	-3.2746e-10	0.565318	0.000883633	-3.2746e-10	0.407905
57863332	chr8:57863332:C:T	2.9976e-09	-1.62307	-1.53066	2.56793e-06	-1.75855	-1.55397	2.27163e-05	-1.7252	-1.52785
57863561	chr8:57863561:C:T	2.23132e-08	-3.2746e-10	-1.14636	2.07196e-05	-3.2746e-10	-1.22453	0.000184908	-3.2746e-10	-1.15628
57864011	chr8:57864011:T:C	3.23259e-09	-1.79425	-1.28401	3.73953e-06	-1.78813	-1.14852	2.71367e-05	-1.7973	-1.27795
57864156	chr8:57864156:C:T	3.66129e-09	-1.48785	-1.46588	2.94246e-06	-1.67541	-1.50096	2.68401e-05	-1.6247	-1.46154
57864609	chr8:57864609:T:C	2.78758e-09	-1.65741	-1.56896	2.71686e-06	-1.73873	-1.51741	2.17617e-05	-1.72477	-1.57121
57864908	chr8:57864908:C:T	1.44879e-08	-3.2746e-10	-1.57823	1.48254e-05	-3.2746e-10	-1.55927	0.000121234	-3.2746e-10	-1.57841
57865365	chr8:57865365:G:T	1.17847e-08	-1.78474	-1.06538e-09	1.14792e-05	-1.81507	-1.06538e-09	9.60252e-05	-1.81153	-1.06538e-09
57865541	chr8:57865541:C:T	2.62561e-09	-1.70123	-1.585	2.67326e-06	-1.68783	-1.58448	2.18793e-05	-1.70545	-1.58515
57865555	chr8:57865555:A:G	1.43888e-08	-3.2746e-10	-1.5851	1.45287e-05	-3.2746e-10	-1.57949	0.000120426	-3.2746e-10	-1.5851
57865710	chr8:57865710:C:T	1.68857e-08	-3.2746e-10	-1.42508	2.22537e-05	-3.2746e-10	-1.1531	0.000141633	-3.2746e-10	-1.4229
57865801	chr8:57865801:A:G	7.16412e-09	-1.29118	-0.991274	7.97182e-06	-1.22953	-0.950168	6.18813e-05	-1.26266	-0.988258
57866167	chr8:57866167:C:T	4.1477e-09	-1.2537	-1.57529	4.34033e-06	-1.20245	-1.58521	3.08863e-05	-1.37171	-1.57412
57866832	chr8:57866832:G:A	1.76767e-08	-3.2746e-10	-1.3793	1.53736e-05	-3.2746e-10	-1.52296	0.000148468	-3.2746e-10	-1.37577
57866898	chr8:57866898:T:C	7.8874e-09	-0.653303	-1.53297	4.97731e-06	-1.1215	-1.52922	4.07051e-05	-1.13646	-1.53333
57866953	chr8:57866953:T:C	3.10065e-08	0.61307	-1.43042	1.53779e-05	-0.0642842	-1.4584	0.000138201	-0.0179491	-1.42948
57867159	chr8:57867159:A:G	3.09489e-08	-3.2746e-10	-0.819206	2.97296e-05	-3.2746e-10	-0.86347	0.000260561	-3.2746e-10	-0.813299
57867385	chr8:57867385:T:C	1.69484e-08	-3.2746e-10	-1.42137	1.92224e-05	-3.2746e-10	-1.29954	0.000140886	-3.2746e-10	-1.42819
57867468	chr8:57867468:T:C	2.143e-08	-3.2746e-10	-1.18675	2.03816e-05	-3.2746e-10	-1.24098	0.000179851	-3.2746e-10	-1.18401
57867697	chr8:57867697:C:T	1.49398e-08	-3.2746e-10	-1.54752	1.59873e-05	-3.2746e-10	-1.48382	0.000125085	-3.2746e-10	-1.54714
57868014	chr8:57868014:G:A	2.11756e-08	-3.2746e-10	-1.1987	1.7003e-05	-3.2746e-10	-1.42222	0.000177101	-3.2746e-10	-1.19942
57868135	chr8:57868135:A:G	2.61652e-09	-1.80994	-1.47976	2.74569e-06	-1.71347	-1.53211	2.42256e-05	-1.71224	-1.47648
57868289	chr8:57868289:G:A	1.85812e-08	-3.2746e-10	-1.32939	1.91215e-05	-3.2746e-10	-1.3048	0.00015541	-3.2746e-10	-1.33007
57868461	chr8:57868461:C:T	5.22233e-09	-1.60053	-0.998066	4.85976e-06	-1.64545	-1.02917	4.30852e-05	-1.64101	-0.971952
57868670	chr8:57868670:T:C	3.31362e-08	-3.2746e-10	-0.750916	3.94777e-05	-3.2746e-10	-0.579878	0.000279689	-3.2746e-10	-0.74246
57869630	chr8:57869630:C:T	1.21307e-07	0.236341	0.310436	8.84172e-05	-0.146266	0.37272	0.000729692	-0.132732	0.349217
57869681	chr8:57869681:G:A	1.68118e-08	0.0757853	-1.50525	8.62367e-06	-0.561817	-1.53928	7.52384e-05	-0.551734	-1.50374
57869682	chr8:57869682:A:G	1.70307e-08	0.0911418	-1.50767	8.71481e-06	-0.549473	-1.54112	7.59942e-05	-0.539296	-1.50619
57870276	chr8:57870276:C:T	8.10913e-09	-1.19359	-0.964966	8.47872e-06	-1.15036	-0.967696	7.23737e-05	-1.16958	-0.924711
57870351	chr8:57870351:C:A	7.2046e-09	-0.725784	-1.55104	5.83121e-06	-0.924635	-1.56775	5.1392e-05	-0.884619	-1.55204
57870520	chr8:57870520:A:C	2.83696e-09	-1.81047	-1.39834	2.66009e-06	-1.80092	-1.47634	2.40816e-05	-1.80032	-1.39437
57870762	chr8:57870762:T:A	1.32995e-08	-1.66382	-1.06538e-09	1.27192e-05	-1.7125	-1.06538e-09	0.000106425	-1.7087	-1.06538e-09
57871164	chr8:57871164:T:C	1.82232e-08	-3.2746e-10	-1.34885	1.77613e-05	-3.2746e-10	-1.37859	0.00015228	-3.2746e-10	-1.35042
57871344	chr8:57871344:T:A	1.44008e-08	-3.2746e-10	-1.58426	1.445e-05	-3.2746e-10	-1.58492	0.000120509	-3.2746e-10	-1.58441
57871984	chr8:57871984:T:C	2.92392e-09	-1.81511	-1.36351	2.82363e-06	-1.77995	-1.43764	2.54743e-05	-1.77962	-1.35884
57872195	chr8:57872195:C:A	5.88896e-09	-0.894578	-1.58389	5.16293e-06	-1.06595	-1.54816	4.16141e-05	-1.06318	-1.58452
57872508	chr8:57872508:A:T	5.52168e-09	-1.4159	-1.12696	4.37564e-06	-1.59179	-1.18777	4.06677e-05	-1.53965	-1.13105
57872576	chr8:57872576:G:T	1.14344e-08	-1.81492	-1.06538e-09	1.24962e-05	-1.73019	-1.06538e-09	0.000111552	-1.66164	-1.06538e-09
57873002	chr8:57873002:TTA:T	1.46148e-08	-3.2746e-10	-1.56951	1.44677e-05	-3.2746e-10	-1.5837	0.000122235	-3.2746e-10	-1.57019
57873713	chr8:57873713:C:T	4.21116e-09	-1.6626	-1.15121	4.93015e-06	-1.6738	-0.98644	3.52444e-05	-1.68615	-1.12768
57873960	chr8:57873960:C:T	4.48708e-08	-0.447755	-1.06538e-09	3.8373e-05	-0.608259	-1.06538e-09	0.00032554	-0.590653	-1.06538e-09
57874414	chr8:57874414:C:T	1.58112e-08	-3.2746e-10	-1.49083	1.47541e-05	-3.2746e-10	-1.56409	0.000133028	-3.2746e-10	-1.48557
57874521	chr8:57874521:T:C	9.60561e-09	-1.70403	-0.285164	1.10377e-05	-1.71641	-0.137879	8.18533e-05	-1.72527	-0.245937
57874669	chr8:57874669:C:A	1.458e-08	-3.2746e-10	-1.57189	1.46345e-05	-3.2746e-10	-1.57223	0.000121813	-3.2746e-10	-1.57365
57874927	chr8:57874927:T:C	1.44934e-08	-3.2746e-10	-1.57785	1.44436e-05	-3.2746e-10	-1.58536	0.000121195	-3.2746e-10	-1.57874
57874955	chr8:57874955:A:G	1.43912e-08	-3.2746e-10	-1.58493	1.44929e-05	-3.2746e-10	-1.58195	0.000120422	-3.2746e-10	-1.58514
57875413	chr8:57875413:C:T	6.1472e-08	-0.132962	-1.06538e-09	5.17038e-05	-0.310081	-1.06538e-09	0.000439922	-0.28954	-1.06538e-09
57875463	chr8:57875463:A:T	1.81793e-08	-0.69317	-0.658091	1.62693e-05	-0.946295	-0.520039	0.000118371	-0.953022	-0.649295
57875519	chr8:57875519:T:C	9.50387e-09	-0.579906	-1.41994	6.41697e-06	-1.00091	-1.39575	5.37245e-05	-0.978809	-1.41346
57875619	chr8:57875619:C:T	3.17115e-08	-3.2746e-10	-0.794863	2.23584e-05	-3.2746e-10	-1.14841	0.00026474	-3.2746e-10	-0.79739
57876360	chr8:57876360:A:G	3.48759e-08	-3.2746e-10	-0.699746	2.39536e-05	-3.2746e-10	-1.07949	0.000291176	-3.2746e-10	-0.70221
57876522	chr8:57876522:A:G	2.12654e-08	-1.19446	-1.06538e-09	1.53213e-05	-1.52637	-1.06538e-09	0.000116796	-1.61571	-1.06538e-09
57876543	chr8:57876543:G:A	1.41256e-08	-1.60355	-1.06538e-09	1.40773e-05	-1.61105	-1.06538e-09	0.000113929	-1.64056	-1.06538e-09
57876609	chr8:57876609:T:C	1.05046e-08	-0.36239	-1.53734	7.05039e-06	-0.771574	-1.53096	6.1338e-05	-0.71922	-1.54052
57877450	chr8:57877450:C:T	1.44463e-08	-1.70799	0.126888	1.58886e-05	-1.76062	0.270608	0.000114956	-1.7657	0.13411
57878185	chr8:57878185:T:C	2.39316e-08	0.090761	-1.1671	1.94589e-05	-0.095776	-1.19153	0.00016734	-0.0802517	-1.17586
57878470	chr8:57878470:C:T	5.91486e-09	-1.6812	-0.792879	7.23877e-06	-1.66999	-0.606169	5.23786e-05	-1.67353	-0.744109
57878490	chr8:57878490:G:A	1.44307e-08	-3.2746e-10	-1.58218	1.49625e-05	-3.2746e-10	-1.55006	0.000120802	-3.2746e-10	-1.58198
57879191	chr8:57879191:T:C	1.86094e-08	-3.2746e-10	-1.32788	1.89334e-05	-3.2746e-10	-1.31468	0.000154324	-3.2746e-10	-1.33709
57879530	chr8:57879530:T:C	2.24144e-08	-3.2746e-10	-1.14184	2.49849e-05	-3.2746e-10	-1.03734	0.000187356	-3.2746e-10	-1.14313
57880173	chr8:57880173:C:A	4.42441e-08	-3.2746e-10	-0.461821	3.80703e-05	-3.2746e-10	-0.616177	0.000374706	-3.2746e-10	-0.449997
57880613	chr8:57880613:T:C	6.54895e-08	-0.0696535	-1.06538e-09	5.43357e-05	-0.26043	-1.06538e-09	0.000461542	-0.241565	-1.06538e-09
57880889	chr8:57880889:G:A	5.37588e-09	-1.64815	-0.92147	6.51375e-06	-1.63614	-0.745555	4.74161e-05	-1.64019	-0.876984
57881094	chr8:57881094:C:T	1.47962e-08	-0.0358359	-1.52133	7.96684e-06	-0.672777	-1.50755	6.99998e-05	-0.607295	-1.52035
57881610	chr8:57881610:A:T	1.75548e-08	-1.38621	-1.06538e-09	1.50341e-05	-1.54529	-1.06538e-09	0.000121481	-1.57638	-1.06538e-09
57881729	chr8:57881729:C:T	1.63952e-08	-3.2746e-10	-1.45455	1.68838e-05	-3.2746e-10	-1.42926	0.000137928	-3.2746e-10	-1.4494
57881971	chr8:57881971:C:T	1.38141e-08	-1.40446	-0.221393	1.68673e-05	-1.54203	0.111801	0.000106947	-1.49577	-0.208036
57881992	chr8:57881992:C:T	3.71824e-09	-1.66163	-1.27667	4.36031e-06	-1.57295	-1.21012	3.17822e-05	-1.64789	-1.26934
57882093	chr8:57882093:G:A	2.42778e-09	-1.80568	-1.55889	2.5429e-06	-1.8009	-1.52141	2.02961e-05	-1.80831	-1.55739
57882188	chr8:57882188:C:T	4.37866e-08	-0.472216	-1.06538e-09	3.71507e-05	-0.640631	-1.06538e-09	0.000315013	-0.623524	-1.06538e-09
57882573	chr8:57882573:A:G	1.46296e-08	-0.339708	-1.22879	9.86659e-06	-0.943682	-1.02278	7.35657e-05	-0.864504	-1.21345
57882679	chr8:57882679:T:A	2.5451e-08	-0.191759	-0.823031	2.07995e-05	-0.373575	-0.847108	0.000178332	-0.357934	-0.834558
57882683	chr8:57882683:A:G	5.21807e-09	-1.0482	-1.55121	3.67227e-06	-1.37694	-1.57787	3.24646e-05	-1.34214	-1.55385
57882906	chr8:57882906:C:T	2.36429e-09	-1.81392	-1.57714	2.52218e-06	-1.7451	-1.58538	2.09118e-05	-1.75763	-1.57819
57883690	chr8:57883690:T:C	1.47101e-08	-3.2746e-10	-1.56301	1.46773e-05	-3.2746e-10	-1.56931	0.000123483	-3.2746e-10	-1.56003
57883857	chr8:57883857:A:ATCACTAGC	1.90135e-08	-1.77639	0.469996	1.90396e-05	-1.72962	0.420525	0.000170875	-1.72021	0.485003
57883978	chr8:57883978:T:C	1.44677e-08	-3.2746e-10	-1.57963	1.44812e-05	-3.2746e-10	-1.58276	0.000121273	-3.2746e-10	-1.57809
57884267	chr8:57884267:A:G	4.66007e-08	-1.0909	0.680975	5.15595e-05	-1.35635	1.04347	0.000322845	-1.31576	0.716799
57884404	chr8:57884404:T:C	6.43884e-08	-3.2746e-10	-0.0866103	8.49387e-05	-3.2746e-10	0.186317	0.000588719	-3.2746e-10	0.00181185
57884417	chr8:57884417:C:T	1.90603e-08	-3.2746e-10	-1.30394	1.67031e-05	-3.2746e-10	-1.44002	0.000161045	-3.2746e-10	-1.29445
57884501	chr8:57884501:C:G	2.3745e-08	-3.2746e-10	-1.08417	1.93702e-05	-3.2746e-10	-1.29188	0.000199524	-3.2746e-10	-1.0802
57884698	chr8:57884698:C:T	1.26178e-08	-1.71643	-1.06538e-09	1.24856e-05	-1.73103	-1.06538e-09	0.000102209	-1.74911	-1.06538e-09
57885409	chr8:57885409:C:T	5.16985e-09	-1.7651	-0.843602	5.44897e-06	-1.70918	-0.851003	4.64267e-05	-1.70017	-0.83809
57886055	chr8:57886055:T:C	1.32741e-08	-0.285811	-1.37992	8.43604e-06	-0.895531	-1.22757	6.58762e-05	-0.819583	-1.36878
57886416	chr8:57886416:T:C	7.5962e-09	-1.77813	-0.44577	7.998e-06	-1.72869	-0.447734	6.79508e-05	-1.71951	-0.437843
57886509	chr8:57886509:G:A	1.39578e-08	-0.727318	-0.88819	1.08169e-05	-1.26492	-0.609583	7.23369e-05	-1.22308	-0.871721
57886634	chr8:57886634:C:T	7.86667e-09	-1.77242	-0.416491	8.30831e-06	-1.72005	-0.418304	7.0614e-05	-1.71044	-0.408466
57886683	chr8:57886683:T:TA	7.69824e-09	-1.76701	-0.443543	8.15095e-06	-1.71214	-0.445336	6.92925e-05	-1.70219	-0.435612
57886876	chr8:57886876:AG:A	1.45803e-08	-1.57187	-1.06538e-09	1.58601e-05	-1.4918	-1.06538e-09	0.000133697	-1.48056	-1.06538e-09
57887148	chr8:57887148:A:G	1.72529e-08	-1.40356	-1.06538e-09	2.02072e-05	-1.24957	-1.06538e-09	0.000150122	-1.36469	-1.06538e-09
57887624	chr8:57887624:G:C	1.60595e-08	-0.0229005	-1.45234	9.56405e-06	-0.68141	-1.31619	7.62596e-05	-0.595701	-1.44629
57887651	chr8:57887651:T:C	2.42509e-09	-1.80881	-1.55686	2.40505e-06	-1.79659	-1.58145	2.03949e-05	-1.80332	-1.55753
57888308	chr8:57888308:A:G	1.3433e-08	-0.698173	-0.955658	9.8769e-06	-1.25454	-0.710872	6.86288e-05	-1.21422	-0.93321
57888433	chr8:57888433:T:C	1.4769e-08	-0.642109	-0.916904	1.09159e-05	-1.21234	-0.653051	7.4588e-05	-1.17074	-0.893415
57888681	chr8:57888681:A:C	2.81725e-08	-3.2746e-10	-0.913197	3.03212e-05	-3.2746e-10	-0.843765	0.000238837	-3.2746e-10	-0.900358
57888824	chr8:57888824:A:T	8.83702e-09	-1.63244	-0.440156	1.0315e-05	-1.49912	-0.422892	8.31565e-05	-1.52261	-0.4328
57889131	chr8:57889131:C:G	4.14309e-08	0.401907	-0.929424	2.69337e-05	-0.108485	-0.85375	0.000216482	-0.0945284	-0.904102
57889151	chr8:57889151:A:C	4.44806e-08	-0.45649	-1.06538e-09	3.7132e-05	-0.641132	-1.06538e-09	0.00031557	-0.621756	-1.06538e-09
57889241	chr8:57889241:T:G	8.47722e-09	-1.69509	-0.419076	1.00861e-05	-1.58505	-0.359402	7.81573e-05	-1.60477	-0.412649
57889262	chr8:57889262:A:C	4.46608e-08	0.357934	-0.810382	2.95545e-05	-0.143338	-0.726037	0.000236125	-0.129157	-0.782619
57889363	chr8:57889363:T:C	2.39025e-09	-1.81026	-1.56988	2.40262e-06	-1.79393	-1.58512	2.01777e-05	-1.80114	-1.57042
57889484	chr8:57889484:A:G	4.0575e-08	0.304593	-0.852983	2.69524e-05	-0.190948	-0.77059	0.000215583	-0.176732	-0.826059
57890023	chr8:57890023:G:A	8.59884e-09	-1.68843	-0.411487	1.02612e-05	-1.5757	-0.351541	7.94465e-05	-1.59599	-0.40506
57890233	chr8:57890233:T:C	1.01041e-08	-1.6933	-0.245296	1.21838e-05	-1.58303	-0.172473	9.3305e-05	-1.60282	-0.237443
57890275	chr8:57890275:G:A	2.41758e-09	-1.80691	-1.56187	2.39315e-06	-1.79962	-1.58338	2.02456e-05	-1.80572	-1.56248
57891187	chr8:57891187:CCTCA:C	1.43928e-08	-3.2746e-10	-1.58482	1.46432e-05	-3.2746e-10	-1.57164	0.000120448	-3.2746e-10	-1.58492
57891320	chr8:57891320:C:T	7.59172e-08	0.739049	-0.66095	5.40111e-05	0.205801	-0.472224	0.000388019	0.222947	-0.63803
57891832	chr8:57891832:C:T	2.41745e-09	-1.78626	-1.58257	2.42314e-06	-1.81374	-1.55681	1.96636e-05	-1.81503	-1.58234
57891894	chr8:57891894:G:T	2.13797e-08	-1.1891	-1.06538e-09	2.10055e-05	-1.21083	-1.06538e-09	0.000172346	-1.22664	-1.06538e-09
57891918	chr8:57891918:A:G	2.81454e-08	-3.2746e-10	-0.914159	3.02881e-05	-3.2746e-10	-0.844858	0.000238607	-3.2746e-10	-0.901318
57892695	chr8:57892695:C:T	1.44202e-08	-3.2746e-10	-1.58291	1.49282e-05	-3.2746e-10	-1.55236	0.00012065	-3.2746e-10	-1.58325
57892931	chr8:57892931:A:C	3.65894e-08	-0.299849	-0.351937	3.38289e-05	-0.50299	-0.231307	0.000256916	-0.488264	-0.339125
57893532	chr8:57893532:T:C	5.51219e-08	-3.2746e-10	-0.241997	7.10911e-05	-3.2746e-10	0.00835006	0.000469987	-3.2746e-10	-0.223432
57893618	chr8:57893618:G:A	3.35641e-09	-1.66461	-1.37606	3.14438e-06	-1.76465	-1.34535	2.57908e-05	-1.75349	-1.37263
57893730	chr8:57893730:G:A	6.13735e-08	-0.49239	0.357825	5.0153e-05	-0.980128	0.639595	0.000337719	-0.94437	0.390447
57893813	chr8:57893813:T:G	5.50421e-08	-0.410313	0.166868	4.49055e-05	-0.909177	0.458125	0.000299759	-0.873955	0.200795
57894071	chr8:57894071:TG:T	8.97955e-09	-1.68001	-0.376584	1.09672e-05	-1.56367	-0.297036	8.31082e-05	-1.58593	-0.37006
57894344	chr8:57894344:G:A	2.83444e-09	-1.80858	-1.40112	2.68532e-06	-1.79756	-1.47026	2.38584e-05	-1.80345	-1.40055
57894346	chr8:57894346:T:C	6.20809e-08	-0.629691	0.506587	6.45064e-05	-0.926505	0.837657	0.000401271	-0.922075	0.540575
57894705	chr8:57894705:G:A	1.14588e-08	-1.81278	-1.06538e-09	1.148e-05	-1.81501	-1.06538e-09	9.56816e-05	-1.81511	-1.06538e-09
57894742	chr8:57894742:T:C	4.91121e-08	-0.423672	0.0662341	3.9584e-05	-0.922423	0.345236	0.000267052	-0.886952	0.0982561
57894796	chr8:57894796:G:A	3.47575e-09	-1.66939	-1.33635	3.28038e-06	-1.76741	-1.30025	2.6756e-05	-1.75661	-1.33277
57894871	chr8:57894871:G:C	4.88042e-08	-0.450735	0.0870075	3.95937e-05	-0.945181	0.36824	0.0002665	-0.909961	0.119199
57895999	chr8:57895999:A:G	4.15476e-09	-1.67503	-1.15226	3.99084e-06	-1.77033	-1.10128	3.21093e-05	-1.75993	-1.14706
57896529	chr8:57896529:G:A	4.16684e-09	-1.66291	-1.16147	3.98587e-06	-1.76353	-1.10933	3.20532e-05	-1.75237	-1.15637
57896646	chr8:57896646:G:A	4.11463e-09	-1.67379	-1.16321	3.94743e-06	-1.76936	-1.11318	3.17955e-05	-1.75879	-1.15803
57897097	chr8:57897097:T:G	5.58174e-08	-0.553807	0.32435	5.64194e-05	-0.8652	0.642401	0.000355417	-0.859958	0.357112
57897667	chr8:57897667:A:G	5.18607e-08	-0.448212	0.145229	4.26813e-05	-0.94165	0.439799	0.000283549	-0.907413	0.178661
57898029	chr8:57898029:G:A	5.60949e-08	-0.598313	0.373815	5.72721e-05	-0.905783	0.697984	0.000358402	-0.901286	0.406803
57898227	chr8:57898227:G:A	1.48502e-08	-3.2746e-10	-1.55353	1.50451e-05	-3.2746e-10	-1.54456	0.000123892	-3.2746e-10	-1.55673
57898483	chr8:57898483:G:C	1.06343e-08	-0.494787	-1.39267	6.82912e-06	-1.098	-1.23641	5.12115e-05	-1.05403	-1.38614
57898913	chr8:57898913:G:A	2.88316e-08	-3.2746e-10	-0.890072	3.2455e-05	-3.2746e-10	-0.775757	0.000244656	-3.2746e-10	-0.876287
57899263	chr8:57899263:C:T	1.45358e-08	-3.2746e-10	-1.57493	1.46608e-05	-3.2746e-10	-1.57043	0.000121455	-3.2746e-10	-1.57659
57899388	chr8:57899388:A:G	7.57134e-09	-1.56478	-0.662393	8.68019e-06	-1.42214	-0.672433	7.13968e-05	-1.44974	-0.658148
57899707	chr8:57899707:A:G	3.20153e-08	-0.529143	-0.256185	3.04126e-05	-0.842945	0.0021909	0.0002023	-0.840337	-0.22605
57899721	chr8:57899721:T:C	1.16821e-08	-0.44355	-1.34994	7.53197e-06	-1.06138	-1.17508	5.55539e-05	-1.01608	-1.3427
57899779	chr8:57899779:G:A	3.36775e-08	-0.507488	-0.227225	3.19913e-05	-0.824069	0.0339217	0.000212284	-0.821445	-0.196768
57900104	chr8:57900104:T:C	1.33904e-08	-1.657	-1.06538e-09	1.15594e-05	-1.80811	-1.06538e-09	9.56807e-05	-1.81512	-1.06538e-09
57900411	chr8:57900411:G:A	4.34041e-08	-0.48099	-1.06538e-09	3.62823e-05	-0.664283	-1.06538e-09	0.000308193	-0.64541	-1.06538e-09
57900595	chr8:57900595:G:T	2.02804e-08	-3.2746e-10	-1.24189	2.2627e-05	-3.2746e-10	-1.13647	0.000169473	-3.2746e-10	-1.24345
57900804	chr8:57900804:C:T	1.59649e-08	-3.2746e-10	-1.48115	1.64386e-05	-3.2746e-10	-1.45598	0.00013381	-3.2746e-10	-1.47971
57900840	chr8:57900840:C:T	4.26535e-08	-0.498434	-1.06538e-09	3.56939e-05	-0.680632	-1.06538e-09	0.000303174	-0.661832	-1.06538e-09
57900854	chr8:57900854:G:A	1.25086e-08	-1.65751	-0.0676135	1.5732e-05	-1.53316	0.0332427	0.000116786	-1.55665	-0.0591379
57900855	chr8:57900855:C:A	1.19574e-08	-1.64697	-0.123226	1.5068e-05	-1.51914	-0.0239012	0.000111942	-1.54323	-0.114922
57901090	chr8:57901090:AG:A	2.6016e-09	-1.76458	-1.53084	2.51157e-06	-1.81443	-1.52028	2.07917e-05	-1.81251	-1.52907
57901343	chr8:57901343:G:A	8.90677e-08	-3.2746e-10	0.237854	0.00013444	-3.2746e-10	0.645503	0.000787633	-3.2746e-10	0.292894
57901647	chr8:57901647:G:T	1.08818e-08	-1.64991	-0.214548	1.35909e-05	-1.52306	-0.123153	0.000101754	-1.54704	-0.206543
57902053	chr8:57902053:C:T	2.03624e-07	1.06473	-1.06538e-09	7.37332e-05	0.0448407	-1.06538e-09	0.000498746	-0.164041	-1.06538e-09
57902213	chr8:57902213:G:A	4.00584e-09	-1.66953	-1.19426	3.83032e-06	-1.76724	-1.14543	3.08897e-05	-1.75641	-1.1893
57902609	chr8:57902609:G:A	9.3517e-09	-0.49991	-1.51608	6.40787e-06	-0.973405	-1.42468	4.99234e-05	-0.952493	-1.51315
57902847	chr8:57902847:A:C	8.1239e-08	-3.2746e-10	0.145852	6.77559e-05	-3.2746e-10	-0.0397006	0.000689542	-3.2746e-10	0.15989
57902860	chr8:57902860:C:T	7.78008e-09	-0.847926	-1.35205	5.60074e-06	-1.35583	-1.17688	4.11115e-05	-1.31485	-1.345
57903005	chr8:57903005:T:C	4.10343e-08	-0.422367	-0.114768	3.86175e-05	-0.74905	0.147144	0.000256304	-0.746843	-0.0829289
57903463	chr8:57903463:G:A	2.40075e-09	-1.79585	-1.57991	2.3655e-06	-1.81419	-1.58043	1.97052e-05	-1.81512	-1.58014
57903724	chr8:57903724:C:T	8.20748e-09	-0.83305	-1.31345	5.95329e-06	-1.34453	-1.12714	4.32522e-05	-1.30318	-1.30591
57903860	chr8:57903860:G:A	1.14321e-08	-1.81512	-1.06538e-09	1.18283e-05	-1.78511	-1.06538e-09	9.67546e-05	-1.80396	-1.06538e-09
57903865	chr8:57903865:G:T	3.15711e-09	-1.68977	-1.41212	3.53974e-06	-1.57318	-1.41838	2.90203e-05	-1.5942	-1.41395
57903962	chr8:57903962:G:A	6.97482e-09	-1.26454	-1.0447	6.4686e-06	-1.59579	-0.792863	4.33727e-05	-1.57181	-1.0345
57904002	chr8:57904002:C:T	6.86924e-09	-1.2823	-1.04219	6.35662e-06	-1.6122	-0.793913	4.26848e-05	-1.59039	-1.03191
57904190	chr8:57904190:C:A	3.90449e-08	-0.49068	-0.0961526	3.77938e-05	-0.808659	0.185192	0.000245996	-0.806175	-0.0646461
57904290	chr8:57904290:G:A	1.70904e-08	-3.2746e-10	-1.41303	1.83767e-05	-3.2746e-10	-1.34453	0.000143195	-3.2746e-10	-1.41193
57904450	chr8:57904450:G:T	2.2411e-08	-3.2746e-10	-1.14199	1.85391e-05	-3.2746e-10	-1.33573	0.000188283	-3.2746e-10	-1.13819
57904960	chr8:57904960:C:T	1.45337e-08	-3.2746e-10	-1.57507	1.45062e-05	-3.2746e-10	-1.58103	0.000121657	-3.2746e-10	-1.57494
57905221	chr8:57905221:G:A	6.32815e-09	-1.57793	-0.828605	7.31411e-06	-1.43904	-0.826763	5.94167e-05	-1.46631	-0.825255
57905468	chr8:57905468:C:G	1.15613e-08	-1.80388	-1.06538e-09	1.14848e-05	-1.81459	-1.06538e-09	9.59629e-05	-1.81218	-1.06538e-09
57905809	chr8:57905809:C:T	2.45188e-08	-1.0521	-1.06538e-09	2.09896e-05	-1.21159	-1.06538e-09	0.000180752	-1.17901	-1.06538e-09
57905845	chr8:57905845:C:T	1.4833e-08	-3.2746e-10	-1.55469	1.56828e-05	-3.2746e-10	-1.50305	0.000124108	-3.2746e-10	-1.55498
57906181	chr8:57906181:T:C	7.47338e-09	-0.660876	-1.57932	5.75273e-06	-0.948197	-1.55774	5.10101e-05	-0.864886	-1.57923
57906219	chr8:57906219:A:G	2.65742e-08	-0.971602	-1.06538e-09	2.05786e-05	-1.23136	-1.06538e-09	0.000186794	-1.14613	-1.06538e-09
57906371	chr8:57906371:T:G	6.70637e-08	-0.585713	0.539812	7.50527e-05	-0.900064	0.962642	0.000415253	-0.909116	0.561867
57906436	chr8:57906436:G:A	3.09602e-08	-3.2746e-10	-0.818841	3.92358e-05	-3.2746e-10	-0.586023	0.000272774	-3.2746e-10	-0.767495
57906563	chr8:57906563:T:C	1.60453e-08	-3.2746e-10	-1.47613	1.63906e-05	-3.2746e-10	-1.4589	0.000133515	-3.2746e-10	-1.48193
57906594	chr8:57906594:C:T	2.54252e-08	-3.2746e-10	-1.0158	2.31903e-05	-3.2746e-10	-1.11188	0.000213944	-3.2746e-10	-1.01042
57906603	chr8:57906603:G:A	1.24927e-07	0.576183	-1.06538e-09	0.000115494	0.493605	-1.06538e-09	0.00103648	0.567446	-1.06538e-09
57907091	chr8:57907091:C:T	3.47374e-08	0.727933	-1.43166	1.26491e-05	-0.265006	-1.45302	0.000111066	-0.234632	-1.43138
57907157	chr8:57907157:T:C	1.22092e-08	-1.17174	-0.57761	1.16031e-05	-1.34245	-0.461892	8.92005e-05	-1.33669	-0.548565
57907193	chr8:57907193:A:C	4.00348e-09	-1.70686	-1.15752	3.76967e-06	-1.59483	-1.3338	3.68408e-05	-1.61554	-1.15399
57907659	chr8:57907659:C:T	5.63036e-08	-3.2746e-10	-0.220785	8.27763e-05	-3.2746e-10	0.16053	0.000527917	-3.2746e-10	-0.107198
57907988	chr8:57907988:C:T	1.4999e-08	-3.2746e-10	-1.54356	1.44617e-05	-3.2746e-10	-1.58411	0.000126002	-3.2746e-10	-1.53984
57908067	chr8:57908067:G:A	3.06003e-08	-3.2746e-10	-0.830533	3.44225e-05	-3.2746e-10	-0.716901	0.00025547	-3.2746e-10	-0.833033
57908076	chr8:57908076:G:A	2.07097e-08	-3.2746e-10	-1.22094	1.66094e-05	-3.2746e-10	-1.44564	0.000172906	-3.2746e-10	-1.22339
57908360	chr8:57908360:G:A	2.07954e-08	0.224994	-1.4418	1.06596e-05	-0.418238	-1.47092	8.86043e-05	-0.440766	-1.45119
57908395	chr8:57908395:G:A	8.09961e-09	-1.17208	-0.987648	7.72459e-06	-1.31571	-0.895489	5.94716e-05	-1.30597	-0.984667
57908778	chr8:57908778:A:G	1.65751e-08	-1.44364	-1.06538e-09	1.81991e-05	-1.35424	-1.06538e-09	0.000144207	-1.40489	-1.06538e-09
57909408	chr8:57909408:C:T	3.17695e-08	-3.2746e-10	-0.793036	3.30493e-05	-3.2746e-10	-0.757611	0.000267119	-3.2746e-10	-0.788445
57909649	chr8:57909649:A:G	2.35091e-08	-1.09416	-1.06538e-09	2.02983e-05	-1.24508	-1.06538e-09	0.00017464	-1.21341	-1.06538e-09
57910056	chr8:57910056:TTTCCACTACTCACCTTCATGCACCCAAATTGAACATAGCTCCTCACTCTCTGGGCTGTAGTATACACTA:T	3.95472e-09	-1.3028	-1.57384	3.1373e-06	-1.54033	-1.57192	2.81053e-05	-1.46622	-1.57396
57910065	chr8:57910065:C:T	1.96637e-08	-3.2746e-10	-1.27277	2.19859e-05	-3.2746e-10	-1.16521	0.000165639	-3.2746e-10	-1.26632
57910145	chr8:57910145:T:G	2.25143e-08	0.289042	-1.42644	1.13871e-05	-0.366828	-1.4563	9.45055e-05	-0.391156	-1.43632
57910359	chr8:57910359:T:C	2.90899e-08	-3.2746e-10	-0.881154	3.26254e-05	-3.2746e-10	-0.77052	0.000242806	-3.2746e-10	-0.883874
57910408	chr8:57910408:G:T	1.92945e-08	-1.29172	-1.06538e-09	1.62589e-05	-1.46697	-1.06538e-09	0.000138885	-1.44249	-1.06538e-09
57910699	chr8:57910699:A:G	3.32591e-08	0.59108	-1.3383	1.23644e-05	-0.364452	-1.37634	0.000110157	-0.335705	-1.33852
57910721	chr8:57910721:G:A	2.18619e-08	-3.2746e-10	-1.1668	1.71106e-05	-3.2746e-10	-1.41591	0.000182495	-3.2746e-10	-1.16941
57910831	chr8:57910831:A:G	2.18619e-08	-3.2746e-10	-1.1668	1.71106e-05	-3.2746e-10	-1.41591	0.000182495	-3.2746e-10	-1.16941
57910851	chr8:57910851:A:G	1.43881e-08	-3.2746e-10	-1.58514	1.44826e-05	-3.2746e-10	-1.58267	0.000120395	-3.2746e-10	-1.58536
57910917	chr8:57910917:AAATTTTAGCAACCAAGTGGTT:A	1.9079e-08	-3.2746e-10	-1.30296	1.77958e-05	-3.2746e-10	-1.37665	0.000160314	-3.2746e-10	-1.299
57911265	chr8:57911265:C:T	1.43932e-08	-3.2746e-10	-1.58479	1.44447e-05	-3.2746e-10	-1.58529	0.000120528	-3.2746e-10	-1.58425
57913041	chr8:57913041:T:C	2.43737e-08	-1.05804	-1.06538e-09	2.0985e-05	-1.2118	-1.06538e-09	0.000180731	-1.17913	-1.06538e-09
57913108	chr8:57913108:A:C	3.93692e-09	-1.6426	-1.23854	3.8763e-06	-1.50883	-1.3919	3.68623e-05	-1.53344	-1.23551
57913138	chr8:57913138:C:T	3.97596e-09	-1.28589	-1.58539	3.52222e-06	-1.41115	-1.58537	2.98011e-05	-1.39619	-1.5854
57913528	chr8:57913528:G:A	2.46771e-08	-3.2746e-10	-1.04567	2.69259e-05	-3.2746e-10	-0.962524	0.000207632	-3.2746e-10	-1.04037
57913755	chr8:57913755:C:T	4.42658e-09	-1.81291	-0.951006	3.66225e-06	-1.79958	-1.15795	3.73728e-05	-1.80637	-0.948824
57914068	chr8:57914068:T:C	1.25998e-07	-3.2746e-10	0.584725	0.000197259	-3.2746e-10	1.0289	0.00109101	-3.2746e-10	0.618719
57914306	chr8:57914306:T:C	2.44887e-08	0.497418	-1.55075	1.20112e-05	-0.207635	-1.56214	9.7996e-05	-0.243887	-1.54732
57915033	chr8:57915033:G:A	8.28514e-09	-1.12879	-1.00829	7.92711e-06	-1.27046	-0.914867	6.11161e-05	-1.25923	-1.00413
57915636	chr8:57915636:A:G	3.91878e-08	-3.2746e-10	-0.583179	4.20073e-05	-3.2746e-10	-0.517768	0.000333605	-3.2746e-10	-0.56618
57915907	chr8:57915907:G:A	2.31197e-08	-1.11086	-1.06538e-09	1.99911e-05	-1.26032	-1.06538e-09	0.000180994	-1.17767	-1.06538e-09
57916250	chr8:57916250:G:A	3.10108e-08	0.517235	-1.33444	1.17331e-05	-0.423175	-1.37002	0.000104273	-0.394379	-1.33475
57916346	chr8:57916346:T:C	2.01307e-08	-1.2493	-1.06538e-09	1.76901e-05	-1.38261	-1.06538e-09	0.000151604	-1.35487	-1.06538e-09
57916495	chr8:57916495:A:G	3.54087e-08	-3.2746e-10	-0.684587	3.7962e-05	-3.2746e-10	-0.619025	0.000301294	-3.2746e-10	-0.668052
57916783	chr8:57916783:A:G	3.63563e-08	0.596896	-1.25507	1.3431e-05	-0.361949	-1.2961	0.000120123	-0.33233	-1.25529
57916931	chr8:57916931:T:C	2.09654e-08	0.142593	-1.35126	1.07189e-05	-0.493025	-1.39058	8.96534e-05	-0.51582	-1.36437
57917031	chr8:57917031:C:T	1.25176e-07	1.43449	-0.856314	5.77184e-05	0.55445	-0.754485	0.000433249	0.532969	-0.837794
57917073	chr8:57917073:T:C	2.01975e-08	-1.24598	-1.06538e-09	1.77376e-05	-1.37993	-1.06538e-09	0.000152001	-1.35225	-1.06538e-09
57917289	chr8:57917289:G:A	1.48517e-08	-3.2746e-10	-1.55343	1.50213e-05	-3.2746e-10	-1.54614	0.00012386	-3.2746e-10	-1.55698
57917882	chr8:57917882:A:C	8.69521e-08	-3.2746e-10	0.213815	0.00013307	-3.2746e-10	0.635264	0.000750468	-3.2746e-10	0.244559
57918093	chr8:57918093:ATTAAG:A	1.45502e-08	-3.2746e-10	-1.57394	1.44977e-05	-3.2746e-10	-1.58162	0.000121792	-3.2746e-10	-1.57383
57918275	chr8:57918275:C:T	3.18748e-09	-1.59465	-1.49766	2.76929e-06	-1.73582	-1.5012	2.27702e-05	-1.75485	-1.49584
57918384	chr8:57918384:G:A	1.44197e-08	-3.2746e-10	-1.58295	1.44455e-05	-3.2746e-10	-1.58523	0.000120802	-3.2746e-10	-1.58198
57918387	chr8:57918387:C:T	1.44175e-08	-3.2746e-10	-1.5831	1.44449e-05	-3.2746e-10	-1.58527	0.000120781	-3.2746e-10	-1.58216
57918528	chr8:57918528:C:T	1.44193e-08	-3.2746e-10	-1.58297	1.44453e-05	-3.2746e-10	-1.58524	0.000120799	-3.2746e-10	-1.58201
57918595	chr8:57918595:T:C	1.18729e-07	-3.2746e-10	0.5253	0.000154971	-3.2746e-10	0.787624	0.0010181	-3.2746e-10	0.549554
57918890	chr8:57918890:T:A	3.5422e-09	-1.52372	-1.46307	3.32675e-06	-1.65663	-1.39699	2.73229e-05	-1.60945	-1.45896
57919226	chr8:57919226:A:C	2.00246e-08	0.240138	-1.49472	1.02294e-05	-0.416311	-1.51404	8.42837e-05	-0.452841	-1.48911
57919248	chr8:57919248:G:C	5.44836e-09	-1.63452	-0.921706	4.67696e-06	-1.76644	-0.946523	4.03664e-05	-1.75344	-0.9247
57919337	chr8:57919337:A:G	4.72853e-09	-1.61494	-1.08299	4.55034e-06	-1.46733	-1.27308	4.48962e-05	-1.4927	-1.07909
57919522	chr8:57919522:A:G	3.32105e-08	-3.2746e-10	-0.748679	2.30311e-05	-3.2746e-10	-1.11877	0.000276989	-3.2746e-10	-0.752161
57920245	chr8:57920245:A:G	2.76641e-08	-3.2746e-10	-0.931407	3.26039e-05	-3.2746e-10	-0.771181	0.000232951	-3.2746e-10	-0.925311
57920997	chr8:57920997:A:G	1.56318e-08	-3.2746e-10	-1.50224	1.53335e-05	-3.2746e-10	-1.52557	0.00013097	-3.2746e-10	-1.50117
57921095	chr8:57921095:T:A	3.84533e-07	-3.2746e-10	1.70049	0.000708914	-3.2746e-10	2.30812	0.0033594	-3.2746e-10	1.74338
57922124	chr8:57922124:T:C	4.48351e-08	-3.2746e-10	-0.448553	4.83584e-05	-3.2746e-10	-0.376973	0.000374841	-3.2746e-10	-0.449637
57922191	chr8:57922191:G:A	1.43948e-08	-3.2746e-10	-1.58468	1.48354e-05	-3.2746e-10	-1.5586	0.000120475	-3.2746e-10	-1.58469
57922538	chr8:57922538:T:C	1.19399e-08	-1.77166	-1.06538e-09	1.15417e-05	-1.80965	-1.06538e-09	9.59203e-05	-1.81262	-1.06538e-09
57922847	chr8:57922847:A:C	2.63406e-08	-3.2746e-10	-0.980432	2.87795e-05	-3.2746e-10	-0.895949	0.000221777	-3.2746e-10	-0.974464
57922953	chr8:57922953:T:C	1.5078e-08	-3.2746e-10	-1.53831	1.70933e-05	-3.2746e-10	-1.41692	0.000126114	-3.2746e-10	-1.53895
57923614	chr8:57923614:T:A	2.30781e-08	0.225807	-1.33847	1.16596e-05	-0.419013	-1.38047	9.87099e-05	-0.454539	-1.32941
57924025	chr8:57924025:A:G	2.75197e-09	-1.70172	-1.53751	2.64721e-06	-1.75938	-1.52273	2.18778e-05	-1.7541	-1.53656
57924272	chr8:57924272:A:T	7.38499e-08	1.62554	-1.57505	2.48181e-05	0.513924	-1.55796	0.000199484	0.491411	-1.57182
57924616	chr8:57924616:T:C	1.79421e-08	-3.2746e-10	-1.36439	1.83431e-05	-3.2746e-10	-1.34636	0.00015061	-3.2746e-10	-1.36144
57925435	chr8:57925435:C:G	1.75472e-08	-0.584981	-0.801666	1.5816e-05	-0.957974	-0.536615	0.000110401	-0.892167	-0.77985
57925458	chr8:57925458:A:G	4.45223e-07	-3.2746e-10	1.84703	0.000674816	-3.2746e-10	2.25883	0.00449081	-3.2746e-10	2.03365
57925504	chr8:57925504:A:G	6.62086e-08	-3.2746e-10	-0.0587323	6.99305e-05	-3.2746e-10	-0.00810979	0.000552344	-3.2746e-10	-0.061967
57925678	chr8:57925678:T:C	3.69747e-08	-0.0644019	-0.576909	2.78556e-05	-0.514942	-0.413635	0.000215961	-0.451681	-0.549358
57926358	chr8:57926358:T:A	5.48429e-08	-0.0507482	-0.196322	4.14086e-05	-0.496668	-0.0354563	0.000322605	-0.433641	-0.166067
57926423	chr8:57926423:T:C	1.69221e-08	-0.471635	-0.95129	1.50536e-05	-0.840202	-0.703796	0.000105513	-0.778606	-0.938696
57926586	chr8:57926586:G:C	5.33995e-08	-0.103066	-0.170676	4.06314e-05	-0.542315	-0.00875515	0.000316011	-0.480305	-0.140056
57926790	chr8:57926790:T:G	1.6378e-08	-0.455393	-1.00021	1.43863e-05	-0.828528	-0.760805	0.000101651	-0.766695	-0.987898
57926800	chr8:57926800:C:T	1.90059e-08	-3.2746e-10	-1.30679	1.59707e-05	-3.2746e-10	-1.48486	0.000158375	-3.2746e-10	-1.31117
57926802	chr8:57926802:A:C	4.67769e-08	-0.171705	-0.234448	3.58615e-05	-0.601787	-0.0741602	0.000278612	-0.541707	-0.204611
57926831	chr8:57926831:G:A	1.45192e-08	-3.2746e-10	-1.57607	1.44708e-05	-3.2746e-10	-1.58348	0.000121413	-3.2746e-10	-1.57694
57927101	chr8:57927101:G:T	3.13984e-08	-3.2746e-10	-0.804786	3.35803e-05	-3.2746e-10	-0.741671	0.00026117	-3.2746e-10	-0.810967
57927185	chr8:57927185:A:T	4.71954e-08	-0.202732	-0.194514	3.62994e-05	-0.628384	-0.0354266	0.000282186	-0.568924	-0.164649
57927409	chr8:57927409:T:G	4.65609e-08	-0.157263	-0.253518	3.54648e-05	-0.588563	-0.0985093	0.000276972	-0.527892	-0.22433
57927536	chr8:57927536:C:T	4.78143e-08	-0.159412	-0.224806	3.63788e-05	-0.591626	-0.07	0.000284118	-0.531124	-0.195623
57928349	chr8:57928349:G:T	4.38616e-08	-0.201506	-0.268999	3.36307e-05	-0.627028	-0.113146	0.000262054	-0.567542	-0.240045
57928365	chr8:57928365:C:T	3.88159e-08	-0.225807	-0.366906	2.95691e-05	-0.648079	-0.220803	0.00023226	-0.589101	-0.339179
57928406	chr8:57928406:T:C	4.3852e-08	-0.190496	-0.280227	3.35209e-05	-0.618187	-0.125255	0.000261438	-0.558553	-0.251389
57928639	chr8:57928639:C:T	1.5221e-08	-3.2746e-10	-1.52887	1.51144e-05	-3.2746e-10	-1.53997	0.000127295	-3.2746e-10	-1.52963
57928682	chr8:57928682:C:T	7.26466e-08	-3.2746e-10	0.0340633	0.000105472	-3.2746e-10	0.402838	0.000613475	-3.2746e-10	0.043001
57928710	chr8:57928710:C:G	1.54761e-08	-3.2746e-10	-1.51225	1.53409e-05	-3.2746e-10	-1.52509	0.00012942	-3.2746e-10	-1.51307
57929019	chr8:57929019:G:C	4.43797e-08	-0.199746	-0.259016	3.41439e-05	-0.62513	-0.0998976	0.000265155	-0.565848	-0.229975
57929061	chr8:57929061:CTATT:C	4.45642e-08	-0.191357	-0.263254	3.42127e-05	-0.61863	-0.104383	0.000265819	-0.559061	-0.23426
57929089	chr8:57929089:A:C	8.22558e-08	-3.2746e-10	0.15829	0.000134927	-3.2746e-10	0.649123	0.000700592	-3.2746e-10	0.175788
57929184	chr8:57929184:A:G	2.1785e-08	0.126818	-1.29714	1.92617e-05	0.0111135	-1.30861	0.000173319	0.0672415	-1.28824
57929191	chr8:57929191:A:G	4.83237e-08	-0.153667	-0.219954	3.69919e-05	-0.586336	-0.058576	0.000287044	-0.526012	-0.190491
57929252	chr8:57929252:T:C	8.22092e-08	-3.2746e-10	0.157724	0.000123015	-3.2746e-10	0.556692	0.000791818	-3.2746e-10	0.298194
57929331	chr8:57929331:G:A	4.53671e-08	-0.176844	-0.259912	3.47636e-05	-0.606196	-0.100846	0.000270138	-0.546325	-0.230881
57929392	chr8:57929392:T:C	5.00496e-08	-0.124779	-0.213751	3.81403e-05	-0.561785	-0.0525545	0.000296232	-0.500795	-0.184202
57929398	chr8:57929398:A:G	1.70822e-08	-3.2746e-10	-1.4135	1.76593e-05	-3.2746e-10	-1.38435	0.000143979	-3.2746e-10	-1.40647
57929405	chr8:57929405:G:T	1.57771e-08	-3.2746e-10	-1.49298	1.56132e-05	-3.2746e-10	-1.50749	0.000131924	-3.2746e-10	-1.49391
57929420	chr8:57929420:G:T	2.62782e-09	-1.70054	-1.58485	2.35611e-06	-1.81476	-1.58384	1.96456e-05	-1.81343	-1.58485
57929537	chr8:57929537:A:G	2.10499e-08	-3.2746e-10	-1.20465	1.99515e-05	-3.2746e-10	-1.26231	0.000176096	-3.2746e-10	-1.20511
57929588	chr8:57929588:A:G	5.24882e-08	-0.0880659	-0.202889	3.97644e-05	-0.530928	-0.0417139	0.000309125	-0.469168	-0.173223
57929656	chr8:57929656:G:A	5.41961e-08	-0.0293458	-0.229589	4.08452e-05	-0.479128	-0.0666935	0.000317326	-0.416086	-0.200123
57929786	chr8:57929786:G:A	2.80071e-08	-0.919086	-1.06538e-09	2.78088e-05	-0.930258	-1.06538e-09	0.000242379	-0.885636	-1.06538e-09
57930131	chr8:57930131:T:A	1.55205e-08	-3.2746e-10	-1.50938	1.48815e-05	-3.2746e-10	-1.55549	0.00012946	-3.2746e-10	-1.51277
57930478	chr8:57930478:A:G	5.01515e-08	-0.164843	-0.171652	3.8439e-05	-0.596915	-0.00962407	0.000298205	-0.536612	-0.141744
57930784	chr8:57930784:T:C	2.1818e-08	-3.2746e-10	-1.16881	2.526e-05	-3.2746e-10	-1.02639	0.00018237	-3.2746e-10	-1.1701
57930844	chr8:57930844:A:G	5.17772e-08	-0.181868	-0.122726	3.99311e-05	-0.610932	0.042475	0.000308779	-0.551265	-0.0922476
57930946	chr8:57930946:T:C	2.10319e-08	-3.2746e-10	-1.2055	1.99318e-05	-3.2746e-10	-1.2633	0.000175945	-3.2746e-10	-1.20596
57930976	chr8:57930976:T:G	5.5734e-09	-1.10994	-1.4236	4.02342e-06	-1.42179	-1.44169	3.41557e-05	-1.4174	-1.4278
57931169	chr8:57931169:C:T	1.46309e-08	-3.2746e-10	-1.56841	1.54016e-05	-3.2746e-10	-1.52114	0.000122395	-3.2746e-10	-1.56889
57931224	chr8:57931224:A:G	2.61821e-08	0.571667	-1.55813	8.50442e-06	-0.569173	-1.54585	7.20124e-05	-0.548742	-1.55056
57931331	chr8:57931331:G:A	1.85865e-08	-3.2746e-10	-1.32911	1.61881e-05	-3.2746e-10	-1.47133	0.000157327	-3.2746e-10	-1.31781
57931497	chr8:57931497:T:A	8.31687e-08	-3.2746e-10	0.169327	0.000124897	-3.2746e-10	0.571878	0.000801375	-3.2746e-10	0.310191
57931581	chr8:57931581:A:AG	2.86049e-08	0.0244172	-0.922383	1.16164e-05	-0.901645	-0.901553	9.36166e-05	-0.903527	-0.933403
57931627	chr8:57931627:T:A	2.77039e-08	-0.0497879	-0.880182	1.14765e-05	-0.95362	-0.861689	9.26619e-05	-0.955675	-0.891506
57931646	chr8:57931646:A:G	1.37267e-08	-1.22932	-0.402882	1.38311e-05	-1.44353	-0.185157	9.09098e-05	-1.45558	-0.410693
57932162	chr8:57932162:CTATAGCTGTATTATTAAAAG:C	1.4473e-08	-3.2746e-10	-1.57926	1.46269e-05	-3.2746e-10	-1.57275	0.000121838	-3.2746e-10	-1.57344
57932971	chr8:57932971:G:A	1.44654e-08	-3.2746e-10	-1.57978	1.46422e-05	-3.2746e-10	-1.5717	0.00012115	-3.2746e-10	-1.57911
57933236	chr8:57933236:G:T	1.46019e-08	-3.2746e-10	-1.57039	1.48313e-05	-3.2746e-10	-1.55888	0.000122341	-3.2746e-10	-1.56932
57933532	chr8:57933532:C:T	1.45679e-08	-3.2746e-10	-1.57272	1.47542e-05	-3.2746e-10	-1.56409	0.000122045	-3.2746e-10	-1.57174
57933618	chr8:57933618:C:T	2.71816e-09	-1.80752	-1.44407	2.71304e-06	-1.81071	-1.44683	2.26428e-05	-1.81271	-1.44359
57933699	chr8:57933699:G:C	1.44733e-08	-3.2746e-10	-1.57924	1.46205e-05	-3.2746e-10	-1.57319	0.000121215	-3.2746e-10	-1.57857
57933743	chr8:57933743:T:C	1.45228e-08	-3.2746e-10	-1.57582	1.46919e-05	-3.2746e-10	-1.56831	0.000121649	-3.2746e-10	-1.575
57933924	chr8:57933924:G:C	1.45843e-08	-3.2746e-10	-1.5716	1.47733e-05	-3.2746e-10	-1.56279	0.000122183	-3.2746e-10	-1.57061
57934765	chr8:57934765:G:A	1.44799e-08	-3.2746e-10	-1.57878	1.46297e-05	-3.2746e-10	-1.57256	0.000121273	-3.2746e-10	-1.57809
57934891	chr8:57934891:C:G	2.40892e-08	-3.2746e-10	-1.06978	2.51457e-05	-3.2746e-10	-1.03092	0.000201114	-3.2746e-10	-1.07227
57935188	chr8:57935188:C:T	1.44799e-08	-3.2746e-10	-1.57878	1.46297e-05	-3.2746e-10	-1.57256	0.000121273	-3.2746e-10	-1.57809
57935189	chr8:57935189:G:A	7.02131e-08	-3.2746e-10	-8.13398e-06	8.52763e-05	-3.2746e-10	0.190284	0.000662643	-3.2746e-10	0.120098
57935563	chr8:57935563:C:T	1.44303e-08	-3.2746e-10	-1.58221	1.45549e-05	-3.2746e-10	-1.57769	0.000120831	-3.2746e-10	-1.58174
57935659	chr8:57935659:A:C	1.51645e-08	-3.2746e-10	-1.53259	1.56324e-05	-3.2746e-10	-1.50626	0.000127222	-3.2746e-10	-1.53021
57935876	chr8:57935876:A:G	3.46736e-08	-3.2746e-10	-0.705564	3.39537e-05	-3.2746e-10	-0.730615	0.000304852	-3.2746e-10	-0.656311
57935895	chr8:57935895:C:G	1.44952e-08	-3.2746e-10	-1.57772	1.46513e-05	-3.2746e-10	-1.57108	0.000121408	-3.2746e-10	-1.57698
57935897	chr8:57935897:A:C	1.44915e-08	-3.2746e-10	-1.57798	1.46459e-05	-3.2746e-10	-1.57145	0.000121375	-3.2746e-10	-1.57725
57936015	chr8:57936015:T:C	3.3498e-08	-3.2746e-10	-0.740056	3.38374e-05	-3.2746e-10	-0.734044	0.000294203	-3.2746e-10	-0.691869
57936110	chr8:57936110:A:G	1.56503e-08	-3.2746e-10	-1.50105	1.64019e-05	-3.2746e-10	-1.45821	0.000131281	-3.2746e-10	-1.4988
57936467	chr8:57936467:C:T	1.46923e-08	-3.2746e-10	-1.56422	1.49011e-05	-3.2746e-10	-1.55418	0.000123114	-3.2746e-10	-1.56302
57937243	chr8:57937243:G:T	3.4176e-08	-3.2746e-10	-0.720019	3.56663e-05	-3.2746e-10	-0.681407	0.000285615	-3.2746e-10	-0.721492
57937251	chr8:57937251:A:T	1.46057e-08	-3.2746e-10	-1.57013	1.47917e-05	-3.2746e-10	-1.56155	0.000122362	-3.2746e-10	-1.56915
57937644	chr8:57937644:T:G	1.54758e-08	-3.2746e-10	-1.51226	1.62072e-05	-3.2746e-10	-1.47015	0.000129803	-3.2746e-10	-1.51012
57937967	chr8:57937967:T:C	5.29908e-09	-1.50167	-1.08234	4.20738e-06	-1.65223	-1.16655	4.07946e-05	-1.61968	-1.04791
57937974	chr8:57937974:T:C	1.49992e-08	-3.2746e-10	-1.54355	1.4982e-05	-3.2746e-10	-1.54876	0.000125487	-3.2746e-10	-1.54393
57938189	chr8:57938189:G:A	2.177e-08	-3.2746e-10	-1.17101	2.2542e-05	-3.2746e-10	-1.14023	0.000189704	-3.2746e-10	-1.13067
57938394	chr8:57938394:G:A	1.55842e-08	-3.2746e-10	-1.50529	1.56486e-05	-3.2746e-10	-1.50523	0.000130429	-3.2746e-10	-1.50531
57938742	chr8:57938742:A:T	1.19225e-08	-1.77311	-1.06538e-09	1.16059e-05	-1.8041	-1.06538e-09	9.82395e-05	-1.78873	-1.06538e-09
57938747	chr8:57938747:T:A	1.21867e-08	-1.7512	-1.06538e-09	1.17409e-05	-1.79253	-1.06538e-09	9.98259e-05	-1.77271	-1.06538e-09
57938924	chr8:57938924:A:AGT	1.84924e-08	-3.2746e-10	-1.33418	1.86073e-05	-3.2746e-10	-1.33206	0.000159012	-3.2746e-10	-1.30716
57938929	chr8:57938929:T:C	8.49017e-08	-1.79624	1.9862	9.36219e-05	-1.79624	2.07989	0.000737214	-1.79508	2.02182
57939096	chr8:57939096:A:G	1.17209e-08	-1.79017	-1.06538e-09	1.15234e-05	-1.81123	-1.06538e-09	9.62289e-05	-1.80941	-1.06538e-09
57939918	chr8:57939918:G:C	2.00996e-08	-3.2746e-10	-1.25084	2.1797e-05	-3.2746e-10	-1.17384	0.000169771	-3.2746e-10	-1.24169
57940668	chr8:57940668:T:C	8.02219e-08	-3.2746e-10	0.133253	7.50169e-05	-3.2746e-10	0.0621012	0.000670506	-3.2746e-10	0.131894
57940742	chr8:57940742:T:C	1.02049e-07	-1.81498	2.18889	0.000124661	-1.81496	2.38494	0.000895417	-1.81485	2.236
57940744	chr8:57940744:C:T	1.5088e-08	-3.2746e-10	-1.53765	1.51174e-05	-3.2746e-10	-1.53977	0.000126102	-3.2746e-10	-1.53905
57941396	chr8:57941396:G:A	1.23596e-08	-1.73711	-1.06538e-09	1.23516e-05	-1.74182	-1.06538e-09	0.00010288	-1.74258	-1.06538e-09
57941449	chr8:57941449:T:C	3.31487e-08	-3.2746e-10	-0.750539	3.30148e-05	-3.2746e-10	-0.758656	0.000278601	-3.2746e-10	-0.746356
57941528	chr8:57941528:G:A	1.14366e-08	-1.81473	-1.06538e-09	1.15503e-05	-1.8089	-1.06538e-09	9.5739e-05	-1.81451	-1.06538e-09
57941665	chr8:57941665:T:C	8.10799e-09	-1.80514	-0.353554	8.66038e-06	-1.81495	-0.2819	6.79823e-05	-1.81313	-0.343758
57941884	chr8:57941884:G:A	1.81572e-08	-3.2746e-10	-1.35248	1.70536e-05	-3.2746e-10	-1.41925	0.000153401	-3.2746e-10	-1.34308
57941903	chr8:57941903:G:A	1.32889e-08	-1.66462	-1.06538e-09	1.36043e-05	-1.64523	-1.06538e-09	0.000115593	-1.62606	-1.06538e-09
57942040	chr8:57942040:G:A	2.15838e-08	-3.2746e-10	-1.1796	1.9744e-05	-3.2746e-10	-1.27276	0.000182835	-3.2746e-10	-1.16755
57942052	chr8:57942052:GGAATTTCACAA:G	2.01182e-08	-3.2746e-10	-1.24992	2.18528e-05	-3.2746e-10	-1.17129	0.000176245	-3.2746e-10	-1.20426
57942196	chr8:57942196:G:A	1.90619e-08	-3.2746e-10	-1.30385	1.99966e-05	-3.2746e-10	-1.26005	0.000159433	-3.2746e-10	-1.30451
57942657	chr8:57942657:C:A	1.32798e-08	-1.6653	-1.06538e-09	1.80253e-05	-1.36384	-1.06538e-09	0.000140159	-1.43336	-1.06538e-09
57943102	chr8:57943102:G:C	2.59365e-09	-1.80095	-1.49753	2.48574e-06	-1.81135	-1.53369	2.14682e-05	-1.80536	-1.50421
57943273	chr8:57943273:C:T	2.57763e-09	-1.79005	-1.51462	2.46704e-06	-1.80511	-1.54749	2.13033e-05	-1.79631	-1.52096
57943447	chr8:57943447:A:G	1.31158e-08	-1.67773	-1.06538e-09	1.32917e-05	-1.66847	-1.06538e-09	0.000110494	-1.67117	-1.06538e-09
57943612	chr8:57943612:G:C	1.8784e-08	-3.2746e-10	-1.31854	1.61283e-05	-3.2746e-10	-1.47504	0.000156506	-3.2746e-10	-1.32304
57943935	chr8:57943935:C:T	2.37029e-08	-3.2746e-10	-1.08595	2.14488e-05	-3.2746e-10	-1.18994	0.000197469	-3.2746e-10	-1.09055
57944096	chr8:57944096:C:T	1.53649e-08	-1.51946	-1.06538e-09	1.45692e-05	-1.5767	-1.06538e-09	0.000122147	-1.57091	-1.06538e-09
57945254	chr8:57945254:T:C	2.7849e-09	-1.77891	-1.44842	2.62437e-06	-1.79762	-1.49315	2.29429e-05	-1.78625	-1.45688
57945441	chr8:57945441:G:T	8.80418e-09	-1.7369	-0.33942	9.14102e-06	-1.77751	-0.26533	7.2331e-05	-1.76437	-0.330515
57945821	chr8:57945821:A:G	2.67876e-07	-3.2746e-10	1.33898	0.000263919	-3.2746e-10	1.32003	0.00229332	-3.2746e-10	1.36162
57946066	chr8:57946066:G:C	1.76068e-08	-3.2746e-10	-1.38326	1.54141e-05	-3.2746e-10	-1.52033	0.000146695	-3.2746e-10	-1.38778
57946091	chr8:57946091:G:A	3.29798e-08	-3.2746e-10	-0.755648	3.33963e-05	-3.2746e-10	-0.747168	0.000279401	-3.2746e-10	-0.743489
57946177	chr8:57946177:T:C	1.51731e-08	-0.0318365	-1.50018	1.07354e-05	-0.408003	-1.47406	9.25789e-05	-0.355169	-1.49291
57946353	chr8:57946353:T:A	2.91525e-08	-3.2746e-10	-0.879004	2.60884e-05	-3.2746e-10	-0.994121	0.000248116	-3.2746e-10	-0.862243
57946557	chr8:57946557:A:C	2.63961e-09	-1.78095	-1.49996	2.51548e-06	-1.79863	-1.53452	2.17991e-05	-1.78762	-1.50665
57946629	chr8:57946629:G:A	2.57804e-09	-1.78164	-1.52288	2.46768e-06	-1.79918	-1.55315	2.13051e-05	-1.78835	-1.52884
57946645	chr8:57946645:A:T	1.46208e-08	-3.2746e-10	-1.5691	1.4846e-05	-3.2746e-10	-1.55788	0.00012258	-3.2746e-10	-1.56738
57946780	chr8:57946780:C:T	2.65868e-09	-1.78983	-1.48388	2.53236e-06	-1.80472	-1.52174	2.19622e-05	-1.79568	-1.49114
57946830	chr8:57946830:G:A	2.58867e-09	-1.79345	-1.50694	2.48011e-06	-1.80685	-1.54046	2.14164e-05	-1.79866	-1.51332
57946984	chr8:57946984:T:C	2.6312e-08	-3.2746e-10	-0.98152	2.36942e-05	-3.2746e-10	-1.09038	0.000223643	-3.2746e-10	-0.966085
57947203	chr8:57947203:G:T	2.21715e-08	-3.2746e-10	-1.15274	2.20965e-05	-3.2746e-10	-1.16019	0.000185571	-3.2746e-10	-1.1527
57947323	chr8:57947323:A:G	1.42639e-08	-1.59381	-1.06538e-09	1.27463e-05	-1.71037	-1.06538e-09	0.00010348	-1.73676	-1.06538e-09
57947954	chr8:57947954:A:G	1.97648e-08	-3.2746e-10	-1.26764	2.14287e-05	-3.2746e-10	-1.19088	0.000172927	-3.2746e-10	-1.22327
57948058	chr8:57948058:T:A	2.11261e-08	-3.2746e-10	-1.20103	2.30533e-05	-3.2746e-10	-1.1178	0.000185642	-3.2746e-10	-1.15232
57948069	chr8:57948069:G:A	2.94006e-08	-3.2746e-10	-0.870527	2.62811e-05	-3.2746e-10	-0.986763	0.000250234	-3.2746e-10	-0.853742
57948252	chr8:57948252:G:A	2.6277e-09	-1.80919	-1.47624	2.52388e-06	-1.81469	-1.51513	2.17792e-05	-1.81144	-1.48375
57948373	chr8:57948373:G:A	2.11261e-08	-3.2746e-10	-1.20103	2.30533e-05	-3.2746e-10	-1.1178	0.000185642	-3.2746e-10	-1.15232
57948430	chr8:57948430:G:A	1.65638e-08	-3.2746e-10	-1.44432	1.4866e-05	-3.2746e-10	-1.55654	0.000138094	-3.2746e-10	-1.4482
57948528	chr8:57948528:T:C	2.59734e-09	-1.77983	-1.51723	2.48259e-06	-1.79784	-1.54847	2.14638e-05	-1.78664	-1.52313
57948997	chr8:57948997:T:C	2.6598e-09	-1.771	-1.50229	2.52651e-06	-1.79153	-1.53724	2.19464e-05	-1.77866	-1.50887
57949087	chr8:57949087:G:A	2.76898e-08	-3.2746e-10	-0.93048	2.67138e-05	-3.2746e-10	-0.970433	0.000231441	-3.2746e-10	-0.931814
57949185	chr8:57949185:C:T	2.68425e-09	-1.77654	-1.4876	2.54424e-06	-1.79615	-1.52563	2.21284e-05	-1.78454	-1.49473
57949536	chr8:57949536:A:G	2.66153e-09	-1.75904	-1.5136	2.52987e-06	-1.78194	-1.54551	2.19689e-05	-1.7668	-1.51971
57949589	chr8:57949589:G:A	3.06148e-09	-1.58212	-1.55053	2.85183e-06	-1.63624	-1.57141	2.49481e-05	-1.60435	-1.55499
57949635	chr8:57949635:A:G	2.58778e-09	-1.75952	-1.54123	2.47235e-06	-1.7827	-1.56775	2.13842e-05	-1.76773	-1.54576
57949949	chr8:57949949:GTTC:G	3.04337e-09	-1.7511	-1.38748	2.82518e-06	-1.77528	-1.44176	2.50444e-05	-1.75896	-1.39653
57950153	chr8:57950153:A:G	2.74027e-09	-1.73645	-1.50704	2.57864e-06	-1.76434	-1.54401	2.25797e-05	-1.746	-1.51309
57950196	chr8:57950196:C:G	2.78189e-09	-1.74369	-1.48472	2.60251e-06	-1.77004	-1.5291	2.29158e-05	-1.75268	-1.49163
57950228	chr8:57950228:T:C	2.50461e-09	-1.76053	-1.57288	2.45109e-06	-1.7748	-1.58427	2.08564e-05	-1.76318	-1.5753
57950276	chr8:57950276:C:T	2.58581e-09	-1.73018	-1.57133	2.49086e-06	-1.75941	-1.58357	2.13659e-05	-1.74035	-1.57399
57950358	chr8:57950358:C:T	2.6999e-09	-1.75359	-1.50474	2.54862e-06	-1.77794	-1.54212	2.22696e-05	-1.76204	-1.51088
57950469	chr8:57950469:C:T	1.98196e-08	-3.2746e-10	-1.26487	2.14702e-05	-3.2746e-10	-1.18895	0.000173449	-3.2746e-10	-1.22026
57950548	chr8:57950548:G:A	2.7187e-09	-1.74171	-1.50968	2.56243e-06	-1.76877	-1.54589	2.24057e-05	-1.75118	-1.51565
57950559	chr8:57950559:G:A	2.75648e-09	-1.73984	-1.49775	2.58858e-06	-1.76729	-1.53722	2.27033e-05	-1.74944	-1.50418
57950592	chr8:57950592:C:A	2.74029e-09	-1.74352	-1.49996	2.5749e-06	-1.77032	-1.53948	2.2575e-05	-1.75299	-1.50631
57950631	chr8:57950631:T:C	2.72511e-09	-1.7512	-1.49784	2.56532e-06	-1.77625	-1.53728	2.24631e-05	-1.76	-1.50427
57950852	chr8:57950852:G:A	2.38157e-08	-3.2746e-10	-1.0812	2.27631e-05	-3.2746e-10	-1.13047	0.000199143	-3.2746e-10	-1.08212
57951032	chr8:57951032:T:C	9.52473e-09	-1.66964	-0.32801	9.65604e-06	-1.72808	-0.259954	7.74206e-05	-1.70833	-0.318558
57951033	chr8:57951033:G:A	1.89369e-08	-1.31043	-1.06538e-09	1.45623e-05	-1.57718	-1.06538e-09	0.000123147	-1.56276	-1.06538e-09
57951878	chr8:57951878:C:T	8.85488e-09	-0.923196	-1.14738	7.31297e-06	-1.13159	-1.13438	5.90334e-05	-1.14968	-1.14835
57952090	chr8:57952090:C:T	1.14342e-08	-1.81494	-1.06538e-09	1.19213e-05	-1.77728	-1.06538e-09	9.98994e-05	-1.77197	-1.06538e-09
57952254	chr8:57952254:T:A	1.68206e-08	-3.2746e-10	-1.42894	1.77197e-05	-3.2746e-10	-1.38094	0.000145254	-3.2746e-10	-1.39765
57952917	chr8:57952917:T:C	3.75651e-08	-3.2746e-10	-0.625469	3.92513e-05	-3.2746e-10	-0.585629	0.000313775	-3.2746e-10	-0.627462
57953226	chr8:57953226:C:T	3.64468e-09	-1.75791	-1.20036	3.46897e-06	-1.79711	-1.21465	2.97323e-05	-1.78224	-1.20166
57953446	chr8:57953446:A:G	1.46976e-08	-3.2746e-10	-1.56386	1.53622e-05	-3.2746e-10	-1.52371	0.000122945	-3.2746e-10	-1.5644
57954432	chr8:57954432:G:A	1.21965e-08	-1.75039	-1.06538e-09	1.14846e-05	-1.81461	-1.06538e-09	9.57591e-05	-1.8143	-1.06538e-09
57954592	chr8:57954592:T:A	1.44286e-08	-3.2746e-10	-1.58233	1.46281e-05	-3.2746e-10	-1.57267	0.000120702	-3.2746e-10	-1.58281
57955484	chr8:57955484:C:A	1.53313e-08	-3.2746e-10	-1.52164	1.56772e-05	-3.2746e-10	-1.5034	0.000131165	-3.2746e-10	-1.49968
57956025	chr8:57956025:A:G	2.08142e-08	-3.2746e-10	-1.21591	2.19038e-05	-3.2746e-10	-1.16895	0.000174004	-3.2746e-10	-1.21706
57956787	chr8:57956787:G:C	1.56193e-08	-3.2746e-10	-1.50303	1.5987e-05	-3.2746e-10	-1.48384	0.000133989	-3.2746e-10	-1.47838
57958098	chr8:57958098:A:C	2.52137e-09	-1.75203	-1.57471	2.4222e-06	-1.78946	-1.58148	2.05477e-05	-1.77872	-1.57467
57958824	chr8:57958824:A:G	1.58573e-08	-3.2746e-10	-1.48792	1.6121e-05	-3.2746e-10	-1.47549	0.000133281	-3.2746e-10	-1.48368
57960616	chr8:57960616:G:A	6.75612e-08	-3.2746e-10	-0.0385097	6.8213e-05	-3.2746e-10	-0.0329771	0.000575044	-3.2746e-10	-0.0216917
57960834	chr8:57960834:A:G	2.45898e-09	-1.77206	-1.57974	2.38912e-06	-1.80117	-1.58352	2.01405e-05	-1.79374	-1.57966
57961052	chr8:57961052:A:T	3.34794e-07	-3.2746e-10	1.56197	0.000306485	-3.2746e-10	1.46956	0.00285689	-3.2746e-10	1.58135
57961492	chr8:57961492:G:A	1.18229e-08	-1.7815	-1.06538e-09	1.1494e-05	-1.81379	-1.06538e-09	9.62256e-05	-1.80944	-1.06538e-09
57961546	chr8:57961546:A:G	2.40422e-09	-1.79948	-1.57484	2.36566e-06	-1.81409	-1.58047	1.98935e-05	-1.81101	-1.57473
57962095	chr8:57962095:T:C	1.92917e-08	-3.2746e-10	-1.29187	1.776e-05	-3.2746e-10	-1.37866	0.000158911	-3.2746e-10	-1.30779
57962281	chr8:57962281:T:C	2.39623e-09	-1.80633	-1.57132	2.36972e-06	-1.8151	-1.57774	1.99086e-05	-1.81381	-1.57118
57962494	chr8:57962494:T:C	1.52064e-08	-3.2746e-10	-1.52983	1.55382e-05	-3.2746e-10	-1.51231	0.000129907	-3.2746e-10	-1.50932
57962949	chr8:57962949:A:C	2.09407e-08	-3.2746e-10	-1.20985	2.39892e-05	-3.2746e-10	-1.07801	0.000176978	-3.2746e-10	-1.20011
57964039	chr8:57964039:A:T	3.21363e-08	-3.2746e-10	-0.781557	2.36967e-05	-3.2746e-10	-1.09028	0.000267773	-3.2746e-10	-0.786
57964451	chr8:57964451:G:A	3.25169e-09	-1.73312	-1.33924	3.09524e-06	-1.78378	-1.34196	2.63396e-05	-1.76495	-1.34012
57964932	chr8:57964932:G:A	2.58576e-09	-1.80258	-1.49895	2.50446e-06	-1.81061	-1.52692	2.13964e-05	-1.80622	-1.5067
57965011	chr8:57965011:G:A	2.38885e-08	-3.2746e-10	-1.07815	2.16742e-05	-3.2746e-10	-1.17949	0.000202846	-3.2746e-10	-1.06369
57965796	chr8:57965796:A:G	8.75497e-09	-0.64413	-1.43779	6.31354e-06	-0.945254	-1.46766	5.58204e-05	-0.907274	-1.44672
57965859	chr8:57965859:C:T	1.66252e-08	-3.2746e-10	-1.44063	1.68277e-05	-3.2746e-10	-1.43259	0.000139189	-3.2746e-10	-1.44031
57965911	chr8:57965911:T:A	2.26715e-08	-3.2746e-10	-1.13043	2.40398e-05	-3.2746e-10	-1.0759	0.000203096	-3.2746e-10	-1.06246
57966212	chr8:57966212:G:A	1.45501e-08	-3.2746e-10	-1.57395	1.48872e-05	-3.2746e-10	-1.55511	0.000121574	-3.2746e-10	-1.57562
57966227	chr8:57966227:G:A	2.57831e-09	-1.78196	-1.52245	2.46203e-06	-1.81077	-1.54385	2.09141e-05	-1.80681	-1.5289
57966256	chr8:57966256:G:A	4.98006e-09	-1.63846	-1.00764	4.67509e-06	-1.69303	-1.02034	3.95322e-05	-1.70017	-0.998857
57966278	chr8:57966278:T:G	1.76197e-08	-1.73831	0.355789	1.95327e-05	-1.80271	0.519189	0.000141817	-1.7954	0.373794
57966561	chr8:57966561:C:T	1.63879e-08	-3.2746e-10	-1.455	1.67455e-05	-3.2746e-10	-1.43748	0.000141379	-3.2746e-10	-1.42469
57966579	chr8:57966579:C:A	1.72935e-08	-3.2746e-10	-1.40121	1.75758e-05	-3.2746e-10	-1.38909	0.000145547	-3.2746e-10	-1.39564
57966852	chr8:57966852:A:C	8.48138e-09	-1.78814	-0.325533	9.53939e-06	-1.81399	-0.186191	7.04421e-05	-1.81256	-0.30879
57967241	chr8:57967241:A:G	3.16654e-08	-3.2746e-10	-0.796318	3.30338e-05	-3.2746e-10	-0.758082	0.000264243	-3.2746e-10	-0.799269
57968054	chr8:57968054:T:C	1.53244e-08	-3.2746e-10	-1.52209	1.55082e-05	-3.2746e-10	-1.51424	0.000128406	-3.2746e-10	-1.52094
57968998	chr8:57968998:T:C	1.20277e-08	-1.76433	-1.06538e-09	1.20793e-05	-1.76412	-1.06538e-09	0.000102651	-1.74481	-1.06538e-09
57969974	chr8:57969974:G:A	1.20448e-08	-1.76291	-1.06538e-09	1.21653e-05	-1.75702	-1.06538e-09	0.000101208	-1.75896	-1.06538e-09
57970299	chr8:57970299:A:G	6.06362e-09	-1.8057	-0.643539	6.46867e-06	-1.81105	-0.577597	5.06295e-05	-1.81408	-0.637522
57970336	chr8:57970336:A:C	1.92188e-08	-3.2746e-10	-1.29566	1.90282e-05	-3.2746e-10	-1.30969	0.000160537	-3.2746e-10	-1.29761
57970640	chr8:57970640:G:T	2.35995e-09	-1.80922	-1.58368	2.36416e-06	-1.81017	-1.58502	1.9688e-05	-1.81323	-1.5829
57970683	chr8:57970683:C:T	1.22334e-08	-1.74738	-1.06538e-09	1.15904e-05	-1.80543	-1.06538e-09	9.59112e-05	-1.81272	-1.06538e-09
57970991	chr8:57970991:G:A	2.39033e-09	-1.79848	-1.58163	2.38768e-06	-1.81482	-1.57047	1.96586e-05	-1.81504	-1.58258
57971016	chr8:57971016:A:C	2.36003e-09	-1.81471	-1.57816	2.44111e-06	-1.79911	-1.56405	1.99152e-05	-1.80515	-1.57951
57971034	chr8:57971034:T:C	1.14492e-08	-1.81363	-1.06538e-09	1.1508e-05	-1.81257	-1.06538e-09	9.56819e-05	-1.81511	-1.06538e-09
57971578	chr8:57971578:C:T	1.22107e-08	-1.79336	0.0441231	1.35656e-05	-1.81477	0.166697	0.000101683	-1.815	0.0607266
57971805	chr8:57971805:A:C	1.18338e-08	-1.78058	-1.06538e-09	1.18885e-05	-1.78004	-1.06538e-09	0.00010286	-1.74277	-1.06538e-09
57971817	chr8:57971817:A:G	3.84533e-08	-3.2746e-10	-0.602098	3.83307e-05	-3.2746e-10	-0.609362	0.000320174	-3.2746e-10	-0.607274
57972177	chr8:57972177:T:C	9.63056e-08	-3.2746e-10	0.315983	0.000100808	-3.2746e-10	0.357602	0.000816646	-3.2746e-10	0.329068
57972248	chr8:57972248:G:A	2.37617e-09	-1.81186	-1.57419	2.4372e-06	-1.80703	-1.55773	1.98678e-05	-1.81115	-1.57589
57972377	chr8:57972377:TG:T	3.75003e-09	-1.51698	-1.4128	3.42491e-06	-1.60188	-1.42266	2.84997e-05	-1.61092	-1.41532
57972391	chr8:57972391:C:T	2.74461e-08	-3.2746e-10	-0.939319	2.93745e-05	-3.2746e-10	-0.875485	0.000249035	-3.2746e-10	-0.858546
57972629	chr8:57972629:T:C	6.74143e-09	-0.86877	-1.4745	6.45336e-06	-0.924581	-1.46643	5.11986e-05	-0.966078	-1.47435
57973477	chr8:57973477:C:T	3.64368e-09	-1.79691	-1.16164	3.72533e-06	-1.81442	-1.12604	3.00638e-05	-1.81511	-1.1577
57973490	chr8:57973490:A:C	2.37054e-09	-1.81488	-1.57354	2.46211e-06	-1.79787	-1.55672	2.00188e-05	-1.80417	-1.5753
57973639	chr8:57973639:T:G	1.91326e-08	-3.2746e-10	-1.30015	1.94447e-05	-3.2746e-10	-1.28804	0.000161407	-3.2746e-10	-1.29221
57973643	chr8:57973643:T:C	1.3508e-08	-1.64826	-1.06538e-09	1.22713e-05	-1.74835	-1.06538e-09	0.000104407	-1.72784	-1.06538e-09
57973655	chr8:57973655:G:A	3.80274e-08	-3.2746e-10	-0.613236	3.95033e-05	-3.2746e-10	-0.579229	0.000317292	-3.2746e-10	-0.616316
57973663	chr8:57973663:G:C	1.2438e-08	-1.73078	-1.06538e-09	1.15216e-05	-1.81139	-1.06538e-09	9.57009e-05	-1.81491	-1.06538e-09
57973892	chr8:57973892:T:C	1.91195e-08	-0.12554	-1.1753	1.13141e-05	-0.687614	-1.14195	8.52869e-05	-0.754781	-1.17534
57974269	chr8:57974269:C:A	1.9419e-08	-3.2746e-10	-1.28529	1.96712e-05	-3.2746e-10	-1.27646	0.000163835	-3.2746e-10	-1.27728
57974631	chr8:57974631:A:G	3.31132e-08	-3.2746e-10	-0.75161	3.21599e-05	-3.2746e-10	-0.784892	0.00027942	-3.2746e-10	-0.743423
57975289	chr8:57975289:A:G	9.18916e-09	-0.540559	-1.49296	6.38546e-06	-0.883305	-1.51828	5.49368e-05	-0.869877	-1.50008
57975342	chr8:57975342:C:T	1.14495e-08	-1.8136	-1.06538e-09	1.15076e-05	-1.81261	-1.06538e-09	9.56822e-05	-1.81511	-1.06538e-09
57975660	chr8:57975660:G:A	1.44277e-08	-3.2746e-10	-1.58239	1.45015e-05	-3.2746e-10	-1.58136	0.000120779	-3.2746e-10	-1.58218
57975931	chr8:57975931:C:T	2.01232e-08	-3.2746e-10	-1.24967	1.99527e-05	-3.2746e-10	-1.26225	0.000168071	-3.2746e-10	-1.25175
57976121	chr8:57976121:G:A	2.39748e-09	-1.80982	-1.56731	2.45645e-06	-1.80955	-1.54734	1.99615e-05	-1.81284	-1.56949
57976376	chr8:57976376:T:C	2.37921e-09	-1.81377	-1.571	2.45911e-06	-1.80301	-1.5528	1.99859e-05	-1.80817	-1.57294
57976915	chr8:57976915:C:T	2.37777e-09	-1.81048	-1.5749	2.43004e-06	-1.80889	-1.55882	1.98301e-05	-1.81239	-1.57654
57976998	chr8:57976998:G:A	2.37235e-09	-1.81055	-1.57711	2.4212e-06	-1.80886	-1.56249	1.97904e-05	-1.81237	-1.57857
57977017	chr8:57977017:TA:T	1.65581e-08	-3.2746e-10	-1.44467	1.84777e-05	-3.2746e-10	-1.33905	0.000139039	-3.2746e-10	-1.44138
57977055	chr8:57977055:G:A	2.36421e-09	-1.81075	-1.58035	2.35779e-06	-1.8127	-1.58518	1.9678e-05	-1.81454	-1.58209
57977095	chr8:57977095:C:T	2.01232e-08	-3.2746e-10	-1.24967	1.99527e-05	-3.2746e-10	-1.26225	0.000168071	-3.2746e-10	-1.25175
57977267	chr8:57977267:C:T	1.66297e-08	-3.2746e-10	-1.44036	1.88004e-05	-3.2746e-10	-1.32173	0.000139365	-3.2746e-10	-1.43904
57977340	chr8:57977340:T:A	1.44182e-08	-3.2746e-10	-1.58305	1.44872e-05	-3.2746e-10	-1.58235	0.00012079	-3.2746e-10	-1.58209
57977460	chr8:57977460:C:T	2.36993e-09	-1.80675	-1.58193	2.35299e-06	-1.81452	-1.58541	1.9642e-05	-1.81512	-1.58335
57977682	chr8:57977682:A:G	2.37495e-09	-1.80704	-1.57952	2.36021e-06	-1.81175	-1.58511	1.97668e-05	-1.81408	-1.57805
57977718	chr8:57977718:G:A	1.14611e-08	-1.81258	-1.06538e-09	1.26782e-05	-1.71573	-1.06538e-09	0.000111177	-1.66501	-1.06538e-09
57977725	chr8:57977725:T:G	1.49088e-07	-3.2746e-10	0.752996	0.000151356	-3.2746e-10	0.764022	0.00126465	-3.2746e-10	0.766412
57977878	chr8:57977878:A:G	2.01232e-08	-3.2746e-10	-1.24967	1.99527e-05	-3.2746e-10	-1.26225	0.000168071	-3.2746e-10	-1.25175
57977961	chr8:57977961:G:T	7.54841e-09	-0.782517	-1.44769	5.43023e-06	-1.08792	-1.47571	4.67268e-05	-1.0749	-1.45692
57978191	chr8:57978191:G:T	2.37711e-09	-1.81001	-1.57565	2.36077e-06	-1.81314	-1.58349	1.97519e-05	-1.81473	-1.57815
57978377	chr8:57978377:G:A	2.11978e-08	-3.2746e-10	-1.19765	2.38847e-05	-3.2746e-10	-1.08237	0.000177243	-3.2746e-10	-1.19862
57978864	chr8:57978864:G:T	1.19002e-08	-1.77499	-1.06538e-09	1.22139e-05	-1.75304	-1.06538e-09	0.000100851	-1.76249	-1.06538e-09
57978908	chr8:57978908:A:G	7.61227e-09	-0.683243	-1.53854	5.5423e-06	-0.981119	-1.56208	4.77002e-05	-0.967927	-1.54327
57978947	chr8:57978947:T:C	1.79763e-08	-3.2746e-10	-1.36249	1.92363e-05	-3.2746e-10	-1.29881	0.000156845	-3.2746e-10	-1.32088
57979439	chr8:57979439:C:G	2.25477e-08	-3.2746e-10	-1.13591	2.28969e-05	-3.2746e-10	-1.12461	0.000190686	-3.2746e-10	-1.12551
57979746	chr8:57979746:G:A	2.70603e-08	-0.953475	-1.06538e-09	2.74791e-05	-0.942186	-1.06538e-09	0.00023753	-0.905846	-1.06538e-09
57979758	chr8:57979758:A:C	5.2875e-09	-1.64855	-0.937653	5.2082e-06	-1.71522	-0.890155	4.13633e-05	-1.72376	-0.929985
57981980	chr8:57981980:A:C	1.74857e-08	-3.2746e-10	-1.39016	1.8804e-05	-3.2746e-10	-1.32154	0.00014535	-3.2746e-10	-1.39699
57982312	chr8:57982312:C:A	2.65029e-08	-3.2746e-10	-0.974289	2.85686e-05	-3.2746e-10	-0.903304	0.000239372	-3.2746e-10	-0.89812
57983473	chr8:57983473:T:G	2.71728e-08	-3.2746e-10	-0.949327	2.63545e-05	-3.2746e-10	-0.983975	0.00022955	-3.2746e-10	-0.940018
57983517	chr8:57983517:T:A	2.71728e-08	-3.2746e-10	-0.949327	2.63545e-05	-3.2746e-10	-0.983975	0.00022955	-3.2746e-10	-0.940018
57983927	chr8:57983927:G:A	2.62857e-08	-3.2746e-10	-0.982519	2.83722e-05	-3.2746e-10	-0.910204	0.000237316	-3.2746e-10	-0.906744
57983972	chr8:57983972:C:T	1.81941e-08	-3.2746e-10	-1.35045	1.96754e-05	-3.2746e-10	-1.27624	0.000151122	-3.2746e-10	-1.35805
57984629	chr8:57984629:C:T	1.36664e-08	-1.6366	-1.06538e-09	1.389e-05	-1.62444	-1.06538e-09	0.000115324	-1.62839	-1.06538e-09
57986238	chr8:57986238:A:T	7.34712e-09	-1.71723	-0.54	1.04001e-05	-1.55981	-0.353991	7.14566e-05	-1.5828	-0.524245
57986425	chr8:57986425:A:G	2.82312e-09	-1.80625	-1.40745	2.81543e-06	-1.81508	-1.40541	2.34212e-05	-1.81251	-1.40999
57986865	chr8:57986865:C:T	2.72348e-08	-3.2746e-10	-0.94705	2.64096e-05	-3.2746e-10	-0.981886	0.000230075	-3.2746e-10	-0.937734
57987002	chr8:57987002:C:T	5.48994e-08	-3.2746e-10	-0.246041	6.33502e-05	-3.2746e-10	-0.106935	0.000509037	-3.2746e-10	-0.143616
57987922	chr8:57987922:T:G	2.9024e-08	-3.2746e-10	-0.883419	3.07782e-05	-3.2746e-10	-0.828807	0.000245443	-3.2746e-10	-0.873073
57989337	chr8:57989337:C:T	1.92225e-08	-3.2746e-10	-1.29546	2.33722e-05	-3.2746e-10	-1.10406	0.000161354	-3.2746e-10	-1.29253
57990185	chr8:57990185:C:T	6.43356e-09	-1.69147	-0.698547	8.9943e-06	-1.52799	-0.531031	6.29827e-05	-1.54868	-0.684601
57991254	chr8:57991254:A:C	1.56887e-08	-3.2746e-10	-1.4986	1.6271e-05	-3.2746e-10	-1.46623	0.000129927	-3.2746e-10	-1.50917
57991614	chr8:57991614:C:T	2.94371e-08	-3.2746e-10	-0.869286	3.18273e-05	-3.2746e-10	-0.795288	0.000267562	-3.2746e-10	-0.786785
57992001	chr8:57992001:G:C	1.44316e-08	-3.2746e-10	-1.58212	1.46511e-05	-3.2746e-10	-1.5711	0.000120715	-3.2746e-10	-1.58271
57992306	chr8:57992306:C:T	2.21726e-08	-0.736484	-0.416204	1.92961e-05	-1.02275	-0.272962	0.000131368	-1.07267	-0.42547
57992564	chr8:57992564:A:G	7.08663e-08	-3.2746e-10	0.00925215	8.2964e-05	-3.2746e-10	0.162795	0.000663091	-3.2746e-10	0.120774
57992994	chr8:57992994:A:C	4.71452e-09	-1.25724	-1.44365	3.64568e-06	-1.56941	-1.39266	2.91438e-05	-1.56454	-1.43936
57993054	chr8:57993054:A:C	1.47374e-08	-3.2746e-10	-1.56115	1.4741e-05	-3.2746e-10	-1.56498	0.000123385	-3.2746e-10	-1.56083
57993286	chr8:57993286:T:C	1.81713e-08	-3.2746e-10	-1.3517	1.72203e-05	-3.2746e-10	-1.40952	0.000151745	-3.2746e-10	-1.35394
57994048	chr8:57994048:T:C	8.06531e-08	1.72047	-1.58186	7.13169e-05	1.59327	-1.58175	0.000585467	1.57791	-1.58164
57994149	chr8:57994149:G:A	1.41674e-07	-3.2746e-10	0.701989	0.000175633	-3.2746e-10	0.912783	0.00135166	-3.2746e-10	0.832948
57994459	chr8:57994459:C:A	3.66339e-08	-3.2746e-10	-0.65057	3.9398e-05	-3.2746e-10	-0.581897	0.000336963	-3.2746e-10	-0.556165
57994468	chr8:57994468:T:C	2.31961e-08	-3.2746e-10	-1.10756	2.91385e-05	-3.2746e-10	-0.883552	0.000194772	-3.2746e-10	-1.10431
57995411	chr8:57995411:C:T	2.69263e-08	-3.2746e-10	-0.958439	2.61207e-05	-3.2746e-10	-0.992884	0.000227526	-3.2746e-10	-0.948873
57995630	chr8:57995630:G:A	2.14946e-08	-1.18374	-1.06538e-09	1.99066e-05	-1.26456	-1.06538e-09	0.000165265	-1.26859	-1.06538e-09
57995992	chr8:57995992:TTTA:T	3.48099e-08	-3.2746e-10	-0.701643	3.73278e-05	-3.2746e-10	-0.635873	0.000319342	-3.2746e-10	-0.609876
57996114	chr8:57996114:A:T	4.30434e-08	-3.2746e-10	-0.489335	4.13204e-05	-3.2746e-10	-0.534256	0.000363726	-3.2746e-10	-0.479738
57996188	chr8:57996188:C:T	9.9806e-09	-0.435356	-1.51554	7.03423e-06	-0.814667	-1.49016	5.86448e-05	-0.794985	-1.50965
57996868	chr8:57996868:A:C	1.49252e-08	-3.2746e-10	-1.54849	1.49787e-05	-3.2746e-10	-1.54898	0.000124948	-3.2746e-10	-1.54824
57998514	chr8:57998514:C:T	3.89954e-08	-3.2746e-10	-0.588098	4.08884e-05	-3.2746e-10	-0.544766	0.00035048	-3.2746e-10	-0.516836
57999153	chr8:57999153:A:G	1.55839e-08	-3.2746e-10	-1.5053	1.53401e-05	-3.2746e-10	-1.52514	0.000130146	-3.2746e-10	-1.50748
57999261	chr8:57999261:G:A	4.10882e-08	-0.535822	-1.06538e-09	2.41684e-05	-1.07057	-1.06538e-09	0.000201923	-1.06825	-1.06538e-09
57999333	chr8:57999333:T:C	5.88379e-08	-3.2746e-10	-0.176756	7.53839e-05	-3.2746e-10	0.0669819	0.000492784	-3.2746e-10	-0.176068
57999554	chr8:57999554:A:G	5.20161e-08	-3.2746e-10	-0.299989	6.06901e-05	-3.2746e-10	-0.149831	0.000484394	-3.2746e-10	-0.193239
57999700	chr8:57999700:C:T	2.09883e-08	-1.20758	-1.06538e-09	1.92382e-05	-1.29872	-1.06538e-09	0.000161688	-1.29047	-1.06538e-09
57999802	chr8:57999802:C:T	1.34088e-08	-1.65563	-1.06538e-09	1.31064e-05	-1.68251	-1.06538e-09	0.000110809	-1.66833	-1.06538e-09
58000229	chr8:58000229:C:A	1.52806e-08	-3.2746e-10	-1.52496	1.47205e-05	-3.2746e-10	-1.56637	0.000128057	-3.2746e-10	-1.52366
58000236	chr8:58000236:G:A	1.78212e-08	-1.37115	-1.06538e-09	1.47658e-05	-1.5633	-1.06538e-09	0.000125949	-1.54026	-1.06538e-09
58000376	chr8:58000376:A:G	1.42246e-08	-1.59657	-1.06538e-09	1.49574e-05	-1.5504	-1.06538e-09	0.000123884	-1.5568	-1.06538e-09
58000603	chr8:58000603:T:C	8.20079e-08	-3.2746e-10	0.155272	0.000114167	-3.2746e-10	0.482049	0.00080039	-3.2746e-10	0.308961
58000731	chr8:58000731:G:A	4.02173e-09	-1.34568	-1.51415	5.03975e-06	-1.10212	-1.53614	4.56461e-05	-1.04487	-1.51035
58000745	chr8:58000745:C:T	1.54596e-08	-3.2746e-10	-1.51331	1.48444e-05	-3.2746e-10	-1.55799	0.000129526	-3.2746e-10	-1.51226
58001422	chr8:58001422:T:C	5.7467e-08	-3.2746e-10	-0.200333	7.43069e-05	-3.2746e-10	0.0525913	0.000552582	-3.2746e-10	-0.0615355
58002562	chr8:58002562:A:G	1.6345e-08	-3.2746e-10	-1.45762	1.59589e-05	-3.2746e-10	-1.48559	0.000137612	-3.2746e-10	-1.4517
58002812	chr8:58002812:A:C	2.66885e-07	1.66673	-0.331456	0.000631192	2.53479	-0.342792	0.00655783	2.65615	-0.24387
58003858	chr8:58003858:C:T	1.08672e-08	-0.313644	-1.55215	2.1343e-05	0.357876	-1.55277	0.000177468	0.352798	-1.55015
58004017	chr8:58004017:G:A	2.70191e-07	1.34758	-1.06538e-09	0.000255122	1.28613	-1.06538e-09	0.00264815	1.50548	-1.06538e-09
58004154	chr8:58004154:G:A	2.20904e-08	-3.2746e-10	-1.1564	2.20489e-05	-3.2746e-10	-1.16235	0.000187925	-3.2746e-10	-1.14009
58005126	chr8:58005126:G:A	1.70939e-08	-3.2746e-10	-1.41282	1.66862e-05	-3.2746e-10	-1.44103	0.000144037	-3.2746e-10	-1.40607
58005255	chr8:58005255:G:A	2.07641e-08	-3.2746e-10	-1.21832	1.98704e-05	-3.2746e-10	-1.26638	0.000174551	-3.2746e-10	-1.21392
58005263	chr8:58005263:G:A	2.17232e-08	-3.2746e-10	-1.17316	2.16485e-05	-3.2746e-10	-1.18068	0.00018475	-3.2746e-10	-1.15713
58005637	chr8:58005637:C:T	5.25355e-08	-3.2746e-10	-0.290055	6.7266e-05	-3.2746e-10	-0.0469572	0.000502784	-3.2746e-10	-0.155976
58005936	chr8:58005936:T:C	1.44427e-08	-3.2746e-10	-1.58136	1.50528e-05	-3.2746e-10	-1.54405	0.000120927	-3.2746e-10	-1.58095
58006212	chr8:58006212:T:C	3.34349e-08	-3.2746e-10	-0.741942	4.68215e-05	-3.2746e-10	-0.409269	0.000302717	-3.2746e-10	-0.663339
58006532	chr8:58006532:C:G	2.65829e-08	0.370052	-1.34133	4.81064e-05	0.987036	-1.36923	0.000457094	1.08841	-1.33965
58007142	chr8:58007142:T:C	1.44151e-08	-3.2746e-10	-1.58327	1.45956e-05	-3.2746e-10	-1.57489	0.000120587	-3.2746e-10	-1.58376
58007173	chr8:58007173:G:A	1.49723e-08	-3.2746e-10	-1.54534	1.55888e-05	-3.2746e-10	-1.50906	0.000124986	-3.2746e-10	-1.54794
58007797	chr8:58007797:T:C	1.63458e-08	-3.2746e-10	-1.45757	1.71557e-05	-3.2746e-10	-1.41328	0.000136251	-3.2746e-10	-1.46164
58007884	chr8:58007884:T:C	2.39909e-08	-1.07387	-1.06538e-09	1.53539e-05	-1.52425	-1.06538e-09	0.000119538	-1.5925	-1.06538e-09
58008189	chr8:58008189:G:A	1.91606e-08	-3.2746e-10	-1.29869	1.92752e-05	-3.2746e-10	-1.2968	0.000162598	-3.2746e-10	-1.28486
58008385	chr8:58008385:G:A	1.16266e-08	-1.79825	-1.06538e-09	1.24945e-05	-1.73033	-1.06538e-09	0.000103411	-1.73742	-1.06538e-09
58008548	chr8:58008548:G:T	7.84952e-08	-3.2746e-10	0.111495	9.83508e-05	-3.2746e-10	0.332929	0.000768758	-3.2746e-10	0.268639
58008796	chr8:58008796:T:C	2.95836e-08	0.366814	-1.23114	5.28221e-05	0.978445	-1.26713	0.000505882	1.07939	-1.22922
58008822	chr8:58008822:G:A	1.5007e-08	-3.2746e-10	-1.54303	1.47975e-05	-3.2746e-10	-1.56116	0.000125548	-3.2746e-10	-1.54345
58009153	chr8:58009153:C:T	1.44201e-08	-3.2746e-10	-1.58292	1.46066e-05	-3.2746e-10	-1.57414	0.000120624	-3.2746e-10	-1.58346
58009271	chr8:58009271:G:A	1.45405e-08	-3.2746e-10	-1.57461	1.52371e-05	-3.2746e-10	-1.53188	0.000121577	-3.2746e-10	-1.57559
58009275	chr8:58009275:T:C	1.15577e-08	-1.80419	-1.06538e-09	1.23221e-05	-1.74422	-1.06538e-09	0.000102035	-1.75082	-1.06538e-09
58009521	chr8:58009521:C:T	2.29397e-08	-3.2746e-10	-1.11867	2.28723e-05	-3.2746e-10	-1.12569	0.000195289	-3.2746e-10	-1.10166
58010174	chr8:58010174:G:A	1.48398e-08	-3.2746e-10	-1.55423	1.46742e-05	-3.2746e-10	-1.56952	0.000124444	-3.2746e-10	-1.55228
58011096	chr8:58011096:G:C	6.8959e-08	-3.2746e-10	-0.0180308	7.93719e-05	-3.2746e-10	0.118532	0.000573564	-3.2746e-10	-0.0242685
58011382	chr8:58011382:T:A	2.88546e-08	-3.2746e-10	-0.889274	3.50115e-05	-3.2746e-10	-0.699936	0.000264629	-3.2746e-10	-0.79781
58011506	chr8:58011506:A:G	1.64173e-08	-3.2746e-10	-1.45321	1.65345e-05	-3.2746e-10	-1.45017	0.000136317	-3.2746e-10	-1.46115
58011635	chr8:58011635:G:C	6.76016e-09	-1.04841	-1.29209	1.35769e-05	-0.405713	-1.24153	0.000115213	-0.355556	-1.2738
58011660	chr8:58011660:A:T	2.60226e-08	-3.2746e-10	-0.992577	2.32617e-05	-3.2746e-10	-1.1088	0.000218922	-3.2746e-10	-0.987424
58011700	chr8:58011700:C:T	2.00306e-08	-3.2746e-10	-1.25428	1.99005e-05	-3.2746e-10	-1.26487	0.000170025	-3.2746e-10	-1.24019
58012390	chr8:58012390:G:A	3.82525e-08	-3.2746e-10	-0.607333	3.56622e-05	-3.2746e-10	-0.681521	0.000322802	-3.2746e-10	-0.599099
58012466	chr8:58012466:T:A	1.16164e-08	-1.79913	-1.06538e-09	1.2486e-05	-1.731	-1.06538e-09	0.000103296	-1.73854	-1.06538e-09
58012496	chr8:58012496:C:CT	1.48721e-08	-3.2746e-10	-1.55206	1.54434e-05	-3.2746e-10	-1.51843	0.000124178	-3.2746e-10	-1.55442
58013028	chr8:58013028:G:A	1.92995e-08	-3.2746e-10	-1.29147	1.91561e-05	-3.2746e-10	-1.30299	0.000163662	-3.2746e-10	-1.27834
58013216	chr8:58013216:T:C	2.81869e-08	-3.2746e-10	-0.912685	2.45605e-05	-3.2746e-10	-1.05447	0.000236833	-3.2746e-10	-0.908784
58013568	chr8:58013568:A:G	1.55196e-08	-3.2746e-10	-1.50944	1.48543e-05	-3.2746e-10	-1.55732	0.000129529	-3.2746e-10	-1.51223
58013586	chr8:58013586:A:T	1.44361e-08	-0.608507	-0.973305	2.79357e-05	0.0155999	-0.941305	0.000255204	0.111359	-0.945434
58013641	chr8:58013641:C:G	3.75745e-09	-1.77584	-1.15196	3.82537e-06	-1.75799	-1.15597	3.24152e-05	-1.76454	-1.13297
58013927	chr8:58013927:T:A	1.43994e-08	-3.2746e-10	-1.58436	1.45103e-05	-3.2746e-10	-1.58075	0.000120509	-3.2746e-10	-1.58441
58014028	chr8:58014028:T:C	1.69461e-08	-3.2746e-10	-1.42151	1.7172e-05	-3.2746e-10	-1.41233	0.00014299	-3.2746e-10	-1.41337
58014048	chr8:58014048:G:A	3.89448e-08	-3.2746e-10	-0.589399	3.79031e-05	-3.2746e-10	-0.620579	0.000328108	-3.2746e-10	-0.582796
58014106	chr8:58014106:G:A	8.51407e-09	-0.526246	-1.58358	1.487e-05	0.0260165	-1.58229	0.000122295	0.0124332	-1.58214
58014407	chr8:58014407:C:T	5.83802e-08	0.39759	-0.582156	5.00765e-05	0.175601	-0.517661	0.000409657	0.199103	-0.55992
58015158	chr8:58015158:C:G	1.93146e-08	-3.2746e-10	-1.29068	1.73445e-05	-3.2746e-10	-1.40233	0.000161813	-3.2746e-10	-1.2897
58015720	chr8:58015720:C:T	1.14939e-08	-1.80972	-1.06538e-09	1.21428e-05	-1.75888	-1.06538e-09	0.000100595	-1.76503	-1.06538e-09
58016048	chr8:58016048:C:T	4.83211e-08	0.797686	-1.17136	0.000124196	1.58143	-1.01518	0.00104573	1.7011	-1.12477
58016090	chr8:58016090:A:G	1.14787e-08	-1.81105	-1.06538e-09	1.20873e-05	-1.76346	-1.06538e-09	0.000100181	-1.76915	-1.06538e-09
58016313	chr8:58016313:C:G	7.30909e-09	-0.678328	-1.5841	1.50233e-05	0.0193833	-1.5654	0.000129836	0.0720761	-1.58195
58016335	chr8:58016335:C:T	1.62034e-08	-3.2746e-10	-1.46632	1.51952e-05	-3.2746e-10	-1.53463	0.000135755	-3.2746e-10	-1.46529
58016389	chr8:58016389:G:C	3.59056e-08	-3.2746e-10	-0.670651	3.49743e-05	-3.2746e-10	-0.700998	0.000302462	-3.2746e-10	-0.664183
58016448	chr8:58016448:A:G	1.14852e-08	-1.81048	-1.06538e-09	1.21079e-05	-1.76175	-1.06538e-09	0.000100339	-1.76758	-1.06538e-09
58017074	chr8:58017074:G:A	6.80361e-09	-0.765437	-1.56865	1.40245e-05	-0.088826	-1.52598	0.000118707	-0.0376009	-1.56188
58017129	chr8:58017129:G:A	3.61419e-09	-1.4244	-1.54228	3.70022e-06	-1.38889	-1.55834	3.05574e-05	-1.41009	-1.54644
58017166	chr8:58017166:T:C	2.68554e-08	-3.2746e-10	-0.961077	2.46603e-05	-3.2746e-10	-1.05042	0.000229533	-3.2746e-10	-0.940091
58017230	chr8:58017230:C:T	1.57664e-08	-3.2746e-10	-1.49366	1.54246e-05	-3.2746e-10	-1.51965	0.000131697	-3.2746e-10	-1.49563
58017231	chr8:58017231:G:A	2.83489e-08	-3.2746e-10	-0.906954	2.61153e-05	-3.2746e-10	-0.993091	0.000242531	-3.2746e-10	-0.885007
58017341	chr8:58017341:A:G	7.5421e-09	-0.676934	-1.55411	1.61077e-05	0.0244211	-1.50074	0.000135566	0.0785354	-1.54521
58017444	chr8:58017444:A:G	1.96392e-08	-3.2746e-10	-1.27401	1.8797e-05	-3.2746e-10	-1.32192	0.000165446	-3.2746e-10	-1.26749
58017646	chr8:58017646:C:G	2.20625e-08	-3.2746e-10	-1.15766	2.0565e-05	-3.2746e-10	-1.23202	0.000182922	-3.2746e-10	-1.16708
58018114	chr8:58018114:TCAAA:T	8.28985e-09	-1.78086	-0.355656	9.06112e-06	-1.69567	-0.355951	7.58638e-05	-1.70294	-0.344256
58018284	chr8:58018284:C:T	1.5304e-08	-3.2746e-10	-1.52343	1.51744e-05	-3.2746e-10	-1.536	0.000128164	-3.2746e-10	-1.52282
58018288	chr8:58018288:C:T	1.44353e-08	-0.426362	-1.1555	3.44337e-05	0.323556	-1.04013	0.000281128	0.371889	-1.10922
58019264	chr8:58019264:G:A	3.63537e-08	-3.2746e-10	-0.658247	3.4352e-05	-3.2746e-10	-0.718952	0.000307096	-3.2746e-10	-0.648978
58019566	chr8:58019566:A:C	4.57239e-08	-3.2746e-10	-0.428922	4.06129e-05	-3.2746e-10	-0.551528	0.000380761	-3.2746e-10	-0.433965
58019602	chr8:58019602:G:A	5.09949e-08	-3.2746e-10	-0.319818	5.6351e-05	-3.2746e-10	-0.224012	0.000434692	-3.2746e-10	-0.301499
58019619	chr8:58019619:A:G	1.14328e-08	-1.81506	-1.06538e-09	1.1626e-05	-1.80236	-1.06538e-09	9.63165e-05	-1.8085	-1.06538e-09
58019987	chr8:58019987:C:A	1.52854e-08	-3.2746e-10	-1.52465	1.48071e-05	-3.2746e-10	-1.5605	0.000127967	-3.2746e-10	-1.52437
58020213	chr8:58020213:C:T	1.47439e-08	-3.2746e-10	-1.56072	1.45027e-05	-3.2746e-10	-1.58128	0.000123423	-3.2746e-10	-1.56052
58021902	chr8:58021902:A:G	1.44395e-08	-0.456701	-1.12488	3.33384e-05	0.296118	-1.04502	0.000282738	0.348262	-1.07988
58022004	chr8:58022004:G:A	1.46158e-08	-1.56944	-1.06538e-09	1.46093e-05	-1.57396	-1.06538e-09	0.000120055	-1.58819	-1.06538e-09
58022499	chr8:58022499:T:C	1.44161e-08	-3.2746e-10	-1.5832	1.45738e-05	-3.2746e-10	-1.57639	0.000120588	-3.2746e-10	-1.58376
58022801	chr8:58022801:A:C	1.5433e-08	-3.2746e-10	-1.51504	1.48536e-05	-3.2746e-10	-1.55737	0.000129366	-3.2746e-10	-1.51349
58023383	chr8:58023383:C:T	6.20582e-08	-3.2746e-10	-0.123472	5.43715e-05	-3.2746e-10	-0.259773	0.000516531	-3.2746e-10	-0.129003
58023512	chr8:58023512:C:T	1.37052e-08	-0.477599	-1.15617	3.13986e-05	0.271796	-1.08065	0.000266689	0.322808	-1.11286
58024209	chr8:58024209:G:A	3.80674e-08	-3.2746e-10	-0.612186	3.35658e-05	-3.2746e-10	-0.742106	0.000325949	-3.2746e-10	-0.589397
58024700	chr8:58024700:T:C	2.40683e-08	-3.2746e-10	-1.07065	2.31609e-05	-3.2746e-10	-1.11315	0.000202363	-3.2746e-10	-1.06608
58024882	chr8:58024882:T:C	1.84791e-08	-3.2746e-10	-1.3349	1.76783e-05	-3.2746e-10	-1.38327	0.000155646	-3.2746e-10	-1.32855
58024979	chr8:58024979:C:G	1.61042e-08	-3.2746e-10	-1.47246	1.56268e-05	-3.2746e-10	-1.50662	0.000135346	-3.2746e-10	-1.4683
58025492	chr8:58025492:C:A	1.92621e-08	-3.2746e-10	-1.2934	1.91479e-05	-3.2746e-10	-1.30342	0.000163369	-3.2746e-10	-1.28013
58025583	chr8:58025583:C:G	3.10733e-08	-3.2746e-10	-0.815196	2.83105e-05	-3.2746e-10	-0.912378	0.000266369	-3.2746e-10	-0.791256
58025615	chr8:58025615:G:A	2.59578e-08	-3.2746e-10	-0.995071	2.39169e-05	-3.2746e-10	-1.08103	0.00022178	-3.2746e-10	-0.97445
58026223	chr8:58026223:G:A	1.62348e-08	-0.505138	-0.95925	3.86777e-05	0.237	-0.837349	0.000317525	0.288588	-0.904169
58027102	chr8:58027102:C:T	1.43315e-08	-0.418872	-1.17021	3.30146e-05	0.344786	-1.10345	0.000283007	0.396782	-1.12745
58027240	chr8:58027240:T:C	1.87069e-08	-1.72964	0.406988	2.48475e-05	-1.59402	0.551159	0.000207931	-1.60342	0.564488
58027993	chr8:58027993:C:T	6.58789e-09	-0.78932	-1.57699	1.31451e-05	-0.125165	-1.5544	0.00011308	-0.0754772	-1.57256
58028104	chr8:58028104:C:T	2.93434e-08	-3.2746e-10	-0.872475	2.6671e-05	-3.2746e-10	-0.972036	0.000251256	-3.2746e-10	-0.849665
58028260	chr8:58028260:C:T	1.37993e-08	-0.465045	-1.16188	3.09425e-05	0.27085	-1.09433	0.000263739	0.317523	-1.1187
58028303	chr8:58028303:C:T	1.48573e-08	-0.440909	-1.11214	3.36292e-05	0.301226	-1.04144	0.000286481	0.348103	-1.06657
58028385	chr8:58028385:C:T	6.53921e-08	-3.2746e-10	-0.0711414	5.71001e-05	-3.2746e-10	-0.210807	0.000544266	-3.2746e-10	-0.0766998
58028582	chr8:58028582:T:C	1.49082e-08	-0.395696	-1.15393	3.40193e-05	0.356415	-1.0851	0.000289994	0.404133	-1.11041
58028661	chr8:58028661:T:C	5.84193e-08	-3.2746e-10	-0.183898	6.48951e-05	-3.2746e-10	-0.0828406	0.000498797	-3.2746e-10	-0.163939
58028904	chr8:58028904:C:T	1.78636e-08	-0.636541	-0.732236	3.48565e-05	-0.0694334	-0.63494	0.000266669	-0.0766645	-0.713464
58029243	chr8:58029243:G:T	1.55443e-08	-0.603632	-0.904219	3.58183e-05	0.098393	-0.775547	0.000291237	0.144527	-0.846526
58029259	chr8:58029259:A:C	1.63093e-08	-3.2746e-10	-1.45981	1.7199e-05	-3.2746e-10	-1.41076	0.00013696	-3.2746e-10	-1.45645
58029562	chr8:58029562:A:G	1.14913e-08	-1.80995	-1.06538e-09	1.21245e-05	-1.76038	-1.06538e-09	0.000100493	-1.76605	-1.06538e-09
58029750	chr8:58029750:A:T	1.1135e-08	-0.640587	-1.20086	2.07605e-05	-0.0780513	-1.14451	0.000164159	-0.0855451	-1.18976
58030034	chr8:58030034:A:G	2.97737e-08	-3.2746e-10	-0.857917	2.70638e-05	-3.2746e-10	-0.957417	0.000255032	-3.2746e-10	-0.834748
58030180	chr8:58030180:G:T	7.61692e-08	0.4475	-0.366085	8.22319e-05	0.267079	-0.113147	0.000565893	0.295806	-0.333539
58030261	chr8:58030261:G:A	6.19213e-09	-0.844086	-1.58418	1.20813e-05	-0.193309	-1.57064	0.000104531	-0.144438	-1.58221
58030266	chr8:58030266:G:A	1.56765e-08	-3.2746e-10	-1.49938	1.58329e-05	-3.2746e-10	-1.49352	0.000131217	-3.2746e-10	-1.49928
58030431	chr8:58030431:A:G	3.00654e-08	-3.2746e-10	-0.848169	2.72496e-05	-3.2746e-10	-0.950575	0.000257442	-3.2746e-10	-0.825345
58030546	chr8:58030546:GGCATAGATCTTAAT:G	1.20928e-08	-0.524866	-1.23407	2.67738e-05	0.19711	-1.1653	0.000226955	0.243263	-1.19465
58031353	chr8:58031353:A:C	6.14009e-09	-0.860057	-1.57665	1.20373e-05	-0.215771	-1.55183	0.0001034	-0.165392	-1.57214
58031484	chr8:58031484:T:C	6.30964e-09	-0.830903	-1.57856	1.24544e-05	-0.177615	-1.55592	0.000107201	-0.126907	-1.57452
58031741	chr8:58031741:G:A	5.43465e-09	-0.973375	-1.58537	1.01889e-05	-0.359517	-1.5748	8.82275e-05	-0.31157	-1.58465
58031831	chr8:58031831:C:G	2.71159e-08	-3.2746e-10	-0.951423	2.4883e-05	-3.2746e-10	-1.04143	0.000231837	-3.2746e-10	-0.930101
58032118	chr8:58032118:C:T	5.05934e-08	-3.2746e-10	-0.327722	6.19431e-05	-3.2746e-10	-0.129396	0.000485409	-3.2746e-10	-0.191146
58032130	chr8:58032130:T:G	2.77361e-08	-3.2746e-10	-0.928809	2.64457e-05	-3.2746e-10	-0.980517	0.000230102	-3.2746e-10	-0.937613
58032132	chr8:58032132:C:T	2.81829e-08	-3.2746e-10	-0.912827	3.36606e-05	-3.2746e-10	-0.739286	0.000257371	-3.2746e-10	-0.82562
58032133	chr8:58032133:G:A	2.07454e-08	-3.2746e-10	-1.21922	2.06711e-05	-3.2746e-10	-1.22688	0.000176241	-3.2746e-10	-1.20429
58032305	chr8:58032305:A:G	2.08069e-08	-3.2746e-10	-1.21626	2.07036e-05	-3.2746e-10	-1.22531	0.000176767	-3.2746e-10	-1.20131
58032374	chr8:58032374:G:T	4.5749e-08	-3.2746e-10	-0.428374	4.34387e-05	-3.2746e-10	-0.484262	0.000386752	-3.2746e-10	-0.418353
58032436	chr8:58032436:T:G	1.59966e-08	-3.2746e-10	-1.47917	1.52747e-05	-3.2746e-10	-1.52941	0.000133929	-3.2746e-10	-1.47883
58032472	chr8:58032472:C:T	2.80996e-08	-3.2746e-10	-0.915788	2.57503e-05	-3.2746e-10	-1.00717	0.000240391	-3.2746e-10	-0.89387
58032878	chr8:58032878:G:T	5.66114e-08	-3.2746e-10	-0.215333	4.95555e-05	-3.2746e-10	-0.352519	0.00047113	-3.2746e-10	-0.221005
58032937	chr8:58032937:A:G	2.84575e-08	0.538345	-1.44148	2.34075e-05	0.341445	-1.444	0.000188764	0.309576	-1.44522
58033193	chr8:58033193:G:A	1.59861e-08	-3.2746e-10	-1.47982	1.52673e-05	-3.2746e-10	-1.5299	0.000133842	-3.2746e-10	-1.47948
58033291	chr8:58033291:C:T	6.39581e-08	0.882542	-0.975856	4.81126e-05	0.680061	-1.06213	0.000419702	0.645463	-0.982056
58033688	chr8:58033688:A:G	5.66392e-09	-1.31322	-1.20421	1.05351e-05	-0.78959	-1.11131	8.56032e-05	-0.74344	-1.18298
58033833	chr8:58033833:C:T	1.49023e-08	-3.2746e-10	-1.55003	1.52235e-05	-3.2746e-10	-1.53277	0.000124433	-3.2746e-10	-1.55237
58033851	chr8:58033851:C:T	1.31916e-08	-0.365593	-1.30637	2.49609e-05	0.244096	-1.2824	0.000202687	0.236953	-1.30143
58033911	chr8:58033911:A:C	1.54248e-08	-3.2746e-10	-1.51557	1.52396e-05	-3.2746e-10	-1.53171	0.000129174	-3.2746e-10	-1.51497
58034091	chr8:58034091:G:A	1.43101e-08	-0.191164	-1.39941	2.35525e-05	0.334682	-1.43106	0.000221359	0.421617	-1.39797
58034829	chr8:58034829:TGA:T	1.57165e-08	-3.2746e-10	-1.49683	1.54458e-05	-3.2746e-10	-1.51828	0.000131652	-3.2746e-10	-1.49597
58034930	chr8:58034930:T:C	5.95731e-09	-1.23938	-1.22754	1.11483e-05	-0.688418	-1.15591	9.24806e-05	-0.644464	-1.20467
58034959	chr8:58034959:A:C	1.50691e-08	-3.2746e-10	-1.5389	1.50625e-05	-3.2746e-10	-1.54341	0.000125946	-3.2746e-10	-1.54029
58034970	chr8:58034970:C:T	2.50305e-08	-0.917785	-0.113665	4.96347e-05	-0.272631	-0.0782898	0.00044788	-0.227751	-0.0438615
58035344	chr8:58035344:G:A	5.96006e-08	-3.2746e-10	-0.163878	5.20709e-05	-3.2746e-10	-0.303006	0.000495966	-3.2746e-10	-0.16963
58035363	chr8:58035363:A:G	2.24908e-08	-3.2746e-10	-1.13844	2.11542e-05	-3.2746e-10	-1.20377	0.000189976	-3.2746e-10	-1.12924
58035624	chr8:58035624:A:T	3.02717e-08	0.564636	-1.40597	2.79005e-05	0.471124	-1.39809	0.000224123	0.44805	-1.41199
58035725	chr8:58035725:G:A	1.2019e-08	-1.76506	-1.06538e-09	1.15544e-05	-1.80855	-1.06538e-09	9.62808e-05	-1.80887	-1.06538e-09
58035771	chr8:58035771:T:C	1.36855e-08	-0.228579	-1.40662	2.26907e-05	0.297028	-1.43068	0.00021197	0.385352	-1.40505
58036063	chr8:58036063:G:C	1.43918e-08	-3.2746e-10	-1.58488	1.45122e-05	-3.2746e-10	-1.58062	0.000120422	-3.2746e-10	-1.58513
58037483	chr8:58037483:T:A	1.24913e-08	-0.997456	-0.729057	2.60947e-05	-0.374847	-0.619032	0.000214693	-0.32583	-0.681101
58037510	chr8:58037510:C:T	1.44143e-08	-0.266877	-1.31644	2.81053e-05	0.36572	-1.28537	0.000226358	0.357588	-1.31161
58037711	chr8:58037711:T:G	8.96362e-08	-3.2746e-10	0.244216	0.000108707	-3.2746e-10	0.433043	0.0008894	-3.2746e-10	0.41441
58037902	chr8:58037902:A:G	9.48786e-09	-1.15027	-0.85126	1.90328e-05	-0.578587	-0.73086	0.000153442	-0.533724	-0.809094
58038212	chr8:58038212:T:C	5.34948e-08	-3.2746e-10	-0.271958	5.8768e-05	-3.2746e-10	-0.182015	0.000456303	-3.2746e-10	-0.252981
58038305	chr8:58038305:A:G	1.14535e-08	-1.01865	-0.7946	2.36532e-05	-0.402746	-0.689367	0.000194965	-0.35457	-0.74875
58038850	chr8:58038850:G:A	1.66398e-08	-1.43975	-1.06538e-09	1.72859e-05	-1.40572	-1.06538e-09	0.000142742	-1.4151	-1.06538e-09
58039188	chr8:58039188:G:T	2.0187e-08	-3.2746e-10	-1.2465	1.83443e-05	-3.2746e-10	-1.34629	0.000169869	-3.2746e-10	-1.24111
58039670	chr8:58039670:T:C	1.09026e-08	-1.05945	-0.803086	2.22048e-05	-0.457354	-0.697951	0.000182867	-0.409979	-0.7574
58040164	chr8:58040164:A:C	9.76123e-09	-0.436712	-1.53641	1.58827e-05	0.0431108	-1.53349	0.00014435	0.131875	-1.53577
58040232	chr8:58040232:C:T	1.17374e-08	-1.78876	-1.06538e-09	1.14788e-05	-1.81511	-1.06538e-09	9.56902e-05	-1.81502	-1.06538e-09
58040366	chr8:58040366:T:C	1.06103e-08	-0.304817	-1.5849	1.76492e-05	0.198314	-1.58323	0.00016142	0.292842	-1.58497
58040367	chr8:58040367:A:G	1.29903e-08	-0.391599	-1.29574	1.20947e-05	-0.544648	-1.2182	9.67395e-05	-0.522965	-1.28115
58040569	chr8:58040569:A:G	9.04656e-09	-1.22791	-0.821248	1.43277e-05	-0.873915	-0.7195	0.000115033	-0.855051	-0.775871
58040748	chr8:58040748:A:G	7.98275e-09	-0.723033	-1.45123	1.43152e-05	-0.118464	-1.47582	0.000131723	-0.0451801	-1.45026
58041184	chr8:58041184:C:T	1.44301e-08	-3.2746e-10	-1.58223	1.45933e-05	-3.2746e-10	-1.57505	0.000120695	-3.2746e-10	-1.58287
58041229	chr8:58041229:C:T	5.68502e-08	-3.2746e-10	-0.211123	7.02109e-05	-3.2746e-10	-0.00410802	0.00054869	-3.2746e-10	-0.0686035
58041365	chr8:58041365:G:A	5.45585e-08	-3.2746e-10	-0.25227	6.72171e-05	-3.2746e-10	-0.0476839	0.000525339	-3.2746e-10	-0.112093
58041455	chr8:58041455:G:A	9.54518e-09	-1.15423	-0.841275	1.85629e-05	-0.584741	-0.749708	0.000154574	-0.539752	-0.795714
58041782	chr8:58041782:T:G	2.80023e-09	-1.77499	-1.44685	2.66092e-06	-1.81388	-1.46306	2.25723e-05	-1.81277	-1.44665
58041936	chr8:58041936:TC:T	3.4632e-08	-3.2746e-10	-0.706765	3.27353e-05	-3.2746e-10	-0.767157	0.000292598	-3.2746e-10	-0.697339
58042054	chr8:58042054:T:C	1.47721e-08	-3.2746e-10	-1.5588	1.46494e-05	-3.2746e-10	-1.57121	0.000123693	-3.2746e-10	-1.55833
58042055	chr8:58042055:A:T	8.08852e-09	-0.580197	-1.5809	1.288e-05	-0.121502	-1.57843	0.000116746	-0.0351967	-1.58094
58042098	chr8:58042098:G:T	1.63927e-08	-3.2746e-10	-1.45471	1.86322e-05	-3.2746e-10	-1.33072	0.000137958	-3.2746e-10	-1.44919
58042104	chr8:58042104:G:A	1.17265e-08	-1.18879	-0.600901	2.22821e-05	-0.634322	-0.517504	0.000188056	-0.590108	-0.549292
58042354	chr8:58042354:G:A	9.78791e-08	-3.2746e-10	0.33219	0.000120161	-3.2746e-10	0.533218	0.000973582	-3.2746e-10	0.504845
58042544	chr8:58042544:A:G	8.7089e-09	-0.502405	-1.58479	1.40472e-05	-0.029766	-1.58343	0.000127816	0.0592544	-1.5848
58042652	chr8:58042652:A:G	4.10941e-08	-3.2746e-10	-0.535678	3.66187e-05	-3.2746e-10	-0.655052	0.000341923	-3.2746e-10	-0.541553
58042744	chr8:58042744:A:G	4.18585e-08	-3.2746e-10	-0.517248	3.97478e-05	-3.2746e-10	-0.573057	0.000354506	-3.2746e-10	-0.505411
58043409	chr8:58043409:T:C	4.0449e-09	-1.31478	-1.53931	4.5178e-06	-1.25914	-1.48845	3.52228e-05	-1.28267	-1.53178
58043512	chr8:58043512:A:G	2.38875e-08	-3.2746e-10	-1.07819	2.16349e-05	-3.2746e-10	-1.18131	0.000198063	-3.2746e-10	-1.08755
58043579	chr8:58043579:G:C	6.42035e-09	-0.869941	-1.52213	9.12739e-06	-0.573029	-1.4713	7.3195e-05	-0.571509	-1.5115
58043746	chr8:58043746:T:G	1.44349e-08	-3.2746e-10	-1.58189	1.47214e-05	-3.2746e-10	-1.56631	0.000120935	-3.2746e-10	-1.58088
58043757	chr8:58043757:A:G	1.44391e-08	-3.2746e-10	-1.5816	1.47305e-05	-3.2746e-10	-1.56569	0.000120976	-3.2746e-10	-1.58055
58043774	chr8:58043774:T:G	3.80992e-07	-3.2746e-10	1.69123	0.00059521	-3.2746e-10	2.1333	0.00396263	-3.2746e-10	1.90853
58044470	chr8:58044470:A:G	5.17032e-09	-1.04546	-1.56315	5.99155e-06	-0.896383	-1.56888	5.21614e-05	-0.859574	-1.56222
58044914	chr8:58044914:A:G	3.95132e-09	-1.63833	-1.23917	3.63303e-06	-1.75916	-1.20639	2.95077e-05	-1.75656	-1.23492
58045130	chr8:58045130:A:C	1.62189e-07	0.514559	0.322657	0.000281625	0.879784	0.50518	0.00202651	0.871813	0.36612
58045133	chr8:58045133:C:T	1.15296e-08	-1.80663	-1.06538e-09	1.14851e-05	-1.81456	-1.06538e-09	9.58786e-05	-1.81305	-1.06538e-09
58045297	chr8:58045297:C:G	1.52508e-08	-3.2746e-10	-1.52691	1.64334e-05	-3.2746e-10	-1.45629	0.000127793	-3.2746e-10	-1.52573
58045618	chr8:58045618:A:G	5.00999e-09	-1.25397	-1.38613	5.49648e-06	-1.11636	-1.43515	5.00296e-05	-1.08242	-1.3811
58045673	chr8:58045673:G:A	1.53596e-08	-3.2746e-10	-1.5198	1.49672e-05	-3.2746e-10	-1.54975	0.000128677	-3.2746e-10	-1.51884
58046428	chr8:58046428:T:C	5.2043e-09	-1.22222	-1.37984	5.77168e-06	-1.08222	-1.42043	5.20724e-05	-1.04837	-1.37513
58046551	chr8:58046551:T:C	2.65796e-08	-3.2746e-10	-0.971398	2.42698e-05	-3.2746e-10	-1.06638	0.000224381	-3.2746e-10	-0.962792
58046748	chr8:58046748:A:G	2.37741e-08	-3.2746e-10	-1.08295	2.13756e-05	-3.2746e-10	-1.19336	0.000200759	-3.2746e-10	-1.07403
58046774	chr8:58046774:G:A	1.67014e-07	-3.2746e-10	0.866537	0.00022042	-3.2746e-10	1.13992	0.00170057	-3.2746e-10	1.06258
58047122	chr8:58047122:T:G	2.69489e-08	-3.2746e-10	-0.9576	2.3806e-05	-3.2746e-10	-1.08568	0.000227889	-3.2746e-10	-0.947281
58047200	chr8:58047200:G:C	1.76429e-07	-3.2746e-10	0.921375	0.000233823	-3.2746e-10	1.19895	0.00179917	-3.2746e-10	1.11894
58047288	chr8:58047288:A:T	1.57985e-08	-3.2746e-10	-1.49163	1.56411e-05	-3.2746e-10	-1.50571	0.000133226	-3.2746e-10	-1.48409
58047405	chr8:58047405:A:G	1.87702e-08	-1.00293	-0.316349	2.08221e-05	-0.882229	-0.337367	0.00018517	-0.850248	-0.304615
58047887	chr8:58047887:A:G	2.48621e-08	-3.2746e-10	-1.0382	2.45735e-05	-3.2746e-10	-1.05394	0.000209163	-3.2746e-10	-1.03302
58048496	chr8:58048496:C:G	4.42859e-09	-1.63126	-1.1322	4.08089e-06	-1.75547	-1.09383	3.29734e-05	-1.75297	-1.12747
58048617	chr8:58048617:A:T	2.15504e-08	-3.2746e-10	-1.18115	2.13678e-05	-3.2746e-10	-1.19373	0.000181179	-3.2746e-10	-1.17665
58048841	chr8:58048841:A:G	4.37475e-09	-1.61179	-1.16391	3.99517e-06	-1.74405	-1.12648	3.23257e-05	-1.74114	-1.15913
58049162	chr8:58049162:A:G	2.58272e-08	0.135619	-1.13574	2.03573e-05	0.0138826	-1.25605	0.000182891	-0.0226875	-1.14456
58050054	chr8:58050054:G:A	2.17591e-08	-3.2746e-10	-1.17151	2.30886e-05	-3.2746e-10	-1.11627	0.000183488	-3.2746e-10	-1.16399
58050162	chr8:58050162:T:C	3.30275e-07	-3.2746e-10	1.54838	0.000463815	-3.2746e-10	1.88387	0.00341132	-3.2746e-10	1.75872
58050210	chr8:58050210:T:C	2.94938e-08	-3.2746e-10	-0.867362	2.65058e-05	-3.2746e-10	-0.978249	0.000249405	-3.2746e-10	-0.857061
58050235	chr8:58050235:T:C	2.13157e-07	0.802471	0.308016	0.000371123	1.27303	0.387895	0.00293171	1.26076	0.346441
58050434	chr8:58050434:G:A	1.67452e-08	-3.2746e-10	-1.43343	1.76326e-05	-3.2746e-10	-1.38587	0.000141318	-3.2746e-10	-1.42513
58050478	chr8:58050478:G:A	2.36913e-09	-1.81507	-1.57395	2.53425e-06	-1.76877	-1.55695	2.08336e-05	-1.76394	-1.57563
58050525	chr8:58050525:G:A	8.9717e-09	-1.05251	-1.00496	1.019e-05	-0.932626	-1.00158	8.8088e-05	-0.90054	-0.997262
58050601	chr8:58050601:C:T	1.47421e-08	-3.2746e-10	-1.56084	1.45591e-05	-3.2746e-10	-1.5774	0.000123371	-3.2746e-10	-1.56094
58050901	chr8:58050901:A:C	3.41876e-08	0.425439	-1.14512	3.0654e-05	0.41905	-1.2519	0.000271617	0.383239	-1.15498
58051509	chr8:58051509:T:C	2.25283e-08	-3.2746e-10	-1.13677	2.14101e-05	-3.2746e-10	-1.19175	0.000190197	-3.2746e-10	-1.12808
58052093	chr8:58052093:A:T	2.20076e-08	-3.2746e-10	-1.16015	2.52802e-05	-3.2746e-10	-1.02559	0.000186599	-3.2746e-10	-1.14718
58052157	chr8:58052157:A:T	5.71721e-09	-1.1616	-1.34646	6.82813e-06	-1.04494	-1.28962	5.56344e-05	-1.01258	-1.34475
58052186	chr8:58052186:C:G	1.29001e-07	0.269795	0.338485	0.000254713	0.725248	0.559278	0.0017667	0.714119	0.386611
58052217	chr8:58052217:A:G	5.80582e-09	-1.10678	-1.3859	6.93062e-06	-0.985773	-1.33389	5.6787e-05	-0.952479	-1.38435
58052552	chr8:58052552:G:A	5.33624e-09	-1.19514	-1.38188	6.32549e-06	-1.08134	-1.32969	5.17308e-05	-1.04975	-1.38034
58052661	chr8:58052661:G:T	1.56832e-08	-3.2746e-10	-1.49895	1.53047e-05	-3.2746e-10	-1.52745	0.000130904	-3.2746e-10	-1.50167
58052911	chr8:58052911:G:A	2.89017e-08	-3.2746e-10	-0.887642	3.19574e-05	-3.2746e-10	-0.791208	0.000239983	-3.2746e-10	-0.89557
58052937	chr8:58052937:T:C	3.92392e-09	-1.29905	-1.5854	4.41703e-06	-1.18961	-1.58053	3.77712e-05	-1.15918	-1.58541
58052947	chr8:58052947:G:A	3.98685e-09	-1.28318	-1.58536	4.50482e-06	-1.17053	-1.57993	3.85028e-05	-1.14002	-1.58538
58053169	chr8:58053169:C:G	1.5129e-08	-3.2746e-10	-1.53493	1.48116e-05	-3.2746e-10	-1.5602	0.000126753	-3.2746e-10	-1.5339
58053436	chr8:58053436:GAAGA:G	7.65945e-09	-1.18208	-1.03352	8.76009e-06	-1.07254	-1.01287	7.42694e-05	-1.0425	-1.02594
58053501	chr8:58053501:G:A	1.17996e-08	-1.78348	-1.06538e-09	1.14818e-05	-1.81485	-1.06538e-09	9.58592e-05	-1.81326	-1.06538e-09
58053859	chr8:58053859:A:G	2.48199e-08	-3.2746e-10	-1.0399	2.56844e-05	-3.2746e-10	-1.00973	0.000210312	-3.2746e-10	-1.02754
58054216	chr8:58054216:A:G	6.01587e-09	-0.971239	-1.4859	7.17222e-06	-0.84822	-1.43718	5.7506e-05	-0.839514	-1.48474
58054792	chr8:58054792:T:A	4.27051e-08	-3.2746e-10	-0.497226	4.20415e-05	-3.2746e-10	-0.516954	0.000361607	-3.2746e-10	-0.48558
58055012	chr8:58055012:C:G	1.83021e-08	-3.2746e-10	-1.34453	1.97435e-05	-3.2746e-10	-1.27279	0.000152527	-3.2746e-10	-1.3488
58055323	chr8:58055323:G:C	1.43869e-08	-3.2746e-10	-1.58523	1.45327e-05	-3.2746e-10	-1.57921	0.000120417	-3.2746e-10	-1.58518
58055377	chr8:58055377:C:T	2.46872e-08	-3.2746e-10	-1.04526	2.89598e-05	-3.2746e-10	-0.889702	0.000209286	-3.2746e-10	-1.03244
58055739	chr8:58055739:C:T	2.64799e-08	-3.2746e-10	-0.975159	2.49447e-05	-3.2746e-10	-1.03895	0.000224034	-3.2746e-10	-0.964341
58056369	chr8:58056369:T:A	1.19654e-08	-1.76952	-1.06538e-09	1.25264e-05	-1.72777	-1.06538e-09	0.000104388	-1.72802	-1.06538e-09
58056374	chr8:58056374:T:A	1.43849e-08	-3.2746e-10	-1.58536	1.44899e-05	-3.2746e-10	-1.58216	0.000120405	-3.2746e-10	-1.58528
58056845	chr8:58056845:TA:T	2.50815e-08	-3.2746e-10	-1.02941	2.71444e-05	-3.2746e-10	-0.954442	0.000223527	-3.2746e-10	-0.966604
58057384	chr8:58057384:G:A	1.71562e-08	-3.2746e-10	-1.40918	1.80145e-05	-3.2746e-10	-1.36444	0.000144866	-3.2746e-10	-1.40033
58057777	chr8:58057777:G:T	1.46409e-08	-3.2746e-10	-1.56773	1.45068e-05	-3.2746e-10	-1.581	0.000122401	-3.2746e-10	-1.56884
58057779	chr8:58057779:T:C	1.47764e-08	-3.2746e-10	-1.55851	1.44949e-05	-3.2746e-10	-1.58181	0.000123785	-3.2746e-10	-1.55759
58058004	chr8:58058004:G:A	4.41125e-09	-1.182	-1.58538	5.01912e-06	-1.06087	-1.58149	4.30433e-05	-1.02857	-1.58536
58058302	chr8:58058302:T:C	4.30491e-09	-1.20638	-1.58541	4.8988e-06	-1.08557	-1.58106	4.19952e-05	-1.05318	-1.5854
58058621	chr8:58058621:C:T	5.22334e-09	-1.15548	-1.44292	6.18826e-06	-1.03598	-1.39698	5.09549e-05	-1.00356	-1.44164
58058807	chr8:58058807:T:C	3.9453e-08	-3.2746e-10	-0.576433	3.85297e-05	-3.2746e-10	-0.604184	0.000333554	-3.2746e-10	-0.566332
58059046	chr8:58059046:T:C	4.30075e-09	-1.2076	-1.58515	4.88611e-06	-1.08651	-1.5827	4.19664e-05	-1.05417	-1.5851
58059934	chr8:58059934:G:A	4.36091e-09	-1.19448	-1.58438	4.99493e-06	-1.07201	-1.57518	4.26054e-05	-1.03968	-1.58447
58059988	chr8:58059988:A:C	4.74576e-09	-1.1094	-1.58489	5.47512e-06	-0.978408	-1.57699	4.68832e-05	-0.943526	-1.58495
58060184	chr8:58060184:G:A	2.34167e-08	-3.2746e-10	-1.09809	2.23182e-05	-3.2746e-10	-1.15021	0.000197816	-3.2746e-10	-1.0888
58060567	chr8:58060567:A:G	1.50939e-08	-3.2746e-10	-1.53725	1.47866e-05	-3.2746e-10	-1.56189	0.000126457	-3.2746e-10	-1.53624
58061013	chr8:58061013:G:C	1.5883e-08	-3.2746e-10	-1.4863	1.53962e-05	-3.2746e-10	-1.52149	0.000133106	-3.2746e-10	-1.48499
58061024	chr8:58061024:C:T	3.55814e-08	-3.2746e-10	-0.679719	3.49132e-05	-3.2746e-10	-0.702748	0.000300614	-3.2746e-10	-0.67031
58061383	chr8:58061383:A:G	5.10681e-09	-1.12005	-1.50092	5.98876e-06	-0.998451	-1.46728	4.99453e-05	-0.965289	-1.49992
58061424	chr8:58061424:A:C	2.52393e-08	-1.02314	-1.06538e-09	2.89443e-05	-0.89024	-1.06538e-09	0.000249973	-0.854784	-1.06538e-09
58062478	chr8:58062478:TA:T	1.55423e-08	-3.2746e-10	-1.50798	1.54872e-05	-3.2746e-10	-1.5156	0.000131086	-3.2746e-10	-1.50028
58063178	chr8:58063178:G:A	3.25406e-08	-3.2746e-10	-0.769054	3.58798e-05	-3.2746e-10	-0.675437	0.000293928	-3.2746e-10	-0.692802
58063194	chr8:58063194:C:T	5.16348e-09	-1.211	-1.39893	5.87553e-06	-1.10429	-1.38053	4.95597e-05	-1.07302	-1.39994
58063536	chr8:58063536:G:A	1.45787e-08	-3.2746e-10	-1.57198	1.45066e-05	-3.2746e-10	-1.58101	0.000121888	-3.2746e-10	-1.57304
58063589	chr8:58063589:G:T	4.33136e-09	-1.53599	-1.24967	4.48945e-06	-1.57061	-1.18327	3.52791e-05	-1.58196	-1.23089
58063790	chr8:58063790:A:G	7.28623e-09	-0.804465	-1.46109	8.86284e-06	-0.666275	-1.40747	7.0672e-05	-0.658447	-1.45964
58064460	chr8:58064460:C:T	4.10053e-09	-1.50438	-1.33605	4.33252e-06	-1.54346	-1.24601	3.31387e-05	-1.55662	-1.31881
58064927	chr8:58064927:G:A	1.46036e-08	-3.2746e-10	-1.57027	1.46763e-05	-3.2746e-10	-1.56938	0.000122415	-3.2746e-10	-1.56872
58065110	chr8:58065110:T:A	1.58034e-08	-3.2746e-10	-1.49132	1.54622e-05	-3.2746e-10	-1.51721	0.00013266	-3.2746e-10	-1.48835
58065269	chr8:58065269:T:C	5.51582e-09	-1.15555	-1.38838	6.29171e-06	-1.04483	-1.37155	5.32273e-05	-1.01227	-1.3893
58065450	chr8:58065450:G:A	1.43937e-08	-3.2746e-10	-1.58475	1.44511e-05	-3.2746e-10	-1.58484	0.000120538	-3.2746e-10	-1.58417
58065763	chr8:58065763:A:G	1.29352e-08	-0.165855	-1.52574	1.37136e-05	-0.111634	-1.52559	0.000114286	-0.116713	-1.52072
58066011	chr8:58066011:G:A	6.0493e-09	-1.0771	-1.3745	6.95223e-06	-0.962835	-1.35372	5.86781e-05	-0.928542	-1.37553
58066246	chr8:58066246:T:C	4.89365e-09	-1.49389	-1.16972	4.75916e-06	-1.59221	-1.10334	3.734e-05	-1.60679	-1.14928
58066633	chr8:58066633:C:A	5.58911e-09	-1.13974	-1.39098	6.38247e-06	-1.02728	-1.37478	5.40523e-05	-0.994272	-1.39191
58066668	chr8:58066668:G:A	3.39204e-08	-3.2746e-10	-0.727527	3.92274e-05	-3.2746e-10	-0.586238	0.000306235	-3.2746e-10	-0.651784
58066734	chr8:58066734:A:G	5.65588e-09	-1.14123	-1.37762	6.46289e-06	-1.02891	-1.36063	5.46892e-05	-0.995895	-1.37858
58066821	chr8:58066821:C:A	1.58899e-08	-3.2746e-10	-1.48586	1.53869e-05	-3.2746e-10	-1.5221	0.000133106	-3.2746e-10	-1.48499
58067014	chr8:58067014:A:C	2.87519e-08	-3.2746e-10	-0.89284	3.27921e-05	-3.2746e-10	-0.765425	0.000257582	-3.2746e-10	-0.824799
58067067	chr8:58067067:T:C	2.14092e-08	-0.649344	-0.538377	3.15601e-05	-0.421391	-0.382327	0.000252704	-0.373167	-0.470752
58067412	chr8:58067412:T:C	4.49936e-09	-1.31691	-1.4307	5.03848e-06	-1.22127	-1.41723	4.24606e-05	-1.19606	-1.43151
58067448	chr8:58067448:T:C	1.45533e-08	-3.2746e-10	-1.57373	1.44668e-05	-3.2746e-10	-1.58376	0.000121818	-3.2746e-10	-1.57361
58068169	chr8:58068169:G:A	4.82891e-08	-3.2746e-10	-0.374337	5.9173e-05	-3.2746e-10	-0.175147	0.00040535	-3.2746e-10	-0.371388
58068422	chr8:58068422:A:G	1.66975e-08	-3.2746e-10	-1.43628	1.74731e-05	-3.2746e-10	-1.39495	0.000139795	-3.2746e-10	-1.43596
58068622	chr8:58068622:A:T	1.67161e-08	-0.896735	-0.538439	2.22479e-05	-0.764374	-0.388991	0.000178223	-0.719519	-0.473582
58068721	chr8:58068721:G:A	9.90575e-09	-1.19731	-0.761114	1.13004e-05	-1.11364	-0.717139	9.30704e-05	-1.08115	-0.761632
58069347	chr8:58069347:C:T	1.4444e-08	-3.2746e-10	-1.58126	1.44735e-05	-3.2746e-10	-1.58329	0.000121095	-3.2746e-10	-1.57956
58069350	chr8:58069350:G:C	1.54903e-08	-3.2746e-10	-1.51133	1.60288e-05	-3.2746e-10	-1.48123	0.000130535	-3.2746e-10	-1.5045
58070309	chr8:58070309:C:T	1.60067e-08	-3.2746e-10	-1.47854	1.66052e-05	-3.2746e-10	-1.44589	0.000133797	-3.2746e-10	-1.47981
58070432	chr8:58070432:G:T	1.20927e-08	-1.16121	-0.597733	1.33893e-05	-1.07346	-0.587699	0.000115004	-1.04206	-0.589114
58070975	chr8:58070975:T:C	1.43945e-08	-3.2746e-10	-1.5847	1.45744e-05	-3.2746e-10	-1.57634	0.000120579	-3.2746e-10	-1.58383
58071298	chr8:58071298:G:A	1.4444e-08	-3.2746e-10	-1.58126	1.44735e-05	-3.2746e-10	-1.58329	0.000121095	-3.2746e-10	-1.57956
58071529	chr8:58071529:T:C	1.64554e-08	-1.45089	-1.06538e-09	1.42983e-05	-1.59547	-1.06538e-09	0.000118835	-1.59841	-1.06538e-09
58072099	chr8:58072099:G:C	1.1472e-08	-1.81163	-1.06538e-09	1.2496e-05	-1.73021	-1.06538e-09	0.000105939	-1.71328	-1.06538e-09
58072215	chr8:58072215:A:G	5.4632e-08	0.299061	-0.549985	4.89517e-05	0.201597	-0.566374	0.000399552	0.164348	-0.550141
58072287	chr8:58072287:A:G	1.95465e-08	-1.27875	-1.06538e-09	2.61258e-05	-0.992687	-1.06538e-09	0.000220069	-0.982198	-1.06538e-09
58072317	chr8:58072317:A:C	1.6628e-08	-3.2746e-10	-1.44046	1.87946e-05	-3.2746e-10	-1.32204	0.000139906	-3.2746e-10	-1.43517
58072506	chr8:58072506:AC:A	1.14735e-08	-1.8115	-1.06538e-09	1.18622e-05	-1.78226	-1.06538e-09	9.92999e-05	-1.77799	-1.06538e-09
58072902	chr8:58072902:G:A	1.4828e-08	-3.2746e-10	-1.55502	1.46661e-05	-3.2746e-10	-1.57008	0.000124527	-3.2746e-10	-1.55161
58073008	chr8:58073008:A:G	1.79267e-08	-1.34161	-0.023644	2.02505e-05	-1.26552	0.0180815	0.000168603	-1.23645	-0.0121371
58073566	chr8:58073566:T:G	2.54667e-08	-1.01417	-1.06538e-09	2.20195e-05	-1.16368	-1.06538e-09	0.000190178	-1.12818	-1.06538e-09
58073601	chr8:58073601:C:G	3.92594e-09	-1.51454	-1.3694	3.70767e-06	-1.54475	-1.40046	3.12658e-05	-1.55675	-1.37687
58073608	chr8:58073608:G:A	1.76804e-08	-3.2746e-10	-1.37909	1.89376e-05	-3.2746e-10	-1.31446	0.000148036	-3.2746e-10	-1.37868
58073636	chr8:58073636:A:G	4.70246e-09	-1.81489	-0.888564	4.83657e-06	-1.81235	-0.867062	3.94685e-05	-1.8119	-0.888732
58073644	chr8:58073644:C:G	1.55137e-08	-3.2746e-10	-1.50982	1.61407e-05	-3.2746e-10	-1.47427	0.000130732	-3.2746e-10	-1.50299
58073808	chr8:58073808:T:G	6.04744e-09	-1.67966	-0.77225	5.78052e-06	-1.73306	-0.768056	4.86674e-05	-1.74118	-0.749948
58073900	chr8:58073900:G:A	1.42393e-08	-1.50168	-0.0938649	1.55313e-05	-1.51821	0.00545255	0.000122795	-1.53189	-0.0337272
58073988	chr8:58073988:T:C	3.63664e-08	-1.31042	0.652523	4.03334e-05	-1.23376	0.675324	0.000342976	-1.20455	0.666072
58074044	chr8:58074044:T:C	1.64812e-08	-3.2746e-10	-1.44932	1.57682e-05	-3.2746e-10	-1.49762	0.000138035	-3.2746e-10	-1.44863
58074082	chr8:58074082:G:C	4.79542e-09	-1.51963	-1.16425	4.54541e-06	-1.5598	-1.18169	3.87015e-05	-1.57351	-1.14675
58074272	chr8:58074272:C:T	1.65392e-08	-3.2746e-10	-1.44581	1.72815e-05	-3.2746e-10	-1.40597	0.000138221	-3.2746e-10	-1.44728
58074319	chr8:58074319:C:T	4.77157e-08	-3.2746e-10	-0.386284	4.99123e-05	-3.2746e-10	-0.345345	0.000397169	-3.2746e-10	-0.391775
58074692	chr8:58074692:C:T	1.44488e-08	-3.2746e-10	-1.58093	1.45247e-05	-3.2746e-10	-1.57976	0.000121153	-3.2746e-10	-1.57909
58074840	chr8:58074840:T:C	1.45257e-08	-3.2746e-10	-1.57562	1.45725e-05	-3.2746e-10	-1.57648	0.000121384	-3.2746e-10	-1.57718
58074957	chr8:58074957:A:G	1.43864e-08	-3.2746e-10	-1.58526	1.44913e-05	-3.2746e-10	-1.58206	0.0001204	-3.2746e-10	-1.58531
58075128	chr8:58075128:CAG:C	1.45806e-08	-3.2746e-10	-1.57185	1.4682e-05	-3.2746e-10	-1.56899	0.000121991	-3.2746e-10	-1.57219
58075266	chr8:58075266:T:TG	1.27422e-08	-1.70662	-1.06538e-09	1.31387e-05	-1.68005	-1.06538e-09	0.000111064	-1.66603	-1.06538e-09
58075277	chr8:58075277:G:T	2.59311e-09	-1.81162	-1.48706	2.91e-06	-1.77041	-1.41705	2.24592e-05	-1.77949	-1.48495
58075505	chr8:58075505:A:G	1.87904e-08	-3.2746e-10	-1.3182	1.92849e-05	-3.2746e-10	-1.29629	0.000164253	-3.2746e-10	-1.27473
58075619	chr8:58075619:C:G	1.55124e-08	-3.2746e-10	-1.5099	1.50174e-05	-3.2746e-10	-1.5464	0.00012983	-3.2746e-10	-1.50991
58075661	chr8:58075661:G:A	9.55734e-09	-1.71497	-0.279261	1.03043e-05	-1.68971	-0.233335	8.37624e-05	-1.67598	-0.272173
58075678	chr8:58075678:C:T	3.25231e-08	-3.2746e-10	-0.769592	3.98521e-05	-3.2746e-10	-0.570437	0.000272855	-3.2746e-10	-0.767198
58075825	chr8:58075825:C:T	1.54535e-08	-3.2746e-10	-1.51371	1.49742e-05	-3.2746e-10	-1.54928	0.000129342	-3.2746e-10	-1.51368
58076345	chr8:58076345:C:T	1.45434e-08	-3.2746e-10	-1.5744	1.47932e-05	-3.2746e-10	-1.56144	0.000122041	-3.2746e-10	-1.57178
58076924	chr8:58076924:A:G	9.30504e-09	-1.755	-0.265991	9.87802e-06	-1.73491	-0.230388	8.08758e-05	-1.72402	-0.259201
58077145	chr8:58077145:C:T	5.4339e-08	-0.256301	-1.06538e-09	1.75933e-05	-1.38809	-1.06538e-09	0.000141537	-1.42358	-1.06538e-09
58077441	chr8:58077441:G:C	1.98122e-08	-3.2746e-10	-1.26525	2.03775e-05	-3.2746e-10	-1.24118	0.000173874	-3.2746e-10	-1.21781
58077462	chr8:58077462:G:A	1.65883e-08	-3.2746e-10	-1.44284	1.6685e-05	-3.2746e-10	-1.4411	0.000138625	-3.2746e-10	-1.44437
58077508	chr8:58077508:A:T	1.44043e-08	-3.2746e-10	-1.58401	1.45559e-05	-3.2746e-10	-1.57762	0.000120512	-3.2746e-10	-1.58439
58077801	chr8:58077801:A:G	1.98122e-08	-3.2746e-10	-1.26525	2.03775e-05	-3.2746e-10	-1.24118	0.000173874	-3.2746e-10	-1.21781
58077828	chr8:58077828:A:G	1.45623e-08	-3.2746e-10	-1.57311	1.44811e-05	-3.2746e-10	-1.58277	0.00012222	-3.2746e-10	-1.57031
58077845	chr8:58077845:A:G	7.82366e-09	-1.74009	-0.454302	8.24647e-06	-1.71822	-0.42761	6.81571e-05	-1.70621	-0.448114
58078135	chr8:58078135:C:T	7.73493e-09	-1.73897	-0.466828	8.15536e-06	-1.71677	-0.440168	6.74069e-05	-1.70471	-0.460675
58078644	chr8:58078644:A:G	9.93386e-09	-1.52175	-0.433844	1.01761e-05	-1.60529	-0.330275	7.88935e-05	-1.60749	-0.400546
58078750	chr8:58078750:C:T	1.44566e-08	-3.2746e-10	-1.5804	1.45495e-05	-3.2746e-10	-1.57805	0.000120967	-3.2746e-10	-1.58062
58078752	chr8:58078752:A:G	1.4607e-08	-3.2746e-10	-1.57004	1.4528e-05	-3.2746e-10	-1.57954	0.000123097	-3.2746e-10	-1.56317
58078774	chr8:58078774:T:C	1.44503e-08	-3.2746e-10	-1.58083	1.46766e-05	-3.2746e-10	-1.56935	0.000121156	-3.2746e-10	-1.57906
58078846	chr8:58078846:G:A	5.40464e-09	-1.47502	-1.08926	7.05732e-06	-1.2585	-1.04305	5.61939e-05	-1.25281	-1.09452
58079285	chr8:58079285:G:A	2.34312e-09	-1.81499	-1.58507	2.43353e-06	-1.78643	-1.57984	2.01945e-05	-1.78542	-1.58531
58079488	chr8:58079488:A:G	7.29059e-08	-3.2746e-10	0.0376264	8.41766e-05	-3.2746e-10	0.177304	0.000690296	-3.2746e-10	0.160983
58079583	chr8:58079583:C:G	1.91575e-08	-3.2746e-10	-1.29885	1.91381e-05	-3.2746e-10	-1.30393	0.000160723	-3.2746e-10	-1.29646
58079673	chr8:58079673:C:T	2.62395e-09	-1.75855	-1.52831	2.59818e-06	-1.7628	-1.538	2.19071e-05	-1.76137	-1.52795
58079846	chr8:58079846:G:A	2.47357e-09	-1.77457	-1.57131	2.65282e-06	-1.72158	-1.55841	2.18446e-05	-1.71899	-1.57319
58080731	chr8:58080731:G:A	1.47093e-08	-3.2746e-10	-1.56306	1.46043e-05	-3.2746e-10	-1.5743	0.000124125	-3.2746e-10	-1.55485
58081115	chr8:58081115:A:T	1.46561e-08	-3.2746e-10	-1.56669	1.45684e-05	-3.2746e-10	-1.57676	0.000123596	-3.2746e-10	-1.55912
58081381	chr8:58081381:A:G	1.45405e-08	-3.2746e-10	-1.57461	1.48584e-05	-3.2746e-10	-1.55705	0.000122024	-3.2746e-10	-1.57192
58081486	chr8:58081486:C:T	1.43894e-08	-3.2746e-10	-1.58505	1.45145e-05	-3.2746e-10	-1.58047	0.00012041	-3.2746e-10	-1.58524
58081529	chr8:58081529:A:C	3.5588e-09	-1.55763	-1.42449	3.4283e-06	-1.59204	-1.43151	2.88193e-05	-1.58894	-1.42615
58081704	chr8:58081704:C:T	8.47648e-09	-0.545473	-1.56877	9.63104e-06	-0.408277	-1.58234	8.08761e-05	-0.413677	-1.56954
58081709	chr8:58081709:T:A	2.73336e-09	-1.70353	-1.54248	2.68494e-06	-1.71769	-1.55026	2.26308e-05	-1.71462	-1.54221
58082226	chr8:58082226:A:G	2.67848e-09	-1.71506	-1.55123	2.6332e-06	-1.7293	-1.55811	2.21725e-05	-1.7263	-1.55099
58082355	chr8:58082355:C:T	4.12847e-09	-1.81436	-1.01927	4.90049e-06	-1.81257	-0.853708	3.48504e-05	-1.8144	-1.01068
58082824	chr8:58082824:C:T	3.12447e-09	-1.81248	-1.2998	3.55778e-06	-1.81424	-1.17224	2.62343e-05	-1.81509	-1.29398
58083215	chr8:58083215:G:A	1.47974e-08	-3.2746e-10	-1.55709	1.46621e-05	-3.2746e-10	-1.57035	0.000124986	-3.2746e-10	-1.54794
58083826	chr8:58083826:G:T	3.00065e-09	-1.6928	-1.45991	2.91762e-06	-1.71726	-1.46758	2.4427e-05	-1.71992	-1.46053
58084590	chr8:58084590:A:G	1.44481e-08	-3.2746e-10	-1.58098	1.46348e-05	-3.2746e-10	-1.57221	0.000121142	-3.2746e-10	-1.57918
58084844	chr8:58084844:A:G	2.44454e-08	-3.2746e-10	-1.0551	2.55817e-05	-3.2746e-10	-1.01374	0.000204458	-3.2746e-10	-1.05578
58084926	chr8:58084926:G:A	2.48906e-09	-1.77458	-1.56506	2.67869e-06	-1.71113	-1.55915	2.20255e-05	-1.72216	-1.56177
58085461	chr8:58085461:C:T	3.10749e-09	-1.71077	-1.40696	3.01995e-06	-1.73297	-1.4174	2.53593e-05	-1.73533	-1.40767
58085462	chr8:58085462:G:A	3.4498e-08	-3.2746e-10	-0.710641	3.29222e-05	-3.2746e-10	-0.761464	0.000293316	-3.2746e-10	-0.694887
58085794	chr8:58085794:G:A	2.35632e-09	-1.8151	-1.57934	2.47189e-06	-1.78412	-1.56651	2.03403e-05	-1.78309	-1.58044
58086116	chr8:58086116:C:G	3.2329e-09	-1.62044	-1.45773	3.07591e-06	-1.66142	-1.4706	2.59092e-05	-1.66318	-1.45836
58086281	chr8:58086281:A:T	1.44797e-08	-3.2746e-10	-1.5788	1.46683e-05	-3.2746e-10	-1.56993	0.00012152	-3.2746e-10	-1.57606
58086425	chr8:58086425:T:C	3.06723e-09	-1.66706	-1.46371	2.97468e-06	-1.7019	-1.46358	2.47443e-05	-1.70327	-1.46427
58086595	chr8:58086595:A:G	2.44486e-09	-1.79066	-1.56689	2.58592e-06	-1.74227	-1.56326	2.13583e-05	-1.75093	-1.56377
58086882	chr8:58086882:G:A	1.55569e-08	-3.2746e-10	-1.50704	1.6023e-05	-3.2746e-10	-1.48158	0.00012964	-3.2746e-10	-1.51138
58086981	chr8:58086981:G:A	1.51582e-08	-3.2746e-10	-1.533	1.47869e-05	-3.2746e-10	-1.56187	0.000126847	-3.2746e-10	-1.53316
58086989	chr8:58086989:G:A	1.4386e-08	-3.2746e-10	-1.58529	1.44568e-05	-3.2746e-10	-1.58445	0.000120388	-3.2746e-10	-1.58542
58087381	chr8:58087381:G:A	2.7234e-09	-1.80712	-1.44254	2.96329e-06	-1.81505	-1.35426	2.27271e-05	-1.81408	-1.4385
58087405	chr8:58087405:T:C	3.6289e-08	-3.2746e-10	-0.660028	3.78153e-05	-3.2746e-10	-0.622897	0.000308778	-3.2746e-10	-0.643515
58087556	chr8:58087556:A:G	2.55082e-09	-1.73974	-1.57539	2.73882e-06	-1.69157	-1.55652	2.23773e-05	-1.69142	-1.57667
58088147	chr8:58088147:C:T	2.83747e-09	-1.73611	-1.47252	2.78545e-06	-1.76164	-1.46956	2.31214e-05	-1.76242	-1.47296
58088926	chr8:58088926:A:G	1.45253e-08	-3.2746e-10	-1.57565	1.44678e-05	-3.2746e-10	-1.58369	0.000121629	-3.2746e-10	-1.57516
58088938	chr8:58088938:T:C	2.53406e-08	-1.01913	-1.06538e-09	3.53469e-05	-0.6904	-1.06538e-09	0.00029861	-0.676998	-1.06538e-09
58089053	chr8:58089053:G:A	3.63259e-09	-1.46609	-1.49551	3.4546e-06	-1.52177	-1.49414	2.91399e-05	-1.51419	-1.48984
58089061	chr8:58089061:T:C	2.61424e-09	-1.70873	-1.58184	2.5427e-06	-1.73943	-1.58296	2.11979e-05	-1.74051	-1.58173
58089186	chr8:58089186:G:A	1.62574e-08	-3.2746e-10	-1.463	1.61113e-05	-3.2746e-10	-1.47609	0.000135756	-3.2746e-10	-1.46528
58089493	chr8:58089493:C:T	1.44373e-08	-3.2746e-10	-1.58173	1.44839e-05	-3.2746e-10	-1.58258	0.000120712	-3.2746e-10	-1.58273
58089914	chr8:58089914:A:G	4.85368e-08	-3.2746e-10	-0.369221	4.6416e-05	-3.2746e-10	-0.417967	0.000408635	-3.2746e-10	-0.363316
58090497	chr8:58090497:A:G	4.64113e-08	-3.2746e-10	-0.414	4.83367e-05	-3.2746e-10	-0.377422	0.000395504	-3.2746e-10	-0.395977
58090620	chr8:58090620:A:G	4.76735e-09	-1.21772	-1.47203	4.93099e-06	-1.17441	-1.48567	4.116e-05	-1.18711	-1.47156
58091164	chr8:58091164:A:C	3.23105e-09	-1.55856	-1.52018	3.14396e-06	-1.60032	-1.50981	2.58382e-05	-1.60401	-1.52027
58091387	chr8:58091387:C:T	4.1801e-09	-1.76321	-1.05799	4.58605e-06	-1.78815	-0.944447	3.61886e-05	-1.77747	-1.00993
58091417	chr8:58091417:C:T	1.55045e-08	-3.2746e-10	-1.51042	1.48151e-05	-3.2746e-10	-1.55997	0.000129204	-3.2746e-10	-1.51475
58091443	chr8:58091443:C:T	1.43881e-08	-3.2746e-10	-1.58514	1.44512e-05	-3.2746e-10	-1.58484	0.000120432	-3.2746e-10	-1.58505
58091646	chr8:58091646:A:G	1.43842e-08	-3.2746e-10	-1.58542	1.44508e-05	-3.2746e-10	-1.58486	0.000120403	-3.2746e-10	-1.5853
58091675	chr8:58091675:C:G	1.53019e-08	-1.52357	-1.06538e-09	1.46841e-05	-1.56885	-1.06538e-09	0.000121949	-1.57254	-1.06538e-09
58091819	chr8:58091819:T:C	1.45256e-08	-3.2746e-10	-1.57563	1.48902e-05	-3.2746e-10	-1.55491	0.000121569	-3.2746e-10	-1.57566
58092235	chr8:58092235:A:G	1.53628e-08	-1.51959	-1.06538e-09	1.47389e-05	-1.56512	-1.06538e-09	0.00012244	-1.56851	-1.06538e-09
58092406	chr8:58092406:C:A	3.04816e-09	-1.70208	-1.43492	2.94467e-06	-1.77242	-1.4032	2.43411e-05	-1.7591	-1.42488
58093348	chr8:58093348:G:A	1.44009e-08	-3.2746e-10	-1.58426	1.45648e-05	-3.2746e-10	-1.577	0.000120635	-3.2746e-10	-1.58337
58093584	chr8:58093584:T:C	1.54059e-08	-1.51679	-1.06538e-09	1.47796e-05	-1.56236	-1.06538e-09	0.000122781	-1.56574	-1.06538e-09
58094027	chr8:58094027:T:A	2.62893e-09	-1.70654	-1.57843	2.73799e-06	-1.67354	-1.57485	2.26758e-05	-1.67901	-1.57583
58094068	chr8:58094068:G:A	1.59265e-08	-3.2746e-10	-1.48356	1.62619e-05	-3.2746e-10	-1.46679	0.000133717	-3.2746e-10	-1.48041
58094111	chr8:58094111:T:C	1.43842e-08	-3.2746e-10	-1.58541	1.4451e-05	-3.2746e-10	-1.58485	0.000120402	-3.2746e-10	-1.5853
58094349	chr8:58094349:A:C	1.43847e-08	-3.2746e-10	-1.58538	1.44473e-05	-3.2746e-10	-1.58511	0.00012043	-3.2746e-10	-1.58507
58094652	chr8:58094652:A:G	1.68637e-08	-3.2746e-10	-1.42638	1.59424e-05	-3.2746e-10	-1.48663	0.000141468	-3.2746e-10	-1.42406
58094729	chr8:58094729:G:A	3.38558e-09	-1.77783	-1.25419	3.66978e-06	-1.79809	-1.1574	2.89298e-05	-1.78996	-1.22131
58094757	chr8:58094757:T:G	2.36473e-09	-1.81035	-1.58053	2.46224e-06	-1.77745	-1.57709	2.03357e-05	-1.78455	-1.57921
58094839	chr8:58094839:T:C	1.43842e-08	-3.2746e-10	-1.58542	1.44507e-05	-3.2746e-10	-1.58487	0.000120403	-3.2746e-10	-1.58529
58094954	chr8:58094954:G:A	4.21423e-09	-1.81224	-1.00083	4.41982e-06	-1.80686	-0.962654	3.52643e-05	-1.81186	-1.00141
58094962	chr8:58094962:C:T	1.59108e-08	-1.48455	-1.06538e-09	1.52187e-05	-1.53309	-1.06538e-09	0.00012643	-1.53645	-1.06538e-09
58095190	chr8:58095190:C:T	4.02436e-09	-1.76937	-1.08981	4.41989e-06	-1.79258	-0.976923	3.48098e-05	-1.78285	-1.04339
58095823	chr8:58095823:C:T	1.74069e-08	-1.39468	-1.06538e-09	1.65178e-05	-1.45117	-1.06538e-09	0.000137021	-1.456	-1.06538e-09
58095917	chr8:58095917:A:G	1.62564e-08	-1.46306	-1.06538e-09	1.55247e-05	-1.51318	-1.06538e-09	0.000128958	-1.51665	-1.06538e-09
58095931	chr8:58095931:T:G	1.65905e-08	-1.44271	-1.06538e-09	1.5819e-05	-1.4944	-1.06538e-09	0.000131388	-1.49798	-1.06538e-09
58096300	chr8:58096300:C:T	5.91362e-09	-1.69006	-0.784225	6.84962e-06	-1.53246	-0.798962	5.88343e-05	-1.52421	-0.777198
58096466	chr8:58096466:G:A	3.45177e-09	-1.81328	-1.19938	3.45088e-06	-1.81493	-1.20206	2.88575e-05	-1.81271	-1.20106
58096475	chr8:58096475:C:T	2.18264e-08	-3.2746e-10	-1.16842	2.49495e-05	-3.2746e-10	-1.03876	0.000184267	-3.2746e-10	-1.15975
58096501	chr8:58096501:C:A	1.86898e-08	-1.32356	-1.06538e-09	2.44048e-05	-1.06083	-1.06538e-09	0.000205857	-1.04896	-1.06538e-09
58096684	chr8:58096684:T:C	1.53063e-08	-1.52328	-1.06538e-09	1.46875e-05	-1.56861	-1.06538e-09	0.000121979	-1.57229	-1.06538e-09
58096819	chr8:58096819:A:G	1.44625e-08	-3.2746e-10	-1.57998	1.44445e-05	-3.2746e-10	-1.5853	0.000120861	-3.2746e-10	-1.5815
58097307	chr8:58097307:G:T	3.82304e-09	-1.78184	-1.12866	4.18351e-06	-1.80104	-1.02342	3.30806e-05	-1.79324	-1.08395
58097441	chr8:58097441:A:G	1.64365e-08	-1.45204	-1.06538e-09	1.568e-05	-1.50322	-1.06538e-09	0.000130182	-1.5072	-1.06538e-09
58097686	chr8:58097686:C:T	2.07584e-08	-1.21859	-1.06538e-09	2.12456e-05	-1.19946	-1.06538e-09	0.000175382	-1.20917	-1.06538e-09
58097981	chr8:58097981:G:A	2.8674e-09	-1.80173	-1.39641	3.06347e-06	-1.77689	-1.35917	2.46408e-05	-1.78659	-1.38514
58097998	chr8:58097998:C:T	3.68059e-09	-1.42291	-1.52556	3.61815e-06	-1.48059	-1.48906	2.95947e-05	-1.469	-1.51955
58098267	chr8:58098267:G:A	2.01039e-08	-3.2746e-10	-1.25063	2.08481e-05	-3.2746e-10	-1.21835	0.000169192	-3.2746e-10	-1.2451
58098361	chr8:58098361:T:C	2.34582e-09	-1.81512	-1.58379	2.39448e-06	-1.80128	-1.58117	1.98429e-05	-1.80529	-1.583
58098816	chr8:58098816:C:T	1.49007e-08	-3.2746e-10	-1.55014	1.55621e-05	-3.2746e-10	-1.51078	0.000124786	-3.2746e-10	-1.54954
58099049	chr8:58099049:C:T	1.61014e-08	-1.47264	-1.06538e-09	1.51833e-05	-1.53541	-1.06538e-09	0.00012617	-1.5385	-1.06538e-09
58099727	chr8:58099727:CTG:C	9.39541e-09	-0.429989	-1.58133	1.1927e-05	-0.213911	-1.5629	9.75067e-05	-0.215216	-1.581
58099769	chr8:58099769:T:C	2.11024e-08	-3.2746e-10	-1.20216	2.17759e-05	-3.2746e-10	-1.17481	0.000177682	-3.2746e-10	-1.19614
58099804	chr8:58099804:A:G	1.52854e-08	-1.52464	-1.06538e-09	1.44478e-05	-1.58507	-1.06538e-09	0.000120188	-1.58708	-1.06538e-09
58099935	chr8:58099935:C:T	1.88122e-08	-3.2746e-10	-1.31704	1.83695e-05	-3.2746e-10	-1.34492	0.000159732	-3.2746e-10	-1.30264
58100231	chr8:58100231:C:G	1.44232e-08	-3.2746e-10	-1.58271	1.44429e-05	-3.2746e-10	-1.58541	0.000120592	-3.2746e-10	-1.58372
58100942	chr8:58100942:A:G	3.18962e-09	-1.68176	-1.40988	3.44308e-06	-1.63047	-1.38878	2.77764e-05	-1.65311	-1.39884
58101134	chr8:58101134:G:A	1.43842e-08	-3.2746e-10	-1.58541	1.44512e-05	-3.2746e-10	-1.58484	0.000120401	-3.2746e-10	-1.58531
58101301	chr8:58101301:T:C	1.50328e-08	-1.54131	-1.06538e-09	1.4279e-05	-1.59682	-1.06538e-09	0.000118715	-1.59941	-1.06538e-09
58101461	chr8:58101461:C:G	3.4246e-09	-1.78915	-1.23141	3.77035e-06	-1.76885	-1.15959	3.01156e-05	-1.78114	-1.18995
58101545	chr8:58101545:C:T	1.45082e-08	-3.2746e-10	-1.57683	1.44443e-05	-3.2746e-10	-1.58531	0.000121352	-3.2746e-10	-1.57744
58101550	chr8:58101550:A:G	1.43842e-08	-3.2746e-10	-1.58542	1.44508e-05	-3.2746e-10	-1.58486	0.000120403	-3.2746e-10	-1.5853
58101781	chr8:58101781:A:G	1.55104e-08	-1.51003	-1.06538e-09	1.28887e-05	-1.69926	-1.06538e-09	0.00010512	-1.72103	-1.06538e-09
58102032	chr8:58102032:G:A	1.68061e-08	-3.2746e-10	-1.4298	1.72938e-05	-3.2746e-10	-1.40526	0.000145152	-3.2746e-10	-1.39835
58103755	chr8:58103755:C:G	4.52791e-09	-1.80962	-0.93166	4.7485e-06	-1.81347	-0.88431	3.78897e-05	-1.80938	-0.932081
58104480	chr8:58104480:T:G	1.5218e-08	-1.52907	-1.06538e-09	1.44332e-05	-1.58608	-1.06538e-09	0.000119968	-1.58891	-1.06538e-09
58104512	chr8:58104512:A:G	2.23133e-08	-3.2746e-10	-1.14636	2.29287e-05	-3.2746e-10	-1.12322	0.000186633	-3.2746e-10	-1.14699
58104749	chr8:58104749:C:T	1.4408e-08	-3.2746e-10	-1.58376	1.45052e-05	-3.2746e-10	-1.58111	0.000120486	-3.2746e-10	-1.58461
58104915	chr8:58104915:C:T	5.87546e-07	-1.28423	3.40864	0.000798376	-1.46096	3.88792	0.00446647	-1.47104	3.49925
58104958	chr8:58104958:A:G	1.18816e-08	-1.77655	-1.06538e-09	1.22354e-05	-1.75128	-1.06538e-09	0.000100517	-1.76581	-1.06538e-09
58105850	chr8:58105850:A:G	4.14124e-09	-1.43944	-1.39111	4.07342e-06	-1.49142	-1.35972	3.36457e-05	-1.48029	-1.37996
58105949	chr8:58105949:C:T	3.20929e-08	-3.2746e-10	-0.782908	3.46229e-05	-3.2746e-10	-0.711098	0.000271221	-3.2746e-10	-0.773205
58106015	chr8:58106015:A:T	1.4408e-08	-3.2746e-10	-1.58376	1.45052e-05	-3.2746e-10	-1.58111	0.000120486	-3.2746e-10	-1.58461
58106078	chr8:58106078:C:T	1.52204e-08	-1.52891	-1.06538e-09	1.44285e-05	-1.58641	-1.06538e-09	0.000119968	-1.58891	-1.06538e-09
58106085	chr8:58106085:T:C	1.90985e-08	-3.2746e-10	-1.30193	1.97425e-05	-3.2746e-10	-1.27284	0.000160676	-3.2746e-10	-1.29675
58106093	chr8:58106093:A:G	1.44476e-08	-3.2746e-10	-1.58101	1.44429e-05	-3.2746e-10	-1.58541	0.000120754	-3.2746e-10	-1.58238
58106115	chr8:58106115:G:A	3.28063e-09	-1.52579	-1.53772	3.12614e-06	-1.58292	-1.5329	2.58678e-05	-1.5855	-1.53763
58106147	chr8:58106147:G:A	1.52835e-08	-1.52477	-1.06538e-09	1.44842e-05	-1.58255	-1.06538e-09	0.000120444	-1.58496	-1.06538e-09
58106409	chr8:58106409:A:G	1.85457e-08	-1.3313	-1.06538e-09	1.91971e-05	-1.30085	-1.06538e-09	0.000158359	-1.31128	-1.06538e-09
58106625	chr8:58106625:G:A	1.44594e-08	-3.2746e-10	-1.5802	1.44934e-05	-3.2746e-10	-1.58192	0.000121265	-3.2746e-10	-1.57816
58106832	chr8:58106832:A:C	1.44485e-08	-3.2746e-10	-1.58095	1.44908e-05	-3.2746e-10	-1.5821	0.000121169	-3.2746e-10	-1.57895
58106991	chr8:58106991:G:A	2.65805e-08	-3.2746e-10	-0.971364	2.91488e-05	-3.2746e-10	-0.883197	0.000221117	-3.2746e-10	-0.977445
58107013	chr8:58107013:C:A	2.34408e-09	-1.81496	-1.58469	2.38638e-06	-1.80492	-1.58092	1.9779e-05	-1.80844	-1.58307
58107340	chr8:58107340:G:T	3.89092e-09	-1.63258	-1.26031	3.97255e-06	-1.66213	-1.21408	3.24975e-05	-1.6533	-1.24168
58107610	chr8:58107610:G:A	3.78186e-09	-1.48077	-1.44056	3.77821e-06	-1.52468	-1.40168	3.09008e-05	-1.51474	-1.43062
58107709	chr8:58107709:G:T	2.3495e-09	-1.81265	-1.58469	2.41311e-06	-1.78936	-1.58533	2.00026e-05	-1.79492	-1.58535
58107862	chr8:58107862:G:A	1.44182e-08	-3.2746e-10	-1.58305	1.4518e-05	-3.2746e-10	-1.58022	0.000120549	-3.2746e-10	-1.58408
58108003	chr8:58108003:G:A	1.44967e-08	-3.2746e-10	-1.57762	1.46191e-05	-3.2746e-10	-1.57328	0.000121091	-3.2746e-10	-1.5796
58108542	chr8:58108542:C:T	3.20754e-08	-3.2746e-10	-0.783454	3.54134e-05	-3.2746e-10	-0.688522	0.000292659	-3.2746e-10	-0.697128
58108770	chr8:58108770:G:A	1.50342e-08	-3.2746e-10	-1.54121	1.55058e-05	-3.2746e-10	-1.5144	0.000125803	-3.2746e-10	-1.54142
58108889	chr8:58108889:G:T	3.30496e-09	-1.47071	-1.58541	3.85011e-06	-1.32709	-1.58042	3.20226e-05	-1.32431	-1.58538
58108963	chr8:58108963:T:A	3.25372e-08	-3.2746e-10	-0.769158	3.09238e-05	-3.2746e-10	-0.824086	0.000273843	-3.2746e-10	-0.763583
58109089	chr8:58109089:G:A	3.19849e-09	-1.57579	-1.51308	3.28185e-06	-1.6031	-1.46411	2.63757e-05	-1.6023	-1.5014
58109286	chr8:58109286:G:A	5.10809e-09	-1.08291	-1.5378	5.99123e-06	-0.9009	-1.56442	5.15289e-05	-0.89513	-1.53887
58109957	chr8:58109957:G:A	3.01397e-09	-1.7637	-1.38459	3.2848e-06	-1.73757	-1.32873	2.62986e-05	-1.75364	-1.35299
58110049	chr8:58110049:TA:T	1.48895e-08	-3.2746e-10	-1.55088	1.53046e-05	-3.2746e-10	-1.52746	0.000124593	-3.2746e-10	-1.55108
58111086	chr8:58111086:GAAT:G	2.47339e-08	-1.04337	-1.06538e-09	1.86255e-05	-1.33108	-1.06538e-09	0.000157735	-1.31522	-1.06538e-09
58111163	chr8:58111163:C:G	1.48798e-08	-3.2746e-10	-1.55154	1.53058e-05	-3.2746e-10	-1.52738	0.000124511	-3.2746e-10	-1.55174
58111280	chr8:58111280:G:A	1.5333e-08	-3.2746e-10	-1.52153	1.4873e-05	-3.2746e-10	-1.55606	0.000128233	-3.2746e-10	-1.52229
58111410	chr8:58111410:G:A	1.48798e-08	-3.2746e-10	-1.55154	1.53058e-05	-3.2746e-10	-1.52738	0.000124511	-3.2746e-10	-1.55174
58111922	chr8:58111922:G:C	1.4408e-08	-3.2746e-10	-1.58376	1.45052e-05	-3.2746e-10	-1.58111	0.000120486	-3.2746e-10	-1.58461
58112154	chr8:58112154:T:C	3.78342e-09	-1.53713	-1.38378	3.71797e-06	-1.60372	-1.33871	3.00319e-05	-1.6015	-1.37237
58112213	chr8:58112213:C:T	2.46823e-08	-3.2746e-10	-1.04546	2.49171e-05	-3.2746e-10	-1.04006	0.000207918	-3.2746e-10	-1.039
58112244	chr8:58112244:G:A	5.08387e-09	-1.07488	-1.55059	6.00196e-06	-0.891064	-1.57246	5.13297e-05	-0.886344	-1.55152
58112433	chr8:58112433:G:A	1.48798e-08	-3.2746e-10	-1.55154	1.53058e-05	-3.2746e-10	-1.52738	0.000124511	-3.2746e-10	-1.55174
58112555	chr8:58112555:T:C	3.34966e-09	-1.77117	-1.27151	3.71579e-06	-1.74697	-1.19605	2.92897e-05	-1.76118	-1.23772
58112756	chr8:58112756:G:A	1.84509e-08	-3.2746e-10	-1.33643	1.97684e-05	-3.2746e-10	-1.27153	0.000154323	-3.2746e-10	-1.33709
58112837	chr8:58112837:G:A	1.44085e-08	-3.2746e-10	-1.58373	1.45061e-05	-3.2746e-10	-1.58104	0.000120489	-3.2746e-10	-1.58458
58112885	chr8:58112885:C:A	1.48798e-08	-3.2746e-10	-1.55154	1.53058e-05	-3.2746e-10	-1.52738	0.000124511	-3.2746e-10	-1.55174
58113759	chr8:58113759:C:T	4.41733e-09	-1.18687	-1.57914	5.30567e-06	-1.00156	-1.58528	4.45021e-05	-1.00094	-1.57966
58113880	chr8:58113880:A:G	3.24938e-09	-1.75775	-1.31533	3.15658e-06	-1.77	-1.33612	2.70839e-05	-1.76416	-1.31303
58113961	chr8:58113961:A:T	1.51917e-08	-3.2746e-10	-1.53079	1.46577e-05	-3.2746e-10	-1.57065	0.000126654	-3.2746e-10	-1.53468
58114283	chr8:58114283:C:T	8.00292e-09	-1.78036	-0.39138	1.01781e-05	-1.69215	-0.24322	7.79958e-05	-1.6947	-0.324788
58114301	chr8:58114301:A:G	1.57523e-08	-3.2746e-10	-1.49456	1.59195e-05	-3.2746e-10	-1.48807	0.000132222	-3.2746e-10	-1.49165
58114383	chr8:58114383:G:A	3.25419e-09	-1.52579	-1.54581	3.68336e-06	-1.38464	-1.56715	3.15735e-05	-1.37689	-1.54692
58114433	chr8:58114433:C:T	1.44203e-08	-3.2746e-10	-1.58291	1.46249e-05	-3.2746e-10	-1.57289	0.000120738	-3.2746e-10	-1.58252
58114578	chr8:58114578:C:T	1.4385e-08	-3.2746e-10	-1.58536	1.44937e-05	-3.2746e-10	-1.5819	0.000120395	-3.2746e-10	-1.58536
58114706	chr8:58114706:G:A	1.95458e-08	-3.2746e-10	-1.27878	2.00146e-05	-3.2746e-10	-1.25915	0.000163506	-3.2746e-10	-1.27929
58115974	chr8:58115974:C:G	4.69563e-09	-1.53398	-1.17093	4.23618e-06	-1.7112	-1.10075	3.27092e-05	-1.72353	-1.16495
58116112	chr8:58116112:A:G	2.13513e-08	-3.2746e-10	-1.19043	2.19846e-05	-3.2746e-10	-1.16527	0.00017877	-3.2746e-10	-1.19004
58116179	chr8:58116179:A:G	2.7209e-09	-1.71395	-1.53664	2.97368e-06	-1.64178	-1.52403	2.47156e-05	-1.63285	-1.53585
58116244	chr8:58116244:CT:C	1.71856e-08	-3.2746e-10	-1.40747	1.88552e-05	-3.2746e-10	-1.31882	0.000144541	-3.2746e-10	-1.40257
58116301	chr8:58116301:G:A	2.42489e-09	-1.78701	-1.57875	2.46377e-06	-1.77773	-1.57619	2.05358e-05	-1.77551	-1.57846
58116627	chr8:58116627:G:A	6.27409e-09	-0.851685	-1.56343	9.89043e-06	-0.394883	-1.56916	8.8446e-05	-0.330072	-1.56367
58117035	chr8:58117035:G:A	1.46945e-08	-3.2746e-10	-1.56407	1.49043e-05	-3.2746e-10	-1.55396	0.000122491	-3.2746e-10	-1.5681
58117076	chr8:58117076:T:A	1.74036e-08	-3.2746e-10	-1.39487	1.65815e-05	-3.2746e-10	-1.44733	0.000144429	-3.2746e-10	-1.40335
58117164	chr8:58117164:G:A	2.79611e-09	-1.73603	-1.48728	2.77959e-06	-1.69735	-1.53596	2.42846e-05	-1.69103	-1.49527
58117310	chr8:58117310:T:G	1.47174e-08	-3.2746e-10	-1.56251	1.49343e-05	-3.2746e-10	-1.55195	0.000123252	-3.2746e-10	-1.56191
58117566	chr8:58117566:G:A	1.61025e-08	-3.2746e-10	-1.47257	1.66414e-05	-3.2746e-10	-1.44372	0.000134694	-3.2746e-10	-1.47313
58117705	chr8:58117705:C:T	5.30735e-09	-1.03292	-1.54953	7.97043e-06	-0.623253	-1.55662	7.12248e-05	-0.560409	-1.54989
58118018	chr8:58118018:A:G	1.8437e-08	-3.2746e-10	-1.33719	1.80914e-05	-3.2746e-10	-1.36017	0.000152944	-3.2746e-10	-1.34607
58118443	chr8:58118443:G:A	3.96231e-09	-1.52703	-1.34769	4.08487e-06	-1.62025	-1.22808	3.17419e-05	-1.60286	-1.31564
58118537	chr8:58118537:T:C	1.46023e-08	-3.2746e-10	-1.57036	1.48768e-05	-3.2746e-10	-1.55581	0.000122076	-3.2746e-10	-1.57149
58118646	chr8:58118646:G:T	4.85286e-09	-1.27059	-1.40139	4.68919e-06	-1.33649	-1.37386	3.80993e-05	-1.3404	-1.39554
58118934	chr8:58118934:C:T	3.47746e-09	-1.42082	-1.58442	3.18732e-06	-1.51717	-1.57926	2.71123e-05	-1.49181	-1.58434
58119488	chr8:58119488:A:G	8.70433e-08	-3.2746e-10	0.214863	0.000106079	-3.2746e-10	0.408572	0.000860012	-3.2746e-10	0.380809
58119812	chr8:58119812:G:A	2.59058e-09	-1.72606	-1.5736	2.75017e-06	-1.66053	-1.58342	2.33391e-05	-1.65121	-1.5748
58120013	chr8:58120013:C:T	2.67085e-09	-1.80295	-1.46619	2.64072e-06	-1.78289	-1.50167	2.26679e-05	-1.77897	-1.47622
58120042	chr8:58120042:C:T	5.04228e-09	-1.08389	-1.5498	7.45139e-06	-0.690327	-1.55689	6.65123e-05	-0.628591	-1.55016
58120390	chr8:58120390:TC:T	3.05317e-08	-3.2746e-10	-0.832777	3.45793e-05	-3.2746e-10	-0.712358	0.000278557	-3.2746e-10	-0.746515
58120621	chr8:58120621:G:C	2.46507e-09	-1.76406	-1.58527	2.52255e-06	-1.74974	-1.5806	2.09887e-05	-1.74704	-1.58511
58120656	chr8:58120656:G:A	1.46945e-08	-3.2746e-10	-1.56407	1.49043e-05	-3.2746e-10	-1.55396	0.000122491	-3.2746e-10	-1.5681
58120662	chr8:58120662:G:T	1.4905e-08	-3.2746e-10	-1.54985	1.5778e-05	-3.2746e-10	-1.497	0.000125401	-3.2746e-10	-1.54462
58120725	chr8:58120725:C:A	1.4601e-08	-3.2746e-10	-1.57045	1.5465e-05	-3.2746e-10	-1.51703	0.000122207	-3.2746e-10	-1.57042
58120833	chr8:58120833:C:T	2.75022e-09	-1.80245	-1.43741	2.70211e-06	-1.78197	-1.47962	2.33226e-05	-1.77798	-1.44873
58121183	chr8:58121183:G:A	2.96238e-09	-1.69224	-1.47331	2.65752e-06	-1.77452	-1.5037	2.25374e-05	-1.78172	-1.47924
58121629	chr8:58121629:A:G	5.74222e-09	-1.7995	-0.704193	6.01727e-06	-1.81492	-0.646062	4.83584e-05	-1.81494	-0.682558
58121805	chr8:58121805:C:T	3.67718e-09	-1.46699	-1.4824	3.26305e-06	-1.55663	-1.51632	2.88582e-05	-1.53149	-1.48225
58123300	chr8:58123300:G:A	1.32087e-08	-0.100404	-1.57027	7.25328e-06	-0.702277	-1.57188	6.00972e-05	-0.710294	-1.56988
58124011	chr8:58124011:C:A	2.41122e-09	-1.78779	-1.58362	2.46685e-06	-1.77673	-1.57594	2.04558e-05	-1.77471	-1.58316
58124134	chr8:58124134:A:G	1.43858e-08	-3.2746e-10	-1.5853	1.44438e-05	-3.2746e-10	-1.58535	0.000120392	-3.2746e-10	-1.58539
58124728	chr8:58124728:C:T	1.15133e-08	-1.80804	-1.06538e-09	1.16115e-05	-1.80362	-1.06538e-09	9.67112e-05	-1.80441	-1.06538e-09
58124824	chr8:58124824:G:A	1.4717e-08	-3.2746e-10	-1.56254	1.44852e-05	-3.2746e-10	-1.58249	0.000123217	-3.2746e-10	-1.56219
58124891	chr8:58124891:G:A	4.57891e-09	-1.27889	-1.45119	3.67742e-06	-1.47513	-1.47827	3.0593e-05	-1.49683	-1.45853
58125640	chr8:58125640:C:G	1.66368e-08	-3.2746e-10	-1.43992	1.67882e-05	-3.2746e-10	-1.43494	0.00013918	-3.2746e-10	-1.44037
58125712	chr8:58125712:C:T	4.84412e-09	-1.26179	-1.41199	4.9176e-06	-1.31685	-1.34594	3.84195e-05	-1.32015	-1.40743
58125808	chr8:58125808:G:C	3.51902e-09	-1.79669	-1.19667	3.63139e-06	-1.81464	-1.15136	2.93397e-05	-1.81469	-1.18251
58125917	chr8:58125917:CTA:C	2.50042e-09	-1.75067	-1.58442	2.40472e-06	-1.79314	-1.58504	2.00386e-05	-1.79326	-1.58522
58126236	chr8:58126236:CT:C	3.89052e-09	-1.32107	-1.57193	4.36876e-06	-1.2049	-1.57623	3.72383e-05	-1.18631	-1.57249
58128464	chr8:58128464:C:T	5.0134e-08	-3.2746e-10	-0.336843	5.93046e-05	-3.2746e-10	-0.172925	0.000466382	-3.2746e-10	-0.231133
58128777	chr8:58128777:A:G	3.07755e-09	-1.59949	-1.52792	2.81775e-06	-1.66593	-1.55375	2.45198e-05	-1.64809	-1.52857
58128915	chr8:58128915:C:G	4.53873e-09	-1.16651	-1.57239	3.64013e-06	-1.38688	-1.57672	3.09263e-05	-1.37462	-1.56991
58129017	chr8:58129017:C:T	5.3225e-09	-1.32586	-1.25374	5.82563e-06	-1.1666	-1.32674	5.28912e-05	-1.15287	-1.25503
58129464	chr8:58129464:G:A	1.7661e-08	-3.2746e-10	-1.38018	1.7579e-05	-3.2746e-10	-1.38891	0.000147629	-3.2746e-10	-1.38144
58129893	chr8:58129893:C:G	1.58976e-08	-3.2746e-10	-1.48538	1.56054e-05	-3.2746e-10	-1.508	0.000133159	-3.2746e-10	-1.4846
58130197	chr8:58130197:A:G	9.05651e-09	-0.84691	-1.20115	1.01535e-05	-0.655378	-1.28242	9.31425e-05	-0.655642	-1.18637
58130571	chr8:58130571:A:G	1.47105e-08	-3.2746e-10	-1.56298	1.46996e-05	-3.2746e-10	-1.56779	0.000122694	-3.2746e-10	-1.56645
58130639	chr8:58130639:C:T	1.44347e-08	-3.2746e-10	-1.58191	1.44428e-05	-3.2746e-10	-1.58542	0.000120826	-3.2746e-10	-1.58179
58130870	chr8:58130870:G:A	2.91383e-09	-1.61504	-1.56703	3.20555e-06	-1.52018	-1.57055	2.75903e-05	-1.49265	-1.56602
58130928	chr8:58130928:G:A	1.14636e-08	-1.81237	-1.06538e-09	1.14833e-05	-1.81472	-1.06538e-09	9.59689e-05	-1.81211	-1.06538e-09
58130930	chr8:58130930:G:A	2.63959e-09	-1.79888	-1.48204	2.56417e-06	-1.79062	-1.52336	2.23311e-05	-1.79063	-1.47952
58131361	chr8:58131361:T:C	1.47647e-08	-3.2746e-10	-1.5593	1.46088e-05	-3.2746e-10	-1.57399	0.000123602	-3.2746e-10	-1.55907
58131433	chr8:58131433:G:C	1.45397e-08	-3.2746e-10	-1.57466	1.44757e-05	-3.2746e-10	-1.58314	0.000121709	-3.2746e-10	-1.5745
58131443	chr8:58131443:T:G	8.88787e-09	-0.588228	-1.47863	8.9413e-06	-0.543127	-1.52181	8.01491e-05	-0.531341	-1.46091
58131480	chr8:58131480:G:A	1.58104e-08	-0.016612	-1.47427	2.69369e-05	0.542822	-1.50494	0.000255232	0.624474	-1.45844
58131608	chr8:58131608:A:C	3.60898e-09	-1.3887	-1.57942	3.50904e-06	-1.43774	-1.56253	2.87417e-05	-1.43935	-1.57844
58131878	chr8:58131878:C:G	1.00623e-08	-1.7634	-0.179344	1.0841e-05	-1.81433	-0.0579454	8.09477e-05	-1.81361	-0.168729
58131951	chr8:58131951:G:A	4.33013e-08	-3.2746e-10	-0.48336	4.31542e-05	-3.2746e-10	-0.490832	0.000363186	-3.2746e-10	-0.481223
58132950	chr8:58132950:A:G	1.51766e-08	-0.0863251	-1.44546	2.49988e-05	0.457672	-1.49446	0.000241968	0.53953	-1.42686
58132988	chr8:58132988:G:A	3.68868e-09	-1.37562	-1.57065	3.47337e-06	-1.42601	-1.58448	2.9265e-05	-1.4278	-1.57194
58133118	chr8:58133118:AT:A	1.64427e-08	-3.2746e-10	-1.45166	1.54877e-05	-3.2746e-10	-1.51557	0.000138042	-3.2746e-10	-1.44858
58133391	chr8:58133391:C:T	5.35542e-09	-0.990491	-1.58294	8.29341e-06	-0.557355	-1.5828	7.38612e-05	-0.490834	-1.58312
58133469	chr8:58133469:G:T	3.61905e-08	-3.2746e-10	-0.662748	3.47554e-05	-3.2746e-10	-0.707278	0.000323721	-3.2746e-10	-0.596256
58133710	chr8:58133710:GCCTGT:G	2.47991e-08	0.273798	-1.31453	4.21899e-05	0.857137	-1.37057	0.000422111	0.9529	-1.28377
58133718	chr8:58133718:T:A	2.47241e-08	0.267088	-1.31085	4.199e-05	0.849207	-1.36739	0.000420371	0.944903	-1.2799
58133932	chr8:58133932:A:G	3.89255e-09	-1.32447	-1.568	3.64959e-06	-1.377	-1.584	3.08026e-05	-1.37918	-1.56936
58134753	chr8:58134753:C:T	2.37126e-09	-1.803	-1.58512	2.35996e-06	-1.8121	-1.58487	1.96627e-05	-1.81357	-1.58384
58134896	chr8:58134896:T:C	1.25245e-08	-1.72385	-1.06538e-09	1.2561e-05	-1.72501	-1.06538e-09	0.000103726	-1.73439	-1.06538e-09
58135137	chr8:58135137:T:G	1.67653e-08	-3.2746e-10	-1.43223	1.74858e-05	-3.2746e-10	-1.39422	0.000140193	-3.2746e-10	-1.43312
58135630	chr8:58135630:C:T	1.9974e-08	-1.25711	-1.06538e-09	2.06296e-05	-1.22888	-1.06538e-09	0.000170043	-1.24009	-1.06538e-09
58136642	chr8:58136642:G:C	1.83368e-08	-3.2746e-10	-1.34263	1.73315e-05	-3.2746e-10	-1.40309	0.000154561	-3.2746e-10	-1.33555
58136781	chr8:58136781:G:A	1.20271e-08	-1.76438	-1.06538e-09	1.14972e-05	-1.8135	-1.06538e-09	9.59001e-05	-1.81283	-1.06538e-09
58137102	chr8:58137102:A:C	6.51931e-08	-3.2746e-10	-0.0741898	8.01276e-05	-3.2746e-10	0.128008	0.000542927	-3.2746e-10	-0.0791638
58137247	chr8:58137247:C:G	1.58869e-08	-3.2746e-10	-1.48605	1.65959e-05	-3.2746e-10	-1.44645	0.000133078	-3.2746e-10	-1.4852
58137687	chr8:58137687:T:C	1.5341e-08	-3.2746e-10	-1.52102	1.52923e-05	-3.2746e-10	-1.52826	0.000128467	-3.2746e-10	-1.52047
58138366	chr8:58138366:G:A	2.45995e-09	-1.78493	-1.56647	2.3898e-06	-1.8146	-1.5698	2.00269e-05	-1.81477	-1.56429
58139053	chr8:58139053:T:G	4.1373e-08	-0.528915	-1.06538e-09	2.28976e-05	-1.12458	-1.06538e-09	0.000170452	-1.23768	-1.06538e-09
58139150	chr8:58139150:C:T	2.53549e-08	-3.2746e-10	-1.01857	2.60093e-05	-3.2746e-10	-0.99716	0.000218249	-3.2746e-10	-0.990502
58139708	chr8:58139708:A:C	8.63542e-09	-1.27935	-0.816321	8.13534e-06	-1.23519	-0.924204	7.76721e-05	-1.20747	-0.816168
58139755	chr8:58139755:C:T	2.68078e-09	-1.6975	-1.56794	2.55769e-06	-1.73709	-1.57942	2.14347e-05	-1.74171	-1.56942
58140733	chr8:58140733:C:T	3.32608e-08	-1.61794	0.870781	3.20277e-05	-1.58904	0.800027	0.000312775	-1.57514	0.944488
58141019	chr8:58141019:T:C	6.05195e-09	-0.89749	-1.55367	3.65665e-06	-1.42974	-1.52932	3.03459e-05	-1.41262	-1.55086
58141141	chr8:58141141:T:C	3.64018e-08	-1.79766	1.14073	4.43632e-05	-1.81289	1.34969	0.000326258	-1.81217	1.22372
58141349	chr8:58141349:C:A	1.63763e-08	-3.2746e-10	-1.45571	1.69797e-05	-3.2746e-10	-1.4236	0.000136942	-3.2746e-10	-1.45658
58141584	chr8:58141584:C:T	1.25658e-08	-1.72056	-1.06538e-09	1.61465e-05	-1.47391	-1.06538e-09	0.000134077	-1.47773	-1.06538e-09
58141909	chr8:58141909:G:C	1.5802e-08	-3.2746e-10	-1.49141	1.62209e-05	-3.2746e-10	-1.46931	0.000132972	-3.2746e-10	-1.486
58142492	chr8:58142492:T:G	1.48371e-08	-3.2746e-10	-1.55441	1.5033e-05	-3.2746e-10	-1.54537	0.00012451	-3.2746e-10	-1.55176
58142584	chr8:58142584:T:C	1.92642e-08	-3.2746e-10	-1.29329	1.73917e-05	-3.2746e-10	-1.39962	0.000160495	-3.2746e-10	-1.29788
58143543	chr8:58143543:A:T	1.46778e-08	-3.2746e-10	-1.56521	1.48343e-05	-3.2746e-10	-1.55867	0.000123113	-3.2746e-10	-1.56303
58143908	chr8:58143908:T:A	7.50767e-08	-1.80843	1.8754	9.80169e-05	-1.72422	2.05375	0.000743956	-1.72226	1.9581
58144169	chr8:58144169:T:A	1.93857e-08	-3.2746e-10	-1.28701	1.8743e-05	-3.2746e-10	-1.32479	0.000161188	-3.2746e-10	-1.29357
58144670	chr8:58144670:T:C	1.61178e-08	-3.2746e-10	-1.47162	1.66623e-05	-3.2746e-10	-1.44247	0.000134953	-3.2746e-10	-1.47121
58144682	chr8:58144682:G:T	2.54071e-09	-1.79427	-1.52483	2.56214e-06	-1.81192	-1.50285	2.09064e-05	-1.81172	-1.52436
58144854	chr8:58144854:T:C	8.73338e-08	-1.80861	2.0268	0.000114759	-1.72323	2.21045	0.000867082	-1.72193	2.11092
58145023	chr8:58145023:G:T	1.1735e-08	-1.78897	-1.06538e-09	1.40941e-05	-1.60986	-1.06538e-09	0.000118481	-1.60138	-1.06538e-09
58145070	chr8:58145070:G:A	1.52381e-08	-3.2746e-10	-1.52774	1.57418e-05	-3.2746e-10	-1.49929	0.000127414	-3.2746e-10	-1.5287
58145144	chr8:58145144:T:G	1.5943e-08	-3.2746e-10	-1.48252	1.64269e-05	-3.2746e-10	-1.45669	0.000133471	-3.2746e-10	-1.48225
58145459	chr8:58145459:A:C	2.78551e-09	-1.76745	-1.45966	2.92682e-06	-1.70934	-1.47236	2.46773e-05	-1.71906	-1.45119
58147716	chr8:58147716:A:G	2.97466e-08	-1.8119	0.953074	3.73525e-05	-1.6928	1.05759	0.000296391	-1.6901	1.00564
58147813	chr8:58147813:G:A	1.48241e-08	-3.2746e-10	-1.55529	1.51557e-05	-3.2746e-10	-1.53724	0.000124426	-3.2746e-10	-1.55243
58148421	chr8:58148421:A:G	1.68455e-08	-3.2746e-10	-1.42746	1.64363e-05	-3.2746e-10	-1.45612	0.000140085	-3.2746e-10	-1.43389
58148513	chr8:58148513:T:C	4.38829e-09	-1.19764	-1.57496	4.92123e-06	-1.0838	-1.57825	4.10994e-05	-1.08739	-1.57276
58148772	chr8:58148772:T:C	1.72428e-08	-3.2746e-10	-1.40415	1.86983e-05	-3.2746e-10	-1.32718	0.000145515	-3.2746e-10	-1.39586
58149242	chr8:58149242:T:C	1.46619e-08	-3.2746e-10	-1.56629	1.47723e-05	-3.2746e-10	-1.56286	0.000123012	-3.2746e-10	-1.56386
58149253	chr8:58149253:A:G	5.46492e-08	-3.2746e-10	-0.250608	5.43906e-05	-3.2746e-10	-0.259421	0.000473183	-3.2746e-10	-0.216655
58149406	chr8:58149406:A:C	1.90532e-08	-3.2746e-10	-1.30431	1.83663e-05	-3.2746e-10	-1.3451	0.000158083	-3.2746e-10	-1.31302
58149998	chr8:58149998:C:G	1.76908e-08	-3.2746e-10	-1.3785	1.71175e-05	-3.2746e-10	-1.41551	0.000146958	-3.2746e-10	-1.38599
58150445	chr8:58150445:C:T	1.14322e-08	-1.81511	-1.06538e-09	1.18838e-05	-1.78044	-1.06538e-09	9.85733e-05	-1.78534	-1.06538e-09
58150522	chr8:58150522:T:C	2.47305e-08	-3.2746e-10	-1.04351	2.48175e-05	-3.2746e-10	-1.04407	0.00020533	-3.2746e-10	-1.05152
58150807	chr8:58150807:G:A	5.85894e-09	-1.06808	-1.41549	3.86798e-06	-1.52883	-1.37405	3.16033e-05	-1.51436	-1.40852
58150918	chr8:58150918:T:C	1.14429e-08	-1.81418	-1.06538e-09	1.16604e-05	-1.79941	-1.06538e-09	9.75449e-05	-1.79582	-1.06538e-09
58152119	chr8:58152119:A:C	7.72882e-09	-0.938035	-1.26855	6.07998e-06	-1.26886	-1.18175	4.7465e-05	-1.25467	-1.26147
58152656	chr8:58152656:T:G	9.52831e-09	-1.30463	-0.692646	8.20739e-06	-1.58017	-0.57041	6.33046e-05	-1.57667	-0.651512
58152802	chr8:58152802:G:A	1.45162e-08	-3.2746e-10	-1.57628	1.45399e-05	-3.2746e-10	-1.57872	0.000121408	-3.2746e-10	-1.57698
58153910	chr8:58153910:A:G	1.48455e-08	-3.2746e-10	-1.55384	1.50227e-05	-3.2746e-10	-1.54605	0.000124632	-3.2746e-10	-1.55078
58153955	chr8:58153955:T:C	1.45379e-08	-3.2746e-10	-1.57478	1.48233e-05	-3.2746e-10	-1.55941	0.000121578	-3.2746e-10	-1.57558
58153973	chr8:58153973:C:T	1.1321e-08	-0.919717	-0.905169	1.26001e-05	-0.708444	-1.01346	0.000111951	-0.747423	-0.910653
58154252	chr8:58154252:C:T	1.18824e-08	-0.258169	-1.51832	6.69024e-06	-0.869332	-1.48563	5.25548e-05	-0.891965	-1.52232
58154788	chr8:58154788:G:A	2.04959e-08	-3.2746e-10	-1.23132	2.16825e-05	-3.2746e-10	-1.17911	0.00017291	-3.2746e-10	-1.22336
58154808	chr8:58154808:A:G	1.85144e-08	-3.2746e-10	-1.333	1.82698e-05	-3.2746e-10	-1.35037	0.000155611	-3.2746e-10	-1.32878
58155478	chr8:58155478:C:A	2.86575e-08	-3.2746e-10	-0.896127	2.72392e-05	-3.2746e-10	-0.950955	0.000239616	-3.2746e-10	-0.897098
58155557	chr8:58155557:T:C	2.33453e-08	-3.2746e-10	-1.10115	2.29818e-05	-3.2746e-10	-1.12091	0.000196945	-3.2746e-10	-1.09321
58156010	chr8:58156010:C:T	1.0623e-07	-3.2746e-10	0.414063	0.000108493	-3.2746e-10	0.43107	0.000905211	-3.2746e-10	0.432031
58156186	chr8:58156186:C:T	2.19784e-08	-3.2746e-10	-1.16148	2.16937e-05	-3.2746e-10	-1.17859	0.000186751	-3.2746e-10	-1.14636
58156721	chr8:58156721:G:A	7.5966e-08	0.0787425	-1.06538e-09	5.18229e-05	-0.307781	-1.06538e-09	0.000436641	-0.297027	-1.06538e-09
58157712	chr8:58157712:C:G	1.44874e-08	-3.2746e-10	-1.57826	1.4443e-05	-3.2746e-10	-1.5854	0.000121183	-3.2746e-10	-1.57883
58158016	chr8:58158016:A:G	1.62221e-08	-3.2746e-10	-1.46517	1.68279e-05	-3.2746e-10	-1.43257	0.000136491	-3.2746e-10	-1.45988
58158259	chr8:58158259:G:C	3.15923e-09	-1.75711	-1.3441	2.93908e-06	-1.79917	-1.37835	2.51931e-05	-1.79955	-1.35002
58158287	chr8:58158287:AG:A	2.59923e-09	-1.73964	-1.55669	2.66088e-06	-1.71497	-1.56198	2.21889e-05	-1.71944	-1.5571
58158376	chr8:58158376:C:T	3.21889e-09	-1.65003	-1.43248	5.30363e-06	-1.20091	-1.38631	4.30711e-05	-1.18377	-1.42951
58158436	chr8:58158436:G:A	1.32741e-08	-1.66573	-1.06538e-09	1.82964e-05	-1.34891	-1.06538e-09	0.000155333	-1.33057	-1.06538e-09
58158628	chr8:58158628:A:G	1.45223e-08	-0.0173826	-1.55847	9.63349e-06	-0.439996	-1.55037	8.00159e-05	-0.440248	-1.55366
58158631	chr8:58158631:G:A	5.21368e-09	-1.05387	-1.54638	4.32726e-06	-1.25856	-1.53212	3.60305e-05	-1.25175	-1.54002
58158676	chr8:58158676:T:C	3.60335e-09	-1.41931	-1.55037	3.2662e-06	-1.52287	-1.54912	2.73265e-05	-1.52209	-1.54619
58158855	chr8:58158855:G:A	2.76977e-09	-1.75721	-1.47557	3.78951e-06	-1.49052	-1.43285	3.16011e-05	-1.47005	-1.45289
58158937	chr8:58158937:G:A	3.92241e-09	-1.30248	-1.58236	4.54731e-06	-1.15759	-1.58349	3.74237e-05	-1.17174	-1.5821
58159241	chr8:58159241:G:A	5.35748e-08	-3.2746e-10	-0.270464	4.90628e-05	-3.2746e-10	-0.36251	0.00045134	-3.2746e-10	-0.263918
58159415	chr8:58159415:A:G	2.7832e-08	0.0170597	-0.942417	2.19281e-05	-0.17581	-0.992034	0.000186461	-0.21545	-0.932466
58159609	chr8:58159609:T:C	1.61501e-08	-3.2746e-10	-1.46961	1.62878e-05	-3.2746e-10	-1.4652	0.000135918	-3.2746e-10	-1.46408
58159831	chr8:58159831:C:G	6.98075e-09	-1.31585	-0.992534	4.66407e-06	-1.73341	-0.982311	3.711e-05	-1.73625	-1.026
58160044	chr8:58160044:A:T	2.25926e-08	-3.2746e-10	-1.13392	2.56157e-05	-3.2746e-10	-1.01241	0.000204296	-3.2746e-10	-1.05657
58160510	chr8:58160510:T:A	1.46298e-08	-3.2746e-10	-1.56849	1.45891e-05	-3.2746e-10	-1.57534	0.000122385	-3.2746e-10	-1.56896
58160754	chr8:58160754:C:T	1.19453e-08	-1.77121	-1.06538e-09	1.17161e-05	-1.79465	-1.06538e-09	9.74003e-05	-1.79731	-1.06538e-09
58161268	chr8:58161268:C:T	6.49512e-08	0.524423	-0.602329	6.32488e-05	0.431005	-0.539542	0.000488785	0.397167	-0.581383
58161473	chr8:58161473:C:T	3.75271e-09	-1.76236	-1.16671	4.59127e-06	-1.50578	-1.22567	3.96563e-05	-1.48349	-1.21239
58161878	chr8:58161878:T:C	1.17667e-08	-1.78627	-1.06538e-09	1.15824e-05	-1.80612	-1.06538e-09	9.70247e-05	-1.80117	-1.06538e-09
58162130	chr8:58162130:T:C	2.03939e-08	-3.2746e-10	-1.23631	2.25524e-05	-3.2746e-10	-1.13977	0.000182754	-3.2746e-10	-1.168
58162415	chr8:58162415:A:G	1.43859e-08	-3.2746e-10	-1.58529	1.44449e-05	-3.2746e-10	-1.58527	0.000120394	-3.2746e-10	-1.58537
58162630	chr8:58162630:C:T	1.44961e-08	-3.2746e-10	-1.57766	1.45124e-05	-3.2746e-10	-1.58061	0.000120946	-3.2746e-10	-1.5808
58162792	chr8:58162792:C:T	6.09549e-08	-3.2746e-10	-0.141408	6.5152e-05	-3.2746e-10	-0.07889	0.000537653	-3.2746e-10	-0.0889244
58162875	chr8:58162875:G:A	2.34485e-09	-1.81391	-1.58542	2.36944e-06	-1.81229	-1.58067	1.97078e-05	-1.80971	-1.58542
58162979	chr8:58162979:G:A	1.61062e-08	-3.2746e-10	-1.47234	1.64357e-05	-3.2746e-10	-1.45615	0.000134604	-3.2746e-10	-1.4738
58163853	chr8:58163853:G:A	1.44611e-08	-3.2746e-10	-1.58008	1.4459e-05	-3.2746e-10	-1.5843	0.000120786	-3.2746e-10	-1.58212
58164145	chr8:58164145:T:C	1.60667e-08	-3.2746e-10	-1.4748	1.5533e-05	-3.2746e-10	-1.51264	0.000134782	-3.2746e-10	-1.47248
58164310	chr8:58164310:A:G	4.40108e-07	-3.2746e-10	1.83548	0.000419995	-3.2746e-10	1.78463	0.00403211	-3.2746e-10	1.92591
58164351	chr8:58164351:G:C	1.47341e-08	-3.2746e-10	-1.56138	1.48951e-05	-3.2746e-10	-1.55458	0.000123383	-3.2746e-10	-1.56084
58165044	chr8:58165044:T:A	1.65007e-08	-3.2746e-10	-1.44814	1.66955e-05	-3.2746e-10	-1.44047	0.000138554	-3.2746e-10	-1.44487
58165061	chr8:58165061:T:C	4.12179e-09	-1.81121	-1.02405	4.11838e-06	-1.79085	-1.0493	3.47663e-05	-1.79467	-1.03282
58165107	chr8:58165107:C:T	2.751e-09	-1.78659	-1.45299	2.65498e-06	-1.77571	-1.50346	2.30621e-05	-1.77249	-1.46546
58165548	chr8:58165548:G:A	3.70115e-09	-1.5059	-1.437	3.33942e-06	-1.70757	-1.34224	2.58963e-05	-1.71649	-1.40555
58165757	chr8:58165757:G:A	1.64402e-08	-3.2746e-10	-1.45181	1.73504e-05	-3.2746e-10	-1.402	0.000138935	-3.2746e-10	-1.44213
58165791	chr8:58165791:G:C	4.11388e-09	-1.78814	-1.04904	4.14257e-06	-1.754	-1.08029	3.51142e-05	-1.75997	-1.05756
58166320	chr8:58166320:G:A	2.73819e-09	-1.80013	-1.44412	2.65079e-06	-1.79341	-1.48735	2.28378e-05	-1.79077	-1.45695
58166365	chr8:58166365:G:A	1.71669e-08	-3.2746e-10	-1.40856	1.83593e-05	-3.2746e-10	-1.34548	0.000145258	-3.2746e-10	-1.39763
58166702	chr8:58166702:T:C	3.36952e-08	-3.2746e-10	-0.734187	3.04071e-05	-3.2746e-10	-0.840935	0.000282147	-3.2746e-10	-0.73371
58167263	chr8:58167263:G:A	6.89151e-07	-3.2746e-10	2.28392	0.000684551	-3.2746e-10	2.27315	0.00642806	-3.2746e-10	2.39229
58167494	chr8:58167494:C:T	7.6321e-09	-0.933749	-1.28543	1.41193e-05	-0.355629	-1.25244	0.000109214	-0.398204	-1.28463
58167578	chr8:58167578:TCCA:T	1.67848e-08	-3.2746e-10	-1.43107	1.74561e-05	-3.2746e-10	-1.39592	0.000143494	-3.2746e-10	-1.40985
58167753	chr8:58167753:T:C	2.62472e-09	-1.72285	-1.56372	2.78205e-06	-1.65608	-1.57634	2.37333e-05	-1.64485	-1.56441
58168481	chr8:58168481:T:G	2.06913e-07	-3.2746e-10	1.08075	0.000209599	-3.2746e-10	1.08958	0.00189639	-3.2746e-10	1.17157
58168693	chr8:58168693:G:A	1.4385e-08	-3.2746e-10	-1.58536	1.45088e-05	-3.2746e-10	-1.58086	0.000120412	-3.2746e-10	-1.58521
58168842	chr8:58168842:A:G	9.30022e-08	-0.970941	1.25202	8.8844e-05	-1.09069	1.32196	0.000717351	-1.11331	1.31274
58168992	chr8:58168992:C:T	3.49736e-09	-1.77491	-1.22463	6.47849e-06	-1.13737	-1.24976	5.72093e-05	-1.10348	-1.22594
58169126	chr8:58169126:C:G	1.88839e-07	-3.2746e-10	0.989353	0.000192098	-3.2746e-10	1.00239	0.00172826	-3.2746e-10	1.07873
58169171	chr8:58169171:C:A	8.41194e-08	-0.942334	1.12303	7.90664e-05	-1.04851	1.16319	0.000659003	-1.07013	1.18472
58169493	chr8:58169493:G:C	2.07955e-07	-3.2746e-10	1.08578	0.000211573	-3.2746e-10	1.09896	0.0019063	-3.2746e-10	1.17678
58169630	chr8:58169630:G:A	2.10121e-08	-3.2746e-10	-1.20644	2.1714e-05	-3.2746e-10	-1.17765	0.0001764	-3.2746e-10	-1.20339
58169988	chr8:58169988:G:C	1.12114e-07	-0.979069	1.44704	0.000112238	-1.09507	1.56008	0.000862481	-1.11681	1.50049
58170063	chr8:58170063:G:T	2.73111e-09	-1.80744	-1.4394	4.71559e-06	-1.21509	-1.48965	4.25145e-05	-1.1774	-1.44889
58170100	chr8:58170100:TA:T	3.66713e-09	-1.66332	-1.28881	8.84359e-06	-0.86538	-1.21054	6.93742e-05	-0.856646	-1.27998
58170603	chr8:58170603:C:T	8.25557e-08	-0.970955	1.13288	7.77619e-05	-1.07551	1.17355	0.000647995	-1.09697	1.19471
58171227	chr8:58171227:G:T	2.42834e-09	-1.80361	-1.56072	4.43227e-06	-1.18907	-1.57763	3.89259e-05	-1.14976	-1.56472
58171384	chr8:58171384:C:T	1.55663e-08	-3.2746e-10	-1.50644	1.51422e-05	-3.2746e-10	-1.53813	0.000129561	-3.2746e-10	-1.51198
58171687	chr8:58171687:C:T	2.92065e-09	-1.75305	-1.42668	3.46467e-06	-1.60482	-1.40817	2.86648e-05	-1.59273	-1.42774
58171782	chr8:58171782:G:A	1.73016e-07	-1.28116	2.183	0.000202302	-1.26755	2.3217	0.00149698	-1.30877	2.24383
58172316	chr8:58172316:A:T	2.63628e-09	-1.77742	-1.50475	5.3289e-06	-1.08256	-1.49991	4.46395e-05	-1.07055	-1.50697
58172545	chr8:58172545:A:G	2.63437e-09	-1.78102	-1.50188	5.29786e-06	-1.08731	-1.501	4.43361e-05	-1.07996	-1.50438
58172616	chr8:58172616:GCTCCTGCTCCTGCTGCAGCTCCTTTGAA:G	9.83371e-08	-1.3045	1.64136	0.000115444	-1.28998	1.78315	0.000846037	-1.33201	1.69644
58172768	chr8:58172768:C:T	1.27007e-07	-1.35018	1.94288	0.000150006	-1.33739	2.09246	0.00109697	-1.37772	2.0019
58172892	chr8:58172892:C:T	2.47756e-09	-1.77284	-1.57143	2.51942e-06	-1.77557	-1.55602	2.08898e-05	-1.77219	-1.56469
58173255	chr8:58173255:T:G	2.66551e-09	-1.7247	-1.54644	2.95869e-06	-1.63136	-1.53951	2.49577e-05	-1.62018	-1.53878
58173260	chr8:58173260:C:T	1.93657e-08	-3.2746e-10	-1.28804	1.91818e-05	-3.2746e-10	-1.30165	0.000162184	-3.2746e-10	-1.2874
58173268	chr8:58173268:C:G	1.51847e-08	-3.2746e-10	-1.53125	1.48167e-05	-3.2746e-10	-1.55986	0.000126488	-3.2746e-10	-1.53599
58174412	chr8:58174412:A:G	5.85616e-09	-1.04502	-1.43903	3.83885e-06	-1.40164	-1.5088	3.30222e-05	-1.41757	-1.46139
58174474	chr8:58174474:T:C	1.90694e-08	-1.30346	-1.06538e-09	1.25434e-05	-1.72641	-1.06538e-09	0.000103878	-1.73292	-1.06538e-09
58174498	chr8:58174498:C:T	7.81761e-09	-1.75089	-0.444278	1.64474e-05	-0.990892	-0.464551	0.000141152	-0.978679	-0.447621
58175237	chr8:58175237:T:G	2.07703e-07	-3.2746e-10	1.08457	0.000251219	-3.2746e-10	1.27071	0.00169152	-3.2746e-10	1.05724
58175443	chr8:58175443:A:G	2.37603e-09	-1.80279	-1.58332	2.40498e-06	-1.81485	-1.56322	1.96669e-05	-1.81506	-1.58215
58175554	chr8:58175554:G:A	4.0888e-09	-1.81383	-1.02947	4.70269e-06	-1.56827	-1.13921	4.18559e-05	-1.57371	-1.0682
58176097	chr8:58176097:T:C	1.29632e-07	-1.33943	1.95259	0.000153116	-1.32655	2.10213	0.00111948	-1.36725	2.01173
58177862	chr8:58177862:G:A	1.49573e-08	-3.2746e-10	-1.54634	1.5163e-05	-3.2746e-10	-1.53676	0.000125224	-3.2746e-10	-1.54603
58178040	chr8:58178040:A:G	1.08486e-07	0.435079	-1.06538e-09	3.30428e-05	-0.757807	-1.06538e-09	0.000273126	-0.766205	-1.06538e-09
58178105	chr8:58178105:C:T	8.82802e-08	-1.39279	1.62176	0.000101768	-1.38013	1.74721	0.000761724	-1.41816	1.67761
58178546	chr8:58178546:G:A	3.10238e-09	-1.58554	-1.53383	2.54593e-06	-1.78418	-1.53694	2.13339e-05	-1.78508	-1.53076
58178549	chr8:58178549:C:T	1.81838e-08	-3.2746e-10	-1.35101	1.9737e-05	-3.2746e-10	-1.27312	0.000160934	-3.2746e-10	-1.29514
58178716	chr8:58178716:G:A	3.42437e-09	-1.80436	-1.21626	3.57535e-06	-1.68669	-1.29486	3.11256e-05	-1.69033	-1.24778
58179152	chr8:58179152:G:T	2.97642e-09	-1.81484	-1.34598	3.40039e-06	-1.61813	-1.41359	2.93692e-05	-1.62306	-1.37313
58179846	chr8:58179846:A:T	1.91554e-08	-1.29896	-1.06538e-09	1.52773e-05	-1.52924	-1.06538e-09	0.000123283	-1.56165	-1.06538e-09
58180151	chr8:58180151:T:G	2.71144e-09	-1.80913	-1.44493	3.79481e-06	-1.44278	-1.4792	3.21643e-05	-1.45276	-1.45252
58180212	chr8:58180212:A:G	1.4731e-08	-3.2746e-10	-1.56159	1.48301e-05	-3.2746e-10	-1.55896	0.000122884	-3.2746e-10	-1.5649
58180405	chr8:58180405:T:G	2.50889e-09	-1.7681	-1.5636	4.64029e-06	-1.13873	-1.58211	3.83128e-05	-1.15695	-1.5734
58180829	chr8:58180829:G:A	5.67441e-09	-1.8096	-0.70598	9.60627e-06	-1.27446	-0.718733	8.17164e-05	-1.26237	-0.710516
58180914	chr8:58180914:C:T	1.16045e-08	-1.80015	-1.06538e-09	1.2422e-05	-1.73615	-1.06538e-09	0.00010474	-1.72465	-1.06538e-09
58181833	chr8:58181833:A:T	2.50493e-09	-1.78347	-1.54981	2.58102e-06	-1.79013	-1.5173	2.1153e-05	-1.78684	-1.53752
58182370	chr8:58182370:C:T	2.55773e-09	-1.76395	-1.54847	4.76387e-06	-1.11978	-1.57478	3.94701e-05	-1.1389	-1.56169
58182547	chr8:58182547:C:T	3.23001e-09	-1.81504	-1.26402	3.72643e-06	-1.60652	-1.33364	3.21323e-05	-1.61135	-1.29493
58182671	chr8:58182671:C:T	3.35023e-09	-1.81471	-1.2278	3.77603e-06	-1.61684	-1.3101	3.28496e-05	-1.62151	-1.26269
58183429	chr8:58183429:A:G	2.91855e-09	-1.5966	-1.58386	4.24318e-06	-1.22843	-1.58187	3.45748e-05	-1.24992	-1.58309
58183954	chr8:58183954:A:G	4.82674e-09	-1.17682	-1.50056	3.43353e-06	-1.55052	-1.4715	2.77829e-05	-1.557	-1.49472
58183975	chr8:58183975:G:T	4.84248e-09	-1.16681	-1.5073	3.42917e-06	-1.54425	-1.47905	2.77636e-05	-1.55072	-1.50169
58183986	chr8:58183986:G:A	6.28732e-08	-0.110423	-1.06538e-09	2.59433e-05	-0.999699	-1.06538e-09	0.000224681	-0.961457	-1.06538e-09
58184069	chr8:58184069:G:A	1.5129e-08	-3.2746e-10	-1.53493	1.54249e-05	-3.2746e-10	-1.51963	0.000125995	-3.2746e-10	-1.5399
58184089	chr8:58184089:C:T	5.05983e-09	-1.12097	-1.50924	3.52313e-06	-1.51436	-1.4819	2.85414e-05	-1.5212	-1.50358
58184111	chr8:58184111:G:T	2.70685e-09	-1.74797	-1.50779	2.557e-06	-1.78233	-1.53445	2.1657e-05	-1.7794	-1.5214
58184174	chr8:58184174:T:A	2.36253e-09	-1.81121	-1.5806	2.42462e-06	-1.81378	-1.55616	1.97667e-05	-1.813	-1.57914
58184305	chr8:58184305:T:C	4.77628e-09	-1.62039	-1.06749	4.1891e-06	-1.76998	-1.05314	3.43252e-05	-1.77426	-1.066
58184581	chr8:58184581:G:A	5.25192e-09	-1.4726	-1.12035	4.29992e-06	-1.68716	-1.10986	3.52404e-05	-1.69516	-1.11878
58184641	chr8:58184641:C:T	4.91995e-09	-1.61172	-1.04653	4.28213e-06	-1.76488	-1.03628	3.522e-05	-1.76952	-1.045
58184678	chr8:58184678:G:A	3.11202e-09	-1.65773	-1.45854	3.08947e-06	-1.72966	-1.39795	2.47639e-05	-1.73554	-1.43121
58185157	chr8:58185157:T:C	6.74882e-09	-1.74467	-0.597509	6.11053e-06	-1.80761	-0.637986	5.36879e-05	-1.81054	-0.582407
58185277	chr8:58185277:A:G	3.54369e-09	-1.81506	-1.17131	3.29507e-06	-1.80945	-1.25373	2.87903e-05	-1.80931	-1.20679
58185546	chr8:58185546:T:C	3.29608e-09	-1.81489	-1.24393	3.14218e-06	-1.81246	-1.29823	2.68583e-05	-1.81237	-1.2732
58186580	chr8:58186580:C:G	1.46018e-08	-3.2746e-10	-1.5704	1.48231e-05	-3.2746e-10	-1.55943	0.000122177	-3.2746e-10	-1.57067
58186736	chr8:58186736:C:A	1.46353e-08	-3.2746e-10	-1.56811	1.49555e-05	-3.2746e-10	-1.55054	0.000122684	-3.2746e-10	-1.56652
58186946	chr8:58186946:C:T	3.59653e-09	-1.70586	-1.26571	4.62212e-06	-1.41878	-1.30598	3.94807e-05	-1.43727	-1.26306
58187183	chr8:58187183:G:C	1.43909e-08	-3.2746e-10	-1.58495	1.4465e-05	-3.2746e-10	-1.58388	0.000120449	-3.2746e-10	-1.58491
58188233	chr8:58188233:A:C	2.90805e-09	-1.8008	-1.38326	2.77123e-06	-1.81259	-1.42373	2.34712e-05	-1.81272	-1.40764
58188360	chr8:58188360:CTG:C	1.45776e-08	-3.2746e-10	-1.57205	1.46826e-05	-3.2746e-10	-1.56895	0.000122153	-3.2746e-10	-1.57086
58188613	chr8:58188613:T:C	4.73902e-08	-0.393129	-1.06538e-09	2.80529e-05	-0.921522	-1.06538e-09	0.000234482	-0.918759	-1.06538e-09
58188932	chr8:58188932:G:A	2.4942e-09	-1.81059	-1.52699	2.43491e-06	-1.81205	-1.55365	2.06845e-05	-1.81224	-1.53451
58189196	chr8:58189196:A:G	1.65968e-08	-3.2746e-10	-1.44233	1.66587e-05	-3.2746e-10	-1.44268	0.000139606	-3.2746e-10	-1.43731
58190172	chr8:58190172:T:C	1.46959e-08	-3.2746e-10	-1.56397	1.45947e-05	-3.2746e-10	-1.57496	0.00012301	-3.2746e-10	-1.56387
58190196	chr8:58190196:G:A	1.62963e-08	-3.2746e-10	-1.46061	1.65935e-05	-3.2746e-10	-1.4466	0.000134955	-3.2746e-10	-1.4712
58190219	chr8:58190219:C:T	2.52141e-09	-1.79698	-1.52975	2.5997e-06	-1.74484	-1.55537	2.21523e-05	-1.73759	-1.5406
58190437	chr8:58190437:G:A	1.07998e-08	-0.896961	-0.975052	6.69503e-06	-1.50788	-0.846362	5.12469e-05	-1.53551	-0.903975
58190631	chr8:58190631:G:A	1.62128e-08	-3.2746e-10	-1.46574	1.6238e-05	-3.2746e-10	-1.46826	0.000137368	-3.2746e-10	-1.45347
58190853	chr8:58190853:G:A	2.58349e-09	-1.80654	-1.49586	3.13184e-06	-1.65606	-1.45793	2.54305e-05	-1.64232	-1.49787
58190871	chr8:58190871:G:A	2.93395e-09	-1.76956	-1.40564	3.03844e-06	-1.71175	-1.43252	2.53755e-05	-1.71598	-1.42638
58190994	chr8:58190994:T:C	2.83558e-08	-3.2746e-10	-0.906712	3.18581e-05	-3.2746e-10	-0.794321	0.000240275	-3.2746e-10	-0.894355
58191342	chr8:58191342:A:G	4.03762e-08	-3.2746e-10	-0.553304	3.66915e-05	-3.2746e-10	-0.653067	0.000344931	-3.2746e-10	-0.532794
58191542	chr8:58191542:G:A	3.91625e-09	-1.80748	-1.07893	4.40021e-06	-1.68048	-1.09348	3.75377e-05	-1.69308	-1.05772
58191684	chr8:58191684:G:A	1.47915e-08	-3.2746e-10	-1.55749	1.47362e-05	-3.2746e-10	-1.5653	0.000123508	-3.2746e-10	-1.55984
58191721	chr8:58191721:G:A	2.72796e-09	-1.78543	-1.46256	2.56126e-06	-1.79918	-1.51593	2.20332e-05	-1.8028	-1.48078
58192240	chr8:58192240:A:C	1.65264e-08	-1.44658	-1.06538e-09	1.24431e-05	-1.73445	-1.06538e-09	0.000104521	-1.72675	-1.06538e-09
58192546	chr8:58192546:G:A	2.83877e-09	-1.77223	-1.43594	2.63863e-06	-1.78943	-1.49592	2.27819e-05	-1.79407	-1.4561
58192936	chr8:58192936:C:T	3.23711e-09	-1.76551	-1.31135	3.33052e-06	-1.70779	-1.34469	2.78682e-05	-1.71168	-1.33697
58193026	chr8:58193026:C:T	5.1883e-09	-1.796	-0.809141	6.35188e-06	-1.62741	-0.779451	5.21762e-05	-1.61137	-0.810145
58193282	chr8:58193282:C:T	5.27628e-09	-1.80199	-0.786334	6.38916e-06	-1.64479	-0.756216	5.24108e-05	-1.62967	-0.787353
58193433	chr8:58193433:C:T	3.71724e-09	-1.79127	-1.14729	4.47885e-06	-1.63132	-1.12493	3.65988e-05	-1.64802	-1.12811
58193749	chr8:58193749:T:C	3.34225e-09	-1.72124	-1.32366	3.51584e-06	-1.64131	-1.35702	2.93899e-05	-1.6468	-1.34869
58193952	chr8:58193952:G:A	3.22126e-09	-1.74417	-1.3376	3.36331e-06	-1.67475	-1.36794	2.80699e-05	-1.67949	-1.36195
58193966	chr8:58193966:G:A	2.81417e-09	-1.74842	-1.46845	2.62704e-06	-1.76926	-1.52049	2.25164e-05	-1.77566	-1.48624
58194187	chr8:58194187:A:C	3.21241e-09	-1.73948	-1.34505	3.35647e-06	-1.66789	-1.37683	2.80636e-05	-1.67264	-1.36903
58194456	chr8:58194456:A:G	3.7522e-09	-1.45165	-1.47755	2.66073e-06	-1.81511	-1.4619	2.2075e-05	-1.81466	-1.46703
58194470	chr8:58194470:C:T	3.20609e-09	-1.75607	-1.33042	3.32584e-06	-1.69161	-1.36228	2.77974e-05	-1.69608	-1.35512
58194729	chr8:58194729:A:G	5.16267e-09	-1.80461	-0.805477	6.20229e-06	-1.65478	-0.775918	5.08761e-05	-1.64022	-0.806523
58194991	chr8:58194991:A:G	3.32648e-09	-1.74412	-1.30551	3.44566e-06	-1.67477	-1.34373	2.88997e-05	-1.67935	-1.33296
58195525	chr8:58195525:T:A	1.39878e-08	-1.61336	-1.06538e-09	1.64793e-05	-1.45351	-1.06538e-09	0.000135379	-1.46806	-1.06538e-09
58195578	chr8:58195578:A:G	1.15724e-08	-1.80292	-1.06538e-09	1.34111e-05	-1.65953	-1.06538e-09	0.000109786	-1.6776	-1.06538e-09
58195600	chr8:58195600:C:T	1.46792e-08	-3.2746e-10	-1.56511	1.46421e-05	-3.2746e-10	-1.57171	0.000122907	-3.2746e-10	-1.56471
58195641	chr8:58195641:T:A	1.61995e-08	-3.2746e-10	-1.46657	1.627e-05	-3.2746e-10	-1.46629	0.000137253	-3.2746e-10	-1.45431
58195792	chr8:58195792:C:T	2.74821e-09	-1.75338	-1.48721	2.58147e-06	-1.77303	-1.53423	2.20575e-05	-1.77902	-1.50347
58196022	chr8:58196022:AG:A	2.51068e-09	-1.80984	-1.52115	2.97696e-06	-1.67509	-1.48962	2.433e-05	-1.66158	-1.52285
58196025	chr8:58196025:AG:A	2.51897e-09	-1.8097	-1.51799	2.99073e-06	-1.6744	-1.48569	2.44237e-05	-1.66084	-1.51974
58196254	chr8:58196254:G:T	1.86885e-08	-1.32364	-1.06538e-09	2.21961e-05	-1.15569	-1.06538e-09	0.000185651	-1.15227	-1.06538e-09
58196444	chr8:58196444:G:A	2.60511e-09	-1.80821	-1.48586	3.13215e-06	-1.66691	-1.44698	2.54126e-05	-1.65293	-1.48796
58197000	chr8:58197000:A:G	2.8396e-08	-3.2746e-10	-0.905297	3.33245e-05	-3.2746e-10	-0.749319	0.00025961	-3.2746e-10	-0.816958
58197391	chr8:58197391:T:A	2.73897e-08	-3.2746e-10	-0.941375	3.20255e-05	-3.2746e-10	-0.78908	0.000249635	-3.2746e-10	-0.856138
58197482	chr8:58197482:C:T	1.06755e-08	-1.81444	-0.0691522	1.17133e-05	-1.80603	0.0111469	9.20267e-05	-1.81378	-0.0402818
58197782	chr8:58197782:G:A	7.06542e-08	1.01587	-1.00961	2.8191e-05	-0.0616272	-0.854983	0.000209971	-0.0176233	-1.01155
58197867	chr8:58197867:C:T	3.27082e-09	-1.80971	-1.25679	4.29478e-06	-1.50655	-1.29166	3.58967e-05	-1.50408	-1.29141
58198182	chr8:58198182:T:C	3.89511e-08	-3.2746e-10	-0.589235	3.78964e-05	-3.2746e-10	-0.620756	0.000325065	-3.2746e-10	-0.592114
58198684	chr8:58198684:C:A	1.50523e-08	-3.2746e-10	-1.54001	1.54529e-05	-3.2746e-10	-1.51782	0.000125743	-3.2746e-10	-1.5419
58199096	chr8:58199096:C:G	1.90306e-07	1.68392	-0.686837	6.61785e-05	0.460265	-0.523522	0.000491165	0.510251	-0.689609
58199130	chr8:58199130:A:G	3.53411e-09	-1.75334	-1.23574	4.82724e-06	-1.4155	-1.26584	4.00514e-05	-1.41516	-1.27082
58199269	chr8:58199269:G:A	3.28657e-08	-3.2746e-10	-0.759115	3.34777e-05	-3.2746e-10	-0.744734	0.00027612	-3.2746e-10	-0.755303
58199693	chr8:58199693:T:C	3.36779e-09	-1.80911	-1.22817	3.60973e-06	-1.7576	-1.21438	2.95459e-05	-1.74695	-1.24324
58199829	chr8:58199829:CT:C	3.40123e-09	-1.81189	-1.21552	4.37109e-06	-1.52751	-1.25309	3.65616e-05	-1.52489	-1.25224
58199856	chr8:58199856:C:T	3.34027e-09	-1.81258	-1.23291	4.27146e-06	-1.53444	-1.26921	3.57144e-05	-1.53186	-1.26872
58200051	chr8:58200051:G:A	3.33397e-09	-1.81081	-1.23657	3.59729e-06	-1.7522	-1.22323	2.94653e-05	-1.74137	-1.25155
58200384	chr8:58200384:C:T	3.43639e-09	-1.81047	-1.20665	4.46151e-06	-1.51503	-1.24509	3.73377e-05	-1.51232	-1.24382
58200627	chr8:58200627:C:T	4.34884e-09	-1.78931	-0.992325	5.38882e-06	-1.61363	-0.957657	4.36426e-05	-1.63086	-0.969246
58200630	chr8:58200630:A:G	1.57806e-08	-3.2746e-10	-1.49276	1.64248e-05	-3.2746e-10	-1.45682	0.000131948	-3.2746e-10	-1.49373
58200917	chr8:58200917:A:G	3.44046e-09	-1.74376	-1.27218	4.77163e-06	-1.3906	-1.30233	3.96509e-05	-1.39047	-1.30555
58201123	chr8:58201123:C:T	1.26397e-08	-1.7147	-1.06538e-09	1.63815e-05	-1.45946	-1.06538e-09	0.000132811	-1.48721	-1.06538e-09
58201422	chr8:58201422:G:A	4.5612e-09	-1.58047	-1.15349	4.34906e-06	-1.73922	-1.04643	3.55212e-05	-1.71971	-1.0863
58201668	chr8:58201668:T:G	1.61219e-08	-3.2746e-10	-1.47137	1.68235e-05	-3.2746e-10	-1.43284	0.000134795	-3.2746e-10	-1.47238
58201742	chr8:58201742:T:C	3.3387e-09	-1.77225	-1.27371	4.24236e-06	-1.5672	-1.2433	3.41475e-05	-1.58633	-1.25911
58201813	chr8:58201813:C:T	4.50186e-08	-0.444468	-1.06538e-09	2.61276e-05	-0.992619	-1.06538e-09	0.000218637	-0.988725	-1.06538e-09
58202175	chr8:58202175:G:A	2.26104e-08	-3.2746e-10	-1.13313	2.29426e-05	-3.2746e-10	-1.12262	0.000189866	-3.2746e-10	-1.12982
58202571	chr8:58202571:G:T	2.91267e-09	-1.81425	-1.36822	3.51694e-06	-1.61088	-1.38714	2.912e-05	-1.60823	-1.39648
58203673	chr8:58203673:C:T	3.47982e-09	-1.79775	-1.20682	4.26828e-06	-1.62865	-1.17575	3.41453e-05	-1.6182	-1.22731
58204257	chr8:58204257:T:A	2.43512e-08	-3.2746e-10	-1.05896	2.31175e-05	-3.2746e-10	-1.11502	0.000204584	-3.2746e-10	-1.05516
58204316	chr8:58204316:A:G	3.42999e-09	-1.78556	-1.23342	3.83281e-06	-1.57636	-1.33566	3.41428e-05	-1.58428	-1.26131
58204334	chr8:58204334:T:C	2.67356e-09	-1.80723	-1.4609	2.99334e-06	-1.64902	-1.51021	2.56222e-05	-1.65544	-1.47724
58204553	chr8:58204553:G:A	2.66753e-09	-1.80411	-1.46628	3.01695e-06	-1.63599	-1.51538	2.58179e-05	-1.64281	-1.48225
58204947	chr8:58204947:T:C	1.55835e-08	-0.92217	-0.583162	1.50463e-05	-1.12786	-0.416614	0.000108388	-1.10316	-0.587258
58204961	chr8:58204961:C:T	3.27677e-09	-1.76634	-1.29834	3.82633e-06	-1.52663	-1.38707	3.37295e-05	-1.53494	-1.32282
58205082	chr8:58205082:C:T	3.60668e-09	-1.68994	-1.27881	4.06823e-06	-1.48421	-1.36819	3.57353e-05	-1.49588	-1.30412
58205202	chr8:58205202:A:G	2.76774e-09	-1.7454	-1.48811	3.15798e-06	-1.57762	-1.52806	2.67599e-05	-1.58712	-1.50212
58205217	chr8:58205217:T:C	2.84215e-09	-1.72394	-1.48305	3.29409e-06	-1.53946	-1.52402	2.79074e-05	-1.54981	-1.49744
58205254	chr8:58205254:G:A	1.15295e-08	-1.80663	-1.06538e-09	1.30081e-05	-1.69004	-1.06538e-09	0.000107573	-1.69797	-1.06538e-09
58205687	chr8:58205687:T:C	3.96258e-09	-1.79012	-1.08453	4.32727e-06	-1.58839	-1.20228	3.89607e-05	-1.59601	-1.11758
58205774	chr8:58205774:A:G	2.45331e-08	-3.2746e-10	-1.05152	2.3283e-05	-3.2746e-10	-1.10789	0.000206117	-3.2746e-10	-1.04769
58205794	chr8:58205794:T:C	3.6017e-09	-1.77731	-1.19283	4.05749e-06	-1.55256	-1.30249	3.63456e-05	-1.56082	-1.22224
58205849	chr8:58205849:T:C	3.83714e-09	-1.43783	-1.46898	2.85197e-06	-1.81055	-1.39706	2.25241e-05	-1.81369	-1.44787
58206108	chr8:58206108:T:C	2.7523e-09	-1.80838	-1.43073	3.04918e-06	-1.6534	-1.48734	2.6246e-05	-1.65968	-1.44894
58206168	chr8:58206168:T:C	4.79364e-08	-3.2746e-10	-0.381669	4.4813e-05	-3.2746e-10	-0.453114	0.000404568	-3.2746e-10	-0.373318
58206227	chr8:58206227:T:C	2.83752e-09	-1.80956	-1.39905	3.11547e-06	-1.65962	-1.45961	2.68849e-05	-1.66574	-1.41884
58206291	chr8:58206291:A:T	2.75181e-09	-1.80747	-1.43182	3.05923e-06	-1.64935	-1.4881	2.6324e-05	-1.65567	-1.44999
58206638	chr8:58206638:GA:G	1.17038e-08	-1.8145	0.0228686	1.25924e-05	-1.81322	0.0907042	0.000100838	-1.8149	0.0522723
58206938	chr8:58206938:A:G	2.74719e-09	-1.80794	-1.43302	3.0471e-06	-1.65227	-1.48915	2.62128e-05	-1.65875	-1.45114
58206999	chr8:58206999:C:T	4.30846e-09	-1.73407	-1.05689	4.18358e-06	-1.81449	-1.00995	3.41311e-05	-1.8135	-1.03243
58207558	chr8:58207558:T:C	1.4763e-08	-3.2746e-10	-1.55942	1.47215e-05	-3.2746e-10	-1.5663	0.000123286	-3.2746e-10	-1.56163
58207865	chr8:58207865:G:A	2.71001e-09	-1.80346	-1.45113	2.66893e-06	-1.81351	-1.46042	2.30031e-05	-1.80458	-1.43593
58208129	chr8:58208129:T:A	2.71877e-09	-1.81051	-1.44085	2.98814e-06	-1.66558	-1.49538	2.56835e-05	-1.67181	-1.45848
58208251	chr8:58208251:T:C	3.86096e-09	-1.42434	-1.47629	2.81485e-06	-1.81185	-1.40885	2.233e-05	-1.81437	-1.45584
58208518	chr8:58208518:C:T	8.26093e-08	0.73966	-0.577082	3.65658e-05	-0.279732	-0.376767	0.00025898	-0.2405	-0.578888
58208563	chr8:58208563:A:G	3.64218e-09	-1.78606	-1.1729	4.02847e-06	-1.57669	-1.28554	3.61809e-05	-1.58454	-1.20307
58209283	chr8:58209283:G:A	7.09947e-09	-1.81269	-0.478829	7.89404e-06	-1.81483	-0.37467	6.08732e-05	-1.81343	-0.453919
58209503	chr8:58209503:G:A	4.15985e-09	-1.43749	-1.38857	3.14629e-06	-1.81071	-1.29868	2.45627e-05	-1.81379	-1.36112
58209802	chr8:58209802:G:T	3.90918e-09	-1.71245	-1.17577	3.58525e-06	-1.79157	-1.18721	3.18266e-05	-1.77842	-1.13742
58209915	chr8:58209915:G:T	2.72865e-08	-3.2746e-10	-0.945153	3.15744e-05	-3.2746e-10	-0.803264	0.000249542	-3.2746e-10	-0.856511
58209954	chr8:58209954:C:T	6.92642e-09	-1.81339	-0.502812	7.69938e-06	-1.81451	-0.399961	5.93789e-05	-1.814	-0.478196
58210752	chr8:58210752:G:A	3.89303e-09	-1.46778	-1.42457	3.02587e-06	-1.80648	-1.34194	2.36969e-05	-1.81115	-1.39964
58210966	chr8:58210966:C:A	3.23027e-09	-1.49429	-1.58468	2.43376e-06	-1.79887	-1.5673	2.00427e-05	-1.7953	-1.58297
58211210	chr8:58211210:C:T	4.0779e-09	-1.54528	-1.30068	3.2127e-06	-1.81482	-1.27368	2.64954e-05	-1.81501	-1.28416
58211604	chr8:58211604:G:A	1.15325e-08	-1.80637	-1.06538e-09	1.36281e-05	-1.64348	-1.06538e-09	0.000121452	-1.57662	-1.06538e-09
58211727	chr8:58211727:G:A	3.6341e-09	-1.78752	-1.17366	4.00515e-06	-1.5821	-1.28593	3.59546e-05	-1.59011	-1.20378
58211920	chr8:58211920:TATACCAGACTGCATCCTACCCTGCAATCAGGCAGAGGCAGCAACAA:T	1.52077e-08	-1.0056	-0.524141	1.49061e-05	-1.20464	-0.349202	0.000106423	-1.18125	-0.527468
58212168	chr8:58212168:G:A	2.32159e-08	-3.2746e-10	-1.1067	2.20556e-05	-3.2746e-10	-1.16205	0.000194998	-3.2746e-10	-1.10315
58212483	chr8:58212483:C:A	1.22787e-08	-1.74368	-1.06538e-09	1.23823e-05	-1.73935	-1.06538e-09	0.000103642	-1.7352	-1.06538e-09
58212674	chr8:58212674:A:G	2.61925e-09	-1.71281	-1.57584	2.45345e-06	-1.81319	-1.54493	1.9903e-05	-1.8142	-1.57107
58213502	chr8:58213502:T:C	1.1402e-08	-1.81315	-0.00459921	1.22409e-05	-1.81453	0.0637005	9.81581e-05	-1.81395	0.024395
58213523	chr8:58213523:T:C	3.46477e-09	-1.44811	-1.56079	2.95437e-06	-1.61763	-1.55469	2.52283e-05	-1.59327	-1.5549
58213671	chr8:58213671:G:C	1.44141e-08	-3.2746e-10	-1.58333	1.44955e-05	-3.2746e-10	-1.58177	0.000120598	-3.2746e-10	-1.58368
58213947	chr8:58213947:C:T	3.3662e-09	-1.59086	-1.4469	2.71766e-06	-1.81048	-1.44536	2.27996e-05	-1.81351	-1.43589
58214227	chr8:58214227:T:C	2.61869e-09	-1.72273	-1.56614	2.50074e-06	-1.81148	-1.52754	2.01588e-05	-1.81294	-1.55956
58214381	chr8:58214381:G:A	3.31258e-09	-1.60053	-1.45329	2.70419e-06	-1.80891	-1.4519	2.26698e-05	-1.81254	-1.44257
58214748	chr8:58214748:C:G	1.95114e-08	-3.2746e-10	-1.28054	1.99318e-05	-3.2746e-10	-1.26329	0.000163468	-3.2746e-10	-1.27952
58214790	chr8:58214790:C:T	1.51568e-08	-3.2746e-10	-1.5331	1.55763e-05	-3.2746e-10	-1.50986	0.000128512	-3.2746e-10	-1.52012
58214967	chr8:58214967:A:G	1.49341e-08	-3.2746e-10	-1.54789	1.50906e-05	-3.2746e-10	-1.54154	0.000124265	-3.2746e-10	-1.55372
58215318	chr8:58215318:C:T	1.58276e-08	-3.2746e-10	-1.48979	1.61338e-05	-3.2746e-10	-1.4747	0.000132462	-3.2746e-10	-1.48984
58216151	chr8:58216151:A:G	4.79364e-08	-3.2746e-10	-0.381669	4.4813e-05	-3.2746e-10	-0.453114	0.000404568	-3.2746e-10	-0.373318
58216337	chr8:58216337:G:A	3.20703e-09	-1.58658	-1.49962	2.574e-06	-1.8111	-1.49905	2.15714e-05	-1.81386	-1.49091
58216480	chr8:58216480:G:A	1.66368e-08	-1.43993	-1.06538e-09	1.25212e-05	-1.72819	-1.06538e-09	0.000104912	-1.72302	-1.06538e-09
58216541	chr8:58216541:T:A	2.32491e-08	-3.2746e-10	-1.10528	2.2086e-05	-3.2746e-10	-1.16067	0.000195277	-3.2746e-10	-1.10172
58216705	chr8:58216705:T:TAA	2.60166e-09	-1.7197	-1.57569	2.45694e-06	-1.81205	-1.54464	1.99233e-05	-1.81337	-1.57088
58217246	chr8:58217246:G:A	3.54913e-09	-1.78159	-1.20325	3.9689e-06	-1.56506	-1.31206	3.55328e-05	-1.57341	-1.23228
58218278	chr8:58218278:C:A	2.61373e-09	-1.7071	-1.58366	2.403e-06	-1.81386	-1.56503	1.96901e-05	-1.81465	-1.58137
58218302	chr8:58218302:A:G	2.56261e-09	-1.72676	-1.58376	2.37219e-06	-1.81074	-1.58106	1.96629e-05	-1.81236	-1.58504
58218310	chr8:58218310:G:A	3.39202e-09	-1.58047	-1.44965	2.70996e-06	-1.81177	-1.44691	2.27153e-05	-1.81423	-1.43887
58218430	chr8:58218430:T:C	3.5138e-09	-1.48849	-1.50636	2.73465e-06	-1.80286	-1.44675	2.1728e-05	-1.80861	-1.48893
58218519	chr8:58218519:C:T	1.97513e-08	-3.2746e-10	-1.26832	1.88915e-05	-3.2746e-10	-1.3169	0.00016587	-3.2746e-10	-1.26493
58218573	chr8:58218573:G:A	3.45257e-09	-1.78295	-1.22948	3.86521e-06	-1.57223	-1.33136	3.43606e-05	-1.58175	-1.25748
58218675	chr8:58218675:G:A	4.64059e-08	-0.244121	-0.169997	3.82562e-05	-0.541561	-0.0697454	0.000296695	-0.509881	-0.173551
58218782	chr8:58218782:C:T	3.9653e-08	-0.344039	-0.227337	3.298e-05	-0.632416	-0.127295	0.000255696	-0.601394	-0.230753
58219819	chr8:58219819:T:C	3.32157e-09	-1.80672	-1.24439	3.64278e-06	-1.6248	-1.33806	3.21255e-05	-1.63343	-1.27305
58219836	chr8:58219836:TG:T	4.24479e-09	-1.6393	-1.16655	3.60547e-06	-1.80196	-1.1712	3.06853e-05	-1.80709	-1.14527
58219892	chr8:58219892:T:C	2.31191e-08	-3.2746e-10	-1.11088	2.19525e-05	-3.2746e-10	-1.16673	0.00019421	-3.2746e-10	-1.1072
58219986	chr8:58219986:C:T	3.32944e-09	-1.81414	-1.2346	3.39109e-06	-1.70043	-1.33403	3.01717e-05	-1.70651	-1.26272
58220277	chr8:58220277:C:T	2.57815e-09	-1.80258	-1.50189	2.54663e-06	-1.81444	-1.50641	2.17244e-05	-1.80693	-1.49077
58220299	chr8:58220299:C:T	1.22168e-08	-1.74873	-1.06538e-09	1.24561e-05	-1.7334	-1.06538e-09	0.00010423	-1.72954	-1.06538e-09
58220305	chr8:58220305:G:A	2.52958e-09	-1.73808	-1.58542	2.39573e-06	-1.80713	-1.5748	1.97197e-05	-1.80956	-1.58496
58220661	chr8:58220661:A:G	2.56599e-09	-1.72382	-1.58538	2.38392e-06	-1.81096	-1.57591	1.96552e-05	-1.81264	-1.58516
58220754	chr8:58220754:C:T	2.53024e-09	-1.73834	-1.58488	2.38596e-06	-1.80704	-1.57897	1.97124e-05	-1.80948	-1.58541
58220914	chr8:58220914:A:G	2.1855e-08	-3.2746e-10	-1.16711	2.22022e-05	-3.2746e-10	-1.15542	0.00018656	-3.2746e-10	-1.14738
58220930	chr8:58220930:G:C	2.73955e-08	-3.2746e-10	-0.941163	2.62359e-05	-3.2746e-10	-0.988484	0.000229136	-3.2746e-10	-0.94182
58221270	chr8:58221270:A:T	4.75862e-08	-3.2746e-10	-0.389001	4.44354e-05	-3.2746e-10	-0.461576	0.000401708	-3.2746e-10	-0.380412
58221454	chr8:58221454:T:C	1.50416e-08	-3.2746e-10	-1.54072	1.49652e-05	-3.2746e-10	-1.54989	0.000125536	-3.2746e-10	-1.54354
58221474	chr8:58221474:C:G	4.04327e-09	-1.81436	-1.04013	4.46032e-06	-1.80493	-0.955459	3.44287e-05	-1.81344	-1.02381
58221844	chr8:58221844:T:C	5.23372e-08	-3.2746e-10	-0.293836	4.87336e-05	-3.2746e-10	-0.369243	0.000441957	-3.2746e-10	-0.284924
58222174	chr8:58222174:A:T	2.28913e-08	-3.2746e-10	-1.12079	2.07168e-05	-3.2746e-10	-1.22467	0.000191812	-3.2746e-10	-1.11962
58222188	chr8:58222188:G:A	1.10813e-08	-1.81512	-0.0311647	1.18134e-05	-1.80873	0.0223522	9.55111e-05	-1.81475	-0.00214867
58222333	chr8:58222333:G:A	4.76828e-08	-3.2746e-10	-0.386973	4.45247e-05	-3.2746e-10	-0.459569	0.000402522	-3.2746e-10	-0.378388
58222472	chr8:58222472:G:T	2.28913e-08	-3.2746e-10	-1.12079	2.07168e-05	-3.2746e-10	-1.22467	0.000191812	-3.2746e-10	-1.11962
58222529	chr8:58222529:G:A	3.66135e-09	-1.4598	-1.49391	3.18414e-06	-1.61394	-1.48349	2.72717e-05	-1.58776	-1.48253
58222578	chr8:58222578:G:A	5.61871e-09	-1.40324	-1.1222	4.63966e-06	-1.70871	-1.01226	3.7932e-05	-1.68978	-1.05056
58223170	chr8:58223170:A:G	3.43495e-09	-1.79649	-1.22105	3.7685e-06	-1.60794	-1.321	3.34739e-05	-1.61553	-1.24984
58223235	chr8:58223235:G:A	3.52381e-09	-1.79099	-1.20101	3.90418e-06	-1.59071	-1.30285	3.47022e-05	-1.59866	-1.23067
58223349	chr8:58223349:T:C	2.19345e-08	-3.2746e-10	-1.16348	2.2159e-05	-3.2746e-10	-1.15737	0.000184143	-3.2746e-10	-1.16043
58224044	chr8:58224044:A:G	1.51945e-08	-3.2746e-10	-1.53061	1.52512e-05	-3.2746e-10	-1.53095	0.000128606	-3.2746e-10	-1.51938
58224279	chr8:58224279:A:C	3.15137e-09	-1.80637	-1.29733	3.4276e-06	-1.6443	-1.37945	3.00167e-05	-1.65137	-1.32302
58224298	chr8:58224298:A:C	3.2271e-09	-1.80492	-1.27504	3.51438e-06	-1.63814	-1.36061	3.08463e-05	-1.64539	-1.30173
58224962	chr8:58224962:C:A	1.44341e-08	-3.2746e-10	-1.58195	1.45288e-05	-3.2746e-10	-1.57948	0.000120827	-3.2746e-10	-1.58178
58225107	chr8:58225107:G:C	3.41756e-09	-1.7883	-1.23432	3.83087e-06	-1.58261	-1.32991	3.38703e-05	-1.5907	-1.2629
58225266	chr8:58225266:T:C	2.42599e-08	-0.930928	-0.13179	2.07968e-05	-1.17456	-0.0462518	0.000163013	-1.14766	-0.134645
58225771	chr8:58225771:C:T	3.43254e-09	-1.79189	-1.22635	3.80322e-06	-1.59338	-1.32638	3.37836e-05	-1.6013	-1.25486
58225805	chr8:58225805:C:A	3.39388e-09	-1.66776	-1.36181	3.07437e-06	-1.792	-1.34051	2.52782e-05	-1.79898	-1.34721
58225997	chr8:58225997:T:G	5.28634e-09	-1.72675	-0.859669	5.15865e-06	-1.75633	-0.858609	4.35647e-05	-1.76777	-0.834117
58226756	chr8:58226756:G:C	1.21646e-08	-1.36109	-0.39192	1.22782e-05	-1.53373	-0.214054	8.69231e-05	-1.51558	-0.395534
58226767	chr8:58226767:A:T	3.53595e-09	-1.81227	-1.1763	3.85873e-06	-1.79739	-1.10789	3.00327e-05	-1.80976	-1.16409
58226958	chr8:58226958:T:C	2.78971e-08	-3.2746e-10	-0.923021	3.27829e-05	-3.2746e-10	-0.765705	0.000254745	-3.2746e-10	-0.835876
58227155	chr8:58227155:T:C	2.93904e-08	-1.21684	0.345964	1.797e-05	-1.76279	0.395879	0.000149959	-1.74776	0.38198
58227503	chr8:58227503:T:C	4.58059e-09	-1.59427	-1.13545	4.34147e-06	-1.76811	-1.01929	3.31703e-05	-1.77995	-1.09453
58227505	chr8:58227505:A:G	3.35536e-09	-1.80258	-1.23841	3.62695e-06	-1.62977	-1.33746	3.22209e-05	-1.6371	-1.26642
58227685	chr8:58227685:C:T	3.63891e-09	-1.79534	-1.16452	3.96425e-06	-1.60362	-1.27468	3.54919e-05	-1.61132	-1.19551
58227865	chr8:58227865:CAT:C	1.95448e-08	-1.27884	-1.06538e-09	1.24874e-05	-1.73089	-1.06538e-09	0.000105068	-1.72153	-1.06538e-09
58227909	chr8:58227909:C:T	3.61419e-09	-1.81186	-1.15482	4.19479e-06	-1.67972	-1.14204	3.51619e-05	-1.66332	-1.15286
58228831	chr8:58228831:G:A	5.18856e-09	-1.73614	-0.868944	5.15244e-06	-1.74835	-0.867789	4.34606e-05	-1.76072	-0.843562
58229160	chr8:58229160:T:A	4.17816e-09	-1.64614	-1.17554	4.29872e-06	-1.7397	-1.05759	3.26052e-05	-1.75494	-1.13673
58230076	chr8:58230076:G:A	2.3119e-08	-3.2746e-10	-1.11089	2.09985e-05	-3.2746e-10	-1.21116	0.000193694	-3.2746e-10	-1.10986
58230274	chr8:58230274:G:A	8.87529e-09	-1.81094	-0.257333	9.56047e-06	-1.79257	-0.205402	7.66256e-05	-1.80706	-0.23015
58230290	chr8:58230290:G:A	2.80785e-08	-1.24578	0.329242	1.75173e-05	-1.77099	0.378567	0.000146076	-1.75712	0.365111
58230383	chr8:58230383:A:G	3.32115e-09	-1.80105	-1.25018	3.61505e-06	-1.62304	-1.34747	3.20692e-05	-1.63054	-1.27771
58230902	chr8:58230902:A:G	4.46825e-09	-1.6207	-1.13385	4.40667e-06	-1.75441	-1.01808	3.36264e-05	-1.76799	-1.09284
58231062	chr8:58231062:C:T	3.27228e-09	-1.7992	-1.26685	3.59212e-06	-1.61545	-1.36142	3.17897e-05	-1.62332	-1.29367
58231618	chr8:58231618:G:T	4.49086e-09	-1.61335	-1.13615	4.35424e-06	-1.75806	-1.0264	3.34251e-05	-1.7713	-1.09553
58231793	chr8:58231793:A:C	3.22868e-09	-1.80407	-1.2754	3.50201e-06	-1.63353	-1.36875	3.09709e-05	-1.64113	-1.30197
58231871	chr8:58231871:T:G	4.12863e-08	-3.2746e-10	-0.531013	3.85966e-05	-3.2746e-10	-0.602448	0.000348314	-3.2746e-10	-0.523032
58231910	chr8:58231910:C:T	4.1512e-09	-1.60904	-1.21911	3.98964e-06	-1.76043	-1.11148	3.05909e-05	-1.77327	-1.18216
58233407	chr8:58233407:T:C	3.60928e-09	-1.65085	-1.31718	3.20656e-06	-1.79828	-1.29214	2.63301e-05	-1.80406	-1.30137
58233572	chr8:58233572:A:C	1.24302e-08	-1.73141	-1.06538e-09	1.32487e-05	-1.67171	-1.06538e-09	0.000112461	-1.65353	-1.06538e-09
58234123	chr8:58234123:G:A	6.49618e-09	-1.76575	-0.614575	1.02316e-05	-1.39721	-0.532922	8.4996e-05	-1.36739	-0.566148
58234630	chr8:58234630:G:C	9.2404e-09	-1.32523	-0.702729	5.43508e-06	-1.81512	-0.747615	4.81056e-05	-1.81355	-0.689189
58235224	chr8:58235224:G:A	1.63213e-08	-3.2746e-10	-1.45907	1.74387e-05	-3.2746e-10	-1.39692	0.000138848	-3.2746e-10	-1.44276
58235670	chr8:58235670:T:A	4.86127e-09	-1.65671	-1.01353	4.43349e-06	-1.71144	-1.05498	3.83697e-05	-1.70727	-1.0216
58235697	chr8:58235697:T:C	2.97416e-09	-1.78432	-1.37726	3.46111e-06	-1.65318	-1.36084	2.81815e-05	-1.65843	-1.37905
58235702	chr8:58235702:T:C	1.84325e-08	-3.2746e-10	-1.33743	1.94477e-05	-3.2746e-10	-1.28788	0.00015701	-3.2746e-10	-1.31983
58235946	chr8:58235946:G:A	9.19373e-09	-0.471375	-1.56165	3.86742e-06	-1.33314	-1.56988	3.28901e-05	-1.32065	-1.56232
58236145	chr8:58236145:T:G	1.00965e-08	-1.25022	-0.689136	9.31021e-06	-1.43601	-0.588496	7.21768e-05	-1.412	-0.685021
58236358	chr8:58236358:C:T	2.93207e-09	-1.60187	-1.57396	3.93595e-06	-1.31007	-1.57539	3.34183e-05	-1.29069	-1.57635
58236554	chr8:58236554:G:A	2.06696e-08	-3.2746e-10	-1.22288	2.19515e-05	-3.2746e-10	-1.16678	0.0001767	-3.2746e-10	-1.20169
58236603	chr8:58236603:A:C	2.02421e-08	-3.2746e-10	-1.24378	2.14635e-05	-3.2746e-10	-1.18926	0.000172939	-3.2746e-10	-1.2232
58236698	chr8:58236698:T:C	2.02573e-08	-3.2746e-10	-1.24303	2.14638e-05	-3.2746e-10	-1.18924	0.000173064	-3.2746e-10	-1.22248
58236730	chr8:58236730:TGC:T	1.73306e-08	-3.2746e-10	-1.39907	1.71886e-05	-3.2746e-10	-1.41137	0.000145379	-3.2746e-10	-1.39679
58236896	chr8:58236896:T:C	1.44055e-08	-3.2746e-10	-1.58393	1.44434e-05	-3.2746e-10	-1.58538	0.000120595	-3.2746e-10	-1.5837
58237322	chr8:58237322:T:G	3.93578e-09	-1.81509	-1.06634	6.37146e-06	-1.33279	-1.07099	5.6705e-05	-1.28179	-1.05649
58237324	chr8:58237324:TA:T	2.79764e-09	-1.8028	-1.41997	2.88446e-06	-1.75529	-1.44099	2.56059e-05	-1.7247	-1.40862
58237587	chr8:58237587:A:G	2.994e-08	-3.2746e-10	-0.852348	3.23274e-05	-3.2746e-10	-0.779696	0.000258982	-3.2746e-10	-0.81938
58238353	chr8:58238353:C:T	5.89435e-09	-0.926778	-1.55077	3.86154e-06	-1.3492	-1.55534	3.33735e-05	-1.31494	-1.55344
58238426	chr8:58238426:A:G	3.00769e-09	-1.78754	-1.36283	4.4647e-06	-1.36169	-1.39772	3.79143e-05	-1.36699	-1.37382
58239492	chr8:58239492:C:T	1.52134e-08	-3.2746e-10	-1.52937	1.53294e-05	-3.2746e-10	-1.52584	0.000128008	-3.2746e-10	-1.52405
58239860	chr8:58239860:C:A	1.17246e-08	-1.78986	-1.06538e-09	1.49255e-05	-1.55254	-1.06538e-09	0.000125568	-1.54329	-1.06538e-09
58239910	chr8:58239910:T:C	4.43308e-09	-1.81167	-0.950774	7.3765e-06	-1.34162	-0.915693	5.8439e-05	-1.33642	-0.971733
58240210	chr8:58240210:A:G	1.17765e-08	-1.80773	0.0222875	1.29819e-05	-1.78008	0.0880229	0.000102164	-1.79957	0.0500168
58240651	chr8:58240651:T:C	1.46362e-08	-3.2746e-10	-1.56805	1.47325e-05	-3.2746e-10	-1.56556	0.000122867	-3.2746e-10	-1.56504
58241233	chr8:58241233:CT:C	2.53288e-08	-3.2746e-10	-1.0196	2.38621e-05	-3.2746e-10	-1.08332	0.0002125	-3.2746e-10	-1.01719
58241517	chr8:58241517:T:C	5.20877e-09	-1.05303	-1.54817	4.34104e-06	-1.23376	-1.55374	3.77525e-05	-1.19416	-1.55093
58241913	chr8:58241913:T:C	1.4639e-08	-3.2746e-10	-1.56786	1.47424e-05	-3.2746e-10	-1.56489	0.000122902	-3.2746e-10	-1.56475
58241930	chr8:58241930:T:C	3.36123e-09	-1.64394	-1.39529	3.70976e-06	-1.56533	-1.37932	3.19776e-05	-1.52278	-1.38832
58241938	chr8:58241938:G:T	2.31096e-08	0.295632	-1.40693	1.79336e-05	-0.00396697	-1.36497	0.000135693	-0.0865007	-1.37924
58241939	chr8:58241939:T:C	1.62291e-08	-1.46474	-1.06538e-09	1.1596e-05	-1.80495	-1.06538e-09	9.71724e-05	-1.79965	-1.06538e-09
58241949	chr8:58241949:A:G	2.43353e-08	0.352921	-1.41254	1.87836e-05	0.0491957	-1.37182	0.000142071	-0.0345463	-1.38526
58242253	chr8:58242253:G:A	2.2714e-08	0.278668	-1.40723	1.76385e-05	-0.0196418	-1.36588	0.000133592	-0.101788	-1.37956
58242428	chr8:58242428:T:C	1.94003e-08	-3.2746e-10	-1.28626	2.01609e-05	-3.2746e-10	-1.25187	0.000162195	-3.2746e-10	-1.28734
58243624	chr8:58243624:G:T	3.27327e-08	-3.2746e-10	-0.76317	3.69159e-05	-3.2746e-10	-0.64697	0.000301681	-3.2746e-10	-0.666768
58243701	chr8:58243701:G:GA	2.46747e-09	-1.78457	-1.56378	2.83598e-06	-1.67375	-1.53947	2.30032e-05	-1.67828	-1.56223
58243844	chr8:58243844:G:C	1.71814e-08	-3.2746e-10	-1.40772	1.72948e-05	-3.2746e-10	-1.40521	0.000142981	-3.2746e-10	-1.41343
58243852	chr8:58243852:A:C	3.70416e-09	-1.78231	-1.15978	3.97134e-06	-1.71162	-1.16489	3.56097e-05	-1.67131	-1.13221
58244070	chr8:58244070:G:A	1.72913e-08	-3.2746e-10	-1.40134	1.77143e-05	-3.2746e-10	-1.38124	0.000144476	-3.2746e-10	-1.40302
58244325	chr8:58244325:T:C	5.01222e-09	-1.06788	-1.57178	4.32504e-06	-1.21642	-1.57477	3.75833e-05	-1.17622	-1.57336
58244356	chr8:58244356:C:T	1.90871e-08	-3.2746e-10	-1.30253	1.93586e-05	-3.2746e-10	-1.29247	0.000162088	-3.2746e-10	-1.288
58244539	chr8:58244539:C:G	3.68517e-08	-3.2746e-10	-0.644641	3.40869e-05	-3.2746e-10	-0.7267	0.000309534	-3.2746e-10	-0.64107
58244795	chr8:58244795:A:G	6.14712e-08	-3.2746e-10	-0.132974	7.41328e-05	-3.2746e-10	0.0502454	0.00057725	-3.2746e-10	-0.017863
58244989	chr8:58244989:T:A	1.78606e-08	-3.2746e-10	-1.36895	1.86459e-05	-3.2746e-10	-1.32999	0.000146827	-3.2746e-10	-1.38688
58245379	chr8:58245379:T:G	1.74e-08	0.0625562	-1.45763	1.3784e-05	-0.140519	-1.49158	0.000112228	-0.198849	-1.45675
58245585	chr8:58245585:T:A	2.0854e-08	-3.2746e-10	-1.214	2.16342e-05	-3.2746e-10	-1.18134	0.000177723	-3.2746e-10	-1.19591
58245783	chr8:58245783:A:G	1.90868e-08	-3.2746e-10	-1.30255	1.93579e-05	-3.2746e-10	-1.29251	0.000162087	-3.2746e-10	-1.288
58245806	chr8:58245806:C:T	1.90772e-08	-3.2746e-10	-1.30305	1.93477e-05	-3.2746e-10	-1.29304	0.000162004	-3.2746e-10	-1.28852
58246047	chr8:58246047:A:G	1.90871e-08	-3.2746e-10	-1.30253	1.93586e-05	-3.2746e-10	-1.29247	0.000162088	-3.2746e-10	-1.288
58246153	chr8:58246153:A:C	1.53027e-08	-3.2746e-10	-1.52351	1.56563e-05	-3.2746e-10	-1.50474	0.000129921	-3.2746e-10	-1.50921
58246178	chr8:58246178:T:C	1.92349e-08	-3.2746e-10	-1.29482	1.927e-05	-3.2746e-10	-1.29707	0.000163544	-3.2746e-10	-1.27906
58246382	chr8:58246382:T:G	3.40309e-09	-1.80243	-1.22443	6.02677e-06	-1.26324	-1.19616	4.83172e-05	-1.25803	-1.24032
58246488	chr8:58246488:C:T	1.90874e-08	-3.2746e-10	-1.30252	1.93624e-05	-3.2746e-10	-1.29228	0.000162091	-3.2746e-10	-1.28798
58246523	chr8:58246523:A:G	1.62757e-08	-3.2746e-10	-1.46187	1.63936e-05	-3.2746e-10	-1.45872	0.000135578	-3.2746e-10	-1.46659
58246613	chr8:58246613:A:T	1.31228e-08	-0.487665	-1.18953	1.08534e-05	-0.727258	-1.14388	8.48308e-05	-0.786792	-1.14869
58246796	chr8:58246796:G:A	1.94003e-08	-3.2746e-10	-1.28626	2.01609e-05	-3.2746e-10	-1.25187	0.000162195	-3.2746e-10	-1.28734
58247284	chr8:58247284:G:A	1.55631e-08	-3.2746e-10	-1.50664	1.53917e-05	-3.2746e-10	-1.52179	0.000130158	-3.2746e-10	-1.50739
58247978	chr8:58247978:T:C	1.33861e-08	-0.434731	-1.22259	1.09903e-05	-0.67957	-1.17903	8.58213e-05	-0.740497	-1.18337
58247986	chr8:58247986:TAAAC:T	1.61717e-08	-3.2746e-10	-1.46828	1.627e-05	-3.2746e-10	-1.46629	0.00013473	-3.2746e-10	-1.47286
58248144	chr8:58248144:T:C	2.49139e-09	-1.76052	-1.57818	4.04445e-06	-1.27338	-1.58489	3.36566e-05	-1.27989	-1.58004
58248187	chr8:58248187:C:T	4.55263e-09	-1.37021	-1.36563	2.93503e-06	-1.813	-1.36589	2.45294e-05	-1.81475	-1.36151
58248573	chr8:58248573:G:A	3.19765e-09	-1.78175	-1.30738	6.1845e-06	-1.15158	-1.28199	4.98125e-05	-1.14645	-1.32143
58249322	chr8:58249322:T:G	6.90951e-09	-1.61103	-0.707614	5.80772e-06	-1.73762	-0.758806	5.06057e-05	-1.73452	-0.717551
58249530	chr8:58249530:C:T	1.99153e-08	-3.2746e-10	-1.26005	2.02436e-05	-3.2746e-10	-1.24777	0.000167456	-3.2746e-10	-1.25541
58249877	chr8:58249877:GAATT:G	3.31264e-08	-3.2746e-10	-0.751214	3.07932e-05	-3.2746e-10	-0.828317	0.000278185	-3.2746e-10	-0.747852
58250015	chr8:58250015:G:A	2.04486e-08	-3.2746e-10	-1.23363	2.12286e-05	-3.2746e-10	-1.20027	0.000174179	-3.2746e-10	-1.21605
58250089	chr8:58250089:T:C	1.43843e-08	-3.2746e-10	-1.58541	1.44456e-05	-3.2746e-10	-1.58522	0.000120394	-3.2746e-10	-1.58537
58250184	chr8:58250184:A:AAAGG	1.80044e-08	-3.2746e-10	-1.36093	1.81701e-05	-3.2746e-10	-1.35583	0.000151199	-3.2746e-10	-1.35754
58250611	chr8:58250611:C:T	2.562e-09	-1.7279	-1.58286	4.44206e-06	-1.17924	-1.58525	3.68588e-05	-1.18514	-1.5839
58250667	chr8:58250667:C:CTA	1.76924e-08	-3.2746e-10	-1.37841	1.82473e-05	-3.2746e-10	-1.3516	0.000146887	-3.2746e-10	-1.38648
58250694	chr8:58250694:G:A	2.53383e-09	-1.78411	-1.5377	2.92339e-06	-1.68385	-1.49902	2.34134e-05	-1.68782	-1.53501
58250745	chr8:58250745:C:T	2.52953e-09	-1.77469	-1.54882	2.93576e-06	-1.66465	-1.51399	2.35871e-05	-1.66896	-1.54648
58251042	chr8:58251042:G:A	3.2803e-09	-1.59412	-1.46948	2.69231e-06	-1.80732	-1.45789	2.26345e-05	-1.80767	-1.44899
58251107	chr8:58251107:T:C	3.56867e-09	-1.41695	-1.5624	2.44152e-06	-1.79605	-1.56694	2.05625e-05	-1.78877	-1.5639
58251195	chr8:58251195:A:G	1.77655e-08	-3.2746e-10	-1.37429	1.80187e-05	-3.2746e-10	-1.3642	0.000150588	-3.2746e-10	-1.36159
58251307	chr8:58251307:C:T	3.44776e-08	-3.2746e-10	-0.711233	3.20929e-05	-3.2746e-10	-0.786977	0.000289636	-3.2746e-10	-0.707512
58251313	chr8:58251313:T:A	1.78223e-08	-3.2746e-10	-1.37109	1.80813e-05	-3.2746e-10	-1.36073	0.000151084	-3.2746e-10	-1.3583
58251343	chr8:58251343:A:G	1.63442e-08	-3.2746e-10	-1.45767	1.64613e-05	-3.2746e-10	-1.4546	0.000136138	-3.2746e-10	-1.46247
58251659	chr8:58251659:G:C	1.90454e-08	-3.2746e-10	-1.30472	1.92335e-05	-3.2746e-10	-1.29896	0.000160005	-3.2746e-10	-1.30093
58251738	chr8:58251738:C:A	2.60978e-09	-1.75626	-1.53602	3.08889e-06	-1.63055	-1.49725	2.47098e-05	-1.63566	-1.53328
58252006	chr8:58252006:C:T	2.84052e-09	-1.65053	-1.55702	4.49552e-06	-1.20239	-1.55014	3.73923e-05	-1.19233	-1.56234
58252090	chr8:58252090:C:T	3.31264e-08	-3.2746e-10	-0.751214	3.07932e-05	-3.2746e-10	-0.828317	0.000278185	-3.2746e-10	-0.747852
58252092	chr8:58252092:A:T	2.51657e-09	-1.75433	-1.57431	2.89051e-06	-1.63123	-1.56295	2.37241e-05	-1.63643	-1.57321
58252157	chr8:58252157:C:G	1.97773e-08	-3.2746e-10	-1.26701	2.00911e-05	-3.2746e-10	-1.25534	0.000166289	-3.2746e-10	-1.26241
58252260	chr8:58252260:T:A	2.56271e-09	-1.72862	-1.58186	4.43456e-06	-1.18077	-1.58541	3.68124e-05	-1.18718	-1.58312
58252727	chr8:58252727:G:A	3.17444e-08	-3.2746e-10	-0.793827	2.95742e-05	-3.2746e-10	-0.868711	0.000266521	-3.2746e-10	-0.790685
58253087	chr8:58253087:G:A	1.1674e-08	-1.79418	-1.06538e-09	1.32582e-05	-1.67099	-1.06538e-09	0.000111365	-1.66332	-1.06538e-09
58253356	chr8:58253356:A:G	1.6338e-08	-3.2746e-10	-1.45805	1.64561e-05	-3.2746e-10	-1.45492	0.000136078	-3.2746e-10	-1.46291
58253390	chr8:58253390:G:T	2.34259e-09	-1.81512	-1.58516	4.2529e-06	-1.22451	-1.5835	3.51138e-05	-1.23217	-1.58537
58253393	chr8:58253393:G:T	2.37058e-09	-1.80901	-1.5794	3.20063e-06	-1.51757	-1.57469	2.64362e-05	-1.52058	-1.58082
58253685	chr8:58253685:G:A	5.26935e-09	-1.80573	-0.783909	6.94724e-06	-1.58964	-0.727632	5.35731e-05	-1.58556	-0.809528
58253770	chr8:58253770:G:C	1.86649e-08	-1.3249	-1.06538e-09	1.1996e-05	-1.77104	-1.06538e-09	0.000101033	-1.76069	-1.06538e-09
58253877	chr8:58253877:G:A	1.52924e-08	-3.2746e-10	-1.52419	1.53424e-05	-3.2746e-10	-1.525	0.000127651	-3.2746e-10	-1.52684
58254291	chr8:58254291:A:G	1.9773e-08	-3.2746e-10	-1.26723	2.04106e-05	-3.2746e-10	-1.23956	0.000164973	-3.2746e-10	-1.27036
58254571	chr8:58254571:G:A	3.14175e-08	-3.2746e-10	-0.804178	2.92381e-05	-3.2746e-10	-0.88014	0.000263764	-3.2746e-10	-0.801084
58254719	chr8:58254719:AAGAT:A	2.99105e-09	-1.68929	-1.46663	5.84813e-06	-1.05675	-1.43274	4.74161e-05	-1.06128	-1.4559
58254788	chr8:58254788:T:TA	1.64678e-08	-3.2746e-10	-1.45013	1.65704e-05	-3.2746e-10	-1.448	0.000139144	-3.2746e-10	-1.44063
58254840	chr8:58254840:T:C	1.57289e-08	-3.2746e-10	-1.49604	1.58207e-05	-3.2746e-10	-1.49429	0.000132668	-3.2746e-10	-1.48829
58255006	chr8:58255006:G:T	3.31264e-08	-3.2746e-10	-0.751214	3.07932e-05	-3.2746e-10	-0.828317	0.000278185	-3.2746e-10	-0.747852
58255025	chr8:58255025:G:A	1.07498e-08	-1.81512	-0.0615335	1.15753e-05	-1.80954	0.0027993	9.24908e-05	-1.815	-0.0340333
58255390	chr8:58255390:C:A	2.69833e-09	-1.77271	-1.4862	3.19889e-06	-1.66084	-1.43197	2.52547e-05	-1.66527	-1.48186
58255433	chr8:58255433:G:T	1.78066e-08	-3.2746e-10	-1.37198	1.80655e-05	-3.2746e-10	-1.36161	0.000150942	-3.2746e-10	-1.35924
58255571	chr8:58255571:G:A	2.6235e-08	-0.984448	-1.06538e-09	1.31165e-05	-1.68174	-1.06538e-09	0.000109064	-1.6842	-1.06538e-09
58255710	chr8:58255710:G:A	1.51248e-08	-3.2746e-10	-1.53521	1.51414e-05	-3.2746e-10	-1.53818	0.000126732	-3.2746e-10	-1.53406
58256223	chr8:58256223:G:C	2.22744e-08	-1.1481	-1.06538e-09	1.23337e-05	-1.74327	-1.06538e-09	0.000102615	-1.74515	-1.06538e-09
58256512	chr8:58256512:A:C	3.68789e-09	-1.59494	-1.35155	3.04887e-06	-1.80748	-1.33336	2.56788e-05	-1.80777	-1.3227
58257388	chr8:58257388:T:C	1.9771e-08	-3.2746e-10	-1.26733	2.1862e-05	-3.2746e-10	-1.17086	0.000171079	-3.2746e-10	-1.23401
58257794	chr8:58257794:T:C	2.574e-09	-1.72425	-1.58183	4.48453e-06	-1.16957	-1.5854	3.72325e-05	-1.17585	-1.5831
58257987	chr8:58257987:G:A	2.62732e-09	-1.74948	-1.53609	4.52853e-06	-1.23188	-1.51334	3.69127e-05	-1.237	-1.53059
58258467	chr8:58258467:G:C	2.34261e-09	-1.8151	-1.58518	4.51275e-06	-1.16559	-1.58312	3.73584e-05	-1.1702	-1.58538
58258570	chr8:58258570:C:T	2.70061e-09	-1.76525	-1.49281	3.22029e-06	-1.6468	-1.43934	2.54344e-05	-1.65146	-1.48857
58258579	chr8:58258579:A:G	3.1635e-09	-1.80265	-1.29722	1.21205e-05	-0.500436	-1.26028	0.000106437	-0.421515	-1.28707
58258952	chr8:58258952:G:A	3.46431e-09	-1.53679	-1.47224	2.6651e-06	-1.81401	-1.46136	2.24458e-05	-1.81405	-1.45098
58258953	chr8:58258953:C:T	2.35737e-09	-1.81394	-1.58006	4.19211e-06	-1.23892	-1.58349	3.4949e-05	-1.24419	-1.57806
58259165	chr8:58259165:A:G	2.66691e-09	-1.77061	-1.50001	3.15862e-06	-1.65641	-1.44907	2.50158e-05	-1.66068	-1.49595
58259185	chr8:58259185:T:C	3.10722e-09	-1.80607	-1.31175	1.23912e-05	-0.462651	-1.27598	0.000109077	-0.382198	-1.30188
58259385	chr8:58259385:C:A	2.34965e-09	-1.81373	-1.58354	4.16712e-06	-1.24316	-1.58523	3.46502e-05	-1.24853	-1.5823
58259505	chr8:58259505:A:G	3.54427e-09	-1.51712	-1.46909	2.67192e-06	-1.81489	-1.45792	2.25039e-05	-1.81491	-1.44754
58259878	chr8:58259878:T:C	3.52838e-09	-1.515	-1.4757	2.65212e-06	-1.81495	-1.46531	2.23407e-05	-1.81496	-1.45476
58259961	chr8:58259961:C:A	1.686e-08	-3.2746e-10	-1.4266	1.64526e-05	-3.2746e-10	-1.45513	0.000140442	-3.2746e-10	-1.43134
58260136	chr8:58260136:A:G	1.61611e-08	-3.2746e-10	-1.46894	1.62896e-05	-3.2746e-10	-1.46508	0.000134644	-3.2746e-10	-1.47351
58260257	chr8:58260257:T:C	1.43812e-08	-1.81337	0.227753	1.50849e-05	-1.81438	0.272458	0.000123909	-1.81385	0.257257
58260478	chr8:58260478:A:G	3.4503e-09	-1.49639	-1.51669	2.54035e-06	-1.81511	-1.5082	2.13563e-05	-1.8151	-1.49969
58260577	chr8:58260577:G:A	1.88641e-08	-3.2746e-10	-1.31428	1.91199e-05	-3.2746e-10	-1.30488	0.000156831	-3.2746e-10	-1.32097
58261204	chr8:58261204:T:G	1.8613e-08	-3.2746e-10	-1.32768	1.90142e-05	-3.2746e-10	-1.31043	0.000157986	-3.2746e-10	-1.31363
58261213	chr8:58261213:T:C	1.8539e-08	-3.2746e-10	-1.33166	1.89333e-05	-3.2746e-10	-1.31469	0.00015734	-3.2746e-10	-1.31773
58261723	chr8:58261723:T:C	3.3039e-08	-3.2746e-10	-0.753856	3.07048e-05	-3.2746e-10	-0.831195	0.000277416	-3.2746e-10	-0.75062
58261849	chr8:58261849:A:C	3.53388e-09	-1.57032	-1.41883	2.83222e-06	-1.81134	-1.40321	2.38224e-05	-1.81152	-1.39399
58261909	chr8:58261909:A:C	1.23717e-08	-1.73613	-1.06538e-09	1.20193e-05	-1.7691	-1.06538e-09	0.00010111	-1.75993	-1.06538e-09
58262604	chr8:58262604:C:T	1.33804e-08	-1.65775	-1.06538e-09	1.1569e-05	-1.80728	-1.06538e-09	9.6402e-05	-1.80761	-1.06538e-09
58263064	chr8:58263064:G:A	2.28001e-08	-3.2746e-10	-1.12478	2.28153e-05	-3.2746e-10	-1.12818	0.000196357	-3.2746e-10	-1.0962
58263121	chr8:58263121:T:C	2.41405e-09	-1.78599	-1.58424	5.11065e-06	-1.04453	-1.57975	4.20277e-05	-1.05286	-1.58495
58263238	chr8:58263238:G:A	1.99138e-08	-3.2746e-10	-1.26013	2.04012e-05	-3.2746e-10	-1.24002	0.000169295	-3.2746e-10	-1.24449
58263528	chr8:58263528:T:G	2.41675e-09	-1.78393	-1.58519	5.15149e-06	-1.03407	-1.58226	4.24425e-05	-1.04258	-1.58541
58263567	chr8:58263567:G:A	3.34012e-08	-3.2746e-10	-0.742951	3.10672e-05	-3.2746e-10	-0.819461	0.000280509	-3.2746e-10	-0.73953
58264051	chr8:58264051:T:G	1.54521e-08	-3.2746e-10	-1.5138	1.55026e-05	-3.2746e-10	-1.5146	0.000129506	-3.2746e-10	-1.51241
58264312	chr8:58264312:TTTAA:T	2.43182e-09	-1.77767	-1.58523	5.31755e-06	-1.0023	-1.58229	4.37886e-05	-1.01135	-1.58542
58264375	chr8:58264375:G:A	2.99683e-09	-1.58107	-1.57292	5.22955e-06	-1.01951	-1.58178	4.34227e-05	-1.02978	-1.57537
58264401	chr8:58264401:C:T	4.07711e-09	-1.28008	-1.56607	5.48805e-06	-0.993609	-1.55943	4.77416e-05	-0.945778	-1.56456
58264615	chr8:58264615:C:A	2.45233e-09	-1.76948	-1.58502	5.5096e-06	-0.96449	-1.58463	4.5503e-05	-0.974028	-1.58433
58264779	chr8:58264779:C:T	2.94977e-09	-1.64452	-1.5253	3.3314e-06	-1.56467	-1.48755	2.66238e-05	-1.57231	-1.52202
58264788	chr8:58264788:TG:T	2.98113e-09	-1.64538	-1.51386	3.37127e-06	-1.56673	-1.47359	2.68847e-05	-1.57429	-1.51029
58264911	chr8:58264911:C:T	5.94949e-09	-1.81511	-0.653129	7.38343e-06	-1.66372	-0.592658	5.65228e-05	-1.66057	-0.68092
58264934	chr8:58264934:C:G	1.48407e-08	-3.2746e-10	-1.55417	1.49023e-05	-3.2746e-10	-1.5541	0.000124303	-3.2746e-10	-1.55342
58265085	chr8:58265085:A:G	3.17054e-08	-3.2746e-10	-0.795056	2.96639e-05	-3.2746e-10	-0.865682	0.000266145	-3.2746e-10	-0.792098
58265424	chr8:58265424:G:A	2.09443e-08	-3.2746e-10	-1.20968	2.15401e-05	-3.2746e-10	-1.1857	0.00017829	-3.2746e-10	-1.19273
58265604	chr8:58265604:G:A	2.74853e-09	-1.79607	-1.44441	5.22634e-06	-1.12189	-1.48001	4.52482e-05	-1.13198	-1.43199
58265828	chr8:58265828:G:A	4.91975e-08	-3.2746e-10	-0.3557	5.90317e-05	-3.2746e-10	-0.177537	0.000462589	-3.2746e-10	-0.239299
58266013	chr8:58266013:A:G	1.40723e-08	-1.18648	-0.420859	7.38128e-06	-1.78214	-0.474523	6.3767e-05	-1.78854	-0.432359
58266157	chr8:58266157:C:T	1.47288e-08	-1.56174	-1.06538e-09	2.50792e-05	-1.03357	-1.06538e-09	0.000212366	-1.01783	-1.06538e-09
58266939	chr8:58266939:A:G	2.6425e-09	-1.78913	-1.49069	5.23806e-06	-1.07976	-1.5199	4.49579e-05	-1.08961	-1.4808
58267012	chr8:58267012:G:A	3.31525e-09	-1.58635	-1.46666	2.64307e-06	-1.80898	-1.47469	2.27342e-05	-1.80922	-1.44305
58267134	chr8:58267134:A:C	1.74667e-08	-3.2746e-10	-1.39125	1.8088e-05	-3.2746e-10	-1.36036	0.00014622	-3.2746e-10	-1.39102
58267435	chr8:58267435:A:G	2.74667e-08	-3.2746e-10	-0.938568	2.73202e-05	-3.2746e-10	-0.947987	0.000238037	-3.2746e-10	-0.903711
58267474	chr8:58267474:T:TA	2.16575e-08	-1.17619	-1.06538e-09	1.25258e-05	-1.72782	-1.06538e-09	0.000103967	-1.73207	-1.06538e-09
58267720	chr8:58267720:C:T	1.14473e-08	-1.81379	-1.06538e-09	1.26511e-05	-1.71787	-1.06538e-09	0.000103552	-1.73607	-1.06538e-09
58267721	chr8:58267721:G:A	1.86086e-08	-3.2746e-10	-1.32792	1.91071e-05	-3.2746e-10	-1.30555	0.000158032	-3.2746e-10	-1.31334
58268301	chr8:58268301:G:A	3.36874e-08	-3.2746e-10	-0.734419	3.13824e-05	-3.2746e-10	-0.809366	0.000282834	-3.2746e-10	-0.731279
58268459	chr8:58268459:A:G	3.55259e-08	-3.2746e-10	-0.681282	3.29709e-05	-3.2746e-10	-0.759987	0.000298247	-3.2746e-10	-0.678214
58268531	chr8:58268531:C:T	6.84027e-08	-3.2746e-10	-0.0261306	8.45999e-05	-3.2746e-10	0.182321	0.000650819	-3.2746e-10	0.102094
58268799	chr8:58268799:A:G	1.63608e-08	-3.2746e-10	-1.45666	1.65104e-05	-3.2746e-10	-1.45162	0.000136268	-3.2746e-10	-1.46152
58268892	chr8:58268892:C:A	3.54117e-09	-1.61566	-1.37142	4.12459e-06	-1.53161	-1.30703	3.22207e-05	-1.53971	-1.36382
58269242	chr8:58269242:G:A	2.69905e-09	-1.67418	-1.58446	4.33708e-06	-1.209	-1.57941	3.57496e-05	-1.21629	-1.58331
58269393	chr8:58269393:C:G	2.5855e-08	-3.2746e-10	-0.999038	2.57501e-05	-3.2746e-10	-1.00717	0.000223692	-3.2746e-10	-0.96587
58269445	chr8:58269445:C:A	3.58373e-09	-1.44238	-1.53276	9.10995e-06	-0.524516	-1.52173	8.26992e-05	-0.431584	-1.52934
58269461	chr8:58269461:A:C	2.08645e-08	-3.2746e-10	-1.21349	2.14798e-05	-3.2746e-10	-1.1885	0.000177594	-3.2746e-10	-1.19664
58269636	chr8:58269636:A:G	1.53126e-08	-3.2746e-10	-1.52286	1.56676e-05	-3.2746e-10	-1.50402	0.000130014	-3.2746e-10	-1.50849
58270038	chr8:58270038:C:A	2.58186e-08	-3.2746e-10	-1.00045	2.57025e-05	-3.2746e-10	-1.00902	0.000223367	-3.2746e-10	-0.967319
58270164	chr8:58270164:C:T	2.58309e-09	-1.81051	-1.49205	4.46906e-06	-1.24027	-1.51816	3.83195e-05	-1.24772	-1.48246
58270552	chr8:58270552:G:A	6.26342e-09	-1.17545	-1.24136	3.92066e-06	-1.72144	-1.16791	3.16422e-05	-1.7301	-1.19154
58270609	chr8:58270609:AT:A	4.20948e-09	-1.80062	-1.01359	7.71627e-06	-1.25732	-0.954961	5.99305e-05	-1.25071	-1.03224
58270643	chr8:58270643:C:A	6.88138e-08	-3.2746e-10	-0.0201391	8.5176e-05	-3.2746e-10	0.189107	0.000654877	-3.2746e-10	0.10831
58270703	chr8:58270703:T:C	1.56942e-08	-3.2746e-10	-1.49825	1.59157e-05	-3.2746e-10	-1.48831	0.000130843	-3.2746e-10	-1.50214
58270873	chr8:58270873:T:C	3.47711e-09	-1.81406	-1.19128	3.91893e-06	-1.6734	-1.2164	3.57172e-05	-1.64141	-1.1591
58271208	chr8:58271208:C:G	3.32685e-08	-3.2746e-10	-0.746932	3.0972e-05	-3.2746e-10	-0.822529	0.000279262	-3.2746e-10	-0.743986
58271404	chr8:58271404:A:G	2.83285e-09	-1.64029	-1.56997	3.11397e-06	-1.5615	-1.55822	2.54897e-05	-1.56932	-1.56854
58271548	chr8:58271548:C:A	3.53192e-09	-1.58413	-1.40557	2.81216e-06	-1.80938	-1.41228	2.42693e-05	-1.80963	-1.37729
58271635	chr8:58271635:G:A	3.53856e-09	-1.57739	-1.41043	2.79592e-06	-1.8104	-1.41705	2.41184e-05	-1.81064	-1.38253
58271668	chr8:58271668:T:C	2.6015e-09	-1.80987	-1.48559	4.53703e-06	-1.23047	-1.51287	3.89349e-05	-1.23861	-1.47564
58271801	chr8:58271801:AG:A	2.08645e-08	-3.2746e-10	-1.21349	2.14798e-05	-3.2746e-10	-1.1885	0.000177594	-3.2746e-10	-1.19664
58271970	chr8:58271970:A:G	1.633e-08	-3.2746e-10	-1.45854	1.64787e-05	-3.2746e-10	-1.45354	0.000136016	-3.2746e-10	-1.46337
58271973	chr8:58271973:G:A	2.10277e-08	-1.2057	-1.06538e-09	1.21456e-05	-1.75865	-1.06538e-09	0.000101088	-1.76015	-1.06538e-09
58272077	chr8:58272077:A:T	1.63759e-08	-3.2746e-10	-1.45574	1.65271e-05	-3.2746e-10	-1.45061	0.000136391	-3.2746e-10	-1.46061
58272730	chr8:58272730:C:T	1.78522e-08	-3.2746e-10	-1.36942	1.79742e-05	-3.2746e-10	-1.36667	0.00014855	-3.2746e-10	-1.37521
58273429	chr8:58273429:T:G	3.34374e-08	-3.2746e-10	-0.74187	3.11347e-05	-3.2746e-10	-0.81729	0.000280748	-3.2746e-10	-0.738682
58273444	chr8:58273444:T:C	3.48241e-09	-1.57807	-1.42575	2.75348e-06	-1.81029	-1.43245	2.37253e-05	-1.81052	-1.39907
58273507	chr8:58273507:A:G	1.30288e-07	1.48571	-0.867513	1.16336e-05	-0.93638	-0.865332	9.31525e-05	-0.960348	-0.881552
58273586	chr8:58273586:C:T	1.18792e-08	-1.77675	-1.06538e-09	2.15411e-05	-1.18565	-1.06538e-09	0.000180268	-1.18169	-1.06538e-09
58273617	chr8:58273617:T:C	2.08387e-08	-3.2746e-10	-1.21473	2.14514e-05	-3.2746e-10	-1.18982	0.00017737	-3.2746e-10	-1.1979
58273713	chr8:58273713:C:T	1.50598e-08	-1.80983	0.270314	1.57486e-05	-1.81512	0.31626	0.000129682	-1.81109	0.300037
58273777	chr8:58273777:C:T	2.7057e-09	-1.67466	-1.58152	4.33878e-06	-1.20297	-1.58505	3.59424e-05	-1.21138	-1.58284
58273784	chr8:58273784:A:T	1.54985e-08	-3.2746e-10	-1.5108	1.53369e-05	-3.2746e-10	-1.52535	0.000129649	-3.2746e-10	-1.51131
58273832	chr8:58273832:T:C	3.21371e-09	-1.55734	-1.52678	2.46884e-06	-1.81503	-1.53684	2.07181e-05	-1.81391	-1.53122
58274188	chr8:58274188:C:A	3.06261e-09	-1.81507	-1.3172	1.07346e-05	-0.582002	-1.30014	9.49398e-05	-0.511761	-1.31113
58274213	chr8:58274213:G:A	1.63608e-08	-3.2746e-10	-1.45666	1.65104e-05	-3.2746e-10	-1.45162	0.000136268	-3.2746e-10	-1.46152
58274980	chr8:58274980:C:A	4.50717e-09	-1.19104	-1.55483	5.07821e-06	-1.08621	-1.54445	4.39217e-05	-1.04131	-1.55242
58275101	chr8:58275101:C:T	2.55158e-09	-1.81485	-1.49999	3.96719e-06	-1.35521	-1.52234	3.38525e-05	-1.3632	-1.49092
58275241	chr8:58275241:T:G	2.73448e-09	-1.80449	-1.44111	4.52516e-06	-1.36639	-1.37957	3.48312e-05	-1.39056	-1.43506
58275632	chr8:58275632:C:T	1.83352e-08	-3.2746e-10	-1.34272	1.77498e-05	-3.2746e-10	-1.37924	0.000152616	-3.2746e-10	-1.34821
58275962	chr8:58275962:A:G	2.56832e-08	-3.2746e-10	-1.00571	2.59561e-05	-3.2746e-10	-0.999207	0.000213065	-3.2746e-10	-1.01454
58276331	chr8:58276331:T:G	2.08609e-08	-3.2746e-10	-1.21366	2.14749e-05	-3.2746e-10	-1.18873	0.000177562	-3.2746e-10	-1.19682
58276388	chr8:58276388:G:A	1.57135e-08	-3.2746e-10	-1.49702	1.56292e-05	-3.2746e-10	-1.50647	0.000131113	-3.2746e-10	-1.50008
58276681	chr8:58276681:T:C	1.64134e-08	-3.2746e-10	-1.45345	1.65656e-05	-3.2746e-10	-1.44828	0.000136696	-3.2746e-10	-1.45838
58276895	chr8:58276895:T:C	1.18837e-08	-0.300013	-1.47637	4.33672e-06	-1.32556	-1.46293	3.63771e-05	-1.309	-1.47319
58277320	chr8:58277320:C:T	1.29857e-08	-0.229742	-1.45795	4.59867e-06	-1.28653	-1.44332	3.85629e-05	-1.26936	-1.45449
58277368	chr8:58277368:C:T	3.48025e-09	-1.59288	-1.41156	2.80075e-06	-1.80798	-1.41775	2.41461e-05	-1.80822	-1.3838
58277436	chr8:58277436:C:T	1.14925e-08	-1.80985	-1.06538e-09	1.38436e-05	-1.62779	-1.06538e-09	0.00011629	-1.62005	-1.06538e-09
58277592	chr8:58277592:C:T	5.24591e-09	-1.0215	-1.57259	4.11104e-06	-1.26544	-1.5765	3.57249e-05	-1.22732	-1.57297
58277678	chr8:58277678:T:C	1.63608e-08	-3.2746e-10	-1.45666	1.65104e-05	-3.2746e-10	-1.45162	0.000136268	-3.2746e-10	-1.46152
58277975	chr8:58277975:G:C	5.19772e-09	-1.03119	-1.57214	4.15029e-06	-1.25671	-1.57572	3.60642e-05	-1.2183	-1.57254
58278117	chr8:58278117:C:T	3.57742e-09	-1.56108	-1.41582	2.77785e-06	-1.81227	-1.42167	2.39359e-05	-1.81244	-1.38832
58279056	chr8:58279056:A:G	4.83693e-09	-1.77786	-0.897401	6.07942e-06	-1.61851	-0.832187	4.66088e-05	-1.61567	-0.918679
58279252	chr8:58279252:A:C	5.42583e-09	-1.45487	-1.1055	3.8029e-06	-1.8134	-1.10645	3.30813e-05	-1.81329	-1.06388
58279444	chr8:58279444:A:T	1.44323e-08	-3.2746e-10	-1.58208	1.44472e-05	-3.2746e-10	-1.58511	0.000120782	-3.2746e-10	-1.58215
58279455	chr8:58279455:G:A	5.55172e-09	-1.37704	-1.16039	3.68348e-06	-1.80495	-1.14681	3.14818e-05	-1.8047	-1.12203
58279609	chr8:58279609:G:A	5.79988e-09	-1.46705	-1.02665	4.14482e-06	-1.81423	-1.01952	3.58852e-05	-1.81416	-0.981655
58279823	chr8:58279823:G:A	1.87564e-08	0.202093	-1.5221	4.87155e-06	-1.16567	-1.50653	4.12367e-05	-1.13716	-1.51965
58279988	chr8:58279988:C:T	1.29661e-08	-1.6892	-1.06538e-09	1.14903e-05	-1.81411	-1.06538e-09	9.58233e-05	-1.81363	-1.06538e-09
58280145	chr8:58280145:T:A	1.68159e-08	-3.2746e-10	-1.42922	1.67612e-05	-3.2746e-10	-1.43655	0.000139253	-3.2746e-10	-1.43985
58280653	chr8:58280653:C:G	2.35206e-09	-1.81122	-1.58503	7.06784e-06	-0.71821	-1.58185	6.25508e-05	-0.655019	-1.58514
58280668	chr8:58280668:C:T	2.35885e-09	-1.81021	-1.58316	7.20437e-06	-0.702469	-1.57846	6.36648e-05	-0.639095	-1.58341
58280709	chr8:58280709:G:A	2.94963e-09	-1.81167	-1.35819	3.05201e-06	-1.75467	-1.38515	2.74135e-05	-1.72419	-1.34092
58281061	chr8:58281061:T:A	1.1825e-08	-1.78132	-1.06538e-09	1.23582e-05	-1.74129	-1.06538e-09	0.000103093	-1.7405	-1.06538e-09
58281277	chr8:58281277:T:C	2.93518e-09	-1.72316	-1.45161	3.09541e-06	-1.70143	-1.42426	2.49525e-05	-1.70238	-1.45678
58281504	chr8:58281504:A:AT	4.85122e-09	-1.56439	-1.10792	3.82692e-06	-1.81021	-1.10334	3.30935e-05	-1.81036	-1.06644
58281754	chr8:58281754:G:A	5.67683e-09	-1.53293	-0.982223	9.68231e-06	-1.09688	-0.888429	7.9526e-05	-1.04556	-0.954497
58281825	chr8:58281825:G:A	2.60902e-08	-3.2746e-10	-0.989985	2.6002e-05	-3.2746e-10	-0.997439	0.00022595	-3.2746e-10	-0.955823
58281982	chr8:58281982:T:C	4.41367e-09	-1.75208	-1.01476	5.08919e-06	-1.66761	-0.960882	3.93232e-05	-1.66958	-1.03475
58282160	chr8:58282160:A:T	4.39777e-09	-1.75569	-1.01476	5.11807e-06	-1.66195	-0.960882	3.95448e-05	-1.66395	-1.03475
58282219	chr8:58282219:G:A	2.25171e-08	-3.2746e-10	-1.13727	2.35533e-05	-3.2746e-10	-1.09635	0.000188267	-3.2746e-10	-1.13828
58282254	chr8:58282254:C:T	3.32698e-08	-3.2746e-10	-0.746895	3.91932e-05	-3.2746e-10	-0.587109	0.000302203	-3.2746e-10	-0.665038
58282257	chr8:58282257:T:C	3.61697e-09	-1.72136	-1.24455	3.82312e-06	-1.70404	-1.2105	3.0531e-05	-1.70507	-1.25232
58282358	chr8:58282358:C:T	2.3728e-09	-1.8028	-1.58468	7.81636e-06	-0.614087	-1.58531	6.9676e-05	-0.54776	-1.58452
58282367	chr8:58282367:C:A	1.2679e-08	-0.784838	-0.926755	5.40186e-06	-1.66453	-0.904342	4.47075e-05	-1.65963	-0.916368
58282457	chr8:58282457:C:T	2.66629e-09	-1.81512	-1.45573	2.68723e-06	-1.78342	-1.48369	2.38036e-05	-1.76068	-1.44562
58282563	chr8:58282563:G:A	3.82807e-09	-1.51035	-1.39883	2.83654e-06	-1.81479	-1.39824	2.42406e-05	-1.81482	-1.37329
58282632	chr8:58282632:C:T	4.28664e-09	-1.52346	-1.27258	3.25533e-06	-1.81413	-1.26118	2.77228e-05	-1.81419	-1.23969
58282729	chr8:58282729:C:A	3.06517e-09	-1.81069	-1.32075	3.18055e-06	-1.74865	-1.34991	2.86981e-05	-1.71718	-1.30213
58282760	chr8:58282760:C:T	1.47737e-08	-3.2746e-10	-1.5587	1.48086e-05	-3.2746e-10	-1.56041	0.000123667	-3.2746e-10	-1.55855
58282840	chr8:58282840:G:T	1.46157e-08	-3.2746e-10	-1.56945	1.4688e-05	-3.2746e-10	-1.56858	0.00012212	-3.2746e-10	-1.57113
58282977	chr8:58282977:G:T	2.6507e-08	-3.2746e-10	-0.974136	2.64182e-05	-3.2746e-10	-0.981558	0.000229658	-3.2746e-10	-0.939548
58283213	chr8:58283213:T:C	4.50247e-09	-1.50648	-1.24044	3.35955e-06	-1.81488	-1.22893	2.86575e-05	-1.81491	-1.20581
58283311	chr8:58283311:T:G	4.13337e-09	-1.54463	-1.28782	3.21222e-06	-1.81251	-1.27614	2.73245e-05	-1.81259	-1.25577
58283366	chr8:58283366:C:T	2.61087e-09	-1.81504	-1.47682	2.62907e-06	-1.78673	-1.50225	2.31889e-05	-1.76492	-1.46755
58283576	chr8:58283576:A:G	2.35749e-09	-1.80897	-1.58498	7.28499e-06	-0.687902	-1.58189	6.45356e-05	-0.623833	-1.58509
58284251	chr8:58284251:C:T	4.71388e-09	-1.1417	-1.55933	4.69804e-06	-1.15554	-1.55293	4.0402e-05	-1.12007	-1.55719
58284492	chr8:58284492:C:T	1.51117e-06	3.0691	-1.06538e-09	0.000528852	2.0151	-1.06538e-09	0.00469972	2.07912	-1.06538e-09
58284596	chr8:58284596:C:G	3.64244e-09	-1.72999	-1.2289	3.90062e-06	-1.69425	-1.20022	3.13024e-05	-1.69534	-1.2371
58284728	chr8:58284728:C:T	1.50277e-08	-1.54165	-1.06538e-09	1.21663e-05	-1.75694	-1.06538e-09	0.000101945	-1.7517	-1.06538e-09
58284826	chr8:58284826:G:A	1.93617e-08	-1.28824	-1.06538e-09	1.36996e-05	-1.63824	-1.06538e-09	0.000113649	-1.64302	-1.06538e-09
58285197	chr8:58285197:G:A	5.55038e-09	-0.967956	-1.56972	3.12381e-06	-1.54814	-1.56842	2.5679e-05	-1.55855	-1.57191
58285269	chr8:58285269:T:G	3.103e-09	-1.58791	-1.53126	2.57382e-06	-1.80818	-1.50205	2.08293e-05	-1.80887	-1.53091
58285271	chr8:58285271:G:A	1.49631e-08	-3.2746e-10	-1.54596	1.47782e-05	-3.2746e-10	-1.56246	0.000125274	-3.2746e-10	-1.54563
58285306	chr8:58285306:G:A	3.02355e-09	-1.80621	-1.3389	3.15772e-06	-1.73687	-1.3689	2.8574e-05	-1.7028	-1.32084
58285458	chr8:58285458:G:C	2.39636e-09	-1.7986	-1.57899	8.37211e-06	-0.557285	-1.57342	7.39743e-05	-0.492703	-1.57972
58285836	chr8:58285836:T:C	3.72207e-08	-3.2746e-10	-0.634678	3.98323e-05	-3.2746e-10	-0.570934	0.000304721	-3.2746e-10	-0.656742
58286013	chr8:58286013:G:A	1.49126e-08	-3.2746e-10	-1.54934	1.51775e-05	-3.2746e-10	-1.5358	0.000126176	-3.2746e-10	-1.53846
58286043	chr8:58286043:T:A	2.40926e-09	-1.79636	-1.57587	8.57443e-06	-0.537465	-1.56936	7.57367e-05	-0.472112	-1.57676
58286268	chr8:58286268:A:G	3.19812e-08	-3.2746e-10	-0.786396	3.43017e-05	-3.2746e-10	-0.720419	0.000263883	-3.2746e-10	-0.800633
58286303	chr8:58286303:G:A	2.41364e-09	-1.79677	-1.57364	8.57498e-06	-0.540331	-1.56643	7.56876e-05	-0.47489	-1.57463
58286325	chr8:58286325:G:A	2.89701e-09	-1.81088	-1.37699	2.9969e-06	-1.75328	-1.40476	2.69308e-05	-1.72249	-1.36038
58286394	chr8:58286394:G:C	9.66818e-09	-1.7785	-0.204206	9.61364e-06	-1.80976	-0.182672	8.16649e-05	-1.79608	-0.17743
58286589	chr8:58286589:C:G	1.49668e-08	-3.2746e-10	-1.54571	1.53112e-05	-3.2746e-10	-1.52703	0.000125189	-3.2746e-10	-1.54631
58286614	chr8:58286614:G:A	4.24998e-09	-1.73676	-1.06787	4.69571e-06	-1.68699	-1.02197	3.66082e-05	-1.68815	-1.08771
58286721	chr8:58286721:T:C	1.4555e-08	-3.2746e-10	-1.57361	1.46429e-05	-3.2746e-10	-1.57165	0.000121625	-3.2746e-10	-1.5752
58286816	chr8:58286816:C:G	2.33742e-08	-3.2746e-10	-1.09991	2.38616e-05	-3.2746e-10	-1.08334	0.000202748	-3.2746e-10	-1.06417
58287129	chr8:58287129:G:A	4.18229e-09	-1.51287	-1.30781	5.9038e-06	-1.26042	-1.21959	4.42911e-05	-1.28178	-1.30358
58287202	chr8:58287202:C:T	2.88372e-09	-1.81253	-1.37993	2.9667e-06	-1.7606	-1.40756	2.66112e-05	-1.73138	-1.36343
58287373	chr8:58287373:G:A	4.16413e-09	-1.75716	-1.06787	4.83723e-06	-1.6573	-1.02197	3.77063e-05	-1.6586	-1.08771
58287421	chr8:58287421:C:A	4.14553e-09	-1.50302	-1.32649	3.08421e-06	-1.81494	-1.31438	2.61694e-05	-1.81494	-1.2966
58287443	chr8:58287443:C:T	3.01182e-09	-1.62523	-1.52377	6.31701e-06	-0.923619	-1.48875	4.96475e-05	-0.951113	-1.52008
58287583	chr8:58287583:T:C	4.20735e-09	-1.50996	-1.30475	3.15269e-06	-1.81473	-1.29263	2.67827e-05	-1.81474	-1.27365
58288011	chr8:58288011:G:A	2.89533e-09	-1.81002	-1.37843	3.00026e-06	-1.75065	-1.40626	2.69787e-05	-1.71923	-1.36186
58288119	chr8:58288119:T:C	2.91372e-09	-1.81074	-1.37137	3.01285e-06	-1.7532	-1.39953	2.70948e-05	-1.72226	-1.35454
58288393	chr8:58288393:C:T	1.46068e-08	-3.2746e-10	-1.57006	1.46921e-05	-3.2746e-10	-1.5683	0.000122041	-3.2746e-10	-1.57178
58288602	chr8:58288602:G:T	4.16628e-09	-1.50839	-1.31613	3.11701e-06	-1.81477	-1.30397	2.64623e-05	-1.81478	-1.28563
58288713	chr8:58288713:T:C	1.05495e-08	-1.47327	-0.422203	7.18916e-06	-1.81506	-0.46798	6.20545e-05	-1.81459	-0.433538
58289158	chr8:58289158:A:G	2.26037e-08	-3.2746e-10	-1.13343	2.30679e-05	-3.2746e-10	-1.11717	0.000195827	-3.2746e-10	-1.09891
58289262	chr8:58289262:C:T	4.06525e-09	-1.71684	-1.13223	4.10892e-06	-1.786	-1.05645	3.13701e-05	-1.78669	-1.14359
58289517	chr8:58289517:C:T	2.88449e-09	-1.81024	-1.38196	2.98776e-06	-1.75131	-1.40978	2.686e-05	-1.71991	-1.36559
58289694	chr8:58289694:G:A	4.12774e-09	-1.76401	-1.0698	4.88476e-06	-1.64562	-1.02387	3.80759e-05	-1.64695	-1.08961
58290015	chr8:58290015:G:T	4.17358e-09	-1.51128	-1.31149	3.13124e-06	-1.81467	-1.29951	2.65945e-05	-1.81469	-1.28075
58290226	chr8:58290226:C:T	1.50135e-08	-1.54259	-1.06538e-09	1.14814e-05	-1.81488	-1.06538e-09	9.58291e-05	-1.81357	-1.06538e-09
58290307	chr8:58290307:A:G	2.9099e-09	-1.8101	-1.37332	3.01399e-06	-1.751	-1.40135	2.71133e-05	-1.71954	-1.35657
58290408	chr8:58290408:G:T	1.47546e-08	-3.2746e-10	-1.55999	1.48552e-05	-3.2746e-10	-1.55726	0.000123215	-3.2746e-10	-1.56221
58290468	chr8:58290468:G:A	2.90596e-09	-1.81052	-1.37426	3.0068e-06	-1.75241	-1.40233	2.70399e-05	-1.72127	-1.35755
58290744	chr8:58290744:C:T	3.37183e-08	0.809705	-1.54321	6.04232e-06	-0.925732	-1.53109	5.20228e-05	-0.883455	-1.541
58290934	chr8:58290934:A:G	2.41063e-09	-1.79491	-1.57675	8.65969e-06	-0.526535	-1.5704	7.65534e-05	-0.460565	-1.57758
58291157	chr8:58291157:A:G	4.36103e-09	-1.52431	-1.25452	6.21054e-06	-1.27131	-1.15805	4.61386e-05	-1.2918	-1.25269
58291469	chr8:58291469:G:A	4.02195e-09	-1.51591	-1.34387	3.03058e-06	-1.81449	-1.33237	2.57033e-05	-1.81451	-1.31501
58292134	chr8:58292134:G:A	4.27153e-09	-1.70441	-1.09516	4.25601e-06	-1.79069	-1.01659	3.23903e-05	-1.7913	-1.10697
58292463	chr8:58292463:A:G	2.15813e-08	-3.2746e-10	-1.17972	2.26514e-05	-3.2746e-10	-1.13539	0.000180802	-3.2746e-10	-1.17874
58292485	chr8:58292485:A:T	2.4028e-09	-1.80383	-1.57108	8.01544e-06	-0.61069	-1.56355	7.05958e-05	-0.546998	-1.57217
58292571	chr8:58292571:G:A	4.31047e-09	-1.49855	-1.29194	6.13244e-06	-1.24061	-1.20141	4.58937e-05	-1.26222	-1.28759
58292758	chr8:58292758:C:A	4.18601e-09	-1.53751	-1.28229	5.91357e-06	-1.28898	-1.18938	4.41038e-05	-1.30901	-1.28059
58292845	chr8:58292845:C:T	2.39709e-09	-1.81005	-1.56724	2.9415e-06	-1.59908	-1.57761	2.61555e-05	-1.5515	-1.56058
58292950	chr8:58292950:GCTAT:G	1.45515e-08	-3.2746e-10	-1.57385	1.46391e-05	-3.2746e-10	-1.57192	0.000121597	-3.2746e-10	-1.57542
58292951	chr8:58292951:C:T	1.27263e-08	-1.70788	-1.06538e-09	2.28117e-05	-1.12834	-1.06538e-09	0.000191125	-1.12321	-1.06538e-09
58293376	chr8:58293376:T:A	2.36012e-09	-1.80805	-1.58478	2.88481e-06	-1.6111	-1.58505	2.5237e-05	-1.56476	-1.58307
58293402	chr8:58293402:A:G	4.28393e-09	-1.48357	-1.3131	3.13011e-06	-1.81512	-1.29942	2.65368e-05	-1.81512	-1.28249
58293428	chr8:58293428:T:G	1.51311e-08	-3.2746e-10	-1.53479	1.54553e-05	-3.2746e-10	-1.51766	0.000128307	-3.2746e-10	-1.52171
58293582	chr8:58293582:T:A	2.34819e-09	-1.81285	-1.58505	2.98137e-06	-1.57846	-1.58477	2.61546e-05	-1.5285	-1.58361
58293780	chr8:58293780:T:G	4.12312e-09	-1.50593	-1.329	5.85057e-06	-1.25076	-1.23832	4.37606e-05	-1.27229	-1.32512
58293855	chr8:58293855:T:C	2.41153e-09	-1.79653	-1.57475	2.80723e-06	-1.66201	-1.5614	2.39501e-05	-1.62168	-1.57848
58294153	chr8:58294153:T:C	1.02353e-08	-1.76585	-0.159853	1.01032e-05	-1.80443	-0.138334	8.62052e-05	-1.78675	-0.132659
58294168	chr8:58294168:T:C	4.2032e-09	-1.41043	-1.40527	2.83876e-06	-1.81119	-1.40105	2.41613e-05	-1.81114	-1.38024
58294259	chr8:58294259:A:G	2.88757e-09	-1.72879	-1.46234	1.43907e-05	-0.154652	-1.43438	0.000126849	-0.0772802	-1.45586
58294520	chr8:58294520:T:C	2.40821e-09	-1.79805	-1.57461	2.82322e-06	-1.65719	-1.56054	2.40778e-05	-1.61649	-1.57836
58295468	chr8:58295468:A:T	4.76178e-09	-1.10757	-1.58335	2.47034e-06	-1.77839	-1.57286	2.03878e-05	-1.77793	-1.58327
58295856	chr8:58295856:G:A	2.15557e-08	-3.2746e-10	-1.1809	2.19038e-05	-3.2746e-10	-1.16895	0.000186331	-3.2746e-10	-1.14861
58296162	chr8:58296162:C:A	8.18279e-09	-0.668179	-1.48133	3.01666e-06	-1.66719	-1.48428	2.57225e-05	-1.66602	-1.46275
58297360	chr8:58297360:T:A	9.13259e-09	-0.686955	-1.35274	3.43228e-06	-1.67449	-1.3479	2.9294e-05	-1.67353	-1.32523
58297617	chr8:58297617:C:G	2.6513e-09	-1.77293	-1.50357	4.5524e-06	-1.28169	-1.45826	3.53185e-05	-1.30316	-1.50857
58298163	chr8:58298163:G:A	2.13958e-08	-3.2746e-10	-1.18835	2.2276e-05	-3.2746e-10	-1.1521	0.000179078	-3.2746e-10	-1.18832
58298628	chr8:58298628:A:T	3.33264e-08	-3.2746e-10	-0.745194	3.84784e-05	-3.2746e-10	-0.605515	0.000307122	-3.2746e-10	-0.648893
58299295	chr8:58299295:A:G	1.44489e-08	-3.2746e-10	-1.58093	1.44851e-05	-3.2746e-10	-1.58249	0.000120652	-3.2746e-10	-1.58323
58299367	chr8:58299367:C:T	2.06257e-08	-1.225	-1.06538e-09	1.27976e-05	-1.70636	-1.06538e-09	0.000106324	-1.70965	-1.06538e-09
58299680	chr8:58299680:G:A	2.23068e-08	-3.2746e-10	-1.14665	2.17608e-05	-3.2746e-10	-1.1755	0.000189623	-3.2746e-10	-1.1311
58299870	chr8:58299870:T:C	9.77157e-09	-0.602831	-1.36924	3.47256e-06	-1.6441	-1.36663	2.96774e-05	-1.64298	-1.34277
58299964	chr8:58299964:C:T	1.6651e-08	-3.2746e-10	-1.43907	1.61292e-05	-3.2746e-10	-1.47498	0.000139499	-3.2746e-10	-1.43808
58300056	chr8:58300056:A:T	1.43864e-08	-3.2746e-10	-1.58526	1.44444e-05	-3.2746e-10	-1.58531	0.000120438	-3.2746e-10	-1.585
58300183	chr8:58300183:A:G	8.72995e-09	-0.707471	-1.37731	3.31979e-06	-1.6819	-1.37381	2.83301e-05	-1.68092	-1.3513
58300353	chr8:58300353:G:A	2.78101e-08	0.649743	-1.57589	5.31022e-06	-1.01704	-1.56894	4.58319e-05	-0.976243	-1.57492
58300430	chr8:58300430:A:G	6.48827e-09	-0.810327	-1.57122	2.71437e-06	-1.70797	-1.54908	2.22063e-05	-1.70477	-1.57099
58300609	chr8:58300609:A:T	8.95167e-09	-1.17767	-0.88203	1.2892e-05	-0.968911	-0.730093	9.27539e-05	-0.995974	-0.850215
58300774	chr8:58300774:A:G	8.9088e-09	-1.22139	-0.84311	1.27418e-05	-1.02421	-0.686513	9.10364e-05	-1.05009	-0.814787
58300886	chr8:58300886:C:T	5.64255e-09	-1.42593	-1.09527	7.39463e-06	-1.2622	-0.99266	5.4819e-05	-1.28541	-1.08669
58300918	chr8:58300918:T:C	9.12217e-09	-0.662234	-1.3786	3.36813e-06	-1.66586	-1.3754	2.87521e-05	-1.66474	-1.35269
58301893	chr8:58301893:A:T	2.86023e-09	-1.80465	-1.39599	4.58332e-06	-1.412	-1.32118	3.45954e-05	-1.43057	-1.40184
58302165	chr8:58302165:T:C	3.25232e-08	-3.2746e-10	-0.769588	3.45858e-05	-3.2746e-10	-0.71217	0.000289029	-3.2746e-10	-0.709611
58302521	chr8:58302521:A:C	2.35454e-09	-1.811	-1.5842	2.95837e-06	-1.59667	-1.5743	2.40487e-05	-1.61083	-1.58523
58302744	chr8:58302744:C:T	9.22919e-09	-0.617017	-1.41216	3.2929e-06	-1.64973	-1.41412	2.81972e-05	-1.64838	-1.38853
58302972	chr8:58302972:G:A	2.97563e-09	-1.68852	-1.47256	1.69528e-05	0.0185807	-1.44376	0.000150264	0.102603	-1.46634
58303050	chr8:58303050:T:C	4.42672e-09	-1.40383	-1.36006	5.70662e-06	-1.23069	-1.2833	4.30931e-05	-1.2538	-1.35898
58303149	chr8:58303149:A:G	4.4742e-09	-1.40012	-1.35309	5.7773e-06	-1.22595	-1.27573	4.35932e-05	-1.24923	-1.35201
58303215	chr8:58303215:T:C	3.1758e-09	-1.59147	-1.50452	6.46757e-06	-0.86217	-1.52664	6.27472e-05	-0.755194	-1.48183
58303341	chr8:58303341:A:T	2.92546e-09	-1.69753	-1.48056	1.62288e-05	-0.0163514	-1.45247	0.00014379	0.0667711	-1.47456
58303417	chr8:58303417:C:T	8.48e-09	-0.706249	-1.40758	3.20278e-06	-1.68181	-1.40978	2.74381e-05	-1.68053	-1.38368
58304104	chr8:58304104:C:A	2.88861e-09	-1.75706	-1.43371	5.01196e-06	-1.27611	-1.36768	4.17618e-05	-1.19632	-1.44784
58304152	chr8:58304152:C:T	2.11543e-07	2.36626	-1.26337	9.20691e-06	-0.790127	-1.24553	8.08573e-05	-0.751232	-1.23222
58304733	chr8:58304733:T:A	4.38888e-09	-1.41244	-1.36002	5.64825e-06	-1.24058	-1.28369	4.26699e-05	-1.26369	-1.35896
58304750	chr8:58304750:G:A	4.52894e-09	-1.38105	-1.36001	5.86353e-06	-1.20308	-1.28378	4.42756e-05	-1.22678	-1.35893
58305082	chr8:58305082:C:T	3.27897e-08	-3.2746e-10	-0.761429	3.78266e-05	-3.2746e-10	-0.6226	0.000301885	-3.2746e-10	-0.666091
58305167	chr8:58305167:A:C	3.12103e-09	-1.58765	-1.52573	6.40206e-06	-0.853915	-1.54508	6.1856e-05	-0.745329	-1.506
58305596	chr8:58305596:T:C	4.53188e-09	-1.4055	-1.33491	5.86035e-06	-1.23267	-1.25473	4.41083e-05	-1.25571	-1.33378
58306001	chr8:58306001:C:T	4.51687e-09	-1.39324	-1.35048	5.84286e-06	-1.21766	-1.27273	4.40595e-05	-1.24115	-1.34945
58306190	chr8:58306190:T:C	1.64624e-08	-3.2746e-10	-1.45046	1.61221e-05	-3.2746e-10	-1.47542	0.000135944	-3.2746e-10	-1.46389
58306217	chr8:58306217:G:T	4.60652e-09	-1.38602	-1.33805	5.9833e-06	-1.20874	-1.2579	4.5006e-05	-1.23238	-1.33696
58306304	chr8:58306304:C:T	4.55684e-09	-1.39389	-1.34102	5.90163e-06	-1.21862	-1.26176	4.44392e-05	-1.24209	-1.33992
58306947	chr8:58306947:A:G	4.48626e-09	-1.39577	-1.35475	5.79451e-06	-1.22111	-1.27759	4.3731e-05	-1.24441	-1.35367
58307351	chr8:58307351:C:T	9.1635e-09	-0.623255	-1.41306	3.28182e-06	-1.65217	-1.41505	2.81019e-05	-1.65082	-1.38948
58307439	chr8:58307439:T:C	4.52251e-09	-1.37829	-1.36419	5.85036e-06	-1.2006	-1.28851	4.42011e-05	-1.22426	-1.36313
58308126	chr8:58308126:C:T	4.48677e-09	-1.3909	-1.35951	5.79805e-06	-1.21512	-1.28297	4.37791e-05	-1.23854	-1.35844
58308223	chr8:58308223:A:T	4.53705e-09	-1.3842	-1.35506	5.87452e-06	-1.20704	-1.27795	4.43222e-05	-1.23067	-1.35398
58308331	chr8:58308331:G:A	4.32097e-09	-1.45772	-1.33034	5.52121e-06	-1.29635	-1.25066	4.16151e-05	-1.31872	-1.32896
58308354	chr8:58308354:AAG:A	4.45418e-09	-1.40672	-1.35098	5.71442e-06	-1.24074	-1.27188	4.31147e-05	-1.26472	-1.34756
58308571	chr8:58308571:G:T	8.14572e-09	-0.672965	-1.48109	2.99548e-06	-1.66948	-1.48903	2.56779e-05	-1.66802	-1.46248
58309196	chr8:58309196:T:A	1.44081e-08	-3.2746e-10	-1.58375	1.44697e-05	-3.2746e-10	-1.58355	0.000120523	-3.2746e-10	-1.5843
58309238	chr8:58309238:G:A	4.57742e-09	-1.39971	-1.3307	5.92355e-06	-1.22593	-1.25075	4.45983e-05	-1.2491	-1.32934
58309334	chr8:58309334:C:T	4.58997e-09	-1.38261	-1.34506	5.94945e-06	-1.20541	-1.2669	4.48539e-05	-1.229	-1.34372
58309484	chr8:58309484:A:T	4.5836e-09	-1.39872	-1.33034	5.93243e-06	-1.22452	-1.25066	4.46801e-05	-1.24765	-1.32896
58309507	chr8:58309507:T:G	1.6036e-08	-1.47671	-1.06538e-09	2.60431e-05	-0.99586	-1.06538e-09	0.000249014	-0.85863	-1.06538e-09
58309672	chr8:58309672:C:A	4.63609e-09	-1.38451	-1.33316	6.00863e-06	-1.21118	-1.25124	4.52039e-05	-1.23538	-1.32957
58309760	chr8:58309760:G:A	1.53095e-08	-1.64571	0.122644	1.32824e-05	-1.73721	0.068034	0.000124841	-1.69692	0.147829
58310036	chr8:58310036:G:A	6.06283e-09	-1.39024	-1.05912	7.95546e-06	-1.21732	-0.964436	5.90581e-05	-1.24106	-1.05656
58310064	chr8:58310064:C:A	3.24927e-09	-1.65773	-1.41539	3.00114e-06	-1.78736	-1.36926	2.36278e-05	-1.79626	-1.41746
58310243	chr8:58310243:T:C	1.54662e-08	-3.2746e-10	-1.51289	1.57672e-05	-3.2746e-10	-1.49768	0.000129481	-3.2746e-10	-1.5126
58310509	chr8:58310509:T:C	4.4874e-09	-1.19089	-1.55938	5.39828e-06	-1.02263	-1.5469	4.59437e-05	-0.991724	-1.557
58310516	chr8:58310516:T:C	5.29822e-09	-1.78455	-0.799621	1.03934e-05	-1.19238	-0.722067	7.83942e-05	-1.18953	-0.824855
58310587	chr8:58310587:C:T	3.11179e-09	-1.73089	-1.38545	5.75489e-06	-1.20057	-1.30499	4.74115e-05	-1.11518	-1.40209
58310681	chr8:58310681:C:T	1.16354e-08	-1.79749	-1.06538e-09	1.27383e-05	-1.711	-1.06538e-09	0.000106632	-1.70676	-1.06538e-09
58310804	chr8:58310804:T:G	4.4752e-09	-1.2307	-1.52229	5.78263e-06	-0.972922	-1.52783	4.99265e-05	-0.939832	-1.52575
58310916	chr8:58310916:A:G	1.44118e-08	-3.2746e-10	-1.58349	1.44737e-05	-3.2746e-10	-1.58328	0.000120548	-3.2746e-10	-1.58409
58311109	chr8:58311109:C:A	2.99855e-08	0.711284	-1.56211	5.56508e-06	-0.984932	-1.55417	4.80478e-05	-0.943374	-1.56057
58311183	chr8:58311183:G:A	3.3466e-08	-3.2746e-10	-0.741012	3.86463e-05	-3.2746e-10	-0.601161	0.000308482	-3.2746e-10	-0.644474
58311646	chr8:58311646:C:T	5.35588e-09	-1.35155	-1.2218	7.10626e-06	-1.17346	-1.12118	5.24673e-05	-1.19865	-1.21729
58312171	chr8:58312171:C:G	2.28307e-07	-3.2746e-10	1.17915	0.000257967	-3.2746e-10	1.29722	0.00201848	-3.2746e-10	1.23396
58312819	chr8:58312819:A:G	1.9764e-08	-3.2746e-10	-1.26768	2.06263e-05	-3.2746e-10	-1.22904	0.000165077	-3.2746e-10	-1.26973
58313543	chr8:58313543:C:A	1.54115e-08	-3.2746e-10	-1.51643	1.55157e-05	-3.2746e-10	-1.51376	0.000128783	-3.2746e-10	-1.51801
58313623	chr8:58313623:T:C	6.39777e-08	-3.2746e-10	-0.0930083	8.03396e-05	-3.2746e-10	0.130651	0.000604667	-3.2746e-10	0.0285402
58313802	chr8:58313802:G:A	7.4188e-09	-0.700523	-1.547	2.91686e-06	-1.67234	-1.51276	2.3606e-05	-1.66828	-1.54636
58313857	chr8:58313857:A:G	1.44963e-08	-3.2746e-10	-1.57765	1.45522e-05	-3.2746e-10	-1.57787	0.000121173	-3.2746e-10	-1.57892
58313910	chr8:58313910:A:C	1.44958e-08	-3.2746e-10	-1.57769	1.4552e-05	-3.2746e-10	-1.57788	0.000121169	-3.2746e-10	-1.57895
58314244	chr8:58314244:A:T	1.44977e-08	-3.2746e-10	-1.57755	1.45538e-05	-3.2746e-10	-1.57776	0.000121184	-3.2746e-10	-1.57883
58314605	chr8:58314605:C:T	1.74987e-08	-1.38942	-1.06538e-09	3.97947e-05	-0.57188	-1.06538e-09	0.000338898	-0.55044	-1.06538e-09
58314669	chr8:58314669:G:T	1.44977e-08	-3.2746e-10	-1.57755	1.45538e-05	-3.2746e-10	-1.57776	0.000121184	-3.2746e-10	-1.57883
58314728	chr8:58314728:G:A	1.45024e-08	-3.2746e-10	-1.57723	1.45585e-05	-3.2746e-10	-1.57744	0.00012122	-3.2746e-10	-1.57853
58314994	chr8:58314994:A:G	3.05144e-09	-1.65835	-1.47758	2.81008e-06	-1.78652	-1.43588	2.22336e-05	-1.79557	-1.47897
58315065	chr8:58315065:C:T	1.54105e-08	-3.2746e-10	-1.5165	1.5515e-05	-3.2746e-10	-1.5138	0.000128775	-3.2746e-10	-1.51807
58315167	chr8:58315167:G:A	1.47059e-08	-3.2746e-10	-1.56329	1.47532e-05	-3.2746e-10	-1.56415	0.000122812	-3.2746e-10	-1.56548
58315265	chr8:58315265:C:T	1.21739e-08	-1.75225	-1.06538e-09	1.21878e-05	-1.75518	-1.06538e-09	0.000100428	-1.7667	-1.06538e-09
58315420	chr8:58315420:A:G	5.1367e-09	-1.41737	-1.19777	6.52385e-06	-1.25346	-1.12668	4.98323e-05	-1.2772	-1.19027
58315537	chr8:58315537:A:T	1.4556e-08	-3.2746e-10	-1.57354	1.46059e-05	-3.2746e-10	-1.57419	0.000121633	-3.2746e-10	-1.57513
58315569	chr8:58315569:T:TTTCCACACACTGC	1.44485e-08	-3.2746e-10	-1.58095	1.45122e-05	-3.2746e-10	-1.58062	0.000120817	-3.2746e-10	-1.58186
58315637	chr8:58315637:T:C	1.47059e-08	-3.2746e-10	-1.56329	1.47532e-05	-3.2746e-10	-1.56415	0.000122812	-3.2746e-10	-1.56548
58315706	chr8:58315706:CCT:C	1.44213e-08	-3.2746e-10	-1.58284	1.44844e-05	-3.2746e-10	-1.58254	0.00012061	-3.2746e-10	-1.58358
58315720	chr8:58315720:C:G	1.47059e-08	-3.2746e-10	-1.56329	1.47532e-05	-3.2746e-10	-1.56415	0.000122812	-3.2746e-10	-1.56548
58315900	chr8:58315900:A:G	1.47033e-08	-3.2746e-10	-1.56347	1.47504e-05	-3.2746e-10	-1.56434	0.000122792	-3.2746e-10	-1.56565
58316226	chr8:58316226:G:A	1.6756e-08	-3.2746e-10	-1.43279	1.61819e-05	-3.2746e-10	-1.47172	0.000140737	-3.2746e-10	-1.42924
58316492	chr8:58316492:C:T	3.12268e-09	-1.54142	-1.57143	6.95083e-06	-0.761481	-1.55527	6.33563e-05	-0.648592	-1.57877
58316546	chr8:58316546:A:T	3.07898e-09	-1.56303	-1.56391	6.73375e-06	-0.803837	-1.54464	6.09186e-05	-0.693317	-1.57328
58316723	chr8:58316723:A:G	4.03198e-09	-1.27187	-1.58542	5.74149e-06	-0.923174	-1.58472	4.94776e-05	-0.889262	-1.58536
58317069	chr8:58317069:T:C	3.39424e-08	-3.2746e-10	-0.726879	3.9264e-05	-3.2746e-10	-0.585305	0.000313127	-3.2746e-10	-0.629529
58317139	chr8:58317139:A:G	1.4711e-08	-3.2746e-10	-1.56295	1.4758e-05	-3.2746e-10	-1.56383	0.000122852	-3.2746e-10	-1.56516
58317334	chr8:58317334:C:T	3.057e-09	-1.55918	-1.57493	6.67785e-06	-0.796228	-1.56059	6.09335e-05	-0.685247	-1.58111
58317453	chr8:58317453:A:C	1.18875e-08	-1.77605	-1.06538e-09	1.16219e-05	-1.80272	-1.06538e-09	9.76149e-05	-1.79511	-1.06538e-09
58317766	chr8:58317766:T:C	4.76306e-09	-1.78544	-0.905217	9.1938e-06	-1.19634	-0.840746	7.05653e-05	-1.19341	-0.926187
58318171	chr8:58318171:A:C	5.58616e-08	-3.2746e-10	-0.228665	6.97627e-05	-3.2746e-10	-0.0105122	0.000524202	-3.2746e-10	-0.114261
58318230	chr8:58318230:G:A	2.91517e-09	-1.59923	-1.58239	6.12043e-06	-0.870627	-1.57335	5.61668e-05	-0.762872	-1.58494
58318295	chr8:58318295:G:C	2.96723e-08	-1.31219	0.450863	3.55285e-05	-1.47628	0.791002	0.000223294	-1.48099	0.513339
58318448	chr8:58318448:AG:A	1.21263e-08	-1.14412	-0.612039	7.90795e-06	-1.74829	-0.439452	5.69705e-05	-1.75463	-0.578974
58318468	chr8:58318468:C:T	1.45829e-08	-3.2746e-10	-1.57169	1.45893e-05	-3.2746e-10	-1.57532	0.000121524	-3.2746e-10	-1.57603
58319060	chr8:58319060:CTATT:C	2.80931e-09	-1.64106	-1.57754	5.6024e-06	-0.967478	-1.56494	5.0841e-05	-0.865052	-1.58238
58319113	chr8:58319113:T:C	2.78367e-09	-1.64935	-1.57842	5.48773e-06	-0.986299	-1.5668	4.98058e-05	-0.885094	-1.58291
58319120	chr8:58319120:G:T	2.834e-09	-1.6297	-1.58015	5.71348e-06	-0.943298	-1.56949	5.20668e-05	-0.839714	-1.5839
58320095	chr8:58320095:A:G	2.74121e-09	-1.66409	-1.57905	5.32647e-06	-1.01533	-1.5676	4.82884e-05	-0.915664	-1.58328
58320478	chr8:58320478:G:A	1.44713e-08	-3.2746e-10	-1.57938	1.45012e-05	-3.2746e-10	-1.58138	0.000121158	-3.2746e-10	-1.57904
58320691	chr8:58320691:C:T	1.48344e-08	-3.2746e-10	-1.5546	1.50443e-05	-3.2746e-10	-1.54462	0.000124417	-3.2746e-10	-1.5525
58320745	chr8:58320745:T:C	4.59162e-09	-1.20963	-1.51768	5.67804e-06	-0.994446	-1.52456	4.90837e-05	-0.961168	-1.52144
58320753	chr8:58320753:T:C	2.87928e-09	-1.6237	-1.5703	5.88984e-06	-0.928121	-1.55426	5.32651e-05	-0.823429	-1.57743
58320850	chr8:58320850:A:G	2.92266e-08	0.568997	-1.44546	5.78699e-06	-1.06659	-1.43341	4.9804e-05	-1.02691	-1.44113
58321292	chr8:58321292:C:T	4.97414e-09	-1.79708	-0.850213	9.06359e-06	-1.25414	-0.797209	7.02393e-05	-1.25095	-0.873277
58321309	chr8:58321309:C:T	5.16208e-09	-1.51829	-1.09192	6.76745e-06	-1.37906	-0.964428	4.91467e-05	-1.39729	-1.08404
58321618	chr8:58321618:C:T	4.191e-09	-1.23503	-1.58357	5.52599e-06	-0.965804	-1.58035	4.75005e-05	-0.932452	-1.58295
58321885	chr8:58321885:A:G	2.48403e-08	-3.2746e-10	-1.03908	2.63974e-05	-3.2746e-10	-0.982346	0.000219338	-3.2746e-10	-0.985522
58322124	chr8:58322124:T:A	3.04735e-09	-1.63966	-1.49761	2.55697e-06	-1.8081	-1.50869	2.13587e-05	-1.81162	-1.50305
58322319	chr8:58322319:G:A	1.21267e-08	-1.75613	-1.06538e-09	1.15303e-05	-1.81063	-1.06538e-09	9.61402e-05	-1.81033	-1.06538e-09
58322565	chr8:58322565:A:G	2.87541e-09	-1.62072	-1.57463	5.76123e-06	-0.92181	-1.58265	5.42338e-05	-0.816403	-1.56643
58322599	chr8:58322599:G:T	1.66016e-08	-3.2746e-10	-1.44204	1.60867e-05	-3.2746e-10	-1.47762	0.000138483	-3.2746e-10	-1.44539
58322666	chr8:58322666:G:A	2.82429e-09	-1.63839	-1.57489	5.54389e-06	-0.960135	-1.58278	5.20479e-05	-0.857198	-1.56677
58322720	chr8:58322720:T:C	1.98955e-08	-3.2746e-10	-1.26105	1.89455e-05	-3.2746e-10	-1.31405	0.000165907	-3.2746e-10	-1.26471
58323527	chr8:58323527:G:A	2.70972e-09	-1.6699	-1.5848	5.2021e-06	-1.02732	-1.57923	4.75675e-05	-0.928647	-1.58534
58323567	chr8:58323567:T:A	1.57059e-08	-3.2746e-10	-1.49751	1.53829e-05	-3.2746e-10	-1.52235	0.000131447	-3.2746e-10	-1.49754
58323572	chr8:58323572:A:T	6.97227e-09	-1.22288	-1.08672	2.03155e-05	-0.199598	-1.04463	0.000184276	-0.117449	-1.04226
58323573	chr8:58323573:A:T	1.72535e-08	-0.872403	-0.531128	3.75078e-05	-0.161397	-0.469665	0.000358216	-0.0535205	-0.441481
58323693	chr8:58323693:C:T	2.45607e-08	-3.2746e-10	-1.0504	2.60683e-05	-3.2746e-10	-0.994892	0.000216755	-3.2746e-10	-0.99737
58323729	chr8:58323729:C:T	1.58113e-08	-0.591847	-0.898969	5.61115e-06	-1.65563	-0.875231	4.66317e-05	-1.64588	-0.887973
58325171	chr8:58325171:C:A	2.73208e-09	-1.67468	-1.5718	5.1137e-06	-1.04254	-1.58115	4.78935e-05	-0.944418	-1.56274
58325359	chr8:58325359:T:G	2.74308e-09	-1.66397	-1.57849	5.3201e-06	-1.01679	-1.56733	4.82344e-05	-0.917122	-1.58294
58325556	chr8:58325556:A:G	1.45087e-08	-3.2746e-10	-1.5768	1.45738e-05	-3.2746e-10	-1.57639	0.000121271	-3.2746e-10	-1.57811
58325796	chr8:58325796:G:A	6.22343e-09	-1.54484	-0.878378	8.07623e-06	-1.41772	-0.748967	5.8715e-05	-1.43555	-0.867891
58325920	chr8:58325920:C:G	5.73127e-08	-3.2746e-10	-0.203021	7.12759e-05	-3.2746e-10	0.0109457	0.000538302	-3.2746e-10	-0.0877188
58326189	chr8:58326189:T:A	2.5718e-08	-1.00435	-1.06538e-09	2.06672e-05	-1.22707	-1.06538e-09	0.00017835	-1.19239	-1.06538e-09
58327067	chr8:58327067:A:G	2.5229e-09	-1.79625	-1.52989	3.05824e-06	-1.65198	-1.48579	2.50898e-05	-1.61708	-1.5366
58327374	chr8:58327374:A:G	1.16673e-08	-1.79475	-1.06538e-09	1.26683e-05	-1.71651	-1.06538e-09	0.000106057	-1.71216	-1.06538e-09
58327458	chr8:58327458:C:T	2.0839e-08	-3.2746e-10	-1.21472	2.16019e-05	-3.2746e-10	-1.18283	0.000174377	-3.2746e-10	-1.21492
58327556	chr8:58327556:T:C	1.82083e-08	-1.34966	-1.06538e-09	1.34525e-05	-1.65645	-1.06538e-09	0.00011137	-1.66328	-1.06538e-09
58327597	chr8:58327597:T:G	1.45098e-08	-3.2746e-10	-1.57672	1.46518e-05	-3.2746e-10	-1.57105	0.000121405	-3.2746e-10	-1.577
58327885	chr8:58327885:G:A	3.2616e-09	-1.50271	-1.56661	7.07704e-06	-0.738393	-1.56036	6.09013e-05	-0.701994	-1.56489
58327911	chr8:58327911:C:A	3.03344e-09	-1.59422	-1.54763	7.50405e-06	-0.691756	-1.54841	6.62769e-05	-0.640907	-1.54139
58328245	chr8:58328245:C:T	3.77236e-09	-1.35789	-1.56595	2.42498e-06	-1.81491	-1.55487	1.99501e-05	-1.81499	-1.56791
58328533	chr8:58328533:A:C	3.27785e-09	-1.65251	-1.41184	7.54699e-06	-0.824344	-1.41012	6.677e-05	-0.776818	-1.39807
58328860	chr8:58328860:C:T	1.01476e-08	-0.407448	-1.52685	4.23551e-06	-1.29595	-1.51616	3.45067e-05	-1.31172	-1.52327
58328894	chr8:58328894:C:T	1.1057e-08	-0.336226	-1.51225	4.48556e-06	-1.25383	-1.50092	3.64932e-05	-1.27079	-1.50822
58329135	chr8:58329135:G:A	2.61627e-09	-1.79176	-1.49804	3.15922e-06	-1.66166	-1.44362	2.55763e-05	-1.62779	-1.50669
58329182	chr8:58329182:A:G	1.3034e-08	-1.68398	-1.06538e-09	1.19142e-05	-1.77788	-1.06538e-09	9.92838e-05	-1.77816	-1.06538e-09
58329576	chr8:58329576:C:CA	1.5198e-08	-1.63551	0.105137	1.31323e-05	-1.73009	0.0495557	0.000123785	-1.68803	0.130439
58329587	chr8:58329587:GTTATAGCCAAAAC:G	1.49366e-08	-1.63677	0.0890347	1.29113e-05	-1.73123	0.0337212	0.000121629	-1.68938	0.114216
58329604	chr8:58329604:G:C	1.18621e-08	-1.7782	-1.06538e-09	1.23449e-05	-1.74237	-1.06538e-09	0.000103379	-1.73774	-1.06538e-09
58329665	chr8:58329665:G:A	5.8702e-08	-0.17907	-1.06538e-09	1.49605e-05	-1.5502	-1.06538e-09	0.000124076	-1.55524	-1.06538e-09
58329781	chr8:58329781:C:T	3.56513e-09	-1.8149	-1.16544	5.50407e-06	-1.43493	-1.1152	4.47676e-05	-1.42002	-1.15463
58329830	chr8:58329830:T:C	7.3892e-09	-1.49908	-0.752446	9.79491e-06	-1.364	-0.609751	7.02753e-05	-1.38247	-0.741248
58330005	chr8:58330005:A:G	2.47098e-09	-1.80014	-1.54679	3.01247e-06	-1.64017	-1.51269	2.4972e-05	-1.60449	-1.55389
58330059	chr8:58330059:T:C	1.48396e-08	-3.2746e-10	-1.55424	1.49433e-05	-3.2746e-10	-1.55135	0.000123913	-3.2746e-10	-1.55656
58330149	chr8:58330149:T:A	3.37356e-09	-1.63837	-1.3972	7.93875e-06	-0.789026	-1.39483	7.03105e-05	-0.740384	-1.38283
58330677	chr8:58330677:A:ATT	3.32395e-09	-1.64961	-1.40078	7.69925e-06	-0.816404	-1.39809	6.81101e-05	-0.768452	-1.38656
58330887	chr8:58330887:T:A	3.90964e-09	-1.64582	-1.24228	9.12458e-06	-0.808341	-1.2363	8.09387e-05	-0.759961	-1.22249
58331327	chr8:58331327:A:G	1.56731e-08	-3.2746e-10	-1.4996	1.55923e-05	-3.2746e-10	-1.50884	0.000131537	-3.2746e-10	-1.49685
58331499	chr8:58331499:A:G	1.47975e-08	-1.65045	0.0933625	1.28525e-05	-1.74004	0.0379694	0.000120819	-1.70044	0.118595
58331524	chr8:58331524:A:G	1.4847e-08	-3.2746e-10	-1.55374	1.47382e-05	-3.2746e-10	-1.56517	0.000124292	-3.2746e-10	-1.5535
58331646	chr8:58331646:C:T	1.03685e-08	-0.406992	-1.50578	4.33825e-06	-1.29557	-1.49257	3.52759e-05	-1.31135	-1.50159
58331836	chr8:58331836:G:A	2.55971e-09	-1.78211	-1.52954	2.95067e-06	-1.68647	-1.48711	2.4084e-05	-1.65572	-1.53887
58332209	chr8:58332209:C:T	1.50546e-08	-1.53986	-1.06538e-09	2.05714e-05	-1.23171	-1.06538e-09	0.000177178	-1.19898	-1.06538e-09
58332269	chr8:58332269:G:A	7.57419e-09	-1.47599	-0.750804	1.00624e-05	-1.33778	-0.609023	7.22388e-05	-1.35657	-0.739585
58332424	chr8:58332424:C:G	2.6103e-09	-1.77547	-1.51661	2.97365e-06	-1.69579	-1.47003	2.41742e-05	-1.66569	-1.52516
58332899	chr8:58332899:A:T	7.62201e-09	-1.48055	-0.739956	1.01271e-05	-1.3431	-0.597292	7.26473e-05	-1.36186	-0.728665
58334104	chr8:58334104:T:C	1.48183e-08	-3.2746e-10	-1.55568	1.47158e-05	-3.2746e-10	-1.56669	0.000124051	-3.2746e-10	-1.55545
58334539	chr8:58334539:G:A	4.4111e-09	-1.20548	-1.56194	2.49988e-06	-1.8065	-1.53286	2.02832e-05	-1.80497	-1.56138
58334588	chr8:58334588:TCTAGGATGCAGCTGAAACTGTG:T	7.57362e-09	-1.48238	-0.744492	1.00593e-05	-1.34533	-0.601784	7.21628e-05	-1.36401	-0.733206
58334826	chr8:58334826:C:T	1.88837e-08	-1.31325	-1.06538e-09	3.2746e-05	-0.766831	-1.06538e-09	0.000304458	-0.657606	-1.06538e-09
58334836	chr8:58334836:A:G	1.88946e-08	-1.31267	-1.06538e-09	3.27652e-05	-0.766247	-1.06538e-09	0.000304651	-0.65697	-1.06538e-09
58334869	chr8:58334869:A:T	2.02162e-08	-3.2746e-10	-1.24506	2.11107e-05	-3.2746e-10	-1.20583	0.00016921	-3.2746e-10	-1.245
58334962	chr8:58334962:T:A	2.37025e-09	-1.81496	-1.57359	4.35539e-06	-1.21003	-1.57417	3.81241e-05	-1.16414	-1.57115
58334968	chr8:58334968:T:G	1.45241e-08	-3.2746e-10	-1.57573	1.45464e-05	-3.2746e-10	-1.57827	0.000121411	-3.2746e-10	-1.57695
58335054	chr8:58335054:G:T	8.53741e-09	-1.70904	-0.398047	8.70509e-06	-1.79064	-0.301062	6.40073e-05	-1.78933	-0.427813
58335255	chr8:58335255:A:G	1.53962e-08	-3.2746e-10	-1.51742	1.53184e-05	-3.2746e-10	-1.52656	0.000129142	-3.2746e-10	-1.51522
58335260	chr8:58335260:T:TA	2.4876e-08	-3.2746e-10	-1.03764	2.77388e-05	-3.2746e-10	-0.93278	0.00021764	-3.2746e-10	-0.993295
58335306	chr8:58335306:G:C	1.7014e-08	-3.2746e-10	-1.41751	1.64372e-05	-3.2746e-10	-1.45607	0.000141868	-3.2746e-10	-1.42124
58335681	chr8:58335681:C:T	2.20249e-08	-3.2746e-10	-1.15937	2.32013e-05	-3.2746e-10	-1.1114	0.000184512	-3.2746e-10	-1.15842
58335991	chr8:58335991:A:G	1.16e-08	-0.342104	-1.45843	4.74354e-06	-1.25577	-1.44306	3.85007e-05	-1.27221	-1.45326
58336266	chr8:58336266:G:C	3.27999e-09	-1.60507	-1.45863	2.64002e-06	-1.81213	-1.4727	2.21256e-05	-1.81428	-1.46512
58336298	chr8:58336298:G:A	7.62225e-09	-1.48596	-0.734507	1.01143e-05	-1.35026	-0.591403	7.25558e-05	-1.3686	-0.72318
58336340	chr8:58336340:C:A	2.73075e-08	-3.2746e-10	-0.944382	2.95736e-05	-3.2746e-10	-0.86873	0.000228029	-3.2746e-10	-0.946665
58336467	chr8:58336467:C:T	5.46973e-09	-1.41895	-1.13336	7.09764e-06	-1.24977	-1.04608	5.33943e-05	-1.26948	-1.12895
58336765	chr8:58336765:C:T	1.44136e-08	-3.2746e-10	-1.58337	1.44693e-05	-3.2746e-10	-1.58358	0.000120723	-3.2746e-10	-1.58264
58337581	chr8:58337581:C:T	5.7656e-09	-1.46993	-1.02971	7.44669e-06	-1.32982	-0.918022	5.49283e-05	-1.34881	-1.0213
58338026	chr8:58338026:C:T	2.35203e-09	-1.81512	-1.58114	4.41907e-06	-1.18835	-1.58133	3.8662e-05	-1.14166	-1.57962
58338070	chr8:58338070:G:A	3.73274e-09	-1.38075	-1.55365	2.46365e-06	-1.8142	-1.53977	2.01987e-05	-1.8144	-1.55612
58338154	chr8:58338154:T:C	4.13846e-09	-1.24581	-1.58541	2.37766e-06	-1.81035	-1.57915	1.97192e-05	-1.80913	-1.58541
58338460	chr8:58338460:A:G	1.55317e-08	-3.2746e-10	-1.50866	1.54596e-05	-3.2746e-10	-1.51738	0.000130331	-3.2746e-10	-1.50606
58338804	chr8:58338804:C:T	2.61797e-09	-1.78094	-1.5082	3.03665e-06	-1.68575	-1.45911	2.46394e-05	-1.6545	-1.51729
58338929	chr8:58338929:T:A	4.08715e-09	-1.69607	-1.14763	4.04008e-06	-1.79386	-1.06549	3.07207e-05	-1.79235	-1.15885
58339117	chr8:58339117:A:G	4.11614e-09	-1.28174	-1.55488	2.46176e-06	-1.8138	-1.54093	2.01905e-05	-1.81362	-1.5573
58339142	chr8:58339142:C:T	2.66077e-09	-1.77765	-1.49528	3.0673e-06	-1.69194	-1.44288	2.47678e-05	-1.66149	-1.5051
58339556	chr8:58339556:A:G	1.15218e-08	-0.356325	-1.45097	4.74418e-06	-1.26506	-1.43363	3.84479e-05	-1.28128	-1.44556
58339903	chr8:58339903:A:C	1.11083e-08	-0.366544	-1.47731	4.57825e-06	-1.27137	-1.46293	3.71877e-05	-1.28759	-1.47257
58340057	chr8:58340057:G:A	3.03041e-08	-3.2746e-10	-0.840262	3.46531e-05	-3.2746e-10	-0.710226	0.000277335	-3.2746e-10	-0.750912
58340276	chr8:58340276:T:C	1.15791e-08	-0.325937	-1.47641	4.70173e-06	-1.24557	-1.46211	3.81813e-05	-1.26216	-1.47163
58340981	chr8:58340981:T:G	1.64109e-08	-1.10376	-0.349839	1.65004e-05	-1.31453	-0.137703	0.000115565	-1.31929	-0.307012
58341144	chr8:58341144:A:G	7.59576e-09	-1.484	-0.739956	1.0078e-05	-1.34796	-0.597292	7.23206e-05	-1.36636	-0.728665
58341427	chr8:58341427:T:C	1.54285e-08	-1.51533	-1.06538e-09	3.24814e-05	-0.774944	-1.06538e-09	0.000276829	-0.752737	-1.06538e-09
58342081	chr8:58342081:G:A	1.66603e-08	-3.2746e-10	-1.43852	1.66527e-05	-3.2746e-10	-1.44304	0.000140025	-3.2746e-10	-1.43432
58342318	chr8:58342318:C:T	2.63995e-09	-1.7744	-1.50639	3.00758e-06	-1.69759	-1.45689	2.4358e-05	-1.66771	-1.51557
58342345	chr8:58342345:T:C	3.29037e-09	-1.66531	-1.39524	7.44632e-06	-0.858406	-1.38949	6.57068e-05	-0.811393	-1.37954
58342419	chr8:58342419:T:C	6.07862e-08	-0.14418	-1.06538e-09	1.52142e-05	-1.53338	-1.06538e-09	0.000126062	-1.53937	-1.06538e-09
58342864	chr8:58342864:C:T	3.25584e-09	-1.66407	-1.40702	7.3874e-06	-0.854126	-1.40171	6.51731e-05	-0.80729	-1.3918
58342908	chr8:58342908:C:T	2.66676e-09	-1.77297	-1.49771	3.03401e-06	-1.69984	-1.44589	2.44947e-05	-1.67029	-1.5074
58342920	chr8:58342920:A:C	2.64994e-09	-1.77765	-1.49935	3.05225e-06	-1.69173	-1.44801	2.46796e-05	-1.66121	-1.50895
58343033	chr8:58343033:A:G	2.09816e-08	-1.2079	-1.06538e-09	1.20643e-05	-1.76537	-1.06538e-09	0.000100344	-1.76753	-1.06538e-09
58343223	chr8:58343223:A:C	5.00131e-09	-1.79624	-0.845601	9.1519e-06	-1.24673	-0.79492	7.07464e-05	-1.24553	-0.871505
58343248	chr8:58343248:T:C	1.09307e-08	-0.386597	-1.47337	4.54278e-06	-1.28355	-1.45853	3.68996e-05	-1.29943	-1.46851
58343942	chr8:58343942:T:G	2.64912e-09	-1.77579	-1.50153	3.0329e-06	-1.69536	-1.45073	2.453e-05	-1.66523	-1.51101
58343953	chr8:58343953:A:C	4.05087e-09	-1.26766	-1.58495	2.38393e-06	-1.81219	-1.57467	1.96879e-05	-1.81124	-1.58489
58344298	chr8:58344298:C:T	2.23032e-08	-3.2746e-10	-1.14681	2.22345e-05	-3.2746e-10	-1.15397	0.000187873	-3.2746e-10	-1.14037
58344426	chr8:58344426:A:T	4.02398e-09	-1.48368	-1.37559	2.9806e-06	-1.81111	-1.35238	2.43343e-05	-1.80732	-1.37693
58345009	chr8:58345009:T:C	1.23474e-08	-1.7381	-1.06538e-09	4.19423e-05	-0.519318	-1.06538e-09	0.00035318	-0.509161	-1.06538e-09
58345022	chr8:58345022:C:A	3.34349e-09	-1.66473	-1.3798	7.58316e-06	-0.855719	-1.37396	6.69371e-05	-0.808902	-1.36348
58345060	chr8:58345060:C:T	4.58711e-05	7.69922	-1.21717	6.61117e-05	1.1912	-1.25546	0.000518606	1.10607	-1.23106
58345374	chr8:58345374:C:T	2.79924e-09	-1.64532	-1.57688	5.55278e-06	-0.961156	-1.58016	4.90017e-05	-0.906214	-1.57807
58345876	chr8:58345876:C:T	1.43888e-08	-3.2746e-10	-1.58509	1.44439e-05	-3.2746e-10	-1.58534	0.000120433	-3.2746e-10	-1.58505
58345882	chr8:58345882:C:G	1.45844e-08	-3.2746e-10	-1.57159	1.45997e-05	-3.2746e-10	-1.57461	0.000121888	-3.2746e-10	-1.57303
58346100	chr8:58346100:T:C	8.06997e-08	0.139192	-1.06538e-09	0.000107914	0.42572	-1.06538e-09	0.00106784	0.597259	-1.06538e-09
58346359	chr8:58346359:T:C	5.62284e-09	-1.40959	-1.11511	7.18708e-06	-1.25876	-1.02457	5.40924e-05	-1.27859	-1.10685
58346419	chr8:58346419:G:A	3.64455e-07	1.64686	-1.06538e-09	0.000145814	0.726721	-1.06538e-09	0.00127722	0.776305	-1.06538e-09
58346427	chr8:58346427:T:C	7.79184e-09	-1.48386	-0.714604	1.03669e-05	-1.34817	-0.568825	7.41783e-05	-1.36678	-0.70289
58346599	chr8:58346599:G:A	1.65948e-08	-3.2746e-10	-1.44245	1.64559e-05	-3.2746e-10	-1.45493	0.00013747	-3.2746e-10	-1.45273
58347156	chr8:58347156:G:A	1.76294e-08	-1.38197	-1.06538e-09	1.3137e-05	-1.68018	-1.06538e-09	0.000108756	-1.68703	-1.06538e-09
58347274	chr8:58347274:C:T	1.44306e-08	-3.2746e-10	-1.58219	1.44768e-05	-3.2746e-10	-1.58306	0.000120884	-3.2746e-10	-1.58131
58348697	chr8:58348697:G:A	2.44944e-09	-1.81466	-1.54102	2.76589e-06	-1.72244	-1.51581	2.29605e-05	-1.69603	-1.54633
58348760	chr8:58348760:C:T	1.51845e-08	-3.2746e-10	-1.53127	1.51289e-05	-3.2746e-10	-1.539	0.000127374	-3.2746e-10	-1.52901
58348925	chr8:58348925:C:T	3.72359e-09	-1.76757	-1.16929	7.11261e-06	-1.22659	-1.06715	5.58665e-05	-1.1854	-1.16777
58348972	chr8:58348972:A:G	5.45391e-09	-0.974511	-1.5807	2.52707e-06	-1.76525	-1.5633	2.07343e-05	-1.76386	-1.58049
58349044	chr8:58349044:C:T	1.51005e-08	-3.2746e-10	-1.53682	1.50541e-05	-3.2746e-10	-1.54396	0.000126656	-3.2746e-10	-1.53466
58349194	chr8:58349194:T:G	2.08774e-08	-3.2746e-10	-1.21288	2.31501e-05	-3.2746e-10	-1.11361	0.000180929	-3.2746e-10	-1.17803
58349310	chr8:58349310:T:C	1.09644e-08	-0.273545	-1.58334	2.85041e-06	-1.62764	-1.58051	2.35695e-05	-1.63196	-1.58423
58349475	chr8:58349475:A:G	1.49092e-08	-3.2746e-10	-1.54956	1.48791e-05	-3.2746e-10	-1.55565	0.000124965	-3.2746e-10	-1.5481
58349632	chr8:58349632:C:T	6.26025e-09	-1.50218	-0.915147	8.67068e-06	-1.3156	-0.780063	6.26151e-05	-1.33506	-0.904066
58349730	chr8:58349730:T:C	2.34248e-08	-3.2746e-10	-1.09775	2.63753e-05	-3.2746e-10	-0.983183	0.000209482	-3.2746e-10	-1.0315
58349757	chr8:58349757:T:A	2.46698e-09	-1.81021	-1.53834	2.89086e-06	-1.69257	-1.50149	2.38462e-05	-1.6621	-1.54241
58349802	chr8:58349802:G:A	2.69648e-09	-1.81158	-1.44801	2.73212e-06	-1.77197	-1.47857	2.42756e-05	-1.7536	-1.43307
58349896	chr8:58349896:G:A	1.63173e-08	-3.2746e-10	-1.45932	1.59675e-05	-3.2746e-10	-1.48505	0.000135359	-3.2746e-10	-1.46821
58350312	chr8:58350312:T:C	1.43857e-08	-3.2746e-10	-1.58531	1.44461e-05	-3.2746e-10	-1.58519	0.000120404	-3.2746e-10	-1.58528
58350802	chr8:58350802:C:T	5.89976e-09	-0.914181	-1.56245	3.38279e-06	-1.48059	-1.55632	2.781e-05	-1.49023	-1.56051
58350929	chr8:58350929:A:T	4.94328e-09	-1.07852	-1.575	2.4638e-06	-1.78965	-1.56426	2.0282e-05	-1.78996	-1.57645
58350930	chr8:58350930:A:C	4.94453e-09	-1.07826	-1.575	2.46391e-06	-1.7896	-1.56426	2.0283e-05	-1.78991	-1.57645
58350975	chr8:58350975:A:C	5.0113e-09	-1.06579	-1.57406	2.47296e-06	-1.78726	-1.56293	2.03477e-05	-1.7876	-1.57557
58351035	chr8:58351035:C:T	2.48737e-09	-1.80279	-1.53753	2.98458e-06	-1.66115	-1.501	2.47122e-05	-1.62723	-1.54162
58351100	chr8:58351100:G:A	2.47971e-09	-1.80748	-1.53592	2.92554e-06	-1.67963	-1.5025	2.42401e-05	-1.64801	-1.54012
58351174	chr8:58351174:C:T	5.0111e-09	-1.06506	-1.57483	2.47041e-06	-1.78717	-1.56406	2.03357e-05	-1.78747	-1.57628
58351350	chr8:58351350:A:G	2.55975e-09	-1.80217	-1.50946	3.09364e-06	-1.65868	-1.46759	2.54539e-05	-1.62453	-1.51474
58351418	chr8:58351418:A:G	1.43942e-08	-3.2746e-10	-1.58472	1.44831e-05	-3.2746e-10	-1.58263	0.000120466	-3.2746e-10	-1.58477
58351822	chr8:58351822:C:A	2.34932e-08	-3.2746e-10	-1.09483	2.53932e-05	-3.2746e-10	-1.02113	0.000206048	-3.2746e-10	-1.04803
58351840	chr8:58351840:C:T	2.48864e-09	-1.8046	-1.53521	2.97494e-06	-1.66753	-1.49786	2.45918e-05	-1.63433	-1.5394
58351935	chr8:58351935:A:C	2.48625e-09	-1.8063	-1.53447	2.95853e-06	-1.6742	-1.49672	2.4428e-05	-1.64171	-1.5387
58352111	chr8:58352111:C:T	1.66656e-08	-3.2746e-10	-1.43819	1.61115e-05	-3.2746e-10	-1.47608	0.000138989	-3.2746e-10	-1.44175
58352392	chr8:58352392:T:A	1.53707e-08	-3.2746e-10	-1.51908	1.52536e-05	-3.2746e-10	-1.53079	0.0001289	-3.2746e-10	-1.5171
58352454	chr8:58352454:C:T	1.45151e-08	-3.2746e-10	-1.57635	1.46277e-05	-3.2746e-10	-1.57269	0.000121433	-3.2746e-10	-1.57677
58352635	chr8:58352635:T:A	4.28707e-09	-1.51444	-1.2815	7.53457e-06	-0.984065	-1.25205	6.42933e-05	-0.94488	-1.2678
58352793	chr8:58352793:T:C	2.73821e-09	-1.66273	-1.58151	7.0951e-06	-0.712972	-1.58324	6.27727e-05	-0.657296	-1.57932
58352928	chr8:58352928:T:C	1.43942e-08	-3.2746e-10	-1.58472	1.44831e-05	-3.2746e-10	-1.58263	0.000120466	-3.2746e-10	-1.58477
58353390	chr8:58353390:C:A	0.000196567	9.26805	-1.33083	9.86903e-05	1.67024	-1.33386	0.000736569	1.56986	-1.34399
58353538	chr8:58353538:G:A	1.45151e-08	-3.2746e-10	-1.57635	1.44667e-05	-3.2746e-10	-1.58376	0.000120907	-3.2746e-10	-1.58112
58353744	chr8:58353744:T:C	6.22912e-09	-1.49081	-0.931494	8.61765e-06	-1.30212	-0.799682	6.24298e-05	-1.32154	-0.920555
58354051	chr8:58354051:A:G	6.22412e-09	-1.64057	-0.782544	6.64267e-06	-1.74546	-0.616635	4.77759e-05	-1.71999	-0.789629
58354280	chr8:58354280:T:C	6.0044e-09	-1.61724	-0.841813	6.14e-06	-1.75894	-0.681853	4.433e-05	-1.73585	-0.848631
58354767	chr8:58354767:G:GTA	6.09343e-09	-0.87024	-1.57409	2.62864e-06	-1.7383	-1.55085	2.14537e-05	-1.73647	-1.57377
58354905	chr8:58354905:G:A	6.30286e-09	-1.65131	-0.759233	6.83699e-06	-1.73855	-0.594718	4.92932e-05	-1.71188	-0.76647
58354973	chr8:58354973:G:A	1.4719e-08	-3.2746e-10	-1.5624	1.45849e-05	-3.2746e-10	-1.57562	0.000122241	-3.2746e-10	-1.57014
58355462	chr8:58355462:C:T	6.53764e-09	-1.63656	-0.737411	6.9261e-06	-1.7481	-0.572216	4.98142e-05	-1.72306	-0.744783
58355776	chr8:58355776:G:A	2.46325e-09	-1.79358	-1.55648	5.9207e-06	-0.926325	-1.55083	5.17694e-05	-0.869612	-1.55973
58355793	chr8:58355793:A:C	6.34614e-09	-1.64584	-0.757856	6.82427e-06	-1.74207	-0.59306	4.91558e-05	-1.71603	-0.765115
58355892	chr8:58355892:A:G	2.87703e-09	-1.61016	-1.58462	5.304e-06	-1.00542	-1.58173	4.6836e-05	-0.945269	-1.58422
58355912	chr8:58355912:G:A	6.15791e-08	-0.131222	-1.06538e-09	5.2149e-05	-0.301507	-1.06538e-09	0.000403122	-0.376899	-1.06538e-09
58355935	chr8:58355935:A:G	2.05805e-08	-3.2746e-10	-1.2272	2.07675e-05	-3.2746e-10	-1.22222	0.000171808	-3.2746e-10	-1.22976
58355993	chr8:58355993:C:A	8.39106e-09	-1.58268	-0.541694	7.88876e-06	-1.80376	-0.386415	5.55644e-05	-1.80168	-0.556917
58356393	chr8:58356393:A:G	6.22996e-09	-1.65085	-0.77132	6.74804e-06	-1.73855	-0.607809	4.87003e-05	-1.71193	-0.778519
58356544	chr8:58356544:T:A	4.7198e-08	-3.2746e-10	-0.397192	5.13154e-05	-3.2746e-10	-0.317622	0.000390829	-3.2746e-10	-0.407867
58356691	chr8:58356691:T:C	2.39838e-09	-1.81089	-1.56586	2.65327e-06	-1.70283	-1.57699	2.3136e-05	-1.67403	-1.56072
58356846	chr8:58356846:A:T	6.29486e-09	-1.59581	-0.815998	6.22036e-06	-1.7706	-0.657188	4.48542e-05	-1.74978	-0.822943
58356961	chr8:58356961:T:C	1.44689e-08	-3.2746e-10	-1.57954	1.44637e-05	-3.2746e-10	-1.58397	0.000121114	-3.2746e-10	-1.57941
58357346	chr8:58357346:A:G	9.25484e-09	-1.57935	-0.447044	8.72372e-06	-1.80445	-0.285115	6.09938e-05	-1.80242	-0.462944
58357708	chr8:58357708:T:A	6.37464e-09	-1.63684	-0.762372	6.75087e-06	-1.74794	-0.598005	4.86007e-05	-1.72289	-0.76961
58357968	chr8:58357968:C:T	1.77978e-08	-1.37247	-1.06538e-09	1.2769e-05	-1.70859	-1.06538e-09	0.000106223	-1.7106	-1.06538e-09
58358482	chr8:58358482:A:C	6.4743e-09	-1.64471	-0.738993	6.95252e-06	-1.74289	-0.573619	5.00391e-05	-1.717	-0.746336
58358516	chr8:58358516:C:T	6.36416e-09	-1.64647	-0.754386	6.84333e-06	-1.74171	-0.590627	4.93464e-05	-1.71562	-0.761657
58358543	chr8:58358543:C:G	6.87127e-09	-1.80391	-0.520284	1.24038e-05	-1.2867	-0.45091	9.41075e-05	-1.28663	-0.545069
58359034	chr8:58359034:T:A	5.15207e-09	-1.15845	-1.45369	3.37667e-06	-1.6163	-1.42243	2.72748e-05	-1.6229	-1.44727
58359041	chr8:58359041:A:G	5.13981e-09	-1.15521	-1.45932	3.3621e-06	-1.61448	-1.42857	2.71666e-05	-1.62111	-1.45303
58359144	chr8:58359144:G:A	1.25276e-08	-1.03558	-0.688029	6.9791e-06	-1.78254	-0.53015	4.97622e-05	-1.78677	-0.682114
58359237	chr8:58359237:G:A	1.44789e-08	-3.2746e-10	-1.57885	1.44689e-05	-3.2746e-10	-1.58361	0.000121198	-3.2746e-10	-1.57871
58359273	chr8:58359273:T:C	6.67032e-09	-1.63284	-0.721039	7.0438e-06	-1.75049	-0.55297	5.04956e-05	-1.72584	-0.728407
58359467	chr8:58359467:C:T	2.92798e-09	-1.59287	-1.58436	5.29221e-06	-1.00823	-1.58115	4.66451e-05	-0.949668	-1.5839
58359649	chr8:58359649:C:A	7.51349e-09	-0.658501	-1.57634	3.94483e-06	-1.30829	-1.57492	3.26433e-05	-1.31571	-1.57479
58359748	chr8:58359748:G:A	2.02198e-08	-3.2746e-10	-1.24488	2.02008e-05	-3.2746e-10	-1.24989	0.000170834	-3.2746e-10	-1.23544
58359976	chr8:58359976:A:G	6.21251e-09	-1.6534	-0.771583	6.75827e-06	-1.73712	-0.607723	4.87669e-05	-1.71026	-0.778824
58360090	chr8:58360090:G:T	6.29262e-09	-1.6425	-0.769665	6.74642e-06	-1.74423	-0.602366	4.84593e-05	-1.71858	-0.776834
58360215	chr8:58360215:AT:A	6.00961e-09	-1.50971	-0.94847	8.27181e-06	-1.32545	-0.817306	5.9983e-05	-1.34444	-0.937638
58360251	chr8:58360251:T:C	6.24944e-09	-1.65753	-0.761525	6.85583e-06	-1.7343	-0.59621	4.94167e-05	-1.70706	-0.768789
58360444	chr8:58360444:A:G	6.44998e-09	-1.62724	-0.760225	6.72465e-06	-1.75418	-0.595654	4.83538e-05	-1.73012	-0.767473
58360641	chr8:58360641:C:T	5.91011e-09	-0.89274	-1.58214	2.5521e-06	-1.75163	-1.56707	2.10065e-05	-1.74934	-1.58197
58360974	chr8:58360974:T:C	1.91803e-08	-1.29766	-1.06538e-09	1.20718e-05	-1.76474	-1.06538e-09	0.000101856	-1.75258	-1.06538e-09
58361076	chr8:58361076:A:G	6.40083e-09	-1.6469	-0.748218	6.89956e-06	-1.74165	-0.582508	4.96547e-05	-1.71553	-0.755519
58361356	chr8:58361356:G:A	1.51326e-08	-3.2746e-10	-1.53469	1.49183e-05	-3.2746e-10	-1.55302	0.000126668	-3.2746e-10	-1.53457
58361783	chr8:58361783:A:T	6.21347e-09	-1.65758	-0.767244	6.80959e-06	-1.73421	-0.603071	4.91469e-05	-1.70684	-0.77448
58361936	chr8:58361936:C:A	4.75506e-09	-1.17281	-1.51953	6.02334e-06	-0.934276	-1.5257	5.24792e-05	-0.892376	-1.52335
58362220	chr8:58362220:CAG:C	5.44607e-09	-1.5523	-1.00435	7.30087e-06	-1.3783	-0.889316	5.36621e-05	-1.39617	-0.997258
58362550	chr8:58362550:T:G	6.38684e-09	-1.65513	-0.74217	6.98864e-06	-1.73601	-0.575316	5.02835e-05	-1.70898	-0.749478
58362657	chr8:58362657:A:G	2.36709e-09	-1.81095	-1.57893	2.64712e-06	-1.69992	-1.58222	2.28555e-05	-1.67031	-1.57663
58362788	chr8:58362788:C:T	6.50078e-09	-1.6404	-0.739224	6.95276e-06	-1.74592	-0.57055	4.98573e-05	-1.72047	-0.746501
58362801	chr8:58362801:G:A	6.34164e-09	-1.6339	-0.770504	6.68421e-06	-1.74975	-0.606111	4.81058e-05	-1.72501	-0.777725
58362804	chr8:58362804:G:A	2.89621e-09	-1.60335	-1.58478	5.39631e-06	-0.987793	-1.5821	4.76118e-05	-0.928637	-1.58442
58362996	chr8:58362996:G:A	6.5049e-09	-1.64235	-0.736642	6.96934e-06	-1.74452	-0.569575	5.00615e-05	-1.71882	-0.744062
58363052	chr8:58363052:C:T	2.05361e-08	-1.22936	-1.06538e-09	1.28516e-05	-1.70214	-1.06538e-09	0.000108524	-1.68916	-1.06538e-09
58363124	chr8:58363124:A:G	1.18866e-08	-1.03493	-0.741201	6.57987e-06	-1.78248	-0.589117	4.71804e-05	-1.78672	-0.735437
58363670	chr8:58363670:A:T	6.10617e-09	-1.65318	-0.789062	6.65465e-06	-1.7374	-0.622897	4.79167e-05	-1.7106	-0.796075
58363672	chr8:58363672:C:T	5.81512e-09	-0.950179	-1.5409	2.6301e-06	-1.76826	-1.52033	2.14271e-05	-1.76811	-1.54337
58364077	chr8:58364077:T:G	6.1656e-09	-1.64942	-0.783138	6.67541e-06	-1.73989	-0.617288	4.80606e-05	-1.71345	-0.79022
58364217	chr8:58364217:C:T	1.43875e-08	-3.2746e-10	-1.58518	1.44449e-05	-3.2746e-10	-1.58527	0.000120421	-3.2746e-10	-1.58514
58364439	chr8:58364439:C:T	2.94411e-09	-1.58632	-1.58542	5.21182e-06	-1.02042	-1.58426	4.59884e-05	-0.962387	-1.58536
58364801	chr8:58364801:A:G	1.01664e-08	-1.80872	-0.123727	1.8527e-05	-1.32341	-0.0129757	0.000134333	-1.32349	-0.152331
58365071	chr8:58365071:AG:A	6.26001e-09	-1.64971	-0.76765	6.76284e-06	-1.7399	-0.604274	4.88019e-05	-1.7135	-0.774871
58365573	chr8:58365573:C:A	8.72511e-09	-1.58187	-0.503466	8.21704e-06	-1.80389	-0.345511	5.77055e-05	-1.80183	-0.518956
58365719	chr8:58365719:A:G	1.4475e-08	-3.2746e-10	-1.57912	1.44669e-05	-3.2746e-10	-1.58375	0.000121165	-3.2746e-10	-1.57899
58365837	chr8:58365837:C:T	1.22155e-08	-1.03044	-0.718406	6.75596e-06	-1.78153	-0.563661	4.83156e-05	-1.78581	-0.712569
58366242	chr8:58366242:T:C	1.66524e-08	-3.2746e-10	-1.43899	1.60984e-05	-3.2746e-10	-1.47689	0.000138879	-3.2746e-10	-1.44254
58366305	chr8:58366305:GC:G	8.56616e-09	-1.37631	-0.727412	1.25048e-05	-1.14988	-0.579622	8.91782e-05	-1.17109	-0.714415
58366342	chr8:58366342:T:C	6.43926e-09	-1.66399	-0.72514	7.1976e-06	-1.72769	-0.554178	5.16578e-05	-1.69951	-0.731984
58366699	chr8:58366699:A:G	1.44717e-08	-3.2746e-10	-1.57935	1.44653e-05	-3.2746e-10	-1.58386	0.000121137	-3.2746e-10	-1.57922
58366733	chr8:58366733:A:G	2.93473e-09	-1.58983	-1.5851	5.25602e-06	-1.01341	-1.58283	4.63416e-05	-0.955275	-1.58482
58366799	chr8:58366799:G:A	1.86384e-07	-3.2746e-10	0.976267	0.000226515	-3.2746e-10	1.1672	0.0017123	-3.2746e-10	1.06945
58366837	chr8:58366837:C:A	1.18675e-08	-1.03698	-0.740756	6.58517e-06	-1.78292	-0.587871	4.71856e-05	-1.78708	-0.734969
58367035	chr8:58367035:A:T	6.18875e-09	-1.48583	-0.942979	8.56604e-06	-1.29553	-0.812276	6.21023e-05	-1.31522	-0.932135
58367703	chr8:58367703:T:C	1.44114e-08	-3.2746e-10	-1.58353	1.44539e-05	-3.2746e-10	-1.58465	0.000120743	-3.2746e-10	-1.58247
58367896	chr8:58367896:T:C	6.36608e-09	-0.839914	-1.56065	3.54837e-06	-1.43429	-1.55483	2.92113e-05	-1.44296	-1.55862
58368213	chr8:58368213:G:T	9.61588e-09	-0.996988	-0.991139	5.27999e-06	-1.77481	-0.816875	3.84563e-05	-1.77374	-0.952875
58368302	chr8:58368302:G:A	2.92401e-08	-3.2746e-10	-0.876004	3.37466e-05	-3.2746e-10	-0.736732	0.000257673	-3.2746e-10	-0.824446
58368687	chr8:58368687:T:G	5.30574e-09	-1.0346	-1.54815	2.55732e-06	-1.78622	-1.53043	2.09002e-05	-1.78623	-1.55015
58368691	chr8:58368691:C:T	2.0639e-08	-1.22436	-1.06538e-09	1.49571e-05	-1.55042	-1.06538e-09	0.000122564	-1.5675	-1.06538e-09
58368790	chr8:58368790:T:C	1.82233e-08	-1.34884	-1.06538e-09	1.3378e-05	-1.662	-1.06538e-09	0.000110714	-1.66919	-1.06538e-09
58368848	chr8:58368848:A:G	1.00733e-08	-1.80418	-0.137478	1.88824e-05	-1.28898	-0.0283979	0.000137172	-1.28922	-0.165678
58369107	chr8:58369107:C:T	1.9448e-08	-3.2746e-10	-1.2838	2.08303e-05	-3.2746e-10	-1.21921	0.000167281	-3.2746e-10	-1.25646
58369266	chr8:58369266:G:A	6.37335e-09	-1.64705	-0.752367	6.861e-06	-1.74141	-0.588346	4.94613e-05	-1.71534	-0.759609
58369332	chr8:58369332:A:C	1.66985e-08	-3.2746e-10	-1.43622	1.65366e-05	-3.2746e-10	-1.45004	0.000138312	-3.2746e-10	-1.44663
58369447	chr8:58369447:G:T	6.06723e-09	-0.886256	-1.56239	3.44279e-06	-1.46267	-1.55667	2.83537e-05	-1.47095	-1.56043
58369675	chr8:58369675:T:A	1.46137e-08	-3.2746e-10	-1.56958	1.47779e-05	-3.2746e-10	-1.56248	0.000122334	-3.2746e-10	-1.56939
58369728	chr8:58369728:C:T	2.41322e-09	-1.81408	-1.5565	2.61485e-06	-1.72385	-1.57055	2.28313e-05	-1.6977	-1.55031
58370067	chr8:58370067:T:C	6.09677e-09	-0.897216	-1.54657	3.47811e-06	-1.47037	-1.53875	2.86056e-05	-1.47854	-1.544
58370075	chr8:58370075:A:G	6.58182e-09	-0.818971	-1.54826	3.60653e-06	-1.43122	-1.54165	2.96626e-05	-1.44047	-1.54579
58370261	chr8:58370261:G:A	6.44975e-09	-1.66193	-0.725577	7.14282e-06	-1.73165	-0.557859	5.13845e-05	-1.70399	-0.732813
58370340	chr8:58370340:G:A	2.72186e-08	-3.2746e-10	-0.947641	3.06112e-05	-3.2746e-10	-0.834246	0.000239739	-3.2746e-10	-0.896585
58370371	chr8:58370371:G:A	6.44905e-09	-1.65516	-0.732447	7.05353e-06	-1.73583	-0.566258	5.07842e-05	-1.70884	-0.739712
58370407	chr8:58370407:G:A	6.4055e-09	-1.66634	-0.728042	7.14639e-06	-1.72756	-0.561444	5.14974e-05	-1.69928	-0.735326
58370413	chr8:58370413:C:T	2.50148e-08	-3.2746e-10	-1.03208	2.49293e-05	-3.2746e-10	-1.03957	0.000211945	-3.2746e-10	-1.01981
58370429	chr8:58370429:G:A	6.24239e-09	-1.65612	-0.764061	6.84284e-06	-1.73508	-0.597331	4.9258e-05	-1.70794	-0.771124
58370460	chr8:58370460:C:T	1.03548e-08	-1.66446	-0.249638	9.59992e-06	-1.78242	-0.211439	7.68206e-05	-1.77769	-0.256979
58370480	chr8:58370480:G:A	1.26015e-08	-1.71772	-1.06538e-09	1.15207e-05	-1.81147	-1.06538e-09	9.59212e-05	-1.81261	-1.06538e-09
58370487	chr8:58370487:T:G	6.48206e-09	-1.65437	-0.728136	7.09499e-06	-1.73628	-0.559941	5.0975e-05	-1.70937	-0.735432
58370522	chr8:58370522:T:C	6.26201e-09	-1.67445	-0.742589	7.08392e-06	-1.72112	-0.576661	5.11322e-05	-1.69192	-0.749803
58370529	chr8:58370529:G:A	1.46339e-08	-0.878498	-0.689707	7.22437e-06	-1.74534	-0.53281	5.14929e-05	-1.75107	-0.683623
58370538	chr8:58370538:C:T	6.10612e-09	-0.877395	-1.56486	2.62984e-06	-1.74845	-1.54024	2.1453e-05	-1.74633	-1.56395
58370701	chr8:58370701:G:A	6.44567e-09	-1.66506	-0.723076	7.17713e-06	-1.72869	-0.556017	5.16875e-05	-1.70054	-0.730381
58370895	chr8:58370895:T:C	6.59681e-09	-1.65105	-0.71391	7.17578e-06	-1.73885	-0.546047	5.15431e-05	-1.71238	-0.721339
58370950	chr8:58370950:G:C	2.44162e-09	-1.80122	-1.55766	5.59688e-06	-0.980118	-1.55329	4.88905e-05	-0.92591	-1.56064
58371111	chr8:58371111:C:T	5.80446e-09	-1.65853	-0.834392	6.33122e-06	-1.73259	-0.677533	4.60572e-05	-1.70511	-0.841139
58371134	chr8:58371134:G:A	6.06033e-09	-1.54862	-0.901161	8.35303e-06	-1.37221	-0.760782	5.99924e-05	-1.39084	-0.891081
58371149	chr8:58371149:C:G	6.17695e-09	-1.54444	-0.886282	8.51415e-06	-1.36952	-0.744361	6.10729e-05	-1.38799	-0.87608
58371441	chr8:58371441:T:C	1.19702e-08	-1.76913	-1.06538e-09	1.15279e-05	-1.81085	-1.06538e-09	9.62448e-05	-1.80924	-1.06538e-09
58372197	chr8:58372197:A:G	1.07036e-07	-3.2746e-10	0.421624	0.000136284	-3.2746e-10	0.659126	0.000957335	-3.2746e-10	0.488015
58372295	chr8:58372295:A:G	4.57092e-09	-1.26078	-1.47105	3.13568e-06	-1.67001	-1.44276	2.54172e-05	-1.67569	-1.46503
58372508	chr8:58372508:A:C	6.02372e-09	-1.63489	-0.820952	6.31025e-06	-1.74898	-0.664455	4.57859e-05	-1.72425	-0.82791
58372623	chr8:58372623:T:C	2.99829e-09	-1.56956	-1.58394	5.05459e-06	-1.04993	-1.58538	4.46341e-05	-0.993243	-1.5844
58372827	chr8:58372827:C:G	6.13852e-09	-1.53411	-0.902847	8.46563e-06	-1.35706	-0.762539	6.08131e-05	-1.37557	-0.892767
58372872	chr8:58372872:G:A	2.43547e-09	-1.79743	-1.56397	5.71685e-06	-0.952103	-1.56009	5.00171e-05	-0.897192	-1.56658
58372911	chr8:58372911:A:G	6.36504e-09	-1.65926	-0.741464	7.01196e-06	-1.73293	-0.575069	5.04964e-05	-1.70551	-0.748725
58372942	chr8:58372942:G:A	6.091e-09	-1.54608	-0.898653	8.37447e-06	-1.37249	-0.757936	6.01481e-05	-1.39079	-0.888542
58373086	chr8:58373086:T:C	7.1579e-09	-1.6502	-0.633127	7.82003e-06	-1.73913	-0.459793	5.58603e-05	-1.71258	-0.640706
58373254	chr8:58373254:C:G	5.50388e-09	-1.6685	-0.877585	5.96988e-06	-1.72545	-0.743437	4.47935e-05	-1.6974	-0.87668
58373282	chr8:58373282:G:A	6.28796e-09	-1.6777	-0.735207	7.14926e-06	-1.7185	-0.570108	5.16658e-05	-1.68886	-0.74248
58373700	chr8:58373700:C:T	4.83425e-09	-1.2356	-1.44021	3.28686e-06	-1.65713	-1.40855	2.65651e-05	-1.66309	-1.43345
58373752	chr8:58373752:C:T	1.4487e-08	-3.2746e-10	-1.57829	1.45278e-05	-3.2746e-10	-1.57955	0.000121339	-3.2746e-10	-1.57755
58373850	chr8:58373850:T:G	1.45154e-08	-3.2746e-10	-1.57633	1.44669e-05	-3.2746e-10	-1.58375	0.000120908	-3.2746e-10	-1.5811
58373858	chr8:58373858:G:T	6.46927e-09	-1.64995	-0.734533	7.01198e-06	-1.73945	-0.568539	5.04635e-05	-1.7131	-0.741789
58374109	chr8:58374109:C:G	9.56724e-09	-0.946814	-1.04639	4.98234e-06	-1.76343	-0.886283	3.67777e-05	-1.76231	-1.00893
58374134	chr8:58374134:G:C	2.99145e-09	-1.57508	-1.5807	5.10952e-06	-1.04028	-1.58423	4.52145e-05	-0.983182	-1.58154
58374324	chr8:58374324:C:T	6.43419e-09	-1.65064	-0.739273	6.9812e-06	-1.73907	-0.573324	5.02504e-05	-1.7126	-0.746517
58374405	chr8:58374405:A:G	1.44551e-08	-3.2746e-10	-1.5805	1.44572e-05	-3.2746e-10	-1.58442	0.000120996	-3.2746e-10	-1.58038
58374492	chr8:58374492:C:T	1.44511e-08	-3.2746e-10	-1.58078	1.4496e-05	-3.2746e-10	-1.58174	0.000121077	-3.2746e-10	-1.57971
58374579	chr8:58374579:A:C	4.10267e-08	-3.2746e-10	-0.537321	4.75698e-05	-3.2746e-10	-0.393414	0.000382554	-3.2746e-10	-0.429269
58374838	chr8:58374838:A:T	8.06473e-09	-1.63986	-0.524182	8.1643e-06	-1.78607	-0.369775	5.76358e-05	-1.78256	-0.539435
58374908	chr8:58374908:A:G	1.44132e-08	-3.2746e-10	-1.5834	1.44434e-05	-3.2746e-10	-1.58538	0.000120584	-3.2746e-10	-1.58379
58375706	chr8:58375706:A:C	3.00921e-08	-0.847282	-1.06538e-09	2.38355e-05	-1.08443	-1.06538e-09	0.000206651	-1.04511	-1.06538e-09
58375820	chr8:58375820:C:G	1.94072e-08	-1.2859	-1.06538e-09	2.94788e-05	-0.871942	-1.06538e-09	0.000246094	-0.870423	-1.06538e-09
58375876	chr8:58375876:T:C	2.18534e-08	-0.52008	-0.647108	8.93089e-06	-1.63748	-0.428617	6.29288e-05	-1.63625	-0.597881
58375977	chr8:58375977:A:T	0.00222001	11.5478	-1.18628	0.000237973	2.4094	-1.19286	0.00175052	2.29656	-1.20503
58376122	chr8:58376122:T:G	8.80541e-09	-1.1102	-0.965978	5.27568e-06	-1.79677	-0.795738	3.86359e-05	-1.79611	-0.925846
58376306	chr8:58376306:C:A	2.492e-08	-3.2746e-10	-1.03587	2.48361e-05	-3.2746e-10	-1.04331	0.000211135	-3.2746e-10	-1.02364
58376402	chr8:58376402:A:G	6.88174e-09	-1.66276	-0.659908	7.65565e-06	-1.73046	-0.489712	5.49284e-05	-1.70262	-0.667488
58376614	chr8:58376614:G:A	2.06906e-08	-3.2746e-10	-1.22187	2.19982e-05	-3.2746e-10	-1.16465	0.000169127	-3.2746e-10	-1.24549
58376788	chr8:58376788:T:C	5.42234e-09	-1.01602	-1.54499	2.57658e-06	-1.7825	-1.52665	2.10432e-05	-1.78249	-1.54707
58376797	chr8:58376797:A:T	8.13707e-09	-1.59269	-0.562427	7.76749e-06	-1.80125	-0.404414	5.45742e-05	-1.79899	-0.577587
58376945	chr8:58376945:T:G	4.95116e-09	-1.18025	-1.47167	3.26515e-06	-1.62794	-1.44437	2.64739e-05	-1.63432	-1.46566
58377172	chr8:58377172:T:C	2.47144e-09	-1.79471	-1.55203	2.89681e-06	-1.63195	-1.56005	2.53699e-05	-1.59554	-1.54704
58377300	chr8:58377300:C:G	1.74927e-08	-1.38976	-1.06538e-09	2.56144e-05	-1.01246	-1.06538e-09	0.000213767	-1.01125	-1.06538e-09
58377848	chr8:58377848:C:T	2.06185e-08	-3.2746e-10	-1.22536	2.19055e-05	-3.2746e-10	-1.16888	0.000168558	-3.2746e-10	-1.24886
58377978	chr8:58377978:C:G	1.21155e-08	-1.75706	-1.06538e-09	1.95164e-05	-1.28436	-1.06538e-09	0.000164346	-1.27416	-1.06538e-09
58378116	chr8:58378116:A:G	1.4394e-08	-3.2746e-10	-1.58473	1.44826e-05	-3.2746e-10	-1.58267	0.000120464	-3.2746e-10	-1.58479
58378381	chr8:58378381:T:C	3.00759e-09	-1.5651	-1.5853	5.02054e-06	-1.05717	-1.5849	4.42585e-05	-1.00069	-1.5854
58378693	chr8:58378693:C:G	2.43671e-09	-1.81281	-1.54808	2.65613e-06	-1.71372	-1.56503	2.33018e-05	-1.68654	-1.54106
58378989	chr8:58378989:A:T	7.40001e-09	-1.76247	-0.487596	1.62805e-05	-1.07017	-0.395472	0.000120565	-1.07029	-0.513661
58379150	chr8:58379150:C:T	3.68265e-09	-1.38685	-1.56106	7.50797e-06	-0.674168	-1.56548	6.58633e-05	-0.625178	-1.56338
58379394	chr8:58379394:T:C	7.48964e-09	-1.11421	-1.12382	9.02146e-06	-1.05592	-1.00009	6.50954e-05	-1.08253	-1.11776
58379556	chr8:58379556:T:C	1.22595e-08	-1.74524	-1.06538e-09	1.88959e-05	-1.31667	-1.06538e-09	0.000159081	-1.30672	-1.06538e-09
58379583	chr8:58379583:C:T	1.21665e-08	-1.75285	-1.06538e-09	1.15424e-05	-1.80958	-1.06538e-09	9.61061e-05	-1.81069	-1.06538e-09
58379861	chr8:58379861:C:T	2.35079e-09	-1.81303	-1.58376	3.08388e-06	-1.54542	-1.584	2.64626e-05	-1.51696	-1.58345
58380020	chr8:58380020:C:T	1.45674e-08	-3.2746e-10	-1.57276	1.46438e-05	-3.2746e-10	-1.5716	0.000121886	-3.2746e-10	-1.57306
58380091	chr8:58380091:A:G	1.48017e-08	-3.2746e-10	-1.5568	1.48875e-05	-3.2746e-10	-1.55509	0.000123827	-3.2746e-10	-1.55725
58380266	chr8:58380266:T:C	2.34983e-09	-1.81447	-1.58273	3.02709e-06	-1.56503	-1.58299	2.59499e-05	-1.53763	-1.58234
58380270	chr8:58380270:G:A	2.3459e-09	-1.8147	-1.58418	3.00568e-06	-1.57073	-1.58438	2.57537e-05	-1.54365	-1.58391
58380498	chr8:58380498:T:C	2.38108e-08	-3.2746e-10	-1.0814	2.67893e-05	-3.2746e-10	-0.96761	0.000201786	-3.2746e-10	-1.06893
58380544	chr8:58380544:C:T	2.34655e-09	-1.81466	-1.58394	3.01053e-06	-1.56933	-1.58417	2.57997e-05	-1.54212	-1.58365
58380589	chr8:58380589:T:C	2.45346e-08	-1.79458	0.743125	2.25041e-05	-1.81035	0.668434	0.00021007	-1.8019	0.773202
58380605	chr8:58380605:CA:C	6.0996e-09	-1.3182	-1.12512	8.93458e-06	-1.06604	-0.999639	6.45585e-05	-1.09016	-1.11841
58380841	chr8:58380841:G:A	1.26801e-08	-1.71151	-1.06538e-09	1.57869e-05	-1.49643	-1.06538e-09	0.000132975	-1.48597	-1.06538e-09
58380975	chr8:58380975:G:A	1.45608e-08	-3.2746e-10	-1.57321	1.46368e-05	-3.2746e-10	-1.57207	0.000121831	-3.2746e-10	-1.5735
58381336	chr8:58381336:C:A	1.59304e-08	-3.2746e-10	-1.48331	1.63784e-05	-3.2746e-10	-1.45965	0.000136149	-3.2746e-10	-1.46239
58381564	chr8:58381564:A:G	2.34976e-09	-1.81508	-1.58215	2.97186e-06	-1.58402	-1.58241	2.54508e-05	-1.55767	-1.58172
58381782	chr8:58381782:T:C	5.03708e-09	-1.07336	-1.56136	3.11092e-06	-1.5603	-1.56039	2.58993e-05	-1.56308	-1.55885
58382167	chr8:58382167:C:T	2.5654e-08	-3.2746e-10	-1.00684	2.90592e-05	-3.2746e-10	-0.886279	0.000217631	-3.2746e-10	-0.993338
58382188	chr8:58382188:C:T	9.51374e-09	-0.43444	-1.56437	5.53957e-06	-0.985513	-1.55818	4.53585e-05	-0.99916	-1.56238
58382250	chr8:58382250:TC:T	1.45608e-08	-3.2746e-10	-1.57321	1.46368e-05	-3.2746e-10	-1.57207	0.000121831	-3.2746e-10	-1.5735
58382611	chr8:58382611:C:T	2.38326e-09	-1.79772	-1.58535	3.99922e-06	-1.2842	-1.58531	3.35385e-05	-1.27818	-1.58526
58382712	chr8:58382712:C:T	5.584e-09	-1.39779	-1.13385	7.95445e-06	-1.17063	-1.01125	5.77494e-05	-1.19346	-1.12657
58382917	chr8:58382917:AAAT:A	2.35411e-09	-1.81511	-1.58027	2.94859e-06	-1.59354	-1.58075	2.52538e-05	-1.56744	-1.57972
58383916	chr8:58383916:G:A	1.47206e-08	-3.2746e-10	-1.5623	1.49293e-05	-3.2746e-10	-1.55229	0.000123085	-3.2746e-10	-1.56327
58384083	chr8:58384083:G:T	1.57254e-08	-3.2746e-10	-1.49626	1.64789e-05	-3.2746e-10	-1.45353	0.000133439	-3.2746e-10	-1.4825
58384284	chr8:58384284:C:T	1.44175e-08	-3.2746e-10	-1.5831	1.44504e-05	-3.2746e-10	-1.58489	0.000120807	-3.2746e-10	-1.58195
58384660	chr8:58384660:G:A	3.38191e-09	-1.45048	-1.58263	2.50253e-06	-1.76109	-1.57722	2.03169e-05	-1.78065	-1.58404
58385070	chr8:58385070:A:G	1.7697e-08	-1.81439	0.436245	1.60341e-05	-1.8015	0.320603	0.000154072	-1.81005	0.471335
58385247	chr8:58385247:T:A	3.43604e-09	-1.435	-1.58222	2.51916e-06	-1.75515	-1.57653	2.04204e-05	-1.77585	-1.58375
58385539	chr8:58385539:G:A	5.68355e-09	-1.37247	-1.1415	8.11173e-06	-1.13984	-1.02247	5.90735e-05	-1.16303	-1.13432
58385941	chr8:58385941:C:A	1.97273e-08	-3.2746e-10	-1.26954	2.09384e-05	-3.2746e-10	-1.21403	0.000161464	-3.2746e-10	-1.29185
58386041	chr8:58386041:T:C	5.40498e-09	-1.31329	-1.25094	7.73993e-06	-1.06415	-1.14507	5.71166e-05	-1.08802	-1.24302
58386231	chr8:58386231:T:A	5.19077e-09	-1.35907	-1.2456	7.46019e-06	-1.12126	-1.12477	5.42267e-05	-1.14456	-1.23841
58386335	chr8:58386335:C:A	3.04955e-08	-3.2746e-10	-0.833965	3.49082e-05	-3.2746e-10	-0.70289	0.000267581	-3.2746e-10	-0.786716
58386371	chr8:58386371:C:T	9.28225e-09	-0.776693	-1.24675	4.72748e-06	-1.5694	-1.13282	3.53758e-05	-1.58198	-1.22813
58386402	chr8:58386402:G:A	4.55698e-08	-3.2746e-10	-0.432298	5.27538e-05	-3.2746e-10	-0.289977	0.000388017	-3.2746e-10	-0.41509
58386423	chr8:58386423:A:G	3.44972e-09	-1.43217	-1.58108	2.52933e-06	-1.7536	-1.57406	2.04621e-05	-1.77467	-1.5829
58386506	chr8:58386506:A:G	3.60906e-09	-1.38546	-1.58263	2.57723e-06	-1.73204	-1.57685	2.08027e-05	-1.75702	-1.58404
58386541	chr8:58386541:A:G	4.58331e-08	-3.2746e-10	-0.426536	4.62806e-05	-3.2746e-10	-0.420889	0.000388283	-3.2746e-10	-0.414404
58387200	chr8:58387200:G:A	4.77843e-09	-1.32221	-1.36522	3.10181e-06	-1.80264	-1.32099	2.45739e-05	-1.80452	-1.36993
58387704	chr8:58387704:T:C	2.39283e-08	-3.2746e-10	-1.07648	2.39576e-05	-3.2746e-10	-1.07933	0.000197217	-3.2746e-10	-1.09184
58387726	chr8:58387726:A:T	2.22238e-08	-0.843516	-0.306865	1.6887e-05	-1.02621	-0.402864	0.00018344	-0.878699	-0.285551
58387902	chr8:58387902:G:A	1.64904e-08	-1.44876	-1.06538e-09	1.2265e-05	-1.74887	-1.06538e-09	0.000104275	-1.7291	-1.06538e-09
58388680	chr8:58388680:C:T	5.15794e-09	-1.06281	-1.5482	2.73933e-06	-1.72964	-1.51826	2.1909e-05	-1.73791	-1.55133
58388681	chr8:58388681:A:G	2.41216e-09	-1.7896	-1.58142	3.11756e-06	-1.53461	-1.58395	2.80631e-05	-1.46132	-1.58037
58388710	chr8:58388710:G:A	2.42437e-09	-1.78267	-1.5833	3.18247e-06	-1.51296	-1.58499	2.86894e-05	-1.43709	-1.58252
58388935	chr8:58388935:T:G	2.43652e-09	-1.77818	-1.58279	3.2281e-06	-1.499	-1.58472	2.91575e-05	-1.42151	-1.58192
58389274	chr8:58389274:A:G	1.89736e-08	-3.2746e-10	-1.3085	1.96901e-05	-3.2746e-10	-1.27549	0.00015907	-3.2746e-10	-1.30679
58389434	chr8:58389434:A:G	3.23352e-08	-3.2746e-10	-0.775388	3.90303e-05	-3.2746e-10	-0.591275	0.000297555	-3.2746e-10	-0.68054
58389500	chr8:58389500:A:T	1.20419e-08	-1.76315	-1.06538e-09	1.71912e-05	-1.41121	-1.06538e-09	0.000145841	-1.39362	-1.06538e-09
58389507	chr8:58389507:G:A	1.68576e-08	-3.2746e-10	-1.42674	1.75209e-05	-3.2746e-10	-1.39222	0.000139632	-3.2746e-10	-1.43713
58389957	chr8:58389957:T:TG	2.42912e-09	-1.77969	-1.58432	3.2103e-06	-1.50388	-1.58537	2.89508e-05	-1.4268	-1.58374
58389964	chr8:58389964:C:A	2.9463e-09	-1.81308	-1.35792	1.22488e-05	-0.409056	-1.34113	0.000112446	-0.293806	-1.35986
58390091	chr8:58390091:G:A	1.26647e-08	-1.71273	-1.06538e-09	1.8616e-05	-1.33159	-1.06538e-09	0.00015647	-1.32328	-1.06538e-09
58390333	chr8:58390333:T:G	1.61011e-08	-3.2746e-10	-1.47266	1.65835e-05	-3.2746e-10	-1.4472	0.000135048	-3.2746e-10	-1.47051
58390407	chr8:58390407:C:A	2.45564e-08	-3.2746e-10	-1.05057	2.51118e-05	-3.2746e-10	-1.03228	0.000203257	-3.2746e-10	-1.06167
58390600	chr8:58390600:A:C	5.97124e-09	-1.56627	-0.898322	7.16033e-06	-1.36167	-0.925385	6.12986e-05	-1.35195	-0.908427
58390667	chr8:58390667:T:C	5.16813e-09	-1.62351	-0.985526	1.01627e-05	-0.923391	-1.0135	9.32188e-05	-0.852795	-0.988392
58390770	chr8:58390770:G:T	1.46364e-08	-3.2746e-10	-1.56803	1.46085e-05	-3.2746e-10	-1.57401	0.000122699	-3.2746e-10	-1.5664
58391015	chr8:58391015:A:G	1.59857e-08	-3.2746e-10	-1.47985	1.58677e-05	-3.2746e-10	-1.49132	0.000133334	-3.2746e-10	-1.48328
58391069	chr8:58391069:A:G	1.73944e-08	-3.2746e-10	-1.3954	1.74762e-05	-3.2746e-10	-1.39477	0.00014568	-3.2746e-10	-1.39473
58391092	chr8:58391092:T:C	2.10992e-08	-1.20231	-1.06538e-09	1.52072e-05	-1.53384	-1.06538e-09	0.000124537	-1.55154	-1.06538e-09
58391599	chr8:58391599:A:C	1.15543e-08	-1.80448	-1.06538e-09	1.15424e-05	-1.80959	-1.06538e-09	9.65358e-05	-1.80622	-1.06538e-09
58391736	chr8:58391736:A:G	1.45504e-08	-3.2746e-10	-1.57393	1.45238e-05	-3.2746e-10	-1.57982	0.000121733	-3.2746e-10	-1.57431
58391905	chr8:58391905:A:G	7.39914e-09	-1.13471	-1.11547	1.19378e-05	-0.686977	-1.08893	0.000102622	-0.623261	-1.12183
58392032	chr8:58392032:A:G	1.1606e-08	-1.80002	-1.06538e-09	1.15809e-05	-1.80626	-1.06538e-09	9.69346e-05	-1.8021	-1.06538e-09
58392045	chr8:58392045:T:C	2.59752e-09	-1.76356	-1.53343	0.000109158	1.96766	-1.53048	0.00111585	2.17871	-1.53748
58392137	chr8:58392137:C:T	1.50778e-08	-3.2746e-10	-1.53832	1.49806e-05	-3.2746e-10	-1.54885	0.000126075	-3.2746e-10	-1.53926
58392343	chr8:58392343:A:G	1.56593e-08	-1.50048	-1.06538e-09	3.36726e-05	-0.738928	-1.06538e-09	0.000286972	-0.716754	-1.06538e-09
58392640	chr8:58392640:T:C	7.39366e-09	-1.1469	-1.10402	1.18665e-05	-0.7032	-1.0787	0.000102076	-0.639931	-1.11048
58392649	chr8:58392649:C:T	7.3492e-09	-1.06203	-1.19493	1.17178e-05	-0.619392	-1.17511	0.000103396	-0.536658	-1.20092
58392726	chr8:58392726:G:A	2.05037e-08	-3.2746e-10	-1.23094	2.3175e-05	-3.2746e-10	-1.11254	0.000174067	-3.2746e-10	-1.2167
58392731	chr8:58392731:C:T	4.44644e-09	-1.43678	-1.32266	5.11202e-06	-1.35424	-1.26978	4.55068e-05	-1.24466	-1.31361
58393274	chr8:58393274:C:T	5.04678e-09	-1.10573	-1.52706	2.77136e-06	-1.73891	-1.49736	2.21237e-05	-1.74599	-1.53349
58393415	chr8:58393415:G:T	2.96956e-09	-1.76347	-1.39966	0.000122146	1.9593	-1.40969	0.00125645	2.16805	-1.40814
58393536	chr8:58393536:A:G	2.6516e-09	-1.80456	-1.47182	2.66905e-06	-1.80988	-1.46401	2.2157e-05	-1.80661	-1.47138
58393814	chr8:58393814:G:A	2.25128e-08	-3.2746e-10	-1.13746	2.57298e-05	-3.2746e-10	-1.00796	0.000191457	-3.2746e-10	-1.12147
58393935	chr8:58393935:TATA:T	1.62339e-08	-1.46444	-1.06538e-09	2.60418e-05	-0.995909	-1.06538e-09	0.000235892	-0.912765	-1.06538e-09
58394203	chr8:58394203:A:T	1.16088e-08	-1.79978	-1.06538e-09	1.15837e-05	-1.80602	-1.06538e-09	9.69614e-05	-1.80183	-1.06538e-09
58394208	chr8:58394208:T:C	2.60791e-09	-1.80506	-1.48794	2.62852e-06	-1.81024	-1.47896	2.17933e-05	-1.80706	-1.48747
58394273	chr8:58394273:TA:T	5.36888e-09	-1.04475	-1.52618	2.83286e-06	-1.71796	-1.49637	2.2589e-05	-1.72601	-1.53267
58394716	chr8:58394716:G:A	5.82694e-09	-1.45686	-1.03219	9.0921e-06	-1.05479	-0.993416	7.54856e-05	-1.01313	-1.03907
58394779	chr8:58394779:A:G	6.5038e-09	-1.73438	-0.644777	7.79368e-06	-1.67227	-0.530029	6.27727e-05	-1.61789	-0.618726
58395152	chr8:58395152:G:A	2.70008e-09	-1.68566	-1.57261	6.57745e-06	-0.797878	-1.57409	5.52957e-05	-0.79258	-1.57086
58395200	chr8:58395200:A:G	1.57992e-08	-1.49158	-1.06538e-09	1.1491e-05	-1.81405	-1.06538e-09	9.59574e-05	-1.81223	-1.06538e-09
58395394	chr8:58395394:T:G	9.31312e-08	-3.2746e-10	0.282466	0.000109746	-3.2746e-10	0.442556	0.000898647	-3.2746e-10	0.424752
58395466	chr8:58395466:T:C	1.72015e-08	-3.2746e-10	-1.40654	1.70775e-05	-3.2746e-10	-1.41785	0.000144374	-3.2746e-10	-1.40373
58395761	chr8:58395761:C:T	1.53478e-08	-0.548247	-0.972323	4.91459e-06	-1.74833	-0.915078	3.82974e-05	-1.74105	-0.989705
58395949	chr8:58395949:G:A	4.65695e-09	-1.12782	-1.58537	2.53992e-06	-1.74307	-1.58041	2.0968e-05	-1.74775	-1.58539
58396104	chr8:58396104:G:T	4.30528e-09	-1.40478	-1.38692	3.76076e-06	-1.51767	-1.41332	3.21511e-05	-1.50783	-1.39786
58396199	chr8:58396199:A:G	1.3847e-08	-1.62348	-1.06538e-09	1.27183e-05	-1.71257	-1.06538e-09	0.000107978	-1.69421	-1.06538e-09
58396436	chr8:58396436:C:T	9.47583e-08	0.299786	-1.06538e-09	4.63333e-05	-0.41975	-1.06538e-09	0.000390335	-0.409133	-1.06538e-09
58396480	chr8:58396480:G:C	1.58525e-08	-3.2746e-10	-1.48821	1.65443e-05	-3.2746e-10	-1.44957	0.000135299	-3.2746e-10	-1.46865
58396809	chr8:58396809:G:C	6.15592e-08	-3.2746e-10	-0.131544	7.46457e-05	-3.2746e-10	0.0571406	0.000582394	-3.2746e-10	-0.00899082
58397827	chr8:58397827:G:T	1.20722e-06	4.12535	-1.28081	8.87333e-06	-0.775183	-1.29738	7.51686e-05	-0.773443	-1.28296
58397865	chr8:58397865:A:G	5.1835e-08	1.26776	-1.57124	2.91054e-06	-1.61528	-1.57199	2.34104e-05	-1.64923	-1.57373
58398485	chr8:58398485:A:G	6.1045e-08	-3.2746e-10	-0.139932	8.11198e-05	-3.2746e-10	0.140315	0.000523953	-3.2746e-10	-0.114735
58398773	chr8:58398773:C:T	6.35378e-09	-1.20385	-1.19864	3.56246e-06	-1.76731	-1.21785	3.06048e-05	-1.77131	-1.18367
58399478	chr8:58399478:A:G	1.4798e-08	-1.55705	-1.06538e-09	1.33173e-05	-1.66655	-1.06538e-09	0.000113464	-1.64465	-1.06538e-09
58400182	chr8:58400182:T:C	1.52847e-08	-3.2746e-10	-1.52469	1.52174e-05	-3.2746e-10	-1.53317	0.000128573	-3.2746e-10	-1.51964
58400599	chr8:58400599:A:G	6.31473e-09	-1.29876	-1.10989	4.32052e-06	-1.59565	-1.19659	3.87376e-05	-1.59027	-1.12906
58400640	chr8:58400640:T:C	6.87435e-09	-1.18346	-1.14029	3.78527e-06	-1.76556	-1.15894	3.25422e-05	-1.76923	-1.12437
58401266	chr8:58401266:C:T	6.1674e-09	-1.17106	-1.26121	3.40774e-06	-1.76157	-1.26799	2.89252e-05	-1.76523	-1.24619
58401334	chr8:58401334:G:T	6.36493e-09	-1.12303	-1.27771	3.39766e-06	-1.74697	-1.28555	2.88393e-05	-1.75116	-1.26324
58402010	chr8:58402010:A:C	6.06959e-09	-1.14523	-1.30302	3.29258e-06	-1.75359	-1.31035	2.79428e-05	-1.75748	-1.2885
58402016	chr8:58402016:G:T	5.99413e-09	-1.18074	-1.28002	3.33329e-06	-1.76401	-1.28765	2.83227e-05	-1.76755	-1.26492
58402671	chr8:58402671:A:G	1.46193e-08	-1.5692	-1.06538e-09	1.15072e-05	-1.81264	-1.06538e-09	9.5996e-05	-1.81183	-1.06538e-09
58402742	chr8:58402742:T:C	2.50707e-08	-1.02984	-1.06538e-09	1.29596e-05	-1.69378	-1.06538e-09	0.000110127	-1.6745	-1.06538e-09
58402749	chr8:58402749:C:G	6.32006e-08	-3.2746e-10	-0.105229	7.68316e-05	-3.2746e-10	0.0860041	0.0005988	-3.2746e-10	0.0187895
58402781	chr8:58402781:T:C	1.94396e-08	-1.28423	-1.06538e-09	1.60497e-05	-1.47993	-1.06538e-09	0.000138853	-1.44272	-1.06538e-09
58403136	chr8:58403136:G:A	3.05418e-09	-1.81424	-1.32079	4.22617e-06	-1.54143	-1.27288	3.32588e-05	-1.53615	-1.33567
58403815	chr8:58403815:CA:C	1.40443e-07	2.12613	-1.43287	4.29338e-06	-1.42993	-1.36861	3.41232e-05	-1.41352	-1.43264
58403819	chr8:58403819:T:C	1.35544e-07	2.09967	-1.44192	4.20888e-06	-1.43869	-1.37973	3.35163e-05	-1.42242	-1.44169
58403823	chr8:58403823:T:C	2.16757e-08	-3.2746e-10	-1.17535	2.24616e-05	-3.2746e-10	-1.1438	0.000183081	-3.2746e-10	-1.16621
58404906	chr8:58404906:A:C	1.76992e-08	-1.37802	-1.06538e-09	1.20993e-05	-1.76247	-1.06538e-09	0.000102559	-1.74569	-1.06538e-09
58404972	chr8:58404972:T:C	5.34366e-09	-1.14047	-1.43516	2.7832e-06	-1.76101	-1.471	2.33446e-05	-1.75771	-1.46806
58405117	chr8:58405117:A:C	4.67848e-08	-3.2746e-10	-0.405985	5.38071e-05	-3.2746e-10	-0.270206	0.000438347	-3.2746e-10	-0.293128
58405240	chr8:58405240:T:A	1.74554e-08	-1.3919	-1.06538e-09	1.20422e-05	-1.7672	-1.06538e-09	0.000102001	-1.75115	-1.06538e-09
58405255	chr8:58405255:C:T	4.43079e-08	0.949273	-1.40965	8.95739e-06	-0.655703	-1.40743	7.7927e-05	-0.608659	-1.41171
58405486	chr8:58405486:T:C	1.74485e-08	-1.39229	-1.06538e-09	1.20399e-05	-1.76738	-1.06538e-09	0.000101981	-1.75135	-1.06538e-09
58405493	chr8:58405493:A:T	1.76981e-06	4.68617	-1.45908	3.47921e-06	-1.52457	-1.48424	2.88667e-05	-1.51852	-1.49493
58405569	chr8:58405569:T:C	1.69638e-08	-3.2746e-10	-1.42046	1.76786e-05	-3.2746e-10	-1.38326	0.000142071	-3.2746e-10	-1.41981
58405584	chr8:58405584:A:G	7.99708e-07	4.01789	-1.58519	2.889e-06	-1.60931	-1.58539	2.41637e-05	-1.60603	-1.58526
58405889	chr8:58405889:C:T	2.48492e-06	5.00862	-1.44217	3.78503e-06	-1.45633	-1.46823	3.13919e-05	-1.44904	-1.48055
58405998	chr8:58405998:G:A	4.2752e-09	-1.21741	-1.5813	2.5409e-06	-1.73783	-1.58527	2.12581e-05	-1.73431	-1.58509
58406006	chr8:58406006:G:T	4.63797e-09	-1.13599	-1.58128	2.47951e-06	-1.76227	-1.58528	2.07409e-05	-1.75895	-1.58508
58406062	chr8:58406062:A:C	1.57745e-08	-3.2746e-10	-1.49315	1.59621e-05	-3.2746e-10	-1.48539	0.000130643	-3.2746e-10	-1.50367
58406072	chr8:58406072:C:T	1.74852e-08	-1.39019	-1.06538e-09	1.20341e-05	-1.76787	-1.06538e-09	0.000101943	-1.75172	-1.06538e-09
58406296	chr8:58406296:G:A	1.74509e-08	-1.39215	-1.06538e-09	1.20252e-05	-1.76861	-1.06538e-09	0.000101865	-1.75249	-1.06538e-09
58406370	chr8:58406370:G:A	1.57745e-08	-3.2746e-10	-1.49315	1.59621e-05	-3.2746e-10	-1.48539	0.000130643	-3.2746e-10	-1.50367
58406416	chr8:58406416:T:C	1.98914e-08	-3.2746e-10	-1.26126	2.11405e-05	-3.2746e-10	-1.20442	0.000167185	-3.2746e-10	-1.25704
58406673	chr8:58406673:A:G	1.68738e-08	-1.42578	-1.06538e-09	1.19112e-05	-1.77814	-1.06538e-09	0.00010071	-1.7639	-1.06538e-09
58407216	chr8:58407216:A:C	1.5787e-08	-3.2746e-10	-1.49236	1.60343e-05	-3.2746e-10	-1.48089	0.000132886	-3.2746e-10	-1.48665
58407226	chr8:58407226:G:A	1.88532e-08	-3.2746e-10	-1.31486	1.99651e-05	-3.2746e-10	-1.26162	0.00015838	-3.2746e-10	-1.31114
58407265	chr8:58407265:G:A	6.83298e-09	-1.24559	-1.08419	4.04302e-06	-1.73296	-1.12566	3.44136e-05	-1.73072	-1.10696
58407520	chr8:58407520:T:G	2.42295e-06	4.90459	-1.3634	3.94887e-06	-1.48296	-1.39922	3.2577e-05	-1.47688	-1.41565
58407830	chr8:58407830:A:G	0.0047423	12.2862	-1.16573	3.2857e-06	-1.81367	-1.25236	2.77388e-05	-1.81512	-1.23818
58407918	chr8:58407918:C:T	1.70081e-08	-1.41785	-1.06538e-09	1.19268e-05	-1.77682	-1.06538e-09	0.000100876	-1.76225	-1.06538e-09
58408456	chr8:58408456:C:T	4.75084e-09	-1.13118	-1.56204	2.48859e-06	-1.76364	-1.58025	2.09411e-05	-1.76051	-1.57391
58408461	chr8:58408461:A:C	1.43844e-08	-3.2746e-10	-1.5854	1.44485e-05	-3.2746e-10	-1.58502	0.000120391	-3.2746e-10	-1.5854
58408490	chr8:58408490:G:A	1.62693e-08	-3.2746e-10	-1.46226	1.58183e-05	-3.2746e-10	-1.49445	0.000137337	-3.2746e-10	-1.4537
58408561	chr8:58408561:T:C	1.46377e-08	-3.2746e-10	-1.56794	1.4973e-05	-3.2746e-10	-1.54936	0.000125359	-3.2746e-10	-1.54495
58408638	chr8:58408638:A:C	1.7563e-08	-1.38575	-1.06538e-09	1.20713e-05	-1.76478	-1.06538e-09	0.000102289	-1.74834	-1.06538e-09
58408698	chr8:58408698:G:A	2.21247e-07	1.14774	-1.06538e-09	3.65524e-05	-0.656864	-1.06538e-09	0.000310201	-0.638919	-1.06538e-09
58408934	chr8:58408934:T:C	1.59728e-08	-3.2746e-10	-1.48065	1.61543e-05	-3.2746e-10	-1.47343	0.00013219	-3.2746e-10	-1.49189
58408988	chr8:58408988:G:A	1.74319e-08	-1.39324	-1.06538e-09	1.20236e-05	-1.76874	-1.06538e-09	0.000101825	-1.75289	-1.06538e-09
58409103	chr8:58409103:G:A	1.74644e-08	-1.39138	-1.06538e-09	1.20304e-05	-1.76817	-1.06538e-09	0.000101892	-1.75222	-1.06538e-09
58409725	chr8:58409725:A:G	2.98033e-09	-1.59916	-1.56035	2.58e-06	-1.76029	-1.54753	2.11166e-05	-1.76874	-1.55734
58409883	chr8:58409883:C:T	6.61641e-09	-1.24995	-1.11204	3.96641e-06	-1.72369	-1.15406	3.37923e-05	-1.72163	-1.13428
58410230	chr8:58410230:T:C	1.7023e-08	-3.2746e-10	-1.41698	1.77485e-05	-3.2746e-10	-1.37931	0.000142567	-3.2746e-10	-1.41633
58410916	chr8:58410916:T:G	1.71678e-08	-1.40851	-1.06538e-09	1.19625e-05	-1.77384	-1.06538e-09	0.00010123	-1.75874	-1.06538e-09
58411252	chr8:58411252:A:G	2.30372e-08	0.409772	-1.52421	2.70343e-06	-1.74316	-1.51793	2.31021e-05	-1.71967	-1.51654
58411437	chr8:58411437:G:C	1.55146e-08	-3.2746e-10	-1.50976	1.58448e-05	-3.2746e-10	-1.49277	0.000130491	-3.2746e-10	-1.50483
58411831	chr8:58411831:C:A	1.84446e-08	-1.33677	-1.06538e-09	1.22707e-05	-1.7484	-1.06538e-09	0.00010424	-1.72944	-1.06538e-09
58411844	chr8:58411844:A:G	1.89107e-08	-0.452997	-0.858819	1.17294e-05	-1.08083	-0.712687	8.59788e-05	-1.08597	-0.836063
58411864	chr8:58411864:T:C	1.99167e-08	-3.2746e-10	-1.25999	2.23056e-05	-3.2746e-10	-1.15077	0.000176463	-3.2746e-10	-1.20303
58411926	chr8:58411926:G:A	8.94511e-08	1.48176	-1.23962	3.59466e-06	-1.81512	-1.16104	2.78557e-05	-1.8133	-1.2358
58412173	chr8:58412173:A:G	7.15629e-08	1.23946	-1.22043	4.62753e-06	-1.59383	-1.12976	3.4957e-05	-1.59224	-1.22978
58412645	chr8:58412645:C:T	8.59669e-08	-3.2746e-10	0.202419	7.69091e-05	-3.2746e-10	0.0870122	0.000707405	-3.2746e-10	0.185465
58412812	chr8:58412812:G:A	4.44181e-09	-1.71757	-1.04291	5.09422e-06	-1.60795	-1.01955	4.22043e-05	-1.6009	-1.03272
58413036	chr8:58413036:C:G	0.0514629	14.9237	-1.41885	2.8116e-06	-1.75147	-1.47038	2.3218e-05	-1.76757	-1.46364
58413075	chr8:58413075:T:G	1.66267e-08	-3.2746e-10	-1.44053	1.70145e-05	-3.2746e-10	-1.42155	0.000142293	-3.2746e-10	-1.41825
58413108	chr8:58413108:G:A	3.01579e-08	0.646408	-1.49151	2.73443e-06	-1.77682	-1.47287	2.26456e-05	-1.75882	-1.49735
58413167	chr8:58413167:T:C	2.96289e-08	0.623871	-1.48667	2.75669e-06	-1.77391	-1.46767	2.28322e-05	-1.7553	-1.49267
58413279	chr8:58413279:A:T	6.31079e-08	-0.106698	-1.06538e-09	1.53487e-05	-1.52458	-1.06538e-09	0.000128957	-1.51666	-1.06538e-09
58413383	chr8:58413383:A:G	2.70076e-08	-3.2746e-10	-0.955425	2.74848e-05	-3.2746e-10	-0.94198	0.000228952	-3.2746e-10	-0.942626
58413762	chr8:58413762:G:A	1.79306e-08	-1.36503	-1.06538e-09	1.21384e-05	-1.75924	-1.06538e-09	0.000102962	-1.74178	-1.06538e-09
58413938	chr8:58413938:C:T	1.65011e-08	-1.44812	-1.06538e-09	1.18221e-05	-1.78564	-1.06538e-09	9.98139e-05	-1.77283	-1.06538e-09
58414070	chr8:58414070:G:A	8.46788e-08	1.3157	-1.12838	5.25558e-06	-1.57326	-1.02306	3.90975e-05	-1.57134	-1.13874
58414276	chr8:58414276:T:C	2.70626e-07	2.38226	-1.03307	4.07585e-06	-1.77571	-1.07482	3.29489e-05	-1.77711	-1.10407
58414546	chr8:58414546:G:A	2.7714e-08	-3.2746e-10	-0.929605	2.82113e-05	-3.2746e-10	-0.915889	0.000235001	-3.2746e-10	-0.916548
58415171	chr8:58415171:T:C	0.0496475	14.9823	-1.51337	2.73159e-06	-1.74442	-1.50631	2.20404e-05	-1.76203	-1.52123
58416007	chr8:58416007:G:A	1.47716e-08	-3.2746e-10	-1.55884	1.51856e-05	-3.2746e-10	-1.53527	0.000127101	-3.2746e-10	-1.53115
58416054	chr8:58416054:T:G	3.02554e-08	0.639963	-1.48183	2.76871e-06	-1.77585	-1.46138	2.2892e-05	-1.7577	-1.48765
58416498	chr8:58416498:G:A	3.51874e-08	-3.2746e-10	-0.690854	4.12804e-05	-3.2746e-10	-0.535224	0.000294655	-3.2746e-10	-0.690332
58416503	chr8:58416503:T:C	5.98375e-08	-0.992749	0.832838	5.38541e-05	-1.37199	1.10266	0.000341446	-1.34483	0.801881
58416879	chr8:58416879:A:G	2.96796e-08	0.645154	-1.50624	2.69159e-06	-1.77672	-1.48876	2.2328e-05	-1.75871	-1.51159
58417278	chr8:58417278:A:G	5.37192e-09	-1.12159	-1.44877	2.67245e-06	-1.76598	-1.50663	2.29361e-05	-1.76292	-1.4805
58417566	chr8:58417566:C:T	1.71937e-08	-1.407	-1.06538e-09	1.19699e-05	-1.77322	-1.06538e-09	0.000101304	-1.75801	-1.06538e-09
58417584	chr8:58417584:T:C	1.74159e-07	0.908426	-1.06538e-09	7.63156e-05	0.0792647	-1.06538e-09	0.000645246	0.0934944	-1.06538e-09
58417734	chr8:58417734:A:G	7.99511e-08	1.3694	-1.23953	4.70053e-06	-1.5574	-1.15054	3.55881e-05	-1.5555	-1.24863
58417764	chr8:58417764:A:G	2.61185e-08	-0.120436	-0.868463	1.49477e-05	-0.827749	-0.723308	0.000109671	-0.832782	-0.845867
58418050	chr8:58418050:G:A	1.77153e-08	-1.37711	-1.06538e-09	1.20898e-05	-1.76325	-1.06538e-09	0.00010248	-1.74647	-1.06538e-09
58418104	chr8:58418104:G:T	1.74943e-08	-1.38967	-1.06538e-09	1.20385e-05	-1.76751	-1.06538e-09	0.000101978	-1.75138	-1.06538e-09
58418323	chr8:58418323:T:C	1.31896e-08	-1.67211	-1.06538e-09	1.15744e-05	-1.80682	-1.06538e-09	9.67721e-05	-1.80378	-1.06538e-09
58418401	chr8:58418401:C:T	1.52967e-08	-3.2746e-10	-1.5239	1.54541e-05	-3.2746e-10	-1.51774	0.000128448	-3.2746e-10	-1.52061
58418657	chr8:58418657:T:C	2.74016e-08	0.605377	-1.54632	2.58927e-06	-1.77145	-1.53279	2.16159e-05	-1.75232	-1.55039
58418723	chr8:58418723:T:G	0.0571644	14.9308	-1.32086	3.05354e-06	-1.75128	-1.38803	2.53091e-05	-1.76748	-1.37749
58418939	chr8:58418939:T:G	1.75371e-08	-1.38723	-1.06538e-09	1.20983e-05	-1.76255	-1.06538e-09	0.000102673	-1.74459	-1.06538e-09
58419034	chr8:58419034:A:G	9.28764e-08	1.56295	-1.28323	3.45913e-06	-1.81461	-1.19999	2.64327e-05	-1.81476	-1.28677
58419211	chr8:58419211:CT:C	3.14344e-08	-3.2746e-10	-0.80364	3.5228e-05	-3.2746e-10	-0.69377	0.000263136	-3.2746e-10	-0.803467
58419249	chr8:58419249:A:G	1.54634e-08	-1.51306	-1.06538e-09	1.2507e-05	-1.72932	-1.06538e-09	0.000104394	-1.72797	-1.06538e-09
58419430	chr8:58419430:C:G	4.34249e-09	-1.25947	-1.52362	2.6483e-06	-1.7186	-1.56309	2.25654e-05	-1.71428	-1.54545
58419562	chr8:58419562:C:T	1.14825e-08	-1.81072	-1.06538e-09	1.68245e-05	-1.43278	-1.06538e-09	0.000140775	-1.42897	-1.06538e-09
58419747	chr8:58419747:C:G	1.51782e-08	-1.53169	-1.06538e-09	1.18012e-05	-1.78741	-1.06538e-09	9.8295e-05	-1.78816	-1.06538e-09
58420135	chr8:58420135:G:A	0.0675802	15.0878	-1.31053	3.11236e-06	-1.74117	-1.37906	2.57676e-05	-1.75864	-1.36838
58420229	chr8:58420229:C:T	1.59728e-08	-3.2746e-10	-1.48065	1.61543e-05	-3.2746e-10	-1.47343	0.00013219	-3.2746e-10	-1.49189
58420523	chr8:58420523:T:C	1.69519e-08	-3.2746e-10	-1.42117	1.67976e-05	-3.2746e-10	-1.43437	0.000138218	-3.2746e-10	-1.44731
58420619	chr8:58420619:G:A	1.5489e-08	-3.2746e-10	-1.51142	1.52857e-05	-3.2746e-10	-1.5287	0.000131896	-3.2746e-10	-1.49413
58420837	chr8:58420837:A:G	2.84718e-08	0.65053	-1.55316	2.55365e-06	-1.77724	-1.54085	2.13271e-05	-1.75931	-1.55685
58420978	chr8:58420978:C:T	7.07401e-08	1.30236	-1.29489	4.32579e-06	-1.57774	-1.21328	3.30177e-05	-1.57579	-1.3033
58421589	chr8:58421589:C:T	1.63868e-08	-3.2746e-10	-1.45507	1.62604e-05	-3.2746e-10	-1.46688	0.000137552	-3.2746e-10	-1.45213
58422255	chr8:58422255:TA:T	4.26227e-08	-3.2746e-10	-0.499156	5.07292e-05	-3.2746e-10	-0.32911	0.000367554	-3.2746e-10	-0.469266
58423210	chr8:58423210:C:G	4.78374e-09	-1.21798	-1.46834	2.71573e-06	-1.73538	-1.52118	2.32654e-05	-1.7316	-1.49757
58423434	chr8:58423434:TG:T	1.46702e-08	-3.2746e-10	-1.56573	1.4688e-05	-3.2746e-10	-1.56858	0.000123064	-3.2746e-10	-1.56344
58423443	chr8:58423443:T:TG	4.42687e-08	-3.2746e-10	-0.461265	5.22388e-05	-3.2746e-10	-0.299787	0.000370566	-3.2746e-10	-0.461106
58423447	chr8:58423447:T:G	3.88982e-09	-1.33528	-1.5579	2.59035e-06	-1.75129	-1.55253	2.18606e-05	-1.73332	-1.55813
58423687	chr8:58423687:G:A	5.19962e-09	-1.14552	-1.45744	2.67223e-06	-1.75961	-1.51309	2.29103e-05	-1.75641	-1.48814
58423997	chr8:58423997:C:T	0.0668223	15.0339	-1.26792	3.45581e-06	-1.74066	-1.2749	2.78623e-05	-1.75889	-1.28997
58424706	chr8:58424706:C:A	1.78402e-08	-3.2746e-10	-1.37009	1.79919e-05	-3.2746e-10	-1.36569	0.000146944	-3.2746e-10	-1.38609
58424746	chr8:58424746:A:G	1.50936e-08	-3.2746e-10	-1.53728	1.53263e-05	-3.2746e-10	-1.52604	0.000126848	-3.2746e-10	-1.53315
58424929	chr8:58424929:CTCTCTGTTGATGTCAG:C	2.84488e-08	0.600593	-1.50403	2.7013e-06	-1.77073	-1.49114	2.24971e-05	-1.75154	-1.51121
58425876	chr8:58425876:T:A	3.52393e-08	-3.2746e-10	-0.689382	4.10933e-05	-3.2746e-10	-0.539766	0.000295091	-3.2746e-10	-0.688853
58425958	chr8:58425958:C:A	4.16094e-08	-3.2746e-10	-0.523218	4.60551e-05	-3.2746e-10	-0.425774	0.000387823	-3.2746e-10	-0.415588
58426104	chr8:58426104:A:C	5.52402e-08	1.06792	-1.30777	3.94329e-06	-1.63792	-1.24568	3.06889e-05	-1.63632	-1.31591
58426297	chr8:58426297:G:C	0.0384325	14.6679	-1.45498	2.68782e-06	-1.76621	-1.50067	2.2241e-05	-1.78032	-1.49388
58426500	chr8:58426500:G:A	3.52571e-08	-3.2746e-10	-0.688877	4.11144e-05	-3.2746e-10	-0.539254	0.000295241	-3.2746e-10	-0.688345
58426627	chr8:58426627:A:G	1.06116e-08	-0.98792	-0.901676	4.69489e-06	-1.66982	-1.03932	4.18777e-05	-1.69534	-0.946039
58426720	chr8:58426720:T:C	0.082669	15.204	-1.22518	3.64378e-06	-1.72913	-1.23346	2.93209e-05	-1.74874	-1.2491
58426857	chr8:58426857:C:T	1.75306e-08	-3.2746e-10	-1.38759	1.83624e-05	-3.2746e-10	-1.34531	0.000146826	-3.2746e-10	-1.38689
58427080	chr8:58427080:T:C	7.02831e-07	-3.2746e-10	2.30357	0.000895416	-3.2746e-10	2.54168	0.00634057	-3.2746e-10	2.37859
58427355	chr8:58427355:C:T	4.72813e-08	0.874742	-1.27017	3.9807e-06	-1.68113	-1.19303	3.05819e-05	-1.67954	-1.27619
58427366	chr8:58427366:A:G	0.0558441	15.1008	-1.51429	2.75033e-06	-1.73663	-1.50727	2.21694e-05	-1.75533	-1.5221
58427544	chr8:58427544:A:C	0.0478866	14.7504	-1.31756	3.02794e-06	-1.76182	-1.38591	2.51663e-05	-1.77661	-1.37402
58427886	chr8:58427886:T:G	3.53062e-08	-3.2746e-10	-0.687486	4.11883e-05	-3.2746e-10	-0.537458	0.000295651	-3.2746e-10	-0.686959
58429314	chr8:58429314:A:T	1.28065e-08	-0.576412	-1.12518	8.16135e-06	-1.17911	-0.977089	5.95124e-05	-1.18311	-1.10684
58429796	chr8:58429796:C:T	5.02057e-08	1.10984	-1.44526	3.40859e-06	-1.62682	-1.4025	2.70945e-05	-1.62557	-1.45124
58430135	chr8:58430135:A:C	1.58326e-08	-3.2746e-10	-1.48947	1.55949e-05	-3.2746e-10	-1.50867	0.00013333	-3.2746e-10	-1.48331
58430226	chr8:58430226:G:T	4.81674e-09	-1.11074	-1.56871	2.44465e-06	-1.77787	-1.58384	2.05785e-05	-1.77292	-1.57897
58430723	chr8:58430723:T:C	5.68569e-08	1.13008	-1.34108	3.86834e-06	-1.62	-1.28278	3.02208e-05	-1.61873	-1.34888
58430916	chr8:58430916:A:G	1.39351e-08	-1.61713	-1.06538e-09	1.1485e-05	-1.81457	-1.06538e-09	9.59177e-05	-1.81265	-1.06538e-09
58431070	chr8:58431070:C:G	1.92799e-07	-3.2746e-10	1.0101	0.00017017	-3.2746e-10	0.881184	0.00134332	-3.2746e-10	0.826761
58431505	chr8:58431505:T:C	2.14424e-08	-1.18618	-1.06538e-09	1.34585e-05	-1.656	-1.06538e-09	0.000115898	-1.62343	-1.06538e-09
58431510	chr8:58431510:A:G	1.95965e-08	-3.2746e-10	-1.27619	1.9072e-05	-3.2746e-10	-1.30739	0.000166454	-3.2746e-10	-1.26142
58431797	chr8:58431797:T:G	4.83989e-08	-0.372067	-1.06538e-09	2.62847e-05	-0.986624	-1.06538e-09	0.000217718	-0.992939	-1.06538e-09
58432468	chr8:58432468:C:T	1.40705e-08	-0.42049	-1.18697	3.11438e-06	-1.815	-1.30458	2.75288e-05	-1.81512	-1.24578
58432618	chr8:58432618:G:A	1.75456e-08	-3.2746e-10	-1.38674	1.83803e-05	-3.2746e-10	-1.34434	0.000146951	-3.2746e-10	-1.38604
58432726	chr8:58432726:C:T	2.21898e-08	-3.2746e-10	-1.15191	2.26717e-05	-3.2746e-10	-1.13449	0.000187676	-3.2746e-10	-1.14142
58432885	chr8:58432885:G:A	2.02821e-08	-3.2746e-10	-1.2418	2.11257e-05	-3.2746e-10	-1.20512	0.000166902	-3.2746e-10	-1.25873
58432986	chr8:58432986:A:G	1.58781e-08	-3.2746e-10	-1.4866	1.61843e-05	-3.2746e-10	-1.47157	0.000133674	-3.2746e-10	-1.48074
58433042	chr8:58433042:C:T	1.17453e-08	-1.78809	-1.06538e-09	1.55389e-05	-1.51227	-1.06538e-09	0.000132904	-1.48651	-1.06538e-09
58433146	chr8:58433146:G:C	5.28652e-08	1.18068	-1.46447	3.39987e-06	-1.60767	-1.42421	2.7107e-05	-1.60628	-1.47007
58433386	chr8:58433386:G:A	1.13437e-07	1.41747	-0.93776	4.9092e-06	-1.80691	-0.857589	3.81657e-05	-1.79785	-0.936348
58433500	chr8:58433500:C:T	2.05705e-08	-0.443746	-0.783939	1.2786e-05	-1.07275	-0.634511	9.35633e-05	-1.07722	-0.760281
58434625	chr8:58434625:A:G	0.0627598	15.1308	-1.42756	2.83107e-06	-1.73785	-1.47711	2.33197e-05	-1.75584	-1.471
58436072	chr8:58436072:C:T	2.70076e-08	-3.2746e-10	-0.955425	2.74848e-05	-3.2746e-10	-0.94198	0.000228952	-3.2746e-10	-0.942626
58436126	chr8:58436126:TC:T	9.51751e-08	1.85006	-1.54589	6.87826e-06	-0.786595	-1.54065	5.84501e-05	-0.764917	-1.54305
58436494	chr8:58436494:T:C	1.24989e-07	1.47257	-0.895883	5.11417e-06	-1.80955	-0.814048	3.96514e-05	-1.80185	-0.894158
58436532	chr8:58436532:T:C	2.79082e-08	-3.2746e-10	-0.922623	2.64123e-05	-3.2746e-10	-0.981784	0.000236879	-3.2746e-10	-0.90859
58437129	chr8:58437129:G:A	1.75169e-08	-1.38838	-1.06538e-09	1.20414e-05	-1.76726	-1.06538e-09	0.000101999	-1.75118	-1.06538e-09
58437201	chr8:58437201:A:C	3.2099e-08	0.473717	-1.25644	3.67903e-06	-1.71087	-1.24209	3.06446e-05	-1.68334	-1.27035
58437534	chr8:58437534:A:C	1.44374e-08	-3.2746e-10	-1.58172	1.4503e-05	-3.2746e-10	-1.58126	0.000120583	-3.2746e-10	-1.5838
58438345	chr8:58438345:C:G	1.87979e-08	-0.481581	-0.836216	1.17765e-05	-1.09921	-0.690295	8.64144e-05	-1.10361	-0.81337
58438468	chr8:58438468:A:G	1.09109e-07	1.35752	-0.916709	5.01231e-06	-1.80359	-0.840129	3.91628e-05	-1.79316	-0.91525
58438628	chr8:58438628:A:G	1.51625e-08	-3.2746e-10	-1.53272	1.48458e-05	-3.2746e-10	-1.55789	0.000126704	-3.2746e-10	-1.53429
58438921	chr8:58438921:G:A	1.65766e-08	-1.44355	-1.06538e-09	1.18387e-05	-1.78423	-1.06538e-09	9.99912e-05	-1.77106	-1.06538e-09
58439198	chr8:58439198:C:T	1.59871e-08	-3.2746e-10	-1.47976	1.61694e-05	-3.2746e-10	-1.47249	0.000132302	-3.2746e-10	-1.49105
58439803	chr8:58439803:T:C	1.75456e-08	-3.2746e-10	-1.38674	1.83803e-05	-3.2746e-10	-1.34434	0.000146951	-3.2746e-10	-1.38604
58440210	chr8:58440210:A:T	3.5319e-08	-3.2746e-10	-0.687123	4.14472e-05	-3.2746e-10	-0.531192	0.000295755	-3.2746e-10	-0.686605
58440339	chr8:58440339:T:C	6.51532e-09	-1.03914	-1.33824	2.79323e-06	-1.80526	-1.42316	2.42798e-05	-1.80352	-1.38298
58440975	chr8:58440975:C:T	0.0620454	15.1134	-1.42157	2.83942e-06	-1.73923	-1.47278	2.341e-05	-1.75711	-1.46587
58441196	chr8:58441196:G:A	1.32176e-08	-1.66999	-1.06538e-09	1.14862e-05	-1.81447	-1.06538e-09	9.58974e-05	-1.81286	-1.06538e-09
58441268	chr8:58441268:A:G	3.41135e-08	-3.2746e-10	-0.72185	3.97518e-05	-3.2746e-10	-0.572957	0.000285669	-3.2746e-10	-0.721303
58442117	chr8:58442117:C:T	1.05032e-07	1.3825	-0.979778	4.7026e-06	-1.80508	-0.902416	3.66618e-05	-1.79524	-0.979163
58442470	chr8:58442470:G:A	1.59728e-08	-3.2746e-10	-1.48065	1.61543e-05	-3.2746e-10	-1.47343	0.00013219	-3.2746e-10	-1.49189
58442494	chr8:58442494:A:G	5.5835e-08	1.21352	-1.44266	3.51628e-06	-1.59889	-1.39932	2.79395e-05	-1.59744	-1.44865
58443510	chr8:58443510:T:TG	2.60223e-08	-3.2746e-10	-0.992588	2.32791e-05	-3.2746e-10	-1.10806	0.00019061	-3.2746e-10	-1.12591
58443637	chr8:58443637:C:A	2.35241e-08	-3.2746e-10	-1.09352	2.33481e-05	-3.2746e-10	-1.1051	0.000196606	-3.2746e-10	-1.09494
58443662	chr8:58443662:G:A	2.21268e-08	-3.2746e-10	-1.15475	2.1603e-05	-3.2746e-10	-1.18278	0.000189973	-3.2746e-10	-1.12925
58444878	chr8:58444878:G:A	2.7011e-08	-3.2746e-10	-0.955298	2.74901e-05	-3.2746e-10	-0.941786	0.000228981	-3.2746e-10	-0.942499
58444958	chr8:58444958:G:A	1.96309e-08	-3.2746e-10	-1.27444	2.006e-05	-3.2746e-10	-1.25688	0.000163806	-3.2746e-10	-1.27745
58445478	chr8:58445478:T:C	1.22348e-07	1.41942	-0.864098	5.26477e-06	-1.80715	-0.787428	4.10661e-05	-1.79823	-0.862727
58446137	chr8:58446137:G:C	3.5251e-08	-3.2746e-10	-0.68905	4.11054e-05	-3.2746e-10	-0.539474	0.00029519	-3.2746e-10	-0.688519
58446255	chr8:58446255:GTATT:G	5.04765e-08	1.11817	-1.44821	3.41119e-06	-1.62502	-1.40353	2.70759e-05	-1.62362	-1.45387
58447305	chr8:58447305:G:A	1.611e-08	-3.2746e-10	-1.4721	1.66319e-05	-3.2746e-10	-1.44429	0.000134343	-3.2746e-10	-1.47574
58448012	chr8:58448012:T:C	2.12133e-08	-3.2746e-10	-1.19692	2.05973e-05	-3.2746e-10	-1.23045	0.000179428	-3.2746e-10	-1.18637
58448108	chr8:58448108:G:T	1.10993e-08	-1.14122	-0.70344	5.37469e-06	-1.79341	-0.780502	4.68579e-05	-1.79189	-0.737127
58448278	chr8:58448278:A:C	3.53121e-08	-3.2746e-10	-0.687317	4.11897e-05	-3.2746e-10	-0.537423	0.000295701	-3.2746e-10	-0.68679
58448438	chr8:58448438:T:C	2.70076e-08	-3.2746e-10	-0.955425	2.74848e-05	-3.2746e-10	-0.94198	0.000228952	-3.2746e-10	-0.942626
58448581	chr8:58448581:TCAA:T	6.28026e-08	1.11044	-1.22199	4.44971e-06	-1.62457	-1.1382	3.39378e-05	-1.62298	-1.22863
58448873	chr8:58448873:T:G	1.75456e-08	-3.2746e-10	-1.38674	1.83803e-05	-3.2746e-10	-1.34434	0.000146951	-3.2746e-10	-1.38604
58448913	chr8:58448913:C:T	1.53302e-08	-3.2746e-10	-1.52172	1.55983e-05	-3.2746e-10	-1.50845	0.00012891	-3.2746e-10	-1.51702
58450065	chr8:58450065:T:C	2.79056e-08	0.359865	-1.28258	3.66331e-06	-1.68563	-1.27162	3.07262e-05	-1.65497	-1.29605
58450471	chr8:58450471:A:G	3.52571e-08	-3.2746e-10	-0.688877	4.11144e-05	-3.2746e-10	-0.539254	0.000295241	-3.2746e-10	-0.688345
58451048	chr8:58451048:C:T	1.33537e-08	-0.60007	-1.05968	8.51805e-06	-1.18647	-0.92696	6.30463e-05	-1.19047	-1.0418
58451167	chr8:58451167:T:C	1.59913e-08	-3.2746e-10	-1.4795	1.61739e-05	-3.2746e-10	-1.47221	0.000132335	-3.2746e-10	-1.4908
58451339	chr8:58451339:A:G	1.59728e-08	-3.2746e-10	-1.48065	1.61543e-05	-3.2746e-10	-1.47343	0.00013219	-3.2746e-10	-1.49189
58451712	chr8:58451712:T:C	2.39099e-08	-3.2746e-10	-1.07725	2.17092e-05	-3.2746e-10	-1.17788	0.000177113	-3.2746e-10	-1.19935
58451830	chr8:58451830:C:T	4.33281e-08	-0.482742	-1.06538e-09	2.41833e-05	-1.06995	-1.06538e-09	0.000200409	-1.07578	-1.06538e-09
58451857	chr8:58451857:C:G	1.60282e-08	-1.47719	-1.06538e-09	1.17308e-05	-1.7934	-1.06538e-09	9.8872e-05	-1.78231	-1.06538e-09
58452289	chr8:58452289:C:T	1.14478e-08	-1.81374	-1.06538e-09	1.22856e-05	-1.74718	-1.06538e-09	0.000103024	-1.74117	-1.06538e-09
58452363	chr8:58452363:G:GA	1.97744e-08	-3.2746e-10	-1.26716	2.10053e-05	-3.2746e-10	-1.21084	0.000166196	-3.2746e-10	-1.26297
58452448	chr8:58452448:G:A	1.84135e-08	-3.2746e-10	-1.33846	1.87719e-05	-3.2746e-10	-1.32325	0.000153698	-3.2746e-10	-1.34115
58452525	chr8:58452525:A:G	1.82732e-08	-1.34611	-1.06538e-09	1.2283e-05	-1.74739	-1.06538e-09	0.000104454	-1.72739	-1.06538e-09
58453324	chr8:58453324:G:A	2.56934e-08	-3.2746e-10	-1.00531	2.48576e-05	-3.2746e-10	-1.04245	0.00021767	-3.2746e-10	-0.993156
58453594	chr8:58453594:G:A	1.44163e-08	-1.58318	-1.06538e-09	1.14878e-05	-1.81433	-1.06538e-09	9.60155e-05	-1.81163	-1.06538e-09
58453655	chr8:58453655:C:T	0.00133783	10.8572	-1.00214	0.000260579	2.31645	-1.00916	0.0019256	2.20888	-1.02202
58454301	chr8:58454301:A:G	1.89656e-08	-3.2746e-10	-1.30892	1.89302e-05	-3.2746e-10	-1.31485	0.00015569	-3.2746e-10	-1.32827
58454432	chr8:58454432:A:G	1.75456e-08	-3.2746e-10	-1.38674	1.83803e-05	-3.2746e-10	-1.34434	0.000146951	-3.2746e-10	-1.38604
58454771	chr8:58454771:C:T	3.12903e-08	0.36152	-1.16976	4.11617e-06	-1.68616	-1.15453	3.43062e-05	-1.65541	-1.18541
58455300	chr8:58455300:T:C	3.34459e-08	-3.2746e-10	-0.741614	3.90867e-05	-3.2746e-10	-0.589831	0.000279525	-3.2746e-10	-0.743045
58455330	chr8:58455330:C:T	2.39518e-08	-3.2746e-10	-1.0755	2.48615e-05	-3.2746e-10	-1.04229	0.000203016	-3.2746e-10	-1.06285
58457377	chr8:58457377:A:G	1.92501e-08	-1.29403	-1.06538e-09	1.2471e-05	-1.73221	-1.06538e-09	0.000106108	-1.71168	-1.06538e-09
58457476	chr8:58457476:C:T	2.46306e-07	-3.2746e-10	1.25503	0.000253564	-3.2746e-10	1.28	0.00177918	-3.2746e-10	1.10777
58457600	chr8:58457600:T:C	0.0208551	14.0228	-1.42126	2.70205e-06	-1.7885	-1.4731	2.25045e-05	-1.79867	-1.46375
58457761	chr8:58457761:G:A	0.0304636	13.4126	-0.432059	7.72332e-06	-1.80528	-0.406093	5.74353e-05	-1.81111	-0.514372
58458021	chr8:58458021:T:A	0.0155291	13.7221	-1.41537	2.6831e-06	-1.79949	-1.46915	2.24276e-05	-1.80706	-1.45878
58458901	chr8:58458901:T:C	2.53277e-08	0.471671	-1.49132	2.84352e-06	-1.75358	-1.45699	2.28262e-05	-1.75192	-1.49631
58459166	chr8:58459166:T:C	0.0238655	14.1408	-1.40442	2.75676e-06	-1.78203	-1.45953	2.2952e-05	-1.79356	-1.44917
58459362	chr8:58459362:T:C	1.55307e-08	-3.2746e-10	-1.50873	1.53024e-05	-3.2746e-10	-1.5276	0.000130352	-3.2746e-10	-1.5059
58460312	chr8:58460312:G:A	5.43715e-08	0.842407	-1.09811	4.86754e-06	-1.67633	-0.99669	3.7485e-05	-1.67334	-1.07886
58460337	chr8:58460337:G:A	1.79961e-08	-3.2746e-10	-1.36139	1.7491e-05	-3.2746e-10	-1.39393	0.000149386	-3.2746e-10	-1.3696
58460342	chr8:58460342:A:G	1.7626e-08	-3.2746e-10	-1.38217	1.72097e-05	-3.2746e-10	-1.41014	0.000148671	-3.2746e-10	-1.3744
58460430	chr8:58460430:T:G	2.45094e-08	-3.2746e-10	-1.05249	2.44213e-05	-3.2746e-10	-1.06015	0.000199599	-3.2746e-10	-1.07983
58460836	chr8:58460836:G:A	1.4585e-08	-3.2746e-10	-1.57155	1.48462e-05	-3.2746e-10	-1.55787	0.0001236	-3.2746e-10	-1.55909
58461179	chr8:58461179:C:T	1.92524e-08	-1.29391	-1.06538e-09	1.24834e-05	-1.73121	-1.06538e-09	0.000105993	-1.71276	-1.06538e-09
58461610	chr8:58461610:C:T	1.56192e-08	-3.2746e-10	-1.50304	1.62231e-05	-3.2746e-10	-1.46918	0.000134354	-3.2746e-10	-1.47566
58461611	chr8:58461611:A:G	1.49947e-08	-3.2746e-10	-1.54384	1.54555e-05	-3.2746e-10	-1.51765	0.000128038	-3.2746e-10	-1.52381
58462078	chr8:58462078:T:TAC	1.50269e-08	-3.2746e-10	-1.5417	1.47759e-05	-3.2746e-10	-1.56262	0.000126052	-3.2746e-10	-1.53945
58462572	chr8:58462572:T:A	8.1212e-08	1.30561	-1.16009	5.23136e-06	-1.53524	-1.0657	4.08612e-05	-1.53083	-1.13512
58462719	chr8:58462719:G:C	1.14321e-08	-1.81512	-1.06538e-09	1.30116e-05	-1.68977	-1.06538e-09	0.000114621	-1.63451	-1.06538e-09
58462928	chr8:58462928:A:G	2.9032e-07	2.75893	-1.33949	9.36411e-05	1.52582	-1.24196	0.000710216	1.4805	-1.29107
58463653	chr8:58463653:G:A	2.98501e-09	-1.57253	-1.58541	2.38037e-06	-1.80323	-1.58513	1.99635e-05	-1.79685	-1.58538
58464003	chr8:58464003:T:A	9.07734e-08	1.29872	-1.0419	5.98532e-06	-1.53747	-0.928835	4.60182e-05	-1.53292	-1.01418
58464331	chr8:58464331:G:A	1.52578e-06	3.07871	-1.06538e-09	0.000537623	2.03155	-1.06538e-09	0.0044414	2.02259	-1.06538e-09
58464359	chr8:58464359:T:C	1.6295e-08	-1.46068	-1.06538e-09	1.18095e-05	-1.78671	-1.06538e-09	9.96408e-05	-1.77457	-1.06538e-09
58464798	chr8:58464798:G:A	0.0956614	15.653	-1.52821	3.00095e-06	-1.62969	-1.52699	2.39544e-05	-1.66143	-1.53855
58464934	chr8:58464934:G:T	1.61076e-08	-3.2746e-10	-1.47225	1.61184e-05	-3.2746e-10	-1.47565	0.000135425	-3.2746e-10	-1.46772
58464953	chr8:58464953:C:T	1.49893e-08	-3.2746e-10	-1.54421	1.49512e-05	-3.2746e-10	-1.55082	0.000124343	-3.2746e-10	-1.55309
58465883	chr8:58465883:T:A	9.25508e-08	0.055969	0.220245	1.65488e-05	-1.73628	0.286975	0.000119688	-1.71135	0.120104
58466422	chr8:58466422:T:A	3.72505e-08	-3.2746e-10	-0.633877	4.29242e-05	-3.2746e-10	-0.496177	0.000329533	-3.2746e-10	-0.578461
58466943	chr8:58466943:T:C	1.21043e-08	-1.75799	-1.06538e-09	2.13389e-05	-1.19508	-1.06538e-09	0.000178409	-1.19206	-1.06538e-09
58467700	chr8:58467700:A:G	9.46939e-08	1.46534	-1.16623	5.55008e-06	-1.48377	-1.05803	4.27476e-05	-1.47913	-1.1417
58468068	chr8:58468068:A:G	1.65848e-08	-3.2746e-10	-1.44306	1.66473e-05	-3.2746e-10	-1.44336	0.000136867	-3.2746e-10	-1.45713
58468116	chr8:58468116:C:T	1.03546e-07	1.51497	-1.1265	5.89605e-06	-1.46819	-1.01314	4.5202e-05	-1.46403	-1.10096
58468164	chr8:58468164:T:C	1.26409e-07	0.112992	0.474991	2.30325e-05	-1.74266	0.62395	0.000165072	-1.71771	0.44795
58468179	chr8:58468179:A:T	1.56472e-08	-3.2746e-10	-1.50125	1.60143e-05	-3.2746e-10	-1.48213	0.000130922	-3.2746e-10	-1.50153
58468604	chr8:58468604:T:C	7.55576e-08	1.06298	-0.989623	1.46752e-05	-0.55001	-1.01944	0.000134841	-0.482098	-0.989942
58468833	chr8:58468833:T:C	1.64184e-08	-3.2746e-10	-1.45314	1.65101e-05	-3.2746e-10	-1.45164	0.000135564	-3.2746e-10	-1.46669
58468917	chr8:58468917:C:T	1.71013e-08	-3.2746e-10	-1.41239	1.65129e-05	-3.2746e-10	-1.45147	0.000142534	-3.2746e-10	-1.41656
58468990	chr8:58468990:T:C	1.14585e-08	-1.81281	-1.06538e-09	1.28626e-05	-1.70129	-1.06538e-09	0.000107383	-1.69973	-1.06538e-09
58469085	chr8:58469085:G:A	1.75086e-08	-3.2746e-10	-1.38885	1.86241e-05	-3.2746e-10	-1.33115	0.00015274	-3.2746e-10	-1.3474
58469372	chr8:58469372:G:T	1.14363e-08	-1.81475	-1.06538e-09	1.25981e-05	-1.72206	-1.06538e-09	0.000103206	-1.73941	-1.06538e-09
58469533	chr8:58469533:G:T	1.41785e-07	1.74321	-1.04044	6.87971e-06	-1.39447	-0.932566	5.29723e-05	-1.39441	-1.01196
58469646	chr8:58469646:C:A	1.50244e-08	-0.102398	-1.43947	3.10054e-06	-1.69544	-1.42859	2.59755e-05	-1.66776	-1.45122
58469752	chr8:58469752:A:G	1.00206e-07	1.8908	-1.53512	4.06693e-05	0.927346	-1.47748	0.000317446	0.914776	-1.53061
58470003	chr8:58470003:T:G	3.57755e-08	-3.2746e-10	-0.674279	3.21122e-05	-3.2746e-10	-0.786377	0.000297077	-3.2746e-10	-0.682147
58470156	chr8:58470156:A:G	0.0487019	14.8412	-1.39147	3.20994e-06	-1.70026	-1.3891	2.54159e-05	-1.72463	-1.41613
58470213	chr8:58470213:G:T	2.05712e-08	-1.22765	-1.06538e-09	1.314e-05	-1.67995	-1.06538e-09	0.000112645	-1.6519	-1.06538e-09
58470885	chr8:58470885:C:T	1.65288e-08	-1.44644	-1.06538e-09	1.18576e-05	-1.78265	-1.06538e-09	0.000100139	-1.76958	-1.06538e-09
58471054	chr8:58471054:C:G	1.88449e-08	-3.2746e-10	-1.3153	1.88451e-05	-3.2746e-10	-1.31936	0.000158493	-3.2746e-10	-1.31043
58471525	chr8:58471525:T:G	1.95443e-08	-3.2746e-10	-1.27886	1.95576e-05	-3.2746e-10	-1.28225	0.000164451	-3.2746e-10	-1.27353
58471622	chr8:58471622:C:T	0.0213629	14.1346	-1.50903	2.72349e-06	-1.74823	-1.50546	2.18985e-05	-1.76635	-1.52337
58471817	chr8:58471817:A:G	1.94911e-08	-3.2746e-10	-1.28159	2.10187e-05	-3.2746e-10	-1.2102	0.000171599	-3.2746e-10	-1.23098
58472112	chr8:58472112:A:G	1.42656e-08	-0.184338	-1.40935	3.25934e-06	-1.67295	-1.40114	2.74175e-05	-1.64278	-1.42217
58472116	chr8:58472116:G:A	6.15103e-08	-0.328309	0.19597	1.76222e-05	-1.63935	0.252897	0.000130015	-1.60572	0.0972349
58472363	chr8:58472363:G:T	5.65455e-08	-3.2746e-10	-0.216499	5.44469e-05	-3.2746e-10	-0.258386	0.000466053	-3.2746e-10	-0.231838
58472480	chr8:58472480:G:A	1.79974e-08	-3.2746e-10	-1.36132	1.92068e-05	-3.2746e-10	-1.30035	0.000157355	-3.2746e-10	-1.31764
58472605	chr8:58472605:T:C	1.25718e-07	1.88698	-1.30448	5.42098e-06	-1.34714	-1.21819	4.23157e-05	-1.34673	-1.28425
58473010	chr8:58473010:A:G	1.67499e-08	-3.2746e-10	-1.43315	1.68462e-05	-3.2746e-10	-1.43149	0.000138144	-3.2746e-10	-1.44784
58473205	chr8:58473205:G:A	4.06063e-08	-3.2746e-10	-0.547621	3.63687e-05	-3.2746e-10	-0.661903	0.000340248	-3.2746e-10	-0.546463
58473378	chr8:58473378:C:T	1.64656e-08	-3.2746e-10	-1.45027	1.59867e-05	-3.2746e-10	-1.48385	0.00013836	-3.2746e-10	-1.44628
58473985	chr8:58473985:T:A	8.48407e-09	-1.47357	-0.639786	8.24095e-06	-1.54362	-0.602876	6.76866e-05	-1.533	-0.628254
58474134	chr8:58474134:AC:A	2.48607e-08	-3.2746e-10	-1.03825	2.65573e-05	-3.2746e-10	-0.976309	0.000224085	-3.2746e-10	-0.96411
58474778	chr8:58474778:T:C	0.0339702	14.4112	-1.3218	3.31561e-06	-1.73044	-1.32653	2.64533e-05	-1.75095	-1.34981
58474798	chr8:58474798:G:A	1.93719e-08	0.253846	-1.54157	2.48113e-06	-1.78876	-1.55814	2.07989e-05	-1.78908	-1.55216
58474846	chr8:58474846:A:G	1.62307e-08	-3.2746e-10	-1.46464	1.63216e-05	-3.2746e-10	-1.46313	0.000134083	-3.2746e-10	-1.47768
58474936	chr8:58474936:A:T	2.05159e-08	0.307805	-1.53815	2.50378e-06	-1.78238	-1.55543	2.09934e-05	-1.78274	-1.54919
58475111	chr8:58475111:C:T	1.83262e-08	0.197692	-1.5409	2.46758e-06	-1.79477	-1.5576	2.06871e-05	-1.79504	-1.55159
58475296	chr8:58475296:A:G	6.39505e-09	-1.42136	-0.974654	5.76258e-06	-1.58454	-0.91969	4.61788e-05	-1.57452	-0.969099
58475972	chr8:58475972:C:T	9.73577e-06	5.97376	-1.04174	7.44094e-06	-1.25116	-0.99745	5.84507e-05	-1.25244	-1.05551
58476006	chr8:58476006:T:C	0.0353508	14.5077	-1.37839	3.1588e-06	-1.72323	-1.38219	2.52404e-05	-1.74461	-1.40308
58476416	chr8:58476416:C:A	1.56904e-08	-3.2746e-10	-1.49849	1.53224e-05	-3.2746e-10	-1.52629	0.000131552	-3.2746e-10	-1.49674
58476619	chr8:58476619:C:T	8.8856e-08	1.76081	-1.52534	3.66932e-05	0.8221	-1.47512	0.000291457	0.818528	-1.51977
58477287	chr8:58477287:T:C	0.000210371	7.98971	0.015375	0.000143104	0.661616	0.0463408	0.00120674	0.721539	-0.00200105
58477315	chr8:58477315:C:A	1.16464e-08	-1.79655	-1.06538e-09	1.22181e-05	-1.7527	-1.06538e-09	0.000100434	-1.76664	-1.06538e-09
58477981	chr8:58477981:G:A	0.000175098	7.9642	-0.142642	0.000120609	0.650694	-0.113751	0.00102175	0.710131	-0.156994
58478278	chr8:58478278:A:G	6.53893e-08	1.48935	-1.56053	2.53053e-05	0.556609	-1.58121	0.000213037	0.549237	-1.56391
58478629	chr8:58478629:A:G	5.58886e-08	-3.2746e-10	-0.228183	5.805e-05	-3.2746e-10	-0.194307	0.000471912	-3.2746e-10	-0.219345
58478696	chr8:58478696:A:G	2.77816e-05	5.62938	0.351203	8.32985e-05	-0.109961	0.276779	0.000752011	-0.0789236	0.325537
58479500	chr8:58479500:C:G	1.47435e-08	-3.2746e-10	-1.56074	1.48166e-05	-3.2746e-10	-1.55986	0.000123528	-3.2746e-10	-1.55967
58479539	chr8:58479539:T:C	1.43908e-08	-3.2746e-10	-1.58495	1.44523e-05	-3.2746e-10	-1.58476	0.000120389	-3.2746e-10	-1.58541
58479714	chr8:58479714:A:G	1.44096e-08	-3.2746e-10	-1.58365	1.46896e-05	-3.2746e-10	-1.56848	0.000121059	-3.2746e-10	-1.57986
58479765	chr8:58479765:G:A	0.00827466	13.0916	-1.41447	2.9503e-06	-1.76874	-1.40497	2.32153e-05	-1.78455	-1.44678
58479832	chr8:58479832:G:A	1.15897e-08	-1.80142	-1.06538e-09	1.46922e-05	-1.56829	-1.06538e-09	0.000124902	-1.54861	-1.06538e-09
58480178	chr8:58480178:C:T	0.00701991	12.6772	-1.1645	3.84113e-06	-1.7885	-1.12135	2.89132e-05	-1.80004	-1.21179
58480815	chr8:58480815:G:A	6.00574e-08	1.42778	-1.58402	2.49898e-05	0.531352	-1.5685	0.000204066	0.525311	-1.58301
58480834	chr8:58480834:C:T	1.49508e-08	-3.2746e-10	-1.54678	1.55589e-05	-3.2746e-10	-1.51098	0.000126778	-3.2746e-10	-1.5337
58480894	chr8:58480894:G:T	1.95487e-08	-3.2746e-10	-1.27863	1.8336e-05	-3.2746e-10	-1.34674	0.000161784	-3.2746e-10	-1.28988
58480910	chr8:58480910:T:C	0.000891101	9.45868	-0.010015	0.000269937	1.34334	-0.000766803	0.00236372	1.41597	-0.0241167
58480911	chr8:58480911:G:A	1.16599e-08	-1.79539	-1.06538e-09	1.21907e-05	-1.75494	-1.06538e-09	0.000100239	-1.76858	-1.06538e-09
58481349	chr8:58481349:T:C	1.11283e-08	-1.69625	-0.145806	1.18889e-05	-1.68418	-0.0958314	9.65303e-05	-1.68243	-0.123849
58481401	chr8:58481401:T:C	1.44839e-08	-3.2746e-10	-1.57851	1.4451e-05	-3.2746e-10	-1.58485	0.000120915	-3.2746e-10	-1.58105
58481933	chr8:58481933:G:C	1.18181e-08	-1.78191	-1.06538e-09	1.19648e-05	-1.77365	-1.06538e-09	9.86198e-05	-1.78487	-1.06538e-09
58481962	chr8:58481962:T:C	2.11561e-08	-3.2746e-10	-1.19961	2.10997e-05	-3.2746e-10	-1.20636	0.000178472	-3.2746e-10	-1.19171
58482080	chr8:58482080:C:T	1.44509e-08	-3.2746e-10	-1.58078	1.45103e-05	-3.2746e-10	-1.58076	0.000120676	-3.2746e-10	-1.58303
58482410	chr8:58482410:G:T	0.000268116	8.24493	0.00270447	0.000159401	0.806132	0.00967645	0.00140083	0.867504	0.00117915
58482601	chr8:58482601:T:C	1.94277e-08	-3.2746e-10	-1.28484	2.02809e-05	-3.2746e-10	-1.24593	0.000160281	-3.2746e-10	-1.29921
58483153	chr8:58483153:G:A	2.11577e-08	-3.2746e-10	-1.19954	2.02121e-05	-3.2746e-10	-1.24933	0.00017679	-3.2746e-10	-1.20117
58483421	chr8:58483421:CA:C	0.000157574	7.77407	-0.0579658	0.000120199	0.57614	-0.0426015	0.00104907	0.637526	-0.0580008
58483447	chr8:58483447:C:T	1.58422e-08	-3.2746e-10	-1.48887	1.60424e-05	-3.2746e-10	-1.48038	0.000130361	-3.2746e-10	-1.50583
58483524	chr8:58483524:C:T	1.47088e-08	-3.2746e-10	-1.5631	1.45903e-05	-3.2746e-10	-1.57525	0.000122066	-3.2746e-10	-1.57157
58484304	chr8:58484304:AATG:A	6.18068e-08	1.45658	-1.58411	2.57357e-05	0.561176	-1.56891	0.000210262	0.55528	-1.58306
58484537	chr8:58484537:G:A	3.37508e-08	-3.2746e-10	-0.732539	3.12412e-05	-3.2746e-10	-0.813876	0.000281917	-3.2746e-10	-0.734526
58485094	chr8:58485094:A:G	1.45661e-08	-3.2746e-10	-1.57284	1.48037e-05	-3.2746e-10	-1.56073	0.000121827	-3.2746e-10	-1.57354
58485135	chr8:58485135:CCTTT:TCTTT	1.45616e-08	-3.2746e-10	-1.57316	1.46124e-05	-3.2746e-10	-1.57374	0.000121408	-3.2746e-10	-1.57698
58485192	chr8:58485192:G:A	1.18281e-08	-1.78107	-1.06538e-09	1.19442e-05	-1.77536	-1.06538e-09	9.84788e-05	-1.7863	-1.06538e-09
58485717	chr8:58485717:C:T	6.31785e-08	1.43369	-1.53927	2.74797e-05	0.551034	-1.4932	0.000219486	0.54938	-1.53423
58485873	chr8:58485873:A:G	0.000118832	7.54466	-0.110741	0.000102468	0.47077	-0.0968315	0.000893647	0.531672	-0.112499
58485902	chr8:58485902:G:A	0.00519907	12.5427	-1.33028	3.20685e-06	-1.77526	-1.31506	2.4967e-05	-1.78887	-1.36971
58486269	chr8:58486269:G:A	5.55433e-08	1.32329	-1.55767	2.35815e-05	0.425737	-1.52089	0.000189663	0.422852	-1.55374
58486574	chr8:58486574:T:G	1.75246e-08	-3.2746e-10	-1.38794	1.76183e-05	-3.2746e-10	-1.38667	0.000147567	-3.2746e-10	-1.38186
58486896	chr8:58486896:A:C	4.28361e-08	-3.2746e-10	-0.494161	4.83403e-05	-3.2746e-10	-0.377346	0.000379715	-3.2746e-10	-0.436716
58487227	chr8:58487227:G:A	1.71918e-08	-3.2746e-10	-1.40711	1.78295e-05	-3.2746e-10	-1.37476	0.000147426	-3.2746e-10	-1.38281
58487284	chr8:58487284:A:G	1.44326e-08	-3.2746e-10	-1.58206	1.46253e-05	-3.2746e-10	-1.57286	0.000120781	-3.2746e-10	-1.58216
58487438	chr8:58487438:G:A	1.55954e-08	-3.2746e-10	-1.50457	1.53803e-05	-3.2746e-10	-1.52253	0.000131307	-3.2746e-10	-1.4986
58487766	chr8:58487766:C:T	1.70104e-07	-0.482168	1.36703	5.66226e-05	-1.74637	1.52716	0.000408023	-1.73815	1.37334
58487781	chr8:58487781:C:T	6.26973e-07	3.51057	-1.32121	2.05957e-05	0.00359846	-1.23413	0.000161887	0.00814422	-1.29738
58487782	chr8:58487782:G:A	1.44771e-08	-3.2746e-10	-1.57897	1.46246e-05	-3.2746e-10	-1.57291	0.000120747	-3.2746e-10	-1.58244
58488439	chr8:58488439:G:A	1.55516e-08	-3.2746e-10	-1.50738	1.54186e-05	-3.2746e-10	-1.52004	0.000131693	-3.2746e-10	-1.49566
58488913	chr8:58488913:G:A	1.50199e-08	-3.2746e-10	-1.54217	1.5122e-05	-3.2746e-10	-1.53946	0.000125533	-3.2746e-10	-1.54357
58489092	chr8:58489092:T:C	3.04476e-08	-3.2746e-10	-0.835538	3.2564e-05	-3.2746e-10	-0.772406	0.000266294	-3.2746e-10	-0.791535
58489471	chr8:58489471:A:G	7.31294e-08	-3.2746e-10	0.0406874	7.46985e-05	-3.2746e-10	0.0578484	0.000562887	-3.2746e-10	-0.0430586
58489563	chr8:58489563:A:G	1.53807e-08	-3.2746e-10	-1.51843	1.52675e-05	-3.2746e-10	-1.52989	0.000130134	-3.2746e-10	-1.50757
58491017	chr8:58491017:C:T	1.00359e-08	-1.07186	-0.87352	1.46482e-05	-0.708804	-0.862489	0.000141471	-0.594976	-0.829068
58491145	chr8:58491145:T:C	1.45497e-08	-3.2746e-10	-1.57397	1.47921e-05	-3.2746e-10	-1.56152	0.000121712	-3.2746e-10	-1.57448
58491787	chr8:58491787:T:C	1.15537e-08	-1.80454	-1.06538e-09	1.43562e-05	-1.59143	-1.06538e-09	0.000116295	-1.62001	-1.06538e-09
58492268	chr8:58492268:T:G	1.78022e-08	-3.2746e-10	-1.37222	1.72246e-05	-3.2746e-10	-1.40927	0.000146112	-3.2746e-10	-1.39176
58492900	chr8:58492900:G:A	3.74854e-07	2.36315	-0.688162	4.75863e-05	0.23075	-0.623818	0.000403134	0.308779	-0.685649
58493381	chr8:58493381:C:T	9.6111e-08	1.34588	-1.03192	5.95533e-06	-1.50268	-0.96865	4.83971e-05	-1.49529	-1.00141
58493664	chr8:58493664:A:G	1.82003e-06	3.33629	-0.0812298	0.000170862	0.922642	-0.0373981	0.00148836	0.99579	-0.0664963
58493728	chr8:58493728:G:A	2.3196e-08	-1.10756	-1.06538e-09	4.39323e-05	-0.472962	-1.06538e-09	0.000386614	-0.41871	-1.06538e-09
58493771	chr8:58493771:G:A	1.17804e-08	-1.7851	-1.06538e-09	1.54289e-05	-1.51937	-1.06538e-09	0.000124383	-1.55277	-1.06538e-09
58493774	chr8:58493774:C:T	1.47897e-08	-3.2746e-10	-1.55761	1.51305e-05	-3.2746e-10	-1.5389	0.000123678	-3.2746e-10	-1.55846
58493775	chr8:58493775:A:G	0.000300515	9.94319	-1.58148	2.36001e-06	-1.8142	-1.58275	1.985e-05	-1.80964	-1.5783
58493788	chr8:58493788:T:A	1.17298e-08	-1.78941	-1.06538e-09	1.52226e-05	-1.53283	-1.06538e-09	0.000122824	-1.56539	-1.06538e-09
58493869	chr8:58493869:G:A	2.1962e-08	0.36657	-1.5288	4.63171e-06	-1.18969	-1.533	3.95145e-05	-1.16913	-1.53034
58493931	chr8:58493931:C:T	9.76598e-07	3.23704	-0.604509	0.00010115	0.875459	-0.51447	0.000835361	0.960738	-0.609012
58493956	chr8:58493956:C:T	1.50677e-08	-3.2746e-10	-1.53899	1.49861e-05	-3.2746e-10	-1.54849	0.000126386	-3.2746e-10	-1.53679
58493957	chr8:58493957:G:A	7.92184e-07	2.45101	-0.0277553	2.29308e-05	-1.12297	-0.000157798	0.000224013	-1.01822	0.0537877
58494209	chr8:58494209:T:C	1.54497e-08	-3.2746e-10	-1.51395	1.56891e-05	-3.2746e-10	-1.50265	0.000129614	-3.2746e-10	-1.51158
58494325	chr8:58494325:T:C	1.17008e-08	-1.79188	-1.06538e-09	1.50968e-05	-1.54113	-1.06538e-09	0.000121869	-1.57319	-1.06538e-09
58494506	chr8:58494506:C:T	4.68941e-08	-3.2746e-10	-0.403652	4.57712e-05	-3.2746e-10	-0.431957	0.000400586	-3.2746e-10	-0.383209
58494986	chr8:58494986:C:T	1.70181e-08	-3.2746e-10	-1.41726	1.73685e-05	-3.2746e-10	-1.40096	0.000142957	-3.2746e-10	-1.4136
58495046	chr8:58495046:A:C	8.54079e-07	2.50938	-0.0109001	2.24846e-05	-1.17721	0.0344289	0.000214489	-1.07716	0.0692751
58495690	chr8:58495690:G:A	1.16662e-08	-1.79485	-1.06538e-09	1.49285e-05	-1.55234	-1.06538e-09	0.000120596	-1.58369	-1.06538e-09
58496098	chr8:58496098:T:C	2.477e-08	-3.2746e-10	-1.04191	2.27137e-05	-3.2746e-10	-1.13264	0.000205565	-3.2746e-10	-1.05038
58496423	chr8:58496423:T:G	1.49733e-08	-3.2746e-10	-1.54527	1.518e-05	-3.2746e-10	-1.53564	0.000125543	-3.2746e-10	-1.54349
58497201	chr8:58497201:A:G	2.88948e-08	-3.2746e-10	-0.88788	3.12004e-05	-3.2746e-10	-0.815181	0.000250502	-3.2746e-10	-0.852669
58497370	chr8:58497370:A:C	1.99405e-08	-3.2746e-10	-1.25879	2.17256e-05	-3.2746e-10	-1.17712	0.000173028	-3.2746e-10	-1.22268
58497388	chr8:58497388:C:T	1.8814e-08	-3.2746e-10	-1.31694	1.91017e-05	-3.2746e-10	-1.30584	0.000158433	-3.2746e-10	-1.3108
58497459	chr8:58497459:T:C	7.68527e-09	-1.43119	-0.781047	2.78983e-05	-0.135822	-0.791225	0.00029346	0.039789	-0.734184
58497466	chr8:58497466:A:G	1.85721e-08	-3.2746e-10	-1.32988	1.88511e-05	-3.2746e-10	-1.31904	0.000156374	-3.2746e-10	-1.32389
58497619	chr8:58497619:C:T	1.70449e-08	-3.2746e-10	-1.41569	1.65343e-05	-3.2746e-10	-1.45018	0.000140107	-3.2746e-10	-1.43373
58497847	chr8:58497847:A:G	1.49733e-08	-3.2746e-10	-1.54527	1.518e-05	-3.2746e-10	-1.53564	0.000125543	-3.2746e-10	-1.54349
58497880	chr8:58497880:C:T	5.58002e-07	2.1523	-0.0794782	2.64288e-05	-0.99712	0.0159616	0.000246479	-0.883621	0.0147611
58498073	chr8:58498073:C:T	7.53065e-09	-1.43263	-0.799935	2.73789e-05	-0.134643	-0.811198	0.000288685	0.0428172	-0.753617
58498196	chr8:58498196:A:G	2.96538e-08	-3.2746e-10	-0.861954	3.20266e-05	-3.2746e-10	-0.789046	0.000257238	-3.2746e-10	-0.826136
58498325	chr8:58498325:A:G	1.90597e-08	-3.2746e-10	-1.30396	1.83252e-05	-3.2746e-10	-1.34734	0.000155976	-3.2746e-10	-1.32643
58498483	chr8:58498483:G:A	6.20535e-07	2.35561	-0.176569	2.0836e-05	-1.0925	-0.126433	0.000198619	-0.985402	-0.099349
58499507	chr8:58499507:T:G	0.000236727	9.70836	-1.58524	2.36155e-06	-1.81144	-1.58486	1.98196e-05	-1.80411	-1.58535
58499556	chr8:58499556:C:A	2.45942e-08	-3.2746e-10	-1.04903	2.6267e-05	-3.2746e-10	-0.987299	0.000212284	-3.2746e-10	-1.01821
58499798	chr8:58499798:C:T	3.57573e-08	-3.2746e-10	-0.674789	3.36274e-05	-3.2746e-10	-0.74027	0.000303414	-3.2746e-10	-0.661041
58500365	chr8:58500365:G:T	7.76992e-07	2.23125	0.172636	4.01677e-05	-0.806327	0.243778	0.000380844	-0.696725	0.262976
58500631	chr8:58500631:A:G	3.50834e-07	2.38568	-0.776909	1.51431e-05	-0.863162	-0.674904	0.000135424	-0.755798	-0.711928
58501154	chr8:58501154:T:C	1.55175e-08	-3.2746e-10	-1.50958	1.53176e-05	-3.2746e-10	-1.52661	0.000130659	-3.2746e-10	-1.50355
58501664	chr8:58501664:G:T	1.81329e-08	-3.2746e-10	-1.35382	1.91825e-05	-3.2746e-10	-1.30161	0.000151101	-3.2746e-10	-1.35819
58501669	chr8:58501669:T:A	1.22347e-08	-1.74726	-1.06538e-09	1.52669e-05	-1.52993	-1.06538e-09	0.000123718	-1.55814	-1.06538e-09
58501717	chr8:58501717:A:G	2.34875e-08	-3.2746e-10	-1.09508	2.19682e-05	-3.2746e-10	-1.16602	0.000200553	-3.2746e-10	-1.07506
58501842	chr8:58501842:C:T	3.00573e-07	2.35523	-0.901079	1.05896e-05	-1.08353	-0.812211	9.54958e-05	-0.974426	-0.842629
58501973	chr8:58501973:T:C	1.45454e-08	-3.2746e-10	-1.57427	1.47966e-05	-3.2746e-10	-1.56121	0.000121677	-3.2746e-10	-1.57477
58502456	chr8:58502456:A:G	2.53121e-08	-3.2746e-10	-1.02026	2.31721e-05	-3.2746e-10	-1.11266	0.000209988	-3.2746e-10	-1.02909
58502519	chr8:58502519:C:T	3.39877e-08	-3.2746e-10	-0.725543	3.73834e-05	-3.2746e-10	-0.634386	0.000310244	-3.2746e-10	-0.638779
58503309	chr8:58503309:C:A	2.29941e-08	-3.2746e-10	-1.11631	2.35106e-05	-3.2746e-10	-1.09816	0.000192516	-3.2746e-10	-1.11596
58504542	chr8:58504542:A:G	1.56792e-08	-3.2746e-10	-1.49921	1.62282e-05	-3.2746e-10	-1.46886	0.000131094	-3.2746e-10	-1.50022
58504548	chr8:58504548:C:G	4.62698e-08	-3.2746e-10	-0.417053	4.62944e-05	-3.2746e-10	-0.420592	0.000402826	-3.2746e-10	-0.377634
58505103	chr8:58505103:A:T	4.5024e-08	-0.103482	-0.340866	3.63961e-05	-0.380277	-0.280873	0.000354261	-0.245144	-0.260961
58505183	chr8:58505183:C:T	2.91369e-08	-3.2746e-10	-0.879538	3.12053e-05	-3.2746e-10	-0.815024	0.000254462	-3.2746e-10	-0.836988
58505724	chr8:58505724:G:T	1.45966e-08	-3.2746e-10	-1.57075	1.46204e-05	-3.2746e-10	-1.5732	0.000122953	-3.2746e-10	-1.56433
58505744	chr8:58505744:C:T	1.62469e-08	-3.2746e-10	-1.46364	1.62308e-05	-3.2746e-10	-1.4687	0.000137242	-3.2746e-10	-1.45439
58505783	chr8:58505783:T:G	5.39285e-08	0.0941985	-0.358083	2.95804e-05	-0.553666	-0.314836	0.000290858	-0.427598	-0.275704
58506150	chr8:58506150:T:C	2.93534e-08	-3.2746e-10	-0.872134	3.19995e-05	-3.2746e-10	-0.789893	0.000264385	-3.2746e-10	-0.798731
58506230	chr8:58506230:A:C	2.30659e-08	-3.2746e-10	-1.11319	2.42479e-05	-3.2746e-10	-1.06728	0.000194792	-3.2746e-10	-1.10421
58506292	chr8:58506292:T:C	2.82599e-06	4.84239	-1.14732	4.07214e-06	-1.76515	-1.08629	3.19715e-05	-1.74381	-1.16748
58506952	chr8:58506952:C:A	7.26548e-08	0.0121192	0.022057	4.70632e-05	-0.492981	0.0888597	0.000460646	-0.364259	0.120751
58507189	chr8:58507189:G:T	1.1439e-08	-1.81451	-1.06538e-09	1.26703e-05	-1.71636	-1.06538e-09	0.000106784	-1.70533	-1.06538e-09
58507749	chr8:58507749:C:T	2.60588e-08	-3.2746e-10	-0.991187	2.6043e-05	-3.2746e-10	-0.995863	0.00022077	-3.2746e-10	-0.979017
58507786	chr8:58507786:T:C	1.46531e-08	-3.2746e-10	-1.56689	1.46684e-05	-3.2746e-10	-1.56992	0.000123516	-3.2746e-10	-1.55977
58507859	chr8:58507859:G:A	7.31908e-08	0.0196644	0.0218625	4.68327e-05	-0.500242	0.0912112	0.000457439	-0.371126	0.120631
58507880	chr8:58507880:C:T	6.0762e-08	-0.0795419	-0.0650369	4.71593e-05	-0.413564	0.0114831	0.000447764	-0.280359	0.00848896
58507952	chr8:58507952:C:A	7.4299e-08	0.0422953	0.014259	4.56377e-05	-0.519138	0.0842588	0.000444956	-0.390971	0.112808
58508032	chr8:58508032:A:G	2.2101e-08	-3.2746e-10	-1.15592	2.08326e-05	-3.2746e-10	-1.21909	0.000188461	-3.2746e-10	-1.13724
58508253	chr8:58508253:T:A	2.87327e-08	0.631308	-1.52481	1.31187e-05	-0.186274	-1.4953	0.000106858	-0.191336	-1.5133
58509111	chr8:58509111:C:T	2.24545e-08	-3.2746e-10	-1.14005	2.07659e-05	-3.2746e-10	-1.2223	0.000186089	-3.2746e-10	-1.14991
58509149	chr8:58509149:T:C	4.70981e-08	-3.2746e-10	-0.399311	4.61892e-05	-3.2746e-10	-0.422866	0.000402551	-3.2746e-10	-0.378316
58509698	chr8:58509698:T:TA	4.55524e-08	-3.2746e-10	-0.43268	4.36582e-05	-3.2746e-10	-0.479221	0.000389724	-3.2746e-10	-0.410698
58509715	chr8:58509715:T:C	4.06029e-08	-3.2746e-10	-0.547703	3.94519e-05	-3.2746e-10	-0.58053	0.000343921	-3.2746e-10	-0.535725
58509899	chr8:58509899:C:G	3.92652e-08	-3.2746e-10	-0.581204	3.82101e-05	-3.2746e-10	-0.612513	0.000332676	-3.2746e-10	-0.568968
58510318	chr8:58510318:G:A	1.98961e-06	4.6498	-1.30565	3.44124e-06	-1.74846	-1.27132	2.78514e-05	-1.72466	-1.32459
58510693	chr8:58510693:G:A	4.46784e-08	-0.207619	-0.244433	4.40472e-05	-0.300443	-0.169908	0.000418219	-0.163657	-0.176475
58510984	chr8:58510984:T:A	1.22233e-08	-1.7482	-1.06538e-09	1.14906e-05	-1.81409	-1.06538e-09	9.58388e-05	-1.81347	-1.06538e-09
58511718	chr8:58511718:T:C	1.64593e-08	-3.2746e-10	-1.45065	1.64769e-05	-3.2746e-10	-1.45365	0.000139139	-3.2746e-10	-1.44066
58511830	chr8:58511830:G:A	1.54433e-07	0.78822	-1.06538e-09	0.000233336	1.19687	-1.06538e-09	0.00224475	1.34021	-1.06538e-09
58511909	chr8:58511909:C:T	1.60384e-08	0.0263788	-1.50293	9.67998e-06	-0.494857	-1.49069	9.22402e-05	-0.362536	-1.48921
58512008	chr8:58512008:A:G	1.459e-08	-3.2746e-10	-1.57121	1.46139e-05	-3.2746e-10	-1.57364	0.000122885	-3.2746e-10	-1.56488
58512119	chr8:58512119:G:A	1.30123e-08	-0.106423	-1.57923	1.01007e-05	-0.367212	-1.5758	9.67765e-05	-0.228105	-1.57563
58513466	chr8:58513466:C:A	1.14337e-08	-1.81498	-1.06538e-09	1.26973e-05	-1.71422	-1.06538e-09	0.000103557	-1.73602	-1.06538e-09
58513517	chr8:58513517:C:T	3.32755e-08	0.818151	-1.56487	1.49622e-05	0.0297725	-1.57986	0.000125691	0.0264715	-1.56878
58513578	chr8:58513578:A:G	1.72827e-08	-3.2746e-10	-1.40184	1.73728e-05	-3.2746e-10	-1.4007	0.000145708	-3.2746e-10	-1.39454
58513652	chr8:58513652:C:T	2.14847e-08	-3.2746e-10	-1.1842	1.99475e-05	-3.2746e-10	-1.26251	0.000178117	-3.2746e-10	-1.19369
58514090	chr8:58514090:C:T	1.45491e-08	-3.2746e-10	-1.57401	1.45743e-05	-3.2746e-10	-1.57635	0.00012247	-3.2746e-10	-1.56827
58514206	chr8:58514206:G:A	1.32732e-08	-0.108591	-1.5572	1.03542e-05	-0.368076	-1.55015	9.92047e-05	-0.228996	-1.54996
58515340	chr8:58515340:C:A	2.2101e-08	-3.2746e-10	-1.15592	2.08326e-05	-3.2746e-10	-1.21909	0.000188461	-3.2746e-10	-1.13724
58515342	chr8:58515342:C:T	1.59871e-08	-3.2746e-10	-1.47976	1.65913e-05	-3.2746e-10	-1.44673	0.000133453	-3.2746e-10	-1.48239
58515364	chr8:58515364:T:C	1.68567e-08	-3.2746e-10	-1.4268	1.69205e-05	-3.2746e-10	-1.42709	0.000142029	-3.2746e-10	-1.4201
58515904	chr8:58515904:C:A	2.89653e-08	-3.2746e-10	-0.885444	3.09273e-05	-3.2746e-10	-0.823973	0.000262249	-3.2746e-10	-0.806844
58516021	chr8:58516021:G:A	1.65573e-08	-3.2746e-10	-1.44471	1.67552e-05	-3.2746e-10	-1.4369	0.000139882	-3.2746e-10	-1.43534
58516392	chr8:58516392:C:T	2.51793e-08	-3.2746e-10	-1.02552	2.65478e-05	-3.2746e-10	-0.976667	0.000212843	-3.2746e-10	-1.01558
58516796	chr8:58516796:C:T	1.45722e-08	-1.57243	-1.06538e-09	1.15295e-05	-1.81071	-1.06538e-09	9.67518e-05	-1.80399	-1.06538e-09
58516953	chr8:58516953:A:G	2.65945e-09	-1.73312	-1.5403	9.41921e-06	-0.483658	-1.5292	7.65601e-05	-0.502139	-1.53592
58517451	chr8:58517451:C:T	2.18108e-08	-1.16914	-1.06538e-09	1.44285e-05	-1.58641	-1.06538e-09	0.000121602	-1.57539	-1.06538e-09
58518007	chr8:58518007:G:A	2.56948e-08	-3.2746e-10	-1.00526	2.49051e-05	-3.2746e-10	-1.04054	0.00021017	-3.2746e-10	-1.02822
58518544	chr8:58518544:T:G	5.10312e-08	1.23513	-1.55424	2.12607e-05	0.332736	-1.53149	0.000174712	0.33375	-1.54675
58518607	chr8:58518607:AAT:A	1.59946e-08	-1.47929	-1.06538e-09	2.64444e-05	-0.980567	-1.06538e-09	0.000208411	-1.03663	-1.06538e-09
58518727	chr8:58518727:T:C	5.12585e-08	1.24773	-1.56239	2.1258e-05	0.343431	-1.54231	0.000174971	0.344386	-1.5559
58518820	chr8:58518820:C:T	4.77334e-08	-3.2746e-10	-0.385912	4.80892e-05	-3.2746e-10	-0.382556	0.000416544	-3.2746e-10	-0.344146
58518899	chr8:58518899:A:G	1.0728e-08	-1.42194	-0.456739	1.44185e-05	-1.15435	-0.432749	0.000118422	-1.13117	-0.470715
58519538	chr8:58519538:G:T	5.08104e-08	1.26081	-1.58426	2.17164e-05	0.397258	-1.5748	0.000178636	0.391426	-1.58221
58519717	chr8:58519717:G:A	1.46853e-08	-3.2746e-10	-1.5647	1.47106e-05	-3.2746e-10	-1.56705	0.000123027	-3.2746e-10	-1.56374
58519780	chr8:58519780:G:A	3.25668e-08	0.721006	-1.48926	1.47707e-05	-0.109987	-1.45298	0.000120053	-0.113167	-1.47503
58519918	chr8:58519918:G:A	1.65597e-06	4.50085	-1.34026	3.33407e-06	-1.73349	-1.31793	2.74363e-05	-1.70734	-1.35693
58520718	chr8:58520718:T:C	1.33145e-08	-1.66269	-1.06538e-09	1.68398e-05	-1.43187	-1.06538e-09	0.000144188	-1.40502	-1.06538e-09
58521153	chr8:58521153:A:G	3.00372e-08	-0.279742	-0.569365	4.94688e-05	0.231915	-0.586184	0.000427164	0.277917	-0.596888
58521161	chr8:58521161:C:T	1.4605e-08	-3.2746e-10	-1.57018	1.46277e-05	-3.2746e-10	-1.5727	0.000123025	-3.2746e-10	-1.56375
58521491	chr8:58521491:A:G	5.35636e-08	1.29071	-1.56139	2.21169e-05	0.381552	-1.54082	0.000181928	0.382326	-1.55485
58521671	chr8:58521671:G:A	5.9375e-08	1.41759	-1.58526	4.58029e-06	-1.15047	-1.58339	4.19267e-05	-1.05486	-1.58535
58521690	chr8:58521690:T:C	1.45031e-08	-3.2746e-10	-1.57718	1.45379e-05	-3.2746e-10	-1.57885	0.000121975	-3.2746e-10	-1.57232
58522203	chr8:58522203:C:A	6.79766e-08	1.53382	-1.5662	4.37044e-06	-1.20694	-1.57381	4.02861e-05	-1.11613	-1.564
58522596	chr8:58522596:A:G	3.36194e-07	2.82073	-1.25458	0.000151558	1.96246	-1.1971	0.0012039	1.96899	-1.25181
58522955	chr8:58522955:C:T	1.54446e-08	-3.2746e-10	-1.51428	1.53609e-05	-3.2746e-10	-1.52378	0.000129074	-3.2746e-10	-1.51575
58523084	chr8:58523084:G:A	6.76062e-08	1.52008	-1.55792	2.69022e-05	0.572692	-1.5361	0.000221103	0.573464	-1.55097
58523323	chr8:58523323:C:T	1.53668e-08	-3.2746e-10	-1.51933	1.52886e-05	-3.2746e-10	-1.52851	0.000128431	-3.2746e-10	-1.52075
58523325	chr8:58523325:C:A	1.14362e-08	-1.81476	-1.06538e-09	1.2463e-05	-1.73285	-1.06538e-09	0.000101867	-1.75247	-1.06538e-09
58523662	chr8:58523662:C:G	1.84405e-06	4.61377	-1.3456	3.27477e-06	-1.74555	-1.32381	2.69161e-05	-1.72131	-1.36211
58523700	chr8:58523700:G:A	1.52393e-08	-3.2746e-10	-1.52766	1.51711e-05	-3.2746e-10	-1.53622	0.000127377	-3.2746e-10	-1.52899
58524016	chr8:58524016:C:A	1.44474e-08	-3.2746e-10	-1.58103	1.44877e-05	-3.2746e-10	-1.58231	0.000121367	-3.2746e-10	-1.57732
58524096	chr8:58524096:C:T	1.77627e-06	4.57633	-1.3456	3.28758e-06	-1.74165	-1.32381	2.70376e-05	-1.7168	-1.36211
58524136	chr8:58524136:T:C	2.04703e-08	-3.2746e-10	-1.23257	2.13467e-05	-3.2746e-10	-1.19472	0.000171075	-3.2746e-10	-1.23403
58524627	chr8:58524627:CATTCT:C	1.51619e-08	-3.2746e-10	-1.53276	1.53008e-05	-3.2746e-10	-1.52771	0.000128327	-3.2746e-10	-1.52155
58524717	chr8:58524717:G:A	1.8616e-08	-1.32752	-1.06538e-09	3.35802e-05	-0.741675	-1.06538e-09	0.000261857	-0.80834	-1.06538e-09
58525009	chr8:58525009:T:C	1.44847e-08	-3.2746e-10	-1.57845	1.45144e-05	-3.2746e-10	-1.58047	0.000121224	-3.2746e-10	-1.5785
58525142	chr8:58525142:C:T	2.51793e-08	-3.2746e-10	-1.02552	2.65478e-05	-3.2746e-10	-0.976667	0.000212843	-3.2746e-10	-1.01558
58525176	chr8:58525176:C:T	1.45545e-08	-3.2746e-10	-1.57364	1.46247e-05	-3.2746e-10	-1.5729	0.000122358	-3.2746e-10	-1.56918
58525293	chr8:58525293:G:A	5.43326e-08	1.30452	-1.56093	2.23872e-05	0.39312	-1.54025	0.000184158	0.394003	-1.55434
58525296	chr8:58525296:G:A	1.66918e-08	-0.0257459	-1.41088	6.35278e-06	-1.01667	-1.39005	5.44719e-05	-0.974296	-1.40416
58525307	chr8:58525307:T:C	8.67592e-08	-3.2746e-10	0.211593	7.81326e-05	-3.2746e-10	0.102795	0.000715325	-3.2746e-10	0.196599
58525673	chr8:58525673:G:A	5.4374e-08	1.30661	-1.56227	2.23704e-05	0.394296	-1.54217	0.000184052	0.394931	-1.55585
58525702	chr8:58525702:A:T	5.7805e-08	1.36692	-1.56139	2.35663e-05	0.44503	-1.54082	0.000193824	0.445667	-1.55485
58525862	chr8:58525862:A:T	2.52368e-08	-3.2746e-10	-1.02324	2.66077e-05	-3.2746e-10	-0.974412	0.000213334	-3.2746e-10	-1.01328
58525976	chr8:58525976:A:T	1.70384e-06	4.31458	-1.12549	4.39516e-06	-1.71035	-1.06476	3.47797e-05	-1.68097	-1.14614
58526237	chr8:58526237:C:T	1.15888e-08	-0.22991	-1.57159	1.14013e-05	-0.255938	-1.56595	0.000109694	-0.111986	-1.56646
58526325	chr8:58526325:T:C	1.44024e-08	-3.2746e-10	-1.58415	1.4475e-05	-3.2746e-10	-1.58319	0.000120403	-3.2746e-10	-1.5853
58526450	chr8:58526450:T:C	1.1735e-08	-1.78897	-1.06538e-09	1.16821e-05	-1.79756	-1.06538e-09	9.76285e-05	-1.79497	-1.06538e-09
58526678	chr8:58526678:T:C	1.1466e-08	-0.245316	-1.56684	1.16396e-05	-0.240737	-1.56047	0.000112012	-0.0965897	-1.56095
58527144	chr8:58527144:C:T	1.14672e-08	-1.81205	-1.06538e-09	1.30175e-05	-1.68932	-1.06538e-09	0.000109649	-1.67885	-1.06538e-09
58527218	chr8:58527218:T:A	1.66172e-06	4.5288	-1.36473	3.25862e-06	-1.73622	-1.33809	2.66857e-05	-1.7105	-1.38151
58527230	chr8:58527230:G:A	3.64335e-08	0.836753	-1.49281	1.61634e-05	-0.0154398	-1.45743	0.000131412	-0.0189627	-1.47884
58527266	chr8:58527266:C:G	1.35587e-08	-0.121365	-1.52315	1.07401e-05	-0.369539	-1.51208	0.000102793	-0.232099	-1.51132
58527503	chr8:58527503:T:C	4.65394e-08	-3.2746e-10	-0.411245	4.67266e-05	-3.2746e-10	-0.411298	0.000405951	-3.2746e-10	-0.369906
58527731	chr8:58527731:C:G	2.08472e-08	-3.2746e-10	-1.21432	2.1479e-05	-3.2746e-10	-1.18854	0.000173589	-3.2746e-10	-1.21945
58527805	chr8:58527805:T:A	1.45251e-08	-3.2746e-10	-1.57567	1.45556e-05	-3.2746e-10	-1.57764	0.000122208	-3.2746e-10	-1.57041
58527886	chr8:58527886:C:T	1.26404e-08	-1.71464	-1.06538e-09	1.54603e-05	-1.51734	-1.06538e-09	0.000130284	-1.50642	-1.06538e-09
58528265	chr8:58528265:A:G	0.000161198	8.46535	-0.726502	8.36662e-06	-1.50063	-0.630736	5.87e-05	-1.53899	-0.764706
58528424	chr8:58528424:T:C	1.44228e-08	-3.2746e-10	-1.58274	1.44735e-05	-3.2746e-10	-1.5833	0.000120725	-3.2746e-10	-1.58262
58528462	chr8:58528462:C:T	1.14842e-08	-1.81057	-1.06538e-09	1.32829e-05	-1.66913	-1.06538e-09	0.000112528	-1.65293	-1.06538e-09
58528686	chr8:58528686:A:G	1.98499e-08	-0.455082	-0.808262	3.18395e-05	0.0283962	-0.823302	0.000276496	0.0718484	-0.82579
58530710	chr8:58530710:T:C	1.49624e-08	-3.2746e-10	-1.546	1.50448e-05	-3.2746e-10	-1.54458	0.000126072	-3.2746e-10	-1.53929
58530779	chr8:58530779:G:A	2.54858e-08	-3.2746e-10	-1.01342	2.46467e-05	-3.2746e-10	-1.05097	0.000208495	-3.2746e-10	-1.03622
58530856	chr8:58530856:G:T	5.23258e-08	-0.250512	-0.0435423	5.62397e-05	-0.265216	0.0392269	0.000533621	-0.12699	0.0305386
58530938	chr8:58530938:G:A	1.44099e-08	-3.2746e-10	-1.58363	1.44554e-05	-3.2746e-10	-1.58454	0.000120912	-3.2746e-10	-1.58107
58531554	chr8:58531554:A:T	1.20464e-08	-0.196825	-1.56595	1.11206e-05	-0.287337	-1.55947	0.000106873	-0.144567	-1.55993
58531734	chr8:58531734:C:T	1.38662e-08	-0.12185	-1.50024	1.10323e-05	-0.367588	-1.4872	0.000105624	-0.229754	-1.4865
58531822	chr8:58531822:G:A	2.43167e-08	-0.31679	-0.743591	3.04758e-05	-0.240545	-0.598135	0.000261877	-0.106699	-0.701564
58532351	chr8:58532351:C:T	1.4314e-08	-0.115016	-1.47529	1.13101e-05	-0.369594	-1.46032	0.000108258	-0.231857	-1.45976
58532555	chr8:58532555:G:A	2.55169e-08	-3.2746e-10	-1.0122	2.5528e-05	-3.2746e-10	-1.01584	0.000216206	-3.2746e-10	-0.999905
58532726	chr8:58532726:G:A	2.54995e-08	-3.2746e-10	-1.01288	2.55058e-05	-3.2746e-10	-1.01671	0.000216059	-3.2746e-10	-1.00059
58532936	chr8:58532936:C:A	1.80425e-08	-3.2746e-10	-1.35881	1.80721e-05	-3.2746e-10	-1.36124	0.000150848	-3.2746e-10	-1.35986
58532974	chr8:58532974:T:A	1.44597e-08	-3.2746e-10	-1.58018	1.4498e-05	-3.2746e-10	-1.5816	0.000121505	-3.2746e-10	-1.57618
58533240	chr8:58533240:C:A	1.91896e-08	-3.2746e-10	-1.29718	1.82144e-05	-3.2746e-10	-1.3534	0.000159839	-3.2746e-10	-1.30197
58533580	chr8:58533580:T:C	1.45306e-08	-3.2746e-10	-1.57529	1.45657e-05	-3.2746e-10	-1.57694	0.000122255	-3.2746e-10	-1.57003
58533752	chr8:58533752:T:C	1.43842e-08	-3.2746e-10	-1.58541	1.44528e-05	-3.2746e-10	-1.58472	0.0001204	-3.2746e-10	-1.58532
58533895	chr8:58533895:C:T	5.36846e-08	0.0445998	-0.313017	3.35252e-05	-0.480186	-0.263128	0.000323503	-0.352449	-0.244482
58534097	chr8:58534097:T:A	1.46526e-08	-3.2746e-10	-1.56693	1.46763e-05	-3.2746e-10	-1.56938	0.000123487	-3.2746e-10	-1.56
58534809	chr8:58534809:C:T	2.55169e-08	-3.2746e-10	-1.0122	2.5528e-05	-3.2746e-10	-1.01584	0.000216206	-3.2746e-10	-0.999905
58534847	chr8:58534847:C:A	1.77304e-08	-3.2746e-10	-1.37626	1.86121e-05	-3.2746e-10	-1.3318	0.000148127	-3.2746e-10	-1.37807
58534919	chr8:58534919:C:T	2.08472e-08	-3.2746e-10	-1.21432	2.1479e-05	-3.2746e-10	-1.18854	0.000173589	-3.2746e-10	-1.21945
58534989	chr8:58534989:C:T	4.80334e-08	-3.2746e-10	-0.379648	4.84159e-05	-3.2746e-10	-0.375785	0.000419262	-3.2746e-10	-0.337642
58535019	chr8:58535019:T:G	2.26031e-07	2.75168	-1.58255	2.75633e-06	-1.65726	-1.58445	2.3938e-05	-1.61581	-1.58486
58535408	chr8:58535408:G:A	2.01874e-08	-3.2746e-10	-1.24648	2.00557e-05	-3.2746e-10	-1.2571	0.000168387	-3.2746e-10	-1.24988
58535421	chr8:58535421:C:T	1.24936e-08	-1.72632	-1.06538e-09	1.14793e-05	-1.81507	-1.06538e-09	9.56806e-05	-1.81512	-1.06538e-09
58535541	chr8:58535541:C:G	2.46138e-08	0.537046	-1.58528	1.15402e-05	-0.226769	-1.58301	9.57924e-05	-0.229454	-1.5845
58535658	chr8:58535658:A:C	2.93057e-07	2.84128	-1.41246	3.19854e-06	-1.66685	-1.42607	2.75625e-05	-1.62609	-1.43359
58535700	chr8:58535700:A:G	2.98666e-08	-3.2746e-10	-0.854804	3.22287e-05	-3.2746e-10	-0.782754	0.000269771	-3.2746e-10	-0.778563
58535826	chr8:58535826:G:A	1.44916e-08	-3.2746e-10	-1.57797	1.45285e-05	-3.2746e-10	-1.5795	0.000121846	-3.2746e-10	-1.57338
58535930	chr8:58535930:T:A	2.2671e-08	-3.2746e-10	-1.13046	2.33212e-05	-3.2746e-10	-1.10625	0.000188796	-3.2746e-10	-1.13547
58536041	chr8:58536041:C:T	3.40126e-07	2.64873	-1.07096	4.83445e-06	-1.64742	-1.03242	4.24646e-05	-1.60648	-1.02099
58536068	chr8:58536068:A:G	2.91826e-07	2.95632	-1.53171	2.79209e-06	-1.69	-1.53882	2.40285e-05	-1.65279	-1.54411
58536237	chr8:58536237:G:A	3.17144e-07	3.02373	-1.51592	2.80498e-06	-1.69928	-1.52493	2.42173e-05	-1.66363	-1.52545
58537117	chr8:58537117:C:T	2.08472e-08	-3.2746e-10	-1.21432	2.1479e-05	-3.2746e-10	-1.18854	0.000173589	-3.2746e-10	-1.21945
58537512	chr8:58537512:T:C	3.01486e-07	2.57239	-1.11521	4.69637e-06	-1.63175	-1.07707	4.12576e-05	-1.58885	-1.06745
58537683	chr8:58537683:G:A	1.7845e-08	-3.2746e-10	-1.36982	1.79284e-05	-3.2746e-10	-1.36923	0.000150522	-3.2746e-10	-1.36203
58537720	chr8:58537720:T:C	2.89004e-08	0.684165	-1.57185	1.351e-05	-0.0706469	-1.58154	0.000112112	-0.0800898	-1.57655
58538511	chr8:58538511:C:T	1.88358e-08	-3.2746e-10	-1.31579	1.86536e-05	-3.2746e-10	-1.32958	0.000158256	-3.2746e-10	-1.31192
58538575	chr8:58538575:C:G	4.5253e-07	1.86331	-1.06538e-09	0.000228997	1.1781	-1.06538e-09	0.00190288	1.17499	-1.06538e-09
58538614	chr8:58538614:A:G	3.06559e-07	3.00207	-1.5282	2.7802e-06	-1.69703	-1.53606	2.39078e-05	-1.66087	-1.54106
58539405	chr8:58539405:C:G	2.69142e-08	-3.2746e-10	-0.958888	2.68671e-05	-3.2746e-10	-0.964711	0.000228168	-3.2746e-10	-0.946058
58540277	chr8:58540277:C:A	1.44109e-08	-3.2746e-10	-1.58356	1.44578e-05	-3.2746e-10	-1.58438	0.000120922	-3.2746e-10	-1.58099
58540779	chr8:58540779:C:T	1.51727e-08	-3.2746e-10	-1.53205	1.51007e-05	-3.2746e-10	-1.54087	0.000126822	-3.2746e-10	-1.53335
58540902	chr8:58540902:G:T	1.45298e-08	-3.2746e-10	-1.57535	1.45948e-05	-3.2746e-10	-1.57495	0.00012211	-3.2746e-10	-1.57122
58541084	chr8:58541084:C:G	2.18429e-08	-3.2746e-10	-1.16767	2.24276e-05	-3.2746e-10	-1.14532	0.000181957	-3.2746e-10	-1.17237
58541100	chr8:58541100:A:G	1.43843e-08	-3.2746e-10	-1.58541	1.44438e-05	-3.2746e-10	-1.58535	0.00012047	-3.2746e-10	-1.58474
58541189	chr8:58541189:C:A	2.69142e-08	-3.2746e-10	-0.958888	2.68671e-05	-3.2746e-10	-0.964711	0.000228168	-3.2746e-10	-0.946058
58541464	chr8:58541464:T:C	3.67432e-08	-3.2746e-10	-0.64759	3.70487e-05	-3.2746e-10	-0.643379	0.000319257	-3.2746e-10	-0.610143
58541849	chr8:58541849:A:T	2.66988e-07	2.84079	-1.50513	2.92594e-06	-1.6713	-1.5107	2.51288e-05	-1.63144	-1.52068
58542106	chr8:58542106:A:G	2.86953e-07	2.64038	-1.2326	3.98264e-06	-1.61992	-1.25375	3.43417e-05	-1.57419	-1.26559
58542124	chr8:58542124:C:T	1.21162e-08	-1.757	-1.06538e-09	1.57446e-05	-1.49911	-1.06538e-09	0.000134326	-1.47587	-1.06538e-09
58542170	chr8:58542170:A:C	2.28317e-08	-3.2746e-10	-1.12339	2.13852e-05	-3.2746e-10	-1.19291	0.000189129	-3.2746e-10	-1.13371
58542386	chr8:58542386:G:A	1.57025e-08	-3.2746e-10	-1.49772	1.56069e-05	-3.2746e-10	-1.5079	0.00013121	-3.2746e-10	-1.49934
58542629	chr8:58542629:A:G	2.41816e-08	0.493354	-1.55931	1.16436e-05	-0.228121	-1.57273	9.69235e-05	-0.236047	-1.56617
58542684	chr8:58542684:T:C	1.68746e-08	-3.2746e-10	-1.42573	1.67538e-05	-3.2746e-10	-1.43699	0.000142317	-3.2746e-10	-1.41808
58542776	chr8:58542776:T:C	2.55937e-07	2.80066	-1.50727	2.93902e-06	-1.66423	-1.5133	2.52825e-05	-1.62344	-1.52258
58542802	chr8:58542802:C:A	1.9589e-08	-3.2746e-10	-1.27658	1.9377e-05	-3.2746e-10	-1.29153	0.000164631	-3.2746e-10	-1.27243
58543119	chr8:58543119:G:A	1.54498e-08	-3.2746e-10	-1.51395	1.55889e-05	-3.2746e-10	-1.50905	0.000130988	-3.2746e-10	-1.50103
58543195	chr8:58543195:T:A	1.7786e-08	-1.37313	-1.06538e-09	3.13036e-05	-0.811878	-1.06538e-09	0.000245185	-0.874125	-1.06538e-09
58543238	chr8:58543238:G:A	2.38984e-08	-3.2746e-10	-1.07773	2.31723e-05	-3.2746e-10	-1.11265	0.000195761	-3.2746e-10	-1.09924
58543270	chr8:58543270:T:G	4.88376e-08	-3.2746e-10	-0.363043	4.78283e-05	-3.2746e-10	-0.387995	0.000417534	-3.2746e-10	-0.341773
58543455	chr8:58543455:A:T	2.8001e-07	2.76571	-1.38243	3.37902e-06	-1.66609	-1.37194	3.01403e-05	-1.62706	-1.34321
58543704	chr8:58543704:A:T	1.44381e-08	-3.2746e-10	-1.58167	1.45145e-05	-3.2746e-10	-1.58046	0.00012056	-3.2746e-10	-1.58399
58544048	chr8:58544048:C:T	3.15758e-07	2.74051	-1.23708	3.88277e-06	-1.64045	-1.25862	3.34288e-05	-1.59691	-1.26981
58544239	chr8:58544239:G:A	1.15799e-08	-1.80228	-1.06538e-09	1.26801e-05	-1.71558	-1.06538e-09	0.000106955	-1.70373	-1.06538e-09
58544492	chr8:58544492:A:G	1.86834e-08	-3.2746e-10	-1.32391	1.85183e-05	-3.2746e-10	-1.33685	0.000156969	-3.2746e-10	-1.32009
58544616	chr8:58544616:T:C	2.79215e-06	4.87882	-1.19579	3.63849e-06	-1.80762	-1.15642	2.90273e-05	-1.79621	-1.21169
58545300	chr8:58545300:T:G	2.42942e-08	-3.2746e-10	-1.0613	2.46469e-05	-3.2746e-10	-1.05096	0.0002067	-3.2746e-10	-1.04487
58545385	chr8:58545385:G:T	2.70808e-08	-3.2746e-10	-0.952719	2.75391e-05	-3.2746e-10	-0.940004	0.000231335	-3.2746e-10	-0.932271
58545451	chr8:58545451:A:AC	1.44123e-08	-3.2746e-10	-1.58346	1.44558e-05	-3.2746e-10	-1.58452	0.000120524	-3.2746e-10	-1.58429
58546068	chr8:58546068:A:G	2.71758e-07	2.85163	-1.49826	2.93844e-06	-1.67376	-1.50397	2.52196e-05	-1.63404	-1.51448
58546491	chr8:58546491:C:T	3.91588e-08	-3.2746e-10	-0.583919	3.95947e-05	-3.2746e-10	-0.576916	0.000340638	-3.2746e-10	-0.545318
58547188	chr8:58547188:C:T	1.94079e-08	-3.2746e-10	-1.28586	1.92375e-05	-3.2746e-10	-1.29875	0.000163091	-3.2746e-10	-1.28183
58547499	chr8:58547499:T:C	2.57912e-09	-1.75849	-1.5456	8.42146e-06	-0.593427	-1.5314	6.83081e-05	-0.610573	-1.54154
58547514	chr8:58547514:C:T	1.18647e-08	-1.77798	-1.06538e-09	1.84754e-05	-1.33917	-1.06538e-09	0.000164298	-1.27446	-1.06538e-09
58547565	chr8:58547565:G:A	1.17432e-08	-1.78827	-1.06538e-09	1.15247e-05	-1.81112	-1.06538e-09	9.61651e-05	-1.81007	-1.06538e-09
58547614	chr8:58547614:C:T	2.80979e-08	-3.2746e-10	-0.91585	2.98409e-05	-3.2746e-10	-0.859733	0.000237764	-3.2746e-10	-0.90486
58547677	chr8:58547677:G:A	2.14765e-08	-3.2746e-10	-1.18459	2.02742e-05	-3.2746e-10	-1.24627	0.000179948	-3.2746e-10	-1.18347
58547903	chr8:58547903:A:G	2.27633e-08	-3.2746e-10	-1.12639	2.13882e-05	-3.2746e-10	-1.19277	0.000194234	-3.2746e-10	-1.10707
58548105	chr8:58548105:G:A	1.51013e-08	-3.2746e-10	-1.53676	1.50381e-05	-3.2746e-10	-1.54503	0.00012623	-3.2746e-10	-1.53804
58548419	chr8:58548419:C:T	2.71021e-07	2.46055	-1.1099	4.80301e-06	-1.60936	-1.07701	4.25699e-05	-1.56384	-1.06115
58548849	chr8:58548849:AC:A	1.78857e-08	-1.36754	-1.06538e-09	3.15494e-05	-0.804059	-1.06538e-09	0.000246902	-0.867148	-1.06538e-09
58549428	chr8:58549428:A:T	1.87161e-08	-3.2746e-10	-1.32216	1.77813e-05	-3.2746e-10	-1.37746	0.000155884	-3.2746e-10	-1.32703
58549483	chr8:58549483:C:T	2.01523e-08	-3.2746e-10	-1.24823	1.88291e-05	-3.2746e-10	-1.32021	0.000167299	-3.2746e-10	-1.25635
58549724	chr8:58549724:C:T	2.95682e-07	2.68699	-1.24924	3.87375e-06	-1.63035	-1.27104	3.34223e-05	-1.58554	-1.28137
58549891	chr8:58549891:T:C	1.5705e-08	-1.49757	-1.06538e-09	1.16626e-05	-1.79922	-1.06538e-09	9.67402e-05	-1.80411	-1.06538e-09
58550819	chr8:58550819:C:G	2.31936e-08	0.446682	-1.55435	1.12376e-05	-0.267453	-1.5689	9.35725e-05	-0.275517	-1.56188
58551060	chr8:58551060:T:C	2.70632e-06	4.82071	-1.16891	3.75238e-06	-1.80576	-1.12746	2.98899e-05	-1.79322	-1.1854
58551503	chr8:58551503:T:TG	3.05805e-07	2.57118	-1.09978	4.74272e-06	-1.6331	-1.0659	4.19029e-05	-1.58995	-1.05083
58551724	chr8:58551724:TA:T	2.9696e-08	-3.2746e-10	-0.86053	3.17463e-05	-3.2746e-10	-0.797836	0.000269229	-3.2746e-10	-0.780575
58551972	chr8:58551972:A:G	1.6678e-08	-3.2746e-10	-1.43745	1.6337e-05	-3.2746e-10	-1.46218	0.000140818	-3.2746e-10	-1.42867
58552076	chr8:58552076:T:C	1.4361e-05	6.79237	-1.47165	2.58184e-05	0.472582	-1.47711	0.000199248	0.398768	-1.48035
58552133	chr8:58552133:C:T	1.90394e-07	2.58186	-1.58431	2.84009e-06	-1.62648	-1.58529	2.47693e-05	-1.58127	-1.58527
58552373	chr8:58552373:G:A	2.4836e-08	-1.03925	-1.06538e-09	5.0859e-05	-0.326555	-1.06538e-09	0.000418246	-0.340069	-1.06538e-09
58552627	chr8:58552627:T:C	1.44778e-08	-3.2746e-10	-1.57893	1.45549e-05	-3.2746e-10	-1.57768	0.000120782	-3.2746e-10	-1.58215
58553059	chr8:58553059:T:G	4.73734e-08	-3.2746e-10	-0.393483	4.83202e-05	-3.2746e-10	-0.377763	0.000404211	-3.2746e-10	-0.374201
58553731	chr8:58553731:C:T	4.54264e-09	-1.22216	-1.51588	3.13588e-06	-1.58219	-1.53051	2.67755e-05	-1.57129	-1.51737
58554072	chr8:58554072:T:TCA	1.94794e-08	-3.2746e-10	-1.28219	1.90483e-05	-3.2746e-10	-1.30863	0.000162953	-3.2746e-10	-1.28268
58554218	chr8:58554218:A:G	4.58467e-08	-3.2746e-10	-0.426241	4.72154e-05	-3.2746e-10	-0.400892	0.000390866	-3.2746e-10	-0.407774
58554291	chr8:58554291:A:C	1.92389e-08	-3.2746e-10	-1.29461	1.97398e-05	-3.2746e-10	-1.27298	0.000167738	-3.2746e-10	-1.25373
58554758	chr8:58554758:A:T	2.56877e-08	-3.2746e-10	-1.00553	2.70372e-05	-3.2746e-10	-0.958399	0.000217251	-3.2746e-10	-0.995087
58554781	chr8:58554781:C:T	1.45887e-08	-3.2746e-10	-1.5713	1.46668e-05	-3.2746e-10	-1.57003	0.000122226	-3.2746e-10	-1.57027
58555153	chr8:58555153:G:T	2.91905e-08	-0.8777	-1.06538e-09	1.84439e-05	-1.34088	-1.06538e-09	0.000155673	-1.32838	-1.06538e-09
58555166	chr8:58555166:A:G	2.57435e-08	-3.2746e-10	-1.00336	2.71018e-05	-3.2746e-10	-0.956013	0.000217727	-3.2746e-10	-0.992895
58555295	chr8:58555295:G:T	1.14388e-08	-1.81453	-1.06538e-09	1.26576e-05	-1.71736	-1.06538e-09	0.000106682	-1.70628	-1.06538e-09
58555522	chr8:58555522:TA:T	2.75757e-08	-3.2746e-10	-0.934608	2.91351e-05	-3.2746e-10	-0.883669	0.000248919	-3.2746e-10	-0.85901
58555584	chr8:58555584:A:C	3.73592e-08	-3.2746e-10	-0.630964	3.58519e-05	-3.2746e-10	-0.676215	0.000304158	-3.2746e-10	-0.658589
58555738	chr8:58555738:T:C	5.41827e-09	-1.26038	-1.30138	3.74208e-06	-1.6058	-1.33017	3.23118e-05	-1.59561	-1.30509
58556092	chr8:58556092:A:T	3.18763e-07	2.54301	-1.0301	4.71611e-06	-1.64444	-1.06018	4.04726e-05	-1.60148	-1.07404
58556282	chr8:58556282:A:G	5.02609e-09	-1.29392	-1.34298	3.52501e-06	-1.62615	-1.36957	3.03657e-05	-1.61643	-1.3464
58556283	chr8:58556283:A:G	9.68299e-08	1.66974	-1.34832	3.99471e-06	-1.53552	-1.33512	3.58774e-05	-1.48022	-1.31581
58556577	chr8:58556577:G:A	4.3174e-06	5.30727	-1.1884	3.53725e-06	-1.81344	-1.17882	2.85869e-05	-1.81503	-1.20816
58556716	chr8:58556716:G:T	3.34415e-07	2.72303	-1.16219	4.01363e-06	-1.67701	-1.18891	3.43845e-05	-1.63797	-1.20056
58556793	chr8:58556793:T:A	1.44233e-08	-3.2746e-10	-1.5827	1.44987e-05	-3.2746e-10	-1.58156	0.000120982	-3.2746e-10	-1.58049
58556870	chr8:58556870:AATAC:A	2.67485e-07	2.49998	-1.16246	4.15921e-06	-1.63623	-1.19406	3.59991e-05	-1.59181	-1.20083
58556899	chr8:58556899:C:T	2.30179e-08	-3.2746e-10	-1.11527	2.36292e-05	-3.2746e-10	-1.09313	0.00019163	-3.2746e-10	-1.12057
58556951	chr8:58556951:TATA:T	1.34082e-07	1.93065	-1.28375	3.96722e-06	-1.56956	-1.30798	3.46319e-05	-1.51567	-1.31569
58557510	chr8:58557510:A:AAT	2.56638e-08	-3.2746e-10	-1.00646	2.70447e-05	-3.2746e-10	-0.958122	0.000217041	-3.2746e-10	-0.996051
58557910	chr8:58557910:G:A	1.94713e-08	-3.2746e-10	-1.2826	1.85199e-05	-3.2746e-10	-1.33677	0.000161688	-3.2746e-10	-1.29047
58557953	chr8:58557953:A:T	1.56563e-08	-3.2746e-10	-1.50067	1.57924e-05	-3.2746e-10	-1.49608	0.000132559	-3.2746e-10	-1.48911
58558628	chr8:58558628:C:T	8.34916e-08	1.35674	-1.18354	5.99261e-06	-1.29269	-1.1724	5.52208e-05	-1.22356	-1.14124
58558773	chr8:58558773:T:C	7.88279e-08	1.27636	-1.16064	5.20074e-06	-1.47253	-1.13428	4.70402e-05	-1.41005	-1.11509
58558815	chr8:58558815:G:A	1.44125e-08	-3.2746e-10	-1.58344	1.44644e-05	-3.2746e-10	-1.58392	0.000120942	-3.2746e-10	-1.58083
58558925	chr8:58558925:G:A	2.59489e-08	-3.2746e-10	-0.995415	2.67893e-05	-3.2746e-10	-0.96761	0.000215907	-3.2746e-10	-1.00129
58559074	chr8:58559074:T:C	1.44074e-08	-3.2746e-10	-1.5838	1.446e-05	-3.2746e-10	-1.58423	0.000120874	-3.2746e-10	-1.58139
58559079	chr8:58559079:A:T	4.58033e-06	5.34618	-1.1682	3.6062e-06	-1.81277	-1.16018	2.91605e-05	-1.81512	-1.1882
58559700	chr8:58559700:A:T	2.5958e-08	-3.2746e-10	-0.995064	2.68033e-05	-3.2746e-10	-0.967086	0.000215978	-3.2746e-10	-1.00096
58560023	chr8:58560023:A:G	3.75288e-07	2.7593	-1.08315	4.30876e-06	-1.68311	-1.11185	3.68305e-05	-1.64489	-1.12492
58560064	chr8:58560064:T:C	2.77166e-08	-3.2746e-10	-0.929514	2.92981e-05	-3.2746e-10	-0.878091	0.000250263	-3.2746e-10	-0.853627
58561127	chr8:58561127:AAGG:A	2.55558e-08	-3.2746e-10	-1.01068	2.5789e-05	-3.2746e-10	-1.00566	0.000214613	-3.2746e-10	-1.0073
58561379	chr8:58561379:A:G	3.44083e-07	2.69102	-1.10168	4.28352e-06	-1.6713	-1.12954	3.66712e-05	-1.63149	-1.14266
58561430	chr8:58561430:T:C	1.44365e-08	-3.2746e-10	-1.58178	1.45512e-05	-3.2746e-10	-1.57794	0.000120827	-3.2746e-10	-1.58178
58561531	chr8:58561531:C:A	4.7689e-08	1.11135	-1.4982	2.04377e-05	0.277063	-1.5153	0.000169834	0.26979	-1.51111
58561688	chr8:58561688:G:A	1.61542e-08	-3.2746e-10	-1.46936	1.63071e-05	-3.2746e-10	-1.46401	0.000137034	-3.2746e-10	-1.45591
58561980	chr8:58561980:A:G	4.904e-09	-1.27395	-1.38754	3.41944e-06	-1.61414	-1.412	2.94124e-05	-1.60413	-1.39059
58562405	chr8:58562405:A:T	2.72142e-08	-3.2746e-10	-0.947806	2.68007e-05	-3.2746e-10	-0.967186	0.00022547	-3.2746e-10	-0.957951
58562554	chr8:58562554:C:CTTGA	8.7837e-08	1.6051	-1.38116	3.9447e-06	-1.51414	-1.3691	3.54383e-05	-1.45745	-1.35089
58562699	chr8:58562699:T:C	1.55265e-08	-3.2746e-10	-1.509	1.52198e-05	-3.2746e-10	-1.53301	0.000129564	-3.2746e-10	-1.51196
58562855	chr8:58562855:T:A	3.30598e-07	2.66252	-1.11316	4.26232e-06	-1.66639	-1.13941	3.64613e-05	-1.62608	-1.15381
58562956	chr8:58562956:G:A	4.79898e-09	-1.27622	-1.40692	3.35673e-06	-1.61544	-1.42921	2.88126e-05	-1.60548	-1.40985
58563573	chr8:58563573:A:T	7.1883e-08	0.0234969	-1.06538e-09	4.3017e-05	-0.494016	-1.06538e-09	0.000373386	-0.453524	-1.06538e-09
58564248	chr8:58564248:A:G	9.16824e-08	1.61301	-1.34622	3.84274e-06	-1.55574	-1.35368	3.32813e-05	-1.49866	-1.37248
58564293	chr8:58564293:G:A	2.69963e-08	-3.2746e-10	-0.955844	2.67697e-05	-3.2746e-10	-0.968341	0.000223939	-3.2746e-10	-0.964762
58564857	chr8:58564857:T:A	1.49669e-08	-3.2746e-10	-1.5457	1.47813e-05	-3.2746e-10	-1.56225	0.000124998	-3.2746e-10	-1.54784
58564964	chr8:58564964:A:G	2.5742e-08	-3.2746e-10	-1.00342	2.71023e-05	-3.2746e-10	-0.955993	0.000217713	-3.2746e-10	-0.992962
58565102	chr8:58565102:C:T	4.50075e-08	1.06409	-1.5088	1.94866e-05	0.238581	-1.52447	0.000161931	0.2319	-1.52087
58565226	chr8:58565226:G:A	2.56489e-08	-3.2746e-10	-1.00704	2.69993e-05	-3.2746e-10	-0.9598	0.000216917	-3.2746e-10	-0.996622
58565387	chr8:58565387:G:T	3.7257e-07	2.76973	-1.10085	4.22863e-06	-1.68498	-1.12875	3.6134e-05	-1.64704	-1.14186
58565404	chr8:58565404:T:C	1.45671e-08	-3.2746e-10	-1.57277	1.46359e-05	-3.2746e-10	-1.57214	0.000121667	-3.2746e-10	-1.57485
58565567	chr8:58565567:T:G	2.919e-08	-3.2746e-10	-0.877718	2.80965e-05	-3.2746e-10	-0.919966	0.000238532	-3.2746e-10	-0.901636
58565748	chr8:58565748:G:T	3.24718e-08	-3.2746e-10	-0.771171	2.92306e-05	-3.2746e-10	-0.880395	0.000275782	-3.2746e-10	-0.756529
58565864	chr8:58565864:T:G	2.75105e-07	2.47477	-1.10916	4.24706e-06	-1.67425	-1.13514	3.63549e-05	-1.63327	-1.14954
58565886	chr8:58565886:C:T	4.73844e-09	-1.29934	-1.39649	3.34492e-06	-1.62831	-1.41986	2.8733e-05	-1.61859	-1.39951
58566270	chr8:58566270:A:G	1.57495e-08	-3.2746e-10	-1.49473	1.58292e-05	-3.2746e-10	-1.49375	0.00013368	-3.2746e-10	-1.48069
58566421	chr8:58566421:G:T	3.26569e-07	2.71739	-1.18029	3.95195e-06	-1.67634	-1.20506	3.38178e-05	-1.63733	-1.21782
58566567	chr8:58566567:G:A	2.01783e-08	-3.2746e-10	-1.24693	1.87084e-05	-3.2746e-10	-1.32664	0.000170005	-3.2746e-10	-1.24031
58566696	chr8:58566696:T:A	4.81213e-09	-1.27473	-1.40567	3.36363e-06	-1.6146	-1.42799	2.88731e-05	-1.60462	-1.40861
58567208	chr8:58567208:G:A	7.30692e-08	1.50906	-1.4692	3.50442e-06	-1.52679	-1.47479	3.06866e-05	-1.46679	-1.48552
58567227	chr8:58567227:C:A	8.48578e-09	-1.00866	-1.10449	5.36971e-06	-1.43689	-1.13795	4.63093e-05	-1.42312	-1.11767
58567746	chr8:58567746:T:G	1.69338e-08	-3.2746e-10	-1.42223	1.67899e-05	-3.2746e-10	-1.43484	0.000142836	-3.2746e-10	-1.41444
58567870	chr8:58567870:A:G	8.30055e-09	-1.00698	-1.12824	5.25886e-06	-1.43608	-1.15962	4.52702e-05	-1.42234	-1.14115
58568021	chr8:58568021:G:A	2.14725e-08	-1.18477	-1.06538e-09	1.50137e-05	-1.54665	-1.06538e-09	0.000126252	-1.53786	-1.06538e-09
58568125	chr8:58568125:T:C	2.82417e-08	-0.910745	-1.06538e-09	1.38197e-05	-1.62952	-1.06538e-09	0.000113973	-1.64017	-1.06538e-09
58568733	chr8:58568733:T:C	2.54297e-07	2.37235	-1.08539	4.42034e-06	-1.65541	-1.11398	3.79943e-05	-1.61192	-1.12678
58568915	chr8:58568915:C:T	2.75948e-08	-3.2746e-10	-0.933917	2.89674e-05	-3.2746e-10	-0.88944	0.000233646	-3.2746e-10	-0.922332
58568916	chr8:58568916:G:A	1.60052e-08	-3.2746e-10	-1.47863	1.58925e-05	-3.2746e-10	-1.48977	0.000134291	-3.2746e-10	-1.47613
58569104	chr8:58569104:C:T	4.34997e-09	-1.31248	-1.4689	2.71538e-06	-1.81508	-1.4416	2.22078e-05	-1.8151	-1.46059
58569482	chr8:58569482:C:G	7.57195e-08	1.27306	-1.19757	5.00645e-06	-1.47374	-1.17115	4.51794e-05	-1.41149	-1.15401
58570104	chr8:58570104:TA:T	4.92185e-09	-1.26925	-1.38861	3.43747e-06	-1.61099	-1.40988	2.94753e-05	-1.60098	-1.39161
58570348	chr8:58570348:A:G	1.5698e-08	-3.2746e-10	-1.49801	1.5776e-05	-3.2746e-10	-1.49712	0.000133211	-3.2746e-10	-1.4842
58570501	chr8:58570501:G:T	1.19642e-08	-1.76963	-1.06538e-09	1.19085e-05	-1.77836	-1.06538e-09	0.000103186	-1.73961	-1.06538e-09
58570562	chr8:58570562:T:C	1.25872e-08	-1.12764	-0.591218	4.34225e-05	-0.0277619	-0.456874	0.000392667	0.140749	-0.543924
58570747	chr8:58570747:T:C	8.10262e-08	1.33831	-1.19509	4.91796e-06	-1.49527	-1.16745	4.424e-05	-1.43513	-1.15138
58571218	chr8:58571218:A:G	2.87289e-08	-3.2746e-10	-0.893639	3.0341e-05	-3.2746e-10	-0.843114	0.000259915	-3.2746e-10	-0.815782
58571328	chr8:58571328:G:T	4.80411e-09	-1.27515	-1.40692	3.35899e-06	-1.61477	-1.42921	2.88323e-05	-1.60479	-1.40985
58571387	chr8:58571387:C:T	4.71464e-09	-1.29395	-1.40692	3.32089e-06	-1.62617	-1.42921	2.84972e-05	-1.61649	-1.40985
58571506	chr8:58571506:G:A	4.56067e-08	1.08713	-1.51861	1.96619e-05	0.256536	-1.53347	0.000163295	0.249257	-1.52984
58572340	chr8:58572340:T:A	9.57789e-08	1.89028	-1.57978	2.98119e-06	-1.58355	-1.57974	2.6187e-05	-1.5329	-1.57798
58572541	chr8:58572541:G:A	3.03768e-08	-3.2746e-10	-0.837865	3.19094e-05	-3.2746e-10	-0.792711	0.000256826	-3.2746e-10	-0.827737
58572583	chr8:58572583:T:C	2.58613e-08	-3.2746e-10	-0.998795	2.72299e-05	-3.2746e-10	-0.951296	0.000218733	-3.2746e-10	-0.988286
58572594	chr8:58572594:T:C	1.49876e-08	-3.2746e-10	-1.54432	1.47946e-05	-3.2746e-10	-1.56135	0.000125162	-3.2746e-10	-1.54653
58572808	chr8:58572808:TTTTTTTTTTTTTTTTTG:T	2.59377e-08	-3.2746e-10	-0.995845	2.729e-05	-3.2746e-10	-0.94909	0.000219378	-3.2746e-10	-0.985341
58572952	chr8:58572952:G:A	2.83594e-08	-3.2746e-10	-0.906586	2.8658e-05	-3.2746e-10	-0.900181	0.000241639	-3.2746e-10	-0.888694
58573085	chr8:58573085:G:A	4.81109e-09	-1.306	-1.37462	3.40624e-06	-1.6332	-1.3968	2.9215e-05	-1.62373	-1.37772
58573137	chr8:58573137:G:C	1.1039e-07	1.90287	-1.45039	3.37568e-06	-1.58099	-1.45803	2.93446e-05	-1.52895	-1.46808
58573468	chr8:58573468:G:A	1.60041e-08	-3.2746e-10	-1.4787	1.6142e-05	-3.2746e-10	-1.47419	0.000135685	-3.2746e-10	-1.4658
58573548	chr8:58573548:A:G	3.42996e-08	-3.2746e-10	-0.71641	3.32088e-05	-3.2746e-10	-0.752796	0.000279615	-3.2746e-10	-0.742726
58573596	chr8:58573596:G:A	1.91174e-08	-1.30094	-1.06538e-09	1.17414e-05	-1.79249	-1.06538e-09	9.85153e-05	-1.78593	-1.06538e-09
58573961	chr8:58573961:C:T	4.32855e-08	1.02526	-1.50899	1.88163e-05	0.203964	-1.52485	0.000156362	0.19708	-1.52104
58574139	chr8:58574139:C:T	1.76243e-08	-3.2746e-10	-1.38226	1.69341e-05	-3.2746e-10	-1.42628	0.000146527	-3.2746e-10	-1.38893
58574300	chr8:58574300:A:T	4.88807e-08	1.14499	-1.50715	2.08638e-05	0.305517	-1.52311	0.000173301	0.298246	-1.51935
58574826	chr8:58574826:A:C	2.67593e-08	-3.2746e-10	-0.964661	2.82142e-05	-3.2746e-10	-0.915788	0.000226397	-3.2746e-10	-0.953848
58574962	chr8:58574962:A:G	8.74071e-09	-1.00864	-1.07491	5.52312e-06	-1.43727	-1.1094	4.76594e-05	-1.42356	-1.08849
58575097	chr8:58575097:C:G	1.06312e-07	1.85399	-1.43915	3.46417e-06	-1.56729	-1.44585	3.01064e-05	-1.5138	-1.4576
58575143	chr8:58575143:T:C	4.63809e-09	-1.31032	-1.40692	3.28847e-06	-1.63599	-1.42921	2.82117e-05	-1.62655	-1.40985
58575247	chr8:58575247:G:GTT	1.54886e-08	-3.2746e-10	-1.51144	1.56186e-05	-3.2746e-10	-1.50715	0.000131042	-3.2746e-10	-1.50062
58575620	chr8:58575620:G:A	1.442e-08	-3.2746e-10	-1.58293	1.45073e-05	-3.2746e-10	-1.58096	0.00012079	-3.2746e-10	-1.58208
58575689	chr8:58575689:A:C	2.56739e-08	-3.2746e-10	-1.00607	2.70202e-05	-3.2746e-10	-0.959029	0.000217134	-3.2746e-10	-0.995623
58576191	chr8:58576191:TACTA:T	1.57495e-08	-3.2746e-10	-1.49473	1.58292e-05	-3.2746e-10	-1.49375	0.00013368	-3.2746e-10	-1.48069
58576335	chr8:58576335:T:C	1.98895e-08	-3.2746e-10	-1.26135	2.05334e-05	-3.2746e-10	-1.23356	0.000165906	-3.2746e-10	-1.26472
58576906	chr8:58576906:G:A	6.99721e-09	-1.25356	-1.05247	4.85107e-06	-1.59887	-1.07754	4.13185e-05	-1.58884	-1.06599
58576917	chr8:58576917:C:T	1.44585e-08	-3.2746e-10	-1.58026	1.45245e-05	-3.2746e-10	-1.57978	0.000121008	-3.2746e-10	-1.58028
58576983	chr8:58576983:C:T	1.08038e-07	1.89252	-1.46159	3.35454e-06	-1.57723	-1.46807	2.91629e-05	-1.52467	-1.47857
58576990	chr8:58576990:A:G	9.77168e-08	1.52671	-1.19618	4.91946e-06	-1.49478	-1.16764	4.41195e-05	-1.43679	-1.15245
58577336	chr8:58577336:TG:T	8.49101e-09	-1.00804	-1.10449	5.37015e-06	-1.43681	-1.13795	4.63106e-05	-1.42309	-1.11767
58577449	chr8:58577449:C:T	1.54886e-08	-3.2746e-10	-1.51144	1.56186e-05	-3.2746e-10	-1.50715	0.000131042	-3.2746e-10	-1.50062
58577536	chr8:58577536:T:A	1.56244e-08	-3.2746e-10	-1.50271	1.53063e-05	-3.2746e-10	-1.52735	0.000130366	-3.2746e-10	-1.50579
58577537	chr8:58577537:A:T	4.93193e-09	-1.26575	-1.39007	3.4397e-06	-1.60886	-1.41137	2.94974e-05	-1.59879	-1.39305
58577682	chr8:58577682:C:G	4.93151e-09	-1.26913	-1.38677	3.44383e-06	-1.61089	-1.40814	2.95324e-05	-1.60087	-1.38978
58578327	chr8:58578327:G:T	1.14699e-08	-1.81181	-1.06538e-09	1.34675e-05	-1.65533	-1.06538e-09	0.000114847	-1.63253	-1.06538e-09
58579057	chr8:58579057:C:T	1.44099e-08	-3.2746e-10	-1.58363	1.44621e-05	-3.2746e-10	-1.58408	0.000120907	-3.2746e-10	-1.58112
58579194	chr8:58579194:A:G	2.56641e-08	-3.2746e-10	-1.00645	2.70745e-05	-3.2746e-10	-0.957018	0.000217065	-3.2746e-10	-0.995939
58579239	chr8:58579239:GC:G	3.36242e-07	2.70909	-1.1428	4.09982e-06	-1.67493	-1.16973	3.51032e-05	-1.63575	-1.1821
58579472	chr8:58579472:G:A	4.62178e-06	5.35661	-1.16962	3.61038e-06	-1.81247	-1.15933	2.91141e-05	-1.81512	-1.18979
58579571	chr8:58579571:TA:T	3.24391e-08	-3.2746e-10	-0.772178	2.92011e-05	-3.2746e-10	-0.881406	0.000275503	-3.2746e-10	-0.757541
58579638	chr8:58579638:G:A	2.56809e-08	-3.2746e-10	-1.00579	2.70969e-05	-3.2746e-10	-0.956192	0.000217209	-3.2746e-10	-0.995279
58579905	chr8:58579905:C:T	1.58979e-08	-3.2746e-10	-1.48536	1.63619e-05	-3.2746e-10	-1.46065	0.000132949	-3.2746e-10	-1.48617
58580172	chr8:58580172:A:T	4.59857e-08	1.082	-1.50522	1.98124e-05	0.252281	-1.52158	0.000164622	0.245096	-1.51758
58580347	chr8:58580347:A:G	2.67359e-06	4.81452	-1.17488	3.58069e-06	-1.81504	-1.16502	2.90369e-05	-1.81327	-1.1943
58580794	chr8:58580794:C:T	5.93876e-09	-1.07998	-1.39007	3.86861e-06	-1.49135	-1.41137	3.32455e-05	-1.47917	-1.39305
58580870	chr8:58580870:A:G	1.57201e-08	-3.2746e-10	-1.49661	1.58481e-05	-3.2746e-10	-1.49256	0.000133147	-3.2746e-10	-1.48469
58581146	chr8:58581146:AG:A	2.84577e-08	-3.2746e-10	-0.903125	2.82492e-05	-3.2746e-10	-0.914548	0.000235956	-3.2746e-10	-0.912493
58581234	chr8:58581234:A:G	2.66535e-08	-3.2746e-10	-0.968622	2.75721e-05	-3.2746e-10	-0.938808	0.000221729	-3.2746e-10	-0.974682
58581480	chr8:58581480:C:T	1.57495e-08	-3.2746e-10	-1.49473	1.58292e-05	-3.2746e-10	-1.49375	0.00013368	-3.2746e-10	-1.48069
58581530	chr8:58581530:G:T	4.03597e-06	5.24758	-1.19613	3.50562e-06	-1.81408	-1.18716	2.83787e-05	-1.81479	-1.21571
58582076	chr8:58582076:C:T	1.55277e-08	-3.2746e-10	-1.50892	1.52213e-05	-3.2746e-10	-1.53292	0.000129574	-3.2746e-10	-1.51189
58582153	chr8:58582153:T:A	5.00925e-08	1.15833	-1.496	2.12459e-05	0.31341	-1.51286	0.00017647	0.306081	-1.50907
58582885	chr8:58582885:A:AACTT	1.44116e-08	-3.2746e-10	-1.58351	1.44796e-05	-3.2746e-10	-1.58287	0.000120433	-3.2746e-10	-1.58504
58582996	chr8:58582996:T:TGAG	3.33622e-08	-3.2746e-10	-0.744119	3.56385e-05	-3.2746e-10	-0.682184	0.000304218	-3.2746e-10	-0.658392
58583060	chr8:58583060:A:C	2.73851e-08	-3.2746e-10	-0.941543	2.89242e-05	-3.2746e-10	-0.890932	0.000247103	-3.2746e-10	-0.866332
58583493	chr8:58583493:G:A	1.15071e-07	1.88171	-1.3877	3.64835e-06	-1.59239	-1.36895	3.22599e-05	-1.54365	-1.35866
58583547	chr8:58583547:CT:C	1.45724e-08	-3.2746e-10	-1.57241	1.46443e-05	-3.2746e-10	-1.57156	0.000122086	-3.2746e-10	-1.57141
58583857	chr8:58583857:C:T	5.86304e-06	5.4421	-1.01722	4.23961e-06	-1.8106	-1.00054	3.38132e-05	-1.81486	-1.04043
58583931	chr8:58583931:A:G	9.29672e-07	4.14227	-1.55898	2.44275e-06	-1.80698	-1.55551	2.04929e-05	-1.79479	-1.56127
58584375	chr8:58584375:C:T	4.33126e-08	1.00667	-1.48977	1.87752e-05	0.185307	-1.50838	0.000156062	0.177476	-1.50336
58584812	chr8:58584812:G:A	6.55471e-07	3.77209	-1.53828	2.50726e-06	-1.80322	-1.53321	2.10403e-05	-1.78844	-1.54126
58585266	chr8:58585266:G:A	3.30886e-08	-3.2746e-10	-0.752355	3.51306e-05	-3.2746e-10	-0.696541	0.000280496	-3.2746e-10	-0.739577
58585631	chr8:58585631:G:A	8.18949e-08	1.33215	-1.17826	5.01856e-06	-1.49717	-1.1453	4.48901e-05	-1.43786	-1.13406
58586035	chr8:58586035:A:G	2.78676e-08	-3.2746e-10	-0.92408	2.86615e-05	-3.2746e-10	-0.900057	0.000232041	-3.2746e-10	-0.929225
58586055	chr8:58586055:A:G	8.44397e-08	1.54127	-1.35678	3.89661e-06	-1.5556	-1.3399	3.47953e-05	-1.50146	-1.3252
58586126	chr8:58586126:T:G	9.79108e-07	3.82696	-1.19187	4.08475e-06	-1.71146	-1.13689	3.26311e-05	-1.68093	-1.20994
58586181	chr8:58586181:A:C	1.55239e-08	-3.2746e-10	-1.50916	1.52175e-05	-3.2746e-10	-1.53316	0.000129543	-3.2746e-10	-1.51212
58586209	chr8:58586209:T:C	2.72374e-08	-3.2746e-10	-0.946954	2.87413e-05	-3.2746e-10	-0.897276	0.000245689	-3.2746e-10	-0.87207
58586678	chr8:58586678:G:A	1.9592e-06	4.6429	-1.31414	3.10482e-06	-1.81467	-1.30798	2.55854e-05	-1.80976	-1.32436
58587204	chr8:58587204:C:G	1.65153e-08	-3.2746e-10	-1.44726	1.62359e-05	-3.2746e-10	-1.46839	0.000139733	-3.2746e-10	-1.4364
58588367	chr8:58588367:A:T	3.4335e-06	4.94058	-1.05079	4.07164e-06	-1.81387	-1.0377	3.27783e-05	-1.81486	-1.07151
58588578	chr8:58588578:A:C	3.69285e-06	5.02658	-1.06397	4.01673e-06	-1.81244	-1.0527	3.23468e-05	-1.81512	-1.0845
58588588	chr8:58588588:A:G	6.73976e-08	1.34535	-1.38629	4.01024e-06	-1.49716	-1.3696	3.5941e-05	-1.43754	-1.35672
58588634	chr8:58588634:A:G	1.46838e-08	-3.2746e-10	-1.5648	1.46859e-05	-3.2746e-10	-1.56872	0.000123044	-3.2746e-10	-1.56359
58588724	chr8:58588724:C:A	3.49575e-06	4.96897	-1.06121	4.02105e-06	-1.8134	-1.05067	3.24394e-05	-1.81502	-1.08174
58588755	chr8:58588755:T:C	2.52425e-08	-3.2746e-10	-1.02302	2.5994e-05	-3.2746e-10	-0.997747	0.000210263	-3.2746e-10	-1.02778
58589304	chr8:58589304:G:A	3.69519e-06	5.00365	-1.04041	4.11148e-06	-1.81293	-1.0289	3.31076e-05	-1.8151	-1.06128
58589369	chr8:58589369:C:T	4.36325e-08	-3.2746e-10	-0.475741	4.52372e-05	-3.2746e-10	-0.443692	0.000371874	-3.2746e-10	-0.457583
58589908	chr8:58589908:G:A	1.15067e-08	-1.80861	-1.06538e-09	1.1623e-05	-1.80263	-1.06538e-09	9.68344e-05	-1.80313	-1.06538e-09
58589976	chr8:58589976:G:A	1.9264e-08	-1.2933	-1.06538e-09	3.44211e-05	-0.716944	-1.06538e-09	0.000268609	-0.782879	-1.06538e-09
58590202	chr8:58590202:A:G	2.30451e-08	-3.2746e-10	-1.11409	2.40134e-05	-3.2746e-10	-1.077	0.000194599	-3.2746e-10	-1.1052
58590657	chr8:58590657:C:A	5.58332e-09	-1.24569	-1.28607	3.86869e-06	-1.59519	-1.30751	3.31663e-05	-1.58512	-1.28949
58590783	chr8:58590783:G:A	1.4937e-08	-3.2746e-10	-1.5477	1.47611e-05	-3.2746e-10	-1.56362	0.000124767	-3.2746e-10	-1.54969
58591248	chr8:58591248:G:A	5.86272e-09	-1.19887	-1.28406	4.05995e-06	-1.56598	-1.28846	3.42859e-05	-1.55503	-1.28637
58591471	chr8:58591471:A:T	1.44066e-08	-3.2746e-10	-1.58386	1.44489e-05	-3.2746e-10	-1.585	0.000120543	-3.2746e-10	-1.58413
58591628	chr8:58591628:T:C	1.46711e-08	-3.2746e-10	-1.56567	1.4702e-05	-3.2746e-10	-1.56763	0.000123044	-3.2746e-10	-1.5636
58591893	chr8:58591893:C:T	1.47922e-08	-0.176869	-1.38058	8.32116e-06	-0.779418	-1.35739	6.85927e-05	-0.782238	-1.36571
58591908	chr8:58591908:ATCTTTAAATAATT:A	1.47618e-08	-3.2746e-10	-1.5595	1.48554e-05	-3.2746e-10	-1.55725	0.000123266	-3.2746e-10	-1.56179
58592250	chr8:58592250:T:C	2.11009e-08	-3.2746e-10	-1.20223	2.17699e-05	-3.2746e-10	-1.17509	0.000174974	-3.2746e-10	-1.2115
58592307	chr8:58592307:G:A	1.56973e-08	-3.2746e-10	-1.49805	1.5879e-05	-3.2746e-10	-1.49062	0.00013318	-3.2746e-10	-1.48444
58592819	chr8:58592819:G:A	4.6662e-08	0.980579	-1.38919	4.92117e-06	-1.29848	-1.36358	4.34579e-05	-1.23951	-1.36483
58592916	chr8:58592916:AC:A	1.78778e-06	3.23719	-1.06538e-09	1.32752e-05	-1.66972	-1.06538e-09	0.000114526	-1.63534	-1.06538e-09
58592940	chr8:58592940:T:G	1.49472e-08	-3.2746e-10	-1.54702	1.5236e-05	-3.2746e-10	-1.53195	0.000124437	-3.2746e-10	-1.55234
58593123	chr8:58593123:T:C	4.27442e-09	-1.38136	-1.41754	7.31319e-06	-0.86751	-1.39842	5.65177e-05	-0.924526	-1.41706
58593570	chr8:58593570:A:G	7.52899e-08	1.22235	-1.15254	4.93014e-06	-1.53257	-1.12767	4.37732e-05	-1.47996	-1.11716
58593628	chr8:58593628:G:A	7.71852e-08	1.29126	-1.19659	4.61647e-06	-1.55494	-1.17104	4.0805e-05	-1.50432	-1.16301
58593675	chr8:58593675:A:G	3.54471e-09	-1.6078	-1.37828	5.21369e-06	-1.21756	-1.38677	4.19002e-05	-1.2617	-1.37915
58594412	chr8:58594412:C:T	1.49396e-08	-3.2746e-10	-1.54753	1.51187e-05	-3.2746e-10	-1.53968	0.000124253	-3.2746e-10	-1.55382
58594566	chr8:58594566:G:A	3.58681e-09	-1.59659	-1.37769	5.32239e-06	-1.19819	-1.3855	4.2693e-05	-1.24354	-1.37856
58594796	chr8:58594796:T:C	1.88823e-08	-3.2746e-10	-1.31332	1.91548e-05	-3.2746e-10	-1.30306	0.000157675	-3.2746e-10	-1.3156
58594912	chr8:58594912:G:A	1.5324e-08	-3.2746e-10	-1.52213	1.55712e-05	-3.2746e-10	-1.51019	0.000129286	-3.2746e-10	-1.51411
58595391	chr8:58595391:A:C	2.21146e-07	2.73267	-1.58539	2.51843e-06	-1.74664	-1.58533	2.15893e-05	-1.71864	-1.5853
58595517	chr8:58595517:A:G	8.2125e-08	1.6082	-1.4515	3.29286e-06	-1.63657	-1.42728	2.8544e-05	-1.59425	-1.43044
58595575	chr8:58595575:T:C	1.07182e-07	1.19685	-0.773868	5.12931e-05	0.422905	-0.74096	0.000417276	0.42821	-0.770601
58595685	chr8:58595685:CT:C	3.4925e-06	4.34376	-0.436925	7.65852e-06	-1.79066	-0.429131	6.15816e-05	-1.77534	-0.480436
58596021	chr8:58596021:C:T	3.54613e-09	-1.59798	-1.3877	5.25925e-06	-1.20097	-1.39465	4.21713e-05	-1.24586	-1.38854
58596288	chr8:58596288:T:C	1.07928e-07	1.19621	-0.766285	5.16551e-05	0.422364	-0.733387	0.000420238	0.427684	-0.763001
58596428	chr8:58596428:T:C	3.21525e-09	-1.53487	-1.54877	4.99093e-06	-1.09736	-1.55063	3.97875e-05	-1.14554	-1.54704
58596430	chr8:58596430:G:C	1.44174e-08	-3.2746e-10	-1.58311	1.44823e-05	-3.2746e-10	-1.58269	0.000121053	-3.2746e-10	-1.57991
58597034	chr8:58597034:G:T	1.44182e-08	-3.2746e-10	-1.58305	1.44829e-05	-3.2746e-10	-1.58264	0.000121064	-3.2746e-10	-1.57982
58597156	chr8:58597156:T:C	1.13041e-08	-0.736536	-1.08984	6.66605e-06	-1.30444	-1.05414	5.43115e-05	-1.31098	-1.07043
58597298	chr8:58597298:C:T	1.54908e-07	0.79129	-1.06538e-09	3.11891e-05	-0.815544	-1.06538e-09	0.000265502	-0.794515	-1.06538e-09
58597505	chr8:58597505:C:T	2.38582e-08	-3.2746e-10	-1.07941	2.29056e-05	-3.2746e-10	-1.12423	0.000200676	-3.2746e-10	-1.07445
58597575	chr8:58597575:C:T	1.43859e-08	-3.2746e-10	-1.58529	1.44441e-05	-3.2746e-10	-1.58533	0.000120417	-3.2746e-10	-1.58517
58597691	chr8:58597691:C:A	1.54169e-08	-3.2746e-10	-1.51608	1.55391e-05	-3.2746e-10	-1.51225	0.000129523	-3.2746e-10	-1.51228
58597701	chr8:58597701:C:A	1.4414e-08	-3.2746e-10	-1.58334	1.44725e-05	-3.2746e-10	-1.58336	0.000120676	-3.2746e-10	-1.58303
58598309	chr8:58598309:T:C	2.62898e-07	2.51063	-1.1904	4.36562e-06	-1.59716	-1.1847	3.68965e-05	-1.55444	-1.21358
58598570	chr8:58598570:C:T	1.43858e-08	-3.2746e-10	-1.5853	1.44443e-05	-3.2746e-10	-1.58531	0.000120416	-3.2746e-10	-1.58519
58598687	chr8:58598687:A:G	3.80543e-09	-1.42503	-1.49008	5.37435e-06	-1.09888	-1.47509	4.49171e-05	-1.08509	-1.48623
58598824	chr8:58598824:A:G	7.844e-09	-0.641498	-1.5503	3.77332e-06	-1.38264	-1.54502	3.22274e-05	-1.35208	-1.55124
58598861	chr8:58598861:A:G	1.14467e-08	-1.81384	-1.06538e-09	1.2252e-05	-1.74992	-1.06538e-09	0.000103192	-1.73955	-1.06538e-09
58598987	chr8:58598987:C:T	9.74981e-09	-0.810372	-1.16392	5.87223e-06	-1.35586	-1.12952	4.78546e-05	-1.36185	-1.14612
58599685	chr8:58599685:A:T	1.89931e-08	-3.2746e-10	-1.30747	1.87186e-05	-3.2746e-10	-1.32609	0.000155321	-3.2746e-10	-1.33065
58599762	chr8:58599762:G:C	1.43858e-08	-3.2746e-10	-1.5853	1.44442e-05	-3.2746e-10	-1.58532	0.000120416	-3.2746e-10	-1.58519
58599775	chr8:58599775:G:A	3.10836e-09	-1.63042	-1.48703	4.73524e-06	-1.23766	-1.46292	3.90713e-05	-1.22116	-1.48959
58600253	chr8:58600253:G:A	1.43844e-08	-3.2746e-10	-1.5854	1.4443e-05	-3.2746e-10	-1.5854	0.000120395	-3.2746e-10	-1.58536
58600396	chr8:58600396:G:A	1.41257e-07	2.15259	-1.45355	3.61194e-06	-1.53011	-1.44126	3.11342e-05	-1.48176	-1.45607
58600452	chr8:58600452:A:G	6.9651e-09	-0.734646	-1.57599	3.44151e-06	-1.44829	-1.57142	2.93065e-05	-1.42167	-1.57665
58600632	chr8:58600632:A:AT	1.63904e-08	-3.2746e-10	-1.45485	1.65487e-05	-3.2746e-10	-1.4493	0.000136688	-3.2746e-10	-1.45844
58601626	chr8:58601626:A:C	1.44672e-08	-3.2746e-10	-1.57966	1.45352e-05	-3.2746e-10	-1.57904	0.000121104	-3.2746e-10	-1.57949
58601976	chr8:58601976:G:A	5.24203e-08	1.05748	-1.34973	2.56201e-05	0.306914	-1.31915	0.000209069	0.314717	-1.34819
58602214	chr8:58602214:A:G	9.02177e-09	-0.897847	-1.15406	5.07116e-06	-1.51927	-1.11277	4.13443e-05	-1.49683	-1.15738
58602515	chr8:58602515:C:T	6.82435e-09	-0.964173	-1.36687	1.9083e-05	0.022293	-1.32911	0.000181597	0.170227	-1.34457
58602804	chr8:58602804:G:C	7.82064e-09	-0.90532	-1.28946	4.39856e-06	-1.52302	-1.25132	3.60168e-05	-1.50096	-1.29119
58603197	chr8:58603197:G:A	9.33566e-09	-0.831594	-1.18611	1.94039e-05	-0.156681	-1.13346	0.000181279	-0.0165227	-1.15958
58603374	chr8:58603374:G:A	1.7472e-08	-3.2746e-10	-1.39094	1.76719e-05	-3.2746e-10	-1.38364	0.000145588	-3.2746e-10	-1.39536
58603470	chr8:58603470:C:T	8.21443e-09	-0.851632	-1.29402	4.50115e-06	-1.49525	-1.25603	3.69137e-05	-1.47182	-1.29573
58603597	chr8:58603597:C:A	8.83387e-09	-0.846928	-1.22602	1.94066e-05	-0.115696	-1.1743	0.000181408	0.0255593	-1.20095
58603725	chr8:58603725:C:CTG	2.22001e-08	0.197072	-1.34852	7.57213e-06	-0.916035	-1.3151	6.34252e-05	-0.892003	-1.33427
58603922	chr8:58603922:G:A	2.73582e-09	-1.67514	-1.56997	3.82019e-06	-1.35317	-1.56214	3.20925e-05	-1.33796	-1.56955
58604379	chr8:58604379:C:A	1.62492e-07	2.16107	-1.32198	7.20566e-05	1.33994	-1.3181	0.000596404	1.35417	-1.33939
58605399	chr8:58605399:A:G	3.16437e-07	2.35893	-0.853351	0.000132912	1.49488	-0.860807	0.00111317	1.5104	-0.871568
58605629	chr8:58605629:C:G	2.298e-07	2.5085	-1.32283	7.22534e-05	1.34145	-1.31688	0.000592226	1.34433	-1.33658
58605784	chr8:58605784:G:A	2.39927e-08	-3.2746e-10	-1.07379	2.56326e-05	-3.2746e-10	-1.01175	0.000213912	-3.2746e-10	-1.01057
58606052	chr8:58606052:A:AAAATAATAAAAT	3.0759e-06	4.9685	-1.18869	3.4936e-06	-1.81479	-1.18989	2.77566e-05	-1.81133	-1.24134
58606398	chr8:58606398:C:G	1.44183e-08	-3.2746e-10	-1.58304	1.44466e-05	-3.2746e-10	-1.58515	0.000120638	-3.2746e-10	-1.58334
58606769	chr8:58606769:T:A	2.00132e-07	2.32735	-1.27992	6.45872e-05	1.18576	-1.27335	0.000528891	1.18939	-1.29475
58606917	chr8:58606917:T:C	1.18245e-07	2.10578	-1.58456	2.695e-06	-1.67973	-1.58449	2.34571e-05	-1.64108	-1.57988
58606960	chr8:58606960:A:G	2.67074e-09	-1.69515	-1.57404	3.70505e-06	-1.36856	-1.57735	3.16273e-05	-1.35125	-1.57086
58607078	chr8:58607078:A:G	7.19968e-09	-0.896911	-1.3806	1.70677e-05	-0.0747913	-1.34363	0.000161862	0.0695036	-1.3589
58607108	chr8:58607108:T:C	1.4408e-08	-3.2746e-10	-1.58376	1.44431e-05	-3.2746e-10	-1.58539	0.000120534	-3.2746e-10	-1.58421
58607161	chr8:58607161:A:G	4.37587e-07	2.5267	-0.696968	0.000180251	1.64736	-0.70862	0.00151311	1.66359	-0.717808
58607232	chr8:58607232:G:A	2.63132e-09	-1.70926	-1.5748	3.59962e-06	-1.39679	-1.57799	3.07046e-05	-1.38	-1.57173
58607415	chr8:58607415:C:A	2.4596e-08	-3.2746e-10	-1.04896	2.62826e-05	-3.2746e-10	-0.986703	0.000219597	-3.2746e-10	-0.984344
58607688	chr8:58607688:A:G	1.87587e-08	-3.2746e-10	-1.31988	1.94005e-05	-3.2746e-10	-1.29031	0.0001588	-3.2746e-10	-1.3085
58607751	chr8:58607751:A:C	4.3143e-09	-1.22729	-1.56231	3.29944e-06	-1.49533	-1.56653	2.75856e-05	-1.49897	-1.55988
58608152	chr8:58608152:G:A	9.7114e-06	4.71101	0.218503	1.54759e-05	-1.80989	0.293567	0.00011392	-1.8014	0.16076
58609296	chr8:58609296:C:G	1.49339e-08	-3.2746e-10	-1.54791	1.53203e-05	-3.2746e-10	-1.52644	0.000125272	-3.2746e-10	-1.54565
58609387	chr8:58609387:C:T	2.22987e-08	-1.14701	-1.06538e-09	1.17548e-05	-1.79135	-1.06538e-09	9.83438e-05	-1.78767	-1.06538e-09
58609412	chr8:58609412:C:G	2.84742e-07	2.65138	-1.25134	0.000119817	1.77831	-1.24796	0.000989836	1.79216	-1.27076
58609426	chr8:58609426:A:C	1.15649e-08	-1.80357	-1.06538e-09	1.25098e-05	-1.7291	-1.06538e-09	0.000105155	-1.7207	-1.06538e-09
58609475	chr8:58609475:C:T	8.02101e-09	-0.947852	-1.22163	1.93506e-05	-0.133267	-1.15962	0.000179478	0.00752005	-1.1936
58609976	chr8:58609976:G:A	2.59002e-09	-1.71865	-1.58123	3.51535e-06	-1.41557	-1.5829	2.99044e-05	-1.39891	-1.57922
58610347	chr8:58610347:A:G	3.7397e-07	2.93278	-1.26014	0.00011149	1.71601	-1.25769	0.000917003	1.71378	-1.26881
58610673	chr8:58610673:C:A	1.37822e-07	2.25742	-1.583	2.64644e-06	-1.69826	-1.58414	2.28489e-05	-1.66188	-1.58536
58610707	chr8:58610707:C:T	4.89608e-08	-3.2746e-10	-0.360523	5.08668e-05	-3.2746e-10	-0.326402	0.000413525	-3.2746e-10	-0.351419
58610835	chr8:58610835:T:C	2.27805e-07	2.63304	-1.4561	7.10402e-05	1.46175	-1.45411	0.000587317	1.4613	-1.46187
58610885	chr8:58610885:T:C	7.29605e-09	-1.00622	-1.25799	2.35919e-05	0.100163	-1.19487	0.000217671	0.238228	-1.23138
58611565	chr8:58611565:T:C	5.29627e-08	-3.2746e-10	-0.281955	5.51877e-05	-3.2746e-10	-0.244872	0.000447509	-3.2746e-10	-0.27244
58611772	chr8:58611772:G:A	9.47367e-09	-0.820793	-1.18223	5.01242e-06	-1.47742	-1.16627	4.2155e-05	-1.45324	-1.18154
58611978	chr8:58611978:T:C	1.03733e-08	-0.507979	-1.40432	8.35772e-06	-0.752614	-1.37981	7.72234e-05	-0.651101	-1.37833
58612325	chr8:58612325:G:T	1.08505e-05	4.93885	0.101569	1.37109e-05	-1.81443	0.177005	0.000100705	-1.81012	0.046178
58612326	chr8:58612326:A:T	1.13204e-05	4.98125	0.101569	1.37059e-05	-1.81479	0.177005	0.000100596	-1.81121	0.046178
58612963	chr8:58612963:T:G	1.51973e-08	-3.2746e-10	-1.53043	1.49417e-05	-3.2746e-10	-1.55145	0.000128037	-3.2746e-10	-1.52382
58613180	chr8:58613180:T:A	7.29787e-09	-1.002	-1.26196	2.03822e-05	-0.0406981	-1.20025	0.000189426	0.103479	-1.23562
58613287	chr8:58613287:G:T	1.64495e-08	-3.2746e-10	-1.45125	1.64004e-05	-3.2746e-10	-1.4583	0.000139389	-3.2746e-10	-1.43887
58614106	chr8:58614106:T:C	1.56803e-08	-3.2746e-10	-1.49914	1.60056e-05	-3.2746e-10	-1.48267	0.000131627	-3.2746e-10	-1.49617
58614140	chr8:58614140:C:T	1.10169e-05	4.67734	0.378307	1.81624e-05	-1.80882	0.452555	0.000133785	-1.79982	0.319914
58614479	chr8:58614479:C:T	6.77859e-09	-0.989657	-1.34812	2.04962e-05	0.0618817	-1.29726	0.000193078	0.21212	-1.32516
58614513	chr8:58614513:G:C	1.55594e-08	-3.2746e-10	-1.50688	1.59052e-05	-3.2746e-10	-1.48897	0.00013061	-3.2746e-10	-1.50393
58614577	chr8:58614577:C:T	2.09805e-08	-3.2746e-10	-1.20795	2.18161e-05	-3.2746e-10	-1.17296	0.00018432	-3.2746e-10	-1.15946
58614653	chr8:58614653:G:A	1.5572e-08	-3.2746e-10	-1.50607	1.59201e-05	-3.2746e-10	-1.48803	0.000130718	-3.2746e-10	-1.50309
58615150	chr8:58615150:G:A	5.40061e-09	-1.0144	-1.55064	3.96351e-06	-1.32323	-1.55525	3.32385e-05	-1.32627	-1.54616
58615753	chr8:58615753:C:G	5.82611e-09	-0.922072	-1.56712	4.11548e-06	-1.26573	-1.57512	3.43139e-05	-1.27324	-1.56735
58616224	chr8:58616224:C:T	1.45738e-08	-3.2746e-10	-1.57232	1.4667e-05	-3.2746e-10	-1.57001	0.000121912	-3.2746e-10	-1.57284
58616876	chr8:58616876:G:A	1.05328e-08	-0.863602	-1.03345	5.30879e-06	-1.50023	-1.08602	4.74652e-05	-1.47628	-1.03986
58616988	chr8:58616988:T:C	1.28933e-07	2.19314	-1.5854	2.63789e-06	-1.70026	-1.58537	2.28569e-05	-1.66344	-1.58344
58617087	chr8:58617087:T:C	5.50898e-09	-0.959903	-1.58526	4.0573e-06	-1.26982	-1.58527	3.3759e-05	-1.27207	-1.58482
58617494	chr8:58617494:A:G	2.71289e-09	-1.67917	-1.57436	3.81714e-06	-1.3384	-1.57772	3.26163e-05	-1.32013	-1.5712
58617647	chr8:58617647:A:G	1.49327e-08	-3.2746e-10	-1.54799	1.4843e-05	-3.2746e-10	-1.55809	0.000125554	-3.2746e-10	-1.5434
58618008	chr8:58618008:G:T	1.49378e-08	-3.2746e-10	-1.54765	1.48471e-05	-3.2746e-10	-1.55781	0.000125599	-3.2746e-10	-1.54304
58618570	chr8:58618570:T:C	7.28285e-09	-0.851124	-1.4149	3.87626e-06	-1.49191	-1.40883	3.28365e-05	-1.46795	-1.41665
58618624	chr8:58618624:C:G	1.31252e-07	2.2071	-1.58152	2.63949e-06	-1.704	-1.58103	2.29549e-05	-1.66774	-1.57487
58618815	chr8:58618815:C:T	7.67679e-09	-0.639899	-1.57344	5.17012e-06	-1.03555	-1.57717	4.2881e-05	-1.04416	-1.57355
58619061	chr8:58619061:G:A	3.97011e-08	-3.2746e-10	-0.570164	3.51577e-05	-3.2746e-10	-0.695769	0.000333928	-3.2746e-10	-0.565212
58619986	chr8:58619986:G:A	1.71084e-07	2.47166	-1.58106	2.55523e-06	-1.73993	-1.57754	2.20324e-05	-1.71002	-1.5736
58620148	chr8:58620148:G:T	1.3926e-07	2.25171	-1.56691	2.67804e-06	-1.70438	-1.56615	2.29129e-05	-1.66823	-1.57621
58620467	chr8:58620467:T:C	1.30319e-08	-1.68414	-1.06538e-09	2.35303e-05	-1.09732	-1.06538e-09	0.000210999	-1.02428	-1.06538e-09
58621148	chr8:58621148:G:A	2.82953e-08	-3.2746e-10	-0.908848	2.9801e-05	-3.2746e-10	-0.86107	0.000240079	-3.2746e-10	-0.895169
58621783	chr8:58621783:T:C	1.56985e-07	2.37608	-1.57147	2.59073e-06	-1.7316	-1.57207	2.2138e-05	-1.69949	-1.57936
58621978	chr8:58621978:T:G	1.23596e-07	2.14931	-1.58383	2.64593e-06	-1.69801	-1.58458	2.30397e-05	-1.66048	-1.57844
58622231	chr8:58622231:C:T	2.52474e-08	-3.2746e-10	-1.02282	2.69219e-05	-3.2746e-10	-0.962672	0.000225544	-3.2746e-10	-0.957624
58623063	chr8:58623063:G:C	3.02222e-09	-1.59552	-1.55003	3.91801e-06	-1.33448	-1.55554	3.36007e-05	-1.31716	-1.54444
58623300	chr8:58623300:ATT:A	1.52915e-07	2.11969	-1.34135	3.44192e-06	-1.70032	-1.31926	3.07136e-05	-1.66385	-1.28758
58623563	chr8:58623563:T:C	2.03027e-08	-3.2746e-10	-1.24079	1.94291e-05	-3.2746e-10	-1.28884	0.000172877	-3.2746e-10	-1.22356
58623790	chr8:58623790:A:AG	1.9772e-08	-3.2746e-10	-1.26728	1.89591e-05	-3.2746e-10	-1.31333	0.000168245	-3.2746e-10	-1.25072
58624299	chr8:58624299:G:A	1.60522e-08	-3.2746e-10	-1.4757	1.66192e-05	-3.2746e-10	-1.44505	0.00013481	-3.2746e-10	-1.47227
58625088	chr8:58625088:C:A	3.53858e-08	-3.2746e-10	-0.685232	3.97971e-05	-3.2746e-10	-0.571818	0.000302418	-3.2746e-10	-0.664328
58625386	chr8:58625386:G:T	5.49487e-09	-0.971305	-1.57642	4.06196e-06	-1.27777	-1.57618	3.38751e-05	-1.27961	-1.57385
58625614	chr8:58625614:G:C	5.34428e-08	-3.2746e-10	-0.272932	5.49678e-05	-3.2746e-10	-0.248865	0.000451405	-3.2746e-10	-0.263774
58625677	chr8:58625677:C:T	2.25871e-08	-3.2746e-10	-1.13417	2.14502e-05	-3.2746e-10	-1.18988	0.000192755	-3.2746e-10	-1.11472
58625691	chr8:58625691:T:C	1.545e-07	2.369	-1.58035	2.56452e-06	-1.73236	-1.58148	2.22832e-05	-1.70009	-1.57222
58625755	chr8:58625755:G:T	1.48324e-08	-3.2746e-10	-1.55473	1.50247e-05	-3.2746e-10	-1.54592	0.000124232	-3.2746e-10	-1.55399
58625813	chr8:58625813:A:G	2.80686e-09	-1.68653	-1.53294	3.92268e-06	-1.35113	-1.53771	3.36698e-05	-1.33323	-1.5263
58625930	chr8:58625930:T:C	2.41224e-08	-3.2746e-10	-1.0684	2.54958e-05	-3.2746e-10	-1.0171	0.000215034	-3.2746e-10	-1.00534
58626160	chr8:58626160:G:A	1.98944e-08	-3.2746e-10	-1.26111	1.90325e-05	-3.2746e-10	-1.30947	0.000169508	-3.2746e-10	-1.24324
58626161	chr8:58626161:C:T	2.26006e-07	2.60393	-1.43492	2.86816e-06	-1.75806	-1.44388	2.57247e-05	-1.73125	-1.39743
58626256	chr8:58626256:C:T	6.02326e-07	3.49263	-1.34337	0.000214185	2.44915	-1.33792	0.00179754	2.47694	-1.3589
58626286	chr8:58626286:A:AG	3.35057e-08	-3.2746e-10	-0.739828	3.55898e-05	-3.2746e-10	-0.683553	0.000295657	-3.2746e-10	-0.686939
58626287	chr8:58626287:G:GC	9.3615e-07	2.59023	-1.06538e-09	1.21278e-05	-1.76012	-1.06538e-09	0.000103815	-1.73353	-1.06538e-09
58626374	chr8:58626374:A:G	2.51857e-08	-3.2746e-10	-1.02527	2.6849e-05	-3.2746e-10	-0.965383	0.000224959	-3.2746e-10	-0.960217
58626583	chr8:58626583:T:C	1.43559e-07	2.16526	-1.45006	2.96821e-06	-1.7091	-1.45856	2.6791e-05	-1.6722	-1.41587
58626600	chr8:58626600:A:T	2.06118e-08	-3.2746e-10	-1.22568	1.97045e-05	-3.2746e-10	-1.27477	0.000175573	-3.2746e-10	-1.20809
58627555	chr8:58627555:T:C	1.59681e-07	2.25542	-1.43378	2.96466e-06	-1.72681	-1.44204	2.67294e-05	-1.69256	-1.39782
58628020	chr8:58628020:G:A	7.3813e-09	-1.03888	-1.21371	1.99277e-05	-0.109963	-1.15354	0.000186824	0.0396928	-1.18566
58628200	chr8:58628200:T:C	2.65353e-08	-3.2746e-10	-0.973067	2.79311e-05	-3.2746e-10	-0.925871	0.000224963	-3.2746e-10	-0.960203
58628272	chr8:58628272:C:A	2.06437e-08	-3.2746e-10	-1.22413	1.97339e-05	-3.2746e-10	-1.27327	0.000175852	-3.2746e-10	-1.2065
58628431	chr8:58628431:C:A	2.46005e-08	-1.04878	-1.06538e-09	8.1025e-05	0.139145	-1.06538e-09	0.000697597	0.171503	-1.06538e-09
58628827	chr8:58628827:A:G	6.96339e-09	-1.06757	-1.24331	2.34063e-05	0.087483	-1.19009	0.000222645	0.245649	-1.21621
58629457	chr8:58629457:A:G	1.20197e-07	2.01265	-1.47507	5.69905e-05	1.20967	-1.4224	0.000457823	1.22157	-1.47122
58630098	chr8:58630098:G:A	6.14534e-09	-0.85132	-1.58453	4.44032e-06	-1.17985	-1.58503	3.69453e-05	-1.1816	-1.5851
58630173	chr8:58630173:G:A	7.6508e-09	-0.88079	-1.33594	4.23314e-06	-1.47692	-1.33575	3.59483e-05	-1.45677	-1.33729
58630321	chr8:58630321:T:C	2.72045e-08	-3.2746e-10	-0.94816	2.88703e-05	-3.2746e-10	-0.8928	0.000244163	-3.2746e-10	-0.8783
58630363	chr8:58630363:T:C	1.2163e-08	-1.75315	-1.06538e-09	1.42393e-05	-1.5996	-1.06538e-09	0.000116727	-1.6163	-1.06538e-09
58630380	chr8:58630380:T:C	2.72045e-08	-3.2746e-10	-0.94816	2.88703e-05	-3.2746e-10	-0.8928	0.000244163	-3.2746e-10	-0.8783
58630839	chr8:58630839:G:A	2.78263e-08	-3.2746e-10	-0.92556	2.97766e-05	-3.2746e-10	-0.86189	0.000249907	-3.2746e-10	-0.85505
58630970	chr8:58630970:G:C	3.6495e-08	-3.2746e-10	-0.654369	3.90558e-05	-3.2746e-10	-0.59062	0.000321084	-3.2746e-10	-0.604435
58631031	chr8:58631031:G:A	2.06118e-08	-3.2746e-10	-1.22568	1.97045e-05	-3.2746e-10	-1.27477	0.000175573	-3.2746e-10	-1.20809
58631628	chr8:58631628:A:C	5.23729e-09	-1.01032	-1.58541	3.90178e-06	-1.3089	-1.58527	3.25074e-05	-1.30943	-1.58524
58631693	chr8:58631693:A:T	9.47809e-06	4.94369	-0.0384932	1.16285e-05	-1.8148	0.0126441	8.77546e-05	-1.81419	-0.0874032
58631777	chr8:58631777:T:A	2.52452e-08	-3.2746e-10	-1.02291	2.69755e-05	-3.2746e-10	-0.960684	0.000214669	-3.2746e-10	-1.00704
58631854	chr8:58631854:G:A	1.02982e-05	5.0396	-0.0514156	1.14765e-05	-1.81377	-0.00154501	8.65733e-05	-1.81498	-0.100164
58631870	chr8:58631870:G:A	1.15627e-08	-1.80376	-1.06538e-09	1.29416e-05	-1.69517	-1.06538e-09	0.000106576	-1.70728	-1.06538e-09
58632503	chr8:58632503:A:T	1.85645e-07	2.54913	-1.57684	2.49904e-06	-1.76326	-1.57644	2.12603e-05	-1.73664	-1.58265
58632569	chr8:58632569:G:T	2.72708e-08	-3.2746e-10	-0.945728	2.9115e-05	-3.2746e-10	-0.884358	0.000244751	-3.2746e-10	-0.875898
58632795	chr8:58632795:A:G	1.85037e-07	2.09112	-1.1221	4.23031e-06	-1.71261	-1.10072	3.84674e-05	-1.67723	-1.0491
58632819	chr8:58632819:T:A	2.37914e-08	-3.2746e-10	-1.08222	2.51983e-05	-3.2746e-10	-1.02884	0.000211259	-3.2746e-10	-1.02305
58633019	chr8:58633019:C:T	1.00102e-07	1.9259	-1.57125	2.73588e-06	-1.67709	-1.57206	2.36037e-05	-1.63548	-1.57926
58633189	chr8:58633189:C:T	3.07602e-08	-3.2746e-10	-0.825322	3.39931e-05	-3.2746e-10	-0.729454	0.000262611	-3.2746e-10	-0.805463
58633202	chr8:58633202:C:A	2.0611e-08	-3.2746e-10	-1.22572	1.9729e-05	-3.2746e-10	-1.27352	0.000175564	-3.2746e-10	-1.20813
58633812	chr8:58633812:T:C	1.31622e-08	-1.67419	-1.06538e-09	1.15171e-05	-1.81178	-1.06538e-09	9.62381e-05	-1.80931	-1.06538e-09
58633987	chr8:58633987:A:G	2.05133e-08	-3.2746e-10	-1.23047	1.96121e-05	-3.2746e-10	-1.27947	0.000174712	-3.2746e-10	-1.213
58634011	chr8:58634011:T:C	6.07708e-09	-1.16517	-1.28185	2.25413e-05	0.0876213	-1.22788	0.000213858	0.245628	-1.25645
58634124	chr8:58634124:C:T	1.98609e-08	-3.2746e-10	-1.26279	1.89848e-05	-3.2746e-10	-1.31198	0.000169005	-3.2746e-10	-1.24621
58635240	chr8:58635240:A:G	2.90666e-08	-3.2746e-10	-0.881955	3.12676e-05	-3.2746e-10	-0.813029	0.000261691	-3.2746e-10	-0.808974
58635245	chr8:58635245:C:A	6.20238e-06	4.45287	0.0282725	1.2493e-05	-1.80726	0.0768157	9.53418e-05	-1.79643	-0.0222356
58635551	chr8:58635551:G:A	2.97913e-09	-1.59491	-1.565	3.86625e-06	-1.33329	-1.57004	3.30696e-05	-1.31688	-1.56064
58635709	chr8:58635709:A:G	4.70942e-09	-1.21213	-1.48985	3.62178e-06	-1.48338	-1.48527	3.01702e-05	-1.48592	-1.48336
58635875	chr8:58635875:G:A	3.02552e-09	-1.58444	-1.56003	3.94404e-06	-1.31768	-1.56573	3.37853e-05	-1.30091	-1.5552
58635973	chr8:58635973:C:T	9.20926e-06	6.22169	-1.34527	1.83761e-05	-0.00662926	-1.33793	0.000138586	-0.0848271	-1.35982
58636353	chr8:58636353:A:G	3.36981e-08	-3.2746e-10	-0.734102	3.59693e-05	-3.2746e-10	-0.672947	0.000295804	-3.2746e-10	-0.686439
58636386	chr8:58636386:T:C	3.41281e-08	-3.2746e-10	-0.721422	3.63867e-05	-3.2746e-10	-0.661408	0.000299685	-3.2746e-10	-0.673404
58636433	chr8:58636433:G:C	8.65434e-06	4.79243	0.0218401	1.23695e-05	-1.81414	0.0737574	9.36023e-05	-1.80885	-0.028228
58636736	chr8:58636736:A:G	1.44314e-08	-3.2746e-10	-1.58214	1.44798e-05	-3.2746e-10	-1.58286	0.000120843	-3.2746e-10	-1.58164
58636784	chr8:58636784:C:G	1.05981e-07	1.87186	-1.46015	3.1141e-06	-1.66365	-1.45602	2.78259e-05	-1.6205	-1.42967
58637102	chr8:58637102:C:T	2.00473e-08	-3.2746e-10	-1.25345	1.92218e-05	-3.2746e-10	-1.29957	0.000170621	-3.2746e-10	-1.23669
58637233	chr8:58637233:C:T	5.28325e-09	-1.01612	-1.57088	1.87235e-05	0.246488	-1.57232	0.000160365	0.270495	-1.56918
58638012	chr8:58638012:T:C	1.14328e-07	1.91766	-1.43013	3.19763e-06	-1.66777	-1.42543	2.86333e-05	-1.6252	-1.39637
58638057	chr8:58638057:T:C	3.04248e-08	-3.2746e-10	-0.836285	3.36361e-05	-3.2746e-10	-0.740013	0.000259687	-3.2746e-10	-0.816661
58638508	chr8:58638508:G:A	1.32458e-07	2.07362	-1.4389	5.5048e-05	1.18689	-1.4343	0.00046063	1.20759	-1.45113
58638575	chr8:58638575:C:T	4.95966e-09	-1.15167	-1.49854	3.75989e-06	-1.43747	-1.49375	3.12969e-05	-1.4402	-1.49242
58638620	chr8:58638620:A:G	3.60561e-08	-3.2746e-10	-0.666467	3.85431e-05	-3.2746e-10	-0.603836	0.000317145	-3.2746e-10	-0.616778
58639083	chr8:58639083:C:G	3.49325e-08	-3.2746e-10	-0.698124	3.72204e-05	-3.2746e-10	-0.638755	0.00030699	-3.2746e-10	-0.649321
58639227	chr8:58639227:T:C	2.26088e-08	-3.2746e-10	-1.1332	2.15298e-05	-3.2746e-10	-1.18617	0.000192883	-3.2746e-10	-1.11406
58639278	chr8:58639278:C:T	2.74382e-09	-1.66342	-1.57877	3.54132e-06	-1.40917	-1.58195	3.0114e-05	-1.39488	-1.57627
58639325	chr8:58639325:T:C	1.15147e-08	-1.80792	-1.06538e-09	1.33479e-05	-1.66425	-1.06538e-09	0.000112954	-1.64915	-1.06538e-09
58639722	chr8:58639722:T:G	6.95626e-09	-0.88556	-1.42634	1.13851e-05	-0.426493	-1.39682	0.000108737	-0.278264	-1.40894
58639917	chr8:58639917:C:T	3.46788e-08	-3.2746e-10	-0.705414	3.69936e-05	-3.2746e-10	-0.644867	0.000304662	-3.2746e-10	-0.656936
58640236	chr8:58640236:A:T	1.69528e-08	-3.2746e-10	-1.42111	1.71797e-05	-3.2746e-10	-1.41188	0.000142045	-3.2746e-10	-1.41999
58640336	chr8:58640336:T:A	4.34347e-08	-3.2746e-10	-0.480285	4.52455e-05	-3.2746e-10	-0.443509	0.000366642	-3.2746e-10	-0.471752
58640868	chr8:58640868:G:T	2.25256e-07	2.68006	-1.51436	8.25325e-05	1.6501	-1.49252	0.000688542	1.67254	-1.5141
58640930	chr8:58640930:A:C	1.88931e-08	-3.2746e-10	-1.31275	1.77556e-05	-3.2746e-10	-1.37891	0.000158588	-3.2746e-10	-1.30983
58640983	chr8:58640983:A:G	1.5965e-07	0.821438	-1.06538e-09	7.71847e-05	0.0905884	-1.06538e-09	0.000647136	0.0964191	-1.06538e-09
58641665	chr8:58641665:G:C	5.72715e-09	-0.931988	-1.57434	4.22073e-06	-1.24401	-1.57159	3.5105e-05	-1.24611	-1.57168
58641849	chr8:58641849:C:T	1.99117e-08	-3.2746e-10	-1.26024	1.90764e-05	-3.2746e-10	-1.30716	0.000169463	-3.2746e-10	-1.24351
58641894	chr8:58641894:C:A	1.47392e-08	-3.2746e-10	-1.56103	1.46036e-05	-3.2746e-10	-1.57435	0.00012392	-3.2746e-10	-1.5565
58642147	chr8:58642147:A:G	9.64978e-07	4.12194	-1.50137	2.60906e-06	-1.79111	-1.50552	2.17078e-05	-1.77445	-1.52402
58642708	chr8:58642708:A:G	2.99094e-08	-3.2746e-10	-0.853369	3.22233e-05	-3.2746e-10	-0.782921	0.000269668	-3.2746e-10	-0.778947
58643097	chr8:58643097:C:T	1.5928e-07	2.39669	-1.57757	6.42905e-05	1.48105	-1.57325	0.000543659	1.50267	-1.58049
58643359	chr8:58643359:CT:C	2.78047e-08	-3.2746e-10	-0.926338	3.05629e-05	-3.2746e-10	-0.835826	0.000236945	-3.2746e-10	-0.908308
58643481	chr8:58643481:C:T	3.57457e-08	-3.2746e-10	-0.675114	3.82213e-05	-3.2746e-10	-0.612221	0.000314283	-3.2746e-10	-0.625845
58643597	chr8:58643597:G:A	2.07372e-07	1.97246	-0.889489	5.71723e-06	-1.65967	-0.852458	5.24635e-05	-1.61664	-0.799377
58643767	chr8:58643767:G:A	1.49601e-08	-1.54616	-1.06538e-09	2.28009e-05	-1.12881	-1.06538e-09	0.000182377	-1.17006	-1.06538e-09
58643820	chr8:58643820:C:T	3.49149e-08	-3.2746e-10	-0.698629	3.72465e-05	-3.2746e-10	-0.638054	0.000306789	-3.2746e-10	-0.649977
58643851	chr8:58643851:T:C	3.53005e-08	-3.2746e-10	-0.687646	3.76767e-05	-3.2746e-10	-0.62657	0.000310269	-3.2746e-10	-0.638697
58644086	chr8:58644086:G:A	3.37504e-08	-0.73255	-1.06538e-09	2.64002e-05	-0.982242	-1.06538e-09	0.00022187	-0.974047	-1.06538e-09
58644434	chr8:58644434:C:T	1.51871e-08	-3.2746e-10	-1.5311	1.55035e-05	-3.2746e-10	-1.51454	0.000128177	-3.2746e-10	-1.52273
58644474	chr8:58644474:A:G	3.51137e-08	-3.2746e-10	-0.692952	3.74828e-05	-3.2746e-10	-0.631731	0.000308587	-3.2746e-10	-0.644133
58644655	chr8:58644655:A:C	1.77525e-07	1.81571	-0.888145	5.83985e-06	-1.64081	-0.850093	5.36526e-05	-1.59559	-0.798018
58644670	chr8:58644670:G:A	3.41961e-08	-3.2746e-10	-0.71943	3.64541e-05	-3.2746e-10	-0.659558	0.000300303	-3.2746e-10	-0.671345
58644677	chr8:58644677:G:A	2.59359e-08	-3.2746e-10	-0.995916	2.70196e-05	-3.2746e-10	-0.959051	0.00021989	-3.2746e-10	-0.98301
58644703	chr8:58644703:T:C	4.65573e-07	3.38295	-1.49122	0.000192223	2.44453	-1.44149	0.00155241	2.45907	-1.48765
58644820	chr8:58644820:A:G	2.04493e-08	-3.2746e-10	-1.23359	1.95964e-05	-3.2746e-10	-1.28027	0.00017412	-3.2746e-10	-1.21639
58644979	chr8:58644979:A:G	3.5592e-08	-3.2746e-10	-0.679421	3.79826e-05	-3.2746e-10	-0.618484	0.000312913	-3.2746e-10	-0.630214
58645204	chr8:58645204:A:G	3.46043e-08	-3.2746e-10	-0.707566	3.69089e-05	-3.2746e-10	-0.647159	0.000303986	-3.2746e-10	-0.659156
58645315	chr8:58645315:A:G	4.02634e-07	1.74649	-1.06538e-09	0.000172447	0.894477	-1.06538e-09	0.00144822	0.901954	-1.06538e-09
58645367	chr8:58645367:T:A	1.19492e-08	-1.77088	-1.06538e-09	1.24866e-05	-1.73095	-1.06538e-09	0.000103799	-1.73368	-1.06538e-09
58645380	chr8:58645380:G:A	1.51589e-08	-3.2746e-10	-1.53295	1.54709e-05	-3.2746e-10	-1.51665	0.000127921	-3.2746e-10	-1.52473
58645460	chr8:58645460:C:T	3.62299e-08	-3.2746e-10	-0.661657	3.86726e-05	-3.2746e-10	-0.60048	0.000318657	-3.2746e-10	-0.612022
58645766	chr8:58645766:C:T	3.65104e-08	-3.2746e-10	-0.653947	3.89818e-05	-3.2746e-10	-0.592519	0.000321189	-3.2746e-10	-0.604108
58645910	chr8:58645910:G:A	3.41493e-07	3.07056	-1.48878	0.000124967	2.0607	-1.48827	0.0010555	2.08439	-1.49876
58645972	chr8:58645972:T:C	7.59082e-08	-0.908251	0.986233	4.621e-05	-1.48966	1.06724	0.000390228	-1.47211	1.06271
58646001	chr8:58646001:A:G	3.5692e-08	-3.2746e-10	-0.676617	3.80797e-05	-3.2746e-10	-0.615932	0.000313846	-3.2746e-10	-0.627235
58646016	chr8:58646016:A:G	3.70462e-08	-3.2746e-10	-0.639377	3.95725e-05	-3.2746e-10	-0.577478	0.000326028	-3.2746e-10	-0.589154
58646035	chr8:58646035:C:G	2.65533e-07	2.81681	-1.48661	9.60504e-05	1.77064	-1.46137	0.000798576	1.79277	-1.48608
58646390	chr8:58646390:T:C	3.39516e-08	-3.2746e-10	-0.726608	3.61626e-05	-3.2746e-10	-0.667586	0.000298095	-3.2746e-10	-0.678727
58646531	chr8:58646531:T:C	3.0168e-08	-3.2746e-10	-0.844762	3.32689e-05	-3.2746e-10	-0.750989	0.000257475	-3.2746e-10	-0.825213
58646561	chr8:58646561:A:T	1.51744e-08	-3.2746e-10	-1.53194	1.54907e-05	-3.2746e-10	-1.51537	0.000128061	-3.2746e-10	-1.52363
58646993	chr8:58646993:T:C	3.55131e-08	-3.2746e-10	-0.681642	3.78666e-05	-3.2746e-10	-0.621542	0.000312187	-3.2746e-10	-0.632536
58647359	chr8:58647359:A:G	3.60271e-08	-3.2746e-10	-0.667273	3.84319e-05	-3.2746e-10	-0.606725	0.000316793	-3.2746e-10	-0.61789
58647440	chr8:58647440:G:C	4.92278e-09	-1.15697	-1.5007	3.73183e-06	-1.44227	-1.49644	3.10619e-05	-1.44552	-1.49463
58647534	chr8:58647534:G:T	2.56188e-08	-3.2746e-10	-1.00822	2.80401e-05	-3.2746e-10	-0.921977	0.000221429	-3.2746e-10	-0.976036
58647542	chr8:58647542:G:C	4.90522e-09	-1.15521	-1.50603	3.71642e-06	-1.44094	-1.50191	3.09318e-05	-1.44419	-1.50016
58647556	chr8:58647556:A:G	3.38874e-08	-3.2746e-10	-0.728501	3.61145e-05	-3.2746e-10	-0.668919	0.000297467	-3.2746e-10	-0.680835
58647594	chr8:58647594:CA:C	3.55946e-08	-3.2746e-10	-0.679349	3.79507e-05	-3.2746e-10	-0.619324	0.000312931	-3.2746e-10	-0.630155
58647738	chr8:58647738:A:G	2.04693e-08	-3.2746e-10	-1.23262	1.96152e-05	-3.2746e-10	-1.27931	0.000174294	-3.2746e-10	-1.2154
58647789	chr8:58647789:C:T	3.52638e-08	-3.2746e-10	-0.688687	3.75585e-05	-3.2746e-10	-0.629712	0.000309891	-3.2746e-10	-0.639918
58648192	chr8:58648192:T:C	6.87366e-08	-0.0212616	-1.06538e-09	1.59103e-05	-1.48865	-1.06538e-09	0.000132634	-1.48855	-1.06538e-09
58648260	chr8:58648260:A:G	1.75194e-08	-3.2746e-10	-1.38824	1.71429e-05	-3.2746e-10	-1.41403	0.000146626	-3.2746e-10	-1.38826
58648908	chr8:58648908:A:G	3.9978e-08	-3.2746e-10	-0.563215	4.26257e-05	-3.2746e-10	-0.503155	0.000352547	-3.2746e-10	-0.510953
58648940	chr8:58648940:T:C	3.9978e-08	-3.2746e-10	-0.563215	4.26257e-05	-3.2746e-10	-0.503155	0.000352547	-3.2746e-10	-0.510953
58649079	chr8:58649079:G:A	2.99482e-08	-3.2746e-10	-0.852076	3.28537e-05	-3.2746e-10	-0.763549	0.000255523	-3.2746e-10	-0.832827
58649186	chr8:58649186:G:T	1.26451e-08	-0.609104	-1.10517	1.60035e-05	-0.446728	-1.03607	0.000148238	-0.311824	-1.0655
58649528	chr8:58649528:G:A	1.11211e-08	-0.726062	-1.11664	1.88139e-05	-0.276248	-1.04477	0.000175095	-0.133387	-1.07742
58649628	chr8:58649628:C:A	4.00981e-08	-3.2746e-10	-0.560215	4.29391e-05	-3.2746e-10	-0.49583	0.0003536	-3.2746e-10	-0.507972
58649700	chr8:58649700:A:G	3.97959e-08	-3.2746e-10	-0.567778	4.24883e-05	-3.2746e-10	-0.506382	0.000350846	-3.2746e-10	-0.515789
58649926	chr8:58649926:T:C	2.8987e-08	-3.2746e-10	-0.884695	3.19428e-05	-3.2746e-10	-0.791666	0.000247261	-3.2746e-10	-0.865693
58650097	chr8:58650097:A:C	5.53452e-09	-1.22942	-1.31112	2.55672e-05	0.24366	-1.25796	0.000244269	0.408711	-1.28658
58650256	chr8:58650256:G:A	3.79894e-08	-3.2746e-10	-0.614237	4.05563e-05	-3.2746e-10	-0.552921	0.00033456	-3.2746e-10	-0.563323
58650934	chr8:58650934:C:T	4.12113e-08	-3.2746e-10	-0.532831	4.40072e-05	-3.2746e-10	-0.471258	0.000363793	-3.2746e-10	-0.479553
58651228	chr8:58651228:A:G	2.65309e-08	-3.2746e-10	-0.973232	2.49849e-05	-3.2746e-10	-1.03734	0.000227155	-3.2746e-10	-0.950503
58651438	chr8:58651438:A:G	1.56056e-08	-3.2746e-10	-1.50391	1.5936e-05	-3.2746e-10	-1.48703	0.000131955	-3.2746e-10	-1.49367
58651441	chr8:58651441:A:C	1.72547e-08	-3.2746e-10	-1.40346	1.77019e-05	-3.2746e-10	-1.38194	0.00014691	-3.2746e-10	-1.38632
58651537	chr8:58651537:C:A	2.44227e-08	-3.2746e-10	-1.05603	2.31453e-05	-3.2746e-10	-1.11382	0.000208846	-3.2746e-10	-1.03454
58651797	chr8:58651797:G:A	2.04705e-08	-3.2746e-10	-1.23256	2.06059e-05	-3.2746e-10	-1.23003	0.000176086	-3.2746e-10	-1.20516
58652514	chr8:58652514:G:A	1.87693e-07	2.38245	-1.39918	7.4373e-05	1.45226	-1.39878	0.000625706	1.47579	-1.41305
58652922	chr8:58652922:G:A	1.48874e-08	-3.2746e-10	-1.55103	1.50306e-05	-3.2746e-10	-1.54552	0.000125422	-3.2746e-10	-1.54446
58652958	chr8:58652958:C:T	1.53696e-08	-3.2746e-10	-1.51915	1.54854e-05	-3.2746e-10	-1.51572	0.000129751	-3.2746e-10	-1.51052
58653084	chr8:58653084:G:A	1.49738e-08	-3.2746e-10	-1.54524	1.51989e-05	-3.2746e-10	-1.53439	0.000126072	-3.2746e-10	-1.53928
58653106	chr8:58653106:C:T	2.55588e-08	-3.2746e-10	-1.01056	2.41773e-05	-3.2746e-10	-1.0702	0.000218736	-3.2746e-10	-0.98827
58653130	chr8:58653130:GAGAGT:G	1.56254e-08	-3.2746e-10	-1.50265	1.57571e-05	-3.2746e-10	-1.49832	0.00013204	-3.2746e-10	-1.49303
58653159	chr8:58653159:C:T	1.14402e-08	-1.81441	-1.06538e-09	1.32097e-05	-1.67466	-1.06538e-09	0.000107852	-1.69538	-1.06538e-09
58653186	chr8:58653186:G:A	1.54545e-08	-3.2746e-10	-1.51364	1.56001e-05	-3.2746e-10	-1.50833	0.000130151	-3.2746e-10	-1.50744
58653461	chr8:58653461:AC:A	3.16829e-08	0.634646	-1.43041	1.58575e-05	-0.0962237	-1.39575	0.000127777	-0.0983724	-1.42748
58653498	chr8:58653498:A:T	1.4416e-08	-3.2746e-10	-1.58321	1.45342e-05	-3.2746e-10	-1.57911	0.000120825	-3.2746e-10	-1.5818
58653635	chr8:58653635:T:G	1.4721e-08	-3.2746e-10	-1.56227	1.47003e-05	-3.2746e-10	-1.56774	0.000123505	-3.2746e-10	-1.55986
58653831	chr8:58653831:T:A	1.46343e-08	-3.2746e-10	-1.56818	1.46261e-05	-3.2746e-10	-1.57281	0.000122738	-3.2746e-10	-1.56608
58653944	chr8:58653944:C:T	1.4837e-08	-3.2746e-10	-1.55442	1.48064e-05	-3.2746e-10	-1.56055	0.000124532	-3.2746e-10	-1.55157
58654016	chr8:58654016:T:G	2.46022e-08	-3.2746e-10	-1.04871	2.60093e-05	-3.2746e-10	-0.997157	0.000219378	-3.2746e-10	-0.985344
58654321	chr8:58654321:G:A	2.72234e-08	-3.2746e-10	-0.947466	2.56442e-05	-3.2746e-10	-1.01129	0.000233237	-3.2746e-10	-0.924084
58654433	chr8:58654433:T:C	1.47284e-08	-3.2746e-10	-1.56176	1.4707e-05	-3.2746e-10	-1.56729	0.000123571	-3.2746e-10	-1.55932
58654580	chr8:58654580:C:T	1.49352e-08	-3.2746e-10	-1.54782	1.48782e-05	-3.2746e-10	-1.55571	0.000125385	-3.2746e-10	-1.54475
58655088	chr8:58655088:C:A	4.32136e-07	3.32897	-1.51177	2.55639e-06	-1.81506	-1.50195	2.15253e-05	-1.81336	-1.49355
58655252	chr8:58655252:G:A	1.51677e-08	-3.2746e-10	-1.53237	1.49276e-05	-3.2746e-10	-1.5524	0.000127783	-3.2746e-10	-1.52581
58655303	chr8:58655303:T:C	2.73793e-08	-3.2746e-10	-0.941757	2.95035e-05	-3.2746e-10	-0.871105	0.000245238	-3.2746e-10	-0.873907
58655329	chr8:58655329:G:A	1.51677e-08	-3.2746e-10	-1.53237	1.49276e-05	-3.2746e-10	-1.5524	0.000127783	-3.2746e-10	-1.52581
58655358	chr8:58655358:T:C	1.4716e-08	-3.2746e-10	-1.56261	1.46967e-05	-3.2746e-10	-1.56799	0.000123461	-3.2746e-10	-1.56021
58655616	chr8:58655616:T:C	9.48632e-09	-0.775092	-1.2266	1.18501e-05	-0.529362	-1.25392	0.00010525	-0.510358	-1.20944
58655840	chr8:58655840:G:A	2.91754e-08	-3.2746e-10	-0.878219	3.15699e-05	-3.2746e-10	-0.803407	0.000262151	-3.2746e-10	-0.807216
58655852	chr8:58655852:G:A	1.46856e-08	-3.2746e-10	-1.56467	1.4669e-05	-3.2746e-10	-1.56987	0.000123194	-3.2746e-10	-1.56238
58655855	chr8:58655855:T:C	1.47909e-08	-3.2746e-10	-1.55753	1.47597e-05	-3.2746e-10	-1.56371	0.000124122	-3.2746e-10	-1.55487
58655895	chr8:58655895:A:C	2.16027e-08	0.333949	-1.51268	1.09643e-05	-0.370972	-1.48999	8.88831e-05	-0.378044	-1.51077
58656023	chr8:58656023:TTG:T	2.64416e-08	0.5274	-1.50401	1.3053e-05	-0.207096	-1.4795	0.000105662	-0.213806	-1.50209
58656033	chr8:58656033:G:T	1.45463e-08	-3.2746e-10	-1.57421	1.45483e-05	-3.2746e-10	-1.57814	0.000121947	-3.2746e-10	-1.57255
58656156	chr8:58656156:C:T	1.14325e-08	-1.81508	-1.06538e-09	1.21077e-05	-1.76177	-1.06538e-09	0.000101333	-1.75773	-1.06538e-09
58656282	chr8:58656282:G:A	2.78032e-08	-3.2746e-10	-0.926393	3.00913e-05	-3.2746e-10	-0.851375	0.000249068	-3.2746e-10	-0.858413
58656404	chr8:58656404:A:C	1.47299e-08	-3.2746e-10	-1.56167	1.47115e-05	-3.2746e-10	-1.56698	0.000123582	-3.2746e-10	-1.55924
58656697	chr8:58656697:A:G	1.46238e-08	-3.2746e-10	-1.56889	1.46194e-05	-3.2746e-10	-1.57326	0.000122642	-3.2746e-10	-1.56687
58656788	chr8:58656788:C:A	1.53047e-08	-3.2746e-10	-1.52339	1.52356e-05	-3.2746e-10	-1.53198	0.000128589	-3.2746e-10	-1.51952
58656857	chr8:58656857:A:G	1.49573e-08	-3.2746e-10	-1.54635	1.496e-05	-3.2746e-10	-1.55023	0.000125564	-3.2746e-10	-1.54332
58657494	chr8:58657494:A:G	1.66336e-08	-3.2746e-10	-1.44012	1.64869e-05	-3.2746e-10	-1.45305	0.00013705	-3.2746e-10	-1.45579
58657650	chr8:58657650:A:G	1.4789e-08	-3.2746e-10	-1.55766	1.47657e-05	-3.2746e-10	-1.5633	0.000124099	-3.2746e-10	-1.55506
58657714	chr8:58657714:T:G	1.59922e-07	-3.2746e-10	0.823145	0.000145462	-3.2746e-10	0.724304	0.00139459	-3.2746e-10	0.864216
58657915	chr8:58657915:A:G	6.86137e-08	1.38594	-1.409	2.89229e-05	0.498907	-1.38989	0.000236057	0.496599	-1.40866
58658060	chr8:58658060:C:T	2.46534e-09	-1.7706	-1.57862	2.35475e-06	-1.81512	-1.58406	1.97562e-05	-1.81508	-1.5776
58658572	chr8:58658572:T:C	1.74851e-08	-3.2746e-10	-1.3902	1.78369e-05	-3.2746e-10	-1.37434	0.000146286	-3.2746e-10	-1.39057
58658624	chr8:58658624:G:A	1.5384e-08	-3.2746e-10	-1.51822	1.55975e-05	-3.2746e-10	-1.5085	0.000127194	-3.2746e-10	-1.53042
58658728	chr8:58658728:C:T	3.97809e-09	-1.65389	-1.21685	3.60641e-06	-1.81509	-1.1578	2.83816e-05	-1.81483	-1.21557
58658988	chr8:58658988:C:T	2.74996e-08	-3.2746e-10	-0.937372	2.66459e-05	-3.2746e-10	-0.972979	0.000231996	-3.2746e-10	-0.929417
58658989	chr8:58658989:G:T	1.23235e-08	-0.864482	-0.87555	7.04495e-06	-1.49945	-0.803853	5.55636e-05	-1.48394	-0.874667
58659128	chr8:58659128:G:A	1.66145e-08	-3.2746e-10	-1.44127	1.73806e-05	-3.2746e-10	-1.40026	0.000139158	-3.2746e-10	-1.44053
58659297	chr8:58659297:A:C	3.08987e-08	-1.24971	0.428883	2.42889e-05	-1.64603	0.580438	0.000178795	-1.66661	0.476716
58659942	chr8:58659942:C:T	5.67508e-09	-1.60093	-0.91453	4.86407e-06	-1.72645	-0.947292	4.23979e-05	-1.72868	-0.900361
58660030	chr8:58660030:C:G	1.48366e-08	-3.2746e-10	-1.55445	1.48319e-05	-3.2746e-10	-1.55883	0.000123576	-3.2746e-10	-1.55928
58660261	chr8:58660261:C:G	1.79985e-08	-3.2746e-10	-1.36126	1.89068e-05	-3.2746e-10	-1.31609	0.000150992	-3.2746e-10	-1.35891
58660681	chr8:58660681:G:A	1.74571e-08	-3.2746e-10	-1.3918	1.7722e-05	-3.2746e-10	-1.3808	0.000146673	-3.2746e-10	-1.38794
58660873	chr8:58660873:A:G	4.84167e-08	-3.2746e-10	-0.371698	4.88348e-05	-3.2746e-10	-0.36717	0.000403822	-3.2746e-10	-0.375163
58661030	chr8:58661030:A:G	1.5159e-08	-3.2746e-10	-1.53295	1.55922e-05	-3.2746e-10	-1.50884	0.000127115	-3.2746e-10	-1.53104
58661115	chr8:58661115:G:A	1.45372e-08	-1.57483	-1.06538e-09	1.72176e-05	-1.40968	-1.06538e-09	0.000144837	-1.40053	-1.06538e-09
58661137	chr8:58661137:A:T	1.54048e-08	-3.2746e-10	-1.51686	1.58624e-05	-3.2746e-10	-1.49166	0.000129218	-3.2746e-10	-1.51464
58661309	chr8:58661309:G:A	3.56722e-08	-3.2746e-10	-0.677173	3.33942e-05	-3.2746e-10	-0.747231	0.000299337	-3.2746e-10	-0.674568
58661451	chr8:58661451:T:A	1.56459e-08	-0.536659	-0.964673	2.11479e-05	-0.267461	-0.936609	0.00017572	-0.237048	-0.9702
58661541	chr8:58661541:G:T	1.14546e-08	-1.81315	-1.06538e-09	1.16743e-05	-1.79822	-1.06538e-09	9.71418e-05	-1.79997	-1.06538e-09
58661607	chr8:58661607:C:T	2.34413e-08	-3.2746e-10	-1.09705	2.18254e-05	-3.2746e-10	-1.17254	0.000192567	-3.2746e-10	-1.11569
58661736	chr8:58661736:A:G	1.50416e-08	-0.575243	-0.965479	2.03011e-05	-0.309641	-0.935299	0.000168284	-0.279631	-0.970857
58662567	chr8:58662567:C:G	1.72877e-08	-0.533459	-0.868087	2.34396e-05	-0.263961	-0.837224	0.00019415	-0.233541	-0.873968
58662806	chr8:58662806:G:A	1.91079e-08	-3.2746e-10	-1.30144	2.06563e-05	-3.2746e-10	-1.22759	0.000160878	-3.2746e-10	-1.29549
58662864	chr8:58662864:AAAC:A	1.932e-08	-0.61561	-0.674791	2.61729e-05	-0.353196	-0.637692	0.000215145	-0.323585	-0.681239
58662873	chr8:58662873:C:T	8.8562e-09	-0.643693	-1.42673	6.98231e-06	-0.966421	-1.34581	5.15443e-05	-1.00555	-1.42814
58662968	chr8:58662968:A:G	1.93446e-08	-0.574105	-0.715027	2.62656e-05	-0.308771	-0.678583	0.000216164	-0.278797	-0.721302
58663049	chr8:58663049:G:A	3.75709e-09	-1.44908	-1.47882	3.22992e-06	-1.57911	-1.50405	2.72483e-05	-1.59651	-1.47464
58663316	chr8:58663316:A:T	2.93042e-09	-1.81107	-1.36533	2.82577e-06	-1.80591	-1.41092	2.47101e-05	-1.80106	-1.36787
58663357	chr8:58663357:G:A	2.21586e-08	-3.2746e-10	-1.15332	1.99864e-05	-3.2746e-10	-1.26056	0.000184036	-3.2746e-10	-1.16101
58663413	chr8:58663413:A:G	4.08408e-09	-1.45863	-1.38581	3.46551e-06	-1.60159	-1.41116	2.94803e-05	-1.61743	-1.37499
58663960	chr8:58663960:G:A	1.58597e-08	-3.2746e-10	-1.48776	1.57996e-05	-3.2746e-10	-1.49563	0.000133106	-3.2746e-10	-1.48499
58664203	chr8:58664203:A:G	1.50879e-08	-3.2746e-10	-1.53765	1.5281e-05	-3.2746e-10	-1.529	0.000125843	-3.2746e-10	-1.54111
58664270	chr8:58664270:A:G	1.45978e-08	-3.2746e-10	-1.57067	1.47357e-05	-3.2746e-10	-1.56534	0.000121938	-3.2746e-10	-1.57262
58664307	chr8:58664307:T:G	2.99304e-08	-3.2746e-10	-0.852669	3.03206e-05	-3.2746e-10	-0.843786	0.000243883	-3.2746e-10	-0.879447
58664443	chr8:58664443:T:A	5.52189e-08	-3.2746e-10	-0.240237	5.2686e-05	-3.2746e-10	-0.291263	0.000463938	-3.2746e-10	-0.236387
58664605	chr8:58664605:C:T	5.49026e-08	-3.2746e-10	-0.245983	5.24004e-05	-3.2746e-10	-0.296697	0.000461276	-3.2746e-10	-0.242142
58664751	chr8:58664751:A:G	1.61604e-08	-3.2746e-10	-1.46898	1.61619e-05	-3.2746e-10	-1.47296	0.000134694	-3.2746e-10	-1.47313
58665246	chr8:58665246:C:A	1.66623e-08	-3.2746e-10	-1.43839	1.65603e-05	-3.2746e-10	-1.4486	0.000139814	-3.2746e-10	-1.43582
58665433	chr8:58665433:T:C	1.90812e-08	-3.2746e-10	-1.30284	1.91377e-05	-3.2746e-10	-1.30395	0.0001581	-3.2746e-10	-1.31291
58665652	chr8:58665652:A:G	1.41142e-08	-1.60436	-1.06538e-09	1.18282e-05	-1.78513	-1.06538e-09	9.69629e-05	-1.80181	-1.06538e-09
58665741	chr8:58665741:C:A	1.5468e-08	-3.2746e-10	-1.51277	1.54286e-05	-3.2746e-10	-1.51939	0.00012988	-3.2746e-10	-1.50953
58665905	chr8:58665905:T:C	1.44697e-08	-3.2746e-10	-1.57948	1.45431e-05	-3.2746e-10	-1.5785	0.000121508	-3.2746e-10	-1.57616
58666104	chr8:58666104:A:G	1.79359e-08	-1.36474	-1.06538e-09	2.00943e-05	-1.25518	-1.06538e-09	0.00016633	-1.26217	-1.06538e-09
58666200	chr8:58666200:G:A	5.49026e-08	-3.2746e-10	-0.245983	5.24004e-05	-3.2746e-10	-0.296697	0.000461276	-3.2746e-10	-0.242142
58666357	chr8:58666357:G:A	2.74188e-09	-1.67355	-1.56935	2.75753e-06	-1.68192	-1.55936	2.25917e-05	-1.69064	-1.56791
58666610	chr8:58666610:A:G	1.76013e-08	-3.2746e-10	-1.38357	1.67022e-05	-3.2746e-10	-1.44007	0.000147085	-3.2746e-10	-1.38512
58666671	chr8:58666671:T:C	1.44553e-08	-3.2746e-10	-1.58048	1.45273e-05	-3.2746e-10	-1.57958	0.000121355	-3.2746e-10	-1.57742
58666695	chr8:58666695:C:T	5.49026e-08	-3.2746e-10	-0.245983	5.24004e-05	-3.2746e-10	-0.296697	0.000461276	-3.2746e-10	-0.242142
58666699	chr8:58666699:T:C	1.68956e-08	-3.2746e-10	-1.42449	1.68828e-05	-3.2746e-10	-1.42932	0.000140719	-3.2746e-10	-1.42937
58666744	chr8:58666744:T:A	5.49026e-08	-3.2746e-10	-0.245983	5.24004e-05	-3.2746e-10	-0.296697	0.000461276	-3.2746e-10	-0.242142
58667567	chr8:58667567:C:A	2.95785e-08	-3.2746e-10	-0.864496	2.99634e-05	-3.2746e-10	-0.855635	0.000241069	-3.2746e-10	-0.891053
58667568	chr8:58667568:C:T	1.75773e-08	-3.2746e-10	-1.38493	1.66832e-05	-3.2746e-10	-1.44121	0.000146886	-3.2746e-10	-1.38648
58667698	chr8:58667698:C:T	5.53542e-08	-3.2746e-10	-0.237791	6.37217e-05	-3.2746e-10	-0.101087	0.000465309	-3.2746e-10	-0.233437
58667795	chr8:58667795:A:G	3.45852e-09	-1.80337	-1.20733	3.74633e-06	-1.80577	-1.12906	2.88836e-05	-1.8074	-1.20546
58667830	chr8:58667830:C:T	1.44478e-08	-3.2746e-10	-1.581	1.4518e-05	-3.2746e-10	-1.58022	0.000120947	-3.2746e-10	-1.58079
58668271	chr8:58668271:G:A	2.35242e-08	-3.2746e-10	-1.09351	2.508e-05	-3.2746e-10	-1.03354	0.000198164	-3.2746e-10	-1.08704
58668460	chr8:58668460:G:A	1.44833e-08	-3.2746e-10	-1.57855	1.45535e-05	-3.2746e-10	-1.57778	0.000121249	-3.2746e-10	-1.57829
58668471	chr8:58668471:T:C	1.9199e-08	-3.2746e-10	-1.29669	1.92806e-05	-3.2746e-10	-1.29651	0.000159064	-3.2746e-10	-1.30683
58668472	chr8:58668472:G:A	1.73028e-08	-3.2746e-10	-1.40067	1.6478e-05	-3.2746e-10	-1.45359	0.000144607	-3.2746e-10	-1.40212
58668743	chr8:58668743:G:A	1.73028e-08	-3.2746e-10	-1.40067	1.6478e-05	-3.2746e-10	-1.45359	0.000144607	-3.2746e-10	-1.40212
58669336	chr8:58669336:C:T	1.92105e-08	-3.2746e-10	-1.29608	1.92828e-05	-3.2746e-10	-1.2964	0.00015915	-3.2746e-10	-1.30629
58669567	chr8:58669567:C:T	1.49533e-08	-3.2746e-10	-1.54661	1.51476e-05	-3.2746e-10	-1.53777	0.000124755	-3.2746e-10	-1.54979
58669591	chr8:58669591:G:C	1.97851e-08	-3.2746e-10	-1.26661	2.06353e-05	-3.2746e-10	-1.22861	0.00016616	-3.2746e-10	-1.26319
58669678	chr8:58669678:G:T	1.6254e-08	-3.2746e-10	-1.4632	1.61463e-05	-3.2746e-10	-1.47392	0.000136601	-3.2746e-10	-1.45907
58669805	chr8:58669805:A:G	2.02227e-08	-3.2746e-10	-1.24474	2.0306e-05	-3.2746e-10	-1.24469	0.000167393	-3.2746e-10	-1.25579
58669868	chr8:58669868:C:T	1.94441e-08	-3.2746e-10	-1.284	1.95199e-05	-3.2746e-10	-1.28418	0.000161057	-3.2746e-10	-1.29438
58669869	chr8:58669869:A:G	1.94441e-08	-3.2746e-10	-1.284	1.95199e-05	-3.2746e-10	-1.28418	0.000161057	-3.2746e-10	-1.29438
58670002	chr8:58670002:T:C	1.44099e-08	-3.2746e-10	-1.58363	1.44745e-05	-3.2746e-10	-1.58323	0.00012062	-3.2746e-10	-1.58349
58670042	chr8:58670042:T:C	2.04436e-08	-3.2746e-10	-1.23387	2.04863e-05	-3.2746e-10	-1.23586	0.000169205	-3.2746e-10	-1.24503
58670106	chr8:58670106:C:T	1.97207e-08	-3.2746e-10	-1.26988	1.97965e-05	-3.2746e-10	-1.27011	0.000163308	-3.2746e-10	-1.2805
58670145	chr8:58670145:G:A	1.45371e-08	-3.2746e-10	-1.57484	1.46213e-05	-3.2746e-10	-1.57313	0.000122194	-3.2746e-10	-1.57053
58670185	chr8:58670185:T:C	1.88063e-08	-3.2746e-10	-1.31735	1.88798e-05	-3.2746e-10	-1.31752	0.000155867	-3.2746e-10	-1.32714
58670745	chr8:58670745:C:T	1.54661e-08	-3.2746e-10	-1.51289	1.54248e-05	-3.2746e-10	-1.51964	0.000129865	-3.2746e-10	-1.50964
58670829	chr8:58670829:C:T	1.95583e-08	-3.2746e-10	-1.27814	1.96346e-05	-3.2746e-10	-1.27832	0.000161986	-3.2746e-10	-1.28863
58671005	chr8:58671005:A:G	1.44414e-08	-3.2746e-10	-1.58144	1.45094e-05	-3.2746e-10	-1.58081	0.000121206	-3.2746e-10	-1.57865
58671150	chr8:58671150:T:C	1.2658e-08	-1.71325	-1.06538e-09	1.19115e-05	-1.77811	-1.06538e-09	0.000100386	-1.76711	-1.06538e-09
58671435	chr8:58671435:G:A	1.59319e-08	-3.2746e-10	-1.48322	1.60273e-05	-3.2746e-10	-1.48132	0.000132863	-3.2746e-10	-1.48682
58671591	chr8:58671591:C:G	1.69314e-08	-3.2746e-10	-1.42237	1.69194e-05	-3.2746e-10	-1.42715	0.000141013	-3.2746e-10	-1.42729
58671753	chr8:58671753:GC:G	1.94441e-08	-3.2746e-10	-1.284	1.95199e-05	-3.2746e-10	-1.28418	0.000161057	-3.2746e-10	-1.29438
58671800	chr8:58671800:T:C	1.49809e-08	-3.2746e-10	-1.54477	1.51696e-05	-3.2746e-10	-1.53632	0.000124986	-3.2746e-10	-1.54794
58672179	chr8:58672179:C:T	1.49409e-08	-3.2746e-10	-1.54744	1.51321e-05	-3.2746e-10	-1.53879	0.000124662	-3.2746e-10	-1.55053
58672205	chr8:58672205:G:T	6.30772e-08	-3.2746e-10	-0.107185	5.66312e-05	-3.2746e-10	-0.219052	0.000528107	-3.2746e-10	-0.106839
58672488	chr8:58672488:C:T	1.69314e-08	-3.2746e-10	-1.42237	1.69194e-05	-3.2746e-10	-1.42715	0.000141013	-3.2746e-10	-1.42729
58673370	chr8:58673370:A:G	1.48711e-08	-3.2746e-10	-1.55212	1.49065e-05	-3.2746e-10	-1.55382	0.000124572	-3.2746e-10	-1.55125
58673482	chr8:58673482:G:A	2.91297e-08	-3.2746e-10	-0.879786	2.8307e-05	-3.2746e-10	-0.912503	0.000244675	-3.2746e-10	-0.876207
58673909	chr8:58673909:C:T	5.10359e-09	-1.68275	-0.938854	5.28359e-06	-1.73175	-0.859261	4.12675e-05	-1.73323	-0.922832
58674314	chr8:58674314:A:G	1.53143e-08	-3.2746e-10	-1.52275	1.52852e-05	-3.2746e-10	-1.52873	0.000129407	-3.2746e-10	-1.51318
58674667	chr8:58674667:A:T	2.38644e-09	-1.79697	-1.58477	2.36247e-06	-1.81384	-1.58207	1.96515e-05	-1.81314	-1.58485
58675328	chr8:58675328:A:T	2.04583e-08	-3.2746e-10	-1.23315	2.07754e-05	-3.2746e-10	-1.22184	0.000169392	-3.2746e-10	-1.24392
58675603	chr8:58675603:A:G	1.79638e-08	-3.2746e-10	-1.36319	1.70463e-05	-3.2746e-10	-1.41968	0.000152524	-3.2746e-10	-1.34882
58676042	chr8:58676042:T:C	2.42478e-09	-1.78594	-1.57986	2.35587e-06	-1.81511	-1.58359	1.97176e-05	-1.81497	-1.57965
58676316	chr8:58676316:C:T	2.05622e-08	-3.2746e-10	-1.22809	2.10877e-05	-3.2746e-10	-1.20692	0.000170718	-3.2746e-10	-1.23612
58676544	chr8:58676544:C:A	1.1444e-08	-1.81408	-1.06538e-09	1.1601e-05	-1.80452	-1.06538e-09	9.68503e-05	-1.80297	-1.06538e-09
58676730	chr8:58676730:T:G	4.71688e-08	-3.2746e-10	-0.397811	4.48831e-05	-3.2746e-10	-0.451552	0.000396217	-3.2746e-10	-0.394176
58676772	chr8:58676772:G:GC	4.10385e-08	-3.2746e-10	-0.537032	3.91185e-05	-3.2746e-10	-0.589017	0.000344713	-3.2746e-10	-0.533426
58676912	chr8:58676912:T:G	1.62433e-08	-3.2746e-10	-1.46386	1.64702e-05	-3.2746e-10	-1.45406	0.000136317	-3.2746e-10	-1.46116
58676960	chr8:58676960:T:C	1.44597e-08	-3.2746e-10	-1.58018	1.45809e-05	-3.2746e-10	-1.5759	0.000120874	-3.2746e-10	-1.58139
58677032	chr8:58677032:C:G	1.91872e-08	-3.2746e-10	-1.2973	1.94755e-05	-3.2746e-10	-1.28645	0.000159033	-3.2746e-10	-1.30703
58677076	chr8:58677076:G:A	1.93181e-08	-3.2746e-10	-1.2905	2.01536e-05	-3.2746e-10	-1.25223	0.000160054	-3.2746e-10	-1.30063
58677186	chr8:58677186:C:T	4.03451e-08	-3.2746e-10	-0.554072	4.36962e-05	-3.2746e-10	-0.478352	0.000338461	-3.2746e-10	-0.551729
58677264	chr8:58677264:G:A	1.53402e-08	-3.2746e-10	-1.52107	1.52521e-05	-3.2746e-10	-1.5309	0.00012966	-3.2746e-10	-1.51122
58677520	chr8:58677520:C:T	1.55012e-08	-3.2746e-10	-1.51062	1.53997e-05	-3.2746e-10	-1.52127	0.00013111	-3.2746e-10	-1.5001
58677925	chr8:58677925:C:A	2.42662e-09	-1.79522	-1.56982	2.46862e-06	-1.79306	-1.5589	2.03349e-05	-1.79527	-1.56853
58678189	chr8:58678189:C:T	1.52988e-08	-3.2746e-10	-1.52377	1.52142e-05	-3.2746e-10	-1.53338	0.000129278	-3.2746e-10	-1.51417
58678523	chr8:58678523:A:T	1.46927e-08	-3.2746e-10	-1.56419	1.46745e-05	-3.2746e-10	-1.5695	0.000123708	-3.2746e-10	-1.55821
58678748	chr8:58678748:A:G	1.43927e-08	-3.2746e-10	-1.58482	1.44644e-05	-3.2746e-10	-1.58392	0.000120418	-3.2746e-10	-1.58517
58678960	chr8:58678960:G:T	1.89029e-08	-3.2746e-10	-1.31223	1.92e-05	-3.2746e-10	-1.3007	0.00015681	-3.2746e-10	-1.3211
58679117	chr8:58679117:TG:T	1.3337e-08	-1.661	-1.06538e-09	1.1772e-05	-1.78989	-1.06538e-09	9.85006e-05	-1.78607	-1.06538e-09
58679574	chr8:58679574:G:A	2.01221e-08	-3.2746e-10	-1.24972	2.10584e-05	-3.2746e-10	-1.20831	0.000166652	-3.2746e-10	-1.26023
58680220	chr8:58680220:C:T	1.44245e-08	-3.2746e-10	-1.58261	1.44592e-05	-3.2746e-10	-1.58428	0.000121015	-3.2746e-10	-1.58022
58680746	chr8:58680746:G:T	1.44692e-08	-3.2746e-10	-1.57952	1.44917e-05	-3.2746e-10	-1.58203	0.000121437	-3.2746e-10	-1.57674
58680890	chr8:58680890:C:T	1.44079e-08	-3.2746e-10	-1.58377	1.44493e-05	-3.2746e-10	-1.58497	0.000120778	-3.2746e-10	-1.58219
58680974	chr8:58680974:A:G	3.33408e-08	-3.2746e-10	-0.744762	3.39732e-05	-3.2746e-10	-0.73004	0.000271236	-3.2746e-10	-0.773149
58680994	chr8:58680994:T:C	2.00293e-08	-3.2746e-10	-1.25435	1.94455e-05	-3.2746e-10	-1.288	0.000170781	-3.2746e-10	-1.23575
58681471	chr8:58681471:T:C	2.40844e-08	-3.2746e-10	-1.06998	2.47027e-05	-3.2746e-10	-1.0487	0.000203626	-3.2746e-10	-1.05985
58681654	chr8:58681654:G:A	1.74324e-08	-1.39321	-1.06538e-09	1.14821e-05	-1.81482	-1.06538e-09	9.5777e-05	-1.81412	-1.06538e-09
58681780	chr8:58681780:G:A	1.84171e-08	-3.2746e-10	-1.33827	1.81097e-05	-3.2746e-10	-1.35916	0.0001547	-3.2746e-10	-1.33465
58682284	chr8:58682284:A:G	3.18703e-08	-3.2746e-10	-0.789868	3.27688e-05	-3.2746e-10	-0.766136	0.000259605	-3.2746e-10	-0.816978
58682498	chr8:58682498:G:A	3.1474e-08	-3.2746e-10	-0.802383	3.23409e-05	-3.2746e-10	-0.779279	0.000256439	-3.2746e-10	-0.829246
58682513	chr8:58682513:G:GT	2.58722e-08	-0.998375	-1.06538e-09	1.82277e-05	-1.35267	-1.06538e-09	0.000150445	-1.36254	-1.06538e-09
58682568	chr8:58682568:A:T	1.43924e-08	-3.2746e-10	-1.58484	1.44589e-05	-3.2746e-10	-1.5843	0.000120458	-3.2746e-10	-1.58484
58682600	chr8:58682600:C:T	2.07794e-08	-1.21758	-1.06538e-09	1.54898e-05	-1.51543	-1.06538e-09	0.000127946	-1.52453	-1.06538e-09
58682709	chr8:58682709:C:T	3.41113e-08	-3.2746e-10	-0.721915	3.50931e-05	-3.2746e-10	-0.697609	0.000277549	-3.2746e-10	-0.750139
58682822	chr8:58682822:A:T	4.33815e-09	-1.43098	-1.35312	3.55219e-06	-1.56672	-1.42133	3.15644e-05	-1.58144	-1.34267
58682852	chr8:58682852:C:T	1.16857e-08	-1.03083	-0.762342	7.1077e-06	-1.48508	-0.809351	6.13926e-05	-1.50059	-0.758256
58683277	chr8:58683277:GA:G	1.69525e-08	-3.2746e-10	-1.42113	1.6813e-05	-3.2746e-10	-1.43346	0.000142419	-3.2746e-10	-1.41737
58683628	chr8:58683628:CTAGAGGTCACACATGTACT:C	4.63289e-09	-1.5149	-1.20346	3.65879e-06	-1.69443	-1.26405	3.21055e-05	-1.70938	-1.19773
58683659	chr8:58683659:G:A	4.6412e-09	-1.51195	-1.20462	3.65848e-06	-1.69273	-1.26584	3.21199e-05	-1.70775	-1.19891
58683974	chr8:58683974:T:C	3.18096e-09	-1.60241	-1.49195	2.69168e-06	-1.74481	-1.52064	2.29738e-05	-1.75606	-1.48572
58684226	chr8:58684226:T:C	1.15868e-08	-1.80168	-1.06538e-09	1.1749e-05	-1.79184	-1.06538e-09	9.77725e-05	-1.79349	-1.06538e-09
58684266	chr8:58684266:A:G	1.57776e-08	-3.2746e-10	-1.49295	1.55253e-05	-3.2746e-10	-1.51314	0.000133133	-3.2746e-10	-1.48479
58684350	chr8:58684350:A:T	1.27674e-08	-1.70465	-1.06538e-09	1.15433e-05	-1.8095	-1.06538e-09	9.68676e-05	-1.80279	-1.06538e-09
58684378	chr8:58684378:C:G	2.55353e-08	-3.2746e-10	-1.01148	2.69248e-05	-3.2746e-10	-0.962566	0.000214747	-3.2746e-10	-1.00668
58684440	chr8:58684440:C:A	3.89873e-09	-1.30552	-1.58537	3.16715e-06	-1.52192	-1.58086	2.56315e-05	-1.54717	-1.58514
58684676	chr8:58684676:C:T	1.50604e-08	-3.2746e-10	-1.53947	1.49413e-05	-3.2746e-10	-1.55148	0.000126168	-3.2746e-10	-1.53852
58684712	chr8:58684712:T:C	2.80349e-08	-3.2746e-10	-0.918095	2.99408e-05	-3.2746e-10	-0.856391	0.000239398	-3.2746e-10	-0.898011
58685080	chr8:58685080:C:A	1.48898e-08	-3.2746e-10	-1.55086	1.51113e-05	-3.2746e-10	-1.54017	0.000125966	-3.2746e-10	-1.54013
58685105	chr8:58685105:C:T	3.4143e-09	-1.60718	-1.41639	3.89546e-06	-1.47166	-1.42414	3.22769e-05	-1.48798	-1.41381
58685109	chr8:58685109:G:A	1.47002e-08	-3.2746e-10	-1.56368	1.48427e-05	-3.2746e-10	-1.55811	0.000122996	-3.2746e-10	-1.56399
58685401	chr8:58685401:A:G	1.21582e-08	-1.75354	-1.06538e-09	1.44207e-05	-1.58695	-1.06538e-09	0.000121728	-1.57435	-1.06538e-09
58685407	chr8:58685407:A:G	1.42684e-08	-1.5935	-1.06538e-09	1.82909e-05	-1.34921	-1.06538e-09	0.000152027	-1.35208	-1.06538e-09
58686930	chr8:58686930:A:G	1.48002e-08	-3.2746e-10	-1.5569	1.50261e-05	-3.2746e-10	-1.54583	0.000125044	-3.2746e-10	-1.54747
58687471	chr8:58687471:A:G	4.7426e-08	-3.2746e-10	-0.392373	5.41184e-05	-3.2746e-10	-0.264438	0.000401926	-3.2746e-10	-0.379869
58688002	chr8:58688002:G:A	4.64534e-09	-1.64383	-1.07185	6.52891e-06	-1.32563	-1.05374	5.68156e-05	-1.27067	-1.06566
58688194	chr8:58688194:T:G	3.73943e-09	-1.53796	-1.39465	3.09239e-06	-1.71765	-1.40902	2.59477e-05	-1.73085	-1.38921
58688336	chr8:58688336:T:C	2.97802e-09	-1.69111	-1.46918	2.65485e-06	-1.80526	-1.47396	2.21544e-05	-1.80707	-1.47103
58688442	chr8:58688442:T:C	1.40752e-08	-1.60713	-1.06538e-09	1.23022e-05	-1.74584	-1.06538e-09	0.000104649	-1.72553	-1.06538e-09
58688522	chr8:58688522:T:C	4.03278e-09	-1.66225	-1.19484	5.57033e-06	-1.36541	-1.17275	4.81125e-05	-1.31506	-1.18754
58688569	chr8:58688569:G:A	1.47105e-08	-3.2746e-10	-1.56298	1.50728e-05	-3.2746e-10	-1.54272	0.000123296	-3.2746e-10	-1.56155
58688680	chr8:58688680:G:A	1.47518e-08	-3.2746e-10	-1.56018	1.49686e-05	-3.2746e-10	-1.54966	0.000124573	-3.2746e-10	-1.55124
58688998	chr8:58688998:G:A	5.84171e-09	-1.16123	-1.32529	4.36965e-06	-1.51426	-1.26667	3.43576e-05	-1.51751	-1.3218
58689602	chr8:58689602:C:T	3.07955e-09	-1.54225	-1.58452	2.8157e-06	-1.63627	-1.58413	2.34156e-05	-1.63834	-1.5844
58689772	chr8:58689772:G:C	3.02196e-09	-1.66173	-1.4839	2.643e-06	-1.79618	-1.48751	2.20162e-05	-1.7987	-1.48566
58690243	chr8:58690243:T:G	2.98301e-09	-1.68994	-1.46867	2.65673e-06	-1.80501	-1.47351	2.21715e-05	-1.80685	-1.47048
58690376	chr8:58690376:C:T	1.47448e-08	-3.2746e-10	-1.56065	1.514e-05	-3.2746e-10	-1.53827	0.000123146	-3.2746e-10	-1.56277
58690428	chr8:58690428:G:A	1.27282e-08	-1.70772	-1.06538e-09	1.14795e-05	-1.81505	-1.06538e-09	9.56825e-05	-1.8151	-1.06538e-09
58690719	chr8:58690719:G:T	1.60251e-08	-3.2746e-10	-1.47738	1.65101e-05	-3.2746e-10	-1.45164	0.000134292	-3.2746e-10	-1.47612
58690860	chr8:58690860:G:A	1.67316e-08	-3.2746e-10	-1.43424	1.735e-05	-3.2746e-10	-1.40202	0.000140264	-3.2746e-10	-1.43261
58690940	chr8:58690940:A:G	1.78935e-08	-3.2746e-10	-1.3671	1.71994e-05	-3.2746e-10	-1.41074	0.000151701	-3.2746e-10	-1.35423
58691021	chr8:58691021:T:C	2.95693e-09	-1.70336	-1.46403	2.6567e-06	-1.80855	-1.46998	2.2204e-05	-1.81002	-1.46584
58691171	chr8:58691171:G:A	4.51615e-09	-1.23815	-1.50574	3.50123e-06	-1.49967	-1.50282	2.87128e-05	-1.5145	-1.50429
58691230	chr8:58691230:G:A	1.26707e-07	0.590332	-1.06538e-09	0.000141743	0.698403	-1.06538e-09	0.00121427	0.725758	-1.06538e-09
58691646	chr8:58691646:C:T	3.48339e-09	-1.72433	-1.2792	3.79226e-06	-1.63286	-1.28979	3.17021e-05	-1.64458	-1.27518
58692621	chr8:58692621:G:A	3.4844e-08	-3.2746e-10	-0.700663	3.8839e-05	-3.2746e-10	-0.596188	0.000295011	-3.2746e-10	-0.689124
58692675	chr8:58692675:A:G	1.60081e-08	-3.2746e-10	-1.47845	1.62228e-05	-3.2746e-10	-1.4692	0.00013463	-3.2746e-10	-1.47361
58692694	chr8:58692694:C:T	2.74679e-09	-1.65588	-1.58523	2.42284e-06	-1.78541	-1.58526	2.01152e-05	-1.7896	-1.58507
58692708	chr8:58692708:C:A	4.0932e-09	-1.64758	-1.19463	4.59435e-06	-1.52592	-1.20487	3.82969e-05	-1.54057	-1.1902
58692913	chr8:58692913:G:T	3.57325e-09	-1.65996	-1.31811	3.99036e-06	-1.5434	-1.32833	3.32496e-05	-1.55745	-1.31465
58693032	chr8:58693032:G:A	2.78748e-09	-1.66284	-1.56356	2.47017e-06	-1.78172	-1.5696	2.05656e-05	-1.78911	-1.56341
58693155	chr8:58693155:G:A	3.36416e-09	-1.55876	-1.47961	2.8056e-06	-1.7328	-1.4912	2.34031e-05	-1.74543	-1.47785
58693263	chr8:58693263:G:A	2.35852e-09	-1.81437	-1.57914	2.35726e-06	-1.81512	-1.58299	1.97551e-05	-1.81494	-1.57779
58693266	chr8:58693266:T:C	3.35535e-09	-1.81019	-1.2308	3.65227e-06	-1.78637	-1.1739	2.89673e-05	-1.78438	-1.2256
58693285	chr8:58693285:T:C	1.54046e-08	-3.2746e-10	-1.51688	1.53028e-05	-3.2746e-10	-1.52758	0.000129228	-3.2746e-10	-1.51456
58693541	chr8:58693541:G:GA	5.81858e-09	-1.71386	-0.776623	7.73971e-06	-1.45189	-0.757362	6.69488e-05	-1.40398	-0.768227
58693996	chr8:58693996:G:A	2.62476e-08	-0.983967	-1.06538e-09	3.16493e-05	-0.800897	-1.06538e-09	0.000261423	-0.809999	-1.06538e-09
58694189	chr8:58694189:A:G	5.3766e-09	-1.68852	-0.880963	7.34677e-06	-1.40303	-0.858325	6.35012e-05	-1.35173	-0.873349
58694213	chr8:58694213:A:G	3.5223e-09	-1.67714	-1.31529	3.9071e-06	-1.56685	-1.32596	3.25936e-05	-1.58025	-1.31177
58694403	chr8:58694403:G:A	2.35071e-09	-1.81234	-1.58449	2.37263e-06	-1.80619	-1.58542	1.97543e-05	-1.8088	-1.58396
58694784	chr8:58694784:A:G	3.70281e-09	-1.71414	-1.22831	3.41066e-06	-1.80954	-1.21916	2.84795e-05	-1.81067	-1.21629
58694828	chr8:58694828:T:C	3.5781e-09	-1.53571	-1.441	2.95076e-06	-1.71991	-1.45363	2.46236e-05	-1.73352	-1.43891
58694853	chr8:58694853:A:G	1.43915e-08	-3.2746e-10	-1.58491	1.44429e-05	-3.2746e-10	-1.58541	0.000120454	-3.2746e-10	-1.58487
58695187	chr8:58695187:G:A	1.44422e-08	-3.2746e-10	-1.58139	1.46558e-05	-3.2746e-10	-1.57077	0.00012078	-3.2746e-10	-1.58216
58695189	chr8:58695189:G:A	2.34396e-09	-1.81455	-1.58515	2.37128e-06	-1.80868	-1.5835	1.96882e-05	-1.81084	-1.58528
58695278	chr8:58695278:G:A	1.47634e-08	-3.2746e-10	-1.55939	1.49709e-05	-3.2746e-10	-1.54951	0.000124681	-3.2746e-10	-1.55038
58695296	chr8:58695296:A:G	1.94599e-08	-3.2746e-10	-1.28319	1.87276e-05	-3.2746e-10	-1.32562	0.000165327	-3.2746e-10	-1.26821
58695349	chr8:58695349:A:G	2.79891e-09	-1.66636	-1.55595	2.50631e-06	-1.78643	-1.55037	2.07554e-05	-1.78994	-1.55339
58695357	chr8:58695357:G:A	2.81549e-09	-1.66227	-1.55414	2.51638e-06	-1.78456	-1.54823	2.08304e-05	-1.78821	-1.55152
58695400	chr8:58695400:T:C	2.45875e-09	-1.80618	-1.54571	2.46197e-06	-1.80338	-1.55127	2.06599e-05	-1.80683	-1.54111
58695454	chr8:58695454:GC:G	2.14167e-08	-3.2746e-10	-1.18737	1.96188e-05	-3.2746e-10	-1.27912	0.000182256	-3.2746e-10	-1.17072
58695709	chr8:58695709:A:G	2.82465e-09	-1.65599	-1.55717	2.51497e-06	-1.78183	-1.55152	2.08191e-05	-1.78563	-1.55464
58695810	chr8:58695810:C:T	3.13308e-09	-1.57764	-1.53189	2.6847e-06	-1.74985	-1.5182	2.20619e-05	-1.75613	-1.52615
58695996	chr8:58695996:C:T	1.53124e-08	-3.2746e-10	-1.52288	1.56058e-05	-3.2746e-10	-1.50797	0.000129923	-3.2746e-10	-1.50919
58696203	chr8:58696203:T:C	1.27445e-08	-1.70645	-1.06538e-09	1.66829e-05	-1.44123	-1.06538e-09	0.000146086	-1.39194	-1.06538e-09
58696236	chr8:58696236:A:T	1.56913e-08	-1.49844	-1.06538e-09	1.49683e-05	-1.54968	-1.06538e-09	0.000125848	-1.54106	-1.06538e-09
58696238	chr8:58696238:C:A	3.03709e-09	-1.56377	-1.57688	2.5639e-06	-1.74007	-1.57402	2.12304e-05	-1.74647	-1.57424
58696450	chr8:58696450:A:G	2.91911e-09	-1.72167	-1.4586	2.67623e-06	-1.81137	-1.45983	2.24878e-05	-1.81233	-1.45084
58696668	chr8:58696668:A:G	2.76811e-09	-1.74668	-1.4867	2.59635e-06	-1.8149	-1.4866	2.17868e-05	-1.81506	-1.47977
58696805	chr8:58696805:C:T	1.50363e-08	-3.2746e-10	-1.54108	1.53054e-05	-3.2746e-10	-1.52741	0.000127309	-3.2746e-10	-1.52952
58696856	chr8:58696856:T:C	2.73116e-09	-1.66282	-1.584	2.41476e-06	-1.78926	-1.58475	2.00547e-05	-1.79287	-1.5848
58696977	chr8:58696977:T:C	2.7621e-09	-1.65385	-1.5817	2.43532e-06	-1.78582	-1.57972	2.02172e-05	-1.78974	-1.57986
58697047	chr8:58697047:T:C	2.6422e-09	-1.70272	-1.57721	2.40239e-06	-1.80492	-1.57422	1.99744e-05	-1.80713	-1.57456
58697266	chr8:58697266:T:C	2.95933e-09	-1.72691	-1.43967	2.65743e-06	-1.80944	-1.46882	2.27234e-05	-1.81081	-1.44194
58697395	chr8:58697395:G:A	3.02729e-09	-1.64816	-1.49571	2.63585e-06	-1.77961	-1.50679	2.20804e-05	-1.78739	-1.49406
58697396	chr8:58697396:T:C	2.81802e-09	-1.76077	-1.45474	2.75201e-06	-1.81479	-1.42849	2.24463e-05	-1.81448	-1.45053
58697490	chr8:58697490:A:G	1.91622e-08	-3.2746e-10	-1.29861	1.86525e-05	-3.2746e-10	-1.32963	0.000162601	-3.2746e-10	-1.28484
58697523	chr8:58697523:T:C	2.93131e-09	-1.73747	-1.43863	2.65301e-06	-1.81181	-1.4681	2.26998e-05	-1.81285	-1.44093
58697624	chr8:58697624:C:T	2.45278e-08	-1.05174	-1.06538e-09	1.7585e-05	-1.38856	-1.06538e-09	0.000144065	-1.40587	-1.06538e-09
58697786	chr8:58697786:T:C	2.68861e-09	-1.67944	-1.58307	2.40443e-06	-1.79703	-1.58127	1.9977e-05	-1.79999	-1.58157
58697864	chr8:58697864:C:T	1.45098e-08	-3.2746e-10	-1.57672	1.47909e-05	-3.2746e-10	-1.5616	0.00012123	-3.2746e-10	-1.57845
58697964	chr8:58697964:A:G	2.47895e-08	-1.04112	-1.06538e-09	1.77259e-05	-1.38059	-1.06538e-09	0.000145196	-1.39806	-1.06538e-09
58698139	chr8:58698139:A:G	2.7915e-09	-1.76138	-1.46358	2.72492e-06	-1.81474	-1.43843	2.22464e-05	-1.8144	-1.45956
58698225	chr8:58698225:T:G	2.99703e-09	-1.71723	-1.43669	2.67192e-06	-1.80666	-1.46616	2.28467e-05	-1.80837	-1.43896
58698856	chr8:58698856:T:C	2.80919e-09	-1.76585	-1.4528	2.75925e-06	-1.81429	-1.42636	2.25056e-05	-1.81382	-1.44855
58698862	chr8:58698862:A:G	9.64731e-08	0.317721	-1.06538e-09	6.24539e-05	-0.121183	-1.06538e-09	0.000528607	-0.105893	-1.06538e-09
58699097	chr8:58699097:G:A	2.2894e-08	-1.12067	-1.06538e-09	1.72803e-05	-1.40604	-1.06538e-09	0.000146942	-1.3861	-1.06538e-09
58699149	chr8:58699149:A:G	1.80008e-08	-1.36113	-1.06538e-09	1.77086e-05	-1.38156	-1.06538e-09	0.000143441	-1.41021	-1.06538e-09
58699194	chr8:58699194:C:T	2.77826e-09	-1.7591	-1.47062	2.70532e-06	-1.81491	-1.44549	2.20836e-05	-1.81464	-1.46666
58699940	chr8:58699940:C:T	1.86316e-08	-3.2746e-10	-1.32668	1.81547e-05	-3.2746e-10	-1.35668	0.000157982	-3.2746e-10	-1.31365
58700238	chr8:58700238:G:T	7.47291e-09	-1.71908	-0.521177	8.21073e-06	-1.60472	-0.545451	6.97859e-05	-1.61663	-0.514081
58700245	chr8:58700245:T:A	7.1318e-09	-1.71863	-0.568347	7.85448e-06	-1.60362	-0.59091	6.66435e-05	-1.61544	-0.561339
58700433	chr8:58700433:G:T	4.8188e-09	-1.24353	-1.43549	3.75161e-06	-1.5023	-1.43113	3.07523e-05	-1.51667	-1.43351
58700489	chr8:58700489:C:T	9.79507e-09	-0.65669	-1.31297	4.39804e-06	-1.4893	-1.28515	3.55472e-05	-1.49531	-1.30996
58700505	chr8:58700505:G:A	3.94394e-09	-1.40117	-1.47819	3.14957e-06	-1.67319	-1.43516	2.51589e-05	-1.67504	-1.47589
58700573	chr8:58700573:A:G	1.34906e-08	-1.64955	-1.06538e-09	1.38977e-05	-1.62389	-1.06538e-09	0.000115566	-1.6263	-1.06538e-09
58700668	chr8:58700668:T:C	2.96011e-09	-1.73435	-1.43197	2.67156e-06	-1.81121	-1.46174	2.28637e-05	-1.81232	-1.43426
58700672	chr8:58700672:G:A	2.25264e-08	-3.2746e-10	-1.13686	2.31967e-05	-3.2746e-10	-1.1116	0.000190516	-3.2746e-10	-1.1264
58701191	chr8:58701191:G:T	1.29101e-08	-1.69353	-1.06538e-09	1.70707e-05	-1.41825	-1.06538e-09	0.000149682	-1.36763	-1.06538e-09
58701418	chr8:58701418:C:T	1.44131e-08	-3.2746e-10	-1.58341	1.4609e-05	-3.2746e-10	-1.57397	0.000120536	-3.2746e-10	-1.58419
58701437	chr8:58701437:G:A	8.35167e-09	-1.6993	-0.429783	9.31108e-06	-1.57423	-0.450174	7.88e-05	-1.58699	-0.422234
58701570	chr8:58701570:G:A	1.88375e-08	-3.2746e-10	-1.31569	1.83519e-05	-3.2746e-10	-1.34588	0.000159767	-3.2746e-10	-1.30242
58701717	chr8:58701717:A:T	2.80254e-09	-1.75548	-1.46553	2.7189e-06	-1.81507	-1.44032	2.21908e-05	-1.81491	-1.46155
58701873	chr8:58701873:C:T	2.52726e-08	-3.2746e-10	-1.02182	2.60392e-05	-3.2746e-10	-0.996009	0.000213841	-3.2746e-10	-1.01091
58701957	chr8:58701957:C:T	2.89668e-09	-1.72466	-1.46332	2.60524e-06	-1.80884	-1.48924	2.22087e-05	-1.8103	-1.46535
58702102	chr8:58702102:A:G	3.2836e-08	-3.2746e-10	-0.760017	3.49974e-05	-3.2746e-10	-0.700339	0.000276914	-3.2746e-10	-0.752429
58702362	chr8:58702362:A:G	2.58746e-08	-3.2746e-10	-0.998281	2.66918e-05	-3.2746e-10	-0.971254	0.000218984	-3.2746e-10	-0.987138
58702440	chr8:58702440:A:G	3.06179e-09	-1.69919	-1.43335	2.69439e-06	-1.80081	-1.46363	2.30436e-05	-1.80308	-1.43567
58702635	chr8:58702635:G:A	2.43287e-09	-1.80759	-1.55488	2.43328e-06	-1.80152	-1.56486	2.032e-05	-1.80524	-1.55929
58702931	chr8:58702931:C:T	2.05943e-08	-3.2746e-10	-1.22653	2.08508e-05	-3.2746e-10	-1.21822	0.000173171	-3.2746e-10	-1.22186
58703164	chr8:58703164:C:A	8.0842e-09	-1.67951	-0.482125	9.02536e-06	-1.54773	-0.507845	7.66821e-05	-1.56144	-0.475032
58703602	chr8:58703602:G:A	2.92287e-09	-1.64882	-1.53015	2.57406e-06	-1.77455	-1.53558	2.14928e-05	-1.78229	-1.52613
58703792	chr8:58703792:A:G	2.52565e-09	-1.78963	-1.53541	2.53456e-06	-1.77376	-1.55184	2.13603e-05	-1.77982	-1.53478
58703903	chr8:58703903:G:T	2.60253e-09	-1.79039	-1.50467	2.60858e-06	-1.77573	-1.52108	2.20139e-05	-1.78147	-1.503
58704099	chr8:58704099:G:A	1.81122e-08	-3.2746e-10	-1.35496	1.70375e-05	-3.2746e-10	-1.42019	0.000153676	-3.2746e-10	-1.34129
58704149	chr8:58704149:G:A	2.1695e-08	-3.2746e-10	-1.17446	2.2347e-05	-3.2746e-10	-1.14892	0.000180073	-3.2746e-10	-1.18278
58704327	chr8:58704327:C:T	2.29418e-08	-3.2746e-10	-1.11858	2.27229e-05	-3.2746e-10	-1.13224	0.000193115	-3.2746e-10	-1.11285
58704725	chr8:58704725:T:A	2.97002e-09	-1.76344	-1.39954	2.82096e-06	-1.81077	-1.40777	2.35745e-05	-1.8137	-1.40227
58704989	chr8:58704989:T:G	1.15827e-08	-1.80203	-1.06538e-09	1.14835e-05	-1.8147	-1.06538e-09	9.57699e-05	-1.81419	-1.06538e-09
58705159	chr8:58705159:G:A	3.23397e-09	-1.59514	-1.4827	3.05788e-06	-1.66336	-1.47454	2.5036e-05	-1.67371	-1.48211
58705673	chr8:58705673:G:T	3.00739e-09	-1.76173	-1.38874	2.85129e-06	-1.81043	-1.39741	2.38309e-05	-1.81353	-1.39162
58706121	chr8:58706121:C:T	2.8558e-09	-1.77445	-1.42774	2.73594e-06	-1.81352	-1.43561	2.28942e-05	-1.81499	-1.43026
58706130	chr8:58706130:C:T	2.52328e-09	-1.74145	-1.58453	2.36816e-06	-1.80927	-1.58423	1.9662e-05	-1.81289	-1.58456
58706132	chr8:58706132:A:G	3.21043e-09	-1.81031	-1.27483	3.43699e-06	-1.7922	-1.22882	2.75516e-05	-1.78683	-1.27325
58706817	chr8:58706817:T:A	3.33716e-09	-1.80831	-1.23811	3.55867e-06	-1.79611	-1.19012	2.84594e-05	-1.79114	-1.23652
58706829	chr8:58706829:C:A	2.87612e-09	-1.66064	-1.53446	3.90771e-06	-1.35332	-1.53934	3.47102e-05	-1.2984	-1.5307
58706931	chr8:58706931:G:A	1.54216e-07	0.78681	-1.06538e-09	9.20004e-05	0.26618	-1.06538e-09	0.000774627	0.276244	-1.06538e-09
58707250	chr8:58707250:G:A	3.24883e-09	-1.49938	-1.57387	2.6839e-06	-1.71067	-1.55767	2.19107e-05	-1.71675	-1.57241
58707521	chr8:58707521:G:A	2.9125e-09	-1.76644	-1.41609	2.77366e-06	-1.81164	-1.42381	2.31789e-05	-1.8142	-1.4187
58707545	chr8:58707545:A:C	1.59768e-08	-3.2746e-10	-1.4804	1.55588e-05	-3.2746e-10	-1.51099	0.000134295	-3.2746e-10	-1.4761
58707721	chr8:58707721:A:T	7.32087e-09	-1.74428	-0.516532	8.05736e-06	-1.69502	-0.474011	6.33019e-05	-1.7084	-0.519818
58707975	chr8:58707975:T:C	2.89565e-09	-1.65033	-1.538	3.95986e-06	-1.33759	-1.54182	3.51548e-05	-1.28192	-1.53445
58708154	chr8:58708154:A:G	1.92134e-08	-3.2746e-10	-1.29594	1.96919e-05	-3.2746e-10	-1.2754	0.000159628	-3.2746e-10	-1.30329
58708519	chr8:58708519:T:A	2.97167e-09	-1.71261	-1.44981	2.76747e-06	-1.79808	-1.4396	2.27003e-05	-1.8047	-1.44906
58708875	chr8:58708875:A:T	3.18673e-09	-1.51136	-1.58119	2.63332e-06	-1.7171	-1.57027	2.16039e-05	-1.72301	-1.58026
58709331	chr8:58709331:T:C	1.15613e-08	-1.80388	-1.06538e-09	1.25638e-05	-1.72479	-1.06538e-09	0.000104688	-1.72515	-1.06538e-09
58709817	chr8:58709817:T:C	1.60135e-08	-3.2746e-10	-1.47811	1.55906e-05	-3.2746e-10	-1.50895	0.000134612	-3.2746e-10	-1.47374
58709865	chr8:58709865:C:G	1.47256e-08	-1.56196	-1.06538e-09	1.62126e-05	-1.46982	-1.06538e-09	0.000132704	-1.48802	-1.06538e-09
58710223	chr8:58710223:T:C	1.88593e-08	-3.2746e-10	-1.31454	1.92834e-05	-3.2746e-10	-1.29637	0.000156749	-3.2746e-10	-1.32149
58710384	chr8:58710384:T:C	1.27029e-08	-1.70972	-1.06538e-09	1.65979e-05	-1.44633	-1.06538e-09	0.000145367	-1.39687	-1.06538e-09
58710496	chr8:58710496:G:C	3.83711e-09	-1.32309	-1.58374	3.0283e-06	-1.57215	-1.57547	2.48073e-05	-1.58184	-1.58316
58710574	chr8:58710574:A:G	5.80975e-09	-1.78581	-0.706196	6.43603e-06	-1.74869	-0.645014	4.96325e-05	-1.75849	-0.712997
58710630	chr8:58710630:G:A	4.32212e-09	-1.73895	-1.04885	4.04765e-06	-1.79415	-1.06333	3.37686e-05	-1.80249	-1.05411
58710914	chr8:58710914:A:G	2.45459e-08	-3.2746e-10	-1.051	2.34769e-05	-3.2746e-10	-1.09959	0.000206382	-3.2746e-10	-1.04641
58711083	chr8:58711083:A:T	3.24521e-09	-1.53531	-1.53905	2.92571e-06	-1.65831	-1.52377	2.40088e-05	-1.66249	-1.53523
58711133	chr8:58711133:C:T	5.30144e-09	-1.22225	-1.36131	3.98276e-06	-1.5355	-1.33814	3.11603e-05	-1.57389	-1.3631
58711398	chr8:58711398:A:C	1.45028e-08	-3.2746e-10	-1.5772	1.44936e-05	-3.2746e-10	-1.5819	0.00012108	-3.2746e-10	-1.57968
58711426	chr8:58711426:T:C	2.97442e-09	-1.81208	-1.34941	3.26255e-06	-1.78086	-1.29224	2.62516e-05	-1.77314	-1.33527
58712063	chr8:58712063:T:C	1.43995e-08	-3.2746e-10	-1.58435	1.44578e-05	-3.2746e-10	-1.58438	0.000120632	-3.2746e-10	-1.5834
58712172	chr8:58712172:C:T	1.43842e-08	-3.2746e-10	-1.58541	1.44435e-05	-3.2746e-10	-1.58537	0.000120407	-3.2746e-10	-1.58526
58712211	chr8:58712211:G:A	1.44506e-08	-3.2746e-10	-1.58081	1.45209e-05	-3.2746e-10	-1.58002	0.000121144	-3.2746e-10	-1.57916
58712610	chr8:58712610:A:G	1.44023e-08	-3.2746e-10	-1.58415	1.44615e-05	-3.2746e-10	-1.58412	0.000120665	-3.2746e-10	-1.58312
58713207	chr8:58713207:T:A	1.455e-08	-3.2746e-10	-1.57395	1.46307e-05	-3.2746e-10	-1.57249	0.000122112	-3.2746e-10	-1.5712
58713289	chr8:58713289:A:G	1.44449e-08	-3.2746e-10	-1.5812	1.45132e-05	-3.2746e-10	-1.58055	0.000121086	-3.2746e-10	-1.57964
58713315	chr8:58713315:A:G	1.4442e-08	-3.2746e-10	-1.58141	1.45097e-05	-3.2746e-10	-1.58079	0.000121058	-3.2746e-10	-1.57987
58713563	chr8:58713563:A:C	1.2893e-07	-3.2746e-10	0.60773	0.000135038	-3.2746e-10	0.649943	0.00109679	-3.2746e-10	0.624008
58713611	chr8:58713611:A:T	1.90023e-08	-3.2746e-10	-1.30698	1.92209e-05	-3.2746e-10	-1.29961	0.00015978	-3.2746e-10	-1.30234
58713741	chr8:58713741:C:T	1.45384e-08	-3.2746e-10	-1.57475	1.45989e-05	-3.2746e-10	-1.57467	0.000121765	-3.2746e-10	-1.57405
58713880	chr8:58713880:T:G	1.45453e-08	-3.2746e-10	-1.57427	1.46054e-05	-3.2746e-10	-1.57422	0.000121825	-3.2746e-10	-1.57355
58713992	chr8:58713992:ACAT:A	1.75159e-08	-3.2746e-10	-1.38843	1.83466e-05	-3.2746e-10	-1.34617	0.000147524	-3.2746e-10	-1.38214
58714111	chr8:58714111:A:G	3.23793e-09	-1.65008	-1.42653	4.84878e-06	-1.28823	-1.38866	4.20545e-05	-1.22062	-1.41655
58714135	chr8:58714135:T:A	1.80415e-08	-3.2746e-10	-1.35887	1.9023e-05	-3.2746e-10	-1.30997	0.000151979	-3.2746e-10	-1.3524
58714213	chr8:58714213:A:G	1.45632e-08	-3.2746e-10	-1.57304	1.46444e-05	-3.2746e-10	-1.57156	0.000122236	-3.2746e-10	-1.57019
58714491	chr8:58714491:T:G	1.68311e-08	-3.2746e-10	-1.42832	1.75101e-05	-3.2746e-10	-1.39283	0.000141587	-3.2746e-10	-1.42322
58714539	chr8:58714539:C:T	1.93336e-08	-3.2746e-10	-1.2897	2.05688e-05	-3.2746e-10	-1.23184	0.000163041	-3.2746e-10	-1.28214
58714839	chr8:58714839:G:A	1.46701e-08	-3.2746e-10	-1.56573	1.47254e-05	-3.2746e-10	-1.56604	0.000122415	-3.2746e-10	-1.56872
58714954	chr8:58714954:T:C	1.615e-08	-3.2746e-10	-1.46962	1.6651e-05	-3.2746e-10	-1.44314	0.000136555	-3.2746e-10	-1.45941
58714957	chr8:58714957:A:G	2.00579e-08	-1.25292	-1.06538e-09	1.51897e-05	-1.53499	-1.06538e-09	0.000125096	-1.54706	-1.06538e-09
58715068	chr8:58715068:G:A	1.59495e-08	-3.2746e-10	-1.48212	1.57233e-05	-3.2746e-10	-1.50047	0.00013317	-3.2746e-10	-1.48451
58715090	chr8:58715090:A:G	1.61332e-08	-3.2746e-10	-1.47066	1.66665e-05	-3.2746e-10	-1.44221	0.000136394	-3.2746e-10	-1.46059
58715324	chr8:58715324:G:A	1.44675e-08	-3.2746e-10	-1.57964	1.45183e-05	-3.2746e-10	-1.5802	0.000120879	-3.2746e-10	-1.58135
58715683	chr8:58715683:AGAAAGTGAGGCCTTGGAGGTAGACTGTAGACGG:A	1.44384e-08	-3.2746e-10	-1.58165	1.44991e-05	-3.2746e-10	-1.58152	0.000120894	-3.2746e-10	-1.58123
58715745	chr8:58715745:T:C	1.9354e-08	-3.2746e-10	-1.28865	2.0858e-05	-3.2746e-10	-1.21787	0.000163093	-3.2746e-10	-1.28181
58716046	chr8:58716046:G:A	1.63367e-08	-3.2746e-10	-1.45813	1.68988e-05	-3.2746e-10	-1.42837	0.000138216	-3.2746e-10	-1.44732
58716316	chr8:58716316:A:G	1.78508e-08	-3.2746e-10	-1.3695	1.8673e-05	-3.2746e-10	-1.32853	0.000150649	-3.2746e-10	-1.36119
58716334	chr8:58716334:T:C	1.65867e-08	-3.2746e-10	-1.44294	1.72854e-05	-3.2746e-10	-1.40575	0.000140352	-3.2746e-10	-1.43198
58716403	chr8:58716403:G:A	7.2051e-09	-1.20673	-1.07003	5.6924e-06	-1.5014	-1.01508	4.4603e-05	-1.51433	-1.06401
58716443	chr8:58716443:G:A	1.58446e-08	-3.2746e-10	-1.48872	1.63177e-05	-3.2746e-10	-1.46336	0.000133875	-3.2746e-10	-1.47923
58716840	chr8:58716840:A:G	9.84207e-09	-0.734984	-1.22989	1.17705e-05	-0.516309	-1.27371	0.000105022	-0.490588	-1.23138
58717160	chr8:58717160:A:G	1.49389e-08	-3.2746e-10	-1.54757	1.52262e-05	-3.2746e-10	-1.53259	0.000124953	-3.2746e-10	-1.5482
58717317	chr8:58717317:C:T	1.85771e-08	-3.2746e-10	-1.32961	1.9717e-05	-3.2746e-10	-1.27413	0.000156589	-3.2746e-10	-1.32251
58717408	chr8:58717408:ATC:A	1.14693e-08	-1.81187	-1.06538e-09	1.17989e-05	-1.78761	-1.06538e-09	9.90648e-05	-1.78036	-1.06538e-09
58717607	chr8:58717607:A:G	2.49099e-09	-1.76493	-1.57393	3.09194e-06	-1.54991	-1.5769	2.70096e-05	-1.50743	-1.57252
58717668	chr8:58717668:C:A	3.6812e-09	-1.36817	-1.58013	2.85956e-06	-1.63492	-1.57003	2.34382e-05	-1.64265	-1.57912
58717755	chr8:58717755:A:C	1.44649e-08	-3.2746e-10	-1.57982	1.45217e-05	-3.2746e-10	-1.57997	0.000120875	-3.2746e-10	-1.58138
58717871	chr8:58717871:A:T	1.44384e-08	-3.2746e-10	-1.58165	1.44991e-05	-3.2746e-10	-1.58152	0.000120894	-3.2746e-10	-1.58123
58717957	chr8:58717957:G:A	1.6329e-08	-3.2746e-10	-1.4586	1.68769e-05	-3.2746e-10	-1.42966	0.000138149	-3.2746e-10	-1.44781
58718454	chr8:58718454:G:A	2.57079e-09	-1.79964	-1.50768	3.18652e-06	-1.61471	-1.48198	2.72446e-05	-1.57079	-1.5005
58718483	chr8:58718483:G:A	1.44384e-08	-3.2746e-10	-1.58165	1.44991e-05	-3.2746e-10	-1.58152	0.000120894	-3.2746e-10	-1.58123
58718840	chr8:58718840:G:A	2.52674e-09	-1.76163	-1.56299	2.81368e-06	-1.66801	-1.55311	2.27151e-05	-1.68746	-1.56565
58718984	chr8:58718984:G:T	1.87099e-08	-3.2746e-10	-1.32249	1.98823e-05	-3.2746e-10	-1.26578	0.000157714	-3.2746e-10	-1.31535
58719098	chr8:58719098:T:C	1.77765e-08	-3.2746e-10	-1.37366	1.88193e-05	-3.2746e-10	-1.32073	0.000149833	-3.2746e-10	-1.36661
58719276	chr8:58719276:C:A	2.07199e-08	-1.22045	-1.06538e-09	1.55482e-05	-1.51167	-1.06538e-09	0.000127985	-1.52422	-1.06538e-09
58719486	chr8:58719486:A:G	1.64923e-08	-3.2746e-10	-1.44865	1.71997e-05	-3.2746e-10	-1.41072	0.000139522	-3.2746e-10	-1.43791
58719488	chr8:58719488:A:C	2.48859e-09	-1.7912	-1.54863	2.9585e-06	-1.61641	-1.55452	2.58058e-05	-1.57942	-1.54612
58719576	chr8:58719576:C:T	4.22207e-08	-3.2746e-10	-0.508634	4.22476e-05	-3.2746e-10	-0.512065	0.000356765	-3.2746e-10	-0.499061
58719682	chr8:58719682:C:G	2.49163e-09	-1.76412	-1.57448	2.76679e-06	-1.6706	-1.56732	2.24247e-05	-1.68961	-1.57636
58719933	chr8:58719933:C:A	1.53056e-08	-3.2746e-10	-1.52332	1.56852e-05	-3.2746e-10	-1.50289	0.000127999	-3.2746e-10	-1.52412
58720217	chr8:58720217:G:C	1.68148e-08	-3.2746e-10	-1.42928	1.68477e-05	-3.2746e-10	-1.4314	0.000140495	-3.2746e-10	-1.43096
58720379	chr8:58720379:T:C	1.4408e-08	-3.2746e-10	-1.58376	1.44698e-05	-3.2746e-10	-1.58355	0.000120623	-3.2746e-10	-1.58346
58720911	chr8:58720911:T:C	2.83805e-09	-1.62423	-1.5842	3.26789e-06	-1.48621	-1.58526	2.64045e-05	-1.51863	-1.58398
58721479	chr8:58721479:G:A	1.34492e-08	-1.65263	-1.06538e-09	1.184e-05	-1.78413	-1.06538e-09	9.75237e-05	-1.79604	-1.06538e-09
58721573	chr8:58721573:A:G	4.72435e-08	-0.396227	-1.06538e-09	5.7935e-05	-0.196291	-1.06538e-09	0.000499072	-0.163387	-1.06538e-09
58722224	chr8:58722224:G:A	1.77726e-08	-3.2746e-10	-1.37389	1.81351e-05	-3.2746e-10	-1.35776	0.000150036	-3.2746e-10	-1.36526
58722382	chr8:58722382:G:T	1.46585e-08	-3.2746e-10	-1.56652	1.47004e-05	-3.2746e-10	-1.56774	0.000122729	-3.2746e-10	-1.56616
58722700	chr8:58722700:T:C	1.67036e-08	-3.2746e-10	-1.43592	1.704e-05	-3.2746e-10	-1.42005	0.000140803	-3.2746e-10	-1.42877
58722788	chr8:58722788:A:G	1.72937e-08	-3.2746e-10	-1.4012	1.75085e-05	-3.2746e-10	-1.39293	0.000145248	-3.2746e-10	-1.3977
58722885	chr8:58722885:C:T	1.77526e-08	-3.2746e-10	-1.37501	1.81124e-05	-3.2746e-10	-1.35901	0.000149864	-3.2746e-10	-1.36641
58723139	chr8:58723139:A:G	2.92433e-09	-1.7465	-1.43198	3.68832e-06	-1.51016	-1.44028	3.26114e-05	-1.46468	-1.4268
58723347	chr8:58723347:T:A	2.94795e-09	-1.741	-1.42944	3.74005e-06	-1.49865	-1.43787	3.31016e-05	-1.45234	-1.42422
58723470	chr8:58723470:G:A	1.46446e-08	-3.2746e-10	-1.56747	1.46868e-05	-3.2746e-10	-1.56866	0.000122612	-3.2746e-10	-1.56712
58723599	chr8:58723599:C:T	2.89169e-09	-1.76055	-1.42915	3.58726e-06	-1.54061	-1.43761	3.1653e-05	-1.49737	-1.42393
58723850	chr8:58723850:G:C	3.423e-09	-1.7501	-1.27092	4.10734e-06	-1.52361	-1.31923	3.76568e-05	-1.47888	-1.26874
58723967	chr8:58723967:G:T	2.18674e-08	-3.2746e-10	-1.16655	2.11881e-05	-3.2746e-10	-1.20217	0.000183658	-3.2746e-10	-1.16306
58724141	chr8:58724141:C:T	1.86737e-08	-3.2746e-10	-1.32442	1.97307e-05	-3.2746e-10	-1.27343	0.000160224	-3.2746e-10	-1.29956
58724324	chr8:58724324:A:G	3.49603e-09	-1.75663	-1.24329	4.14749e-06	-1.53691	-1.2962	3.81669e-05	-1.49302	-1.24114
58725501	chr8:58725501:T:A	2.5406e-09	-1.80433	-1.51481	2.5948e-06	-1.78577	-1.51633	2.17772e-05	-1.78016	-1.51512
58725966	chr8:58725966:C:T	8.37111e-09	-0.734852	-1.3919	3.87384e-06	-1.53289	-1.36848	3.14484e-05	-1.53836	-1.38943
58726212	chr8:58726212:A:G	1.48247e-08	-3.2746e-10	-1.55525	1.50862e-05	-3.2746e-10	-1.54183	0.000124001	-3.2746e-10	-1.55585
58726409	chr8:58726409:G:A	3.24939e-09	-1.6714	-1.40167	3.44616e-06	-1.6415	-1.37685	2.76799e-05	-1.65508	-1.40035
58726420	chr8:58726420:C:T	3.07665e-09	-1.63166	-1.49604	2.63218e-06	-1.79441	-1.49339	2.17346e-05	-1.79686	-1.50038
58726941	chr8:58726941:A:C	1.44501e-08	-3.2746e-10	-1.58084	1.46404e-05	-3.2746e-10	-1.57183	0.000120894	-3.2746e-10	-1.58122
58726958	chr8:58726958:G:A	2.14917e-08	-1.18388	-1.06538e-09	1.60254e-05	-1.48144	-1.06538e-09	0.000131848	-1.49449	-1.06538e-09
58727496	chr8:58727496:C:A	2.35068e-09	-1.81145	-1.58539	2.54663e-06	-1.73543	-1.58541	2.12601e-05	-1.7339	-1.5854
58727849	chr8:58727849:C:T	2.22749e-08	-1.14808	-1.06538e-09	1.6494e-05	-1.45262	-1.06538e-09	0.000135677	-1.46586	-1.06538e-09
58728832	chr8:58728832:C:T	1.66811e-08	-3.2746e-10	-1.43727	1.70886e-05	-3.2746e-10	-1.4172	0.000140113	-3.2746e-10	-1.43369
58729073	chr8:58729073:C:T	3.08825e-09	-1.64759	-1.47635	2.67317e-06	-1.80008	-1.47227	2.20381e-05	-1.80214	-1.48123
58729120	chr8:58729120:A:G	5.22746e-08	-3.2746e-10	-0.295033	5.48451e-05	-3.2746e-10	-0.2511	0.000438785	-3.2746e-10	-0.292128
58729127	chr8:58729127:A:G	2.85261e-09	-1.62294	-1.58037	2.42329e-06	-1.78743	-1.58305	2.01924e-05	-1.78979	-1.58104
58729129	chr8:58729129:A:C	2.986e-09	-1.65718	-1.50043	2.54615e-06	-1.79957	-1.52146	2.15564e-05	-1.80128	-1.50418
58729573	chr8:58729573:C:G	2.07043e-08	-3.2746e-10	-1.2212	2.0296e-05	-3.2746e-10	-1.24519	0.000172457	-3.2746e-10	-1.22599
58730513	chr8:58730513:A:G	1.69134e-08	-1.42344	-1.06538e-09	1.92863e-05	-1.29622	-1.06538e-09	0.000159972	-1.30114	-1.06538e-09
58730560	chr8:58730560:A:G	3.81561e-09	-1.43638	-1.47606	2.89272e-06	-1.69421	-1.49921	2.44638e-05	-1.69857	-1.48038
58730853	chr8:58730853:T:A	5.82129e-09	-1.76854	-0.721483	5.9574e-06	-1.81362	-0.657363	4.67686e-05	-1.81485	-0.716073
58731543	chr8:58731543:T:C	1.98603e-08	-0.926884	-0.335935	2.11518e-05	-0.985566	-0.218322	0.000162378	-0.966363	-0.319848
58731692	chr8:58731692:A:G	3.98903e-08	-3.2746e-10	-0.565409	4.06884e-05	-3.2746e-10	-0.549668	0.000335231	-3.2746e-10	-0.561317
58731772	chr8:58731772:T:C	1.53191e-08	-3.2746e-10	-1.52244	1.49519e-05	-3.2746e-10	-1.55078	0.000128048	-3.2746e-10	-1.52374
58731785	chr8:58731785:C:A	2.02844e-08	-0.908892	-0.332798	2.15998e-05	-0.968083	-0.214845	0.000165798	-0.948674	-0.316691
58731798	chr8:58731798:A:G	2.96166e-09	-1.62649	-1.5393	2.48994e-06	-1.78891	-1.55445	2.09664e-05	-1.79112	-1.5421
58731811	chr8:58731811:C:T	1.19593e-08	-1.77004	-1.06538e-09	1.27585e-05	-1.70941	-1.06538e-09	0.000107	-1.70331	-1.06538e-09
58731813	chr8:58731813:C:T	2.36136e-09	-1.8073	-1.585	2.66233e-06	-1.692	-1.58441	2.24047e-05	-1.68234	-1.58452
58731875	chr8:58731875:G:A	3.04344e-09	-1.63163	-1.50693	2.5531e-06	-1.791	-1.5273	2.1595e-05	-1.79316	-1.51052
58731941	chr8:58731941:C:T	3.09008e-09	-1.62009	-1.50326	2.57187e-06	-1.78638	-1.5246	2.17681e-05	-1.78875	-1.50694
58732252	chr8:58732252:T:A	1.48271e-08	-3.2746e-10	-1.55508	1.50895e-05	-3.2746e-10	-1.54161	0.000124021	-3.2746e-10	-1.55569
58732715	chr8:58732715:G:A	2.97983e-09	-1.62584	-1.53383	2.50104e-06	-1.78861	-1.5503	2.10828e-05	-1.79087	-1.53681
58732778	chr8:58732778:T:C	1.55032e-08	-3.2746e-10	-1.5105	1.57295e-05	-3.2746e-10	-1.50007	0.000129455	-3.2746e-10	-1.51281
58733373	chr8:58733373:C:T	1.88449e-08	-3.2746e-10	-1.3153	1.94995e-05	-3.2746e-10	-1.28522	0.000160549	-3.2746e-10	-1.29754
58733580	chr8:58733580:T:C	4.95968e-08	-3.2746e-10	-0.347617	5.1116e-05	-3.2746e-10	-0.321514	0.000416481	-3.2746e-10	-0.344296
58733659	chr8:58733659:G:A	2.39344e-09	-1.81373	-1.56509	2.55006e-06	-1.75596	-1.56354	2.12035e-05	-1.75561	-1.56636
58733746	chr8:58733746:C:G	1.01208e-07	0.365632	-1.06538e-09	6.56682e-05	-0.0709977	-1.06538e-09	0.000556301	-0.0548288	-1.06538e-09
58733873	chr8:58733873:A:G	2.58047e-09	-1.81409	-1.48948	2.85093e-06	-1.73682	-1.47115	2.36052e-05	-1.73003	-1.48464
58733900	chr8:58733900:T:A	1.18385e-08	-1.78019	-1.06538e-09	1.23624e-05	-1.74095	-1.06538e-09	0.000103418	-1.73736	-1.06538e-09
58733925	chr8:58733925:A:G	1.84493e-08	-1.33651	-1.06538e-09	1.96105e-05	-1.27955	-1.06538e-09	0.000165916	-1.26466	-1.06538e-09
58733931	chr8:58733931:G:A	2.06545e-08	-3.2746e-10	-1.22361	1.9691e-05	-3.2746e-10	-1.27545	0.00017337	-3.2746e-10	-1.22071
58733958	chr8:58733958:C:T	2.89016e-09	-1.62757	-1.56266	3.30326e-06	-1.49243	-1.56828	2.68535e-05	-1.52399	-1.56176
58733962	chr8:58733962:C:T	1.48247e-08	-3.2746e-10	-1.55525	1.50862e-05	-3.2746e-10	-1.54183	0.000124001	-3.2746e-10	-1.55585
58734153	chr8:58734153:A:C	1.50333e-08	-3.2746e-10	-1.54128	1.51437e-05	-3.2746e-10	-1.53803	0.000126265	-3.2746e-10	-1.53775
58734460	chr8:58734460:G:A	2.9265e-09	-1.60165	-1.57608	2.45711e-06	-1.7788	-1.57783	2.04455e-05	-1.78131	-1.57707
58734494	chr8:58734494:G:A	3.61346e-08	-0.664292	-1.06538e-09	2.40686e-05	-1.0747	-1.06538e-09	0.000198191	-1.08691	-1.06538e-09
58734600	chr8:58734600:C:T	1.94341e-08	-0.942087	-0.342429	2.07078e-05	-0.999933	-0.225169	0.000159005	-0.980822	-0.326382
58734621	chr8:58734621:G:A	1.44867e-08	-3.2746e-10	-1.57831	1.45555e-05	-3.2746e-10	-1.57764	0.000121216	-3.2746e-10	-1.57857
58734647	chr8:58734647:C:A	2.9022e-09	-1.61542	-1.57066	2.45533e-06	-1.78443	-1.57292	2.04402e-05	-1.78673	-1.57191
58734902	chr8:58734902:G:A	1.89488e-08	-3.2746e-10	-1.3098	1.96092e-05	-3.2746e-10	-1.27961	0.000161463	-3.2746e-10	-1.29186
58735318	chr8:58735318:T:A	1.48247e-08	-3.2746e-10	-1.55525	1.50861e-05	-3.2746e-10	-1.54184	0.000124001	-3.2746e-10	-1.55585
58735419	chr8:58735419:T:A	1.22719e-08	-1.74423	-1.06538e-09	1.14798e-05	-1.81502	-1.06538e-09	9.60754e-05	-1.811	-1.06538e-09
58735923	chr8:58735923:C:T	1.48274e-08	-3.2746e-10	-1.55507	1.50899e-05	-3.2746e-10	-1.54159	0.000124023	-3.2746e-10	-1.55567
58736228	chr8:58736228:G:A	1.66195e-08	-3.2746e-10	-1.44096	1.59735e-05	-3.2746e-10	-1.48468	0.000138451	-3.2746e-10	-1.44562
58736469	chr8:58736469:A:C	1.48094e-08	-3.2746e-10	-1.55628	1.50677e-05	-3.2746e-10	-1.54306	0.000123874	-3.2746e-10	-1.55687
58736513	chr8:58736513:T:C	2.98003e-09	-1.57574	-1.58387	2.46791e-06	-1.76772	-1.58452	2.0518e-05	-1.77058	-1.58425
58736641	chr8:58736641:C:T	7.34385e-09	-1.75139	-0.506289	7.36919e-06	-1.80942	-0.448888	5.81716e-05	-1.81228	-0.500462
58736850	chr8:58736850:G:A	2.50911e-09	-1.81387	-1.51774	2.67471e-06	-1.75632	-1.51545	2.2195e-05	-1.7561	-1.52017
58736879	chr8:58736879:G:A	2.38306e-09	-1.80799	-1.57516	2.61e-06	-1.72017	-1.57609	2.17993e-05	-1.71876	-1.5755
58737089	chr8:58737089:T:C	1.66415e-08	-3.2746e-10	-1.43964	1.59059e-05	-3.2746e-10	-1.48892	0.000139028	-3.2746e-10	-1.44146
58737110	chr8:58737110:A:G	1.45364e-08	-3.2746e-10	-1.57489	1.45203e-05	-3.2746e-10	-1.58006	0.000121649	-3.2746e-10	-1.575
58737688	chr8:58737688:C:T	2.84162e-09	-1.62232	-1.58485	2.41845e-06	-1.78734	-1.58514	2.01178e-05	-1.78948	-1.58506
58737968	chr8:58737968:T:A	1.66575e-08	-3.2746e-10	-1.43868	1.69972e-05	-3.2746e-10	-1.42256	0.000141294	-3.2746e-10	-1.42529
58738435	chr8:58738435:C:T	2.9348e-09	-1.61985	-1.55505	3.3639e-06	-1.4807	-1.56181	2.73774e-05	-1.51242	-1.554
58738652	chr8:58738652:A:G	4.77656e-08	-3.2746e-10	-0.385238	5.42804e-05	-3.2746e-10	-0.261448	0.00040588	-3.2746e-10	-0.37008
58739256	chr8:58739256:AT:A	1.3206e-08	-1.67088	-1.06538e-09	1.83363e-05	-1.34673	-1.06538e-09	0.000153873	-1.34001	-1.06538e-09
58739482	chr8:58739482:G:T	1.46998e-08	-3.2746e-10	-1.56371	1.49674e-05	-3.2746e-10	-1.54973	0.000122959	-3.2746e-10	-1.56429
58739559	chr8:58739559:G:A	1.46983e-08	-3.2746e-10	-1.56381	1.49657e-05	-3.2746e-10	-1.54985	0.000122946	-3.2746e-10	-1.56439
58740537	chr8:58740537:C:A	1.4619e-08	-3.2746e-10	-1.56922	1.48542e-05	-3.2746e-10	-1.55733	0.000122573	-3.2746e-10	-1.56743
58740582	chr8:58740582:G:A	2.36369e-08	-1.01908	-0.0696527	2.46707e-05	-1.08534	0.0353414	0.000191896	-1.06652	-0.0526696
58740749	chr8:58740749:G:T	2.06834e-08	-1.22221	-1.06538e-09	1.55347e-05	-1.51254	-1.06538e-09	0.00012795	-1.52449	-1.06538e-09
58741043	chr8:58741043:G:C	1.57536e-08	-3.2746e-10	-1.49448	1.60201e-05	-3.2746e-10	-1.48177	0.000133237	-3.2746e-10	-1.48401
58741059	chr8:58741059:G:A	4.3723e-08	-3.2746e-10	-0.473669	4.42785e-05	-3.2746e-10	-0.465113	0.000367637	-3.2746e-10	-0.469043
58741225	chr8:58741225:G:A	1.45987e-08	-3.2746e-10	-1.57061	1.48022e-05	-3.2746e-10	-1.56084	0.000122133	-3.2746e-10	-1.57103
58741987	chr8:58741987:G:A	1.60795e-08	-3.2746e-10	-1.474	1.63729e-05	-3.2746e-10	-1.45998	0.000136139	-3.2746e-10	-1.46246
58742269	chr8:58742269:G:A	2.41165e-09	-1.78582	-1.58542	2.36135e-06	-1.81099	-1.58539	1.96854e-05	-1.81085	-1.58542
58742477	chr8:58742477:A:G	1.48945e-08	-3.2746e-10	-1.55055	1.4937e-05	-3.2746e-10	-1.55177	0.000125613	-3.2746e-10	-1.54293
58742778	chr8:58742778:C:T	1.66847e-08	-3.2746e-10	-1.43705	1.59344e-05	-3.2746e-10	-1.48713	0.00013941	-3.2746e-10	-1.43872
58742878	chr8:58742878:G:A	1.54082e-08	-3.2746e-10	-1.51664	1.55871e-05	-3.2746e-10	-1.50917	0.000128664	-3.2746e-10	-1.51893
58743729	chr8:58743729:T:C	1.1913e-08	-1.77391	-1.06538e-09	1.46007e-05	-1.57454	-1.06538e-09	0.000126756	-1.53387	-1.06538e-09
58743875	chr8:58743875:G:A	1.56186e-08	-3.2746e-10	-1.50308	1.58685e-05	-3.2746e-10	-1.49128	0.000132033	-3.2746e-10	-1.49308
58743927	chr8:58743927:T:TTC	1.43947e-08	-3.2746e-10	-1.58468	1.44649e-05	-3.2746e-10	-1.58389	0.000120477	-3.2746e-10	-1.58468
58744032	chr8:58744032:G:A	1.11813e-08	-1.51205	-0.325254	1.00213e-05	-1.68652	-0.264374	7.79078e-05	-1.70129	-0.319325
58744317	chr8:58744317:T:C	1.6053e-08	-3.2746e-10	-1.47565	1.54453e-05	-3.2746e-10	-1.51831	0.000134169	-3.2746e-10	-1.47704
58744659	chr8:58744659:T:C	1.48315e-08	-3.2746e-10	-1.55479	1.50948e-05	-3.2746e-10	-1.54126	0.000124057	-3.2746e-10	-1.5554
58744860	chr8:58744860:T:C	1.60811e-08	-3.2746e-10	-1.4739	1.54725e-05	-3.2746e-10	-1.51655	0.000134413	-3.2746e-10	-1.47522
58745377	chr8:58745377:A:G	2.45403e-08	-0.982347	-0.0688789	2.56252e-05	-1.0484	0.0363606	0.000199374	-1.02906	-0.0518956
58745395	chr8:58745395:C:A	4.99512e-08	-1.00403	0.663535	4.54388e-05	-1.07213	0.632881	0.000400569	-1.05282	0.669571
58745613	chr8:58745613:T:A	1.46994e-08	-3.2746e-10	-1.56374	1.48401e-05	-3.2746e-10	-1.55828	0.000122867	-3.2746e-10	-1.56503
58745749	chr8:58745749:A:G	4.19237e-08	-3.2746e-10	-0.515691	4.07888e-05	-3.2746e-10	-0.547205	0.00035558	-3.2746e-10	-0.502387
58746548	chr8:58746548:T:TGCA	4.33749e-08	-0.964515	0.482853	3.98641e-05	-1.03437	0.464234	0.000347041	-1.01457	0.487875
58746565	chr8:58746565:T:C	2.3631e-09	-1.81413	-1.57744	2.39091e-06	-1.80502	-1.57892	2.00232e-05	-1.80172	-1.57753
58746568	chr8:58746568:T:C	5.86293e-09	-1.74677	-0.736129	5.8313e-06	-1.80765	-0.684721	4.63001e-05	-1.811	-0.729999
58746592	chr8:58746592:A:G	1.19467e-08	-1.77109	-1.06538e-09	1.46959e-05	-1.56804	-1.06538e-09	0.000127661	-1.52676	-1.06538e-09
58747059	chr8:58747059:C:A	2.02382e-08	-0.970485	-0.273487	2.09879e-05	-1.03756	-0.174106	0.000164105	-1.01801	-0.257619
58747167	chr8:58747167:G:A	1.44201e-08	-3.2746e-10	-1.58292	1.455e-05	-3.2746e-10	-1.57802	0.00012067	-3.2746e-10	-1.58308
58747183	chr8:58747183:T:C	2.26771e-08	-0.950472	-0.179717	2.35836e-05	-1.01837	-0.0766871	0.000183875	-0.998594	-0.163287
58747191	chr8:58747191:C:T	1.57809e-08	-3.2746e-10	-1.49274	1.55591e-05	-3.2746e-10	-1.51097	0.000131784	-3.2746e-10	-1.49497
58747490	chr8:58747490:C:T	3.71216e-07	-3.2746e-10	1.66524	0.000323384	-3.2746e-10	1.52323	0.0032564	-3.2746e-10	1.71224
58747623	chr8:58747623:G:C	1.92611e-08	-3.2746e-10	-1.29346	1.89199e-05	-3.2746e-10	-1.3154	0.000161807	-3.2746e-10	-1.28973
58747717	chr8:58747717:G:A	4.40591e-08	-0.951685	0.485673	4.04655e-05	-1.02203	0.466871	0.000352429	-1.00197	0.490685
58747762	chr8:58747762:T:A	3.31869e-09	-1.68071	-1.37126	3.50051e-06	-1.65239	-1.35031	2.82275e-05	-1.66576	-1.37008
58747972	chr8:58747972:T:C	1.4487e-08	-3.2746e-10	-1.57829	1.45908e-05	-3.2746e-10	-1.57522	0.000121572	-3.2746e-10	-1.57563
58748343	chr8:58748343:C:T	2.80543e-09	-1.80697	-1.41301	3.05108e-06	-1.72165	-1.41847	2.56289e-05	-1.71989	-1.41253
58748354	chr8:58748354:T:C	2.3813e-08	-0.864898	-0.216413	2.48065e-05	-0.936312	-0.108193	0.000192507	-0.915541	-0.200463
58748430	chr8:58748430:G:A	1.92611e-08	-3.2746e-10	-1.29346	1.89199e-05	-3.2746e-10	-1.3154	0.000161807	-3.2746e-10	-1.28973
58748529	chr8:58748529:T:C	2.77055e-08	-0.889651	-0.0402634	2.94144e-05	-0.960146	0.0860195	0.000224417	-0.93976	-0.0228719
58748628	chr8:58748628:A:G	2.28038e-08	-0.894034	-0.230584	2.38243e-05	-0.964465	-0.120442	0.000184462	-0.944159	-0.214537
58748650	chr8:58748650:C:T	1.53216e-08	-3.2746e-10	-1.52228	1.57331e-05	-3.2746e-10	-1.49984	0.000128159	-3.2746e-10	-1.52286
58749029	chr8:58749029:C:T	1.13657e-08	-1.00117	-0.819773	1.01122e-05	-1.06948	-0.872392	9.08364e-05	-1.05124	-0.815838
58749084	chr8:58749084:G:A	3.27501e-09	-1.67886	-1.38637	3.44566e-06	-1.65106	-1.36744	2.78489e-05	-1.6642	-1.38515
58749127	chr8:58749127:C:T	3.13588e-08	-0.869607	0.063557	3.3342e-05	-0.941349	0.192554	0.000253895	-0.920677	0.0814603
58749248	chr8:58749248:T:C	2.73264e-08	-0.90614	-0.0375489	2.90348e-05	-0.976014	0.0888958	0.000221439	-0.955849	-0.0201404
58749502	chr8:58749502:A:C	2.90214e-08	-0.843247	-0.0402634	3.07498e-05	-0.915749	0.0860195	0.000234691	-0.894998	-0.0228719
58749588	chr8:58749588:A:G	1.45803e-08	-3.2746e-10	-1.57187	1.47711e-05	-3.2746e-10	-1.56294	0.00012208	-3.2746e-10	-1.57146
58750024	chr8:58750024:G:A	2.96532e-08	-0.821709	-0.0402634	3.14037e-05	-0.894706	0.0860195	0.000239741	-0.873706	-0.0228719
58750459	chr8:58750459:C:T	2.50318e-09	-1.81287	-1.52111	2.68899e-06	-1.74831	-1.51813	2.23768e-05	-1.74707	-1.52104
58750496	chr8:58750496:T:A	6.0187e-09	-1.47165	-0.985023	6.37491e-06	-1.51384	-0.889402	4.80299e-05	-1.52061	-0.983701
58750730	chr8:58750730:C:A	2.83042e-09	-1.62754	-1.58358	3.28421e-06	-1.48149	-1.58499	2.651e-05	-1.51534	-1.58328
58750735	chr8:58750735:T:C	3.24368e-08	-0.818208	0.0459571	3.44785e-05	-0.892446	0.17717	0.000261983	-0.871497	0.0636401
58750736	chr8:58750736:G:A	3.19886e-08	-0.840213	0.0540501	3.40168e-05	-0.91418	0.185422	0.000258466	-0.893159	0.0717854
58750803	chr8:58750803:T:C	3.36391e-08	-0.838544	0.102689	3.57542e-05	-0.911928	0.232985	0.000271964	-0.891318	0.120851
58751168	chr8:58751168:T:G	1.44371e-08	-3.2746e-10	-1.58174	1.45198e-05	-3.2746e-10	-1.5801	0.000121067	-3.2746e-10	-1.57979
58751185	chr8:58751185:A:G	9.28795e-09	-0.751053	-1.27177	8.71077e-06	-0.831995	-1.25906	7.35285e-05	-0.809784	-1.26868
58751196	chr8:58751196:G:C	1.65269e-08	-3.2746e-10	-1.44655	1.63956e-05	-3.2746e-10	-1.4586	0.000137744	-3.2746e-10	-1.45074
58751402	chr8:58751402:T:C	1.20215e-08	-1.76485	-1.06538e-09	1.49061e-05	-1.55384	-1.06538e-09	0.000129594	-1.51173	-1.06538e-09
58751440	chr8:58751440:G:T	1.52777e-08	-3.2746e-10	-1.52515	1.5663e-05	-3.2746e-10	-1.50431	0.000127782	-3.2746e-10	-1.52581
58751461	chr8:58751461:C:T	3.30349e-08	-0.799936	0.0459571	3.511e-05	-0.874297	0.17717	0.000266853	-0.853081	0.0636401
58751899	chr8:58751899:A:C	2.79696e-08	-0.777245	-0.143182	2.9366e-05	-0.852901	-0.0228743	0.000225431	-0.831399	-0.126726
58752012	chr8:58752012:C:T	1.20256e-08	-1.7645	-1.06538e-09	1.49201e-05	-1.5529	-1.06538e-09	0.000129725	-1.51072	-1.06538e-09
58752529	chr8:58752529:C:T	9.37974e-09	-0.717848	-1.29514	8.74552e-06	-0.801207	-1.28586	7.40751e-05	-0.778716	-1.29234
58752901	chr8:58752901:C:T	2.16143e-08	-3.2746e-10	-1.17819	2.13742e-05	-3.2746e-10	-1.19343	0.000181275	-3.2746e-10	-1.17612
58752963	chr8:58752963:A:G	8.48734e-09	-0.774359	-1.33861	7.92752e-06	-0.855308	-1.32996	6.71295e-05	-0.833478	-1.33604
58753030	chr8:58753030:A:G	8.88906e-09	-0.725593	-1.34113	8.28594e-06	-0.808441	-1.33261	7.02304e-05	-0.785797	-1.33856
58753259	chr8:58753259:G:A	1.51106e-08	-3.2746e-10	-1.53615	1.53388e-05	-3.2746e-10	-1.52522	0.000126397	-3.2746e-10	-1.53671
58753508	chr8:58753508:T:C	3.39347e-08	-0.803792	0.0766863	3.59826e-05	-0.878392	0.205814	0.000274079	-0.857371	0.0946491
58753715	chr8:58753715:C:A	2.346e-08	-1.09625	-1.06538e-09	1.70339e-05	-1.42041	-1.06538e-09	0.000140048	-1.43415	-1.06538e-09
58753868	chr8:58753868:G:A	1.92523e-08	-3.2746e-10	-1.29391	1.8911e-05	-3.2746e-10	-1.31587	0.000161734	-3.2746e-10	-1.29018
58754226	chr8:58754226:A:G	1.49552e-08	-3.2746e-10	-1.54648	1.49457e-05	-3.2746e-10	-1.55119	0.000125306	-3.2746e-10	-1.54538
58754395	chr8:58754395:A:T	3.35883e-08	-0.783324	0.0459571	3.56536e-05	-0.858931	0.17717	0.000271006	-0.837638	0.0636401
58754854	chr8:58754854:A:G	3.37599e-08	-0.778228	0.0459571	3.58215e-05	-0.854232	0.17717	0.000272297	-0.832884	0.0636401
58755543	chr8:58755543:C:T	1.7615e-08	-3.2746e-10	-1.38279	1.69608e-05	-3.2746e-10	-1.4247	0.000147876	-3.2746e-10	-1.37977
58755587	chr8:58755587:T:C	1.54661e-08	-0.821694	-0.691201	1.41998e-05	-0.899992	-0.702391	0.000122831	-0.878877	-0.686451
58755598	chr8:58755598:T:C	1.8325e-08	-0.75954	-0.583735	1.68104e-05	-0.83995	-0.593666	0.000145354	-0.81835	-0.578618
58755878	chr8:58755878:T:C	1.35775e-08	-1.64313	-1.06538e-09	1.87532e-05	-1.32425	-1.06538e-09	0.000165181	-1.2691	-1.06538e-09
58756074	chr8:58756074:G:A	2.61721e-08	-0.847661	-0.139188	2.75924e-05	-0.916209	-0.0218643	0.000212511	-0.895204	-0.121937
58756220	chr8:58756220:T:C	2.82528e-08	-0.919479	0.00912727	3.00245e-05	-0.984611	0.131013	0.000229616	-0.96644	0.0267108
58756221	chr8:58756221:A:G	2.82326e-08	-0.916891	0.00582529	2.99895e-05	-0.98217	0.127406	0.000229425	-0.963968	0.0234053
58756222	chr8:58756222:C:T	2.30466e-07	-3.2746e-10	1.18856	0.00024024	-3.2746e-10	1.22603	0.00197024	-3.2746e-10	1.20977
58756566	chr8:58756566:T:C	5.37146e-09	-0.985996	-1.58445	5.01549e-06	-1.0578	-1.58528	4.26617e-05	-1.03842	-1.58441
58756882	chr8:58756882:C:G	1.54643e-08	-3.2746e-10	-1.51301	1.57055e-05	-3.2746e-10	-1.5016	0.000129335	-3.2746e-10	-1.51373
58756971	chr8:58756971:T:C	2.24355e-08	-3.2746e-10	-1.1409	2.24112e-05	-3.2746e-10	-1.14605	0.000187047	-3.2746e-10	-1.14478
58757498	chr8:58757498:G:C	1.8268e-08	-0.911127	-0.435264	1.89368e-05	-0.978665	-0.335841	0.000148155	-0.957606	-0.420271
58757624	chr8:58757624:C:T	1.92246e-08	-3.2746e-10	-1.29535	1.91718e-05	-3.2746e-10	-1.30217	0.000161336	-3.2746e-10	-1.29265
58757932	chr8:58757932:A:G	1.31685e-08	-1.67372	-1.06538e-09	1.7733e-05	-1.38018	-1.06538e-09	0.000155621	-1.32871	-1.06538e-09
58758081	chr8:58758081:A:G	5.1566e-08	-3.2746e-10	-0.30868	6.0831e-05	-3.2746e-10	-0.147514	0.000437466	-3.2746e-10	-0.295139
58758272	chr8:58758272:T:C	2.25757e-08	-0.873911	-0.260757	2.36239e-05	-0.942289	-0.151064	0.000183213	-0.920991	-0.244495
58758319	chr8:58758319:C:T	1.52157e-08	-3.2746e-10	-1.52921	1.54435e-05	-3.2746e-10	-1.51843	0.000127259	-3.2746e-10	-1.52992
58758572	chr8:58758572:TG:T	2.34341e-09	-1.81457	-1.58536	2.38467e-06	-1.80114	-1.58542	1.99534e-05	-1.79734	-1.5854
58758941	chr8:58758941:T:A	2.3542e-08	-1.09276	-1.06538e-09	1.71213e-05	-1.41529	-1.06538e-09	0.000140874	-1.42827	-1.06538e-09
58759096	chr8:58759096:T:A	1.71958e-08	-3.2746e-10	-1.40688	1.79535e-05	-3.2746e-10	-1.36783	0.000146802	-3.2746e-10	-1.38705
58759722	chr8:58759722:G:GC	2.34279e-09	-1.81486	-1.58534	2.3658e-06	-1.80908	-1.58542	1.97717e-05	-1.8065	-1.58539
58760101	chr8:58760101:G:A	1.71987e-08	-3.2746e-10	-1.40671	1.76917e-05	-3.2746e-10	-1.38252	0.000143477	-3.2746e-10	-1.40996
58760566	chr8:58760566:T:G	2.76821e-09	-1.65719	-1.57615	2.46277e-06	-1.77311	-1.58122	2.06703e-05	-1.77038	-1.57706
58760868	chr8:58760868:G:C	2.188e-08	-1.16597	-1.06538e-09	1.71819e-05	-1.41176	-1.06538e-09	0.000147946	-1.37929	-1.06538e-09
58760873	chr8:58760873:T:C	6.85326e-09	-0.830403	-1.49642	6.40174e-06	-0.902207	-1.49684	5.46997e-05	-0.879153	-1.49513
58760884	chr8:58760884:G:T	2.32637e-08	-1.10465	-1.06538e-09	1.69803e-05	-1.42356	-1.06538e-09	0.000139788	-1.43601	-1.06538e-09
58761092	chr8:58761092:A:G	1.58098e-08	-3.2746e-10	-1.49091	1.51834e-05	-3.2746e-10	-1.53541	0.000131878	-3.2746e-10	-1.49426
58761291	chr8:58761291:A:C	2.83711e-09	-1.8133	-1.39545	3.04754e-06	-1.75347	-1.38781	2.52666e-05	-1.75179	-1.39487
58761370	chr8:58761370:G:A	7.21322e-09	-0.82061	-1.45502	6.47443e-06	-0.909215	-1.47854	5.66499e-05	-0.883893	-1.45536
58761478	chr8:58761478:T:C	6.15688e-09	-0.983405	-1.45057	5.80169e-06	-1.04565	-1.45181	4.94188e-05	-1.02682	-1.44898
58762203	chr8:58762203:G:A	1.44528e-08	-3.2746e-10	-1.58065	1.45347e-05	-3.2746e-10	-1.57907	0.000120879	-3.2746e-10	-1.58135
58762463	chr8:58762463:T:C	1.5809e-08	-3.2746e-10	-1.49096	1.58219e-05	-3.2746e-10	-1.49422	0.000132641	-3.2746e-10	-1.48849
58762567	chr8:58762567:T:C	1.57253e-08	-3.2746e-10	-1.49627	1.60179e-05	-3.2746e-10	-1.4819	0.0001315	-3.2746e-10	-1.49713
58762655	chr8:58762655:T:C	2.80508e-09	-1.6976	-1.52251	2.62681e-06	-1.78663	-1.50322	2.13447e-05	-1.79416	-1.52118
58763654	chr8:58763654:C:T	2.36578e-09	-1.80773	-1.5827	2.4112e-06	-1.79328	-1.58221	2.00498e-05	-1.79529	-1.58262
58763784	chr8:58763784:A:G	3.33287e-09	-1.50923	-1.53848	3.30354e-06	-1.53023	-1.53039	2.70917e-05	-1.54326	-1.53365
58763842	chr8:58763842:G:A	1.44268e-08	-0.0237867	-1.55867	8.27212e-06	-0.587776	-1.55495	6.75519e-05	-0.603961	-1.55928
58764475	chr8:58764475:C:T	1.46605e-08	-3.2746e-10	-1.56638	1.47692e-05	-3.2746e-10	-1.56307	0.000122706	-3.2746e-10	-1.56634
58764507	chr8:58764507:C:T	1.45508e-08	-3.2746e-10	-1.5739	1.45122e-05	-3.2746e-10	-1.58062	0.000121895	-3.2746e-10	-1.57298
58764531	chr8:58764531:G:A	1.45748e-08	-3.2746e-10	-1.57225	1.46773e-05	-3.2746e-10	-1.56931	0.000122395	-3.2746e-10	-1.56888
58764551	chr8:58764551:G:A	1.98002e-08	-3.2746e-10	-1.26585	2.04345e-05	-3.2746e-10	-1.23839	0.000165276	-3.2746e-10	-1.26852
58764758	chr8:58764758:A:G	3.84442e-09	-1.4944	-1.41052	4.4025e-06	-1.3827	-1.39074	3.56158e-05	-1.39544	-1.40791
58764889	chr8:58764889:A:C	3.68102e-09	-1.49649	-1.45186	4.16907e-06	-1.39054	-1.43738	3.39345e-05	-1.40203	-1.44967
58764938	chr8:58764938:C:A	1.44114e-08	-3.2746e-10	-1.58353	1.44732e-05	-3.2746e-10	-1.58331	0.000120603	-3.2746e-10	-1.58363
58765036	chr8:58765036:T:C	2.00229e-08	-3.2746e-10	-1.25467	2.0659e-05	-3.2746e-10	-1.22746	0.000167139	-3.2746e-10	-1.25731
58765040	chr8:58765040:C:T	1.44642e-08	-3.2746e-10	-1.57987	1.45443e-05	-3.2746e-10	-1.57841	0.000121337	-3.2746e-10	-1.57756
58765384	chr8:58765384:G:A	1.76262e-08	-3.2746e-10	-1.38216	1.77757e-05	-3.2746e-10	-1.37778	0.000147919	-3.2746e-10	-1.37948
58765418	chr8:58765418:T:C	3.05389e-09	-1.77044	-1.36468	3.17478e-06	-1.73399	-1.36639	2.62084e-05	-1.73914	-1.37092
58766167	chr8:58766167:T:C	2.97567e-08	-3.2746e-10	-0.858489	2.99653e-05	-3.2746e-10	-0.855571	0.000249451	-3.2746e-10	-0.856874
58766723	chr8:58766723:C:T	3.42107e-09	-1.50539	-1.5162	3.98436e-06	-1.36	-1.51323	3.28316e-05	-1.37208	-1.51266
58766799	chr8:58766799:A:C	2.23342e-08	-1.14542	-1.06538e-09	3.34871e-05	-0.744453	-1.06538e-09	0.000302806	-0.663047	-1.06538e-09
58766816	chr8:58766816:A:G	1.7188e-08	-3.2746e-10	-1.40733	1.73289e-05	-3.2746e-10	-1.40323	0.000144216	-3.2746e-10	-1.40482
58767410	chr8:58767410:C:A	1.44406e-08	-3.2746e-10	-1.5815	1.45078e-05	-3.2746e-10	-1.58092	0.000120841	-3.2746e-10	-1.58166
58767419	chr8:58767419:A:G	2.33609e-08	-1.10048	-1.06538e-09	3.54225e-05	-0.688264	-1.06538e-09	0.000321009	-0.604667	-1.06538e-09
58767450	chr8:58767450:A:C	2.66743e-09	-1.68524	-1.58519	2.72066e-06	-1.67028	-1.58446	2.265e-05	-1.67129	-1.58469
58767489	chr8:58767489:T:G	1.47241e-08	0.00802573	-1.57008	8.44166e-06	-0.557287	-1.56515	6.87195e-05	-0.575527	-1.57058
58767574	chr8:58767574:G:A	2.34389e-08	-3.2746e-10	-1.09715	2.44871e-05	-3.2746e-10	-1.05747	0.000195707	-3.2746e-10	-1.09952
58768114	chr8:58768114:C:T	2.38035e-09	-1.81315	-1.57114	2.39382e-06	-1.81385	-1.56887	1.99588e-05	-1.81211	-1.57036
58768209	chr8:58768209:A:G	1.56092e-08	-3.2746e-10	-1.50368	1.5876e-05	-3.2746e-10	-1.4908	0.000130404	-3.2746e-10	-1.5055
58768293	chr8:58768293:A:C	1.69235e-08	-1.42284	-1.06538e-09	2.30406e-05	-1.11836	-1.06538e-09	0.000206024	-1.04814	-1.06538e-09
58768657	chr8:58768657:T:C	2.05178e-08	-1.23025	-1.06538e-09	2.96676e-05	-0.865558	-1.06538e-09	0.00026794	-0.785373	-1.06538e-09
58768759	chr8:58768759:G:GA	1.4804e-08	-3.2746e-10	-1.55665	1.50015e-05	-3.2746e-10	-1.54747	0.000124027	-3.2746e-10	-1.55564
58768767	chr8:58768767:T:C	3.50884e-09	-1.4881	-1.50816	4.22319e-06	-1.30184	-1.51318	3.54282e-05	-1.29644	-1.51219
58769173	chr8:58769173:G:A	2.21884e-08	-1.15197	-1.06538e-09	3.28984e-05	-0.76219	-1.06538e-09	0.000297846	-0.67956	-1.06538e-09
58769435	chr8:58769435:G:GT	1.14497e-08	-1.81358	-1.06538e-09	1.1551e-05	-1.80884	-1.06538e-09	9.6241e-05	-1.80928	-1.06538e-09
58769488	chr8:58769488:C:T	1.16368e-08	-1.79737	-1.06538e-09	1.24823e-05	-1.7313	-1.06538e-09	0.000104591	-1.72608	-1.06538e-09
58769855	chr8:58769855:G:A	3.16257e-09	-1.80879	-1.29137	3.12435e-06	-1.80868	-1.3077	2.67026e-05	-1.80004	-1.29133
58770112	chr8:58770112:A:G	2.67737e-09	-1.77135	-1.49536	2.72e-06	-1.81077	-1.44421	2.16783e-05	-1.80846	-1.49136
58770609	chr8:58770609:G:T	1.47163e-08	-3.2746e-10	-1.56259	1.48548e-05	-3.2746e-10	-1.55729	0.000123158	-3.2746e-10	-1.56267
58770722	chr8:58770722:C:T	1.44985e-08	-3.2746e-10	-1.57749	1.45886e-05	-3.2746e-10	-1.57537	0.000121335	-3.2746e-10	-1.57758
58770782	chr8:58770782:C:T	5.3676e-08	-3.2746e-10	-0.268578	6.02113e-05	-3.2746e-10	-0.157753	0.000452272	-3.2746e-10	-0.261854
58770797	chr8:58770797:G:A	2.43521e-09	-1.78332	-1.57819	2.37241e-06	-1.81083	-1.58087	1.97864e-05	-1.81273	-1.57842
58770807	chr8:58770807:A:G	1.16845e-08	-1.79328	-1.06538e-09	1.15391e-05	-1.80987	-1.06538e-09	9.62536e-05	-1.80915	-1.06538e-09
58770842	chr8:58770842:T:A	2.73443e-09	-1.77962	-1.466	2.78628e-06	-1.79842	-1.43248	2.26031e-05	-1.78885	-1.4692
58770911	chr8:58770911:C:T	2.43575e-09	-1.77922	-1.58207	2.36889e-06	-1.80923	-1.58396	1.97354e-05	-1.81151	-1.58221
58771013	chr8:58771013:G:A	1.4394e-08	-3.2746e-10	-1.58473	1.44791e-05	-3.2746e-10	-1.5829	0.000120482	-3.2746e-10	-1.58464
58771127	chr8:58771127:A:G	2.56568e-09	-1.78363	-1.52568	2.48793e-06	-1.81023	-1.53394	2.08776e-05	-1.81212	-1.52534
58771145	chr8:58771145:T:G	1.67993e-08	-3.2746e-10	-1.43021	1.71945e-05	-3.2746e-10	-1.41102	0.000141357	-3.2746e-10	-1.42485
58771221	chr8:58771221:C:T	1.50111e-08	-3.2746e-10	-1.54276	1.51586e-05	-3.2746e-10	-1.53704	0.000125487	-3.2746e-10	-1.54394
58771409	chr8:58771409:C:T	1.50049e-08	-3.2746e-10	-1.54317	1.51547e-05	-3.2746e-10	-1.5373	0.000125418	-3.2746e-10	-1.54448
58771621	chr8:58771621:A:C	2.43842e-09	-1.78037	-1.57982	2.37327e-06	-1.80933	-1.58202	1.97755e-05	-1.81167	-1.58003
58771826	chr8:58771826:C:G	2.37537e-09	-1.80356	-1.58283	2.36733e-06	-1.80886	-1.58498	1.99229e-05	-1.80176	-1.58251
58771877	chr8:58771877:C:T	3.30138e-09	-1.66854	-1.38866	3.23655e-06	-1.75339	-1.32772	2.57736e-05	-1.74563	-1.38116
58771878	chr8:58771878:C:T	1.62869e-08	-3.2746e-10	-1.46118	1.6343e-05	-3.2746e-10	-1.46181	0.000136582	-3.2746e-10	-1.45921
58771889	chr8:58771889:G:A	1.58528e-08	-3.2746e-10	-1.4882	1.61702e-05	-3.2746e-10	-1.47244	0.000133236	-3.2746e-10	-1.48402
58771897	chr8:58771897:T:C	2.98707e-09	-1.81092	-1.34633	3.12468e-06	-1.81353	-1.30275	2.48625e-05	-1.81157	-1.35121
58771939	chr8:58771939:C:T	1.58353e-08	-3.2746e-10	-1.4893	1.60405e-05	-3.2746e-10	-1.48049	0.000132942	-3.2746e-10	-1.48623
58772355	chr8:58772355:A:G	1.65763e-08	-3.2746e-10	-1.44357	1.67337e-05	-3.2746e-10	-1.43819	0.000138246	-3.2746e-10	-1.4471
58772556	chr8:58772556:G:A	1.45098e-08	-3.2746e-10	-1.57672	1.45973e-05	-3.2746e-10	-1.57478	0.000121421	-3.2746e-10	-1.57688
58772626	chr8:58772626:C:A	2.65642e-09	-1.70768	-1.56688	2.44969e-06	-1.78169	-1.57796	2.07489e-05	-1.77634	-1.56731
58772650	chr8:58772650:G:A	4.08374e-09	-1.63474	-1.20979	4.56028e-06	-1.52302	-1.21521	3.71004e-05	-1.5518	-1.21071
58772882	chr8:58772882:C:T	2.52692e-09	-1.79329	-1.53125	2.56125e-06	-1.80805	-1.50707	2.09471e-05	-1.80095	-1.53319
58773064	chr8:58773064:T:G	2.84176e-08	-3.2746e-10	-0.904536	2.81368e-05	-3.2746e-10	-0.918533	0.000236269	-3.2746e-10	-0.911167
58773087	chr8:58773087:A:G	5.1187e-08	-0.316058	-1.06538e-09	2.86459e-05	-0.9006	-1.06538e-09	0.000248074	-0.862409	-1.06538e-09
58773208	chr8:58773208:T:C	3.24422e-09	-1.56061	-1.51406	3.03425e-06	-1.67303	-1.47262	2.46445e-05	-1.66202	-1.50957
58773311	chr8:58773311:C:T	1.66331e-08	-3.2746e-10	-1.44015	1.652e-05	-3.2746e-10	-1.45104	0.000140275	-3.2746e-10	-1.43253
58773533	chr8:58773533:T:G	2.92105e-09	-1.61371	-1.56589	2.72105e-06	-1.70994	-1.54466	2.24553e-05	-1.70134	-1.56327
58773601	chr8:58773601:G:T	2.96071e-09	-1.65046	-1.51565	2.64418e-06	-1.74355	-1.5397	2.27193e-05	-1.73719	-1.51574
58773750	chr8:58773750:T:C	1.56044e-08	-3.2746e-10	-1.50399	1.63064e-05	-3.2746e-10	-1.46406	0.000130299	-3.2746e-10	-1.5063
58773908	chr8:58773908:A:G	2.95228e-09	-1.60257	-1.56639	2.62067e-06	-1.72241	-1.56977	2.20389e-05	-1.71705	-1.56628
58773931	chr8:58773931:C:T	1.56911e-08	-3.2746e-10	-1.49845	1.61783e-05	-3.2746e-10	-1.47194	0.000133163	-3.2746e-10	-1.48456
58774114	chr8:58774114:C:G	1.44386e-08	-3.2746e-10	-1.58164	1.46465e-05	-3.2746e-10	-1.57141	0.000120782	-3.2746e-10	-1.58215
58775004	chr8:58775004:G:A	1.44756e-08	-3.2746e-10	-1.57908	1.4452e-05	-3.2746e-10	-1.58478	0.000121258	-3.2746e-10	-1.57821
58775311	chr8:58775311:C:T	3.70453e-09	-1.5123	-1.42969	3.53084e-06	-1.62477	-1.3693	2.82455e-05	-1.61117	-1.42403
58775730	chr8:58775730:T:A	1.53889e-08	-3.2746e-10	-1.5179	1.60488e-05	-3.2746e-10	-1.47998	0.000128519	-3.2746e-10	-1.52006
58775733	chr8:58775733:C:T	3.38802e-09	-1.51406	-1.51724	3.13096e-06	-1.63095	-1.48332	2.56403e-05	-1.61994	-1.51203
58775898	chr8:58775898:G:T	7.09703e-08	0.0107182	-1.06538e-09	4.79693e-05	-0.385051	-1.06538e-09	0.000414669	-0.348658	-1.06538e-09
58776134	chr8:58776134:G:C	2.65799e-09	-1.81056	-1.46341	2.63387e-06	-1.79485	-1.49231	2.26618e-05	-1.7918	-1.46366
58776330	chr8:58776330:G:A	1.21181e-08	-1.75684	-1.06538e-09	1.18148e-05	-1.78626	-1.06538e-09	9.86754e-05	-1.7843	-1.06538e-09
58776468	chr8:58776468:G:A	3.10876e-08	-3.2746e-10	-0.814735	2.92407e-05	-3.2746e-10	-0.880049	0.00025769	-3.2746e-10	-0.82438
58776554	chr8:58776554:A:G	2.97584e-09	-1.63916	-1.52186	2.69579e-06	-1.7454	-1.51852	2.25141e-05	-1.74046	-1.52153
58776691	chr8:58776691:A:G	3.56266e-09	-1.56505	-1.41598	3.43465e-06	-1.67017	-1.35153	2.73414e-05	-1.65766	-1.41007
58776811	chr8:58776811:C:T	1.72934e-08	-3.2746e-10	-1.40122	1.72746e-05	-3.2746e-10	-1.40638	0.000144379	-3.2746e-10	-1.4037
58777685	chr8:58777685:G:A	1.61615e-08	-3.2746e-10	-1.46891	1.6298e-05	-3.2746e-10	-1.46457	0.000136215	-3.2746e-10	-1.4619
58777823	chr8:58777823:A:G	1.34113e-08	-1.65544	-1.06538e-09	1.31364e-05	-1.68023	-1.06538e-09	0.000109242	-1.68257	-1.06538e-09
58777830	chr8:58777830:A:T	1.68323e-08	-3.2746e-10	-1.42824	1.68296e-05	-3.2746e-10	-1.43247	0.000140558	-3.2746e-10	-1.43052
58777978	chr8:58777978:C:A	1.23783e-08	-1.7356	-1.06538e-09	1.38214e-05	-1.62939	-1.06538e-09	0.000119542	-1.59247	-1.06538e-09
58778066	chr8:58778066:C:T	1.24752e-08	-1.7278	-1.06538e-09	1.33508e-05	-1.66404	-1.06538e-09	0.00011246	-1.65354	-1.06538e-09
58778441	chr8:58778441:G:A	1.15786e-08	-1.80238	-1.06538e-09	1.15006e-05	-1.81322	-1.06538e-09	9.58331e-05	-1.81353	-1.06538e-09
58778542	chr8:58778542:A:C	2.97375e-09	-1.62519	-1.53653	2.78109e-06	-1.72558	-1.50719	2.27805e-05	-1.71807	-1.53217
58778631	chr8:58778631:C:T	1.49448e-08	-3.2746e-10	-1.54718	1.48124e-05	-3.2746e-10	-1.56015	0.000124874	-3.2746e-10	-1.54883
58779080	chr8:58779080:C:A	3.34177e-09	-1.5167	-1.52834	3.08496e-06	-1.63319	-1.49588	2.52879e-05	-1.62222	-1.52359
58779245	chr8:58779245:G:A	2.08478e-08	-3.2746e-10	-1.2143	2.08946e-05	-3.2746e-10	-1.21612	0.000173716	-3.2746e-10	-1.21872
58779364	chr8:58779364:C:T	1.48205e-08	-3.2746e-10	-1.55553	1.47231e-05	-3.2746e-10	-1.5662	0.000123863	-3.2746e-10	-1.55696
58779525	chr8:58779525:C:T	2.10993e-08	-3.2746e-10	-1.2023	2.14776e-05	-3.2746e-10	-1.1886	0.00017534	-3.2746e-10	-1.20941
58779565	chr8:58779565:A:G	1.39034e-08	-1.61941	-1.06538e-09	1.92116e-05	-1.3001	-1.06538e-09	0.000173253	-1.22139	-1.06538e-09
58779873	chr8:58779873:G:A	3.94907e-08	-3.2746e-10	-0.575477	4.20632e-05	-3.2746e-10	-0.516438	0.000334378	-3.2746e-10	-0.563867
58779912	chr8:58779912:C:T	1.54197e-08	-3.2746e-10	-1.5159	1.61015e-05	-3.2746e-10	-1.4767	0.000128759	-3.2746e-10	-1.51819
58780112	chr8:58780112:C:G	2.65626e-09	-1.81016	-1.46446	2.63113e-06	-1.794	-1.49419	2.2658e-05	-1.79089	-1.46473
58781590	chr8:58781590:C:CA	1.23697e-08	-1.7363	-1.06538e-09	1.37966e-05	-1.63119	-1.06538e-09	0.000119366	-1.59394	-1.06538e-09
58781602	chr8:58781602:T:C	2.06496e-08	-3.2746e-10	-1.22385	2.16975e-05	-3.2746e-10	-1.17842	0.000173649	-3.2746e-10	-1.2191
58781630	chr8:58781630:A:G	1.75371e-08	-3.2746e-10	-1.38722	1.7696e-05	-3.2746e-10	-1.38228	0.000146411	-3.2746e-10	-1.38972
58781673	chr8:58781673:T:C	3.38912e-08	-3.2746e-10	-0.728387	3.50873e-05	-3.2746e-10	-0.697774	0.000292974	-3.2746e-10	-0.696053
58782068	chr8:58782068:A:G	4.2489e-09	-1.55455	-1.25033	3.94421e-06	-1.58781	-1.29555	3.47875e-05	-1.58707	-1.23981
58782337	chr8:58782337:A:G	1.85977e-08	-3.2746e-10	-1.32851	1.86477e-05	-3.2746e-10	-1.32989	0.000154954	-3.2746e-10	-1.33301
58782386	chr8:58782386:G:C	1.55425e-08	-3.2746e-10	-1.50796	1.57418e-05	-3.2746e-10	-1.49929	0.000129793	-3.2746e-10	-1.51019
58782632	chr8:58782632:G:T	2.43883e-09	-1.80787	-1.55215	2.45613e-06	-1.78973	-1.56729	2.08595e-05	-1.7863	-1.55203
58783042	chr8:58783042:A:G	1.94679e-08	-3.2746e-10	-1.28277	1.9366e-05	-3.2746e-10	-1.29209	0.000162381	-3.2746e-10	-1.28619
58783158	chr8:58783158:A:G	1.51319e-08	-3.2746e-10	-1.53474	1.53239e-05	-3.2746e-10	-1.5262	0.00012663	-3.2746e-10	-1.53487
58783175	chr8:58783175:G:A	4.52368e-09	-1.51099	-1.23123	4.03541e-06	-1.64542	-1.21508	3.36928e-05	-1.6372	-1.22165
58783387	chr8:58783387:A:T	3.55855e-09	-1.5535	-1.42869	3.16372e-06	-1.6789	-1.42497	2.66576e-05	-1.6707	-1.42236
58783586	chr8:58783586:C:T	2.90817e-08	-3.2746e-10	-0.881433	2.73694e-05	-3.2746e-10	-0.946188	0.000241179	-3.2746e-10	-0.890599
58784771	chr8:58784771:CT:C	1.44388e-08	-3.2746e-10	-1.58163	1.44582e-05	-3.2746e-10	-1.58435	0.000120875	-3.2746e-10	-1.58138
58785311	chr8:58785311:G:A	1.61464e-08	-3.2746e-10	-1.46984	1.57973e-05	-3.2746e-10	-1.49577	0.000135889	-3.2746e-10	-1.4643
58785450	chr8:58785450:C:T	2.12136e-08	-3.2746e-10	-1.1969	2.27969e-05	-3.2746e-10	-1.12899	0.00017846	-3.2746e-10	-1.19177
58785812	chr8:58785812:C:T	4.06512e-09	-1.73778	-1.11132	4.3451e-06	-1.77203	-1.01453	3.33556e-05	-1.76697	-1.10195
58785870	chr8:58785870:T:C	3.43858e-09	-1.81445	-1.20203	3.58581e-06	-1.81077	-1.16786	2.8609e-05	-1.81047	-1.21195
58786147	chr8:58786147:T:C	3.17231e-09	-1.81406	-1.28303	3.31456e-06	-1.80991	-1.24738	2.64299e-05	-1.80956	-1.29208
58786262	chr8:58786262:C:T	3.71724e-09	-1.65595	-1.28261	3.95544e-06	-1.6747	-1.20582	3.13667e-05	-1.65442	-1.27597
58786740	chr8:58786740:A:C	3.40034e-09	-1.81067	-1.217	3.56623e-06	-1.8037	-1.1804	2.83857e-05	-1.80328	-1.22697
58787082	chr8:58787082:A:G	2.24645e-08	-3.2746e-10	-1.13961	2.30247e-05	-3.2746e-10	-1.11905	0.000187094	-3.2746e-10	-1.14453
58787452	chr8:58787452:G:A	2.60091e-09	-1.81459	-1.4811	2.55025e-06	-1.81495	-1.50447	2.16868e-05	-1.81453	-1.48491
58787480	chr8:58787480:C:T	2.92536e-08	-3.2746e-10	-0.875542	3.1031e-05	-3.2746e-10	-0.820626	0.000255806	-3.2746e-10	-0.831719
58787502	chr8:58787502:A:C	2.8596e-08	-3.2746e-10	-0.898276	2.90197e-05	-3.2746e-10	-0.887638	0.000241707	-3.2746e-10	-0.888412
58787682	chr8:58787682:G:A	2.02904e-08	-3.2746e-10	-1.24139	2.11385e-05	-3.2746e-10	-1.20452	0.000171316	-3.2746e-10	-1.23263
58787761	chr8:58787761:G:A	3.06602e-08	-0.828579	-1.06538e-09	1.95923e-05	-1.28048	-1.06538e-09	0.000162984	-1.28248	-1.06538e-09
58788644	chr8:58788644:A:C	1.19689e-08	-1.76923	-1.06538e-09	1.30401e-05	-1.68758	-1.06538e-09	0.000112169	-1.65613	-1.06538e-09
58788752	chr8:58788752:TGC:T	2.29014e-08	-3.2746e-10	-1.12034	2.35037e-05	-3.2746e-10	-1.09845	0.000190675	-3.2746e-10	-1.12557
58788760	chr8:58788760:C:T	1.67376e-08	-3.2746e-10	-1.43389	1.65657e-05	-3.2746e-10	-1.44828	0.00013964	-3.2746e-10	-1.43707
58788774	chr8:58788774:T:C	4.31692e-09	-1.56585	-1.22316	4.62667e-06	-1.58309	-1.14068	3.66904e-05	-1.55814	-1.21549
58788806	chr8:58788806:C:T	4.25838e-09	-1.57131	-1.23135	4.56059e-06	-1.58856	-1.1496	3.61783e-05	-1.56382	-1.22386
58788867	chr8:58788867:C:T	4.1526e-09	-1.59263	-1.23518	4.44946e-06	-1.6092	-1.15362	3.52645e-05	-1.58562	-1.22764
58788899	chr8:58788899:C:G	4.13203e-09	-1.59529	-1.23748	4.4242e-06	-1.61203	-1.15649	3.50795e-05	-1.58856	-1.22996
58788934	chr8:58788934:A:T	2.55944e-08	-1.77278	0.763604	2.63911e-05	-1.75328	0.770698	0.000216033	-1.75515	0.75445
58788951	chr8:58788951:G:A	4.10938e-09	-1.59951	-1.23876	4.40092e-06	-1.61589	-1.15791	3.48898e-05	-1.59268	-1.23126
58788954	chr8:58788954:T:C	4.10452e-09	-1.60278	-1.23668	4.39709e-06	-1.61891	-1.15576	3.48498e-05	-1.59592	-1.22917
58789140	chr8:58789140:C:A	3.45145e-09	-1.64539	-1.36736	3.60262e-06	-1.66982	-1.30413	2.88991e-05	-1.65096	-1.36137
58789198	chr8:58789198:G:A	3.48114e-09	-1.63147	-1.37271	3.62519e-06	-1.65724	-1.31047	2.91281e-05	-1.63764	-1.3668
58789350	chr8:58789350:C:T	3.32891e-08	-3.2746e-10	-0.746312	3.74569e-05	-3.2746e-10	-0.632422	0.0002788	-3.2746e-10	-0.745642
58789383	chr8:58789383:A:G	3.34473e-09	-1.65381	-1.39035	3.48187e-06	-1.67747	-1.33058	2.80014e-05	-1.65919	-1.38469
58789743	chr8:58789743:A:T	3.50715e-09	-1.64113	-1.35561	3.66409e-06	-1.66584	-1.2912	2.93658e-05	-1.64684	-1.34947
58789784	chr8:58789784:G:T	3.43138e-09	-1.64587	-1.37271	3.57796e-06	-1.67035	-1.31047	2.87235e-05	-1.65162	-1.3668
58789851	chr8:58789851:G:GAGA	3.45347e-09	-1.64324	-1.36893	3.59783e-06	-1.66792	-1.30737	2.89076e-05	-1.64904	-1.363
58790114	chr8:58790114:T:C	3.38057e-09	-1.64821	-1.38529	3.51969e-06	-1.67229	-1.32495	2.83008e-05	-1.65368	-1.37956
58790115	chr8:58790115:G:T	3.40722e-09	-1.64036	-1.38529	3.54464e-06	-1.66523	-1.32495	2.8514e-05	-1.64618	-1.37956
58790218	chr8:58790218:C:T	3.47023e-09	-1.63461	-1.37271	3.61599e-06	-1.65978	-1.31047	2.90476e-05	-1.6404	-1.3668
58790325	chr8:58790325:G:A	1.19368e-08	-1.77191	-1.06538e-09	1.29817e-05	-1.69207	-1.06538e-09	0.00011161	-1.66112	-1.06538e-09
58790357	chr8:58790357:T:G	3.49507e-09	-1.62814	-1.37205	3.63954e-06	-1.65392	-1.30984	2.92492e-05	-1.63416	-1.36612
58790433	chr8:58790433:G:A	3.41093e-09	-1.64576	-1.3788	3.55432e-06	-1.67016	-1.31729	2.85541e-05	-1.65138	-1.37295
58790492	chr8:58790492:G:A	3.40852e-09	-1.65504	-1.37023	3.56208e-06	-1.67866	-1.30661	2.85449e-05	-1.66039	-1.36427
58790669	chr8:58790669:A:G	3.38653e-09	-1.65903	-1.37271	3.53403e-06	-1.6827	-1.31047	2.83517e-05	-1.66465	-1.3668
58790731	chr8:58790731:A:T	1.06672e-08	-0.767783	-1.11659	1.095e-05	-0.750755	-1.11152	9.80736e-05	-0.688637	-1.10178
58790734	chr8:58790734:T:A	3.48478e-09	-1.63348	-1.36966	3.63308e-06	-1.65871	-1.30682	2.91691e-05	-1.63933	-1.3637
58790908	chr8:58790908:T:A	3.43472e-09	-1.6416	-1.37601	3.57827e-06	-1.66627	-1.31446	2.87526e-05	-1.64726	-1.37015
58791001	chr8:58791001:T:C	5.8358e-09	-1.03897	-1.44856	6.17532e-06	-1.01528	-1.41978	5.26018e-05	-0.973853	-1.43953
58791059	chr8:58791059:T:C	3.42698e-09	-1.6399	-1.37997	3.56957e-06	-1.66475	-1.31842	2.86809e-05	-1.64575	-1.37415
58791206	chr8:58791206:A:T	3.28377e-08	-3.2746e-10	-0.759966	3.40275e-05	-3.2746e-10	-0.728442	0.000283722	-3.2746e-10	-0.728142
58791356	chr8:58791356:C:T	3.44367e-09	-1.63566	-1.37934	3.58505e-06	-1.66071	-1.31813	2.88268e-05	-1.64131	-1.37353
58791390	chr8:58791390:A:G	3.5106e-09	-1.63149	-1.36427	3.66436e-06	-1.65608	-1.30088	2.941e-05	-1.63656	-1.35824
58791450	chr8:58791450:T:C	2.70637e-09	-1.72907	-1.52687	2.95118e-06	-1.65303	-1.52038	2.4597e-05	-1.64626	-1.52726
58791452	chr8:58791452:C:T	1.49809e-08	-3.2746e-10	-1.54477	1.51937e-05	-3.2746e-10	-1.53473	0.000125209	-3.2746e-10	-1.54616
58791749	chr8:58791749:G:A	3.53473e-09	-1.61539	-1.37351	3.65339e-06	-1.64487	-1.31508	2.9497e-05	-1.62434	-1.36751
58791878	chr8:58791878:A:G	1.14441e-08	-1.81407	-1.06538e-09	1.1793e-05	-1.78811	-1.06538e-09	9.98568e-05	-1.7724	-1.06538e-09
58792014	chr8:58792014:T:G	3.47136e-09	-1.5945	-1.4125	3.57143e-06	-1.62513	-1.35752	2.89499e-05	-1.6034	-1.40718
58793054	chr8:58793054:G:A	4.53983e-09	-1.45579	-1.28287	4.79332e-06	-1.4779	-1.21049	3.85563e-05	-1.44823	-1.27579
58793176	chr8:58793176:G:C	2.57887e-08	-1.75126	0.749651	2.66143e-05	-1.72646	0.752296	0.000218704	-1.72907	0.740654
58793521	chr8:58793521:AC:A	4.03568e-09	-1.50653	-1.34984	4.22804e-06	-1.5275	-1.28637	3.42068e-05	-1.50005	-1.34366
58793533	chr8:58793533:C:T	1.63482e-08	-3.2746e-10	-1.45742	1.61106e-05	-3.2746e-10	-1.47613	0.000137871	-3.2746e-10	-1.44982
58793610	chr8:58793610:A:G	1.70409e-08	-3.2746e-10	-1.41592	1.80269e-05	-3.2746e-10	-1.36374	0.000143116	-3.2746e-10	-1.41248
58793789	chr8:58793789:A:G	2.44779e-09	-1.77651	-1.57985	2.57487e-06	-1.72937	-1.58044	2.15481e-05	-1.72571	-1.58014
58793952	chr8:58793952:G:A	1.73161e-08	-3.2746e-10	-1.3999	1.8277e-05	-3.2746e-10	-1.34997	0.000145596	-3.2746e-10	-1.3953
58794312	chr8:58794312:G:A	2.46074e-08	-3.2746e-10	-1.0485	2.32879e-05	-3.2746e-10	-1.10768	0.000207622	-3.2746e-10	-1.04042
58794439	chr8:58794439:T:G	3.25079e-09	-1.55725	-1.5154	3.26123e-06	-1.58278	-1.49073	2.73064e-05	-1.55657	-1.51245
58794651	chr8:58794651:C:T	1.55616e-08	-3.2746e-10	-1.50673	1.58568e-05	-3.2746e-10	-1.49202	0.000130984	-3.2746e-10	-1.50106
58794655	chr8:58794655:C:T	1.43938e-08	-3.2746e-10	-1.58475	1.4446e-05	-3.2746e-10	-1.5852	0.000120487	-3.2746e-10	-1.58459
58794793	chr8:58794793:A:C	2.98164e-08	-3.2746e-10	-0.856484	3.10351e-05	-3.2746e-10	-0.820493	0.000257047	-3.2746e-10	-0.82688
58794866	chr8:58794866:A:T	3.24839e-08	-3.2746e-10	-0.7708	3.32661e-05	-3.2746e-10	-0.751074	0.00027235	-3.2746e-10	-0.769051
58794971	chr8:58794971:G:A	2.11773e-08	-3.2746e-10	-1.19862	2.21802e-05	-3.2746e-10	-1.15641	0.000176022	-3.2746e-10	-1.20553
58795392	chr8:58795392:C:T	3.60202e-08	-3.2746e-10	-0.667463	3.87922e-05	-3.2746e-10	-0.597392	0.000308124	-3.2746e-10	-0.645635
58795426	chr8:58795426:A:G	1.17246e-08	-1.78985	-1.06538e-09	1.22087e-05	-1.75346	-1.06538e-09	0.000102932	-1.74207	-1.06538e-09
58795515	chr8:58795515:A:G	1.48603e-08	-3.2746e-10	-1.55285	1.50691e-05	-3.2746e-10	-1.54297	0.000124513	-3.2746e-10	-1.55173
58795750	chr8:58795750:C:T	3.1398e-09	-1.52241	-1.58497	2.54779e-06	-1.73519	-1.5852	2.10875e-05	-1.74291	-1.58455
58796017	chr8:58796017:G:A	2.67754e-08	-3.2746e-10	-0.964058	2.75739e-05	-3.2746e-10	-0.938743	0.000224063	-3.2746e-10	-0.964211
58797071	chr8:58797071:G:C	3.00295e-08	-3.2746e-10	-0.849362	2.96079e-05	-3.2746e-10	-0.867572	0.000250044	-3.2746e-10	-0.854502
58797338	chr8:58797338:G:A	2.273e-08	-3.2746e-10	-1.12786	2.45315e-05	-3.2746e-10	-1.05566	0.000191593	-3.2746e-10	-1.12077
58797691	chr8:58797691:A:G	3.98899e-09	-1.456	-1.41201	3.60383e-06	-1.60431	-1.36931	2.91397e-05	-1.59954	-1.40449
58797827	chr8:58797827:T:C	1.8106e-08	-0.304305	-1.05099	1.02987e-05	-0.858467	-1.06513	8.56038e-05	-0.888047	-1.03836
58798193	chr8:58798193:G:A	3.29071e-08	-1.28275	0.524899	3.15294e-05	-1.21113	0.406443	0.000306534	-1.18322	0.532413
58798213	chr8:58798213:C:T	2.49859e-08	-3.2746e-10	-1.03323	2.55814e-05	-3.2746e-10	-1.01375	0.000209035	-3.2746e-10	-1.03363
58798405	chr8:58798405:A:G	2.50287e-08	-3.2746e-10	-1.03152	2.56249e-05	-3.2746e-10	-1.01205	0.000209394	-3.2746e-10	-1.03192
58799123	chr8:58799123:G:A	3.59206e-06	3.42881	0.506126	0.00101892	2.13069	0.540197	0.00909472	2.18342	0.555889
58799151	chr8:58799151:T:C	3.59083e-09	-1.56143	-1.41173	3.11271e-06	-1.72821	-1.39191	2.53511e-05	-1.73316	-1.41016
58799261	chr8:58799261:A:G	3.22206e-08	-3.2746e-10	-0.778937	3.14582e-05	-3.2746e-10	-0.806954	0.000271963	-3.2746e-10	-0.770471
58799415	chr8:58799415:T:A	2.5609e-08	-3.2746e-10	-1.0086	2.46118e-05	-3.2746e-10	-1.05239	0.000215732	-3.2746e-10	-1.0021
58799416	chr8:58799416:T:C	2.63445e-08	-3.2746e-10	-0.980285	2.68502e-05	-3.2746e-10	-0.965341	0.000218688	-3.2746e-10	-0.988493
58799516	chr8:58799516:T:C	2.52402e-08	-3.2746e-10	-1.02311	2.42572e-05	-3.2746e-10	-1.0669	0.000212614	-3.2746e-10	-1.01666
58799584	chr8:58799584:A:G	1.43842e-08	-3.2746e-10	-1.58541	1.44554e-05	-3.2746e-10	-1.58454	0.000120391	-3.2746e-10	-1.58539
58799611	chr8:58799611:T:C	1.32487e-08	-1.29023	-0.377412	1.20264e-05	-1.35387	-0.414634	0.000105382	-1.34611	-0.372432
58799728	chr8:58799728:G:A	3.84437e-08	-0.602349	-1.06538e-09	2.05276e-05	-1.23384	-1.06538e-09	0.000154658	-1.33492	-1.06538e-09
58799804	chr8:58799804:T:C	6.81032e-09	-0.748526	-1.58458	4.2519e-06	-1.22285	-1.58539	3.46732e-05	-1.24529	-1.58488
58799859	chr8:58799859:G:A	3.03578e-08	-3.2746e-10	-0.838491	2.85971e-05	-3.2746e-10	-0.902306	0.000256225	-3.2746e-10	-0.830081
58799909	chr8:58799909:C:T	5.87409e-08	-1.81465	1.63624	5.5872e-05	-1.79175	1.5592	0.00051416	-1.78809	1.65449
58800069	chr8:58800069:A:G	3.75771e-08	-3.2746e-10	-0.625148	3.49137e-05	-3.2746e-10	-0.702732	0.000317586	-3.2746e-10	-0.61539
58800246	chr8:58800246:T:C	1.50383e-08	-3.2746e-10	-1.54094	1.48928e-05	-3.2746e-10	-1.55473	0.000125712	-3.2746e-10	-1.54215
58800302	chr8:58800302:A:T	3.88654e-08	-3.2746e-10	-0.591439	3.59958e-05	-3.2746e-10	-0.672209	0.000328537	-3.2746e-10	-0.581489
58800332	chr8:58800332:T:G	2.0876e-08	-0.707979	-0.504964	1.28559e-05	-1.19167	-0.510144	0.000105348	-1.22217	-0.496706
58800567	chr8:58800567:C:G	1.82636e-08	-3.2746e-10	-1.34663	1.78978e-05	-3.2746e-10	-1.37094	0.000154028	-3.2746e-10	-1.339
58800640	chr8:58800640:A:G	7.22181e-09	-0.689022	-1.58542	4.52072e-06	-1.16152	-1.58542	3.68227e-05	-1.18463	-1.58539
58800684	chr8:58800684:A:G	3.94777e-08	-3.2746e-10	-0.575808	3.65448e-05	-3.2746e-10	-0.657074	0.000333738	-3.2746e-10	-0.56578
58801006	chr8:58801006:C:T	2.5492e-08	-3.2746e-10	-1.01318	2.37152e-05	-3.2746e-10	-1.0895	0.000214528	-3.2746e-10	-1.0077
58801066	chr8:58801066:T:G	1.70535e-08	-1.15767	-0.25752	1.54601e-05	-1.22459	-0.292758	0.000135253	-1.21828	-0.250711
58801150	chr8:58801150:T:C	2.59646e-08	-3.2746e-10	-0.994811	2.40856e-05	-3.2746e-10	-1.074	0.000218513	-3.2746e-10	-0.989294
58801152	chr8:58801152:C:T	2.53957e-08	-3.2746e-10	-1.01697	2.36277e-05	-3.2746e-10	-1.09319	0.000213712	-3.2746e-10	-1.01151
58801312	chr8:58801312:G:A	2.53957e-08	-3.2746e-10	-1.01697	2.36277e-05	-3.2746e-10	-1.09319	0.000213712	-3.2746e-10	-1.01151
58801321	chr8:58801321:A:G	2.53957e-08	-3.2746e-10	-1.01697	2.36277e-05	-3.2746e-10	-1.09319	0.000213712	-3.2746e-10	-1.01151
58803413	chr8:58803413:C:T	3.83315e-09	-1.51542	-1.39244	3.4745e-06	-1.63345	-1.37671	2.87692e-05	-1.62687	-1.38996
58804015	chr8:58804015:G:A	2.47427e-08	-3.2746e-10	-1.04301	2.30485e-05	-3.2746e-10	-1.11801	0.00020819	-3.2746e-10	-1.03769
58804079	chr8:58804079:A:G	2.47427e-08	-3.2746e-10	-1.04301	2.30485e-05	-3.2746e-10	-1.11801	0.00020819	-3.2746e-10	-1.03769
58804088	chr8:58804088:A:G	2.8519e-08	-1.8151	0.914122	2.78354e-05	-1.78283	0.853525	0.000251442	-1.77882	0.929897
58804258	chr8:58804258:G:C	1.09695e-06	3.44556	-0.696814	0.000292658	2.11013	-0.686741	0.00259294	2.15874	-0.674335
58804332	chr8:58804332:A:G	2.71952e-08	-3.2746e-10	-0.948504	2.52744e-05	-3.2746e-10	-1.02582	0.000228951	-3.2746e-10	-0.942631
58804355	chr8:58804355:G:A	2.18676e-08	-3.2746e-10	-1.16654	2.11414e-05	-3.2746e-10	-1.20438	0.000182065	-3.2746e-10	-1.17177
58804394	chr8:58804394:C:T	1.58505e-08	-3.2746e-10	-1.48834	1.59637e-05	-3.2746e-10	-1.48529	0.000132934	-3.2746e-10	-1.48628
58804454	chr8:58804454:T:C	2.71722e-08	-3.2746e-10	-0.94935	2.52585e-05	-3.2746e-10	-1.02645	0.000228757	-3.2746e-10	-0.943479
58804643	chr8:58804643:A:G	2.23142e-08	-3.2746e-10	-1.14632	2.17333e-05	-3.2746e-10	-1.17677	0.000186732	-3.2746e-10	-1.14646
58804701	chr8:58804701:C:T	9.74831e-09	-0.389172	-1.58528	6.24045e-06	-0.840729	-1.58383	5.0471e-05	-0.869332	-1.58541
58804979	chr8:58804979:C:T	1.44161e-08	-3.2746e-10	-1.58319	1.44428e-05	-3.2746e-10	-1.58542	0.000120688	-3.2746e-10	-1.58293
58805043	chr8:58805043:C:T	1.43921e-08	-3.2746e-10	-1.58486	1.45047e-05	-3.2746e-10	-1.58114	0.000120474	-3.2746e-10	-1.5847
58805154	chr8:58805154:A:C	1.3341e-08	-1.6607	-1.06538e-09	2.0648e-05	-1.228	-1.06538e-09	0.000170611	-1.23675	-1.06538e-09
58805201	chr8:58805201:T:C	3.23887e-08	-3.2746e-10	-0.773735	3.26912e-05	-3.2746e-10	-0.768507	0.000275979	-3.2746e-10	-0.755813
58805216	chr8:58805216:A:T	3.20195e-08	-0.785197	-1.06538e-09	2.2008e-05	-1.16421	-1.06538e-09	0.000182436	-1.16974	-1.06538e-09
58805329	chr8:58805329:G:A	1.28985e-08	-1.69444	-1.06538e-09	1.2826e-05	-1.70414	-1.06538e-09	0.000108274	-1.69147	-1.06538e-09
58806137	chr8:58806137:C:T	5.66413e-09	-1.29209	-1.2253	4.97797e-06	-1.44988	-1.20071	4.01161e-05	-1.45866	-1.2257
58806208	chr8:58806208:T:C	7.45012e-09	-1.76781	-0.475508	7.73729e-06	-1.75564	-0.453924	6.35343e-05	-1.75723	-0.467324
58806852	chr8:58806852:T:C	1.93407e-08	-1.28933	-1.06538e-09	2.47664e-05	-1.04612	-1.06538e-09	0.00021015	-1.02832	-1.06538e-09
58807809	chr8:58807809:C:T	2.38828e-08	-3.2746e-10	-1.07839	2.42649e-05	-3.2746e-10	-1.06658	0.000198997	-3.2746e-10	-1.08285
58808433	chr8:58808433:A:AAGAAATGCCC	1.95381e-08	-3.2746e-10	-1.27918	2.0161e-05	-3.2746e-10	-1.25186	0.000163514	-3.2746e-10	-1.27924
58809093	chr8:58809093:A:G	1.66796e-08	-3.2746e-10	-1.43735	1.68688e-05	-3.2746e-10	-1.43015	0.00013923	-3.2746e-10	-1.44001
58809738	chr8:58809738:G:A	1.50468e-08	-3.2746e-10	-1.54038	1.53222e-05	-3.2746e-10	-1.52631	0.000125944	-3.2746e-10	-1.5403
58809846	chr8:58809846:T:C	4.03148e-09	-1.28559	-1.57182	4.0079e-06	-1.29888	-1.56847	3.35486e-05	-1.29371	-1.56943
58810812	chr8:58810812:C:A	3.8871e-09	-1.31189	-1.58199	3.44285e-06	-1.43592	-1.58339	2.8567e-05	-1.44253	-1.58135
58811129	chr8:58811129:T:C	1.43842e-08	-3.2746e-10	-1.58542	1.4474e-05	-3.2746e-10	-1.58326	0.000120391	-3.2746e-10	-1.5854
58812037	chr8:58812037:T:A	2.46835e-09	-1.79927	-1.54872	2.55224e-06	-1.77131	-1.54733	2.13501e-05	-1.77061	-1.54447
58812043	chr8:58812043:G:A	1.02604e-08	-1.50867	-0.414587	9.59209e-06	-1.58335	-0.41132	7.95872e-05	-1.58886	-0.410426
58812127	chr8:58812127:C:T	9.55205e-08	-3.2746e-10	0.307798	9.65663e-05	-3.2746e-10	0.314618	0.00081767	-3.2746e-10	0.330321
58812489	chr8:58812489:A:G	3.08816e-09	-1.80892	-1.31504	3.07174e-06	-1.81461	-1.31875	2.56523e-05	-1.81484	-1.31666
58812856	chr8:58812856:C:T	3.57912e-08	-3.2746e-10	-0.673843	3.35036e-05	-3.2746e-10	-0.743959	0.000299484	-3.2746e-10	-0.674078
58812942	chr8:58812942:A:C	2.7871e-08	-1.62171	0.697753	3.73816e-05	-1.44954	0.815107	0.000281805	-1.44066	0.705739
58813669	chr8:58813669:C:T	1.26077e-08	-1.71723	-1.06538e-09	1.23445e-05	-1.7424	-1.06538e-09	0.000102579	-1.7455	-1.06538e-09
58814072	chr8:58814072:A:G	2.05049e-08	-1.23088	-1.06538e-09	1.71707e-05	-1.41241	-1.06538e-09	0.00014643	-1.38959	-1.06538e-09
58814130	chr8:58814130:A:G	5.01374e-08	-3.2746e-10	-0.336777	4.27271e-05	-3.2746e-10	-0.500778	0.000411254	-3.2746e-10	-0.356927
58814172	chr8:58814172:G:T	1.56672e-07	-3.2746e-10	0.802608	0.000157333	-3.2746e-10	0.802754	0.00134562	-3.2746e-10	0.828473
58814545	chr8:58814545:G:A	1.50881e-08	-3.2746e-10	-1.53764	1.51832e-05	-3.2746e-10	-1.53542	0.000126233	-3.2746e-10	-1.53801
58814771	chr8:58814771:T:G	2.68715e-08	-3.2746e-10	-0.960476	2.96754e-05	-3.2746e-10	-0.865294	0.000226983	-3.2746e-10	-0.951264
58814894	chr8:58814894:T:C	8.09665e-09	-0.836691	-1.3234	6.40365e-06	-1.03816	-1.36059	5.57739e-05	-1.03087	-1.32396
58814898	chr8:58814898:T:C	1.6789e-08	-3.2746e-10	-1.43082	1.67147e-05	-3.2746e-10	-1.43932	0.000139853	-3.2746e-10	-1.43555
58814988	chr8:58814988:G:A	2.04057e-08	-3.2746e-10	-1.23573	2.21659e-05	-3.2746e-10	-1.15706	0.000171305	-3.2746e-10	-1.23269
58815069	chr8:58815069:A:G	2.43008e-08	-3.2746e-10	-1.06103	2.46008e-05	-3.2746e-10	-1.05283	0.000204273	-3.2746e-10	-1.05668
58815092	chr8:58815092:A:AC	8.22242e-08	-1.0275	1.1854	9.0356e-05	-1.00772	1.25587	0.000704381	-1.01763	1.19881
58815777	chr8:58815777:T:C	1.50178e-08	-3.2746e-10	-1.54231	1.50966e-05	-3.2746e-10	-1.54114	0.000125732	-3.2746e-10	-1.54199
58816679	chr8:58816679:C:T	2.00216e-08	-3.2746e-10	-1.25473	2.15212e-05	-3.2746e-10	-1.18658	0.000167335	-3.2746e-10	-1.25614
58817279	chr8:58817279:C:T	1.70123e-08	-3.2746e-10	-1.41761	1.66948e-05	-3.2746e-10	-1.44051	0.00014279	-3.2746e-10	-1.41476
58817811	chr8:58817811:T:A	1.71024e-08	-3.2746e-10	-1.41233	1.70474e-05	-3.2746e-10	-1.41961	0.000142868	-3.2746e-10	-1.41422
58817843	chr8:58817843:AAT:A	1.4486e-08	-3.2746e-10	-1.57836	1.45756e-05	-3.2746e-10	-1.57626	0.000121235	-3.2746e-10	-1.57841
58817854	chr8:58817854:CTG:C	2.54816e-08	-3.2746e-10	-1.01359	2.55204e-05	-3.2746e-10	-1.01613	0.000212373	-3.2746e-10	-1.01779
58818289	chr8:58818289:T:C	1.19603e-08	-1.65245	-0.117503	1.28914e-05	-1.4768	-0.222254	0.000125452	-1.44658	-0.0976329
58818332	chr8:58818332:T:C	3.49833e-09	-1.74948	-1.24978	4.17899e-06	-1.5903	-1.23524	3.42606e-05	-1.59333	-1.24881
58818459	chr8:58818459:A:G	6.49201e-09	-1.80212	-0.578854	7.45392e-06	-1.70478	-0.542092	6.00087e-05	-1.7063	-0.575349
58818636	chr8:58818636:CA:C	1.45248e-08	-1.41657	-0.159118	1.13262e-05	-1.51048	-0.318015	0.000112218	-1.49767	-0.158017
58818686	chr8:58818686:G:A	2.84407e-08	-3.2746e-10	-0.903721	2.9937e-05	-3.2746e-10	-0.856517	0.000238087	-3.2746e-10	-0.9035
58818783	chr8:58818783:A:G	1.26335e-08	-1.65734	-0.0578548	1.35745e-05	-1.4826	-0.164815	0.000132415	-1.4526	-0.0375972
58818784	chr8:58818784:C:G	1.46303e-08	-3.2746e-10	-1.56845	1.49686e-05	-3.2746e-10	-1.54966	0.000122592	-3.2746e-10	-1.56727
58818890	chr8:58818890:G:T	1.55381e-08	-1.74451	0.236265	1.55264e-05	-1.61387	0.100801	0.000155037	-1.59073	0.258251
58819353	chr8:58819353:A:ATG	1.634e-08	-3.2746e-10	-1.45793	1.6466e-05	-3.2746e-10	-1.45431	0.000136864	-3.2746e-10	-1.45715
58819490	chr8:58819490:T:A	8.54313e-09	-1.3433	-0.763114	7.57764e-06	-1.51091	-0.719496	5.95416e-05	-1.52733	-0.762135
58819516	chr8:58819516:C:T	1.14601e-08	-1.81267	-1.06538e-09	1.15409e-05	-1.80972	-1.06538e-09	9.60543e-05	-1.81122	-1.06538e-09
58820210	chr8:58820210:C:A	2.37835e-08	-3.2746e-10	-1.08255	2.30282e-05	-3.2746e-10	-1.11889	0.000199837	-3.2746e-10	-1.07864
58820345	chr8:58820345:G:T	3.16813e-08	-3.2746e-10	-0.795816	3.14523e-05	-3.2746e-10	-0.80714	0.000266564	-3.2746e-10	-0.790523
58820819	chr8:58820819:A:G	1.65197e-08	-1.78779	0.340801	1.80508e-05	-1.80505	0.442631	0.000138628	-1.80166	0.357322
58821373	chr8:58821373:C:T	1.89946e-08	-3.2746e-10	-1.30739	1.90522e-05	-3.2746e-10	-1.30843	0.000158518	-3.2746e-10	-1.31027
58821761	chr8:58821761:G:A	7.4619e-09	-0.911249	-1.33048	7.43082e-06	-0.896021	-1.35396	6.06466e-05	-0.941571	-1.3295
58822388	chr8:58822388:C:G	1.9001e-08	-3.2746e-10	-1.30705	1.90593e-05	-3.2746e-10	-1.30806	0.000158572	-3.2746e-10	-1.30993
58822420	chr8:58822420:C:T	1.44818e-08	-3.2746e-10	-1.57865	1.45104e-05	-3.2746e-10	-1.58075	0.000121136	-3.2746e-10	-1.57922
58822787	chr8:58822787:A:C	5.49743e-08	-3.2746e-10	-0.244677	5.32838e-05	-3.2746e-10	-0.279981	0.000460076	-3.2746e-10	-0.244745
58822930	chr8:58822930:T:C	3.40698e-09	-1.46148	-1.56424	4.37896e-06	-1.22001	-1.55879	3.63745e-05	-1.21982	-1.56245
58823030	chr8:58823030:G:A	1.95529e-08	-3.2746e-10	-1.27842	1.9597e-05	-3.2746e-10	-1.28024	0.000163145	-3.2746e-10	-1.2815
58823065	chr8:58823065:C:T	3.7382e-09	-1.73143	-1.20151	4.51851e-06	-1.55771	-1.18972	3.70832e-05	-1.5627	-1.20027
58823317	chr8:58823317:G:A	2.09409e-08	-3.2746e-10	-1.20984	2.09846e-05	-3.2746e-10	-1.21182	0.000174669	-3.2746e-10	-1.21325
58823841	chr8:58823841:T:C	2.86049e-09	-1.81037	-1.39018	2.90098e-06	-1.81472	-1.37584	2.39225e-05	-1.81373	-1.38759
58824086	chr8:58824086:AC:A	9.42165e-09	-1.57758	-0.430953	7.82182e-06	-1.64627	-0.552426	7.41799e-05	-1.63693	-0.43271
58824203	chr8:58824203:G:A	6.92455e-09	-1.6348	-0.681673	7.98487e-06	-1.45242	-0.725645	7.21723e-05	-1.41957	-0.677515
58824392	chr8:58824392:G:T	2.93257e-09	-1.75068	-1.42499	3.46641e-06	-1.59183	-1.42066	2.86602e-05	-1.59616	-1.42447
58824477	chr8:58824477:C:T	4.69923e-08	-0.401559	-1.06538e-09	4.93521e-05	-0.356632	-1.06538e-09	0.000395142	-0.396892	-1.06538e-09
58824920	chr8:58824920:A:G	1.47838e-08	-0.465563	-1.09245	1.46108e-05	-0.440745	-1.13311	0.000119828	-0.497643	-1.09244
58825943	chr8:58825943:T:C	9.10426e-08	-3.2746e-10	0.259784	9.01661e-05	-3.2746e-10	0.246041	0.000761847	-3.2746e-10	0.259609
58826215	chr8:58826215:T:C	1.93164e-08	-3.2746e-10	-1.29059	2.06401e-05	-3.2746e-10	-1.22838	0.000162506	-3.2746e-10	-1.28542
58826268	chr8:58826268:C:T	1.76124e-08	-3.2746e-10	-1.38294	1.75417e-05	-3.2746e-10	-1.39103	0.000146995	-3.2746e-10	-1.38574
58826354	chr8:58826354:G:A	5.40004e-09	-1.44801	-1.11713	6.15073e-06	-1.33719	-1.10186	4.9595e-05	-1.35412	-1.11813
58826457	chr8:58826457:C:T	1.41808e-08	-1.59966	-1.06538e-09	1.57632e-05	-1.49794	-1.06538e-09	0.000130415	-1.50542	-1.06538e-09
58826479	chr8:58826479:C:G	1.1849e-08	-1.7793	-1.06538e-09	1.16393e-05	-1.80123	-1.06538e-09	9.72202e-05	-1.79916	-1.06538e-09
58826581	chr8:58826581:C:T	2.42482e-09	-1.81123	-1.55456	2.53502e-06	-1.77496	-1.55045	2.10811e-05	-1.77324	-1.55452
58826879	chr8:58826879:A:C	2.72947e-09	-1.77144	-1.47599	2.61506e-06	-1.81403	-1.48029	2.19088e-05	-1.81323	-1.47602
58827931	chr8:58827931:G:A	1.29769e-08	-1.30841	-0.379962	9.45444e-06	-1.48536	-0.523768	9.05841e-05	-1.47798	-0.39188
58827956	chr8:58827956:A:C	1.17841e-08	-1.78479	-1.06538e-09	1.16657e-05	-1.79896	-1.06538e-09	9.68793e-05	-1.80267	-1.06538e-09
58828079	chr8:58828079:T:A	1.44146e-08	-3.2746e-10	-1.5833	1.4533e-05	-3.2746e-10	-1.57919	0.000120646	-3.2746e-10	-1.58328
58828423	chr8:58828423:T:C	8.29008e-09	-1.3928	-0.743681	6.47792e-06	-1.54688	-0.840333	5.8905e-05	-1.5412	-0.759008
58828432	chr8:58828432:T:C	1.4386e-08	-3.2746e-10	-1.58529	1.44692e-05	-3.2746e-10	-1.58359	0.000120403	-3.2746e-10	-1.58529
58829489	chr8:58829489:C:G	2.2783e-08	0.318299	-1.44383	1.58246e-05	-0.0515167	-1.44253	0.000132171	-0.0535351	-1.4385
58829642	chr8:58829642:G:A	5.75416e-08	-3.2746e-10	-0.199036	5.60882e-05	-3.2746e-10	-0.228687	0.000482178	-3.2746e-10	-0.197823
58829703	chr8:58829703:A:G	1.48527e-08	-3.2746e-10	-1.55336	1.48974e-05	-3.2746e-10	-1.55443	0.000124307	-3.2746e-10	-1.55338
58829844	chr8:58829844:A:AAAATTATC	1.50945e-08	0.0181518	-1.55536	1.28312e-05	-0.135344	-1.56839	0.000108835	-0.136066	-1.55024
58830080	chr8:58830080:G:C	3.06607e-08	-1.34746	0.518903	3.24113e-05	-1.36908	0.591971	0.000263765	-1.34069	0.539607
58830578	chr8:58830578:T:C	1.57891e-08	-3.2746e-10	-1.49222	1.5853e-05	-3.2746e-10	-1.49225	0.000131895	-3.2746e-10	-1.49413
58830619	chr8:58830619:T:C	2.68044e-09	-1.74747	-1.51809	2.50966e-06	-1.81158	-1.52389	2.10056e-05	-1.81188	-1.51947
58830628	chr8:58830628:A:G	1.47969e-08	-3.2746e-10	-1.55713	1.48422e-05	-3.2746e-10	-1.55814	0.000123841	-3.2746e-10	-1.55714
58831205	chr8:58831205:G:A	2.12635e-08	-3.2746e-10	-1.19455	2.05825e-05	-3.2746e-10	-1.23117	0.000177518	-3.2746e-10	-1.19707
58831663	chr8:58831663:C:T	1.55192e-08	-0.0461388	-1.46333	1.10557e-05	-0.391089	-1.46158	9.21644e-05	-0.394207	-1.45836
58831765	chr8:58831765:A:G	8.98646e-09	-1.12114	-0.934682	7.78643e-06	-1.20222	-1.00102	6.90603e-05	-1.20399	-0.937165
58832435	chr8:58832435:T:G	3.83361e-08	-0.605152	-1.06538e-09	3.99033e-05	-0.569154	-1.06538e-09	0.000320793	-0.605343	-1.06538e-09
58833366	chr8:58833366:T:C	1.44523e-08	-0.295916	-1.28478	1.06507e-05	-0.614282	-1.27571	8.82802e-05	-0.618122	-1.2775
58833860	chr8:58833860:G:T	3.37684e-08	-3.2746e-10	-0.732018	3.48415e-05	-3.2746e-10	-0.704804	0.000288954	-3.2746e-10	-0.70987
58834157	chr8:58834157:C:T	2.02025e-08	0.219696	-1.46543	1.41912e-05	-0.14171	-1.46128	0.000118042	-0.144318	-1.46078
58834887	chr8:58834887:A:G	1.44654e-08	-3.2746e-10	-1.57978	1.4472e-05	-3.2746e-10	-1.5834	0.00012112	-3.2746e-10	-1.57936
58835578	chr8:58835578:A:T	3.50326e-09	-1.73905	-1.2588	3.36315e-06	-1.76765	-1.27509	2.8133e-05	-1.77978	-1.25941
58836404	chr8:58836404:C:T	1.64694e-08	-3.2746e-10	-1.45004	1.64005e-05	-3.2746e-10	-1.4583	0.000137911	-3.2746e-10	-1.44953
58836563	chr8:58836563:C:A	3.83565e-09	-1.64251	-1.26469	3.32994e-06	-1.7872	-1.26546	2.77683e-05	-1.7884	-1.26384
58837201	chr8:58837201:T:C	1.97489e-08	-3.2746e-10	-1.26845	1.98512e-05	-3.2746e-10	-1.26735	0.000164665	-3.2746e-10	-1.27223
58837954	chr8:58837954:G:A	1.92019e-08	-3.2746e-10	-1.29653	2.04743e-05	-3.2746e-10	-1.23644	0.000161589	-3.2746e-10	-1.29108
58838891	chr8:58838891:G:A	1.44086e-08	-3.2746e-10	-1.58372	1.45502e-05	-3.2746e-10	-1.57801	0.00012062	-3.2746e-10	-1.58349
58839435	chr8:58839435:A:G	2.26119e-08	-1.3076	0.174537	2.12737e-05	-1.37242	0.174278	0.000178087	-1.36953	0.175663
58840149	chr8:58840149:T:C	3.46058e-09	-1.75017	-1.25994	3.34435e-06	-1.77637	-1.27197	2.7882e-05	-1.78764	-1.26051
58840252	chr8:58840252:C:T	4.05823e-08	-3.2746e-10	-0.548211	3.99186e-05	-3.2746e-10	-0.568769	0.000340248	-3.2746e-10	-0.546464
58840422	chr8:58840422:G:A	2.79698e-09	-1.81495	-1.40805	2.93906e-06	-1.79002	-1.3875	2.39671e-05	-1.79116	-1.4083
58840429	chr8:58840429:T:C	3.107e-09	-1.76784	-1.35005	3.07162e-06	-1.81008	-1.32332	2.49337e-05	-1.80951	-1.35041
58840685	chr8:58840685:C:T	3.24043e-08	-3.2746e-10	-0.773251	3.15071e-05	-3.2746e-10	-0.8054	0.00027151	-3.2746e-10	-0.77214
58840767	chr8:58840767:T:G	4.26632e-09	-1.42532	-1.37547	3.53578e-06	-1.57115	-1.42153	3.07944e-05	-1.56666	-1.38214
58840795	chr8:58840795:C:T	4.8061e-08	-0.379071	-1.06538e-09	3.04276e-05	-0.840261	-1.06538e-09	0.000249361	-0.857235	-1.06538e-09
58840887	chr8:58840887:C:T	1.89851e-08	0.162577	-1.47047	1.34247e-05	-0.190447	-1.46807	0.000111892	-0.192693	-1.46591
58841369	chr8:58841369:G:A	1.33093e-08	-1.1713	-0.491779	1.24425e-05	-1.2491	-0.485398	0.000103076	-1.24757	-0.493095
58841495	chr8:58841495:G:A	6.9822e-08	-3.2746e-10	-0.00559353	6.77295e-05	-3.2746e-10	-0.0400908	0.000584917	-3.2746e-10	-0.00466761
58841574	chr8:58841574:C:T	1.44018e-08	-3.2746e-10	-1.58419	1.44601e-05	-3.2746e-10	-1.58422	0.000120537	-3.2746e-10	-1.58418
58841657	chr8:58841657:G:A	4.0298e-08	-3.2746e-10	-0.555242	4.13913e-05	-3.2746e-10	-0.532541	0.000341162	-3.2746e-10	-0.54378
58841732	chr8:58841732:C:T	4.53684e-09	-1.42208	-1.31723	3.73912e-06	-1.56753	-1.36924	3.27295e-05	-1.56304	-1.32482
58841808	chr8:58841808:G:A	5.45265e-09	-1.79754	-0.757905	5.5525e-06	-1.81411	-0.727258	4.4877e-05	-1.81426	-0.757951
58842440	chr8:58842440:C:G	1.90735e-08	-3.2746e-10	-1.30324	2.05157e-05	-3.2746e-10	-1.23442	0.000160357	-3.2746e-10	-1.29874
58842618	chr8:58842618:C:T	7.57748e-09	-1.46791	-0.758452	6.05525e-06	-1.60311	-0.851572	5.48681e-05	-1.59893	-0.772275
58844339	chr8:58844339:G:A	2.44336e-09	-1.80274	-1.55543	2.42579e-06	-1.80648	-1.56298	2.03526e-05	-1.8066	-1.55633
58846246	chr8:58846246:G:T	7.97379e-09	-1.4694	-0.705981	6.35136e-06	-1.60357	-0.803375	5.7767e-05	-1.59956	-0.720155
58846309	chr8:58846309:C:T	3.24644e-08	-3.2746e-10	-0.7714	3.15701e-05	-3.2746e-10	-0.803403	0.000272017	-3.2746e-10	-0.770274
58847020	chr8:58847020:T:A	1.12034e-08	-1.05079	-0.784538	1.01024e-05	-1.13722	-0.805624	8.60243e-05	-1.13515	-0.786361
58847143	chr8:58847143:G:T	1.29065e-08	-1.69381	-1.06538e-09	1.15195e-05	-1.81157	-1.06538e-09	9.59329e-05	-1.81249	-1.06538e-09
58847248	chr8:58847248:A:G	1.47275e-08	-3.2746e-10	-1.56183	1.46605e-05	-3.2746e-10	-1.57045	0.000123291	-3.2746e-10	-1.56159
58847463	chr8:58847463:G:A	1.44158e-08	-3.2746e-10	-1.58322	1.44751e-05	-3.2746e-10	-1.58319	0.000120654	-3.2746e-10	-1.58321
58848281	chr8:58848281:G:A	4.47968e-09	-1.63764	-1.11435	4.28162e-06	-1.61541	-1.18587	3.80187e-05	-1.61237	-1.12569
58848372	chr8:58848372:AC:A	2.60605e-08	-3.2746e-10	-0.991123	2.55935e-05	-3.2746e-10	-1.01328	0.000218248	-3.2746e-10	-0.990505
58848435	chr8:58848435:C:T	2.92475e-08	-3.2746e-10	-0.87575	2.96712e-05	-3.2746e-10	-0.865434	0.000245108	-3.2746e-10	-0.87444
58848903	chr8:58848903:T:G	1.67503e-08	-3.2746e-10	-1.43313	1.66945e-05	-3.2746e-10	-1.44053	0.000141926	-3.2746e-10	-1.42083
58848917	chr8:58848917:G:GGT	7.30728e-08	0.0399132	-1.06538e-09	9.28255e-05	0.275109	-1.06538e-09	0.000819009	0.331957	-1.06538e-09
58849395	chr8:58849395:C:G	4.27662e-09	-1.34986	-1.44852	3.82134e-06	-1.44778	-1.46723	3.20058e-05	-1.45979	-1.45043
58849833	chr8:58849833:A:T	2.06195e-08	0.162091	-1.3874	1.46025e-05	-0.193002	-1.38142	0.000121478	-0.195461	-1.38094
58849990	chr8:58849990:G:T	1.51428e-08	-3.2746e-10	-1.53401	1.50721e-05	-3.2746e-10	-1.54277	0.000126913	-3.2746e-10	-1.53264
58850003	chr8:58850003:C:G	1.90849e-08	0.150155	-1.4528	1.34618e-05	-0.20649	-1.44927	0.000112113	-0.208799	-1.44783
58850077	chr8:58850077:T:C	1.21522e-08	-1.75403	-1.06538e-09	1.1661e-05	-1.79936	-1.06538e-09	9.7722e-05	-1.79401	-1.06538e-09
58850348	chr8:58850348:G:A	2.12914e-08	-3.2746e-10	-1.19324	2.17022e-05	-3.2746e-10	-1.1782	0.000177484	-3.2746e-10	-1.19726
58850514	chr8:58850514:G:A	1.82977e-08	-3.2746e-10	-1.34477	1.86116e-05	-3.2746e-10	-1.33183	0.00015372	-3.2746e-10	-1.34101
58850547	chr8:58850547:TGA:T	1.99045e-08	-3.2746e-10	-1.2606	2.02295e-05	-3.2746e-10	-1.24847	0.00016594	-3.2746e-10	-1.26451
58850622	chr8:58850622:G:A	8.45148e-09	-1.41605	-0.70115	6.66158e-06	-1.56053	-0.798723	6.06361e-05	-1.5559	-0.715351
58851094	chr8:58851094:G:A	1.51981e-08	-3.2746e-10	-1.53037	1.51718e-05	-3.2746e-10	-1.53617	0.000126952	-3.2746e-10	-1.53233
58851187	chr8:58851187:A:T	3.03997e-08	-0.837111	-1.06538e-09	2.69874e-05	-0.960244	-1.06538e-09	0.000224096	-0.964064	-1.06538e-09
58851189	chr8:58851189:A:T	2.77984e-08	-0.926566	-1.06538e-09	2.63106e-05	-0.98564	-1.06538e-09	0.000220815	-0.978814	-1.06538e-09
58851191	chr8:58851191:A:T	1.61057e-08	-1.47237	-1.06538e-09	1.63221e-05	-1.46309	-1.06538e-09	0.000136913	-1.45679	-1.06538e-09
58851193	chr8:58851193:A:T	7.61363e-09	-1.35046	-0.871146	7.33686e-06	-1.32562	-0.937086	6.52904e-05	-1.31813	-0.879164
58851238	chr8:58851238:G:A	1.59456e-08	-3.2746e-10	-1.48236	1.59422e-05	-3.2746e-10	-1.48664	0.000132986	-3.2746e-10	-1.48589
58851245	chr8:58851245:T:G	1.7559e-08	-1.38598	-1.06538e-09	1.51559e-05	-1.53722	-1.06538e-09	0.000126802	-1.53351	-1.06538e-09
58851351	chr8:58851351:T:C	1.53473e-08	-1.16962	-0.350987	1.09934e-05	-1.36408	-0.494231	0.000105451	-1.35572	-0.362169
58851849	chr8:58851849:A:G	2.07649e-08	-3.2746e-10	-1.21828	2.09805e-05	-3.2746e-10	-1.21202	0.000173102	-3.2746e-10	-1.22226
58852311	chr8:58852311:G:T	1.70993e-08	-3.2746e-10	-1.41251	1.70905e-05	-3.2746e-10	-1.41709	0.000143037	-3.2746e-10	-1.41303
58852942	chr8:58852942:C:G	7.08051e-09	-1.75931	-0.534888	6.85583e-06	-1.74723	-0.583285	6.02099e-05	-1.74479	-0.533507
58853111	chr8:58853111:C:T	2.15571e-08	-3.2746e-10	-1.18084	2.19374e-05	-3.2746e-10	-1.16742	0.000179679	-3.2746e-10	-1.18497
58853273	chr8:58853273:T:C	2.58638e-08	-3.2746e-10	-0.998699	2.65147e-05	-3.2746e-10	-0.977913	0.00021588	-3.2746e-10	-1.00142
58853572	chr8:58853572:C:T	8.02199e-09	-1.70359	-0.465769	7.83465e-06	-1.68663	-0.510427	6.85904e-05	-1.684	-0.463989
58853694	chr8:58853694:G:A	4.9837e-08	-3.2746e-10	-0.342786	4.86077e-05	-3.2746e-10	-0.37183	0.00042104	-3.2746e-10	-0.33341
58854181	chr8:58854181:C:T	7.2439e-09	-1.80871	-0.462677	7.4379e-06	-1.79662	-0.452407	6.2231e-05	-1.79352	-0.451762
58854429	chr8:58854429:TC:T	3.34232e-09	-1.70662	-1.33826	3.12197e-06	-1.74495	-1.3722	2.64798e-05	-1.76057	-1.33919
58854664	chr8:58854664:C:T	9.48565e-09	-1.66532	-0.336439	9.22228e-06	-1.64588	-0.388108	8.13836e-05	-1.6428	-0.33416
58854678	chr8:58854678:G:C	1.45096e-08	-3.2746e-10	-1.57674	1.45364e-05	-3.2746e-10	-1.57896	0.000121432	-3.2746e-10	-1.57678
58854746	chr8:58854746:G:C	1.49252e-08	-3.2746e-10	-1.54849	1.50082e-05	-3.2746e-10	-1.54701	0.000124685	-3.2746e-10	-1.55035
58855416	chr8:58855416:A:T	2.24054e-08	-3.2746e-10	-1.14224	2.2751e-05	-3.2746e-10	-1.131	0.000187111	-3.2746e-10	-1.14444
58855560	chr8:58855560:C:G	2.13443e-08	-3.2746e-10	-1.19076	2.23401e-05	-3.2746e-10	-1.14923	0.000178106	-3.2746e-10	-1.19376
58856222	chr8:58856222:G:C	2.15301e-08	-3.2746e-10	-1.18209	2.25569e-05	-3.2746e-10	-1.13957	0.000179626	-3.2746e-10	-1.18526
58856233	chr8:58856233:T:C	2.15463e-08	-3.2746e-10	-1.18134	2.25765e-05	-3.2746e-10	-1.1387	0.000179759	-3.2746e-10	-1.18452
58856380	chr8:58856380:TTTAG:T	1.69301e-08	-3.2746e-10	-1.42245	1.68467e-05	-3.2746e-10	-1.43146	0.000141808	-3.2746e-10	-1.42166
58856398	chr8:58856398:C:T	1.33808e-08	-1.66348	0.00576428	1.31769e-05	-1.64461	-0.0325378	0.000114583	-1.64165	0.00681463
58856561	chr8:58856561:G:A	6.71686e-09	-1.67938	-0.66754	7.51788e-06	-1.60851	-0.62982	6.24045e-05	-1.58441	-0.658094
58856689	chr8:58856689:G:A	1.44454e-08	-3.2746e-10	-1.58117	1.46761e-05	-3.2746e-10	-1.56939	0.000121131	-3.2746e-10	-1.57926
58856973	chr8:58856973:T:C	2.9376e-09	-1.73839	-1.43556	3.07096e-06	-1.69413	-1.43949	2.57465e-05	-1.69182	-1.43602
58857242	chr8:58857242:A:T	1.80515e-08	-3.2746e-10	-1.35832	1.86944e-05	-3.2746e-10	-1.32739	0.000151201	-3.2746e-10	-1.35753
58857398	chr8:58857398:T:C	2.59941e-08	-3.2746e-10	-0.993673	2.60769e-05	-3.2746e-10	-0.994564	0.000219715	-3.2746e-10	-0.983805
58857559	chr8:58857559:C:G	1.80015e-08	-1.36109	-1.06538e-09	1.27588e-05	-1.70939	-1.06538e-09	0.000105172	-1.72054	-1.06538e-09
58857808	chr8:58857808:C:T	1.65543e-08	-3.2746e-10	-1.4449	1.68525e-05	-3.2746e-10	-1.43111	0.00013858	-3.2746e-10	-1.44469
58857809	chr8:58857809:G:A	1.82641e-08	-3.2746e-10	-1.34661	1.84912e-05	-3.2746e-10	-1.33832	0.000152427	-3.2746e-10	-1.34945
58857830	chr8:58857830:C:T	1.46195e-08	-3.2746e-10	-1.56919	1.48227e-05	-3.2746e-10	-1.55945	0.000122426	-3.2746e-10	-1.56863
58858006	chr8:58858006:G:A	3.77037e-08	-3.2746e-10	-0.621786	3.83101e-05	-3.2746e-10	-0.609898	0.00032022	-3.2746e-10	-0.607129
58858097	chr8:58858097:A:C	1.59009e-08	-3.2746e-10	-1.48517	1.59396e-05	-3.2746e-10	-1.48681	0.000133693	-3.2746e-10	-1.48059
58858109	chr8:58858109:C:G	3.194e-08	-3.2746e-10	-0.787684	3.18521e-05	-3.2746e-10	-0.794509	0.000269104	-3.2746e-10	-0.781039
58858113	chr8:58858113:T:C	1.14478e-08	-1.81375	-1.06538e-09	1.14835e-05	-1.8147	-1.06538e-09	9.57843e-05	-1.81404	-1.06538e-09
58859010	chr8:58859010:G:A	3.48755e-08	-3.2746e-10	-0.699758	3.52938e-05	-3.2746e-10	-0.691904	0.00029262	-3.2746e-10	-0.697263
58859559	chr8:58859559:C:G	4.35812e-09	-1.19506	-1.58445	4.11903e-06	-1.25462	-1.58538	3.48936e-05	-1.23925	-1.58459
58859876	chr8:58859876:TC:T	4.4366e-09	-1.50686	-1.25479	5.48008e-06	-1.30056	-1.25394	4.59344e-05	-1.28897	-1.25995
58859995	chr8:58859995:C:T	2.07485e-08	-3.2746e-10	-1.21907	2.25408e-05	-3.2746e-10	-1.14028	0.000174561	-3.2746e-10	-1.21387
58860350	chr8:58860350:G:A	1.48547e-08	-1.24441	-0.308813	1.09353e-05	-1.42434	-0.439284	0.000104076	-1.41385	-0.317173
58860558	chr8:58860558:T:C	4.08907e-09	-1.59509	-1.24814	4.9065e-06	-1.41685	-1.2482	4.11203e-05	-1.4063	-1.25333
58860697	chr8:58860697:G:A	3.53097e-08	-3.2746e-10	-0.687386	3.67874e-05	-3.2746e-10	-0.650456	0.000297882	-3.2746e-10	-0.679441
58860861	chr8:58860861:C:T	2.39285e-08	-0.206551	-0.869922	2.12235e-05	-0.313967	-0.886535	0.000184378	-0.316577	-0.842572
58861254	chr8:58861254:C:T	4.11476e-08	-3.2746e-10	-0.534378	3.9798e-05	-3.2746e-10	-0.571797	0.000350481	-3.2746e-10	-0.516831
58861256	chr8:58861256:T:C	1.48392e-08	-3.2746e-10	-1.55427	1.47509e-05	-3.2746e-10	-1.56431	0.000124116	-3.2746e-10	-1.55492
58861803	chr8:58861803:G:A	2.70461e-08	-3.2746e-10	-0.953999	2.69578e-05	-3.2746e-10	-0.96134	0.00022872	-3.2746e-10	-0.94364
58862639	chr8:58862639:T:A	1.81781e-08	-3.2746e-10	-1.35133	1.79565e-05	-3.2746e-10	-1.36766	0.000152266	-3.2746e-10	-1.35051
58862799	chr8:58862799:T:C	2.2938e-08	-1.11875	-1.06538e-09	2.00543e-05	-1.25717	-1.06538e-09	0.000166753	-1.25962	-1.06538e-09
58863410	chr8:58863410:A:G	4.11029e-09	-1.5362	-1.30185	5.03108e-06	-1.33738	-1.3026	4.2245e-05	-1.32605	-1.3066
58863476	chr8:58863476:G:A	4.70804e-08	-3.2746e-10	-0.399687	4.6361e-05	-3.2746e-10	-0.419153	0.000396814	-3.2746e-10	-0.392669
58863502	chr8:58863502:T:C	2.38015e-08	-3.2746e-10	-1.08179	2.46693e-05	-3.2746e-10	-1.05005	0.000198945	-3.2746e-10	-1.08311
58863753	chr8:58863753:T:TAA	5.85522e-09	-1.7466	-0.737613	5.78833e-06	-1.73721	-0.762555	4.96811e-05	-1.73401	-0.736506
58863845	chr8:58863845:A:G	1.25266e-08	-1.72369	-1.06538e-09	1.14844e-05	-1.81463	-1.06538e-09	9.57002e-05	-1.81492	-1.06538e-09
58863921	chr8:58863921:C:T	6.33121e-09	-1.52412	-0.881933	7.97816e-06	-1.31956	-0.859344	6.51417e-05	-1.30775	-0.891822
58864078	chr8:58864078:C:T	3.87471e-09	-1.40853	-1.48854	4.2971e-06	-1.31728	-1.48039	3.59655e-05	-1.30685	-1.48673
58864111	chr8:58864111:T:G	6.09453e-09	-1.72116	-0.722988	6.02556e-06	-1.71108	-0.748526	5.1782e-05	-1.70725	-0.721846
58864169	chr8:58864169:C:T	3.89362e-09	-1.42583	-1.46637	4.32632e-06	-1.3334	-1.45749	3.62199e-05	-1.32311	-1.46342
58864208	chr8:58864208:T:C	1.6973e-08	-3.2746e-10	-1.41992	1.69095e-05	-3.2746e-10	-1.42774	0.000142182	-3.2746e-10	-1.41903
58864406	chr8:58864406:C:T	1.8568e-08	-3.2746e-10	-1.3301	1.84627e-05	-3.2746e-10	-1.33986	0.000155587	-3.2746e-10	-1.32894
58864539	chr8:58864539:C:T	1.61926e-08	-1.8034	0.33641	1.49252e-05	-1.79892	0.246356	0.000135512	-1.79729	0.330214
58864548	chr8:58864548:T:C	1.21022e-08	-1.77743	0.0192731	1.12181e-05	-1.77099	-0.0670946	0.000101547	-1.76851	0.0128978
58864803	chr8:58864803:T:G	8.66981e-09	-1.48129	-0.610408	7.05887e-06	-1.6103	-0.691028	6.33427e-05	-1.6043	-0.623277
58865140	chr8:58865140:C:A	9.67109e-09	-1.69647	-0.285933	9.47351e-06	-1.69923	-0.307884	8.07081e-05	-1.69689	-0.288414
58866669	chr8:58866669:T:C	8.73047e-09	-1.47141	-0.613319	7.09386e-06	-1.60275	-0.693636	6.36214e-05	-1.5969	-0.62629
58867472	chr8:58867472:G:A	2.05825e-08	-3.2746e-10	-1.2271	2.20961e-05	-3.2746e-10	-1.16021	0.000173317	-3.2746e-10	-1.22102
58867751	chr8:58867751:G:A	1.83753e-08	-3.2746e-10	-1.34053	1.91669e-05	-3.2746e-10	-1.30243	0.000154264	-3.2746e-10	-1.33747
58867782	chr8:58867782:C:A	1.44852e-08	-3.2746e-10	-1.57841	1.45161e-05	-3.2746e-10	-1.58035	0.000121227	-3.2746e-10	-1.57847
58868149	chr8:58868149:C:T	1.00252e-08	-1.7225	-0.223937	9.40362e-06	-1.71317	-0.301344	8.43589e-05	-1.70989	-0.231169
58868165	chr8:58868165:C:A	1.8275e-08	-3.2746e-10	-1.34601	1.85296e-05	-3.2746e-10	-1.33624	0.000152494	-3.2746e-10	-1.34901
58868271	chr8:58868271:A:G	7.08915e-09	-1.44175	-0.851231	8.83878e-06	-1.22062	-0.855842	7.45119e-05	-1.20844	-0.856742
58868360	chr8:58868360:T:C	1.08643e-08	-1.81262	-0.0534373	1.17339e-05	-1.74398	-0.0491485	9.90963e-05	-1.73887	-0.0411797
58868367	chr8:58868367:T:C	1.41403e-08	-1.81053	0.208016	1.32892e-05	-1.81501	0.146344	0.000116883	-1.8151	0.200134
58868527	chr8:58868527:T:C	1.23448e-08	-1.80745	0.0691426	1.15761e-05	-1.81421	0.00754315	0.000101797	-1.81453	0.0613707
58868679	chr8:58868679:G:A	1.62266e-08	-1.81246	0.347568	1.51928e-05	-1.81508	0.280286	0.00013442	-1.81497	0.339795
58869157	chr8:58869157:G:A	3.76278e-09	-1.53057	-1.39581	3.06616e-06	-1.74182	-1.39337	2.53524e-05	-1.74706	-1.3962
58869170	chr8:58869170:T:A	2.59165e-08	-3.2746e-10	-0.996665	2.59416e-05	-3.2746e-10	-0.999764	0.000217225	-3.2746e-10	-0.995203
58869323	chr8:58869323:T:G	4.02388e-09	-1.70597	-1.15333	3.89137e-06	-1.72693	-1.16992	3.34314e-05	-1.70802	-1.15862
58870065	chr8:58870065:T:C	1.44279e-08	-3.2746e-10	-1.58238	1.44694e-05	-3.2746e-10	-1.58358	0.000120765	-3.2746e-10	-1.58229
58870196	chr8:58870196:C:A	1.99704e-08	-1.81469	0.557403	1.85935e-05	-1.81372	0.480915	0.00016611	-1.81328	0.549796
58870724	chr8:58870724:T:G	2.22273e-08	-1.15022	-1.06538e-09	2.32934e-05	-1.10744	-1.06538e-09	0.000195676	-1.09968	-1.06538e-09
58870948	chr8:58870948:C:T	1.47777e-08	-1.59886	0.0404336	1.26152e-05	-1.66317	-0.0575365	0.000115367	-1.65901	0.0309866
58871037	chr8:58871037:A:G	2.85891e-08	-3.2746e-10	-0.898517	2.77953e-05	-3.2746e-10	-0.930747	0.00024212	-3.2746e-10	-0.886705
58871333	chr8:58871333:A:G	1.51002e-08	-3.2746e-10	-1.53684	1.53378e-05	-3.2746e-10	-1.52529	0.000126394	-3.2746e-10	-1.53674
58871484	chr8:58871484:C:T	4.04139e-09	-1.58008	-1.27487	4.6202e-06	-1.4584	-1.26677	3.95488e-05	-1.43037	-1.26823
58871628	chr8:58871628:G:A	3.13199e-08	-3.2746e-10	-0.807289	3.29236e-05	-3.2746e-10	-0.761422	0.000262369	-3.2746e-10	-0.806385
58871645	chr8:58871645:A:T	3.67892e-09	-1.5436	-1.40532	4.55179e-06	-1.34309	-1.397	3.78917e-05	-1.3325	-1.40891
58871732	chr8:58871732:T:C	1.56336e-08	-1.42668	-0.0754439	1.63579e-05	-1.33256	-0.128342	0.000146741	-1.2974	-0.0900685
58871838	chr8:58871838:T:C	1.44108e-08	-3.2746e-10	-1.58357	1.4507e-05	-3.2746e-10	-1.58098	0.00012065	-3.2746e-10	-1.58325
58871950	chr8:58871950:A:G	2.62442e-09	-1.80682	-1.47987	2.63663e-06	-1.80146	-1.48465	2.20517e-05	-1.79953	-1.48321
58871959	chr8:58871959:C:T	1.94365e-08	-3.2746e-10	-1.28439	1.95204e-05	-3.2746e-10	-1.28415	0.000166055	-3.2746e-10	-1.26382
58872005	chr8:58872005:C:A	3.78902e-08	-3.2746e-10	-0.61685	3.43655e-05	-3.2746e-10	-0.718558	0.000320469	-3.2746e-10	-0.606352
58872160	chr8:58872160:A:G	1.17777e-08	-1.78534	-1.06538e-09	1.15956e-05	-1.80498	-1.06538e-09	9.64878e-05	-1.80672	-1.06538e-09
58872177	chr8:58872177:T:C	4.53173e-09	-1.60736	-1.13308	3.83195e-06	-1.78535	-1.12689	3.15392e-05	-1.79219	-1.13272
58872282	chr8:58872282:TTAAAG:T	1.62106e-08	-3.2746e-10	-1.46588	1.57305e-05	-3.2746e-10	-1.50001	0.000136046	-3.2746e-10	-1.46315
58872521	chr8:58872521:G:A	2.39435e-08	-3.2746e-10	-1.07585	2.52276e-05	-3.2746e-10	-1.02767	0.000200447	-3.2746e-10	-1.07559
58872581	chr8:58872581:T:G	1.32955e-08	-1.66412	-1.06538e-09	1.26013e-05	-1.72182	-1.06538e-09	0.000105337	-1.71897	-1.06538e-09
58872781	chr8:58872781:C:T	2.36603e-09	-1.81349	-1.57684	2.387e-06	-1.81177	-1.5738	1.98453e-05	-1.81094	-1.57723
58873020	chr8:58873020:A:G	2.46509e-08	0.24198	-1.28871	2.08305e-05	0.0546353	-1.27383	0.000170724	0.041427	-1.27752
58873124	chr8:58873124:T:C	4.52719e-09	-1.80044	-0.941002	4.71393e-06	-1.80801	-0.897084	3.81252e-05	-1.8042	-0.931065
58873481	chr8:58873481:A:T	3.70789e-09	-1.7865	-1.15458	3.79688e-06	-1.79835	-1.12308	3.10868e-05	-1.79273	-1.14663
58873896	chr8:58873896:T:C	1.44342e-08	-3.2746e-10	-1.58195	1.44998e-05	-3.2746e-10	-1.58148	0.000120879	-3.2746e-10	-1.58135
58874780	chr8:58874780:C:T	1.43947e-08	-3.2746e-10	-1.58468	1.44613e-05	-3.2746e-10	-1.58414	0.000120498	-3.2746e-10	-1.5845
58875131	chr8:58875131:A:T	2.60103e-09	-1.78773	-1.5079	2.57121e-06	-1.80966	-1.50158	2.13102e-05	-1.80836	-1.50859
58875241	chr8:58875241:A:G	2.9676e-09	-1.80223	-1.36156	3.01132e-06	-1.80917	-1.34406	2.48844e-05	-1.80572	-1.35618
58875739	chr8:58875739:T:C	1.9173e-08	-3.2746e-10	-1.29804	1.99019e-05	-3.2746e-10	-1.2648	0.000161321	-3.2746e-10	-1.29274
58875974	chr8:58875974:T:C	3.04701e-09	-1.79532	-1.34207	3.0885e-06	-1.80421	-1.32372	2.55346e-05	-1.79965	-1.33645
58875988	chr8:58875988:G:A	2.91313e-09	-1.8143	-1.36801	3.02833e-06	-1.81492	-1.33268	2.4452e-05	-1.81418	-1.36524
58876117	chr8:58876117:C:T	2.90662e-09	-1.8013	-1.38325	2.91633e-06	-1.81195	-1.37334	2.39739e-05	-1.81385	-1.38532
58876354	chr8:58876354:G:A	3.00989e-09	-1.7993	-1.35034	3.05232e-06	-1.80701	-1.3327	2.52368e-05	-1.80301	-1.34482
58876427	chr8:58876427:A:C	3.06756e-09	-1.78341	-1.34725	3.09831e-06	-1.79523	-1.32953	2.56686e-05	-1.78916	-1.34171
58877141	chr8:58877141:T:A	3.17027e-09	-1.80273	-1.295	3.29512e-06	-1.81018	-1.25299	2.63675e-05	-1.81224	-1.29177
58877649	chr8:58877649:C:T	1.478e-08	-3.2746e-10	-1.55827	1.47343e-05	-3.2746e-10	-1.56544	0.000123731	-3.2746e-10	-1.55803
58877651	chr8:58877651:G:C	6.92967e-09	-1.80325	-0.512478	7.33592e-06	-1.81421	-0.448617	5.77113e-05	-1.81423	-0.506451
58877862	chr8:58877862:A:T	2.49435e-09	-1.81507	-1.52245	2.48388e-06	-1.815	-1.53079	2.08967e-05	-1.8143	-1.52225
58878188	chr8:58878188:A:C	2.61788e-09	-1.80902	-1.48016	2.65961e-06	-1.81371	-1.46372	2.19119e-05	-1.8119	-1.47721
58878344	chr8:58878344:T:C	2.60064e-09	-1.81038	-1.48541	2.64486e-06	-1.81432	-1.46867	2.1775e-05	-1.81286	-1.48252
58878433	chr8:58878433:G:A	1.6595e-08	-3.2746e-10	-1.44244	1.66385e-05	-3.2746e-10	-1.4439	0.00013843	-3.2746e-10	-1.44577
58879027	chr8:58879027:C:T	3.08873e-09	-1.72041	-1.40338	3.18043e-06	-1.70206	-1.39654	2.6046e-05	-1.71072	-1.40555
58879261	chr8:58879261:G:A	1.14364e-08	-1.81474	-1.06538e-09	1.16748e-05	-1.79818	-1.06538e-09	9.70979e-05	-1.80042	-1.06538e-09
58879640	chr8:58879640:C:T	2.25008e-08	-3.2746e-10	-1.13799	2.26355e-05	-3.2746e-10	-1.13609	0.000191569	-3.2746e-10	-1.12089
58879879	chr8:58879879:T:C	2.75089e-09	-1.79885	-1.44077	2.80042e-06	-1.80747	-1.41838	2.29958e-05	-1.80377	-1.43705
58880000	chr8:58880000:A:G	1.75905e-08	-3.2746e-10	-1.38419	1.75723e-05	-3.2746e-10	-1.38929	0.000146972	-3.2746e-10	-1.3859
58880180	chr8:58880180:G:A	4.07866e-09	-1.63922	-1.20655	4.18088e-06	-1.6279	-1.19719	3.43002e-05	-1.64059	-1.2004
58880219	chr8:58880219:C:T	3.44086e-09	-1.78174	-1.23408	3.57637e-06	-1.7951	-1.18617	2.83975e-05	-1.79946	-1.23037
58880241	chr8:58880241:A:G	8.20831e-09	-1.79836	-0.34804	8.646e-06	-1.81275	-0.285766	6.81042e-05	-1.81277	-0.342326
58880393	chr8:58880393:C:G	1.51882e-08	-3.2746e-10	-1.53103	1.51435e-05	-3.2746e-10	-1.53804	0.000127351	-3.2746e-10	-1.52919
58880659	chr8:58880659:A:C	2.70094e-09	-1.79729	-1.46065	2.74185e-06	-1.80632	-1.44066	2.25681e-05	-1.80234	-1.45726
58880728	chr8:58880728:A:T	3.21962e-08	0.551841	-1.33154	2.71594e-05	0.361442	-1.31533	0.000222545	0.348524	-1.31953
58881133	chr8:58881133:C:T	2.45577e-09	-1.81426	-1.53885	2.4509e-06	-1.81234	-1.54681	2.06419e-05	-1.81032	-1.5385
58881790	chr8:58881790:T:G	1.43958e-08	-3.2746e-10	-1.58461	1.44632e-05	-3.2746e-10	-1.584	0.000120468	-3.2746e-10	-1.58475
58881974	chr8:58881974:G:A	1.63443e-08	-3.2746e-10	-1.45767	1.61898e-05	-3.2746e-10	-1.47123	0.000136903	-3.2746e-10	-1.45686
58882085	chr8:58882085:T:C	1.5388e-08	-3.2746e-10	-1.51796	1.55767e-05	-3.2746e-10	-1.50983	0.000128364	-3.2746e-10	-1.52127
58882617	chr8:58882617:T:C	5.8255e-09	-1.81055	-0.678745	6.04167e-06	-1.8149	-0.642028	4.85791e-05	-1.81509	-0.677851
58882767	chr8:58882767:C:T	2.02358e-08	-3.2746e-10	-1.24409	2.07733e-05	-3.2746e-10	-1.22195	0.000169468	-3.2746e-10	-1.24348
58883226	chr8:58883226:T:C	2.38452e-09	-1.81222	-1.57033	2.39726e-06	-1.81511	-1.56618	1.99186e-05	-1.81468	-1.5698
58883337	chr8:58883337:C:G	1.43843e-08	-3.2746e-10	-1.5854	1.44445e-05	-3.2746e-10	-1.5853	0.000120388	-3.2746e-10	-1.58542
58883360	chr8:58883360:A:G	2.38425e-09	-1.80477	-1.57789	2.38278e-06	-1.81212	-1.57523	1.98618e-05	-1.80982	-1.57752
58883658	chr8:58883658:G:A	1.14331e-08	-1.81503	-1.06538e-09	1.1643e-05	-1.80091	-1.06538e-09	9.69563e-05	-1.80188	-1.06538e-09
58883671	chr8:58883671:G:C	2.87027e-09	-1.72845	-1.46869	2.96873e-06	-1.72738	-1.4401	2.38259e-05	-1.73778	-1.46759
58883998	chr8:58883998:T:C	1.5294e-08	-1.52409	-1.06538e-09	1.31967e-05	-1.67564	-1.06538e-09	0.000110853	-1.66794	-1.06538e-09
58884057	chr8:58884057:C:T	2.38988e-09	-1.81506	-1.56525	2.42674e-06	-1.81397	-1.55509	2.00269e-05	-1.81436	-1.5647
58885500	chr8:58885500:G:A	5.25066e-08	-3.2746e-10	-0.290604	5.93687e-05	-3.2746e-10	-0.171844	0.000446504	-3.2746e-10	-0.27469
58885727	chr8:58885727:A:G	2.51049e-09	-1.77128	-1.55979	2.69914e-06	-1.71135	-1.55133	2.24741e-05	-1.70379	-1.55999
58886439	chr8:58886439:C:T	1.31247e-08	-1.78922	0.112168	1.47939e-05	-1.75726	0.195859	0.000114388	-1.76651	0.129966
58886808	chr8:58886808:A:G	5.01777e-09	-1.81139	-0.827171	4.85142e-06	-1.81306	-0.863278	4.22587e-05	-1.81498	-0.817352
58886938	chr8:58886938:T:A	2.52636e-08	-3.2746e-10	-1.02218	2.57748e-05	-3.2746e-10	-1.00621	0.000211816	-3.2746e-10	-1.02042
58887149	chr8:58887149:G:A	1.70402e-08	-3.2746e-10	-1.41597	1.7074e-05	-3.2746e-10	-1.41806	0.000143935	-3.2746e-10	-1.40678
58887222	chr8:58887222:G:A	5.37444e-09	-1.80757	-0.762316	5.16741e-06	-1.81024	-0.803001	4.51718e-05	-1.8138	-0.751863
58887261	chr8:58887261:G:A	3.88639e-09	-1.7395	-1.15456	4.13546e-06	-1.70396	-1.13206	3.44292e-05	-1.69216	-1.14507
58887456	chr8:58887456:C:T	5.21808e-07	-3.2746e-10	2.00576	0.000542784	-3.2746e-10	2.0411	0.0048251	-3.2746e-10	2.10545
58887625	chr8:58887625:T:C	1.55731e-08	-3.2746e-10	-1.506	1.57034e-05	-3.2746e-10	-1.50173	0.00013074	-3.2746e-10	-1.50292
58887627	chr8:58887627:C:T	1.68386e-08	-1.80062	0.372753	1.76704e-05	-1.81432	0.430592	0.000144263	-1.81512	0.410622
58887887	chr8:58887887:A:G	5.45147e-09	-1.80621	-0.749446	5.22409e-06	-1.80942	-0.792907	4.57771e-05	-1.81339	-0.738962
58888276	chr8:58888276:C:T	2.91383e-09	-1.81001	-1.37207	2.87215e-06	-1.80335	-1.3972	2.45029e-05	-1.80703	-1.37031
58888490	chr8:58888490:C:T	2.91297e-09	-1.81148	-1.37089	2.86835e-06	-1.80561	-1.39627	2.44873e-05	-1.80886	-1.36912
58888786	chr8:58888786:C:T	3.22563e-09	-1.686	-1.39441	2.95873e-06	-1.78154	-1.38931	2.45629e-05	-1.78611	-1.38879
58888976	chr8:58888976:T:A	3.79817e-09	-1.75638	-1.16064	4.01429e-06	-1.72499	-1.14076	3.3473e-05	-1.71417	-1.15123
58889043	chr8:58889043:A:G	1.65176e-08	-3.2746e-10	-1.44712	1.66969e-05	-3.2746e-10	-1.44039	0.000138224	-3.2746e-10	-1.44726
58889093	chr8:58889093:G:A	1.81106e-08	-1.35504	-1.06538e-09	2.83004e-05	-0.912737	-1.06538e-09	0.000261959	-0.807949	-1.06538e-09
58889244	chr8:58889244:GAAAACAAAATACCCTTA:G	1.58214e-08	-3.2746e-10	-1.49018	1.58362e-05	-3.2746e-10	-1.49331	0.0001336	-3.2746e-10	-1.48129
58889373	chr8:58889373:A:G	2.54859e-09	-1.73905	-1.57695	2.6582e-06	-1.69729	-1.58067	2.20421e-05	-1.70554	-1.57764
58889595	chr8:58889595:A:G	1.37112e-08	-1.63333	-1.06538e-09	1.34134e-05	-1.65936	-1.06538e-09	0.000112212	-1.65575	-1.06538e-09
58889662	chr8:58889662:C:T	3.58971e-09	-1.73031	-1.24316	3.43196e-06	-1.80246	-1.22002	2.81335e-05	-1.80494	-1.23424
58889667	chr8:58889667:G:A	1.65223e-08	-3.2746e-10	-1.44683	1.6469e-05	-3.2746e-10	-1.45413	0.000138836	-3.2746e-10	-1.44285
58890103	chr8:58890103:C:A	1.36454e-08	-1.72834	0.0902057	1.33768e-05	-1.76955	0.107465	0.000112708	-1.75933	0.107992
58890242	chr8:58890242:A:G	4.93825e-07	-3.2746e-10	1.95064	0.000513528	-3.2746e-10	1.98569	0.0045611	-3.2746e-10	2.04918
58890256	chr8:58890256:TAA:T	9.40769e-09	-1.79412	-0.215895	1.00979e-05	-1.81163	-0.131651	7.86426e-05	-1.80868	-0.202548
58890398	chr8:58890398:A:G	1.65226e-08	-3.2746e-10	-1.44682	1.63877e-05	-3.2746e-10	-1.45908	0.000138409	-3.2746e-10	-1.44593
58890799	chr8:58890799:G:A	2.37528e-08	-3.2746e-10	-1.08384	2.33628e-05	-3.2746e-10	-1.10447	0.000199068	-3.2746e-10	-1.08249
58890877	chr8:58890877:C:G	2.55036e-09	-1.8111	-1.50421	2.53187e-06	-1.8151	-1.51155	2.13263e-05	-1.81463	-1.50157
58891160	chr8:58891160:G:A	3.10107e-09	-1.81045	-1.30934	3.05606e-06	-1.80238	-1.3361	2.61266e-05	-1.8061	-1.30709
58891277	chr8:58891277:T:C	4.95439e-09	-1.81483	-0.836444	4.78821e-06	-1.81391	-0.875547	4.20624e-05	-1.81038	-0.826598
58891446	chr8:58891446:T:C	3.33371e-08	-3.2746e-10	-0.744872	3.27518e-05	-3.2746e-10	-0.766654	0.000279217	-3.2746e-10	-0.744149
58891799	chr8:58891799:T:C	3.07171e-09	-1.58964	-1.53967	2.8265e-06	-1.67852	-1.53805	2.32317e-05	-1.69313	-1.5375
58892184	chr8:58892184:T:G	8.01484e-08	-3.2746e-10	0.132336	7.30367e-05	-3.2746e-10	0.0353492	0.000675064	-3.2746e-10	0.13867
58892999	chr8:58892999:G:A	8.85699e-09	-1.78613	-0.284203	9.57503e-06	-1.74254	-0.253914	8.1041e-05	-1.72616	-0.25502
58893158	chr8:58893158:G:T	2.72521e-08	-3.2746e-10	-0.946414	2.99076e-05	-3.2746e-10	-0.857499	0.00023025	-3.2746e-10	-0.936971
58893179	chr8:58893179:G:A	4.73025e-09	-1.80948	-0.888087	4.61301e-06	-1.80727	-0.919456	4.04106e-05	-1.79916	-0.877888
58893304	chr8:58893304:A:G	5.23236e-07	-3.2746e-10	2.00849	0.000544173	-3.2746e-10	2.04365	0.00483874	-3.2746e-10	2.10827
58893478	chr8:58893478:T:TGAAAATATA	1.65501e-08	-3.2746e-10	-1.44515	1.64144e-05	-3.2746e-10	-1.45745	0.000138639	-3.2746e-10	-1.44426
58893626	chr8:58893626:C:T	1.65634e-08	-3.2746e-10	-1.44435	1.64268e-05	-3.2746e-10	-1.4567	0.000138752	-3.2746e-10	-1.44345
58893782	chr8:58893782:A:G	1.20322e-08	-1.76395	-1.06538e-09	1.15135e-05	-1.8121	-1.06538e-09	9.57894e-05	-1.81399	-1.06538e-09
58893831	chr8:58893831:A:G	9.26393e-09	-1.79621	-0.22921	9.90306e-06	-1.81292	-0.149852	7.74914e-05	-1.81036	-0.215616
58893852	chr8:58893852:C:T	3.00233e-09	-1.80427	-1.34788	2.94563e-06	-1.81456	-1.36073	2.4969e-05	-1.81508	-1.34342
58893988	chr8:58893988:A:G	3.98467e-09	-1.78402	-1.08507	3.94033e-06	-1.76247	-1.12188	3.39623e-05	-1.77037	-1.08051
58894105	chr8:58894105:T:C	3.97182e-09	-1.8136	-1.05871	3.89242e-06	-1.8123	-1.08428	3.37288e-05	-1.8074	-1.05039
58894267	chr8:58894267:T:C	3.90722e-09	-1.58569	-1.30303	3.55562e-06	-1.72905	-1.25804	2.803e-05	-1.7381	-1.30477
58895064	chr8:58895064:C:T	2.77339e-09	-1.80658	-1.4249	2.73105e-06	-1.81498	-1.43595	2.30973e-05	-1.8151	-1.42133
58895250	chr8:58895250:C:T	3.74221e-09	-1.79935	-1.13252	3.68189e-06	-1.78442	-1.16777	3.17513e-05	-1.79001	-1.1282
58895322	chr8:58895322:A:C	3.75739e-08	-0.625234	-1.06538e-09	2.83269e-05	-0.9118	-1.06538e-09	0.000235914	-0.912672	-1.06538e-09
58895363	chr8:58895363:T:A	3.02914e-09	-1.5589	-1.58436	3.13286e-06	-1.52907	-1.58459	2.63104e-05	-1.52198	-1.58419
58895720	chr8:58895720:C:A	2.47445e-09	-1.76344	-1.58209	2.62114e-06	-1.7089	-1.5831	2.23137e-05	-1.68943	-1.5815
58895971	chr8:58895971:G:C	1.4742e-08	-3.2746e-10	-1.56084	1.48653e-05	-3.2746e-10	-1.55658	0.000123288	-3.2746e-10	-1.56162
58896058	chr8:58896058:T:C	3.94357e-09	-1.81512	-1.06433	3.77806e-06	-1.81475	-1.11165	3.33844e-05	-1.81209	-1.05596
58896180	chr8:58896180:C:T	2.57473e-08	-3.2746e-10	-1.00321	2.96446e-05	-3.2746e-10	-0.866331	0.00021578	-3.2746e-10	-1.00188
58896280	chr8:58896280:C:T	3.13623e-08	-3.2746e-10	-0.805936	3.07299e-05	-3.2746e-10	-0.830375	0.000262669	-3.2746e-10	-0.805242
58896376	chr8:58896376:A:T	4.0555e-09	-1.8148	-1.03667	3.87839e-06	-1.81394	-1.08625	3.43964e-05	-1.81009	-1.0281
58897042	chr8:58897042:G:A	2.35041e-08	-3.2746e-10	-1.09437	2.35187e-05	-3.2746e-10	-1.09781	0.000196943	-3.2746e-10	-1.09322
58897178	chr8:58897178:A:G	2.15457e-08	-3.2746e-10	-1.18137	2.13295e-05	-3.2746e-10	-1.19552	0.00018002	-3.2746e-10	-1.18307
58897226	chr8:58897226:A:G	3.73535e-09	-1.70004	-1.23366	3.509e-06	-1.78953	-1.21075	2.87478e-05	-1.793	-1.22457
58897281	chr8:58897281:C:G	3.47379e-09	-1.79889	-1.2074	3.36963e-06	-1.79664	-1.24417	2.96709e-05	-1.78575	-1.20022
58897304	chr8:58897304:T:C	1.51343e-08	-1.53458	-1.06538e-09	2.27583e-05	-1.13068	-1.06538e-09	0.000210065	-1.02872	-1.06538e-09
58897384	chr8:58897384:G:A	3.47705e-09	-1.80231	-1.20305	3.37099e-06	-1.80031	-1.2401	2.96609e-05	-1.79049	-1.19582
58897724	chr8:58897724:A:G	4.69168e-08	-3.2746e-10	-0.403167	4.20872e-05	-3.2746e-10	-0.515869	0.000396148	-3.2746e-10	-0.39435
58897749	chr8:58897749:T:G	4.48871e-09	-1.79045	-0.959529	4.40846e-06	-1.77043	-1.00166	3.82599e-05	-1.77739	-0.954348
58897811	chr8:58897811:T:G	1.94214e-08	-3.2746e-10	-1.28517	1.97498e-05	-3.2746e-10	-1.27247	0.000162546	-3.2746e-10	-1.28518
58897819	chr8:58897819:T:A	4.31349e-09	-1.75221	-1.03759	4.09553e-06	-1.7618	-1.08391	3.56065e-05	-1.77405	-1.02956
58897984	chr8:58897984:T:C	1.84069e-08	-3.2746e-10	-1.33882	1.86961e-05	-3.2746e-10	-1.3273	0.000154053	-3.2746e-10	-1.33884
58897999	chr8:58897999:T:C	4.50293e-08	-3.2746e-10	-0.444229	4.04533e-05	-3.2746e-10	-0.555463	0.000380078	-3.2746e-10	-0.435761
58898013	chr8:58898013:C:T	3.45177e-09	-1.80276	-1.2099	3.34779e-06	-1.8007	-1.24661	2.94399e-05	-1.79105	-1.20274
58898417	chr8:58898417:G:A	1.77564e-08	-1.3748	-1.06538e-09	1.66091e-05	-1.44566	-1.06538e-09	0.000134794	-1.47239	-1.06538e-09
58898499	chr8:58898499:A:C	1.5841e-08	-3.2746e-10	-1.48894	1.59151e-05	-3.2746e-10	-1.48835	0.000132622	-3.2746e-10	-1.48864
58898801	chr8:58898801:C:G	4.91218e-08	-3.2746e-10	-0.357241	4.39447e-05	-3.2746e-10	-0.472681	0.000414754	-3.2746e-10	-0.348452
58898895	chr8:58898895:T:C	3.38979e-09	-1.81132	-1.21946	3.28755e-06	-1.80971	-1.25576	2.87994e-05	-1.80343	-1.21235
58898993	chr8:58898993:G:A	9.35893e-09	-1.64125	-0.373967	1.0414e-05	-1.55999	-0.352473	8.98805e-05	-1.53067	-0.346986
58899533	chr8:58899533:C:G	4.53785e-08	-3.2746e-10	-0.436506	4.07537e-05	-3.2746e-10	-0.548065	0.000383038	-3.2746e-10	-0.428005
58899554	chr8:58899554:T:C	5.17639e-09	-1.48956	-1.11787	4.63168e-06	-1.66028	-1.06242	3.59398e-05	-1.67387	-1.12043
58899626	chr8:58899626:C:T	2.57195e-09	-1.72694	-1.57994	2.7232e-06	-1.67334	-1.58046	2.31876e-05	-1.65325	-1.57927
58899778	chr8:58899778:A:C	3.29791e-09	-1.81375	-1.2445	3.20133e-06	-1.81279	-1.27925	2.79442e-05	-1.80827	-1.23766
58899812	chr8:58899812:A:G	1.52349e-08	-3.2746e-10	-1.52795	1.51536e-05	-3.2746e-10	-1.53737	0.000127533	-3.2746e-10	-1.52776
58899900	chr8:58899900:A:G	3.30323e-09	-1.81144	-1.2452	3.20514e-06	-1.81001	-1.28084	2.80457e-05	-1.80387	-1.23844
58900379	chr8:58900379:G:A	3.35518e-09	-1.8082	-1.23284	3.25944e-06	-1.80606	-1.268	2.85554e-05	-1.79834	-1.22595
58900646	chr8:58900646:T:G	3.44904e-09	-1.81239	-1.20106	3.34123e-06	-1.81106	-1.23821	2.92777e-05	-1.8055	-1.19382
58900870	chr8:58900870:C:T	3.31674e-09	-1.81047	-1.24209	3.22045e-06	-1.80877	-1.27732	2.81845e-05	-1.8021	-1.23526
58900919	chr8:58900919:T:C	2.86844e-09	-1.7339	-1.46387	3.04103e-06	-1.68125	-1.46216	2.57267e-05	-1.66178	-1.46683
58901201	chr8:58901201:T:C	3.44844e-09	-1.80623	-1.20739	3.34976e-06	-1.80392	-1.2428	2.93886e-05	-1.79542	-1.20011
58901250	chr8:58901250:G:A	2.62062e-09	-1.77213	-1.516	2.56272e-06	-1.80237	-1.51217	2.12466e-05	-1.80672	-1.51322
58901444	chr8:58901444:A:G	4.90094e-08	-0.359531	-1.06538e-09	5.27433e-05	-0.290176	-1.06538e-09	0.000438402	-0.293002	-1.06538e-09
58901771	chr8:58901771:A:T	3.22223e-09	-1.81037	-1.2711	3.13163e-06	-1.80854	-1.30552	2.73798e-05	-1.80172	-1.26461
58901829	chr8:58901829:G:C	1.84798e-08	-3.2746e-10	-1.33486	1.87837e-05	-3.2746e-10	-1.32262	0.000154689	-3.2746e-10	-1.33472
58902107	chr8:58902107:G:T	3.43324e-09	-1.80457	-1.21347	3.32649e-06	-1.80228	-1.25141	2.92636e-05	-1.79326	-1.20654
58902129	chr8:58902129:T:G	3.3329e-09	-1.8091	-1.2386	3.2299e-06	-1.80735	-1.27581	2.83354e-05	-1.80009	-1.23193
58902188	chr8:58902188:C:T	1.74141e-08	-3.2746e-10	-1.39426	1.74634e-05	-3.2746e-10	-1.39551	0.000145814	-3.2746e-10	-1.3938
58902255	chr8:58902255:T:C	3.21412e-08	-3.2746e-10	-0.781404	3.55185e-05	-3.2746e-10	-0.685559	0.000271891	-3.2746e-10	-0.770738
58902394	chr8:58902394:A:T	4.29631e-09	-1.55671	-1.23708	3.90083e-06	-1.61453	-1.27989	3.49979e-05	-1.58568	-1.23517
58902559	chr8:58902559:T:C	2.94746e-09	-1.79503	-1.37557	2.89069e-06	-1.79109	-1.40302	2.51805e-05	-1.77921	-1.37086
58902613	chr8:58902613:A:C	2.48636e-09	-1.80151	-1.53922	2.46175e-06	-1.81355	-1.54119	2.0576e-05	-1.81478	-1.53723
58902769	chr8:58902769:C:G	1.3489e-08	-1.71334	0.0636704	1.28767e-05	-1.76739	0.0671953	0.00010947	-1.75858	0.0780955
58902813	chr8:58902813:C:G	1.43843e-08	-3.2746e-10	-1.5854	1.44441e-05	-3.2746e-10	-1.58532	0.000120391	-3.2746e-10	-1.5854
58902930	chr8:58902930:T:G	4.54501e-08	-0.434928	-1.06538e-09	3.23813e-05	-0.778031	-1.06538e-09	0.000267323	-0.78768	-1.06538e-09
58903070	chr8:58903070:G:A	3.4166e-09	-1.78616	-1.23674	3.34569e-06	-1.78112	-1.26682	2.93212e-05	-1.76738	-1.23045
58903423	chr8:58903423:C:T	2.51439e-08	-3.2746e-10	-1.02693	2.63642e-05	-3.2746e-10	-0.983606	0.000210909	-3.2746e-10	-1.02471
58903812	chr8:58903812:T:C	1.81919e-08	-3.2746e-10	-1.35057	1.85879e-05	-3.2746e-10	-1.3331	0.000152067	-3.2746e-10	-1.35182
58904247	chr8:58904247:T:A	3.25996e-09	-1.78082	-1.28901	3.18826e-06	-1.77562	-1.32052	2.7991e-05	-1.76092	-1.28333
58904309	chr8:58904309:T:C	3.60038e-09	-1.81486	-1.15565	3.5571e-06	-1.81114	-1.17553	3.0662e-05	-1.80467	-1.14845
58904533	chr8:58904533:G:A	1.77676e-08	-3.2746e-10	-1.37417	1.80638e-05	-3.2746e-10	-1.3617	0.000149246	-3.2746e-10	-1.37054
58904895	chr8:58904895:T:C	3.27805e-09	-1.776	-1.2883	3.20694e-06	-1.77021	-1.32009	2.81886e-05	-1.75459	-1.28263
58904914	chr8:58904914:C:T	3.2838e-09	-1.77099	-1.29155	3.21439e-06	-1.76505	-1.32292	2.82622e-05	-1.74871	-1.2859
58904984	chr8:58904984:G:A	4.0832e-09	-1.66392	-1.18074	3.71321e-06	-1.76859	-1.17513	3.08387e-05	-1.7726	-1.17476
58905107	chr8:58905107:A:C	3.67765e-09	-1.61889	-1.33038	3.25772e-06	-1.72181	-1.35277	2.7658e-05	-1.72921	-1.32701
58905221	chr8:58905221:G:A	4.33119e-09	-1.76818	-1.01752	4.8385e-06	-1.71578	-0.963226	3.9235e-05	-1.70157	-1.00499
58905947	chr8:58905947:C:T	3.139e-08	-3.2746e-10	-0.805055	3.49516e-05	-3.2746e-10	-0.701647	0.000265692	-3.2746e-10	-0.7938
58905966	chr8:58905966:T:C	3.16101e-08	-3.2746e-10	-0.798066	3.24311e-05	-3.2746e-10	-0.776493	0.000264812	-3.2746e-10	-0.797117
58906406	chr8:58906406:A:G	2.39076e-08	-3.2746e-10	-1.07735	2.43794e-05	-3.2746e-10	-1.06188	0.000200078	-3.2746e-10	-1.07743
58907049	chr8:58907049:G:A	2.64029e-09	-1.6958	-1.58485	2.49073e-06	-1.75865	-1.58439	2.05727e-05	-1.76756	-1.58461
58907120	chr8:58907120:C:T	1.54601e-08	-3.2746e-10	-1.51328	1.56156e-05	-3.2746e-10	-1.50734	0.000129196	-3.2746e-10	-1.51481
58907374	chr8:58907374:A:AC	1.36067e-08	-1.64098	-1.06538e-09	1.31351e-05	-1.68032	-1.06538e-09	0.000110847	-1.66799	-1.06538e-09
58907454	chr8:58907454:C:G	2.32012e-08	-3.2746e-10	-1.10734	2.32754e-05	-3.2746e-10	-1.10822	0.000194377	-3.2746e-10	-1.10634
58907485	chr8:58907485:C:T	4.9577e-09	-1.5195	-1.1311	4.48403e-06	-1.67964	-1.07545	3.48245e-05	-1.69258	-1.13324
58907527	chr8:58907527:G:A	2.59482e-08	-3.2746e-10	-0.995441	2.62315e-05	-3.2746e-10	-0.98865	0.000217637	-3.2746e-10	-0.993309
58907572	chr8:58907572:G:A	2.76481e-08	-0.931985	-1.06538e-09	2.19019e-05	-1.16904	-1.06538e-09	0.000176767	-1.20131	-1.06538e-09
58907796	chr8:58907796:T:C	1.72427e-08	-3.2746e-10	-1.40416	1.72995e-05	-3.2746e-10	-1.40493	0.000144256	-3.2746e-10	-1.40455
58907911	chr8:58907911:T:C	1.13808e-07	-3.2746e-10	0.482965	9.95538e-05	-3.2746e-10	0.345086	0.000962169	-3.2746e-10	0.493052
58908121	chr8:58908121:G:C	1.67646e-08	-3.2746e-10	-1.43227	1.69371e-05	-3.2746e-10	-1.4261	0.000140003	-3.2746e-10	-1.43448
58908288	chr8:58908288:G:A	3.00766e-08	-3.2746e-10	-0.847797	3.03799e-05	-3.2746e-10	-0.841831	0.000251529	-3.2746e-10	-0.84858
58908612	chr8:58908612:C:T	1.8464e-08	-3.2746e-10	-1.33572	1.87999e-05	-3.2746e-10	-1.32176	0.000155145	-3.2746e-10	-1.33178
58909221	chr8:58909221:GTCT:G	1.8464e-08	-3.2746e-10	-1.33572	1.87999e-05	-3.2746e-10	-1.32176	0.000155145	-3.2746e-10	-1.33178
58909227	chr8:58909227:T:C	1.81787e-08	-3.2746e-10	-1.35129	1.79951e-05	-3.2746e-10	-1.36551	0.000152138	-3.2746e-10	-1.35135
58909409	chr8:58909409:C:T	3.78011e-08	-3.2746e-10	-0.619206	4.63246e-05	-3.2746e-10	-0.419939	0.000318337	-3.2746e-10	-0.613029
58909662	chr8:58909662:T:C	4.724e-08	-3.2746e-10	-0.396302	4.86389e-05	-3.2746e-10	-0.371189	0.00040244	-3.2746e-10	-0.378593
58909693	chr8:58909693:T:G	1.72615e-08	-3.2746e-10	-1.40306	1.72226e-05	-3.2746e-10	-1.40939	0.000144443	-3.2746e-10	-1.40326
58909914	chr8:58909914:T:C	1.39346e-08	-1.65137	0.0341987	1.21176e-05	-1.71692	-0.0440314	0.000111238	-1.71126	0.0467993
58910210	chr8:58910210:A:T	3.88483e-09	-1.49646	-1.39801	3.27799e-06	-1.66575	-1.40263	2.73402e-05	-1.67509	-1.39269
58910241	chr8:58910241:T:C	1.71716e-08	-3.2746e-10	-1.40829	1.71156e-05	-3.2746e-10	-1.41562	0.0001437	-3.2746e-10	-1.40841
58910775	chr8:58910775:T:C	1.8464e-08	-3.2746e-10	-1.33572	1.87999e-05	-3.2746e-10	-1.32176	0.000155145	-3.2746e-10	-1.33178
58910813	chr8:58910813:A:G	9.35914e-09	-1.81509	-0.200098	9.27308e-06	-1.81197	-0.216523	7.97681e-05	-1.81	-0.187015
58910932	chr8:58910932:A:G	5.38847e-09	-1.80275	-0.764529	5.15296e-06	-1.80961	-0.806431	4.46379e-05	-1.81156	-0.765991
58911331	chr8:58911331:C:T	1.6505e-08	-3.2746e-10	-1.44788	1.65027e-05	-3.2746e-10	-1.45209	0.000138135	-3.2746e-10	-1.4479
58911376	chr8:58911376:T:C	2.63558e-09	-1.7904	-1.49204	2.78985e-06	-1.74604	-1.48358	2.34313e-05	-1.73345	-1.48861
58911478	chr8:58911478:G:A	3.84698e-09	-1.64929	-1.25496	3.61903e-06	-1.76291	-1.20649	2.84612e-05	-1.77094	-1.25665
58911737	chr8:58911737:T:C	4.62289e-09	-1.74214	-0.978383	4.21323e-06	-1.79846	-1.01893	3.66426e-05	-1.8015	-0.973429
58911748	chr8:58911748:G:A	1.85656e-08	-3.2746e-10	-1.33023	1.88565e-05	-3.2746e-10	-1.31876	0.000155994	-3.2746e-10	-1.32632
58911992	chr8:58911992:G:A	1.85656e-08	-3.2746e-10	-1.33023	1.88565e-05	-3.2746e-10	-1.31876	0.000155994	-3.2746e-10	-1.32632
58911993	chr8:58911993:T:C	1.85577e-08	-3.2746e-10	-1.33066	1.88486e-05	-3.2746e-10	-1.31917	0.000155926	-3.2746e-10	-1.32675
58912340	chr8:58912340:T:C	4.36485e-08	-3.2746e-10	-0.475375	4.25577e-05	-3.2746e-10	-0.504753	0.000367409	-3.2746e-10	-0.469663
58912506	chr8:58912506:A:G	2.66261e-09	-1.68683	-1.58541	2.84695e-06	-1.62422	-1.58514	2.42803e-05	-1.6011	-1.58537
58912779	chr8:58912779:T:A	1.4627e-08	-3.2746e-10	-1.56867	1.46215e-05	-3.2746e-10	-1.57312	0.000122509	-3.2746e-10	-1.56795
58913275	chr8:58913275:C:T	2.6679e-08	-3.2746e-10	-0.967665	2.68555e-05	-3.2746e-10	-0.965142	0.000223374	-3.2746e-10	-0.967288
58913370	chr8:58913370:C:T	3.82599e-09	-1.65476	-1.25496	3.60759e-06	-1.76608	-1.20649	2.83812e-05	-1.77376	-1.25665
58913478	chr8:58913478:T:C	4.0604e-09	-1.73931	-1.11095	3.71711e-06	-1.79694	-1.14572	3.21085e-05	-1.80008	-1.10693
58913600	chr8:58913600:T:C	4.07336e-09	-1.60794	-1.23913	3.7708e-06	-1.73875	-1.18957	2.95627e-05	-1.74827	-1.24135
58913774	chr8:58913774:G:GTTT	9.06195e-09	-1.81441	-0.233048	8.97764e-06	-1.81451	-0.246367	7.68853e-05	-1.81349	-0.220333
58913960	chr8:58913960:C:T	6.87203e-09	-1.78124	-0.542842	6.45118e-06	-1.80702	-0.584326	5.6686e-05	-1.80506	-0.53355
58914259	chr8:58914259:C:T	7.46787e-09	-1.58895	-0.651987	6.65745e-06	-1.6663	-0.69358	5.87384e-05	-1.6592	-0.643841
58914631	chr8:58914631:C:G	3.89998e-09	-1.49256	-1.39801	3.28765e-06	-1.66281	-1.40263	2.74205e-05	-1.67216	-1.39269
58914861	chr8:58914861:G:A	4.23897e-09	-1.61254	-1.19468	4.53986e-06	-1.52447	-1.21825	4.00377e-05	-1.49463	-1.19169
58914963	chr8:58914963:C:A	2.91803e-08	-3.2746e-10	-0.87805	2.99833e-05	-3.2746e-10	-0.854972	0.000247538	-3.2746e-10	-0.864573
58915013	chr8:58915013:C:T	1.8793e-08	-3.2746e-10	-1.31806	1.9228e-05	-3.2746e-10	-1.29924	0.000157039	-3.2746e-10	-1.31964
58915334	chr8:58915334:C:T	1.62921e-08	-3.2746e-10	-1.46086	1.66225e-05	-3.2746e-10	-1.44485	0.000136199	-3.2746e-10	-1.46202
58918848	chr8:58918848:T:C	3.72346e-09	-1.52951	-1.40738	3.24971e-06	-1.68419	-1.39286	2.65929e-05	-1.69323	-1.40226
58919180	chr8:58919180:T:C	1.58722e-08	-3.2746e-10	-1.48697	1.61264e-05	-3.2746e-10	-1.47516	0.000132904	-3.2746e-10	-1.48651
58920798	chr8:58920798:A:G	3.57661e-09	-1.7859	-1.19123	3.78594e-06	-1.74296	-1.18136	3.19829e-05	-1.73092	-1.18001
58921116	chr8:58921116:C:T	1.85922e-08	-3.2746e-10	-1.3288	1.88861e-05	-3.2746e-10	-1.31718	0.000156219	-3.2746e-10	-1.32488
58921329	chr8:58921329:A:G	1.48207e-08	-3.2746e-10	-1.55552	1.49534e-05	-3.2746e-10	-1.55068	0.000124058	-3.2746e-10	-1.55539
58921370	chr8:58921370:C:T	4.66648e-08	-3.2746e-10	-0.408554	4.79542e-05	-3.2746e-10	-0.385365	0.000397416	-3.2746e-10	-0.391154
58921466	chr8:58921466:G:A	1.8581e-08	-3.2746e-10	-1.32941	1.88732e-05	-3.2746e-10	-1.31787	0.000156123	-3.2746e-10	-1.32549
58922030	chr8:58922030:T:C	2.92086e-08	-3.2746e-10	-0.877081	2.93773e-05	-3.2746e-10	-0.875389	0.000243982	-3.2746e-10	-0.879043
58922168	chr8:58922168:A:AAGCC	5.8962e-09	-1.81071	-0.666529	5.63816e-06	-1.81446	-0.711592	4.90644e-05	-1.815	-0.668008
58922391	chr8:58922391:A:G	1.77115e-08	-3.2746e-10	-1.37733	1.80187e-05	-3.2746e-10	-1.3642	0.000148763	-3.2746e-10	-1.37379
58922653	chr8:58922653:G:A	3.68218e-08	-3.2746e-10	-0.645454	3.61395e-05	-3.2746e-10	-0.668226	0.000309897	-3.2746e-10	-0.639896
58922685	chr8:58922685:T:C	1.77115e-08	-3.2746e-10	-1.37733	1.80187e-05	-3.2746e-10	-1.3642	0.000148763	-3.2746e-10	-1.37379
58922845	chr8:58922845:C:T	3.52885e-09	-1.50207	-1.4885	2.98585e-06	-1.6659	-1.49583	2.4895e-05	-1.67344	-1.48803
58923194	chr8:58923194:T:C	4.46031e-08	-1.3438	0.890055	4.07854e-05	-1.57773	1.03044	0.000297733	-1.59027	0.910326
58923442	chr8:58923442:C:T	6.77943e-09	-1.81255	-0.525097	6.78667e-06	-1.80273	-0.537921	5.81684e-05	-1.79911	-0.513685
58923579	chr8:58923579:C:T	6.71998e-09	-1.81258	-0.533878	6.72751e-06	-1.80277	-0.546642	5.7659e-05	-1.79915	-0.522445
58924108	chr8:58924108:AT:A	1.54297e-08	-3.2746e-10	-1.51525	1.55932e-05	-3.2746e-10	-1.50878	0.000129166	-3.2746e-10	-1.51504
58924712	chr8:58924712:G:A	1.85656e-08	-3.2746e-10	-1.33023	1.88565e-05	-3.2746e-10	-1.31876	0.000155994	-3.2746e-10	-1.32632
58925095	chr8:58925095:C:T	6.45315e-09	-1.6046	-0.782379	5.8325e-06	-1.67431	-0.817854	5.10849e-05	-1.66782	-0.774827
58925352	chr8:58925352:G:A	3.11666e-09	-1.815	-1.29979	3.03518e-06	-1.81509	-1.33025	2.60936e-05	-1.81494	-1.29951
58925354	chr8:58925354:G:A	3.70905e-09	-1.41309	-1.52768	3.9308e-06	-1.35534	-1.53143	3.33916e-05	-1.34148	-1.52635
58925425	chr8:58925425:C:T	4.1518e-08	-3.2746e-10	-0.525417	4.14484e-05	-3.2746e-10	-0.531164	0.000347428	-3.2746e-10	-0.52558
58925536	chr8:58925536:C:T	1.54232e-08	-3.2746e-10	-1.51567	1.55855e-05	-3.2746e-10	-1.50927	0.000129111	-3.2746e-10	-1.51546
58925574	chr8:58925574:A:G	2.83245e-09	-1.81511	-1.3953	2.93636e-06	-1.8086	-1.36984	2.40457e-05	-1.80499	-1.3912
58925669	chr8:58925669:C:T	3.88009e-09	-1.8151	-1.08058	3.9087e-06	-1.81108	-1.08133	3.29263e-05	-1.80859	-1.07328
58925776	chr8:58925776:G:A	2.96611e-09	-1.72049	-1.44381	3.15484e-06	-1.66572	-1.44096	2.66815e-05	-1.64521	-1.44696
58925790	chr8:58925790:T:C	2.38042e-08	-3.2746e-10	-1.08168	2.40744e-05	-3.2746e-10	-1.07446	0.000199364	-3.2746e-10	-1.08101
58926210	chr8:58926210:T:C	1.53934e-08	-3.2746e-10	-1.51761	1.5554e-05	-3.2746e-10	-1.51129	0.000128861	-3.2746e-10	-1.5174
58926270	chr8:58926270:T:A	1.7095e-08	-3.2746e-10	-1.41276	1.69401e-05	-3.2746e-10	-1.42593	0.000144062	-3.2746e-10	-1.4059
58926369	chr8:58926369:T:C	1.54564e-08	-3.2746e-10	-1.51352	1.56225e-05	-3.2746e-10	-1.5069	0.00012939	-3.2746e-10	-1.51331
58926490	chr8:58926490:T:C	1.55457e-08	-3.2746e-10	-1.50776	1.57191e-05	-3.2746e-10	-1.50074	0.00013014	-3.2746e-10	-1.50752
58926839	chr8:58926839:G:A	2.91087e-09	-1.72203	-1.46106	2.8124e-06	-1.77641	-1.44516	2.29842e-05	-1.78364	-1.45769
58927249	chr8:58927249:G:A	1.5448e-08	-3.2746e-10	-1.51406	1.56129e-05	-3.2746e-10	-1.50751	0.00012932	-3.2746e-10	-1.51385
58927305	chr8:58927305:T:A	1.5448e-08	-3.2746e-10	-1.51406	1.56129e-05	-3.2746e-10	-1.50751	0.00012932	-3.2746e-10	-1.51385
58927499	chr8:58927499:T:C	1.77344e-08	-3.2746e-10	-1.37604	1.80157e-05	-3.2746e-10	-1.36437	0.000148951	-3.2746e-10	-1.37252
58927524	chr8:58927524:C:T	3.90135e-09	-1.59598	-1.29424	4.20707e-06	-1.50562	-1.31323	3.69541e-05	-1.47502	-1.29144
58927710	chr8:58927710:C:T	1.5448e-08	-3.2746e-10	-1.51406	1.56129e-05	-3.2746e-10	-1.50751	0.00012932	-3.2746e-10	-1.51385
58927871	chr8:58927871:G:A	1.54547e-08	-3.2746e-10	-1.51363	1.56203e-05	-3.2746e-10	-1.50704	0.000129375	-3.2746e-10	-1.51342
58927946	chr8:58927946:C:T	1.76432e-08	-3.2746e-10	-1.3812	1.76867e-05	-3.2746e-10	-1.3828	0.000147639	-3.2746e-10	-1.38137
58928072	chr8:58928072:C:T	3.03986e-09	-1.78958	-1.35015	3.22636e-06	-1.74908	-1.33518	2.69542e-05	-1.73706	-1.34494
58928074	chr8:58928074:T:C	1.56979e-08	-3.2746e-10	-1.49801	1.58811e-05	-3.2746e-10	-1.49049	0.000131416	-3.2746e-10	-1.49777
58928086	chr8:58928086:T:C	1.56979e-08	-3.2746e-10	-1.49801	1.58811e-05	-3.2746e-10	-1.49049	0.000131416	-3.2746e-10	-1.49777
58928133	chr8:58928133:T:C	1.7095e-08	-3.2746e-10	-1.41276	1.69401e-05	-3.2746e-10	-1.42593	0.000144062	-3.2746e-10	-1.4059
58928472	chr8:58928472:C:T	1.56979e-08	-3.2746e-10	-1.49801	1.58811e-05	-3.2746e-10	-1.49049	0.000131416	-3.2746e-10	-1.49777
58928513	chr8:58928513:CAGAA:C	4.01564e-09	-1.59781	-1.26354	3.71542e-06	-1.68902	-1.2541	3.09466e-05	-1.68657	-1.2573
58928658	chr8:58928658:C:T	2.95647e-09	-1.81439	-1.35315	2.99882e-06	-1.80622	-1.35117	2.50021e-05	-1.8028	-1.35438
58928730	chr8:58928730:A:G	1.59951e-08	-3.2746e-10	-1.47926	1.62549e-05	-3.2746e-10	-1.46722	0.000133734	-3.2746e-10	-1.48029
58928737	chr8:58928737:T:G	2.16419e-08	-3.2746e-10	-1.17691	2.118e-05	-3.2746e-10	-1.20256	0.000186504	-3.2746e-10	-1.14768
58929116	chr8:58929116:C:G	5.97627e-09	-1.40015	-1.0636	5.77648e-06	-1.44551	-1.05631	4.91027e-05	-1.4281	-1.05412
58929136	chr8:58929136:T:C	2.60663e-08	-3.2746e-10	-0.9909	2.61943e-05	-3.2746e-10	-0.990072	0.000218668	-3.2746e-10	-0.988584
58929143	chr8:58929143:G:C	1.60957e-08	-3.2746e-10	-1.47299	1.63582e-05	-3.2746e-10	-1.46088	0.000134544	-3.2746e-10	-1.47425
58929236	chr8:58929236:C:T	1.44551e-08	-3.2746e-10	-1.5805	1.45351e-05	-3.2746e-10	-1.57905	0.000121036	-3.2746e-10	-1.58005
58929238	chr8:58929238:C:T	3.58167e-09	-1.78786	-1.18786	3.399e-06	-1.81467	-1.21746	2.92881e-05	-1.81504	-1.18391
58929243	chr8:58929243:T:C	3.62719e-09	-1.78312	-1.17997	3.42767e-06	-1.81386	-1.20987	2.95347e-05	-1.81459	-1.17599
58929347	chr8:58929347:A:G	1.56903e-08	-3.2746e-10	-1.4985	1.58747e-05	-3.2746e-10	-1.49089	0.000131353	-3.2746e-10	-1.49825
58929703	chr8:58929703:A:T	1.54141e-08	-3.2746e-10	-1.51626	1.55851e-05	-3.2746e-10	-1.5093	0.000129037	-3.2746e-10	-1.51604
58929774	chr8:58929774:CAT:C	1.44589e-08	-3.2746e-10	-1.58024	1.44795e-05	-3.2746e-10	-1.58288	0.000121028	-3.2746e-10	-1.58011
58929943	chr8:58929943:A:G	1.11407e-08	-1.58488	-0.256063	9.79906e-06	-1.6569	-0.316426	8.83278e-05	-1.65015	-0.244928
58930019	chr8:58930019:T:C	1.52627e-08	-3.2746e-10	-1.52613	1.51552e-05	-3.2746e-10	-1.53727	0.000127729	-3.2746e-10	-1.52623
58930111	chr8:58930111:A:C	2.03345e-08	-1.8064	0.567178	1.97835e-05	-1.8149	0.544139	0.000170725	-1.81504	0.578951
58930193	chr8:58930193:T:C	1.52627e-08	-3.2746e-10	-1.52613	1.51552e-05	-3.2746e-10	-1.53727	0.000127729	-3.2746e-10	-1.52623
58930540	chr8:58930540:T:C	1.57687e-08	-3.2746e-10	-1.49352	1.59556e-05	-3.2746e-10	-1.4858	0.000132009	-3.2746e-10	-1.49327
58930725	chr8:58930725:C:T	1.56979e-08	-3.2746e-10	-1.49801	1.58811e-05	-3.2746e-10	-1.49049	0.000131416	-3.2746e-10	-1.49777
58931254	chr8:58931254:C:A	4.84328e-09	-1.80588	-0.868073	4.94727e-06	-1.79126	-0.865518	4.12124e-05	-1.78648	-0.870913
58931270	chr8:58931270:A:C	3.09861e-09	-1.77628	-1.34431	3.2959e-06	-1.7285	-1.33444	2.77207e-05	-1.71488	-1.33908
58931570	chr8:58931570:T:C	3.11877e-09	-1.78712	-1.32699	3.29951e-06	-1.7451	-1.31673	2.77106e-05	-1.73276	-1.32156
58931732	chr8:58931732:G:C	1.56979e-08	-3.2746e-10	-1.49801	1.58811e-05	-3.2746e-10	-1.49049	0.000131416	-3.2746e-10	-1.49777
58931909	chr8:58931909:T:C	1.57214e-08	-3.2746e-10	-1.49652	1.59074e-05	-3.2746e-10	-1.48883	0.000131613	-3.2746e-10	-1.49627
58932143	chr8:58932143:G:A	3.55035e-09	-1.76823	-1.21626	3.32644e-06	-1.8096	-1.2441	2.85686e-05	-1.8113	-1.21252
58932300	chr8:58932300:A:G	1.46146e-08	-3.2746e-10	-1.56952	1.46143e-05	-3.2746e-10	-1.57361	0.000122283	-3.2746e-10	-1.5698
58932369	chr8:58932369:T:C	1.57267e-08	-3.2746e-10	-1.49619	1.59117e-05	-3.2746e-10	-1.48856	0.000131657	-3.2746e-10	-1.49594
58932476	chr8:58932476:C:T	1.56979e-08	-3.2746e-10	-1.49801	1.58811e-05	-3.2746e-10	-1.49049	0.000131416	-3.2746e-10	-1.49777
58932477	chr8:58932477:C:T	1.6388e-08	-3.2746e-10	-1.45499	1.66442e-05	-3.2746e-10	-1.44355	0.000137003	-3.2746e-10	-1.45613
58932574	chr8:58932574:C:A	1.6389e-08	-3.2746e-10	-1.45493	1.62928e-05	-3.2746e-10	-1.46489	0.000138005	-3.2746e-10	-1.44885
58932668	chr8:58932668:A:T	4.60736e-09	-1.75343	-0.970456	4.64573e-06	-1.81073	-0.908935	3.62473e-05	-1.81281	-0.972965
58932799	chr8:58932799:T:C	1.89402e-08	-3.2746e-10	-1.31026	1.92605e-05	-3.2746e-10	-1.29756	0.000158952	-3.2746e-10	-1.30754
58932874	chr8:58932874:G:C	3.42879e-09	-1.77662	-1.24272	3.68518e-06	-1.72866	-1.22263	3.0714e-05	-1.71514	-1.23628
58932875	chr8:58932875:C:T	3.42953e-09	-1.77786	-1.24126	3.68375e-06	-1.73055	-1.22113	3.0697e-05	-1.71716	-1.23481
58932961	chr8:58932961:A:G	3.72695e-09	-1.51344	-1.42252	3.15744e-06	-1.68023	-1.42562	2.62849e-05	-1.68954	-1.4176
58932991	chr8:58932991:T:C	1.56979e-08	-3.2746e-10	-1.49801	1.58811e-05	-3.2746e-10	-1.49049	0.000131416	-3.2746e-10	-1.49777
58933156	chr8:58933156:C:T	3.51868e-09	-1.62881	-1.36465	3.19383e-06	-1.74764	-1.34675	2.61223e-05	-1.75421	-1.35914
58933391	chr8:58933391:G:A	1.5693e-08	-3.2746e-10	-1.49833	1.58953e-05	-3.2746e-10	-1.48959	0.000131416	-3.2746e-10	-1.49777
58933745	chr8:58933745:T:A	1.49551e-08	-3.2746e-10	-1.54649	1.50728e-05	-3.2746e-10	-1.54272	0.000125032	-3.2746e-10	-1.54757
58933857	chr8:58933857:C:T	2.49149e-08	-1.03608	-1.06538e-09	2.1584e-05	-1.18366	-1.06538e-09	0.000179279	-1.1872	-1.06538e-09
58934425	chr8:58934425:C:T	1.56123e-08	-3.2746e-10	-1.50348	1.58047e-05	-3.2746e-10	-1.4953	0.000130726	-3.2746e-10	-1.50303
58935219	chr8:58935219:T:G	1.52462e-08	-3.2746e-10	-1.52721	1.54219e-05	-3.2746e-10	-1.51982	0.000127653	-3.2746e-10	-1.52682
58935368	chr8:58935368:C:T	4.98863e-09	-1.70739	-0.936996	4.71393e-06	-1.76159	-0.943503	3.96885e-05	-1.75877	-0.93631
58935376	chr8:58935376:G:A	3.69466e-09	-1.6227	-1.32195	3.2121e-06	-1.74502	-1.34366	2.72244e-05	-1.75074	-1.32128
58935997	chr8:58935997:G:A	1.56062e-08	-3.2746e-10	-1.50387	1.58072e-05	-3.2746e-10	-1.49515	0.000130676	-3.2746e-10	-1.50341
58936117	chr8:58936117:C:T	3.01074e-08	-3.2746e-10	-0.846772	3.04735e-05	-3.2746e-10	-0.838755	0.000251428	-3.2746e-10	-0.84898
58936333	chr8:58936333:G:C	2.10358e-08	-3.2746e-10	-1.20532	2.0511e-05	-3.2746e-10	-1.23465	0.000180944	-3.2746e-10	-1.17795
58936523	chr8:58936523:A:G	1.55707e-08	-3.2746e-10	-1.50615	1.57701e-05	-3.2746e-10	-1.4975	0.000130378	-3.2746e-10	-1.5057
58936605	chr8:58936605:T:A	4.50522e-09	-1.46145	-1.28486	5.2385e-06	-1.32703	-1.27255	4.51697e-05	-1.28799	-1.27772
58937456	chr8:58937456:T:C	1.5554e-08	-3.2746e-10	-1.50723	1.57526e-05	-3.2746e-10	-1.49861	0.000130243	-3.2746e-10	-1.50674
58937492	chr8:58937492:T:A	2.33513e-08	-3.2746e-10	-1.10089	2.38012e-05	-3.2746e-10	-1.08588	0.000195654	-3.2746e-10	-1.09979
58937573	chr8:58937573:G:C	1.56929e-08	-3.2746e-10	-1.49833	1.58999e-05	-3.2746e-10	-1.4893	0.00013141	-3.2746e-10	-1.49781
58938267	chr8:58938267:C:T	1.47225e-08	-3.2746e-10	-1.56216	1.48412e-05	-3.2746e-10	-1.55821	0.000123253	-3.2746e-10	-1.5619
58938359	chr8:58938359:G:A	2.25048e-08	-3.2746e-10	-1.13782	2.23503e-05	-3.2746e-10	-1.14877	0.000188477	-3.2746e-10	-1.13716
58938524	chr8:58938524:T:C	3.25099e-08	-3.2746e-10	-0.77	3.30633e-05	-3.2746e-10	-0.757187	0.000271492	-3.2746e-10	-0.772206
58938650	chr8:58938650:G:A	9.86662e-08	0.340199	-1.06538e-09	4.66875e-05	-0.412135	-1.06538e-09	0.000339756	-0.547911	-1.06538e-09
58938782	chr8:58938782:T:C	4.49911e-09	-1.39826	-1.34941	5.14877e-06	-1.27498	-1.34187	4.45232e-05	-1.23667	-1.34346
58938852	chr8:58938852:C:T	1.76684e-08	-3.2746e-10	-1.37977	1.79438e-05	-3.2746e-10	-1.36837	0.000148355	-3.2746e-10	-1.37653
58939077	chr8:58939077:G:A	4.42345e-09	-1.47167	-1.29295	3.82736e-06	-1.64516	-1.26828	3.10519e-05	-1.65381	-1.28666
58939294	chr8:58939294:A:G	4.48236e-09	-1.45239	-1.29901	3.85546e-06	-1.63153	-1.27459	3.12727e-05	-1.64061	-1.29279
58939348	chr8:58939348:T:C	1.25908e-08	-1.71858	-1.06538e-09	1.24402e-05	-1.73468	-1.06538e-09	0.000102426	-1.74699	-1.06538e-09
58939609	chr8:58939609:A:AAC	7.67825e-09	-1.64904	-0.564107	7.74547e-06	-1.65239	-0.556119	6.52289e-05	-1.65227	-0.54597
58939777	chr8:58939777:T:C	1.51955e-08	-3.2746e-10	-1.53054	1.54302e-05	-3.2746e-10	-1.51929	0.000127262	-3.2746e-10	-1.52989
58939870	chr8:58939870:C:T	4.35097e-09	-1.8116	-0.969549	4.42661e-06	-1.81512	-0.95286	3.63247e-05	-1.81496	-0.968676
58940016	chr8:58940016:T:C	1.45777e-08	-3.2746e-10	-1.57205	1.45538e-05	-3.2746e-10	-1.57776	0.000121997	-3.2746e-10	-1.57214
58940127	chr8:58940127:C:T	2.60051e-08	-0.993251	-1.06538e-09	2.43761e-05	-1.06201	-1.06538e-09	0.000196367	-1.09615	-1.06538e-09
58940265	chr8:58940265:TAG:T	1.90864e-08	-3.2746e-10	-1.30257	1.8677e-05	-3.2746e-10	-1.32832	0.000163528	-3.2746e-10	-1.27916
58940269	chr8:58940269:AC:A	1.90864e-08	-3.2746e-10	-1.30257	1.8677e-05	-3.2746e-10	-1.32832	0.000163528	-3.2746e-10	-1.27916
58940385	chr8:58940385:G:A	3.97318e-09	-1.81506	-1.05691	4.0675e-06	-1.81283	-1.03975	3.34091e-05	-1.81116	-1.05615
58940508	chr8:58940508:T:C	3.67657e-08	-3.2746e-10	-0.646979	3.43016e-05	-3.2746e-10	-0.720419	0.000307611	-3.2746e-10	-0.647301
58941116	chr8:58941116:C:T	1.30904e-08	-1.67967	-1.06538e-09	1.30955e-05	-1.68334	-1.06538e-09	0.000109393	-1.68119	-1.06538e-09
58941686	chr8:58941686:A:G	1.70733e-08	-3.2746e-10	-1.41403	1.69551e-05	-3.2746e-10	-1.42505	0.000143872	-3.2746e-10	-1.40721
58941736	chr8:58941736:T:A	2.40017e-08	-3.2746e-10	-1.07342	2.44997e-05	-3.2746e-10	-1.05695	0.000201745	-3.2746e-10	-1.06914
58942193	chr8:58942193:T:C	3.11093e-09	-1.55175	-1.56487	3.44655e-06	-1.45423	-1.56401	2.95823e-05	-1.42526	-1.5637
58942373	chr8:58942373:C:T	3.36624e-09	-1.70857	-1.32918	3.21418e-06	-1.7858	-1.30224	2.59844e-05	-1.79127	-1.32737
58942731	chr8:58942731:T:G	1.48545e-07	-3.2746e-10	0.749342	0.000140965	-3.2746e-10	0.6929	0.00125297	-3.2746e-10	0.757136
58943170	chr8:58943170:C:T	1.97961e-08	-3.2746e-10	-1.26606	1.93206e-05	-3.2746e-10	-1.29444	0.000169867	-3.2746e-10	-1.24112
58943343	chr8:58943343:G:A	1.44197e-08	-3.2746e-10	-1.58295	1.44831e-05	-3.2746e-10	-1.58263	0.000120727	-3.2746e-10	-1.58261
58943452	chr8:58943452:T:G	5.07267e-09	-1.69475	-0.932928	5.06918e-06	-1.78081	-0.851625	3.86632e-05	-1.78695	-0.934303
58944106	chr8:58944106:T:C	2.78393e-09	-1.69415	-1.53353	2.92145e-06	-1.6386	-1.54493	2.52802e-05	-1.61609	-1.53002
58944202	chr8:58944202:G:A	3.3384e-09	-1.81192	-1.23413	3.35454e-06	-1.81511	-1.23019	2.80959e-05	-1.8147	-1.22581
58944363	chr8:58944363:A:G	1.19683e-08	-1.76928	-1.06538e-09	1.18579e-05	-1.78262	-1.06538e-09	9.89303e-05	-1.78172	-1.06538e-09
58944436	chr8:58944436:C:T	1.96006e-08	-3.2746e-10	-1.27598	1.91257e-05	-3.2746e-10	-1.30458	0.000168156	-3.2746e-10	-1.25124
58944463	chr8:58944463:T:A	2.66304e-09	-1.72796	-1.54412	2.77631e-06	-1.68117	-1.55332	2.3898e-05	-1.66135	-1.541
58944557	chr8:58944557:C:T	3.92186e-09	-1.81247	-1.07251	3.86924e-06	-1.81506	-1.08749	3.26982e-05	-1.81508	-1.07374
58944652	chr8:58944652:C:T	2.60013e-09	-1.81304	-1.48294	2.6243e-06	-1.8148	-1.476	2.18101e-05	-1.81393	-1.47983
58944666	chr8:58944666:G:A	1.45141e-08	-3.2746e-10	-1.57642	1.45207e-05	-3.2746e-10	-1.58004	0.000121454	-3.2746e-10	-1.5766
58944843	chr8:58944843:C:A	1.67999e-08	-1.43017	-1.06538e-09	1.71111e-05	-1.41589	-1.06538e-09	0.000142195	-1.41894	-1.06538e-09
58944858	chr8:58944858:T:A	2.05363e-08	-3.2746e-10	-1.22935	1.99275e-05	-3.2746e-10	-1.26351	0.000176485	-3.2746e-10	-1.2029
58945481	chr8:58945481:A:C	2.52391e-09	-1.81201	-1.51373	2.54174e-06	-1.81487	-1.50789	2.11171e-05	-1.81401	-1.51205
58946235	chr8:58946235:A:G	2.5398e-09	-1.81451	-1.50495	2.56881e-06	-1.81358	-1.49859	2.13686e-05	-1.81199	-1.50222
58946357	chr8:58946357:T:C	2.49864e-09	-1.81407	-1.52173	2.52229e-06	-1.81381	-1.51664	2.09849e-05	-1.81218	-1.52016
58946463	chr8:58946463:T:G	1.82182e-08	-3.2746e-10	-1.34912	1.84515e-05	-3.2746e-10	-1.34047	0.000152532	-3.2746e-10	-1.34876
58946558	chr8:58946558:T:G	1.45581e-08	-3.2746e-10	-1.5734	1.46965e-05	-3.2746e-10	-1.568	0.000121839	-3.2746e-10	-1.57343
58947254	chr8:58947254:A:C	1.98715e-08	-3.2746e-10	-1.26225	1.93639e-05	-3.2746e-10	-1.2922	0.000170527	-3.2746e-10	-1.23724
58947513	chr8:58947513:C:T	2.62735e-09	-1.81295	-1.47262	2.65597e-06	-1.81493	-1.46387	2.19651e-05	-1.81422	-1.47246
58948005	chr8:58948005:T:C	2.25923e-08	-3.2746e-10	-1.13394	2.21776e-05	-3.2746e-10	-1.15653	0.000190751	-3.2746e-10	-1.12517
58948240	chr8:58948240:A:G	2.48292e-09	-1.81403	-1.52808	2.50577e-06	-1.81417	-1.52285	2.08533e-05	-1.81285	-1.52577
58948641	chr8:58948641:A:G	3.83152e-08	-3.2746e-10	-0.605696	3.57221e-05	-3.2746e-10	-0.679842	0.000320611	-3.2746e-10	-0.605911
58948714	chr8:58948714:T:C	2.4322e-08	-1.66849	0.608333	2.5146e-05	-1.68358	0.652663	0.00020259	-1.68786	0.622909
58948754	chr8:58948754:C:T	1.77759e-08	-3.2746e-10	-1.3737	1.76426e-05	-3.2746e-10	-1.3853	0.000149921	-3.2746e-10	-1.36603
58949143	chr8:58949143:A:C	2.06776e-08	-3.2746e-10	-1.22249	2.01417e-05	-3.2746e-10	-1.25282	0.000177698	-3.2746e-10	-1.19605
58949473	chr8:58949473:A:G	4.81633e-08	-3.2746e-10	-0.376946	4.87428e-05	-3.2746e-10	-0.369054	0.000404905	-3.2746e-10	-0.372487
58949586	chr8:58949586:C:T	2.45942e-09	-1.81374	-1.53788	2.47944e-06	-1.8144	-1.53317	2.06369e-05	-1.81323	-1.53583
58949835	chr8:58949835:A:G	1.21635e-08	-1.7531	-1.06538e-09	1.25382e-05	-1.72683	-1.06538e-09	0.00010522	-1.72009	-1.06538e-09
58949915	chr8:58949915:A:G	6.03697e-09	-1.70045	-0.753187	5.53048e-06	-1.75638	-0.788957	4.832e-05	-1.7528	-0.745487
58949923	chr8:58949923:A:G	1.87769e-08	-3.2746e-10	-1.31891	1.89791e-05	-3.2746e-10	-1.31227	0.000157357	-3.2746e-10	-1.31762
58950226	chr8:58950226:T:G	3.06735e-08	-0.828145	-1.06538e-09	2.59534e-05	-0.999308	-1.06538e-09	0.000214655	-1.00711	-1.06538e-09
58950311	chr8:58950311:G:A	3.5702e-08	-3.2746e-10	-0.676336	3.3855e-05	-3.2746e-10	-0.733527	0.000303422	-3.2746e-10	-0.661012
58950369	chr8:58950369:C:T	3.07017e-08	-3.2746e-10	-0.827227	3.15888e-05	-3.2746e-10	-0.80281	0.000256534	-3.2746e-10	-0.828878
58951166	chr8:58951166:C:T	1.9961e-08	-3.2746e-10	-1.25777	1.94426e-05	-3.2746e-10	-1.28815	0.000171325	-3.2746e-10	-1.23258
58951732	chr8:58951732:A:G	1.44792e-08	-3.2746e-10	-1.57883	1.45985e-05	-3.2746e-10	-1.57469	0.000121176	-3.2746e-10	-1.57889
58951811	chr8:58951811:C:T	2.42296e-08	-3.2746e-10	-1.06397	2.47968e-05	-3.2746e-10	-1.0449	0.000203668	-3.2746e-10	-1.05965
58952163	chr8:58952163:G:A	1.44553e-08	-3.2746e-10	-1.58048	1.45654e-05	-3.2746e-10	-1.57696	0.000120981	-3.2746e-10	-1.58051
58952219	chr8:58952219:C:T	1.97654e-08	-3.2746e-10	-1.26761	1.92616e-05	-3.2746e-10	-1.2975	0.000169583	-3.2746e-10	-1.2428
58952294	chr8:58952294:G:C	2.7363e-09	-1.81123	-1.43371	2.75167e-06	-1.8151	-1.4283	2.29573e-05	-1.81467	-1.42783
58952579	chr8:58952579:T:C	4.09905e-09	-1.67926	-1.16153	4.00373e-06	-1.77232	-1.09606	3.09881e-05	-1.77934	-1.16319
58953068	chr8:58953068:A:G	1.61646e-08	-3.2746e-10	-1.46872	1.63195e-05	-3.2746e-10	-1.46325	0.000135326	-3.2746e-10	-1.46845
58953428	chr8:58953428:A:T	3.71175e-08	-3.2746e-10	-0.637455	3.71912e-05	-3.2746e-10	-0.639541	0.000311668	-3.2746e-10	-0.6342
58953526	chr8:58953526:T:C	5.95953e-09	-1.77262	-0.693933	5.69056e-06	-1.76651	-0.75029	5.02727e-05	-1.76313	-0.695545
58953703	chr8:58953703:C:G	3.05614e-09	-1.81336	-1.32103	3.17335e-06	-1.79632	-1.3045	2.63252e-05	-1.79031	-1.31531
58953774	chr8:58953774:A:G	1.99089e-08	-3.2746e-10	-1.26038	1.93957e-05	-3.2746e-10	-1.29056	0.000170861	-3.2746e-10	-1.23528
58953846	chr8:58953846:C:G	6.16178e-09	-1.38259	-1.05059	5.03669e-06	-1.58776	-1.0511	4.19222e-05	-1.59763	-1.04269
58953852	chr8:58953852:A:T	2.61332e-09	-1.81494	-1.47598	2.65576e-06	-1.81275	-1.46613	2.19648e-05	-1.81095	-1.47575
58953859	chr8:58953859:C:T	2.00191e-08	-3.2746e-10	-1.25486	1.95022e-05	-3.2746e-10	-1.28508	0.000171855	-3.2746e-10	-1.22949
58954122	chr8:58954122:T:C	1.83443e-08	-3.2746e-10	-1.34222	1.82607e-05	-3.2746e-10	-1.35086	0.000154825	-3.2746e-10	-1.33384
58954594	chr8:58954594:A:G	5.56976e-08	-3.2746e-10	-0.231606	6.98992e-05	-3.2746e-10	-0.00855812	0.000469222	-3.2746e-10	-0.225062
58954747	chr8:58954747:C:A	1.99431e-08	-3.2746e-10	-1.25866	1.94269e-05	-3.2746e-10	-1.28895	0.000171164	-3.2746e-10	-1.23351
58954790	chr8:58954790:T:C	2.68127e-09	-1.8151	-1.45015	2.71412e-06	-1.81156	-1.44559	2.2698e-05	-1.80925	-1.44461
58954924	chr8:58954924:G:A	2.34895e-09	-1.81406	-1.58352	2.38178e-06	-1.80601	-1.58175	1.98824e-05	-1.80262	-1.58368
58954944	chr8:58954944:T:C	2.42835e-08	-3.2746e-10	-1.06175	2.3554e-05	-3.2746e-10	-1.09632	0.000209593	-3.2746e-10	-1.03097
58955121	chr8:58955121:G:A	2.40998e-08	-1.06934	-1.06538e-09	2.02473e-05	-1.24759	-1.06538e-09	0.000169898	-1.24094	-1.06538e-09
58955235	chr8:58955235:T:C	1.83233e-08	-3.2746e-10	-1.34337	1.82351e-05	-3.2746e-10	-1.35226	0.000154647	-3.2746e-10	-1.33499
58955352	chr8:58955352:G:A	1.43871e-08	-3.2746e-10	-1.58521	1.44428e-05	-3.2746e-10	-1.58541	0.0001204	-3.2746e-10	-1.58532
58955360	chr8:58955360:AAAG:A	1.97462e-08	-1.26858	-1.06538e-09	2.22314e-05	-1.1541	-1.06538e-09	0.000190106	-1.12856	-1.06538e-09
58955893	chr8:58955893:C:A	3.12606e-09	-1.72348	-1.38828	2.85387e-06	-1.79401	-1.41292	2.42995e-05	-1.79594	-1.38974
58955967	chr8:58955967:T:C	1.99468e-08	-3.2746e-10	-1.25847	1.94146e-05	-3.2746e-10	-1.28959	0.000171257	-3.2746e-10	-1.23297
58955977	chr8:58955977:C:T	3.66461e-09	-1.728	-1.22482	3.29487e-06	-1.79586	-1.26738	2.87508e-05	-1.79752	-1.21995
58955986	chr8:58955986:C:T	1.94989e-08	-3.2746e-10	-1.28119	1.90256e-05	-3.2746e-10	-1.30982	0.00016724	-3.2746e-10	-1.25671
58956212	chr8:58956212:A:G	1.94035e-08	-3.2746e-10	-1.28609	1.89552e-05	-3.2746e-10	-1.31354	0.000166381	-3.2746e-10	-1.26186
58956441	chr8:58956441:T:C	1.94035e-08	-3.2746e-10	-1.28609	1.89552e-05	-3.2746e-10	-1.31354	0.000166381	-3.2746e-10	-1.26186
58956449	chr8:58956449:G:A	1.94221e-08	-3.2746e-10	-1.28513	1.8972e-05	-3.2746e-10	-1.31265	0.000166546	-3.2746e-10	-1.26086
58956623	chr8:58956623:A:T	1.98712e-08	-3.2746e-10	-1.26227	1.93624e-05	-3.2746e-10	-1.29228	0.000170572	-3.2746e-10	-1.23698
58956672	chr8:58956672:A:G	2.87519e-09	-1.68397	-1.51146	2.60383e-06	-1.77371	-1.52492	2.18846e-05	-1.77656	-1.51379
58956846	chr8:58956846:T:C	1.2778e-08	-1.74205	0.0382321	1.12957e-05	-1.7831	-0.0480843	0.000104638	-1.7802	0.0545738
58956870	chr8:58956870:C:T	3.65065e-09	-1.70459	-1.25205	3.24783e-06	-1.78418	-1.29344	2.82891e-05	-1.78641	-1.24725
58956893	chr8:58956893:A:G	2.93713e-09	-1.65793	-1.51617	2.63071e-06	-1.75867	-1.52969	2.21029e-05	-1.76203	-1.5184
58957173	chr8:58957173:G:C	7.77198e-09	-1.20228	-0.998744	6.0226e-06	-1.44964	-1.01045	5.06465e-05	-1.46183	-0.989439
58957645	chr8:58957645:T:C	1.98712e-08	-3.2746e-10	-1.26227	1.93624e-05	-3.2746e-10	-1.29228	0.000170572	-3.2746e-10	-1.23698
58958686	chr8:58958686:G:T	1.50791e-08	-3.2746e-10	-1.53823	1.51543e-05	-3.2746e-10	-1.53733	0.00012641	-3.2746e-10	-1.5366
58958749	chr8:58958749:T:C	1.98747e-08	-3.2746e-10	-1.2621	1.93653e-05	-3.2746e-10	-1.29213	0.000170604	-3.2746e-10	-1.23679
58959294	chr8:58959294:G:A	1.98712e-08	-3.2746e-10	-1.26227	1.93624e-05	-3.2746e-10	-1.29228	0.000170572	-3.2746e-10	-1.23698
58959316	chr8:58959316:T:C	1.27851e-08	-1.75139	0.0481259	1.1503e-05	-1.78938	-0.0236306	0.000105028	-1.78657	0.0646591
58959431	chr8:58959431:C:G	1.83014e-08	-3.2746e-10	-1.34456	1.84522e-05	-3.2746e-10	-1.34043	0.000152958	-3.2746e-10	-1.34598
58959586	chr8:58959586:T:C	1.4422e-08	-3.2746e-10	-1.58279	1.44933e-05	-3.2746e-10	-1.58192	0.000120704	-3.2746e-10	-1.5828
58959618	chr8:58959618:A:G	4.46357e-09	-1.78261	-0.972984	4.21158e-06	-1.79899	-1.01879	3.65674e-05	-1.79905	-0.977934
58959847	chr8:58959847:G:A	1.64e-08	-3.2746e-10	-1.45426	1.63531e-05	-3.2746e-10	-1.46119	0.000136787	-3.2746e-10	-1.45771
58960056	chr8:58960056:T:G	4.62798e-09	-1.77513	-0.94429	4.49166e-06	-1.78789	-0.965502	3.80695e-05	-1.79192	-0.944809
58960329	chr8:58960329:C:T	1.80698e-08	-3.2746e-10	-1.3573	1.80054e-05	-3.2746e-10	-1.36494	0.000152452	-3.2746e-10	-1.34929
58960413	chr8:58960413:C:T	3.95453e-09	-1.29522	-1.58146	3.30225e-06	-1.47878	-1.58223	2.72412e-05	-1.48992	-1.58148
58960621	chr8:58960621:G:A	2.2092e-08	-3.2746e-10	-1.15633	2.30711e-05	-3.2746e-10	-1.11703	0.000185908	-3.2746e-10	-1.15089
58960675	chr8:58960675:A:C	1.45058e-08	-3.2746e-10	-1.57699	1.44642e-05	-3.2746e-10	-1.58393	0.000121391	-3.2746e-10	-1.57712
58961077	chr8:58961077:T:C	4.10383e-09	-1.26037	-1.57925	3.40599e-06	-1.45069	-1.57939	2.80625e-05	-1.46245	-1.57926
58961287	chr8:58961287:G:A	3.95517e-08	-0.573934	-1.06538e-09	2.71988e-05	-0.952438	-1.06538e-09	0.0002284	-0.945039	-1.06538e-09
58961693	chr8:58961693:A:G	1.10419e-08	-0.942964	-0.90688	8.14675e-06	-1.23804	-0.919953	6.86667e-05	-1.25401	-0.892863
58961728	chr8:58961728:C:T	1.60815e-08	-1.47387	-1.06538e-09	1.30579e-05	-1.68622	-1.06538e-09	0.000105717	-1.71537	-1.06538e-09
58961913	chr8:58961913:A:G	1.98712e-08	-3.2746e-10	-1.26227	1.93624e-05	-3.2746e-10	-1.29228	0.000170572	-3.2746e-10	-1.23698
58962076	chr8:58962076:G:A	3.0194e-08	-3.2746e-10	-0.843901	2.9256e-05	-3.2746e-10	-0.879526	0.000255031	-3.2746e-10	-0.834754
58962331	chr8:58962331:T:C	5.24003e-09	-1.70881	-0.886404	5.21536e-06	-1.71887	-0.885135	4.34711e-05	-1.72376	-0.880279
58963075	chr8:58963075:A:C	5.16239e-09	-1.7004	-0.909745	5.13737e-06	-1.71079	-0.908277	4.27993e-05	-1.71588	-0.90374
58963274	chr8:58963274:A:G	1.58016e-08	-3.2746e-10	-1.49143	1.59794e-05	-3.2746e-10	-1.48431	0.000132395	-3.2746e-10	-1.49034
58963328	chr8:58963328:T:C	1.71332e-08	-3.2746e-10	-1.41053	1.74408e-05	-3.2746e-10	-1.3968	0.000143333	-3.2746e-10	-1.41096
58964159	chr8:58964159:C:G	1.98426e-08	-3.2746e-10	-1.26371	1.93335e-05	-3.2746e-10	-1.29377	0.000170318	-3.2746e-10	-1.23847
58964290	chr8:58964290:A:G	1.80841e-08	-3.2746e-10	-1.35651	1.8019e-05	-3.2746e-10	-1.36418	0.000152576	-3.2746e-10	-1.34848
58964775	chr8:58964775:T:C	2.13648e-08	-3.2746e-10	-1.1898	2.0711e-05	-3.2746e-10	-1.22495	0.000183926	-3.2746e-10	-1.1616
58965415	chr8:58965415:T:C	1.45143e-08	-3.2746e-10	-1.57641	1.46944e-05	-3.2746e-10	-1.56815	0.000121794	-3.2746e-10	-1.5738
58965525	chr8:58965525:T:C	1.82934e-08	-1.34501	-1.06538e-09	2.03672e-05	-1.24169	-1.06538e-09	0.000174085	-1.21659	-1.06538e-09
58965618	chr8:58965618:G:A	1.44351e-08	-3.2746e-10	-1.58188	1.44461e-05	-3.2746e-10	-1.58519	0.000120691	-3.2746e-10	-1.5829
58965674	chr8:58965674:C:T	4.1133e-09	-1.64605	-1.19127	3.94919e-06	-1.75502	-1.12708	3.05958e-05	-1.7627	-1.19257
58965756	chr8:58965756:G:A	5.54127e-09	-1.45661	-1.08271	5.04398e-06	-1.5472	-1.09022	4.22957e-05	-1.55434	-1.07712
58965913	chr8:58965913:T:G	7.02361e-09	-1.49795	-0.804318	6.40775e-06	-1.58545	-0.812654	5.39861e-05	-1.59065	-0.796757
58965917	chr8:58965917:T:G	6.46009e-09	-1.55944	-0.82646	5.98998e-06	-1.63725	-0.828278	5.01583e-05	-1.64193	-0.819018
58965964	chr8:58965964:T:C	1.44042e-08	-3.2746e-10	-1.58403	1.4522e-05	-3.2746e-10	-1.57995	0.00012069	-3.2746e-10	-1.58291
58966021	chr8:58966021:C:T	1.77311e-08	-1.37622	-1.06538e-09	1.52371e-05	-1.53188	-1.06538e-09	0.000126967	-1.53221	-1.06538e-09
58966155	chr8:58966155:G:T	1.56218e-08	-3.2746e-10	-1.50288	1.58036e-05	-3.2746e-10	-1.49537	0.000130871	-3.2746e-10	-1.50192
58966220	chr8:58966220:C:T	2.06805e-08	-3.2746e-10	-1.22235	2.08891e-05	-3.2746e-10	-1.21639	0.000173216	-3.2746e-10	-1.2216
58966525	chr8:58966525:T:C	1.63005e-08	-3.2746e-10	-1.46035	1.63948e-05	-3.2746e-10	-1.45865	0.00013651	-3.2746e-10	-1.45974
58966562	chr8:58966562:A:G	3.17751e-09	-1.81464	-1.2808	3.24435e-06	-1.80989	-1.26881	2.69606e-05	-1.80661	-1.27515
58966848	chr8:58966848:C:T	6.25741e-08	-0.861098	0.745905	5.1647e-05	-1.20435	0.893166	0.00037244	-1.21983	0.763764
58967116	chr8:58967116:T:C	1.46273e-08	-3.2746e-10	-1.56866	1.485e-05	-3.2746e-10	-1.55762	0.000122851	-3.2746e-10	-1.56516
58967131	chr8:58967131:C:T	2.01204e-08	-3.2746e-10	-1.24981	1.95633e-05	-3.2746e-10	-1.28196	0.000172774	-3.2746e-10	-1.22415
58967421	chr8:58967421:C:A	1.44314e-08	-3.2746e-10	-1.58214	1.44457e-05	-3.2746e-10	-1.58521	0.000120665	-3.2746e-10	-1.58312
58967569	chr8:58967569:T:G	4.61033e-09	-1.15539	-1.56785	3.96957e-06	-1.30321	-1.57375	3.37761e-05	-1.28707	-1.56932
58968045	chr8:58968045:T:C	5.70162e-09	-1.69514	-0.815657	6.18947e-06	-1.60349	-0.829276	5.40659e-05	-1.57861	-0.807322
58968114	chr8:58968114:A:G	1.56507e-08	-3.2746e-10	-1.50103	1.58345e-05	-3.2746e-10	-1.49342	0.000131115	-3.2746e-10	-1.50007
58968277	chr8:58968277:C:T	1.43891e-08	-3.2746e-10	-1.58507	1.44429e-05	-3.2746e-10	-1.58541	0.00012043	-3.2746e-10	-1.58507
58968641	chr8:58968641:T:G	2.73138e-09	-1.75823	-1.4885	2.62411e-06	-1.80512	-1.48575	2.17407e-05	-1.80919	-1.48776
58968805	chr8:58968805:A:G	1.622e-08	-3.2746e-10	-1.4653	1.568e-05	-3.2746e-10	-1.50322	0.000135782	-3.2746e-10	-1.46509
58969074	chr8:58969074:G:A	1.56507e-08	-3.2746e-10	-1.50103	1.58345e-05	-3.2746e-10	-1.49342	0.000131115	-3.2746e-10	-1.50007
58969164	chr8:58969164:T:C	9.79358e-09	-1.3224	-0.647411	8.87023e-06	-1.43363	-0.639283	7.32816e-05	-1.44225	-0.639578
58969270	chr8:58969270:T:C	2.38586e-08	-3.2746e-10	-1.0794	2.39523e-05	-3.2746e-10	-1.07955	0.000202877	-3.2746e-10	-1.06354
58969381	chr8:58969381:T:A	3.29303e-09	-1.66673	-1.393	3.12947e-06	-1.76314	-1.35161	2.48044e-05	-1.77	-1.39512
58969385	chr8:58969385:T:C	1.16739e-08	-1.79419	-1.06538e-09	1.18572e-05	-1.78267	-1.06538e-09	9.93167e-05	-1.77782	-1.06538e-09
58969620	chr8:58969620:C:T	5.40138e-09	-1.45318	-1.11171	4.90604e-06	-1.5446	-1.12055	4.1183e-05	-1.55185	-1.10626
58969799	chr8:58969799:A:G	1.55306e-08	-1.50873	-1.06538e-09	1.53215e-05	-1.52636	-1.06538e-09	0.000127043	-1.53161	-1.06538e-09
58969862	chr8:58969862:G:A	2.88218e-09	-1.7806	-1.4124	3.0076e-06	-1.74165	-1.41282	2.54031e-05	-1.72448	-1.41679
58970292	chr8:58970292:T:G	1.52634e-08	-3.2746e-10	-1.52609	1.4961e-05	-3.2746e-10	-1.55017	0.000127791	-3.2746e-10	-1.52574
58970339	chr8:58970339:C:T	1.43844e-08	-3.2746e-10	-1.5854	1.4471e-05	-3.2746e-10	-1.58347	0.000120388	-3.2746e-10	-1.58542
58970707	chr8:58970707:G:A	1.25829e-08	-1.71921	-1.06538e-09	1.29853e-05	-1.6918	-1.06538e-09	0.000108496	-1.68942	-1.06538e-09
58970768	chr8:58970768:A:T	4.57838e-09	-1.14487	-1.58533	4.05087e-06	-1.27141	-1.58527	3.43554e-05	-1.25404	-1.58534
58971385	chr8:58971385:C:T	1.73849e-08	-1.39594	-1.06538e-09	1.62888e-05	-1.46513	-1.06538e-09	0.000133239	-1.48399	-1.06538e-09
58971696	chr8:58971696:GT:G	5.65049e-09	-1.78258	-0.737222	6.2756e-06	-1.74671	-0.672229	4.89824e-05	-1.74704	-0.737632
58971917	chr8:58971917:C:T	5.13114e-09	-1.51119	-1.10503	4.70181e-06	-1.59373	-1.11394	3.95018e-05	-1.60024	-1.09955
58971931	chr8:58971931:T:C	3.28201e-09	-1.81434	-1.24875	3.35189e-06	-1.81073	-1.23535	2.78139e-05	-1.8077	-1.24291
58972419	chr8:58972419:T:C	1.51024e-08	-3.2746e-10	-1.53669	1.5381e-05	-3.2746e-10	-1.52248	0.00012713	-3.2746e-10	-1.53093
58972601	chr8:58972601:A:G	2.41839e-09	-1.78498	-1.58346	2.5234e-06	-1.74806	-1.58194	2.13659e-05	-1.73136	-1.58298
58972896	chr8:58972896:A:G	1.62933e-08	-3.2746e-10	-1.46079	1.62524e-05	-3.2746e-10	-1.46737	0.000137322	-3.2746e-10	-1.45381
58973147	chr8:58973147:A:G	1.5002e-08	-3.2746e-10	-1.54336	1.47695e-05	-3.2746e-10	-1.56305	0.000125586	-3.2746e-10	-1.54315
58973203	chr8:58973203:T:C	3.15585e-09	-1.7123	-1.38999	3.0766e-06	-1.78866	-1.34313	2.43312e-05	-1.79371	-1.39067
58973204	chr8:58973204:G:A	4.20049e-09	-1.23096	-1.58539	3.63883e-06	-1.37926	-1.58469	3.07285e-05	-1.36553	-1.58542
58973220	chr8:58973220:G:A	7.78608e-09	-0.978007	-1.2212	5.80066e-06	-1.26543	-1.23221	4.86896e-05	-1.28002	-1.21065
58973342	chr8:58973342:C:CA	3.21962e-09	-1.81512	-1.26716	3.30348e-06	-1.8065	-1.25413	2.74456e-05	-1.80246	-1.26148
58973344	chr8:58973344:A:G	1.65186e-08	-3.2746e-10	-1.44706	1.66118e-05	-3.2746e-10	-1.4455	0.000138346	-3.2746e-10	-1.44638
58973469	chr8:58973469:A:G	1.48669e-08	-3.2746e-10	-1.55241	1.46699e-05	-3.2746e-10	-1.56982	0.000124437	-3.2746e-10	-1.55234
58973753	chr8:58973753:T:A	4.67961e-09	-1.13556	-1.57277	4.02311e-06	-1.29808	-1.56548	3.38562e-05	-1.28303	-1.57099
58974156	chr8:58974156:T:G	1.64797e-08	-3.2746e-10	-1.44941	1.64341e-05	-3.2746e-10	-1.45626	0.000138935	-3.2746e-10	-1.44213
58974932	chr8:58974932:A:C	1.83636e-08	-3.2746e-10	-1.34118	1.78513e-05	-3.2746e-10	-1.37354	0.00015693	-3.2746e-10	-1.32034
58974940	chr8:58974940:C:A	2.57011e-09	-1.77774	-1.52985	2.50532e-06	-1.81207	-1.52512	2.07523e-05	-1.81407	-1.52941
58974966	chr8:58974966:G:C	2.7167e-09	-1.77005	-1.48207	2.82532e-06	-1.72781	-1.48918	2.40916e-05	-1.70879	-1.48548
58975094	chr8:58975094:C:T	4.74209e-09	-1.12428	-1.57079	4.07382e-06	-1.28815	-1.56288	3.42627e-05	-1.27323	-1.56885
58975146	chr8:58975146:ATAT:A	1.50987e-08	-3.2746e-10	-1.53693	1.4974e-05	-3.2746e-10	-1.54929	0.000126405	-3.2746e-10	-1.53664
58975180	chr8:58975180:GTA:G	1.55971e-08	-3.2746e-10	-1.50446	1.595e-05	-3.2746e-10	-1.48615	0.0001315	-3.2746e-10	-1.49713
58975263	chr8:58975263:C:CA	1.44271e-08	-3.2746e-10	-1.58244	1.46032e-05	-3.2746e-10	-1.57437	0.000120807	-3.2746e-10	-1.58195
58975403	chr8:58975403:T:C	1.51756e-08	-3.2746e-10	-1.53186	1.54657e-05	-3.2746e-10	-1.51699	0.00012778	-3.2746e-10	-1.52583
58975575	chr8:58975575:A:G	1.96632e-08	-3.2746e-10	-1.27279	1.90256e-05	-3.2746e-10	-1.30982	0.000168462	-3.2746e-10	-1.24943
58975585	chr8:58975585:T:C	3.19334e-09	-1.69535	-1.39513	3.07041e-06	-1.77893	-1.35487	2.44227e-05	-1.78487	-1.39575
58975699	chr8:58975699:G:T	5.46105e-09	-1.01633	-1.53758	4.11335e-06	-1.3042	-1.53718	3.39531e-05	-1.31434	-1.53682
58975835	chr8:58975835:T:A	6.0539e-08	-3.2746e-10	-0.148255	5.65102e-05	-3.2746e-10	-0.221191	0.000507942	-3.2746e-10	-0.14577
58976004	chr8:58976004:G:A	5.18025e-09	-1.68751	-0.919178	5.75526e-06	-1.59855	-0.906948	4.8908e-05	-1.57448	-0.911719
58976237	chr8:58976237:A:G	1.89425e-08	-3.2746e-10	-1.31014	1.84501e-05	-3.2746e-10	-1.34054	0.000162287	-3.2746e-10	-1.28677
58976254	chr8:58976254:G:A	2.37703e-09	-1.80249	-1.58321	2.41793e-06	-1.79289	-1.57981	2.00748e-05	-1.79386	-1.58281
58976318	chr8:58976318:TCTTTG:T	1.49546e-08	-1.54652	-1.06538e-09	1.35936e-05	-1.64601	-1.06538e-09	0.000113503	-1.64431	-1.06538e-09
58976323	chr8:58976323:G:T	1.62803e-08	-3.2746e-10	-1.46159	1.64211e-05	-3.2746e-10	-1.45704	0.000136289	-3.2746e-10	-1.46136
58976399	chr8:58976399:C:T	8.24126e-09	-0.949649	-1.19274	6.07967e-06	-1.24289	-1.20777	5.1238e-05	-1.25813	-1.18153
58976503	chr8:58976503:G:A	1.65847e-08	-3.2746e-10	-1.44306	1.70217e-05	-3.2746e-10	-1.42113	0.00013866	-3.2746e-10	-1.44411
58976516	chr8:58976516:T:C	3.08031e-09	-1.73139	-1.39513	3.01313e-06	-1.79776	-1.35487	2.40118e-05	-1.80184	-1.39575
58976749	chr8:58976749:A:G	3.00092e-09	-1.73975	-1.41288	2.94769e-06	-1.80145	-1.37314	2.35125e-05	-1.80506	-1.41355
58977008	chr8:58977008:T:C	4.69878e-09	-1.13261	-1.57163	4.03992e-06	-1.29552	-1.56386	3.39769e-05	-1.28069	-1.56976
58977301	chr8:58977301:C:G	4.32768e-09	-1.20159	-1.58493	3.73989e-06	-1.35397	-1.58259	3.15491e-05	-1.3399	-1.58469
58977571	chr8:58977571:C:T	2.23885e-08	-1.143	-1.06538e-09	1.60556e-05	-1.47955	-1.06538e-09	0.000126353	-1.53706	-1.06538e-09
58977825	chr8:58977825:C:A	1.9864e-08	-3.2746e-10	-1.26264	1.91805e-05	-3.2746e-10	-1.30172	0.000170268	-3.2746e-10	-1.23877
58978830	chr8:58978830:C:T	1.38045e-08	-1.62655	-1.06538e-09	1.37947e-05	-1.63132	-1.06538e-09	0.000115509	-1.62679	-1.06538e-09
58978851	chr8:58978851:G:T	4.05658e-09	-1.40786	-1.44335	3.46526e-06	-1.55623	-1.45659	2.93215e-05	-1.55523	-1.44258
58979344	chr8:58979344:A:G	5.63627e-09	-0.987839	-1.53448	4.21995e-06	-1.28228	-1.53351	3.48131e-05	-1.29253	-1.53361
58979419	chr8:58979419:G:T	1.44544e-08	-3.2746e-10	-1.58054	1.46025e-05	-3.2746e-10	-1.57442	0.00012114	-3.2746e-10	-1.57919
58979450	chr8:58979450:A:G	1.85569e-08	-3.2746e-10	-1.3307	1.80031e-05	-3.2746e-10	-1.36507	0.00015867	-3.2746e-10	-1.30931
58979488	chr8:58979488:C:T	2.41231e-09	-1.78674	-1.58422	2.51461e-06	-1.75036	-1.58313	2.12923e-05	-1.73395	-1.58384
58979538	chr8:58979538:C:T	5.30357e-09	-1.04594	-1.53722	4.01764e-06	-1.32814	-1.53677	3.31687e-05	-1.33805	-1.53648
58979675	chr8:58979675:G:C	2.68988e-09	-1.68535	-1.5767	2.55602e-06	-1.73396	-1.5832	2.13406e-05	-1.73851	-1.57702
58979927	chr8:58979927:G:A	5.12933e-09	-1.08231	-1.53426	3.9151e-06	-1.35722	-1.53355	3.23378e-05	-1.36642	-1.53349
58980200	chr8:58980200:C:G	6.95155e-09	-1.10939	-1.20319	5.3016e-06	-1.37161	-1.21599	4.46805e-05	-1.38424	-1.19236
58980367	chr8:58980367:G:A	1.50833e-08	-3.2746e-10	-1.53796	1.53226e-05	-3.2746e-10	-1.52628	0.000126954	-3.2746e-10	-1.53232
```
