## Supplementary material for "Characterization of shared and ancestry-specific signals driving complex traits using multi-ancestry fine-mapping": susiex_nc3.cs80.summary

```
# chr8:57692239-58980713
CS_ID	CS_LENGTH	CS_PURITY	MAX_PIP_SNP	BP	REF_ALLELE	ALT_ALLELE	REF_FRQ	BETA	SE	-LOG10P	MAX_PIP	POST-HOC_PROB_POP1	POST-HOC_PROB_POP2
1	14	0.939201	chr8:58464798:G:A	58464798	A,A	G,G	1,1	inf,inf	inf,inf	8.86368,0.167952	0.0956614	0.999883	0.202344
2	3	0.973199	chr8:57701003:CA:AA	57701003	AA,AA	CA,CA	1,1	-inf,-inf	inf,inf	1.47486,5.7446	0.765254	0.445904	0.766362
3	2491	0	chr8:57815389:T:C	57815389	C,NA	T,NA	1,NA	-inf,NA	inf,NA	3.23407,NA	0.0366599	0.401	0.311363
```
